## Supplementary material for "Characterization of shared and ancestry-specific signals driving complex traits using multi-ancestry fine-mapping": mesusieoutput

```
                 eur          afr      eur_afr
   [1,] 1.192571e-04 1.008713e-04 3.832317e-05
   [2,] 5.120943e-05 1.000724e-04 1.521303e-05
   [3,] 1.067220e-04 1.010205e-04 3.375833e-05
   [4,] 5.224626e-05 1.002821e-04 1.542371e-05
   [5,] 1.339483e-04 1.083971e-04 3.723776e-05
   [6,] 8.286177e-05 1.142680e-04 3.005360e-05
   [7,] 6.414330e-05 1.014389e-04 2.301315e-05
   [8,] 6.096834e-05 1.225065e-04 1.810826e-05
   [9,] 8.472453e-05 9.736488e-05 2.348211e-05
  [10,] 7.714355e-05 1.123684e-04 2.464949e-05
  [11,] 9.835012e-05 1.052167e-04 3.090590e-05
  [12,] 9.834887e-05 1.050694e-04 3.097907e-05
  [13,] 1.309623e-04 1.139987e-04 5.081960e-05
  [14,] 1.097187e-04 1.052539e-04 4.270788e-05
  [15,] 1.007597e-04 1.089658e-04 4.113358e-05
  [16,] 9.328408e-05 9.684741e-05 2.579768e-05
  [17,] 1.168997e-04 1.127764e-04 4.394685e-05
  [18,] 1.123119e-04 1.130379e-04 4.233003e-05
  [19,] 8.309217e-05 1.120126e-04 3.023846e-05
  [20,] 4.148998e-04 1.024439e-04 1.363720e-04
  [21,] 9.860407e-05 1.053643e-04 3.075113e-05
  [22,] 1.486473e-04 1.035447e-04 5.717728e-05
  [23,] 9.843411e-05 1.052224e-04 3.088161e-05
  [24,] 6.485996e-05 9.875821e-05 1.827141e-05
  [25,] 1.399666e-04 1.083574e-04 3.873673e-05
  [26,] 4.210792e-04 1.028089e-04 1.396516e-04
  [27,] 8.779324e-05 9.752297e-05 2.407293e-05
  [28,] 1.402759e-04 1.080633e-04 3.919803e-05
  [29,] 1.399093e-04 1.082414e-04 3.887749e-05
  [30,] 1.032475e-04 1.014485e-04 2.615856e-05
  [31,] 6.735702e-05 1.229401e-04 1.933202e-05
  [32,] 1.119074e-04 1.074820e-04 3.287684e-05
  [33,] 7.398180e-05 1.021700e-04 1.971410e-05
  [34,] 1.214256e-04 1.114557e-04 4.474601e-05
  [35,] 8.552965e-05 1.046126e-04 2.164746e-05
  [36,] 7.980232e-05 1.351625e-04 3.712386e-05
  [37,] 7.565402e-05 1.047214e-04 1.943043e-05
  [38,] 1.848920e-04 1.024782e-04 6.009888e-05
  [39,] 8.751604e-05 1.032136e-04 3.284328e-05
  [40,] 6.827455e-05 1.023232e-04 2.525644e-05
  [41,] 5.524889e-05 1.031725e-04 1.555302e-05
  [42,] 6.037804e-05 1.023012e-04 1.659409e-05
  [43,] 1.455920e-04 1.082283e-04 3.915348e-05
  [44,] 5.268663e-05 1.054660e-04 1.484134e-05
  [45,] 6.687577e-05 1.068378e-04 1.757513e-05
  [46,] 7.602626e-05 1.043633e-04 2.866194e-05
  [47,] 6.328857e-05 1.063673e-04 1.689966e-05
  [48,] 7.465878e-05 1.100013e-04 2.518930e-05
  [49,] 8.018719e-05 1.035998e-04 3.009312e-05
  [50,] 7.483085e-05 1.025845e-04 2.754121e-05
  [51,] 5.383276e-05 9.730371e-05 1.616730e-05
  [52,] 7.717553e-05 1.020560e-04 2.822289e-05
  [53,] 7.956503e-05 1.024450e-04 2.928449e-05
  [54,] 5.181652e-05 1.249554e-04 1.756283e-05
  [55,] 1.640176e-04 1.022816e-04 5.527182e-05
  [56,] 9.021979e-05 1.092986e-04 2.930541e-05
  [57,] 5.067176e-05 9.349796e-05 1.610752e-05
  [58,] 5.475692e-05 1.138795e-04 1.576842e-05
  [59,] 5.584354e-05 9.742754e-05 1.645893e-05
  [60,] 5.543603e-05 9.968305e-05 1.628116e-05
  [61,] 1.500192e-04 1.057650e-04 3.577484e-05
  [62,] 5.643649e-05 9.205709e-05 1.731458e-05
  [63,] 5.536577e-05 9.833188e-05 1.633382e-05
  [64,] 5.734844e-05 9.867783e-05 1.663200e-05
  [65,] 8.230496e-05 1.215854e-04 3.321806e-05
  [66,] 1.484263e-04 1.052835e-04 3.575977e-05
  [67,] 1.529520e-04 1.059134e-04 3.637206e-05
  [68,] 5.548830e-05 9.262778e-05 1.694914e-05
  [69,] 7.592914e-05 1.169516e-04 2.848044e-05
  [70,] 5.581007e-05 1.003473e-04 1.632557e-05
  [71,] 5.696223e-05 9.176118e-05 1.759291e-05
  [72,] 5.560324e-05 9.271220e-05 1.694379e-05
  [73,] 5.572776e-05 9.877017e-05 1.638773e-05
  [74,] 5.597277e-05 1.152086e-04 1.587402e-05
  [75,] 5.489112e-05 9.879512e-05 1.627206e-05
  [76,] 1.547993e-04 1.068255e-04 3.628958e-05
  [77,] 1.628522e-04 1.043366e-04 3.929248e-05
  [78,] 5.399818e-05 1.135914e-04 1.577432e-05
  [79,] 5.169545e-05 9.179029e-05 1.626371e-05
  [80,] 5.466256e-05 9.956496e-05 1.620928e-05
  [81,] 5.546086e-05 9.998875e-05 1.623037e-05
  [82,] 5.468981e-05 9.245654e-05 1.680689e-05
  [83,] 1.629528e-04 1.082674e-04 3.719160e-05
  [84,] 5.363203e-05 1.213784e-04 1.580257e-05
  [85,] 5.487829e-05 9.227850e-05 1.690012e-05
  [86,] 6.761114e-05 1.273553e-04 1.743556e-05
  [87,] 6.320570e-05 1.102318e-04 1.853697e-05
  [88,] 7.479511e-05 9.507392e-05 2.249618e-05
  [89,] 8.514108e-05 1.049498e-04 3.277774e-05
  [90,] 5.257004e-05 1.124549e-04 1.580418e-05
  [91,] 1.165820e-04 1.123263e-04 4.402565e-05
  [92,] 9.052006e-05 1.040024e-04 3.453687e-05
  [93,] 2.163774e-04 1.027322e-04 7.354659e-05
  [94,] 8.771431e-05 1.053801e-04 3.396479e-05
  [95,] 9.856046e-04 1.332004e-04 3.495333e-04
  [96,] 9.673775e-04 1.330677e-04 3.345121e-04
  [97,] 5.245969e-05 9.231962e-05 1.686298e-05
  [98,] 5.195166e-05 1.167812e-04 1.585204e-05
  [99,] 1.449309e-04 1.038232e-04 3.549925e-05
 [100,] 5.158390e-05 1.171622e-04 1.714861e-05
 [101,] 1.007958e-03 1.326758e-04 3.441475e-04
 [102,] 9.444188e-05 1.019268e-04 3.483443e-05
 [103,] 4.909122e-05 1.140565e-04 1.523700e-05
 [104,] 5.117431e-05 9.457896e-05 1.631575e-05
 [105,] 5.609392e-05 9.522118e-05 1.904231e-05
 [106,] 5.119619e-05 9.565796e-05 1.632019e-05
 [107,] 7.516589e-05 9.866021e-05 2.584529e-05
 [108,] 1.916491e-04 1.023748e-04 6.171340e-05
 [109,] 1.276822e-04 9.898696e-05 3.491593e-05
 [110,] 5.204346e-05 9.510841e-05 1.716636e-05
 [111,] 3.875920e-04 1.127415e-04 1.536531e-04
 [112,] 5.112497e-05 9.737549e-05 1.637048e-05
 [113,] 1.259543e-04 1.126492e-04 4.852034e-05
 [114,] 1.197200e-04 9.838856e-05 3.355752e-05
 [115,] 5.313546e-05 9.560552e-05 1.773763e-05
 [116,] 4.118460e-04 1.126929e-04 1.633592e-04
 [117,] 7.423294e-05 9.872979e-05 2.559627e-05
 [118,] 1.271194e-04 1.124067e-04 4.865943e-05
 [119,] 1.661461e-04 1.353608e-04 3.408882e-05
 [120,] 1.238524e-04 1.121955e-04 4.701620e-05
 [121,] 1.220266e-04 9.861960e-05 3.399907e-05
 [122,] 7.676482e-05 9.849815e-05 2.640024e-05
 [123,] 1.503518e-04 1.046282e-04 4.710609e-05
 [124,] 5.077388e-05 9.432605e-05 1.636284e-05
 [125,] 1.797722e-04 1.043821e-04 6.502647e-05
 [126,] 7.487190e-05 9.796530e-05 2.535060e-05
 [127,] 5.117804e-05 9.433483e-05 1.631394e-05
 [128,] 4.284308e-04 1.124440e-04 1.669817e-04
 [129,] 5.280218e-05 9.245449e-05 1.709672e-05
 [130,] 5.319025e-05 9.231232e-05 1.647144e-05
 [131,] 5.483310e-05 9.270112e-05 1.676727e-05
 [132,] 6.491599e-05 1.230169e-04 1.882651e-05
 [133,] 5.491979e-05 9.252888e-05 1.682106e-05
 [134,] 5.480983e-05 9.265022e-05 1.677231e-05
 [135,] 5.529913e-05 9.290741e-05 1.683083e-05
 [136,] 5.487173e-05 9.267804e-05 1.677881e-05
 [137,] 2.636329e-04 1.071991e-04 5.885623e-05
 [138,] 5.533120e-05 9.182569e-05 1.715111e-05
 [139,] 1.010641e-04 9.853187e-05 2.644386e-05
 [140,] 5.396830e-05 9.169753e-05 1.707471e-05
 [141,] 3.691339e-04 1.046469e-04 1.372260e-04
 [142,] 5.488978e-05 9.268289e-05 1.678607e-05
 [143,] 5.471248e-05 9.251864e-05 1.677902e-05
 [144,] 5.635044e-05 9.339042e-05 1.697417e-05
 [145,] 1.748203e-04 1.091398e-04 7.806697e-05
 [146,] 1.702029e-04 1.045763e-04 5.218429e-05
 [147,] 5.182174e-05 9.563460e-05 1.689541e-05
 [148,] 5.110407e-05 1.175750e-04 1.971891e-05
 [149,] 5.164238e-05 9.542007e-05 1.678237e-05
 [150,] 5.265320e-05 9.454783e-05 1.720878e-05
 [151,] 1.715610e-04 1.037075e-04 5.224836e-05
 [152,] 5.053036e-05 1.188898e-04 1.947747e-05
 [153,] 5.011942e-05 1.186975e-04 1.920003e-05
 [154,] 5.579719e-05 9.303045e-05 1.692205e-05
 [155,] 5.219272e-05 9.568785e-05 1.715461e-05
 [156,] 1.675150e-04 1.045589e-04 5.155786e-05
 [157,] 1.667255e-04 1.123572e-04 7.895374e-05
 [158,] 1.512350e-04 9.463871e-05 5.298677e-05
 [159,] 1.487600e-04 9.521241e-05 5.305051e-05
 [160,] 5.158843e-05 9.331992e-05 1.648620e-05
 [161,] 3.841310e-04 1.005593e-04 1.294764e-04
 [162,] 4.864643e-04 1.013750e-04 1.540580e-04
 [163,] 1.697386e-03 9.432114e-05 4.740232e-04
 [164,] 5.127123e-05 9.427925e-05 1.646693e-05
 [165,] 3.235794e-04 1.177755e-04 6.246540e-05
 [166,] 1.296732e-03 1.110836e-04 1.908529e-04
 [167,] 1.699518e-04 1.050015e-04 5.583389e-05
 [168,] 3.311181e-04 9.749981e-05 7.814067e-05
 [169,] 1.593196e-04 9.997219e-05 4.679489e-05
 [170,] 4.939670e-05 9.547346e-05 1.661977e-05
 [171,] 7.462580e-05 1.125953e-04 2.124335e-05
 [172,] 5.740871e-05 9.412786e-05 1.714378e-05
 [173,] 4.483151e-04 1.061099e-04 1.746329e-04
 [174,] 1.575340e-04 1.044595e-04 4.758901e-05
 [175,] 3.523076e-04 9.782932e-05 8.183772e-05
 [176,] 1.527345e-04 9.997346e-05 4.428389e-05
 [177,] 1.672776e-04 1.038872e-04 5.072232e-05
 [178,] 1.537350e-04 1.020328e-04 5.097062e-05
 [179,] 1.341737e-03 9.463550e-05 2.663753e-04
 [180,] 1.336981e-03 9.457934e-05 2.662802e-04
 [181,] 3.615430e-04 1.023178e-04 7.867725e-05
 [182,] 3.182966e-04 1.166825e-04 6.242903e-05
 [183,] 1.342629e-04 9.959252e-05 4.503354e-05
 [184,] 4.229234e-04 1.064222e-04 8.344902e-05
 [185,] 2.919480e-04 1.045510e-04 1.197400e-04
 [186,] 1.441256e-04 1.021626e-04 4.706997e-05
 [187,] 1.340453e-03 9.476406e-05 2.647098e-04
 [188,] 1.144814e-03 1.000233e-04 2.044043e-04
 [189,] 1.333672e-04 1.047095e-04 4.927223e-05
 [190,] 1.333931e-04 9.960087e-05 4.474589e-05
 [191,] 4.133433e-04 1.027517e-04 1.425110e-04
 [192,] 1.422992e-03 9.459913e-05 2.812439e-04
 [193,] 5.894165e-05 9.387768e-05 1.751228e-05
 [194,] 1.421821e-04 1.038312e-04 5.113710e-05
 [195,] 3.280832e-04 1.234733e-04 5.636207e-05
 [196,] 5.192517e-05 9.372584e-05 1.658309e-05
 [197,] 3.981323e-04 1.065679e-04 7.900224e-05
 [198,] 1.217443e-03 9.346959e-05 2.582135e-04
 [199,] 1.364043e-04 1.039874e-04 4.924260e-05
 [200,] 3.065893e-04 1.227645e-04 5.695715e-05
 [201,] 1.459954e-04 1.032881e-04 5.138523e-05
 [202,] 1.127842e-03 1.022364e-04 2.181285e-04
 [203,] 5.321856e-05 9.398309e-05 1.677970e-05
 [204,] 1.358337e-04 1.046763e-04 5.019207e-05
 [205,] 1.592579e-04 1.021366e-04 5.365470e-05
 [206,] 6.012402e-04 1.442455e-04 9.178833e-05
 [207,] 5.622844e-05 9.549188e-05 1.850301e-05
 [208,] 1.279719e-04 1.123938e-04 4.923961e-05
 [209,] 1.934001e-04 1.337660e-04 1.029933e-04
 [210,] 5.595104e-05 1.134100e-04 1.721731e-05
 [211,] 1.354006e-04 1.038298e-04 4.859052e-05
 [212,] 5.100936e-05 9.934314e-05 1.619468e-05
 [213,] 3.798966e-04 1.012177e-04 1.143038e-04
 [214,] 1.638315e-04 1.011858e-04 4.844537e-05
 [215,] 2.203971e-04 9.343007e-05 5.498775e-05
 [216,] 1.811644e-04 9.440127e-05 4.478521e-05
 [217,] 4.700746e-05 1.111434e-04 1.656747e-05
 [218,] 4.656064e-05 1.101439e-04 1.611420e-05
 [219,] 1.441337e-04 1.041906e-04 5.186955e-05
 [220,] 1.455721e-04 1.011385e-04 4.664938e-05
 [221,] 1.421458e-04 1.009091e-04 4.502441e-05
 [222,] 1.122967e-04 9.952746e-05 3.097736e-05
 [223,] 1.037626e-04 1.427662e-04 2.209531e-05
 [224,] 5.407654e-05 9.383712e-05 1.700658e-05
 [225,] 1.209934e-04 1.009953e-04 3.203706e-05
 [226,] 4.654663e-05 1.110810e-04 1.613221e-05
 [227,] 1.541123e-04 1.020131e-04 5.140065e-05
 [228,] 1.074646e-04 9.945383e-05 3.575808e-05
 [229,] 5.304888e-05 9.322786e-05 1.760458e-05
 [230,] 1.581732e-04 1.022248e-04 5.337880e-05
 [231,] 1.588414e-04 1.021757e-04 5.347837e-05
 [232,] 5.332735e-05 9.361863e-05 1.695173e-05
 [233,] 1.623480e-04 1.534259e-04 2.940759e-05
 [234,] 1.441616e-04 1.018380e-04 4.574839e-05
 [235,] 1.500447e-04 1.515107e-04 2.794696e-05
 [236,] 4.637539e-05 1.138608e-04 1.605881e-05
 [237,] 4.643583e-05 1.076012e-04 1.578346e-05
 [238,] 1.492044e-04 1.630470e-04 2.681671e-05
 [239,] 1.069943e-04 1.388982e-04 2.931859e-05
 [240,] 1.177764e-04 1.476666e-04 2.381547e-05
 [241,] 1.475989e-04 1.464052e-04 2.533502e-05
 [242,] 8.115748e-05 1.295538e-04 1.787266e-05
 [243,] 1.715408e-04 1.062633e-04 3.583035e-05
 [244,] 1.454364e-04 1.101206e-04 3.002403e-05
 [245,] 8.026353e-05 1.107304e-04 2.757825e-05
 [246,] 2.056493e-04 9.520863e-05 5.811622e-05
 [247,] 3.968912e-05 1.020856e-04 1.298638e-05
 [248,] 1.180665e-04 1.379508e-04 2.703957e-05
 [249,] 3.955321e-05 1.054007e-04 1.278185e-05
 [250,] 2.371861e-04 9.232538e-05 5.897481e-05
 [251,] 2.422345e-04 9.237665e-05 5.983201e-05
 [252,] 2.452104e-04 9.260181e-05 5.943011e-05
 [253,] 2.405465e-04 9.238880e-05 5.940736e-05
 [254,] 2.503871e-04 9.244251e-05 6.122915e-05
 [255,] 1.343139e-04 1.326853e-04 2.946636e-05
 [256,] 4.803590e-05 1.029372e-04 1.574275e-05
 [257,] 3.882849e-05 1.065341e-04 1.284994e-05
 [258,] 1.408036e-04 9.300549e-05 4.096819e-05
 [259,] 3.883243e-05 1.062021e-04 1.285534e-05
 [260,] 1.495494e-04 9.422632e-05 4.819932e-05
 [261,] 7.683396e-04 1.145113e-04 3.455237e-04
 [262,] 7.559705e-05 9.771103e-05 2.005803e-05
 [263,] 1.852928e-04 9.733747e-05 4.576149e-05
 [264,] 3.912298e-05 9.534769e-05 1.284968e-05
 [265,] 3.882165e-05 1.001299e-04 1.277310e-05
 [266,] 3.917946e-05 9.548052e-05 1.288530e-05
 [267,] 7.336132e-05 9.317777e-05 2.086201e-05
 [268,] 1.124334e-04 9.382285e-05 3.005681e-05
 [269,] 3.635738e-04 1.096150e-04 1.463557e-04
 [270,] 1.741910e-04 9.584177e-05 4.866356e-05
 [271,] 1.031194e-04 9.646259e-05 2.644670e-05
 [272,] 3.614002e-04 1.093787e-04 1.440902e-04
 [273,] 1.097523e-04 9.416891e-05 2.915691e-05
 [274,] 1.139868e-04 1.023602e-04 2.662695e-05
 [275,] 1.086548e-04 9.386309e-05 2.912015e-05
 [276,] 1.086056e-04 9.391667e-05 2.906703e-05
 [277,] 1.046837e-04 9.411395e-05 2.801927e-05
 [278,] 8.316326e-05 1.112691e-04 2.736789e-05
 [279,] 1.141147e-04 9.394525e-05 3.033276e-05
 [280,] 1.185085e-04 9.395759e-05 3.133846e-05
 [281,] 1.028680e-04 1.037300e-04 2.432504e-05
 [282,] 1.699945e-04 9.582345e-05 4.780184e-05
 [283,] 6.285094e-05 1.212255e-04 2.272351e-05
 [284,] 1.668525e-04 9.577896e-05 4.728965e-05
 [285,] 1.748070e-04 9.574914e-05 4.976902e-05
 [286,] 1.506578e-04 9.571943e-05 4.370753e-05
 [287,] 1.648936e-04 9.535903e-05 4.846668e-05
 [288,] 1.078185e-04 1.000839e-04 2.643354e-05
 [289,] 1.578201e-04 9.573796e-05 4.542193e-05
 [290,] 1.687677e-04 9.574614e-05 4.811603e-05
 [291,] 1.742842e-04 9.579797e-05 4.903738e-05
 [292,] 3.963387e-05 1.046384e-04 1.245587e-05
 [293,] 4.063989e-05 1.033455e-04 1.349945e-05
 [294,] 4.073620e-05 1.032278e-04 1.350635e-05
 [295,] 4.087069e-05 1.033843e-04 1.359050e-05
 [296,] 1.248715e-04 9.890037e-05 4.845416e-05
 [297,] 4.101331e-05 1.058371e-04 1.267929e-05
 [298,] 4.103440e-05 1.057235e-04 1.268560e-05
 [299,] 1.767939e-04 9.573301e-05 5.403454e-05
 [300,] 7.033570e-05 1.154234e-04 2.416996e-05
 [301,] 3.985938e-05 1.032635e-04 1.320433e-05
 [302,] 3.679534e-04 1.095448e-04 1.477985e-04
 [303,] 1.883411e-04 9.557664e-05 5.281958e-05
 [304,] 1.047583e-04 1.335739e-04 2.513319e-05
 [305,] 2.038899e-04 9.618923e-05 6.223039e-05
 [306,] 7.090725e-05 1.166500e-04 2.291661e-05
 [307,] 8.944059e-05 1.002090e-04 2.868681e-05
 [308,] 9.452189e-05 1.359854e-04 2.296437e-05
 [309,] 3.952981e-05 1.028009e-04 1.279766e-05
 [310,] 6.000678e-05 9.405900e-05 1.948104e-05
 [311,] 5.909391e-05 9.417155e-05 1.928732e-05
 [312,] 6.135871e-05 9.352278e-05 1.793765e-05
 [313,] 9.480351e-05 1.305806e-04 2.359019e-05
 [314,] 1.935094e-04 9.577907e-05 5.658305e-05
 [315,] 9.432180e-05 1.313658e-04 2.340691e-05
 [316,] 1.672777e-04 9.598317e-05 5.152380e-05
 [317,] 5.755943e-05 9.337330e-05 1.703224e-05
 [318,] 3.935712e-05 1.032270e-04 1.302355e-05
 [319,] 1.621931e-04 9.605514e-05 5.153888e-05
 [320,] 6.443467e-05 9.782810e-05 2.054801e-05
 [321,] 9.417194e-05 1.097249e-04 2.123500e-05
 [322,] 4.348360e-04 1.532611e-04 4.096118e-05
 [323,] 3.015668e-04 9.767240e-05 5.885602e-05
 [324,] 3.949315e-05 9.177407e-05 1.276164e-05
 [325,] 9.572491e-05 1.364807e-04 3.739484e-05
 [326,] 4.993722e-05 9.961980e-05 1.615266e-05
 [327,] 3.991935e-05 1.275212e-04 1.430852e-05
 [328,] 4.083387e-05 1.019961e-04 1.294269e-05
 [329,] 3.944891e-05 1.121342e-04 1.347950e-05
 [330,] 7.611161e-05 1.014405e-04 2.434058e-05
 [331,] 1.083618e-04 1.054984e-04 3.857300e-05
 [332,] 7.357164e-05 1.081188e-04 2.319543e-05
 [333,] 9.496045e-05 1.111955e-04 3.228304e-05
 [334,] 9.749668e-05 1.118178e-04 3.353182e-05
 [335,] 9.790300e-05 1.135120e-04 3.449364e-05
 [336,] 9.791456e-05 1.135120e-04 3.450538e-05
 [337,] 9.791542e-05 1.136888e-04 3.456581e-05
 [338,] 7.126534e-05 1.035842e-04 2.248085e-05
 [339,] 6.402078e-05 1.087181e-04 2.095338e-05
 [340,] 6.644821e-05 1.104539e-04 2.119295e-05
 [341,] 9.719663e-05 1.067612e-04 2.936952e-05
 [342,] 6.777853e-05 1.103020e-04 2.165724e-05
 [343,] 8.665717e-05 1.215891e-04 2.496301e-05
 [344,] 1.001762e-04 1.063790e-04 3.060478e-05
 [345,] 6.653452e-05 1.104593e-04 2.121395e-05
 [346,] 5.535127e-05 1.504990e-04 2.575755e-05
 [347,] 6.653417e-05 1.400207e-04 3.217631e-05
 [348,] 9.567439e-05 1.066455e-04 2.920235e-05
 [349,] 9.653411e-05 1.125003e-04 3.487065e-05
 [350,] 7.084709e-05 1.030861e-04 2.248331e-05
 [351,] 9.878887e-05 1.066576e-04 2.984262e-05
 [352,] 9.597722e-05 1.063996e-04 2.950488e-05
 [353,] 8.219454e-05 1.133192e-04 2.924856e-05
 [354,] 6.084741e-05 1.735012e-04 3.210916e-05
 [355,] 7.188681e-05 1.059812e-04 2.303149e-05
 [356,] 6.206273e-05 1.688465e-04 3.260105e-05
 [357,] 6.192392e-05 1.794457e-04 3.353864e-05
 [358,] 6.149411e-05 1.560822e-04 3.044205e-05
 [359,] 7.127012e-05 1.060902e-04 2.281831e-05
 [360,] 6.094132e-05 1.731782e-04 3.215228e-05
 [361,] 6.035267e-05 1.733416e-04 3.169973e-05
 [362,] 9.705629e-05 1.104741e-04 3.182604e-05
 [363,] 6.643601e-05 9.858192e-05 2.105794e-05
 [364,] 9.902377e-05 1.060320e-04 3.115568e-05
 [365,] 9.708060e-05 1.083085e-04 3.149961e-05
 [366,] 6.730519e-05 1.103775e-04 2.147467e-05
 [367,] 4.547335e-05 1.503119e-04 1.856861e-05
 [368,] 6.945449e-05 1.103714e-04 2.210141e-05
 [369,] 4.537034e-05 1.398202e-04 1.794652e-05
 [370,] 1.025758e-04 1.061939e-04 3.171294e-05
 [371,] 7.179450e-05 1.054777e-04 2.248685e-05
 [372,] 9.745805e-05 1.084821e-04 3.125671e-05
 [373,] 4.356143e-05 1.415621e-04 1.650338e-05
 [374,] 9.005387e-05 1.098074e-04 3.059923e-05
 [375,] 6.475302e-05 1.043146e-04 2.027868e-05
 [376,] 5.634546e-05 1.362055e-04 2.518113e-05
 [377,] 5.405784e-05 1.275694e-04 1.932706e-05
 [378,] 4.559123e-05 9.706902e-05 1.515393e-05
 [379,] 9.206613e-05 1.145480e-04 3.375419e-05
 [380,] 4.565581e-05 1.039312e-04 1.462643e-05
 [381,] 1.527418e-04 1.117663e-04 4.501691e-05
 [382,] 7.673706e-05 9.526027e-05 2.552046e-05
 [383,] 1.005852e-04 1.142334e-04 3.206516e-05
 [384,] 1.901227e-04 1.012887e-04 4.754937e-05
 [385,] 8.046726e-05 1.122925e-04 2.618550e-05
 [386,] 9.763967e-05 1.160714e-04 3.552100e-05
 [387,] 9.076631e-05 1.051669e-04 3.756906e-05
 [388,] 8.114323e-05 1.122725e-04 2.619421e-05
 [389,] 8.692375e-05 1.137823e-04 2.603488e-05
 [390,] 4.470131e-05 1.047449e-04 1.428162e-05
 [391,] 9.229799e-05 1.041897e-04 3.789507e-05
 [392,] 7.530628e-05 1.191838e-04 3.434436e-05
 [393,] 8.079986e-05 1.123869e-04 2.618238e-05
 [394,] 2.181281e-04 1.015794e-04 5.217175e-05
 [395,] 9.749508e-05 1.230164e-04 3.799132e-05
 [396,] 5.650695e-05 1.375182e-04 1.851499e-05
 [397,] 4.517366e-05 1.567029e-04 1.616815e-05
 [398,] 5.114818e-05 1.059263e-04 1.769736e-05
 [399,] 8.086219e-05 1.126327e-04 2.617426e-05
 [400,] 8.089286e-05 1.134516e-04 2.619224e-05
 [401,] 8.560765e-05 1.149725e-04 2.584921e-05
 [402,] 8.664381e-05 1.149784e-04 2.594019e-05
 [403,] 8.056933e-05 1.133909e-04 2.620841e-05
 [404,] 2.192548e-04 1.117835e-04 6.298176e-05
 [405,] 8.084268e-05 1.131581e-04 2.619452e-05
 [406,] 8.087964e-05 1.135342e-04 2.619247e-05
 [407,] 8.029982e-05 1.136867e-04 2.644360e-05
 [408,] 8.696948e-05 1.145284e-04 2.599927e-05
 [409,] 2.343885e-04 1.024173e-04 5.425662e-05
 [410,] 7.243725e-05 1.096362e-04 3.053546e-05
 [411,] 4.906196e-05 1.055009e-04 1.681686e-05
 [412,] 8.927332e-05 1.155498e-04 3.393383e-05
 [413,] 8.016158e-05 1.137092e-04 2.648198e-05
 [414,] 8.098321e-05 1.134358e-04 2.618366e-05
 [415,] 8.444735e-05 1.040478e-04 3.434420e-05
 [416,] 8.069008e-05 1.134523e-04 2.620141e-05
 [417,] 7.312240e-05 1.097752e-04 3.091015e-05
 [418,] 7.154083e-05 1.101894e-04 3.022721e-05
 [419,] 6.930269e-05 1.096441e-04 2.587609e-05
 [420,] 7.238828e-05 1.106013e-04 3.075889e-05
 [421,] 1.007145e-04 9.624654e-05 3.658250e-05
 [422,] 2.466370e-04 1.020117e-04 5.753358e-05
 [423,] 5.020981e-05 1.052753e-04 1.718302e-05
 [424,] 8.718988e-05 1.147323e-04 2.600507e-05
 [425,] 2.319469e-04 1.115088e-04 6.735423e-05
 [426,] 4.531628e-05 1.460489e-04 1.550424e-05
 [427,] 7.012353e-05 9.668223e-05 2.560080e-05
 [428,] 7.892538e-05 9.394100e-05 2.748401e-05
 [429,] 9.636795e-05 1.038248e-04 3.049285e-05
 [430,] 8.069230e-05 9.573706e-05 2.920298e-05
 [431,] 2.064513e-04 1.107743e-04 6.403036e-05
 [432,] 1.354336e-04 1.116510e-04 4.020717e-05
 [433,] 9.108690e-05 9.236360e-05 2.996957e-05
 [434,] 8.032436e-05 1.144796e-04 2.641485e-05
 [435,] 1.523669e-04 1.205376e-04 2.850577e-05
 [436,] 7.789991e-05 9.611549e-05 2.809032e-05
 [437,] 7.618584e-05 9.560540e-05 2.736635e-05
 [438,] 4.353538e-05 1.060472e-04 1.461659e-05
 [439,] 4.580691e-05 1.321697e-04 1.592882e-05
 [440,] 8.061607e-05 1.140532e-04 2.641665e-05
 [441,] 5.578177e-05 1.103573e-04 2.046408e-05
 [442,] 5.608406e-05 1.433437e-04 1.688480e-05
 [443,] 4.528735e-05 1.054621e-04 1.504423e-05
 [444,] 3.726423e-04 1.112788e-04 1.506854e-04
 [445,] 5.616687e-05 1.368087e-04 1.675168e-05
 [446,] 7.763298e-05 1.132112e-04 2.655076e-05
 [447,] 5.617812e-05 1.337686e-04 1.674924e-05
 [448,] 9.050151e-05 1.102266e-04 3.990441e-05
 [449,] 8.469061e-05 1.070996e-04 3.582888e-05
 [450,] 5.683040e-05 1.363254e-04 1.674667e-05
 [451,] 4.769055e-05 9.761080e-05 1.527101e-05
 [452,] 6.737487e-05 1.030522e-04 2.167717e-05
 [453,] 4.644672e-05 9.805917e-05 1.472390e-05
 [454,] 4.351823e-05 1.068299e-04 1.443293e-05
 [455,] 6.094197e-04 1.117916e-04 1.760260e-04
 [456,] 4.734549e-05 9.776757e-05 1.508784e-05
 [457,] 4.844369e-05 9.790231e-05 1.542550e-05
 [458,] 4.801725e-05 9.790888e-05 1.540718e-05
 [459,] 4.104424e-05 1.055030e-04 1.359642e-05
 [460,] 4.937749e-05 1.529430e-04 2.105404e-05
 [461,] 4.170151e-05 1.049384e-04 1.363811e-05
 [462,] 4.364723e-05 1.065169e-04 1.470807e-05
 [463,] 4.151233e-05 1.049239e-04 1.358675e-05
 [464,] 4.201719e-05 1.049645e-04 1.372426e-05
 [465,] 9.795548e-05 1.022402e-04 2.920694e-05
 [466,] 1.008689e-04 1.170663e-04 3.935141e-05
 [467,] 4.030764e-05 1.067503e-04 1.314500e-05
 [468,] 1.368314e-04 1.003949e-04 4.211717e-05
 [469,] 4.210374e-05 1.054208e-04 1.392303e-05
 [470,] 4.202588e-05 1.051638e-04 1.369399e-05
 [471,] 4.192287e-05 1.054161e-04 1.382624e-05
 [472,] 1.008752e-04 1.163016e-04 3.906077e-05
 [473,] 1.370827e-04 1.012800e-04 3.755086e-05
 [474,] 4.027779e-05 1.252086e-04 1.317765e-05
 [475,] 4.598600e-05 9.303576e-05 1.435364e-05
 [476,] 1.000602e-04 1.155725e-04 3.728144e-05
 [477,] 2.918811e-04 1.095833e-04 7.799093e-05
 [478,] 7.776357e-05 1.126085e-04 2.651131e-05
 [479,] 6.534168e-05 9.615728e-05 2.103440e-05
 [480,] 1.028149e-04 1.021982e-04 3.258003e-05
 [481,] 4.338570e-05 1.059525e-04 1.450174e-05
 [482,] 6.209663e-05 1.022478e-04 1.954619e-05
 [483,] 1.412260e-04 1.035543e-04 3.731512e-05
 [484,] 7.757133e-05 1.124703e-04 2.630391e-05
 [485,] 1.397768e-04 1.041900e-04 3.629110e-05
 [486,] 2.158329e-04 1.098884e-04 7.500074e-05
 [487,] 7.633695e-05 1.063980e-04 2.900889e-05
 [488,] 5.607190e-05 1.038839e-04 1.779808e-05
 [489,] 2.244944e-04 1.099711e-04 7.856265e-05
 [490,] 2.317520e-04 1.099762e-04 8.117598e-05
 [491,] 7.365679e-05 1.062678e-04 2.783058e-05
 [492,] 6.610007e-05 1.034488e-04 2.002086e-05
 [493,] 7.446395e-05 1.073577e-04 2.845528e-05
 [494,] 5.609245e-05 1.046431e-04 1.780208e-05
 [495,] 6.370475e-05 1.046971e-04 1.943320e-05
 [496,] 6.301061e-05 1.031050e-04 1.964582e-05
 [497,] 7.763133e-05 1.129412e-04 2.646762e-05
 [498,] 1.269804e-04 1.009675e-04 3.565506e-05
 [499,] 5.187404e-05 1.113736e-04 1.617033e-05
 [500,] 4.047146e-05 1.057467e-04 1.335135e-05
 [501,] 2.436258e-04 1.107879e-04 8.977489e-05
 [502,] 2.146526e-04 1.098720e-04 7.464418e-05
 [503,] 4.432997e-05 9.356113e-05 1.432688e-05
 [504,] 1.158277e-04 9.463344e-05 3.853959e-05
 [505,] 7.605066e-05 1.126616e-04 2.556711e-05
 [506,] 1.211335e-04 1.332136e-04 6.576940e-05
 [507,] 9.833427e-05 1.111134e-04 3.375435e-05
 [508,] 7.626316e-05 1.131514e-04 2.575484e-05
 [509,] 1.014609e-04 1.020270e-04 3.369287e-05
 [510,] 1.045381e-04 1.026784e-04 3.564956e-05
 [511,] 9.408661e-05 1.421327e-04 5.359127e-05
 [512,] 1.260987e-04 1.068935e-04 5.063249e-05
 [513,] 1.430898e-04 1.102272e-04 5.040607e-05
 [514,] 1.707061e-04 1.180696e-04 8.580040e-05
 [515,] 1.928971e-04 1.822741e-04 1.754422e-04
 [516,] 7.627462e-05 1.134275e-04 2.585413e-05
 [517,] 7.611277e-05 1.129518e-04 2.560607e-05
 [518,] 4.816712e-05 1.161055e-04 1.721843e-05
 [519,] 4.825661e-05 1.160531e-04 1.728520e-05
 [520,] 9.614114e-05 1.137684e-04 3.649347e-05
 [521,] 9.412126e-05 1.101173e-04 3.304479e-05
 [522,] 1.494482e-04 1.075060e-04 4.050485e-05
 [523,] 4.557343e-05 1.567618e-04 1.425960e-05
 [524,] 4.312354e-05 1.750920e-04 1.476192e-05
 [525,] 4.285311e-05 1.667496e-04 1.501082e-05
 [526,] 8.255004e-05 1.144809e-04 2.985185e-05
 [527,] 1.091395e-04 1.014772e-04 3.181387e-05
 [528,] 8.320058e-05 1.021237e-04 3.024612e-05
 [529,] 5.719361e-05 1.015116e-04 1.890301e-05
 [530,] 4.583194e-05 1.091137e-04 1.554111e-05
 [531,] 1.138822e-04 9.910253e-05 3.326320e-05
 [532,] 1.059765e-04 1.059486e-04 3.006328e-05
 [533,] 1.061548e-04 1.020300e-04 3.084824e-05
 [534,] 7.131865e-05 1.075599e-04 2.314092e-05
 [535,] 6.464639e-05 1.062719e-04 2.144319e-05
 [536,] 6.630750e-05 9.141132e-05 2.112046e-05
 [537,] 4.660642e-05 1.332919e-04 1.398987e-05
 [538,] 7.980933e-05 1.083230e-04 2.716400e-05
 [539,] 7.047181e-05 1.058987e-04 2.328761e-05
 [540,] 4.846701e-05 1.050281e-04 1.478201e-05
 [541,] 1.144174e-04 1.016219e-04 3.341647e-05
 [542,] 1.126345e-04 1.015954e-04 3.306806e-05
 [543,] 4.877044e-05 9.597623e-05 1.531574e-05
 [544,] 5.378844e-05 1.041948e-04 1.855463e-05
 [545,] 5.154655e-05 1.041981e-04 1.773468e-05
 [546,] 9.822143e-05 1.126897e-04 3.384219e-05
 [547,] 7.911498e-05 1.103896e-04 2.624101e-05
 [548,] 4.288433e-05 1.713492e-04 1.503338e-05
 [549,] 5.556684e-05 9.411706e-05 1.846553e-05
 [550,] 5.431469e-05 1.038346e-04 1.851584e-05
 [551,] 6.117427e-05 1.031467e-04 2.046185e-05
 [552,] 6.049093e-05 9.269597e-05 1.798920e-05
 [553,] 4.870002e-05 1.143386e-04 1.458107e-05
 [554,] 5.544645e-05 1.067919e-04 1.829269e-05
 [555,] 8.018722e-05 1.109718e-04 2.707258e-05
 [556,] 8.038461e-05 1.109718e-04 2.715267e-05
 [557,] 4.633428e-05 1.059039e-04 1.439670e-05
 [558,] 4.962923e-05 1.027104e-04 1.650607e-05
 [559,] 6.063291e-05 9.213993e-05 1.837472e-05
 [560,] 1.108832e-04 1.022575e-04 3.139411e-05
 [561,] 1.107498e-04 1.014759e-04 3.219322e-05
 [562,] 4.866680e-05 1.038582e-04 1.633614e-05
 [563,] 5.023156e-05 9.690276e-05 1.530748e-05
 [564,] 4.452198e-05 1.819787e-04 1.411836e-05
 [565,] 4.906549e-05 1.038192e-04 1.645639e-05
 [566,] 5.606282e-05 1.068480e-04 1.864596e-05
 [567,] 1.035198e-04 1.155173e-04 4.050201e-05
 [568,] 4.789354e-05 1.038716e-04 1.607404e-05
 [569,] 5.042795e-05 9.701363e-05 1.533978e-05
 [570,] 5.443407e-05 1.067898e-04 1.790125e-05
 [571,] 9.991553e-05 1.074976e-04 3.865408e-05
 [572,] 4.431167e-05 1.673606e-04 1.406808e-05
 [573,] 6.107830e-05 9.238962e-05 1.834822e-05
 [574,] 1.132250e-04 1.020533e-04 3.208239e-05
 [575,] 1.146014e-04 1.018303e-04 3.265561e-05
 [576,] 1.208137e-04 1.024525e-04 3.450184e-05
 [577,] 2.686903e-04 1.029245e-04 6.409167e-05
 [578,] 5.475747e-05 1.067947e-04 1.795620e-05
 [579,] 8.184565e-05 1.117510e-04 2.816771e-05
 [580,] 8.203704e-05 1.117497e-04 2.825027e-05
 [581,] 4.464068e-05 1.230343e-04 1.381481e-05
 [582,] 1.115981e-04 1.019161e-04 3.188603e-05
 [583,] 1.691963e-04 1.114404e-04 5.448870e-05
 [584,] 1.187194e-04 1.091435e-04 3.206419e-05
 [585,] 9.719456e-05 9.897818e-05 2.448025e-05
 [586,] 6.925301e-05 1.316205e-04 1.883192e-05
 [587,] 4.223088e-05 1.008696e-04 1.336109e-05
 [588,] 9.449312e-05 1.012284e-04 2.892707e-05
 [589,] 4.636711e-05 1.666892e-04 1.389633e-05
 [590,] 1.150507e-04 1.126372e-04 3.265010e-05
 [591,] 9.953838e-05 1.018412e-04 3.009018e-05
 [592,] 7.276864e-05 1.021707e-04 1.880035e-05
 [593,] 8.812131e-05 1.124315e-04 2.409421e-05
 [594,] 9.370208e-05 1.425291e-04 4.600792e-05
 [595,] 8.641038e-05 1.124788e-04 2.688527e-05
 [596,] 8.371602e-05 1.296954e-04 3.738527e-05
 [597,] 4.745352e-05 1.074570e-04 1.542874e-05
 [598,] 8.403675e-05 1.102835e-04 1.987603e-05
 [599,] 7.947642e-05 1.183018e-04 2.161774e-05
 [600,] 9.069787e-05 1.092405e-04 2.118973e-05
 [601,] 9.959173e-05 1.062406e-04 3.642429e-05
 [602,] 8.898231e-05 1.094280e-04 2.085944e-05
 [603,] 1.526062e-04 1.113366e-04 4.887598e-05
 [604,] 1.265360e-04 1.116102e-04 4.003833e-05
 [605,] 5.266182e-05 1.438340e-04 1.435041e-05
 [606,] 1.037168e-04 1.034888e-04 2.992549e-05
 [607,] 7.272290e-05 1.263371e-04 2.007414e-05
 [608,] 9.553102e-05 1.087821e-04 3.073957e-05
 [609,] 9.120537e-05 1.093635e-04 2.126267e-05
 [610,] 1.033341e-04 1.018788e-04 3.051101e-05
 [611,] 1.027167e-04 1.018738e-04 3.039139e-05
 [612,] 5.980954e-05 1.234217e-04 2.406078e-05
 [613,] 8.154143e-05 1.228460e-04 1.839479e-05
 [614,] 9.540979e-05 1.088882e-04 3.079104e-05
 [615,] 5.537141e-05 9.464467e-05 1.614749e-05
 [616,] 5.490694e-05 9.474348e-05 1.602406e-05
 [617,] 8.242640e-05 1.243134e-04 1.843143e-05
 [618,] 4.640784e-05 1.076119e-04 1.506675e-05
 [619,] 7.390950e-05 1.244758e-04 2.035215e-05
 [620,] 8.152311e-05 1.235584e-04 1.834295e-05
 [621,] 5.333158e-05 1.392972e-04 1.449267e-05
 [622,] 8.335815e-05 1.219156e-04 1.874875e-05
 [623,] 4.669902e-05 1.076099e-04 1.515377e-05
 [624,] 5.051420e-05 1.541869e-04 1.407171e-05
 [625,] 9.675672e-05 1.126433e-04 3.285249e-05
 [626,] 7.412053e-05 1.230486e-04 2.047343e-05
 [627,] 5.587242e-05 9.471493e-05 1.625020e-05
 [628,] 5.588265e-05 1.260621e-04 1.535514e-05
 [629,] 5.301797e-05 9.452210e-05 1.565122e-05
 [630,] 4.598295e-05 1.078035e-04 1.489858e-05
 [631,] 5.425036e-05 9.666823e-05 1.562264e-05
 [632,] 7.656145e-05 1.232479e-04 1.763799e-05
 [633,] 7.536048e-05 1.234232e-04 1.743737e-05
 [634,] 7.319290e-05 1.121274e-04 2.432489e-05
 [635,] 1.036293e-04 1.020816e-04 3.042574e-05
 [636,] 8.569250e-05 1.267122e-04 1.876772e-05
 [637,] 8.294848e-05 1.187285e-04 1.894370e-05
 [638,] 4.604065e-05 1.077980e-04 1.491780e-05
 [639,] 4.935610e-05 1.586390e-04 1.395400e-05
 [640,] 8.228973e-05 1.249023e-04 1.837017e-05
 [641,] 5.718662e-05 1.404205e-04 1.501409e-05
 [642,] 7.115388e-05 9.949666e-05 1.937795e-05
 [643,] 1.069965e-04 1.193049e-04 2.281478e-05
 [644,] 3.884219e-05 1.119921e-04 1.294469e-05
 [645,] 5.675844e-05 1.312286e-04 2.280911e-05
 [646,] 6.071156e-05 2.274486e-04 1.411227e-05
 [647,] 6.084329e-05 2.297933e-04 1.410980e-05
 [648,] 6.073442e-05 2.312465e-04 1.409950e-05
 [649,] 3.886208e-05 1.119981e-04 1.288462e-05
 [650,] 5.677001e-05 2.330313e-04 1.393749e-05
 [651,] 1.005327e-04 1.063180e-04 2.928199e-05
 [652,] 1.041481e-04 1.049106e-04 2.969299e-05
 [653,] 5.858102e-05 2.275671e-04 1.401549e-05
 [654,] 1.053682e-04 1.043862e-04 2.998948e-05
 [655,] 6.050120e-05 2.207425e-04 1.412811e-05
 [656,] 6.038251e-05 2.208027e-04 1.412195e-05
 [657,] 7.368441e-05 1.347515e-04 1.649431e-05
 [658,] 5.942754e-05 2.191760e-04 1.408004e-05
 [659,] 3.960155e-05 1.148747e-04 1.378026e-05
 [660,] 6.176742e-05 1.095487e-04 1.629505e-05
 [661,] 8.259681e-05 1.296816e-04 3.673228e-05
 [662,] 5.970845e-05 2.172820e-04 1.410097e-05
 [663,] 5.840323e-05 2.159043e-04 1.404362e-05
 [664,] 5.938594e-05 2.160157e-04 1.409029e-05
 [665,] 5.891230e-05 2.137800e-04 1.407579e-05
 [666,] 5.919560e-05 2.145905e-04 1.408692e-05
 [667,] 5.874355e-05 2.153177e-04 1.406350e-05
 [668,] 7.053553e-05 1.385151e-04 1.693113e-05
 [669,] 6.436427e-05 1.138621e-04 2.522739e-05
 [670,] 6.164240e-05 2.201458e-04 1.419437e-05
 [671,] 6.171799e-05 2.213922e-04 1.418866e-05
 [672,] 6.178026e-05 2.210354e-04 1.419611e-05
 [673,] 6.400805e-05 2.005952e-04 1.445095e-05
 [674,] 6.214037e-05 1.142464e-04 2.429967e-05
 [675,] 6.185248e-05 1.097450e-04 2.341942e-05
 [676,] 5.641424e-05 1.070223e-04 1.828896e-05
 [677,] 4.078962e-05 1.127415e-04 1.267087e-05
 [678,] 6.914724e-05 1.145519e-04 2.752768e-05
 [679,] 6.740671e-05 1.126057e-04 2.628855e-05
 [680,] 6.726267e-05 1.129140e-04 2.630201e-05
 [681,] 7.010465e-05 1.137528e-04 2.777512e-05
 [682,] 6.987465e-05 1.131807e-04 2.752995e-05
 [683,] 7.250150e-05 1.129144e-04 2.862916e-05
 [684,] 6.679241e-05 1.089219e-04 2.522275e-05
 [685,] 4.786705e-05 9.677532e-05 1.467092e-05
 [686,] 8.018196e-05 1.132411e-04 1.878522e-05
 [687,] 1.808711e-04 1.459634e-04 3.206052e-05
 [688,] 1.709298e-04 1.461826e-04 3.070237e-05
 [689,] 6.895992e-05 1.061365e-04 1.749784e-05
 [690,] 7.035701e-05 1.257578e-04 1.855058e-05
 [691,] 2.679087e-04 1.173112e-04 5.281956e-05
 [692,] 1.048053e-04 1.193276e-04 4.944731e-05
 [693,] 6.041205e-05 1.094215e-04 2.078010e-05
 [694,] 5.299114e-05 1.120918e-04 2.123031e-05
 [695,] 5.135765e-04 9.953595e-05 1.728197e-04
 [696,] 5.919460e-05 1.181344e-04 2.357844e-05
 [697,] 5.329683e-05 1.192757e-04 2.092638e-05
 [698,] 8.073883e-05 1.404097e-04 4.116014e-05
 [699,] 5.967413e-05 1.065481e-04 2.220236e-05
 [700,] 3.306428e-04 1.240788e-04 7.023801e-05
 [701,] 1.434982e-04 1.128416e-04 2.951933e-05
 [702,] 6.678521e-05 1.033281e-04 2.371865e-05
 [703,] 6.574632e-05 1.071101e-04 2.265157e-05
 [704,] 6.712468e-05 1.067651e-04 2.294141e-05
 [705,] 4.354394e-04 1.084841e-04 8.954259e-05
 [706,] 6.154620e-05 9.578188e-05 2.059435e-05
 [707,] 6.703676e-05 1.082308e-04 2.363670e-05
 [708,] 4.311920e-05 1.063418e-04 1.437576e-05
 [709,] 4.258004e-05 1.100011e-04 1.445952e-05
 [710,] 4.261245e-05 1.084832e-04 1.437392e-05
 [711,] 3.321793e-04 1.065449e-04 7.721182e-05
 [712,] 1.064189e-04 1.119406e-04 3.755088e-05
 [713,] 1.401422e-04 9.879853e-05 3.181062e-05
 [714,] 1.147710e-04 1.118884e-04 4.056679e-05
 [715,] 7.190492e-05 1.078873e-04 2.535990e-05
 [716,] 4.223105e-05 9.902984e-05 1.392552e-05
 [717,] 4.680672e-04 1.108459e-04 9.887746e-05
 [718,] 5.748529e-05 9.880979e-05 2.020011e-05
 [719,] 7.240136e-05 1.088528e-04 2.057871e-05
 [720,] 6.167975e-05 1.139918e-04 2.254384e-05
 [721,] 6.595501e-05 1.040107e-04 1.967124e-05
 [722,] 5.905212e-05 9.516952e-05 1.772429e-05
 [723,] 5.974783e-05 1.137003e-04 2.161862e-05
 [724,] 6.342413e-05 9.330232e-05 1.942505e-05
 [725,] 7.347590e-05 9.526701e-05 2.118797e-05
 [726,] 7.548879e-05 1.101842e-04 2.707722e-05
 [727,] 7.752935e-05 9.375645e-05 2.388791e-05
 [728,] 4.976020e-05 1.124621e-04 1.917142e-05
 [729,] 7.200377e-05 1.110552e-04 2.534797e-05
 [730,] 4.514464e-04 1.152429e-04 9.387018e-05
 [731,] 4.747090e-05 1.114650e-04 1.666864e-05
 [732,] 5.506917e-05 1.084463e-04 1.642768e-05
 [733,] 5.445485e-05 9.390066e-05 1.870358e-05
 [734,] 4.132509e-05 9.276274e-05 1.366255e-05
 [735,] 1.033782e-04 1.107505e-04 3.452711e-05
 [736,] 3.908130e-05 1.001338e-04 1.316192e-05
 [737,] 1.114060e-04 1.109374e-04 3.443633e-05
 [738,] 5.738200e-05 1.161497e-04 2.048833e-05
 [739,] 7.260125e-05 1.000107e-04 2.504949e-05
 [740,] 5.790613e-05 1.001361e-04 1.956112e-05
 [741,] 8.446435e-05 1.119214e-04 2.672746e-05
 [742,] 6.286990e-05 1.156231e-04 1.855172e-05
 [743,] 3.932951e-05 2.513473e-04 1.492812e-05
 [744,] 4.002548e-05 1.586206e-04 1.525974e-05
 [745,] 1.090681e-04 1.088513e-04 3.763172e-05
 [746,] 8.316089e-05 9.877478e-05 2.493934e-05
 [747,] 9.911904e-05 1.073825e-04 3.077771e-05
 [748,] 7.515653e-05 1.102025e-04 2.268809e-05
 [749,] 5.579219e-05 1.085269e-04 1.945547e-05
 [750,] 4.231919e-05 1.751755e-04 1.339983e-05
 [751,] 3.949096e-05 1.868675e-04 1.409779e-05
 [752,] 4.392075e-05 1.070354e-04 1.394933e-05
 [753,] 1.235814e-04 1.134906e-04 4.728770e-05
 [754,] 7.846391e-05 1.026254e-04 2.519019e-05
 [755,] 1.114229e-04 1.082338e-04 3.265672e-05
 [756,] 3.944576e-05 2.098642e-04 1.489335e-05
 [757,] 8.223607e-05 1.057734e-04 2.537531e-05
 [758,] 4.049000e-05 2.375503e-04 1.726884e-05
 [759,] 1.032872e-04 1.114933e-04 3.347235e-05
 [760,] 5.857893e-05 1.225155e-04 2.359441e-05
 [761,] 9.660200e-05 1.135684e-04 2.762798e-05
 [762,] 5.429214e-05 1.561266e-04 2.177135e-05
 [763,] 4.113910e-05 1.946109e-04 1.700043e-05
 [764,] 4.141454e-05 1.683155e-04 1.346905e-05
 [765,] 5.628707e-05 1.583465e-04 2.466235e-05
 [766,] 8.111776e-05 1.149012e-04 2.377611e-05
 [767,] 4.219989e-05 2.052913e-04 1.845906e-05
 [768,] 4.199578e-05 2.028190e-04 1.355684e-05
 [769,] 1.231382e-04 9.194095e-05 3.560878e-05
 [770,] 3.934471e-05 2.041366e-04 1.517941e-05
 [771,] 1.027792e-04 9.179292e-05 3.054793e-05
 [772,] 1.018598e-04 9.187650e-05 2.906390e-05
 [773,] 1.185468e-04 1.169488e-04 3.164786e-05
 [774,] 2.532662e-04 9.743443e-05 9.479299e-05
 [775,] 7.179468e-05 1.213471e-04 2.040908e-05
 [776,] 1.166436e-04 1.309978e-04 6.328901e-05
 [777,] 6.936221e-05 1.112423e-04 2.072764e-05
 [778,] 1.038823e-04 1.163938e-04 4.798024e-05
 [779,] 2.666734e-04 1.122036e-04 7.466442e-05
 [780,] 1.012422e-04 1.138882e-04 4.525962e-05
 [781,] 5.183896e-05 1.373706e-04 2.071073e-05
 [782,] 9.937796e-05 1.143531e-04 4.451258e-05
 [783,] 1.004171e-04 1.145156e-04 4.514952e-05
 [784,] 4.789073e-05 9.511508e-05 1.507497e-05
 [785,] 2.529703e-04 1.130017e-04 6.905569e-05
 [786,] 9.977937e-05 1.132201e-04 4.415994e-05
 [787,] 6.313347e-05 1.063907e-04 1.826528e-05
 [788,] 5.858575e-05 1.015825e-04 1.879694e-05
 [789,] 4.054985e-04 1.121782e-04 1.576465e-04
 [790,] 4.656031e-05 9.509770e-05 1.482729e-05
 [791,] 5.858640e-05 1.022815e-04 1.885013e-05
 [792,] 1.089089e-04 1.074389e-04 2.611148e-05
 [793,] 9.616727e-05 1.040291e-04 3.369726e-05
 [794,] 5.440565e-05 1.097174e-04 2.088880e-05
 [795,] 6.633743e-05 1.189052e-04 2.931627e-05
 [796,] 5.864616e-05 1.096133e-04 1.959861e-05
 [797,] 1.124650e-04 1.321056e-04 5.518640e-05
 [798,] 5.632324e-05 9.572336e-05 1.925946e-05
 [799,] 4.624356e-05 1.171357e-04 1.629452e-05
 [800,] 6.842971e-05 1.122702e-04 2.366693e-05
 [801,] 9.644870e-05 1.106531e-04 3.125468e-05
 [802,] 6.773270e-05 1.064732e-04 2.686149e-05
 [803,] 9.696376e-05 9.930245e-05 3.277816e-05
 [804,] 5.849039e-05 1.004942e-04 2.180088e-05
 [805,] 6.645424e-05 1.011003e-04 2.268566e-05
 [806,] 6.607048e-05 9.981555e-05 2.207901e-05
 [807,] 6.558851e-05 1.046875e-04 2.331942e-05
 [808,] 7.652034e-05 1.057746e-04 2.536324e-05
 [809,] 9.306015e-05 9.952044e-05 2.933101e-05
 [810,] 9.329532e-05 9.962147e-05 2.951639e-05
 [811,] 6.565878e-05 1.021930e-04 2.125744e-05
 [812,] 6.545562e-05 1.021900e-04 2.118648e-05
 [813,] 6.568296e-05 1.021850e-04 2.126486e-05
 [814,] 1.015537e-04 1.099682e-04 4.186823e-05
 [815,] 4.238618e-05 9.189010e-05 1.388858e-05
 [816,] 6.427918e-05 1.052101e-04 2.124699e-05
 [817,] 1.048055e-04 1.124787e-04 3.102763e-05
 [818,] 6.594896e-05 1.014892e-04 2.118288e-05
 [819,] 9.618125e-05 1.103271e-04 3.385900e-05
 [820,] 4.521047e-05 1.143659e-04 1.535581e-05
 [821,] 8.002935e-05 1.073327e-04 2.944370e-05
 [822,] 5.384969e-05 9.216631e-05 1.643976e-05
 [823,] 5.181746e-05 9.525486e-05 1.578748e-05
 [824,] 5.157739e-05 9.507618e-05 1.575907e-05
 [825,] 1.074326e-04 1.086450e-04 3.722935e-05
 [826,] 5.196954e-05 9.488618e-05 1.583603e-05
 [827,] 6.500894e-05 1.003008e-04 2.031696e-05
 [828,] 5.194647e-05 9.497493e-05 1.582582e-05
 [829,] 5.126324e-05 9.457723e-05 1.573771e-05
 [830,] 8.092344e-05 9.569842e-05 2.580957e-05
 [831,] 5.119195e-05 9.506699e-05 1.570262e-05
 [832,] 5.277679e-05 9.575338e-05 1.592131e-05
 [833,] 5.225116e-05 9.563388e-05 1.584326e-05
 [834,] 3.843400e-05 9.746246e-05 1.257802e-05
 [835,] 5.118878e-05 9.157165e-05 1.616743e-05
 [836,] 6.392922e-05 1.040758e-04 1.982242e-05
 [837,] 1.114252e-04 1.081610e-04 3.804910e-05
 [838,] 3.876875e-05 9.811764e-05 1.256029e-05
 [839,] 1.180645e-04 1.081115e-04 4.029078e-05
 [840,] 8.647344e-05 1.070240e-04 2.769180e-05
 [841,] 5.031122e-05 1.243353e-04 1.486936e-05
 [842,] 5.477778e-05 9.625326e-05 1.623570e-05
 [843,] 9.868040e-05 1.270524e-04 2.664521e-05
 [844,] 7.470484e-05 1.023195e-04 2.396110e-05
 [845,] 3.834936e-05 9.757561e-05 1.253990e-05
 [846,] 4.702961e-05 1.236809e-04 1.488001e-05
 [847,] 4.668402e-05 1.251839e-04 1.491784e-05
 [848,] 7.549535e-05 9.959812e-05 2.366135e-05
 [849,] 7.600727e-05 9.977736e-05 2.344808e-05
 [850,] 7.489716e-05 1.035449e-04 2.208704e-05
 [851,] 7.757483e-05 1.137464e-04 2.656644e-05
 [852,] 7.683505e-05 1.032914e-04 2.264384e-05
 [853,] 4.391927e-05 1.077341e-04 1.589928e-05
 [854,] 3.858310e-05 9.994635e-05 1.278002e-05
 [855,] 7.692220e-05 1.052858e-04 2.475974e-05
 [856,] 7.296013e-05 1.031418e-04 2.176075e-05
 [857,] 8.033283e-05 1.138448e-04 2.836748e-05
 [858,] 8.682537e-05 1.046464e-04 2.802990e-05
 [859,] 4.598027e-05 1.252090e-04 1.510424e-05
 [860,] 5.366850e-05 9.317474e-05 1.626599e-05
 [861,] 7.667845e-05 1.051988e-04 2.473752e-05
 [862,] 7.529807e-05 1.157795e-04 2.719985e-05
 [863,] 1.410206e-04 1.046199e-04 3.910133e-05
 [864,] 1.395432e-04 1.004205e-04 4.800857e-05
 [865,] 5.150555e-05 1.313581e-04 1.737419e-05
 [866,] 1.250510e-04 1.050268e-04 4.335059e-05
 [867,] 7.856955e-05 1.127265e-04 2.875837e-05
 [868,] 1.336998e-04 1.037793e-04 4.283980e-05
 [869,] 1.157014e-04 1.245104e-04 2.469767e-05
 [870,] 5.121141e-05 1.281847e-04 1.797238e-05
 [871,] 1.524614e-04 1.418527e-04 3.060460e-05
 [872,] 1.519452e-04 1.522610e-04 2.911736e-05
 [873,] 8.609646e-05 9.909882e-05 3.154142e-05
 [874,] 5.249156e-05 1.099381e-04 1.741253e-05
 [875,] 1.442901e-04 9.615877e-05 4.984375e-05
 [876,] 8.646465e-05 1.111914e-04 2.840780e-05
 [877,] 1.446625e-04 1.369996e-04 3.007079e-05
 [878,] 1.630837e-04 1.094649e-04 4.774973e-05
 [879,] 1.486760e-04 1.068718e-04 5.367563e-05
 [880,] 1.165700e-04 1.027169e-04 3.481724e-05
 [881,] 1.306385e-04 9.436327e-05 4.044965e-05
 [882,] 4.562001e-05 1.267683e-04 1.585208e-05
 [883,] 1.936209e-04 9.430003e-05 5.354351e-05
 [884,] 1.245060e-04 9.700781e-05 3.072012e-05
 [885,] 1.824762e-04 1.358892e-04 3.601119e-05
 [886,] 5.385431e-05 1.054705e-04 1.787629e-05
 [887,] 1.135846e-04 1.134356e-04 4.984651e-05
 [888,] 1.090515e-04 1.269577e-04 5.320372e-05
 [889,] 9.947774e-05 9.841690e-05 2.900982e-05
 [890,] 1.342501e-04 9.713554e-05 3.218869e-05
 [891,] 1.178855e-04 1.462866e-04 2.487693e-05
 [892,] 1.097220e-04 1.084602e-04 2.998945e-05
 [893,] 9.419980e-05 1.085663e-04 3.074905e-05
 [894,] 2.868080e-04 1.022707e-04 1.163755e-04
 [895,] 9.657940e-05 9.429167e-05 2.917878e-05
 [896,] 2.978316e-04 1.082923e-04 1.379524e-04
 [897,] 9.659855e-05 9.307494e-05 2.805159e-05
 [898,] 8.467034e-05 9.503646e-05 2.526153e-05
 [899,] 8.819579e-05 9.401683e-05 2.549700e-05
 [900,] 1.018952e-04 1.064208e-04 2.730526e-05
 [901,] 1.011396e-04 1.058907e-04 2.729487e-05
 [902,] 1.019124e-04 1.203975e-04 2.888154e-05
 [903,] 1.063550e-04 1.199652e-04 2.900103e-05
 [904,] 1.017373e-04 1.199584e-04 2.886688e-05
 [905,] 1.012683e-04 1.196682e-04 2.886300e-05
 [906,] 1.169485e-04 1.033839e-04 4.520945e-05
 [907,] 1.019761e-04 1.204956e-04 2.886097e-05
 [908,] 9.972634e-05 1.214963e-04 2.890725e-05
 [909,] 1.011729e-04 1.207560e-04 2.885975e-05
 [910,] 8.869900e-05 1.049892e-04 2.933126e-05
 [911,] 1.011115e-04 1.205375e-04 2.886585e-05
 [912,] 9.217317e-05 1.163275e-04 2.815231e-05
 [913,] 1.017439e-04 1.184005e-04 2.887836e-05
 [914,] 7.271341e-05 9.309255e-05 2.102077e-05
 [915,] 9.360453e-05 1.036001e-04 3.008372e-05
 [916,] 2.120284e-04 1.099476e-04 7.447018e-05
 [917,] 1.002545e-04 1.059934e-04 3.267355e-05
 [918,] 1.271344e-04 1.211330e-04 6.561164e-05
 [919,] 1.184307e-04 1.053269e-04 5.065890e-05
 [920,] 1.225817e-04 1.225207e-04 6.368557e-05
 [921,] 1.391443e-04 1.379555e-04 8.355381e-05
 [922,] 1.373311e-04 1.214528e-04 7.283892e-05
 [923,] 1.336224e-04 1.219325e-04 7.087099e-05
 [924,] 4.680669e-05 1.367094e-04 1.327121e-05
 [925,] 8.880791e-05 1.068032e-04 3.000207e-05
 [926,] 1.454056e-04 9.489659e-05 4.924141e-05
 [927,] 1.131928e-04 1.055983e-04 4.532363e-05
 [928,] 1.693075e-04 1.014201e-04 5.506940e-05
 [929,] 1.683473e-04 1.107337e-04 5.079837e-05
 [930,] 9.339909e-05 1.057397e-04 3.417185e-05
 [931,] 8.667638e-05 1.024747e-04 2.889490e-05
 [932,] 8.653873e-05 1.020610e-04 2.867805e-05
 [933,] 8.620238e-05 1.030716e-04 2.875662e-05
 [934,] 8.634512e-05 1.027317e-04 2.876068e-05
 [935,] 5.162720e-05 1.185592e-04 1.404900e-05
 [936,] 5.129703e-05 1.166662e-04 1.548896e-05
 [937,] 1.780425e-04 1.106427e-04 5.445022e-05
 [938,] 5.713522e-05 1.065590e-04 1.614314e-05
 [939,] 8.633755e-05 1.015704e-04 2.839825e-05
 [940,] 8.799754e-05 1.016463e-04 2.936197e-05
 [941,] 8.508962e-05 1.022932e-04 2.764736e-05
 [942,] 5.198802e-05 1.054882e-04 1.534223e-05
 [943,] 8.757710e-05 1.132289e-04 3.229710e-05
 [944,] 8.629758e-05 1.021037e-04 2.853832e-05
 [945,] 8.626942e-05 1.025474e-04 2.865431e-05
 [946,] 9.167822e-05 1.095924e-04 3.256352e-05
 [947,] 1.881255e-04 1.109806e-04 5.887205e-05
 [948,] 5.599176e-05 1.047481e-04 1.606911e-05
 [949,] 8.615552e-05 1.025305e-04 2.855981e-05
 [950,] 8.594524e-05 1.021041e-04 2.829845e-05
 [951,] 3.853322e-05 1.062834e-04 1.300801e-05
 [952,] 8.678665e-05 1.026528e-04 2.905004e-05
 [953,] 3.869090e-05 1.145180e-04 1.264568e-05
 [954,] 8.668473e-05 1.022721e-04 2.884018e-05
 [955,] 8.642519e-05 1.022993e-04 2.868125e-05
 [956,] 8.675115e-05 1.028358e-04 2.905896e-05
 [957,] 8.670957e-05 1.037306e-04 2.930800e-05
 [958,] 8.689311e-05 1.213037e-04 3.365162e-05
 [959,] 5.124570e-05 1.366433e-04 1.365891e-05
 [960,] 1.122528e-04 1.070138e-04 3.603504e-05
 [961,] 6.151734e-05 1.207590e-04 1.536768e-05
 [962,] 5.252309e-05 1.189266e-04 1.446352e-05
 [963,] 4.284676e-05 1.114760e-04 1.438123e-05
 [964,] 1.322582e-04 1.075268e-04 4.769194e-05
 [965,] 4.116784e-05 9.480134e-05 1.310495e-05
 [966,] 5.760235e-05 1.147503e-04 2.147583e-05
 [967,] 5.159457e-05 1.011235e-04 1.674192e-05
 [968,] 5.791508e-05 1.152261e-04 2.174505e-05
 [969,] 1.274519e-04 1.110643e-04 3.859031e-05
 [970,] 8.538220e-05 1.094672e-04 2.991303e-05
 [971,] 5.188732e-05 1.002692e-04 1.624497e-05
 [972,] 4.136586e-05 9.592748e-05 1.318460e-05
 [973,] 4.922245e-05 9.864028e-05 1.665394e-05
 [974,] 4.782028e-05 9.319126e-05 1.614480e-05
 [975,] 5.214793e-05 9.855066e-05 1.637093e-05
 [976,] 4.061714e-05 9.598257e-05 1.309529e-05
 [977,] 4.029102e-05 9.559982e-05 1.306661e-05
 [978,] 4.040301e-05 9.559424e-05 1.309572e-05
 [979,] 9.516075e-05 1.110764e-04 3.187934e-05
 [980,] 5.406148e-05 1.015823e-04 1.712435e-05
 [981,] 1.250449e-04 1.074407e-04 4.490062e-05
 [982,] 4.049397e-05 1.018536e-04 1.356250e-05
 [983,] 1.296680e-04 1.074714e-04 4.671020e-05
 [984,] 4.984574e-05 9.252449e-05 1.668545e-05
 [985,] 1.239290e-04 1.064377e-04 4.361451e-05
 [986,] 5.739792e-05 1.084209e-04 2.071035e-05
 [987,] 1.322902e-04 1.068139e-04 4.747508e-05
 [988,] 4.963737e-05 9.402344e-05 1.624748e-05
 [989,] 1.439595e-04 1.354508e-04 2.964288e-05
 [990,] 8.297527e-05 1.026950e-04 3.325535e-05
 [991,] 2.161731e-04 1.323475e-04 4.161478e-05
 [992,] 1.155962e-04 1.074093e-04 4.214068e-05
 [993,] 1.301896e-04 1.150320e-04 5.444041e-05
 [994,] 4.354077e-05 1.127826e-04 1.381992e-05
 [995,] 4.403918e-05 9.605118e-05 1.418680e-05
 [996,] 6.499966e-05 1.008630e-04 2.024045e-05
 [997,] 3.476446e-04 1.303518e-04 6.140709e-05
 [998,] 2.929589e-04 1.088671e-04 9.199162e-05
 [999,] 6.505303e-05 1.012116e-04 2.005670e-05
[1000,] 5.875666e-05 1.179361e-04 2.171985e-05
[1001,] 6.108977e-05 1.106428e-04 2.281981e-05
[1002,] 4.770692e-05 9.453402e-05 1.516954e-05
[1003,] 4.917328e-05 9.569605e-05 1.645745e-05
[1004,] 4.668381e-05 9.583744e-05 1.484921e-05
[1005,] 4.883221e-05 9.834063e-05 1.657432e-05
[1006,] 5.662321e-05 1.060597e-04 1.826423e-05
[1007,] 5.830214e-05 1.095564e-04 2.128161e-05
[1008,] 8.020545e-05 1.273943e-04 2.253723e-05
[1009,] 5.674504e-05 1.060964e-04 1.827228e-05
[1010,] 5.706755e-05 1.062289e-04 2.010955e-05
[1011,] 4.695458e-05 1.063703e-04 1.637000e-05
[1012,] 7.679271e-05 1.410739e-04 2.308453e-05
[1013,] 7.068274e-05 1.115016e-04 2.663620e-05
[1014,] 7.086978e-05 1.050067e-04 2.145055e-05
[1015,] 4.970876e-05 1.123108e-04 1.801348e-05
[1016,] 4.957634e-05 1.103941e-04 1.777813e-05
[1017,] 5.250183e-05 9.443702e-05 1.771696e-05
[1018,] 7.867467e-05 1.221237e-04 2.319057e-05
[1019,] 1.854110e-04 1.108488e-04 6.126445e-05
[1020,] 4.696194e-05 1.869637e-04 1.914846e-05
[1021,] 4.676569e-05 1.558992e-04 1.802873e-05
[1022,] 7.591386e-05 1.282306e-04 2.262424e-05
[1023,] 5.295466e-05 9.268628e-05 6.696806e-05
[1024,] 5.417208e-05 9.266516e-05 7.521759e-05
[1025,] 6.298249e-05 1.145596e-04 2.384186e-05
[1026,] 7.532751e-05 1.324401e-04 2.259265e-05
[1027,] 5.741708e-05 9.314598e-05 6.109176e-04
[1028,] 7.459974e-05 1.324336e-04 2.262213e-05
[1029,] 4.989015e-05 1.011630e-04 7.821949e-04
[1030,] 6.282856e-05 2.221634e-04 1.191415e-02
[1031,] 1.202430e-04 1.154435e-04 4.911581e-05
[1032,] 9.470132e-05 1.056199e-04 2.704986e-05
[1033,] 6.224053e-05 5.379591e-04 3.187676e-02
[1034,] 7.843041e-05 4.083127e-04 1.667208e-02
[1035,] 8.725348e-05 1.418517e-03 7.842476e-02
[1036,] 5.701363e-05 7.833486e-03 3.728109e-01
[1037,] 6.607696e-05 9.631746e-05 2.679457e-05
[1038,] 7.276232e-05 1.159060e-04 2.271488e-05
[1039,] 5.779054e-05 4.193227e-03 2.095683e-01
[1040,] 8.251253e-05 1.113299e-04 2.591912e-05
[1041,] 7.309216e-05 1.088452e-04 2.295930e-05
[1042,] 7.313743e-05 1.158264e-04 2.272813e-05
[1043,] 9.605838e-05 1.089006e-04 2.679164e-05
[1044,] 4.741049e-05 9.422395e-05 9.698294e-05
[1045,] 9.712382e-05 1.063687e-04 2.718233e-05
[1046,] 5.037302e-05 6.955062e-03 7.325837e-02
[1047,] 9.574605e-05 1.033715e-04 2.730702e-05
[1048,] 6.620678e-05 3.404983e-02 1.252944e-02
[1049,] 7.284809e-05 9.917830e-05 2.662425e-05
[1050,] 6.616243e-05 3.625670e-02 1.413409e-02
[1051,] 6.617793e-05 3.355248e-02 1.285383e-02
[1052,] 5.837870e-05 1.025816e-04 1.976338e-05
[1053,] 4.969025e-05 9.878613e-05 2.287811e-04
[1054,] 4.643553e-05 9.951536e-05 2.862400e-05
[1055,] 6.906342e-05 9.420897e-05 2.169566e-05
[1056,] 6.740166e-05 1.894130e-02 1.207598e-02
[1057,] 7.394355e-05 1.161039e-04 2.429696e-05
[1058,] 1.042081e-04 1.108395e-04 3.296351e-05
[1059,] 7.506584e-05 1.178165e-04 2.742274e-05
[1060,] 5.325659e-05 1.288910e-04 1.439941e-05
[1061,] 1.128636e-04 1.130953e-04 4.362645e-05
[1062,] 1.160610e-04 9.580843e-05 2.760590e-05
[1063,] 8.769508e-05 1.047616e-04 2.861636e-05
[1064,] 4.609816e-05 1.083533e-04 1.526694e-05
[1065,] 1.300824e-04 1.091871e-04 4.153746e-05
[1066,] 1.566218e-04 1.099837e-04 5.497575e-05
[1067,] 8.815275e-05 1.043321e-04 2.867743e-05
[1068,] 1.332276e-04 1.093694e-04 4.117774e-05
[1069,] 9.860556e-05 1.080177e-04 3.122696e-05
[1070,] 4.339940e-05 1.065158e-04 1.349194e-05
[1071,] 6.079512e-05 1.084631e-04 1.741047e-05
[1072,] 4.818373e-05 1.185222e-04 1.829330e-05
[1073,] 4.101731e-05 9.867199e-05 1.304964e-05
[1074,] 4.130342e-05 9.870471e-05 1.311366e-05
[1075,] 4.088460e-05 9.851490e-05 1.302814e-05
[1076,] 4.052542e-05 9.955490e-05 1.290318e-05
[1077,] 4.063002e-05 9.937895e-05 1.292765e-05
[1078,] 3.922572e-05 1.007268e-04 1.278989e-05
[1079,] 4.010938e-05 1.005406e-04 1.276679e-05
[1080,] 4.090532e-05 9.913988e-05 1.299714e-05
[1081,] 4.124053e-05 9.880967e-05 1.309157e-05
[1082,] 4.093288e-05 9.889893e-05 1.301633e-05
[1083,] 4.059584e-05 9.915277e-05 1.292932e-05
[1084,] 4.127904e-05 9.889824e-05 1.309627e-05
[1085,] 4.083018e-05 9.876648e-05 1.300053e-05
[1086,] 4.083189e-05 9.871790e-05 1.300372e-05
[1087,] 4.077100e-05 9.858110e-05 1.299806e-05
[1088,] 4.084378e-05 9.846975e-05 1.302168e-05
[1089,] 4.101287e-05 9.850459e-05 1.305869e-05
[1090,] 8.746876e-05 9.681939e-05 2.514313e-05
[1091,] 8.037763e-05 1.024316e-04 2.526025e-05
[1092,] 4.322012e-05 1.118525e-04 1.452015e-05
[1093,] 4.346393e-05 1.002939e-04 1.442335e-05
[1094,] 8.961344e-05 9.885159e-05 2.939380e-05
[1095,] 5.134122e-05 9.722986e-05 1.788104e-05
[1096,] 5.415116e-05 1.082703e-04 1.812859e-05
[1097,] 7.689721e-05 1.114837e-04 2.637062e-05
[1098,] 9.026919e-05 9.857395e-05 2.702647e-05
[1099,] 7.390027e-05 1.157088e-04 2.142736e-05
[1100,] 4.942227e-05 1.085603e-04 1.582923e-05
[1101,] 4.229732e-05 1.051952e-04 1.295234e-05
[1102,] 4.976545e-05 1.083172e-04 1.652903e-05
[1103,] 3.975358e-05 1.306476e-04 1.319164e-05
[1104,] 8.127301e-05 1.110927e-04 2.708380e-05
[1105,] 7.309933e-05 1.206995e-04 3.155394e-05
[1106,] 4.735954e-05 1.157703e-04 1.555152e-05
[1107,] 9.220822e-05 1.068891e-04 3.324860e-05
[1108,] 9.387736e-05 9.955187e-05 2.306511e-05
[1109,] 8.345870e-05 1.114489e-04 2.787126e-05
[1110,] 4.427685e-05 1.052617e-04 1.459698e-05
[1111,] 9.407986e-05 1.049301e-04 3.270502e-05
[1112,] 5.136668e-05 1.409786e-04 1.361827e-05
[1113,] 7.473476e-05 1.157866e-04 2.660626e-05
[1114,] 8.172756e-05 1.111496e-04 2.712563e-05
[1115,] 5.066434e-05 1.119837e-04 1.580720e-05
[1116,] 9.581983e-05 1.245050e-04 2.473093e-05
[1117,] 4.253369e-05 4.298724e-04 2.126507e-05
[1118,] 7.338369e-05 9.815963e-05 2.197183e-05
[1119,] 3.992636e-05 9.618630e-05 1.305738e-05
[1120,] 4.088005e-05 1.030526e-04 1.302448e-05
[1121,] 7.569400e-05 1.152951e-04 2.573516e-05
[1122,] 7.541630e-05 1.243754e-04 1.720069e-05
[1123,] 1.357804e-04 1.199451e-04 3.316108e-05
[1124,] 1.339473e-04 1.145357e-04 3.242193e-05
[1125,] 2.025282e-04 9.668258e-05 4.901496e-05
[1126,] 4.935802e-05 1.098908e-04 1.626448e-05
[1127,] 1.260555e-04 1.264520e-04 2.877842e-05
[1128,] 4.643086e-05 1.395793e-04 1.279764e-05
[1129,] 4.206672e-05 1.368283e-04 1.288222e-05
[1130,] 1.183427e-04 1.184353e-04 2.990796e-05
[1131,] 1.148559e-04 1.078751e-04 3.097937e-05
[1132,] 5.663678e-05 1.174806e-04 2.031327e-05
[1133,] 7.293495e-05 1.233844e-04 1.701998e-05
[1134,] 7.564697e-05 1.199125e-04 2.578769e-05
[1135,] 7.336600e-05 1.126627e-04 2.333386e-05
[1136,] 5.181054e-05 9.683674e-05 1.588968e-05
[1137,] 1.071663e-04 1.070537e-04 3.083646e-05
[1138,] 6.924454e-05 1.235268e-04 2.153287e-05
[1139,] 7.494685e-05 1.248298e-04 2.142274e-05
[1140,] 5.302716e-05 9.496283e-05 1.694804e-05
[1141,] 5.704834e-05 1.026876e-04 1.781590e-05
[1142,] 9.860063e-05 1.895540e-04 1.925287e-05
[1143,] 5.387780e-05 9.888484e-05 1.752649e-05
[1144,] 5.422886e-05 1.027553e-04 1.769366e-05
[1145,] 6.242763e-05 1.070960e-04 2.058657e-05
[1146,] 1.118885e-04 9.915645e-05 2.700556e-05
[1147,] 6.222823e-05 1.081847e-04 2.055356e-05
[1148,] 1.064296e-04 1.062441e-04 3.114328e-05
[1149,] 5.350941e-05 1.176548e-04 1.809185e-05
[1150,] 6.333819e-05 1.006907e-04 2.097485e-05
[1151,] 6.485657e-05 1.002522e-04 2.128116e-05
[1152,] 6.432842e-05 1.000841e-04 2.098170e-05
[1153,] 6.439737e-05 1.001908e-04 2.108246e-05
[1154,] 6.392456e-05 1.007741e-04 2.122962e-05
[1155,] 5.269499e-05 9.958409e-05 1.698076e-05
[1156,] 5.277737e-05 1.002576e-04 1.696472e-05
[1157,] 5.274798e-05 9.955712e-05 1.698937e-05
[1158,] 5.304234e-05 1.028726e-04 1.747839e-05
[1159,] 5.553816e-05 1.159369e-04 1.957586e-05
[1160,] 5.404543e-05 1.048057e-04 1.736255e-05
[1161,] 5.313390e-05 1.025580e-04 1.749142e-05
[1162,] 5.314166e-05 1.025192e-04 1.749165e-05
[1163,] 5.340587e-05 1.023502e-04 1.759378e-05
[1164,] 5.349140e-05 1.022790e-04 1.762002e-05
[1165,] 5.353210e-05 1.025869e-04 1.768507e-05
[1166,] 4.558925e-05 1.072458e-04 1.533876e-05
[1167,] 4.597371e-05 1.077287e-04 1.568974e-05
[1168,] 4.629422e-05 1.093132e-04 1.601560e-05
[1169,] 6.262488e-05 1.046205e-04 1.979870e-05
[1170,] 1.386436e-04 1.072241e-04 3.499297e-05
[1171,] 5.542181e-05 1.223573e-04 2.062925e-05
[1172,] 2.878196e-04 1.066520e-04 1.262449e-04
[1173,] 4.438579e-05 9.261308e-05 1.379731e-05
[1174,] 5.993768e-05 1.143457e-04 1.720652e-05
[1175,] 1.618542e-04 1.362859e-04 4.684535e-05
[1176,] 1.599476e-04 1.379466e-04 5.338952e-05
[1177,] 2.133243e-04 1.322102e-04 3.517643e-05
[1178,] 1.597136e-04 1.312968e-04 3.309629e-05
[1179,] 1.394287e-04 1.094878e-04 4.521174e-05
[1180,] 1.432020e-04 1.091314e-04 4.745502e-05
[1181,] 2.302477e-04 1.413614e-04 3.698214e-05
[1182,] 1.389005e-04 1.094902e-04 4.471546e-05
[1183,] 1.362650e-04 1.094899e-04 4.391431e-05
[1184,] 1.390979e-04 1.094818e-04 4.487456e-05
[1185,] 1.341178e-04 1.094949e-04 4.312696e-05
[1186,] 1.336289e-04 1.094888e-04 4.324209e-05
[1187,] 1.343690e-04 1.094975e-04 4.312756e-05
[1188,] 5.871148e-05 1.064635e-04 1.567326e-05
[1189,] 1.309083e-04 1.071486e-04 3.140185e-05
[1190,] 1.068822e-04 1.163503e-04 2.735687e-05
[1191,] 1.181899e-04 1.064566e-04 4.589238e-05
[1192,] 6.314302e-05 1.046910e-04 2.043894e-05
[1193,] 7.833530e-04 1.068859e-04 3.260128e-04
[1194,] 7.238469e-05 1.052382e-04 2.305836e-05
[1195,] 2.478126e-04 1.088319e-04 5.209344e-05
[1196,] 9.862916e-05 1.022485e-04 2.660684e-05
[1197,] 2.782189e-04 1.064384e-04 6.254237e-05
[1198,] 2.713496e-04 1.068966e-04 6.003130e-05
[1199,] 1.160936e-04 1.130995e-04 4.933015e-05
[1200,] 2.959009e-04 1.072026e-04 6.374140e-05
[1201,] 2.885870e-04 1.058242e-04 6.606605e-05
[1202,] 1.163117e-04 1.103560e-04 4.760911e-05
[1203,] 1.451658e-04 1.229851e-04 2.536128e-05
[1204,] 5.241913e-04 9.584531e-05 1.676672e-04
[1205,] 1.483524e-04 9.818849e-05 5.728986e-05
[1206,] 1.065683e-04 1.005216e-04 2.946170e-05
[1207,] 9.367353e-05 1.184424e-04 3.746220e-05
[1208,] 6.543553e-05 1.051510e-04 2.113803e-05
[1209,] 6.528614e-05 1.051428e-04 2.110520e-05
[1210,] 1.107829e-04 1.034513e-04 2.873281e-05
[1211,] 1.118633e-04 1.318706e-04 2.415406e-05
[1212,] 4.948159e-04 1.023676e-04 1.637315e-04
[1213,] 9.793926e-05 1.002549e-04 2.904031e-05
[1214,] 1.150516e-04 9.216487e-05 3.597459e-05
[1215,] 8.086739e-05 1.158574e-04 2.168921e-05
[1216,] 7.584092e-05 9.160362e-05 2.305994e-05
[1217,] 9.649216e-05 1.259618e-04 2.230280e-05
[1218,] 6.418364e-05 1.181794e-04 1.661790e-05
[1219,] 6.337909e-05 1.168559e-04 1.656826e-05
[1220,] 9.972613e-05 1.272954e-04 2.270864e-05
[1221,] 6.048669e-05 1.165049e-04 1.609565e-05
[1222,] 2.698260e-04 1.213368e-04 1.343183e-04
[1223,] 8.822154e-05 1.026608e-04 2.767822e-05
[1224,] 8.969996e-05 1.026928e-04 2.798336e-05
[1225,] 8.850484e-05 1.026650e-04 2.785840e-05
[1226,] 9.063693e-05 1.023888e-04 2.837673e-05
[1227,] 9.075371e-05 1.023946e-04 2.845722e-05
[1228,] 9.118114e-05 1.024024e-04 2.853630e-05
[1229,] 9.086680e-05 1.024004e-04 2.849365e-05
[1230,] 6.552639e-05 9.145465e-05 2.021158e-05
[1231,] 9.248535e-05 1.024312e-04 2.867457e-05
[1232,] 1.282473e-04 1.111243e-04 4.270808e-05
[1233,] 3.869574e-05 1.147446e-04 1.322330e-05
[1234,] 3.842239e-05 1.167738e-04 1.283563e-05
[1235,] 9.012743e-05 1.016629e-04 2.853335e-05
[1236,] 3.988895e-05 1.263650e-04 1.470654e-05
[1237,] 4.750261e-05 1.290648e-04 1.903090e-05
[1238,] 7.888647e-05 1.062050e-04 2.185630e-05
[1239,] 6.268317e-05 1.056531e-04 2.057597e-05
[1240,] 4.946134e-05 1.459400e-04 1.463132e-05
[1241,] 5.075613e-05 9.543804e-05 1.551909e-05
[1242,] 7.099467e-05 9.537719e-05 2.163585e-05
[1243,] 4.955090e-05 9.314448e-05 1.669011e-05
[1244,] 5.257133e-05 9.759606e-05 1.692061e-05
[1245,] 5.082904e-05 1.057043e-04 1.886307e-05
[1246,] 1.387635e-04 1.208253e-04 3.135888e-05
[1247,] 1.377468e-04 1.053296e-04 3.203284e-05
[1248,] 2.542873e-04 1.195049e-04 1.208318e-04
[1249,] 8.004757e-05 1.116615e-04 2.689948e-05
[1250,] 1.404642e-04 9.995347e-05 3.424261e-05
[1251,] 7.151456e-05 1.095567e-04 2.262688e-05
[1252,] 7.009312e-05 1.091867e-04 2.234582e-05
[1253,] 9.760155e-05 1.105722e-04 3.269630e-05
[1254,] 2.447132e-04 1.080810e-04 7.906533e-05
[1255,] 9.325255e-05 1.080632e-04 2.868671e-05
[1256,] 5.810299e-05 1.073041e-04 2.028179e-05
[1257,] 8.283644e-05 9.966782e-05 2.894743e-05
[1258,] 1.072433e-04 9.567320e-05 3.661695e-05
[1259,] 9.972973e-05 1.046442e-04 3.862796e-05
[1260,] 1.067239e-04 9.192227e-05 3.222642e-05
[1261,] 1.058419e-04 9.247818e-05 3.308520e-05
[1262,] 5.806515e-05 1.120046e-04 1.964347e-05
[1263,] 5.805794e-05 1.068961e-04 1.890702e-05
[1264,] 1.821026e-04 9.693019e-05 4.656569e-05
[1265,] 1.992200e-04 1.176654e-04 4.164958e-05
[1266,] 1.933199e-04 9.705153e-05 4.576355e-05
[1267,] 1.257415e-04 1.039818e-04 3.128950e-05
[1268,] 6.140821e-05 1.036158e-04 1.891785e-05
[1269,] 1.307527e-04 1.040504e-04 3.206637e-05
[1270,] 1.377975e-04 1.037701e-04 3.368110e-05
[1271,] 1.401326e-04 1.013629e-04 3.541380e-05
[1272,] 1.555788e-04 9.701485e-05 3.853888e-05
[1273,] 1.350692e-04 1.024282e-04 4.446054e-05
[1274,] 1.398169e-04 1.022560e-04 4.549158e-05
[1275,] 1.418600e-04 1.023473e-04 4.393932e-05
[1276,] 2.745240e-04 1.068255e-04 8.616458e-05
[1277,] 5.715796e-05 1.192729e-04 1.931532e-05
[1278,] 1.367271e-04 1.148060e-04 3.724889e-05
[1279,] 1.336596e-04 1.146729e-04 3.679448e-05
[1280,] 1.979147e-04 9.759153e-05 3.931933e-05
[1281,] 9.007260e-05 1.111839e-04 2.911433e-05
[1282,] 1.655079e-04 1.150458e-04 6.810894e-05
[1283,] 6.078314e-05 1.293653e-04 1.740944e-05
[1284,] 4.235761e-04 9.862926e-05 6.255496e-05
[1285,] 1.131950e-04 1.141178e-04 3.276877e-05
[1286,] 1.111071e-04 1.129787e-04 4.047096e-05
[1287,] 1.008412e-04 1.153087e-04 4.358299e-05
[1288,] 7.477122e-05 1.035290e-04 2.626366e-05
[1289,] 1.547358e-04 1.079866e-04 6.570616e-05
[1290,] 5.797440e-05 1.054750e-04 1.864671e-05
[1291,] 1.611252e-04 9.730709e-05 5.123907e-05
[1292,] 1.245354e-04 9.814335e-05 3.940648e-05
[1293,] 7.880735e-05 1.046487e-04 2.853649e-05
[1294,] 2.104080e-04 1.013368e-04 6.351028e-05
[1295,] 5.273783e-05 1.148853e-04 1.781685e-05
[1296,] 5.763965e-05 1.000444e-04 1.903668e-05
[1297,] 1.260499e-04 1.117712e-04 3.610274e-05
[1298,] 9.552999e-05 1.194314e-04 3.458054e-05
[1299,] 5.812570e-05 9.207361e-05 1.797993e-05
[1300,] 7.372743e-05 9.789224e-05 2.317439e-05
[1301,] 1.034936e-04 1.086455e-04 3.560461e-05
[1302,] 1.036195e-04 1.088569e-04 3.596909e-05
[1303,] 1.072351e-04 1.444621e-04 3.156937e-05
[1304,] 8.078540e-05 9.370836e-05 2.477685e-05
[1305,] 7.954915e-05 1.117520e-04 2.499989e-05
[1306,] 5.586570e-05 9.255817e-05 1.759830e-05
[1307,] 2.557154e-04 1.015715e-04 1.054661e-04
[1308,] 6.091806e-05 1.020909e-04 1.976766e-05
[1309,] 6.793512e-05 1.017494e-04 2.223462e-05
[1310,] 6.981252e-05 1.015535e-04 2.278149e-05
[1311,] 7.129636e-05 1.018312e-04 2.337052e-05
[1312,] 4.880400e-05 9.890651e-05 1.616419e-05
[1313,] 7.056665e-05 1.016130e-04 2.306704e-05
[1314,] 7.452566e-05 1.002322e-04 2.146036e-05
[1315,] 5.218840e-05 9.506994e-05 1.646258e-05
[1316,] 5.246182e-05 9.336233e-05 1.684236e-05
[1317,] 5.858311e-05 1.000512e-04 1.850750e-05
[1318,] 7.569832e-05 9.794516e-05 2.345734e-05
[1319,] 9.466782e-05 1.127564e-04 3.338314e-05
[1320,] 8.136168e-05 1.109700e-04 2.786046e-05
[1321,] 6.602834e-05 9.770011e-05 2.074594e-05
[1322,] 6.604094e-05 1.035533e-04 2.127776e-05
[1323,] 6.667599e-05 1.039191e-04 2.131820e-05
[1324,] 6.362484e-05 9.593266e-05 2.001560e-05
[1325,] 7.150575e-05 1.094540e-04 2.208042e-05
[1326,] 7.374037e-05 1.064018e-04 2.267946e-05
[1327,] 8.177582e-05 1.113245e-04 2.750312e-05
[1328,] 1.054417e-04 1.066257e-04 3.150999e-05
[1329,] 7.648675e-05 1.112402e-04 2.332978e-05
[1330,] 8.239520e-05 1.111489e-04 2.793079e-05
[1331,] 8.166492e-05 1.111565e-04 2.736375e-05
[1332,] 8.169619e-05 1.111701e-04 2.739610e-05
[1333,] 8.169551e-05 1.111222e-04 2.738403e-05
[1334,] 6.528769e-05 1.035301e-04 2.108961e-05
[1335,] 6.614309e-05 1.025360e-04 2.077411e-05
[1336,] 1.014711e-04 1.016933e-04 2.954785e-05
[1337,] 8.531612e-05 1.042318e-04 2.984489e-05
[1338,] 7.127341e-05 1.082474e-04 2.212291e-05
[1339,] 8.714885e-05 1.099015e-04 3.115931e-05
[1340,] 6.510159e-05 1.038439e-04 2.099748e-05
[1341,] 6.486634e-05 1.037584e-04 2.096986e-05
[1342,] 6.750945e-05 1.079583e-04 2.144560e-05
[1343,] 8.672893e-05 1.116829e-04 3.117812e-05
[1344,] 8.264836e-05 1.095826e-04 2.727955e-05
[1345,] 9.543998e-05 1.040109e-04 2.885742e-05
[1346,] 1.051800e-04 1.087904e-04 3.099916e-05
[1347,] 7.426002e-05 1.257398e-04 2.026629e-05
[1348,] 1.112072e-04 1.119728e-04 3.135268e-05
[1349,] 9.763639e-05 1.041659e-04 3.100214e-05
[1350,] 4.432454e-05 9.169620e-05 1.412392e-05
[1351,] 1.092082e-04 1.113648e-04 3.573243e-05
[1352,] 5.008605e-05 1.129376e-04 1.677512e-05
[1353,] 8.352128e-05 9.768559e-05 2.885695e-05
[1354,] 1.516438e-04 1.261100e-04 7.249120e-05
[1355,] 1.245514e-04 1.182023e-04 5.428254e-05
[1356,] 4.324856e-05 9.124488e-05 1.399379e-05
[1357,] 9.911822e-05 1.315167e-04 4.477405e-05
[1358,] 4.814113e-05 9.909058e-05 1.731198e-05
[1359,] 6.039096e-05 1.158712e-04 1.658650e-05
[1360,] 1.306607e-04 1.104577e-04 4.357035e-05
[1361,] 1.179144e-04 1.075533e-04 4.782993e-05
[1362,] 8.052914e-05 1.072318e-04 3.141459e-05
[1363,] 4.265952e-05 1.137315e-04 1.587969e-05
[1364,] 1.120094e-04 9.804095e-05 3.858385e-05
[1365,] 6.661059e-05 1.019548e-04 1.910931e-05
[1366,] 1.101777e-04 9.732520e-05 3.379046e-05
[1367,] 1.100281e-04 9.735114e-05 3.365851e-05
[1368,] 1.105648e-04 9.729371e-05 3.418685e-05
[1369,] 4.429481e-05 1.103376e-04 1.430047e-05
[1370,] 9.540036e-05 1.018732e-04 2.742713e-05
[1371,] 1.213667e-04 1.232943e-04 5.665636e-05
[1372,] 4.780781e-05 9.460898e-05 1.542344e-05
[1373,] 5.499279e-05 1.211162e-04 2.143990e-05
[1374,] 4.540927e-05 1.218777e-04 1.652954e-05
[1375,] 1.267215e-04 1.234422e-04 6.069478e-05
[1376,] 8.078560e-05 1.102021e-04 2.407574e-05
[1377,] 6.483454e-05 1.104997e-04 2.018086e-05
[1378,] 5.462153e-05 1.840705e-04 2.761035e-05
[1379,] 2.557346e-04 1.192162e-04 5.129963e-05
[1380,] 4.492616e-05 1.342165e-04 1.658573e-05
[1381,] 4.625431e-05 1.076125e-04 1.696194e-05
[1382,] 4.879327e-05 1.389176e-04 2.057230e-05
[1383,] 6.027909e-05 2.651153e-04 3.660420e-05
[1384,] 4.880669e-05 1.487183e-04 2.143946e-05
[1385,] 5.733771e-05 3.122413e-04 3.867455e-05
[1386,] 5.366978e-05 2.763720e-04 3.268469e-05
[1387,] 5.025515e-05 2.841799e-04 2.913190e-05
[1388,] 9.101407e-05 1.091525e-04 2.953324e-05
[1389,] 5.540092e-05 1.224722e-04 2.182436e-05
[1390,] 6.129198e-05 2.751755e-04 3.877399e-05
[1391,] 4.911349e-05 9.636967e-04 4.195353e-05
[1392,] 4.374065e-05 1.766491e-04 1.516421e-05
[1393,] 4.773593e-05 1.290474e-04 1.918026e-05
[1394,] 3.976744e-05 2.562087e-04 1.436246e-05
[1395,] 4.511462e-05 2.031537e-04 2.054686e-05
[1396,] 4.921579e-05 1.355584e-04 2.052548e-05
[1397,] 5.056544e-05 3.284292e-04 3.102598e-05
[1398,] 9.378770e-05 1.050860e-04 2.952163e-05
[1399,] 5.923413e-05 1.855233e-04 2.959868e-05
[1400,] 5.586020e-05 1.159221e-04 1.850662e-05
[1401,] 9.137273e-05 1.044430e-04 2.989908e-05
[1402,] 6.722797e-05 1.245013e-04 3.050252e-05
[1403,] 5.476914e-05 1.090617e-04 1.801733e-05
[1404,] 7.743692e-05 1.119768e-04 2.660734e-05
[1405,] 9.582374e-05 2.066660e-04 5.682762e-05
[1406,] 9.379544e-05 1.604416e-04 5.813500e-05
[1407,] 8.327001e-05 1.688622e-04 4.888273e-05
[1408,] 3.947276e-05 1.195921e-04 1.343756e-05
[1409,] 5.450120e-05 1.136467e-04 2.012058e-05
[1410,] 7.206533e-05 1.123277e-04 2.148841e-05
[1411,] 3.951551e-05 1.182229e-04 1.307580e-05
[1412,] 8.166914e-05 2.972848e-04 7.035257e-05
[1413,] 3.969991e-05 1.192115e-04 1.299616e-05
[1414,] 4.055075e-05 1.177776e-04 1.295175e-05
[1415,] 3.992066e-05 1.172408e-04 1.296253e-05
[1416,] 3.853015e-05 1.022271e-04 1.256556e-05
[1417,] 3.849635e-05 1.021699e-04 1.258315e-05
[1418,] 9.768014e-05 1.070324e-04 2.952975e-05
[1419,] 4.914044e-05 1.160247e-04 1.819150e-05
[1420,] 4.956978e-05 1.747221e-04 2.328653e-05
[1421,] 4.271301e-05 1.249796e-04 1.413882e-05
[1422,] 9.193983e-05 9.627512e-05 2.904003e-05
[1423,] 4.945652e-05 9.927956e-05 1.591864e-05
[1424,] 2.050207e-04 1.040505e-04 7.361856e-05
[1425,] 4.996966e-05 1.694185e-04 2.429727e-05
[1426,] 4.600060e-05 1.086628e-04 1.570742e-05
[1427,] 4.643122e-05 1.013933e-04 1.570859e-05
[1428,] 4.661667e-05 1.269206e-04 1.749518e-05
[1429,] 4.457404e-05 1.192213e-04 1.377915e-05
[1430,] 4.363114e-05 1.142436e-04 1.377625e-05
[1431,] 8.610518e-05 1.083439e-04 2.645719e-05
[1432,] 5.271826e-05 1.094862e-04 1.775953e-05
[1433,] 5.828288e-05 1.074352e-04 1.933603e-05
[1434,] 4.849166e-05 1.072224e-04 1.558574e-05
[1435,] 5.522487e-05 9.594060e-05 1.781807e-05
[1436,] 4.608748e-05 1.027871e-04 1.508484e-05
[1437,] 5.913418e-05 9.533550e-05 1.862773e-05
[1438,] 6.493529e-05 9.694436e-05 1.997950e-05
[1439,] 6.095044e-05 9.325177e-05 1.926566e-05
[1440,] 6.062111e-05 9.679609e-05 2.077105e-05
[1441,] 5.841426e-05 9.533913e-05 1.903819e-05
[1442,] 6.333764e-05 9.554907e-05 1.961085e-05
[1443,] 5.917546e-05 9.851840e-05 1.867560e-05
[1444,] 4.850239e-05 1.084809e-04 1.606057e-05
[1445,] 6.371499e-05 1.033283e-04 1.847841e-05
[1446,] 6.584844e-05 9.570865e-05 1.996497e-05
[1447,] 6.231131e-05 9.580625e-05 1.933466e-05
[1448,] 6.061320e-05 9.580001e-05 1.885400e-05
[1449,] 6.035626e-05 9.580910e-05 1.877243e-05
[1450,] 5.890039e-05 9.717236e-05 1.774841e-05
[1451,] 6.118493e-05 9.582513e-05 1.943345e-05
[1452,] 6.444486e-05 9.577072e-05 1.999704e-05
[1453,] 6.826474e-05 9.785602e-05 2.045679e-05
[1454,] 6.059077e-05 9.559215e-05 1.910560e-05
[1455,] 5.571149e-05 9.559191e-05 1.766779e-05
[1456,] 6.558800e-05 9.593010e-05 2.026471e-05
[1457,] 6.478148e-05 9.665824e-05 1.952073e-05
[1458,] 5.986755e-05 9.580760e-05 1.910404e-05
[1459,] 5.928792e-05 9.669906e-05 1.815760e-05
[1460,] 5.851545e-05 9.582376e-05 1.857450e-05
[1461,] 5.807233e-05 9.394523e-05 1.821758e-05
[1462,] 4.870230e-05 1.058325e-04 1.602826e-05
[1463,] 5.993672e-05 1.136727e-04 1.910145e-05
[1464,] 2.095244e-04 9.701936e-05 4.972043e-05
[1465,] 5.149748e-05 1.009154e-04 1.672439e-05
[1466,] 5.454107e-05 9.403771e-05 1.744986e-05
[1467,] 6.088143e-05 1.074756e-04 1.639420e-05
[1468,] 6.154035e-05 9.718078e-05 1.864554e-05
[1469,] 6.650378e-05 1.148927e-04 1.695205e-05
[1470,] 6.604374e-05 1.110838e-04 1.713624e-05
[1471,] 4.830782e-05 1.063906e-04 1.598367e-05
[1472,] 5.783295e-05 9.900755e-05 2.097209e-05
[1473,] 4.859445e-05 1.676632e-04 2.315124e-05
[1474,] 4.451812e-05 1.414733e-04 1.769101e-05
[1475,] 8.408459e-05 1.140936e-04 2.671523e-05
[1476,] 7.046419e-05 1.031367e-04 2.592184e-05
[1477,] 1.880557e-04 1.004925e-04 7.300171e-05
[1478,] 1.018939e-04 1.091426e-04 4.443476e-05
[1479,] 6.990279e-05 1.173391e-04 1.849224e-05
[1480,] 7.089695e-05 1.096924e-04 2.814129e-05
[1481,] 6.237365e-05 1.055953e-04 1.795369e-05
[1482,] 2.095486e-04 1.185126e-04 1.121579e-04
[1483,] 2.187958e-04 1.182290e-04 1.176297e-04
[1484,] 2.534546e-04 1.110139e-04 9.737317e-05
[1485,] 1.265849e-04 1.136917e-04 5.282237e-05
[1486,] 4.784339e-05 1.025011e-04 1.744867e-05
[1487,] 6.059998e-05 9.950058e-05 2.043662e-05
[1488,] 5.898515e-05 1.163613e-04 1.889344e-05
[1489,] 4.493316e-04 1.113616e-04 1.795982e-04
[1490,] 5.055944e-05 9.141500e-05 1.615733e-05
[1491,] 5.609146e-05 1.049223e-04 1.710920e-05
[1492,] 5.650691e-05 9.189696e-05 1.712173e-05
[1493,] 4.907519e-05 9.177942e-05 1.552123e-05
[1494,] 5.154257e-05 9.175002e-05 1.627056e-05
[1495,] 5.155744e-05 9.174457e-05 1.629384e-05
[1496,] 1.212608e-04 1.115427e-04 3.661136e-05
[1497,] 1.964888e-04 1.116348e-04 8.188054e-05
[1498,] 5.134821e-05 9.272665e-05 1.569113e-05
[1499,] 5.062613e-05 9.486847e-05 1.732064e-05
[1500,] 7.237248e-05 9.237623e-05 2.112871e-05
[1501,] 3.872259e-04 1.098454e-04 1.465767e-04
[1502,] 1.758165e-04 9.432382e-05 6.263606e-05
[1503,] 6.879719e-05 9.419322e-05 2.247288e-05
[1504,] 3.967219e-05 9.394185e-05 1.273693e-05
[1505,] 1.375738e-04 1.040300e-04 4.685955e-05
[1506,] 1.360924e-04 1.040357e-04 4.636540e-05
[1507,] 3.997235e-05 9.423529e-05 1.278507e-05
[1508,] 5.882856e-05 1.280983e-04 1.840500e-05
[1509,] 5.722672e-05 1.031248e-04 1.810958e-05
[1510,] 9.517777e-05 1.119295e-04 2.926659e-05
[1511,] 4.338399e-04 1.060559e-04 1.491162e-04
[1512,] 4.084020e-05 9.557920e-05 1.375602e-05
[1513,] 5.606839e-05 9.790425e-05 1.835765e-05
[1514,] 9.924594e-05 1.142458e-04 4.121615e-05
[1515,] 8.877209e-05 1.117192e-04 3.282585e-05
[1516,] 8.352689e-05 1.067558e-04 2.130490e-05
[1517,] 8.355604e-05 1.084446e-04 2.118333e-05
[1518,] 7.525859e-04 1.134457e-04 1.850023e-04
[1519,] 6.389045e-04 1.153147e-04 1.468206e-04
[1520,] 6.516224e-05 1.392345e-04 1.904647e-05
[1521,] 1.119125e-04 1.085003e-04 4.925534e-05
[1522,] 8.208248e-05 1.029928e-04 3.205803e-05
[1523,] 6.452695e-05 1.349960e-04 1.874816e-05
[1524,] 1.297901e-04 1.130004e-04 4.872415e-05
[1525,] 9.040177e-05 1.042415e-04 3.718673e-05
[1526,] 3.178652e-04 1.161444e-04 7.018457e-05
[1527,] 7.314077e-05 1.120940e-04 2.320805e-05
[1528,] 8.928360e-05 1.140262e-04 4.050467e-05
[1529,] 1.733936e-04 1.032082e-04 6.128653e-05
[1530,] 1.042953e-04 1.146239e-04 4.205087e-05
[1531,] 1.714711e-03 1.118282e-04 4.496058e-04
[1532,] 1.851160e-04 1.027886e-04 5.741349e-05
[1533,] 7.720629e-05 1.087235e-04 3.254136e-05
[1534,] 4.617791e-05 1.034233e-04 1.413707e-05
[1535,] 1.022888e-04 1.144563e-04 3.972143e-05
[1536,] 2.479818e-04 1.049721e-04 6.521553e-05
[1537,] 9.487924e-05 1.149934e-04 3.574535e-05
[1538,] 4.193428e-05 1.003665e-04 1.342646e-05
[1539,] 5.902776e-05 1.100470e-04 2.016079e-05
[1540,] 4.078194e-05 1.011022e-04 1.310146e-05
[1541,] 9.853853e-05 1.150434e-04 3.788925e-05
[1542,] 9.688411e-05 1.360102e-04 2.076083e-05
[1543,] 9.854767e-05 1.148871e-04 3.780120e-05
[1544,] 3.307992e-04 1.038409e-04 7.643340e-05
[1545,] 7.302579e-05 1.235810e-04 1.769558e-05
[1546,] 8.872889e-05 1.145065e-04 3.173161e-05
[1547,] 4.017311e-05 1.003072e-04 1.258224e-05
[1548,] 4.036729e-05 9.946881e-05 1.262440e-05
[1549,] 5.409341e-05 1.063219e-04 1.632850e-05
[1550,] 8.678242e-05 1.175975e-04 3.108122e-05
[1551,] 8.691965e-05 1.171936e-04 3.114254e-05
[1552,] 4.051767e-05 9.887069e-05 1.266260e-05
[1553,] 4.015560e-05 9.471395e-05 1.282582e-05
[1554,] 4.292687e-05 1.064242e-04 1.439249e-05
[1555,] 7.106528e-05 1.114408e-04 1.807200e-05
[1556,] 9.620788e-05 1.091949e-04 2.994291e-05
[1557,] 3.839584e-05 9.766077e-05 1.254508e-05
[1558,] 5.614446e-05 1.052575e-04 1.667965e-05
[1559,] 1.888072e-04 1.121730e-04 5.366116e-05
[1560,] 1.558066e-04 9.720479e-05 4.464623e-05
[1561,] 8.766352e-05 1.140655e-04 3.077664e-05
[1562,] 6.481077e-05 1.113000e-04 2.128247e-05
[1563,] 4.861687e-05 1.043160e-04 1.586963e-05
[1564,] 1.813600e-04 1.128099e-04 3.647758e-05
[1565,] 5.699332e-05 1.029970e-04 1.727712e-05
[1566,] 1.771361e-04 9.812534e-05 4.068639e-05
[1567,] 4.582499e-05 9.705268e-05 1.493292e-05
[1568,] 5.419633e-05 1.043813e-04 1.630968e-05
[1569,] 4.634971e-05 1.003810e-04 1.562451e-05
[1570,] 4.924988e-05 1.345868e-04 1.948698e-05
[1571,] 6.735134e-05 1.092953e-04 2.716334e-05
[1572,] 8.734918e-05 1.126389e-04 3.052313e-05
[1573,] 4.095101e-05 1.270295e-04 1.454013e-05
[1574,] 2.153220e-04 1.161834e-04 1.082876e-04
[1575,] 1.779233e-04 1.121402e-04 8.289406e-05
[1576,] 4.146970e-05 1.025262e-04 1.384585e-05
[1577,] 9.770389e-05 1.124192e-04 3.622857e-05
[1578,] 4.816770e-05 1.019058e-04 1.508127e-05
[1579,] 1.018277e-04 1.047347e-04 2.954698e-05
[1580,] 9.999240e-05 1.063223e-04 3.011439e-05
[1581,] 2.004972e-04 1.055501e-04 5.382255e-05
[1582,] 1.712085e-04 1.048950e-04 4.353490e-05
[1583,] 4.136984e-05 1.133118e-04 1.329075e-05
[1584,] 9.372616e-05 1.087888e-04 3.108013e-05
[1585,] 6.407396e-05 1.042247e-04 1.959865e-05
[1586,] 5.551786e-05 1.108331e-04 1.972546e-05
[1587,] 6.689515e-05 1.640519e-04 1.544078e-05
[1588,] 5.556979e-05 1.078818e-04 1.944785e-05
[1589,] 5.556469e-05 1.073023e-04 1.910751e-05
[1590,] 6.205333e-05 1.083199e-04 1.880476e-05
[1591,] 7.482529e-05 1.145619e-04 1.811985e-05
[1592,] 7.540050e-05 1.176166e-04 1.796931e-05
[1593,] 7.454122e-05 1.171550e-04 1.785921e-05
[1594,] 5.917380e-05 1.089034e-04 1.859548e-05
[1595,] 5.280666e-05 9.268931e-05 1.669376e-05
[1596,] 7.713211e-05 9.348805e-05 2.469824e-05
[1597,] 4.122140e-05 9.297969e-05 1.355817e-05
[1598,] 6.757930e-05 9.528349e-05 2.316904e-05
[1599,] 4.136423e-05 9.327335e-05 1.365690e-05
[1600,] 5.978476e-05 9.639960e-05 2.084273e-05
[1601,] 5.630545e-05 1.048778e-04 2.138060e-05
[1602,] 6.113251e-05 9.857459e-05 2.180753e-05
[1603,] 6.796877e-05 9.680019e-05 2.362050e-05
[1604,] 3.898272e-05 9.917742e-05 1.270913e-05
[1605,] 4.066278e-05 1.136075e-04 1.272714e-05
[1606,] 4.847699e-05 9.917903e-05 1.448854e-05
[1607,] 3.972965e-05 1.249372e-04 1.274823e-05
[1608,] 3.871751e-05 1.131865e-04 1.331309e-05
[1609,] 1.773801e-04 1.106695e-04 4.799750e-05
[1610,] 6.186614e-05 1.112081e-04 2.491760e-05
[1611,] 3.925487e-05 1.689038e-04 1.525091e-05
[1612,] 1.473596e-04 1.098351e-04 4.164081e-05
[1613,] 7.994621e-05 1.157655e-04 3.208841e-05
[1614,] 3.950982e-05 1.761519e-04 1.571396e-05
[1615,] 8.049324e-05 1.152953e-04 3.217019e-05
[1616,] 3.866307e-05 1.780733e-04 1.442789e-05
[1617,] 6.126149e-05 1.196419e-04 2.578428e-05
[1618,] 4.621954e-05 9.928128e-05 1.426963e-05
[1619,] 4.524084e-05 9.944503e-05 1.405398e-05
[1620,] 5.901663e-05 1.041331e-04 2.189526e-05
[1621,] 3.857919e-05 1.572770e-04 1.388029e-05
[1622,] 3.857927e-05 1.572557e-04 1.387825e-05
[1623,] 3.856621e-05 1.560267e-04 1.379811e-05
[1624,] 4.678088e-05 9.937688e-05 1.446999e-05
[1625,] 3.857765e-05 1.529408e-04 1.380180e-05
[1626,] 1.235574e-04 1.083685e-04 3.233841e-05
[1627,] 3.858866e-05 1.583379e-04 1.392755e-05
[1628,] 3.856707e-05 1.210446e-04 1.319120e-05
[1629,] 3.858924e-05 1.629334e-04 1.400537e-05
[1630,] 3.860337e-05 1.535963e-04 1.369490e-05
[1631,] 7.096304e-05 1.117035e-04 2.356356e-05
[1632,] 3.869441e-05 1.577647e-04 1.418576e-05
[1633,] 3.861621e-05 1.581322e-04 1.398725e-05
[1634,] 3.888759e-05 1.584017e-04 1.451897e-05
[1635,] 3.856947e-05 1.630520e-04 1.385686e-05
[1636,] 3.862371e-05 1.604036e-04 1.404173e-05
[1637,] 3.859689e-05 1.563211e-04 1.387668e-05
[1638,] 3.865450e-05 1.228296e-04 1.342767e-05
[1639,] 4.004933e-05 1.249293e-04 1.397465e-05
[1640,] 3.858917e-05 1.613705e-04 1.393758e-05
[1641,] 3.863581e-05 1.604034e-04 1.409903e-05
[1642,] 3.866618e-05 1.622157e-04 1.420829e-05
[1643,] 3.889275e-05 1.201847e-04 1.370142e-05
[1644,] 3.868284e-05 1.633308e-04 1.426859e-05
[1645,] 3.876687e-05 1.171171e-04 1.346969e-05
[1646,] 3.880784e-05 1.209213e-04 1.361585e-05
[1647,] 3.872805e-05 1.215283e-04 1.351898e-05
[1648,] 4.494564e-05 1.036029e-04 1.393652e-05
[1649,] 3.985744e-05 1.590084e-04 1.569444e-05
[1650,] 3.865687e-05 1.831550e-04 1.452884e-05
[1651,] 3.861818e-05 1.724332e-04 1.423174e-05
[1652,] 1.051105e-04 1.070145e-04 3.703524e-05
[1653,] 6.710663e-05 1.113857e-04 2.244670e-05
[1654,] 4.137343e-05 1.011673e-04 1.358466e-05
[1655,] 7.322022e-05 1.185275e-04 2.875043e-05
[1656,] 1.316220e-04 1.054358e-04 3.417505e-05
[1657,] 7.502109e-05 1.081793e-04 2.286365e-05
[1658,] 3.857063e-05 1.751470e-04 1.386292e-05
[1659,] 3.863438e-05 1.974852e-04 1.462788e-05
[1660,] 7.483670e-05 1.160580e-04 2.877546e-05
[1661,] 3.865308e-05 1.866467e-04 1.380204e-05
[1662,] 6.453971e-05 1.068783e-04 2.015327e-05
[1663,] 4.191507e-05 1.015753e-04 1.391285e-05
[1664,] 4.705803e-05 9.945708e-05 1.672572e-05
[1665,] 7.422924e-05 1.087540e-04 2.142345e-05
[1666,] 3.860433e-05 1.710627e-04 1.379527e-05
[1667,] 3.912404e-05 1.190589e-04 1.291944e-05
[1668,] 1.269231e-04 1.089548e-04 3.143000e-05
[1669,] 1.119586e-04 1.716781e-04 2.271242e-05
[1670,] 1.163123e-04 1.737891e-04 2.281733e-05
[1671,] 6.816932e-05 1.140562e-04 2.413385e-05
[1672,] 4.163026e-05 9.862189e-05 1.363419e-05
[1673,] 1.122009e-04 1.212535e-04 2.500254e-05
[1674,] 4.162064e-05 1.010080e-04 1.361482e-05
[1675,] 4.164381e-05 1.007073e-04 1.371536e-05
[1676,] 4.161585e-05 1.002908e-04 1.363868e-05
[1677,] 3.883247e-05 9.439488e-05 1.263387e-05
[1678,] 1.128629e-04 1.621796e-04 2.265112e-05
[1679,] 7.510356e-05 1.155948e-04 2.837579e-05
[1680,] 1.147868e-04 1.648076e-04 2.250958e-05
[1681,] 8.531713e-05 1.042756e-04 2.242969e-05
[1682,] 7.437833e-05 1.167816e-04 2.805656e-05
[1683,] 5.075797e-05 1.268204e-04 1.965567e-05
[1684,] 1.289082e-04 1.306919e-04 2.500887e-05
[1685,] 4.140134e-05 1.023346e-04 1.363325e-05
[1686,] 1.070855e-04 1.559534e-04 2.262265e-05
[1687,] 4.149268e-05 1.014774e-04 1.349853e-05
[1688,] 3.964564e-05 1.147042e-04 1.271628e-05
[1689,] 7.453104e-05 1.105937e-04 2.689675e-05
[1690,] 4.850722e-05 1.898056e-04 1.296565e-05
[1691,] 1.150963e-04 1.470842e-04 2.307512e-05
[1692,] 7.448032e-05 1.113266e-04 2.701235e-05
[1693,] 4.148361e-05 1.012085e-04 1.349182e-05
[1694,] 1.066800e-04 1.586100e-04 2.263341e-05
[1695,] 1.062228e-04 1.065588e-04 3.117091e-05
[1696,] 1.122210e-04 1.630214e-04 2.275108e-05
[1697,] 1.036038e-04 1.716701e-04 2.251178e-05
[1698,] 5.635888e-05 1.243986e-04 1.453586e-05
[1699,] 1.087882e-04 1.587969e-04 2.269292e-05
[1700,] 7.449602e-05 1.105055e-04 2.684431e-05
[1701,] 7.247511e-05 1.472774e-04 2.884048e-05
[1702,] 1.124974e-04 1.538005e-04 2.293604e-05
[1703,] 4.165510e-05 1.004698e-04 1.345747e-05
[1704,] 4.843184e-05 1.806546e-04 1.298472e-05
[1705,] 5.531875e-05 1.271261e-04 1.428979e-05
[1706,] 3.918464e-05 1.014970e-04 1.264481e-05
[1707,] 5.042699e-05 1.621439e-04 1.318774e-05
[1708,] 7.977553e-05 1.078917e-04 2.375586e-05
[1709,] 5.131279e-05 1.612872e-04 1.326499e-05
[1710,] 4.216656e-05 9.725859e-05 1.351193e-05
[1711,] 4.888338e-05 1.302478e-04 1.336125e-05
[1712,] 4.166241e-05 1.022309e-04 1.345596e-05
[1713,] 1.335895e-04 1.080131e-04 3.297716e-05
[1714,] 4.808267e-05 1.701643e-04 1.302598e-05
[1715,] 7.430186e-05 9.521767e-05 2.216185e-05
[1716,] 1.074626e-04 1.060365e-04 3.190386e-05
[1717,] 6.361827e-05 1.069940e-04 1.983964e-05
[1718,] 4.252707e-05 9.479619e-05 1.389137e-05
[1719,] 4.139297e-05 1.029869e-04 1.367954e-05
[1720,] 1.056791e-04 1.058866e-04 3.164664e-05
[1721,] 5.329112e-05 1.321075e-04 1.391559e-05
[1722,] 1.137496e-04 1.143158e-04 3.046004e-05
[1723,] 4.419506e-04 1.273761e-04 5.219618e-05
[1724,] 7.307627e-05 9.925688e-05 2.180760e-05
[1725,] 7.399869e-05 9.940780e-05 2.343303e-05
[1726,] 8.515533e-05 1.073375e-04 2.435032e-05
[1727,] 9.592448e-05 1.458727e-04 3.759303e-05
[1728,] 1.001805e-04 1.036694e-04 2.952827e-05
[1729,] 4.200258e-05 9.551007e-05 1.313999e-05
[1730,] 3.940177e-05 1.214886e-04 1.316057e-05
[1731,] 8.390793e-05 9.756705e-05 2.580325e-05
[1732,] 4.239571e-05 9.296362e-05 1.360141e-05
[1733,] 4.330001e-05 1.027897e-04 1.342594e-05
[1734,] 8.060108e-05 9.989630e-05 2.331931e-05
[1735,] 1.166120e-04 1.167300e-04 3.165534e-05
[1736,] 5.175105e-05 1.686069e-04 1.303735e-05
[1737,] 3.926954e-05 1.298336e-04 1.323936e-05
[1738,] 5.927805e-05 1.083741e-04 1.838535e-05
[1739,] 5.935038e-05 9.916449e-05 1.822821e-05
[1740,] 1.397287e-04 9.865414e-05 4.066931e-05
[1741,] 4.195184e-05 1.007176e-04 1.388757e-05
[1742,] 5.459816e-05 1.317444e-04 1.414365e-05
[1743,] 1.342392e-04 1.090115e-04 3.976746e-05
[1744,] 1.831710e-04 1.137374e-04 7.682921e-05
[1745,] 1.513537e-04 1.341605e-04 3.101249e-05
[1746,] 4.503591e-05 9.948649e-05 1.433159e-05
[1747,] 1.286801e-04 1.091925e-04 3.812108e-05
[1748,] 6.849267e-05 1.221029e-04 1.661532e-05
[1749,] 6.309427e-05 1.094671e-04 1.844023e-05
[1750,] 6.479515e-05 1.103351e-04 1.864511e-05
[1751,] 1.463032e-04 1.294459e-04 3.109894e-05
[1752,] 3.924751e-05 1.207250e-04 1.315635e-05
[1753,] 1.731650e-04 9.873212e-05 5.218754e-05
[1754,] 6.415275e-05 1.372524e-04 1.531896e-05
[1755,] 1.293679e-04 1.051061e-04 2.877828e-05
[1756,] 4.946067e-05 9.843405e-05 1.530642e-05
[1757,] 1.949879e-04 1.122075e-04 4.027308e-05
[1758,] 9.937859e-05 1.108042e-04 3.137743e-05
[1759,] 1.786501e-04 1.146595e-04 3.382032e-05
[1760,] 5.102646e-05 1.383119e-04 1.848037e-05
[1761,] 1.530308e-04 1.113199e-04 5.232794e-05
[1762,] 4.778789e-05 9.329054e-05 1.557041e-05
[1763,] 5.328563e-05 9.356079e-05 1.678604e-05
[1764,] 7.570710e-05 9.350738e-05 2.325268e-05
[1765,] 6.839219e-05 9.370692e-05 2.080957e-05
[1766,] 4.781222e-05 9.434088e-05 1.515922e-05
[1767,] 7.795962e-05 9.404814e-05 2.308781e-05
[1768,] 8.818284e-05 1.108563e-04 2.853424e-05
[1769,] 6.909476e-05 1.013786e-04 2.385510e-05
[1770,] 5.409068e-05 1.041983e-04 2.020319e-05
[1771,] 9.660267e-05 9.969761e-05 2.812521e-05
[1772,] 2.406420e-04 1.112693e-04 8.106034e-05
[1773,] 1.283332e-04 1.103176e-04 4.337559e-05
[1774,] 7.109064e-05 1.423092e-04 1.595992e-05
[1775,] 7.935140e-05 1.248181e-04 1.781940e-05
[1776,] 5.782661e-05 1.045493e-04 1.564492e-05
[1777,] 5.988257e-05 1.031240e-04 1.618975e-05
[1778,] 2.038734e-04 1.045352e-04 4.996107e-05
[1779,] 1.976992e-04 1.044908e-04 4.863255e-05
[1780,] 6.873898e-05 1.434186e-04 1.557005e-05
[1781,] 9.572326e-05 1.061805e-04 3.078407e-05
[1782,] 9.044563e-05 9.851509e-05 2.724698e-05
[1783,] 7.021812e-05 1.460675e-04 1.570716e-05
[1784,] 7.026598e-05 1.119436e-04 2.369809e-05
[1785,] 1.663735e-04 1.089738e-04 6.436831e-05
[1786,] 6.362871e-05 1.167396e-04 1.589131e-05
[1787,] 1.649516e-04 1.075635e-04 3.943045e-05
[1788,] 5.857801e-05 1.010390e-04 1.628368e-05
[1789,] 7.211495e-05 1.717015e-04 1.526786e-05
[1790,] 5.972824e-05 1.314192e-04 1.471033e-05
[1791,] 6.522021e-05 1.037413e-04 1.705741e-05
[1792,] 7.186564e-05 1.572624e-04 1.546878e-05
[1793,] 7.284257e-05 1.114314e-04 2.389254e-05
[1794,] 1.018154e-04 1.111314e-04 3.223260e-05
[1795,] 1.103309e-04 1.126925e-04 3.412963e-05
[1796,] 7.735696e-05 1.441296e-04 1.674277e-05
[1797,] 1.069032e-04 1.127889e-04 3.318907e-05
[1798,] 6.153343e-05 1.629083e-04 1.417638e-05
[1799,] 8.808873e-05 9.656764e-05 2.635318e-05
[1800,] 6.945864e-05 1.134450e-04 2.372500e-05
[1801,] 1.629664e-03 9.941346e-05 6.418768e-04
[1802,] 7.814262e-04 9.666790e-05 2.788307e-04
[1803,] 2.906891e-03 9.731354e-05 1.058848e-03
[1804,] 7.996486e-04 9.297157e-05 2.085325e-04
[1805,] 8.140440e-04 9.621919e-05 2.844595e-04
[1806,] 1.017855e-04 1.132834e-04 4.070145e-05
[1807,] 8.172668e-04 9.632013e-05 2.868064e-04
[1808,] 8.831456e-04 9.789036e-05 3.296698e-04
[1809,] 2.261946e-03 9.985850e-05 9.070652e-04
[1810,] 8.392874e-04 1.168119e-04 4.216171e-04
[1811,] 7.881814e-04 9.623921e-05 2.756870e-04
[1812,] 2.846339e-03 9.708434e-05 1.025343e-03
[1813,] 1.804656e-03 1.009175e-04 7.517661e-04
[1814,] 1.669621e-03 9.761454e-05 6.198464e-04
[1815,] 2.410235e-03 9.670349e-05 8.551299e-04
[1816,] 1.205268e-03 1.060496e-04 4.088937e-04
[1817,] 2.706130e-03 9.686459e-05 9.664648e-04
[1818,] 3.288734e-03 9.710558e-05 1.183384e-03
[1819,] 5.176577e-04 1.051527e-04 1.973281e-04
[1820,] 4.947027e-03 1.014036e-04 2.118140e-03
[1821,] 1.508430e-03 9.680637e-05 5.381695e-04
[1822,] 1.744127e-03 9.134702e-05 4.557491e-04
[1823,] 3.022266e-03 9.724858e-05 1.095840e-03
[1824,] 5.902925e-04 9.298879e-05 1.513687e-04
[1825,] 2.923273e-03 9.772118e-05 1.079560e-03
[1826,] 2.837590e-03 9.768738e-05 1.050473e-03
[1827,] 1.302344e-04 1.101206e-04 3.894253e-05
[1828,] 2.594526e-03 9.824214e-05 9.783506e-04
[1829,] 2.381211e-03 1.003273e-04 9.665430e-04
[1830,] 1.892204e-03 9.894425e-05 7.349982e-04
[1831,] 3.086796e-03 9.913905e-05 1.205787e-03
[1832,] 2.449717e-03 9.674399e-05 8.699371e-04
[1833,] 1.921369e-03 9.776406e-05 7.385386e-04
[1834,] 2.604509e-03 9.755961e-05 9.589749e-04
[1835,] 6.963495e-04 1.053117e-04 2.706615e-04
[1836,] 6.571405e-05 1.131584e-04 2.057939e-05
[1837,] 6.363256e-05 1.094331e-04 2.175738e-05
[1838,] 5.770682e-05 1.056217e-04 1.891855e-05
[1839,] 5.470457e-05 1.126128e-04 1.758575e-05
[1840,] 5.156181e-05 1.019627e-04 1.691464e-05
[1841,] 9.170753e-04 9.932418e-05 2.078362e-04
[1842,] 5.345115e-05 1.128293e-04 1.731634e-05
[1843,] 5.198959e-05 1.021351e-04 1.713397e-05
[1844,] 5.377148e-05 1.127050e-04 1.738317e-05
[1845,] 5.354269e-05 1.127659e-04 1.733637e-05
[1846,] 5.371239e-05 1.126422e-04 1.737477e-05
[1847,] 5.370397e-05 1.128091e-04 1.736466e-05
[1848,] 5.164229e-05 1.019528e-04 1.695173e-05
[1849,] 5.159674e-05 1.019613e-04 1.694792e-05
[1850,] 6.084808e-05 1.019632e-04 2.009285e-05
[1851,] 5.315384e-05 1.127775e-04 1.726662e-05
[1852,] 5.160009e-05 1.020275e-04 1.695711e-05
[1853,] 7.571107e-04 1.027189e-04 2.377085e-04
[1854,] 6.015896e-05 1.161753e-04 2.120421e-05
[1855,] 5.231775e-05 9.763918e-05 1.708210e-05
[1856,] 5.316179e-05 1.124270e-04 1.728201e-05
[1857,] 9.225445e-04 1.026706e-04 2.759780e-04
[1858,] 5.161284e-05 1.020126e-04 1.696975e-05
[1859,] 5.294464e-05 1.128685e-04 1.722680e-05
[1860,] 6.049594e-04 9.960673e-05 2.282520e-04
[1861,] 5.148575e-05 1.021103e-04 1.690680e-05
[1862,] 5.145919e-05 1.020823e-04 1.688956e-05
[1863,] 5.145800e-05 1.020633e-04 1.688751e-05
[1864,] 6.176478e-05 1.020535e-04 2.078433e-05
[1865,] 5.265224e-05 1.124270e-04 1.719594e-05
[1866,] 5.186872e-05 9.734916e-05 1.691646e-05
[1867,] 1.007718e-03 9.872407e-05 3.819961e-04
[1868,] 5.125472e-05 1.017070e-04 1.673711e-05
[1869,] 5.131258e-05 1.025210e-04 1.682827e-05
[1870,] 6.113900e-05 1.011667e-04 2.020895e-05
[1871,] 5.128789e-05 1.017102e-04 1.676481e-05
[1872,] 5.268327e-05 1.125404e-04 1.719513e-05
[1873,] 5.821660e-04 1.032253e-04 1.865035e-04
[1874,] 4.333303e-04 1.052727e-04 1.988744e-04
[1875,] 5.477788e-05 1.014828e-04 1.779892e-05
[1876,] 5.175050e-05 1.014387e-04 1.686945e-05
[1877,] 6.437001e-05 1.244409e-04 2.504235e-05
[1878,] 2.515224e-04 1.120640e-04 9.406025e-05
[1879,] 1.093621e-03 1.024933e-04 3.378274e-04
[1880,] 5.110078e-05 1.028604e-04 1.672958e-05
[1881,] 5.112383e-05 9.930548e-05 1.659104e-05
[1882,] 5.127931e-05 1.017256e-04 1.676049e-05
[1883,] 5.132131e-05 1.015836e-04 1.677904e-05
[1884,] 5.125614e-05 1.015889e-04 1.673222e-05
[1885,] 5.136604e-05 1.015724e-04 1.680475e-05
[1886,] 4.382725e-05 1.831986e-04 1.610044e-05
[1887,] 4.047588e-04 1.093478e-04 1.896360e-04
[1888,] 5.148052e-05 1.014923e-04 1.684866e-05
[1889,] 5.266121e-05 1.031759e-04 1.808453e-05
[1890,] 5.200749e-05 1.019354e-04 1.714927e-05
[1891,] 5.129092e-05 1.015594e-04 1.674668e-05
[1892,] 5.227638e-05 1.124240e-04 1.714653e-05
[1893,] 6.431614e-05 1.319850e-04 2.588981e-05
[1894,] 6.655667e-05 1.041307e-04 2.364683e-05
[1895,] 6.238141e-05 1.253950e-04 2.379832e-05
[1896,] 9.327189e-04 1.029898e-04 3.106644e-04
[1897,] 3.686741e-04 1.062058e-04 1.627755e-04
[1898,] 5.275731e-05 1.149192e-04 1.711485e-05
[1899,] 5.331617e-05 1.126505e-04 1.731661e-05
[1900,] 6.808855e-05 1.009643e-04 2.367294e-05
[1901,] 6.787253e-05 1.035261e-04 2.420886e-05
[1902,] 5.140324e-05 9.845411e-05 1.629909e-05
[1903,] 9.289873e-04 1.033270e-04 3.081926e-04
[1904,] 6.915174e-05 1.110314e-04 2.270877e-05
[1905,] 6.804083e-05 1.241312e-04 2.912501e-05
[1906,] 1.193724e-03 9.894357e-05 2.673335e-04
[1907,] 5.523544e-05 1.148609e-04 1.860602e-05
[1908,] 6.081617e-04 1.084948e-04 2.370074e-04
[1909,] 5.979657e-05 1.201917e-04 2.061046e-05
[1910,] 5.608725e-05 1.030671e-04 1.936147e-05
[1911,] 7.132898e-05 1.337690e-04 3.321094e-05
[1912,] 5.772181e-05 1.144324e-04 1.994600e-05
[1913,] 5.544044e-05 9.669935e-05 1.772082e-05
[1914,] 5.947169e-04 9.888193e-05 1.966995e-04
[1915,] 5.921816e-05 1.268447e-04 1.910546e-05
[1916,] 5.559947e-05 1.076360e-04 1.955036e-05
[1917,] 8.609148e-04 1.027118e-04 2.785786e-04
[1918,] 1.234091e-04 1.074332e-04 5.329943e-05
[1919,] 5.516543e-05 1.149107e-04 1.846230e-05
[1920,] 3.058977e-04 1.105186e-04 1.161199e-04
[1921,] 6.153056e-05 1.176452e-04 1.905201e-05
[1922,] 6.110851e-05 1.156075e-04 1.898581e-05
[1923,] 9.159973e-04 1.025197e-04 2.870524e-04
[1924,] 1.015899e-04 1.094435e-04 3.265704e-05
[1925,] 8.227216e-05 1.115506e-04 2.664858e-05
[1926,] 5.499168e-05 9.694391e-05 1.756027e-05
[1927,] 5.981679e-05 1.315114e-04 2.211139e-05
[1928,] 7.113398e-05 1.058113e-04 2.713523e-05
[1929,] 5.459079e-05 9.677085e-05 1.745569e-05
[1930,] 6.071269e-05 1.282283e-04 2.226875e-05
[1931,] 5.530602e-05 1.068147e-04 1.787094e-05
[1932,] 4.787937e-05 1.266512e-04 1.852706e-05
[1933,] 4.751585e-05 1.240951e-04 1.809756e-05
[1934,] 5.967712e-05 1.217220e-04 1.966616e-05
[1935,] 6.000249e-05 1.211074e-04 2.092734e-05
[1936,] 6.709835e-05 1.110576e-04 2.229863e-05
[1937,] 6.077338e-05 1.354879e-04 2.297441e-05
[1938,] 1.028867e-04 1.112068e-04 3.399673e-05
[1939,] 7.220811e-05 1.044292e-04 2.723179e-05
[1940,] 5.671296e-05 1.109751e-04 1.954096e-05
[1941,] 5.515089e-05 1.147021e-04 1.843446e-05
[1942,] 1.264251e-03 9.579584e-05 2.681509e-04
[1943,] 7.810891e-05 1.112501e-04 2.499038e-05
[1944,] 4.718941e-04 1.383285e-04 2.986058e-04
[1945,] 6.278066e-05 1.297353e-04 2.429789e-05
[1946,] 6.051368e-04 1.429046e-04 4.105339e-04
[1947,] 5.817930e-05 1.106911e-04 2.141541e-05
[1948,] 6.188970e-05 1.287713e-04 2.351468e-05
[1949,] 4.748401e-05 1.601349e-04 2.016672e-05
[1950,] 5.027188e-04 1.032664e-04 1.500751e-04
[1951,] 7.425998e-05 1.110731e-04 2.416902e-05
[1952,] 5.574881e-05 1.149158e-04 1.831230e-05
[1953,] 6.227884e-05 9.962879e-05 2.115006e-05
[1954,] 6.077011e-05 1.312742e-04 2.273787e-05
[1955,] 5.534597e-05 1.150688e-04 1.834971e-05
[1956,] 5.577492e-05 1.133914e-04 1.846254e-05
[1957,] 9.069143e-04 1.650610e-04 8.015210e-04
[1958,] 5.549510e-05 1.153139e-04 1.854050e-05
[1959,] 8.212963e-05 1.320296e-04 4.003673e-05
[1960,] 5.623736e-05 1.154319e-04 1.927357e-05
[1961,] 6.450361e-05 1.120195e-04 2.037823e-05
[1962,] 5.556830e-04 1.145111e-04 2.738211e-04
[1963,] 5.914015e-05 1.149739e-04 2.068483e-05
[1964,] 6.578028e-05 1.111807e-04 2.192415e-05
[1965,] 5.400494e-05 1.709557e-04 2.389506e-05
[1966,] 8.140964e-05 1.141035e-04 3.557834e-05
[1967,] 6.066778e-05 1.150840e-04 2.146875e-05
[1968,] 7.195010e-05 1.080454e-04 2.183756e-05
[1969,] 5.448063e-05 1.327889e-04 2.139253e-05
[1970,] 7.351565e-05 1.261048e-04 3.135638e-05
[1971,] 9.149348e-05 1.012060e-04 2.555519e-05
[1972,] 4.808831e-05 1.164618e-04 1.562535e-05
[1973,] 7.437718e-05 1.259867e-04 3.139735e-05
[1974,] 5.931440e-05 1.486098e-04 2.633626e-05
[1975,] 6.545174e-05 1.150440e-04 2.298409e-05
[1976,] 8.244354e-05 1.421405e-04 4.211817e-05
[1977,] 6.095987e-05 1.145817e-04 2.151600e-05
[1978,] 6.219857e-05 1.148282e-04 2.214013e-05
[1979,] 6.283049e-05 1.143858e-04 2.233307e-05
[1980,] 6.777798e-05 1.161264e-04 2.730999e-05
[1981,] 7.504840e-05 1.272131e-04 3.250034e-05
[1982,] 8.177732e-05 1.172904e-04 2.396196e-05
[1983,] 6.170415e-05 1.126872e-04 2.140931e-05
[1984,] 6.151299e-05 1.126838e-04 2.132687e-05
[1985,] 6.329341e-05 1.107068e-04 1.608400e-05
[1986,] 1.831877e-04 1.086872e-04 5.567181e-05
[1987,] 5.752086e-05 1.356066e-04 1.714654e-05
[1988,] 5.467672e-05 1.457696e-04 2.180413e-05
[1989,] 5.920688e-05 1.059968e-04 1.976390e-05
[1990,] 1.018777e-04 1.198970e-04 2.651382e-05
[1991,] 8.474518e-05 1.135008e-04 2.163305e-05
[1992,] 7.155892e-05 1.467581e-04 1.767465e-05
[1993,] 8.575617e-05 1.081189e-04 2.615377e-05
[1994,] 1.155013e-04 1.123354e-04 3.202327e-05
[1995,] 4.528054e-04 1.076261e-04 1.259246e-04
[1996,] 1.123354e-04 1.068270e-04 3.422564e-05
[1997,] 1.168568e-04 1.220185e-04 5.516252e-05
[1998,] 1.179973e-04 1.233415e-04 5.637525e-05
[1999,] 6.813430e-05 1.174947e-04 2.894401e-05
[2000,] 1.053805e-04 1.032177e-04 3.060398e-05
[2001,] 1.183013e-04 1.250599e-04 5.731183e-05
[2002,] 1.169489e-04 1.248955e-04 5.649121e-05
[2003,] 6.203093e-05 1.165015e-04 2.047704e-05
[2004,] 9.940727e-05 1.067359e-04 3.927502e-05
[2005,] 1.185125e-04 1.287463e-04 2.854206e-05
[2006,] 9.615560e-05 1.054807e-04 3.724201e-05
[2007,] 1.259712e-04 1.038103e-04 2.855159e-05
[2008,] 1.246817e-04 1.042892e-04 2.818187e-05
[2009,] 1.241438e-04 1.033051e-04 2.835965e-05
[2010,] 6.200575e-05 1.164305e-04 2.046152e-05
[2011,] 1.003931e-04 1.053690e-04 3.892474e-05
[2012,] 1.680514e-03 1.257749e-04 1.968777e-04
[2013,] 1.362176e-04 1.023763e-04 4.251285e-05
[2014,] 5.479000e-05 1.059531e-04 1.836488e-05
[2015,] 5.457930e-05 1.053573e-04 1.817894e-05
[2016,] 5.499749e-05 1.066136e-04 1.863902e-05
[2017,] 1.920222e-04 1.092731e-04 7.813924e-05
[2018,] 1.553795e-04 1.352236e-04 8.811379e-05
[2019,] 1.909122e-04 1.104386e-04 7.510203e-05
[2020,] 5.189313e-05 1.342721e-04 2.275414e-05
[2021,] 5.347918e-05 1.310584e-04 2.336962e-05
[2022,] 6.275268e-05 1.282539e-04 2.838891e-05
[2023,] 6.674904e-05 1.172190e-04 2.106995e-05
[2024,] 8.398395e-05 1.061368e-04 2.304045e-05
[2025,] 5.645274e-05 1.563709e-04 2.763992e-05
[2026,] 5.412402e-05 1.474696e-04 2.528999e-05
[2027,] 4.933271e-05 1.697941e-04 2.338661e-05
[2028,] 5.073706e-05 9.702820e-05 1.505132e-05
[2029,] 1.872315e-04 1.127086e-04 8.023614e-05
[2030,] 1.717842e-04 1.150426e-04 7.306077e-05
[2031,] 1.872746e-04 1.110025e-04 7.448433e-05
[2032,] 1.638379e-04 1.260450e-04 7.924980e-05
[2033,] 6.244843e-05 1.679110e-04 2.786819e-05
[2034,] 1.105304e-04 1.093389e-04 3.322876e-05
[2035,] 4.293342e-05 1.322390e-04 1.327589e-05
[2036,] 1.354150e-04 1.078964e-04 4.052553e-05
[2037,] 5.307614e-05 3.719909e-04 3.320884e-05
[2038,] 5.232809e-05 3.623547e-04 3.294578e-05
[2039,] 7.728033e-05 9.998240e-05 2.407951e-05
[2040,] 1.000675e-04 1.131679e-04 3.749204e-05
[2041,] 3.135201e-04 2.801296e-04 3.760267e-04
[2042,] 5.151437e-05 3.490838e-04 3.108941e-05
[2043,] 5.218413e-05 2.836856e-04 2.964674e-05
[2044,] 5.096253e-05 3.314924e-04 2.957977e-05
[2045,] 4.978233e-05 3.708749e-04 2.847700e-05
[2046,] 5.136764e-05 3.421948e-04 3.061225e-05
[2047,] 5.357032e-05 3.528591e-04 3.305311e-05
[2048,] 5.225156e-05 3.649909e-04 3.301719e-05
[2049,] 5.270265e-05 5.597183e-04 3.799459e-05
[2050,] 7.583015e-05 1.013992e-04 2.536400e-05
[2051,] 4.772687e-05 9.225266e-05 1.529644e-05
[2052,] 9.697682e-05 1.055493e-04 3.405319e-05
[2053,] 6.818024e-05 1.218462e-04 2.867057e-05
[2054,] 6.287305e-05 1.136192e-04 2.015548e-05
[2055,] 7.928319e-05 1.164947e-04 2.127258e-05
[2056,] 4.341730e-04 1.141849e-04 6.619846e-04
[2057,] 2.521143e-03 1.175330e-04 6.204808e-03
[2058,] 7.784932e-05 1.094362e-04 2.168845e-05
[2059,] 2.465695e-03 1.161167e-04 5.104863e-03
[2060,] 1.119842e-02 1.160772e-04 2.383315e-02
[2061,] 2.516752e-03 9.833077e-05 8.646491e-05
[2062,] 2.365183e-02 1.140085e-04 2.291201e-02
[2063,] 1.747288e-02 1.157088e-04 3.758153e-02
[2064,] 1.875580e-02 1.164996e-04 4.485054e-02
[2065,] 3.866898e-02 1.120705e-04 4.526370e-02
[2066,] 5.185953e-02 1.107632e-04 4.532101e-02
[2067,] 5.853383e-05 1.231410e-04 1.629960e-05
[2068,] 5.975804e-05 1.008535e-04 1.999246e-05
[2069,] 6.049333e-05 1.570529e-04 2.148810e-05
[2070,] 6.110809e-05 1.390818e-04 2.062743e-05
[2071,] 8.133635e-05 1.033284e-04 2.640990e-05
[2072,] 7.596904e-05 2.003263e-04 2.621948e-05
[2073,] 1.123280e-04 1.002578e-04 4.239387e-05
[2074,] 8.915930e-05 1.088612e-04 3.111459e-05
[2075,] 4.883538e-05 1.679981e-04 1.800832e-05
[2076,] 7.287606e-05 9.380206e-05 2.426427e-05
[2077,] 7.635800e-05 9.380765e-05 2.292236e-05
[2078,] 7.346196e-05 1.172611e-04 2.210430e-05
[2079,] 1.406245e-04 9.973907e-05 3.855489e-05
[2080,] 1.267503e-04 9.949594e-05 3.574817e-05
[2081,] 7.519968e-05 1.009738e-04 2.309807e-05
[2082,] 6.551557e-05 9.743014e-05 2.060865e-05
[2083,] 7.894336e-05 9.932070e-05 2.508077e-05
[2084,] 7.685395e-05 9.922822e-05 2.443955e-05
[2085,] 7.727691e-05 1.028693e-04 2.331783e-05
[2086,] 6.129755e-05 9.424801e-05 1.998740e-05
[2087,] 7.767662e-05 9.932752e-05 2.480647e-05
[2088,] 6.429142e-05 9.319989e-05 1.921561e-05
[2089,] 7.789076e-05 9.929113e-05 2.442756e-05
[2090,] 7.817137e-05 9.929674e-05 2.455705e-05
[2091,] 7.815939e-05 1.022905e-04 2.350510e-05
[2092,] 7.767297e-05 9.930837e-05 2.441047e-05
[2093,] 9.933496e-05 1.026098e-04 3.028337e-05
[2094,] 7.781238e-05 9.935252e-05 2.455176e-05
[2095,] 7.967246e-05 9.952726e-05 2.536914e-05
[2096,] 8.064041e-05 9.940352e-05 2.546973e-05
[2097,] 7.493870e-05 9.942052e-05 2.361864e-05
[2098,] 8.025328e-05 9.973602e-05 2.561704e-05
[2099,] 8.051720e-05 1.020578e-04 2.395396e-05
[2100,] 7.833689e-05 9.944248e-05 2.485842e-05
[2101,] 7.884190e-05 9.940283e-05 2.495510e-05
[2102,] 7.845475e-05 9.938923e-05 2.481412e-05
[2103,] 7.739357e-05 9.943676e-05 2.454994e-05
[2104,] 7.832423e-05 1.032419e-04 2.340515e-05
[2105,] 8.293649e-05 9.990902e-05 2.593140e-05
[2106,] 7.677705e-05 9.957755e-05 2.393817e-05
[2107,] 7.608910e-05 1.000535e-04 2.348695e-05
[2108,] 7.740080e-05 1.001525e-04 2.372312e-05
[2109,] 7.699485e-05 1.000147e-04 2.369102e-05
[2110,] 8.967728e-05 9.662432e-05 2.916672e-05
[2111,] 7.614816e-05 9.999763e-05 2.351883e-05
[2112,] 7.745434e-05 9.994029e-05 2.383396e-05
[2113,] 7.753564e-05 1.009193e-04 2.355957e-05
[2114,] 7.682881e-05 9.973817e-05 2.403336e-05
[2115,] 7.749130e-05 1.002017e-04 2.374655e-05
[2116,] 9.031282e-05 1.016219e-04 3.186270e-05
[2117,] 6.460967e-05 9.396577e-05 2.101312e-05
[2118,] 7.753767e-05 1.005361e-04 2.364588e-05
[2119,] 7.961544e-05 1.006587e-04 2.402800e-05
[2120,] 7.751915e-05 1.005840e-04 2.364293e-05
[2121,] 9.904864e-05 1.128034e-04 2.985481e-05
[2122,] 7.797830e-05 1.002276e-04 2.383780e-05
[2123,] 1.004604e-04 1.127918e-04 2.996447e-05
[2124,] 7.734113e-05 1.094957e-04 2.278651e-05
[2125,] 7.722509e-05 1.111996e-04 2.277090e-05
[2126,] 7.782580e-05 1.112161e-04 2.280111e-05
[2127,] 7.760956e-05 1.107334e-04 2.279685e-05
[2128,] 9.649117e-05 1.113066e-04 3.149835e-05
[2129,] 3.411579e-04 1.435078e-04 2.081453e-04
[2130,] 7.773925e-05 1.111140e-04 2.280165e-05
[2131,] 9.994661e-05 1.124940e-04 2.992719e-05
[2132,] 6.986597e-04 1.029631e-04 9.619668e-05
[2133,] 6.186933e-04 1.066967e-04 7.135728e-04
[2134,] 5.122546e-04 9.590468e-05 5.379249e-05
[2135,] 2.436822e-04 9.171303e-05 4.255183e-05
[2136,] 2.434159e-04 9.152512e-05 4.320288e-05
[2137,] 4.645615e-04 1.026722e-04 9.327121e-05
[2138,] 2.235479e-04 9.161072e-05 4.092840e-05
[2139,] 6.004701e-04 9.821500e-05 8.104141e-05
[2140,] 3.947989e-05 9.153855e-05 1.274571e-05
[2141,] 4.768612e-04 1.002401e-04 4.016776e-05
[2142,] 4.027217e-05 1.288093e-04 1.488411e-05
[2143,] 6.927320e-04 1.421554e-04 3.387264e-02
[2144,] 6.978256e-04 1.419709e-04 3.367288e-02
[2145,] 1.424590e-03 2.044650e-04 1.048924e-01
[2146,] 1.350911e-03 1.736541e-04 8.375173e-02
[2147,] 1.407698e-03 3.627816e-04 1.806709e-01
[2148,] 1.020179e-04 1.087308e-04 2.739111e-05
[2149,] 9.305676e-05 1.015375e-04 2.899028e-05
[2150,] 1.824540e-03 1.254953e-04 3.341520e-02
[2151,] 9.402424e-05 1.040641e-04 2.966058e-05
[2152,] 1.713962e-03 1.243412e-04 2.816979e-02
[2153,] 1.737476e-03 1.197948e-04 1.640913e-02
[2154,] 6.667201e-05 1.174485e-04 2.440234e-05
[2155,] 3.943200e-05 1.010042e-04 1.321674e-05
[2156,] 9.723311e-05 1.095199e-04 3.505231e-05
[2157,] 3.929431e-05 1.443738e-04 1.392855e-05
[2158,] 3.391054e-04 2.048481e-04 1.000291e-02
[2159,] 6.962651e-05 1.138118e-04 2.166780e-05
[2160,] 1.182367e-04 1.086692e-04 5.013100e-05
[2161,] 3.925636e-05 1.032466e-04 1.280859e-05
[2162,] 2.642854e-04 9.484852e-05 7.548808e-05
[2163,] 2.940494e-04 9.482826e-05 8.475529e-05
[2164,] 4.008361e-05 1.014610e-04 1.312598e-05
[2165,] 2.094290e-04 9.559255e-05 6.147672e-05
[2166,] 4.032909e-05 1.027272e-04 1.387611e-05
[2167,] 3.916135e-05 9.473383e-05 1.273925e-05
[2168,] 4.019247e-05 9.671091e-05 1.346765e-05
[2169,] 1.481480e-04 1.042634e-04 4.577572e-05
[2170,] 3.972618e-05 1.000359e-04 1.335683e-05
[2171,] 1.396121e-03 1.130896e-04 3.815760e-03
[2172,] 3.972741e-05 9.854396e-05 1.286112e-05
[2173,] 3.994019e-05 1.001086e-04 1.345325e-05
[2174,] 3.987518e-05 1.004804e-04 1.345575e-05
[2175,] 4.013761e-05 1.005552e-04 1.361034e-05
[2176,] 4.059024e-05 9.604257e-05 1.357952e-05
[2177,] 7.401696e-05 1.274396e-04 3.168538e-05
[2178,] 1.805574e-04 1.014302e-04 5.182661e-05
[2179,] 4.018903e-05 1.036939e-04 1.373245e-05
[2180,] 2.471501e-04 9.851423e-05 8.697427e-05
[2181,] 2.344608e-03 1.146253e-04 7.761496e-03
[2182,] 4.015224e-05 9.584119e-05 1.334341e-05
[2183,] 3.079447e-04 9.494336e-05 9.078728e-05
[2184,] 3.013485e-04 1.009780e-04 6.869933e-05
[2185,] 4.340938e-04 1.072736e-04 8.849770e-05
[2186,] 5.863652e-04 1.014612e-04 1.116736e-04
[2187,] 4.615802e-04 1.087846e-04 9.055504e-05
[2188,] 5.438516e-04 1.019021e-04 1.037041e-04
[2189,] 3.335929e-04 9.328497e-05 1.116946e-04
[2190,] 4.357104e-04 1.079171e-04 8.716118e-05
[2191,] 2.037149e-04 1.084514e-04 5.136194e-05
[2192,] 2.295072e-04 1.081902e-04 5.811350e-05
[2193,] 2.297390e-04 1.047982e-04 6.700546e-05
[2194,] 2.399881e-04 1.052072e-04 6.375630e-05
[2195,] 2.360641e-04 1.072317e-04 5.761832e-05
[2196,] 2.336288e-04 1.072574e-04 6.027186e-05
[2197,] 2.373467e-04 1.075359e-04 6.070354e-05
[2198,] 7.246849e-05 9.465127e-05 2.328386e-05
[2199,] 2.347477e-04 1.051609e-04 6.703637e-05
[2200,] 1.756837e-04 1.071624e-04 4.690644e-05
[2201,] 9.226880e-05 1.084138e-04 2.891022e-05
[2202,] 2.680822e-04 9.743324e-05 1.032775e-04
[2203,] 2.093804e-04 1.103976e-04 7.935409e-05
[2204,] 6.080741e-05 1.069635e-04 2.021909e-05
[2205,] 2.801074e-04 1.083623e-04 6.942770e-05
[2206,] 7.137933e-05 9.508694e-05 2.030555e-05
[2207,] 1.335703e-04 9.543363e-05 3.511987e-05
[2208,] 4.574297e-05 1.092777e-04 1.651245e-05
[2209,] 4.639528e-05 1.038311e-04 1.630955e-05
[2210,] 1.659109e-04 1.084012e-04 5.680370e-05
[2211,] 1.337319e-04 1.026337e-04 3.046228e-05
[2212,] 4.479559e-05 1.122363e-04 1.622265e-05
[2213,] 5.808624e-05 9.887084e-05 1.861787e-05
[2214,] 1.071338e-04 1.089307e-04 3.769668e-05
[2215,] 4.084720e-05 1.064306e-04 1.368229e-05
[2216,] 9.167238e-05 1.088495e-04 1.828963e-05
[2217,] 7.912723e-05 9.921475e-05 2.567755e-05
[2218,] 1.204108e-04 1.036811e-04 3.779704e-05
[2219,] 1.138320e-04 1.036740e-04 3.593499e-05
[2220,] 1.176113e-04 1.037182e-04 3.682355e-05
[2221,] 1.022165e-04 1.044181e-04 3.137725e-05
[2222,] 1.047690e-04 1.044337e-04 3.209095e-05
[2223,] 9.580673e-05 1.093224e-04 1.842278e-05
[2224,] 4.075506e-05 1.071802e-04 1.359187e-05
[2225,] 1.087964e-04 1.087681e-04 3.818527e-05
[2226,] 4.074404e-05 1.078393e-04 1.340176e-05
[2227,] 1.024229e-04 1.044105e-04 3.148840e-05
[2228,] 7.519279e-05 9.915544e-05 2.433735e-05
[2229,] 4.075736e-05 1.073016e-04 1.338365e-05
[2230,] 4.068632e-05 1.054341e-04 1.344364e-05
[2231,] 4.049502e-05 1.104179e-04 1.299581e-05
[2232,] 1.004686e-04 1.227866e-04 5.146736e-05
[2233,] 1.649317e-04 1.188802e-04 5.958746e-04
[2234,] 7.193043e-05 1.109086e-04 1.697007e-05
[2235,] 7.759003e-05 1.223080e-04 1.003110e-04
[2236,] 1.158304e-04 1.084917e-04 4.005842e-05
[2237,] 8.507806e-05 9.909031e-05 2.705035e-05
[2238,] 7.094001e-05 1.090660e-04 1.710153e-05
[2239,] 8.284681e-05 1.076057e-04 2.662075e-05
[2240,] 4.326076e-05 9.865444e-05 1.400953e-05
[2241,] 6.857099e-05 9.629848e-05 1.885149e-05
[2242,] 6.667622e-05 1.084925e-04 2.120606e-05
[2243,] 8.131477e-05 1.039860e-04 2.549338e-05
[2244,] 6.983197e-05 9.173445e-05 2.091651e-05
[2245,] 4.732041e-05 9.905758e-05 1.503295e-05
[2246,] 7.284631e-05 1.080211e-04 2.343031e-05
[2247,] 1.434413e-04 1.119758e-04 4.112006e-05
[2248,] 4.511682e-05 1.466102e-04 1.360080e-05
[2249,] 4.325512e-05 1.027036e-04 1.417570e-05
[2250,] 5.884322e-05 1.047774e-04 1.982804e-05
[2251,] 7.197934e-05 1.056736e-04 2.208773e-05
[2252,] 5.247110e-05 1.044209e-04 1.526119e-05
[2253,] 6.797169e-05 1.032708e-04 2.230075e-05
[2254,] 4.615609e-05 1.080944e-04 1.370272e-05
[2255,] 5.359907e-05 1.082505e-04 1.631548e-05
[2256,] 7.099374e-05 1.021540e-04 2.275376e-05
[2257,] 5.992515e-05 1.257618e-04 1.643964e-05
[2258,] 7.541700e-05 1.115073e-04 2.577576e-05
[2259,] 9.684647e-05 1.133835e-04 2.237557e-05
[2260,] 5.290559e-05 1.004193e-04 1.683629e-05
[2261,] 5.500130e-05 1.106229e-04 2.157395e-05
[2262,] 4.709719e-05 9.588977e-05 1.626463e-05
[2263,] 3.953232e-05 9.425195e-05 1.282872e-05
[2264,] 6.273291e-05 1.017955e-04 1.871365e-05
[2265,] 4.188436e-05 1.056157e-04 1.482723e-05
[2266,] 1.207621e-04 1.022754e-04 3.880678e-05
[2267,] 1.266414e-04 1.025941e-04 4.272944e-05
[2268,] 6.614902e-05 1.012206e-04 1.996056e-05
[2269,] 6.132964e-05 1.385354e-04 2.672608e-05
[2270,] 7.324604e-05 1.099920e-04 2.413626e-05
[2271,] 5.945826e-05 1.082307e-04 2.120835e-05
[2272,] 1.571246e-04 1.116471e-04 5.640075e-05
[2273,] 7.322499e-05 9.863901e-05 2.342690e-05
[2274,] 1.736112e-04 1.115960e-04 6.231430e-05
[2275,] 2.130810e-04 1.055871e-04 6.744165e-05
[2276,] 5.672518e-05 9.902412e-05 1.904985e-05
[2277,] 3.012602e-04 9.350686e-05 8.376950e-05
[2278,] 2.066579e-04 1.057755e-04 7.347578e-05
[2279,] 1.910504e-04 1.091349e-04 5.745384e-05
[2280,] 1.268651e-04 1.085819e-04 3.924918e-05
[2281,] 1.883545e-04 1.110739e-04 5.284345e-05
[2282,] 1.648792e-04 1.115404e-04 5.885353e-05
[2283,] 5.578180e-05 9.218958e-05 1.760080e-05
[2284,] 1.646870e-04 1.140088e-04 4.221918e-05
[2285,] 1.756369e-04 1.070699e-04 4.555219e-05
[2286,] 1.843137e-04 1.097842e-04 6.740018e-05
[2287,] 1.050976e-04 1.121300e-04 3.233837e-05
[2288,] 1.227170e-04 1.086561e-04 3.989351e-05
[2289,] 4.930159e-04 1.015822e-04 1.757320e-04
[2290,] 4.259261e-04 1.014672e-04 1.444382e-04
[2291,] 4.690717e-04 1.037284e-04 1.918237e-04
[2292,] 2.280365e-03 9.915308e-05 7.706033e-04
[2293,] 1.098245e-04 1.103239e-04 3.254953e-05
[2294,] 7.490267e-05 1.109185e-04 2.010445e-05
[2295,] 1.053768e-03 1.042258e-04 2.389401e-04
[2296,] 4.074738e-04 1.023572e-04 1.093677e-04
[2297,] 2.331374e-04 1.365784e-04 3.436779e-04
[2298,] 1.784743e-04 1.342886e-04 8.459243e-05
[2299,] 3.737696e-04 1.019502e-04 1.029045e-04
[2300,] 1.350021e-04 1.319762e-04 1.011223e-04
[2301,] 8.393496e-05 1.081103e-04 2.724810e-05
[2302,] 1.048537e-03 9.861021e-05 2.730421e-04
[2303,] 8.279003e-05 1.090794e-04 2.711706e-05
[2304,] 1.048054e-04 1.122935e-04 3.185381e-05
[2305,] 7.423132e-05 1.212486e-04 3.325561e-05
[2306,] 6.846972e-05 1.110206e-04 2.273556e-05
[2307,] 1.839780e-04 1.401931e-04 3.073076e-04
[2308,] 6.316523e-05 1.103461e-04 1.647898e-05
[2309,] 6.531838e-05 1.247824e-04 1.585111e-05
[2310,] 9.308673e-05 1.503428e-04 1.894637e-05
[2311,] 7.345296e-04 1.020479e-04 1.372537e-04
[2312,] 7.373048e-05 1.356076e-04 1.664153e-05
[2313,] 9.956932e-05 1.291860e-04 2.479277e-05
[2314,] 3.933635e-05 1.102502e-04 1.318170e-05
[2315,] 1.574464e-04 1.279571e-04 4.361257e-05
[2316,] 8.767548e-05 1.117449e-04 2.775028e-05
[2317,] 8.874662e-05 1.104246e-04 3.002458e-05
[2318,] 8.110641e-05 1.515600e-04 1.714286e-05
[2319,] 6.443294e-04 1.103097e-04 1.694657e-04
[2320,] 1.232577e-04 1.169821e-04 3.337412e-05
[2321,] 1.008801e-04 1.228842e-04 2.123154e-05
[2322,] 8.579429e-05 1.106383e-04 2.905298e-05
[2323,] 4.277603e-05 1.085801e-04 1.479994e-05
[2324,] 8.643301e-05 1.107131e-04 2.930380e-05
[2325,] 1.397494e-04 1.087766e-04 4.639228e-05
[2326,] 8.578970e-05 1.097813e-04 2.782412e-05
[2327,] 1.547970e-04 1.437160e-04 8.468588e-05
[2328,] 6.695689e-05 1.109125e-04 2.231260e-05
[2329,] 1.100421e-04 1.347055e-04 5.061708e-05
[2330,] 5.092805e-05 1.563440e-04 1.426398e-05
[2331,] 4.330764e-05 1.069008e-04 1.486229e-05
[2332,] 9.395339e-05 1.755747e-04 2.165646e-05
[2333,] 2.757349e-04 1.132682e-04 6.905133e-05
[2334,] 1.122096e-04 1.467247e-04 2.157310e-05
[2335,] 4.027637e-05 1.085060e-04 1.375022e-05
[2336,] 2.805506e-04 1.117304e-04 1.050551e-04
[2337,] 9.452315e-05 1.109686e-04 3.133216e-05
[2338,] 9.176196e-05 1.127787e-04 3.863075e-05
[2339,] 5.359169e-05 1.153154e-04 2.073149e-05
[2340,] 4.952092e-05 1.106805e-04 1.827399e-05
[2341,] 5.749370e-05 1.087603e-04 2.140333e-05
[2342,] 5.082192e-05 1.172911e-04 1.947212e-05
[2343,] 1.344453e-04 1.170923e-04 3.212557e-05
[2344,] 5.002914e-05 1.198221e-04 1.949105e-05
[2345,] 5.205308e-05 1.215863e-04 2.068664e-05
[2346,] 1.318429e-04 1.172322e-04 3.155772e-05
[2347,] 5.203347e-05 1.218323e-04 2.070178e-05
[2348,] 7.034811e-05 1.831595e-04 1.581077e-05
[2349,] 5.045054e-05 1.243977e-04 2.013458e-05
[2350,] 3.943174e-05 1.517701e-04 1.480630e-05
[2351,] 3.973009e-05 1.352926e-04 1.448069e-05
[2352,] 3.985049e-05 1.381001e-04 1.467330e-05
[2353,] 9.331111e-05 1.106188e-04 2.485431e-05
[2354,] 3.945460e-05 1.357783e-04 1.432362e-05
[2355,] 7.250099e-05 1.882660e-04 1.590887e-05
[2356,] 3.970037e-05 1.220742e-04 1.409064e-05
[2357,] 3.966023e-05 1.111802e-04 1.377148e-05
[2358,] 3.984337e-05 1.131970e-04 1.395369e-05
[2359,] 4.004152e-05 1.284549e-04 1.455713e-05
[2360,] 9.179910e-05 1.162545e-04 2.539158e-05
[2361,] 8.554234e-05 1.952023e-04 1.676002e-05
[2362,] 8.512297e-05 1.896898e-04 1.678556e-05
[2363,] 1.042219e-04 1.189128e-04 2.770521e-05
[2364,] 6.600961e-05 1.183920e-04 2.666078e-05
[2365,] 1.009161e-04 1.096963e-04 2.680738e-05
[2366,] 4.107746e-05 1.536791e-04 1.650584e-05
[2367,] 7.238848e-05 1.083673e-04 2.721461e-05
[2368,] 3.987539e-05 1.681241e-04 1.573832e-05
[2369,] 1.198997e-04 1.116025e-04 3.650570e-05
[2370,] 4.492611e-05 1.492036e-04 1.478614e-05
[2371,] 1.245549e-03 1.257556e-04 9.166565e-04
[2372,] 1.332905e-04 1.103732e-04 3.621222e-05
[2373,] 6.264271e-05 1.456965e-04 3.114369e-05
[2374,] 5.678520e-05 1.599016e-04 1.433486e-05
[2375,] 6.234187e-05 1.105170e-04 1.630934e-05
[2376,] 5.150412e-04 1.046983e-04 1.610056e-04
[2377,] 5.939829e-05 1.018645e-04 1.636266e-05
[2378,] 5.379324e-04 1.046158e-04 1.600598e-04
[2379,] 9.589022e-05 1.059418e-04 3.677086e-05
[2380,] 7.257548e-05 1.067807e-04 2.525712e-05
[2381,] 2.323626e-04 1.545242e-04 2.225409e-04
[2382,] 7.229075e-05 1.116293e-04 2.440812e-05
[2383,] 2.176170e-04 1.074104e-04 8.541358e-05
[2384,] 1.027777e-04 9.520808e-05 3.227850e-05
[2385,] 9.480007e-05 9.467332e-05 2.929627e-05
[2386,] 5.842359e-03 1.027113e-04 2.344254e-03
[2387,] 6.730057e-04 1.058080e-04 2.585657e-04
[2388,] 7.152952e-04 1.047682e-04 1.422093e-04
[2389,] 4.387059e-05 1.338406e-04 1.464252e-05
[2390,] 7.216183e-05 1.159662e-04 2.092442e-05
[2391,] 5.356289e-03 1.202736e-04 3.566209e-03
[2392,] 5.309847e-03 1.204293e-04 3.544761e-03
[2393,] 1.019466e-04 1.124171e-04 4.123847e-05
[2394,] 4.493033e-05 1.281354e-04 1.404741e-05
[2395,] 1.429902e-03 9.332869e-05 3.449451e-04
[2396,] 4.140015e-03 1.023743e-04 1.746463e-03
[2397,] 4.339647e-03 1.055550e-04 1.918099e-03
[2398,] 4.381013e-05 1.168649e-04 1.366066e-05
[2399,] 5.344451e-03 1.053908e-04 2.488035e-03
[2400,] 5.619189e-03 1.044344e-04 2.533742e-03
[2401,] 6.055043e-03 1.040386e-04 2.680700e-03
[2402,] 4.422754e-05 1.028677e-04 1.383004e-05
[2403,] 4.909443e-05 1.219446e-04 1.795764e-05
[2404,] 5.079625e-05 1.080821e-04 1.808417e-05
[2405,] 4.897620e-05 1.220155e-04 1.784409e-05
[2406,] 6.889524e-03 1.137078e-04 3.929799e-03
[2407,] 4.015043e-03 1.096634e-04 1.502511e-03
[2408,] 6.892491e-04 1.048022e-04 2.560563e-04
[2409,] 4.673938e-05 1.150220e-04 1.392260e-05
[2410,] 4.411878e-05 1.198394e-04 1.389018e-05
[2411,] 4.709014e-05 1.227777e-04 1.631143e-05
[2412,] 1.149128e-03 1.005816e-04 4.457509e-04
[2413,] 9.027940e-03 1.090345e-04 4.510850e-03
[2414,] 8.303419e-04 1.055042e-04 3.159910e-04
[2415,] 3.639925e-03 1.288959e-04 2.834778e-03
[2416,] 1.036570e-03 1.110463e-04 4.187784e-04
[2417,] 3.016153e-03 1.396731e-04 2.707973e-03
[2418,] 2.996857e-03 1.037768e-04 1.258084e-03
[2419,] 1.220500e-04 1.148763e-04 2.845824e-05
[2420,] 4.436477e-05 1.008084e-04 1.391503e-05
[2421,] 3.860276e-04 1.103904e-04 1.654682e-04
[2422,] 1.033910e-04 1.104534e-04 2.854731e-05
[2423,] 1.159764e-04 1.060665e-04 2.838996e-05
[2424,] 1.146678e-04 1.060819e-04 4.168114e-05
[2425,] 1.012452e-04 1.109315e-04 2.903001e-05
[2426,] 1.029282e-04 1.121357e-04 2.879062e-05
[2427,] 4.519905e-05 1.007667e-04 1.545865e-05
[2428,] 1.025328e-04 1.114853e-04 2.880251e-05
[2429,] 1.607326e-04 1.164435e-04 2.854452e-05
[2430,] 1.047435e-04 1.149413e-04 2.873074e-05
[2431,] 1.044406e-04 1.147587e-04 2.877027e-05
[2432,] 2.845315e-04 9.900185e-05 6.758623e-05
[2433,] 1.042963e-04 1.167647e-04 2.896744e-05
[2434,] 1.582451e-04 1.167736e-04 7.157859e-05
[2435,] 1.621607e-04 1.165629e-04 7.333603e-05
[2436,] 1.020384e-04 1.124835e-04 2.907784e-05
[2437,] 4.497923e-05 1.010892e-04 1.537112e-05
[2438,] 2.694621e-04 1.013540e-04 6.129298e-05
[2439,] 4.332833e-04 1.244013e-04 2.736646e-04
[2440,] 4.043725e-04 1.484977e-04 3.253350e-04
[2441,] 2.188900e-04 1.451352e-04 1.529630e-04
[2442,] 4.683333e-05 9.766407e-05 1.570287e-05
[2443,] 9.780195e-05 1.308865e-04 4.876073e-05
[2444,] 9.124933e-05 1.136353e-04 3.120177e-05
[2445,] 3.607103e-04 1.036859e-04 1.378528e-04
[2446,] 9.303560e-05 1.135492e-04 3.243132e-05
[2447,] 4.945848e-04 9.694992e-05 1.639144e-04
[2448,] 5.834399e-04 9.959469e-05 1.587424e-04
[2449,] 7.642494e-05 9.740908e-05 2.632462e-05
[2450,] 5.586701e-05 9.717143e-05 1.947725e-05
[2451,] 7.723346e-05 1.104135e-04 2.549433e-05
[2452,] 9.619648e-05 9.720304e-05 3.366657e-05
[2453,] 9.364313e-05 9.720742e-05 3.276014e-05
[2454,] 3.938086e-04 1.078987e-04 1.579326e-04
[2455,] 5.976788e-04 1.026122e-04 1.951955e-04
[2456,] 7.440560e-05 1.034738e-04 2.626426e-05
[2457,] 6.799493e-04 1.028755e-04 1.743899e-04
[2458,] 2.834809e-04 1.029118e-04 5.269075e-05
[2459,] 1.910977e-04 9.738995e-05 4.047295e-05
[2460,] 7.338341e-05 1.007379e-04 2.290079e-05
[2461,] 2.985877e-04 9.658547e-05 8.487142e-05
[2462,] 5.172606e-05 1.158143e-04 1.985162e-05
[2463,] 3.778615e-04 9.321087e-05 1.142640e-04
[2464,] 2.916237e-04 1.018291e-04 5.548793e-05
[2465,] 4.821625e-05 1.336983e-04 1.993755e-05
[2466,] 1.468587e-04 1.065418e-04 5.789139e-05
[2467,] 7.090289e-05 1.005709e-04 2.148751e-05
[2468,] 4.295561e-05 9.895238e-05 1.321821e-05
[2469,] 1.044694e-04 1.101850e-04 3.348268e-05
[2470,] 2.322900e-04 1.332121e-04 3.648476e-05
[2471,] 7.138359e-05 1.025034e-04 1.838386e-05
[2472,] 1.150254e-04 1.043559e-04 3.559731e-05
[2473,] 4.972211e-05 1.022363e-04 1.638539e-05
[2474,] 4.950709e-05 1.016806e-04 1.621956e-05
[2475,] 5.166845e-05 1.018879e-04 1.682317e-05
[2476,] 1.657060e-04 9.841250e-05 3.730641e-05
[2477,] 5.726402e-05 1.054240e-04 1.901154e-05
[2478,] 8.674651e-05 9.352794e-05 2.699169e-05
[2479,] 8.499304e-05 9.604909e-05 2.526039e-05
[2480,] 1.261722e-04 1.102436e-04 4.098621e-05
[2481,] 7.913593e-05 9.875467e-05 2.284725e-05
[2482,] 4.547369e-05 9.144974e-05 1.471688e-05
[2483,] 7.241214e-05 1.106598e-04 2.438356e-05
[2484,] 5.066914e-05 1.019908e-04 1.671206e-05
[2485,] 8.012073e-05 1.271972e-04 1.900907e-05
[2486,] 9.371809e-05 1.110203e-04 2.235186e-05
[2487,] 6.458189e-05 1.026637e-04 2.177910e-05
[2488,] 5.631980e-05 9.275827e-05 1.881282e-05
[2489,] 8.694687e-05 9.500071e-05 2.947909e-05
[2490,] 8.581090e-05 1.151899e-04 2.089433e-05
[2491,] 5.909115e-05 1.044103e-04 1.871302e-05
[2492,] 7.306101e-05 9.845048e-05 2.183400e-05
[2493,] 8.998463e-05 9.525368e-05 3.077791e-05
[2494,] 6.003980e-05 1.039038e-04 1.948834e-05
[2495,] 6.332109e-05 1.020304e-04 2.082906e-05
[2496,] 8.616101e-05 9.476094e-05 2.895219e-05
[2497,] 8.270499e-05 9.456190e-05 2.758006e-05
[2498,] 2.207013e-04 1.076470e-04 5.954730e-05
[2499,] 1.286777e-04 1.000353e-04 4.890594e-05
[2500,] 2.868842e-04 1.111701e-04 9.774375e-05
[2501,] 2.319036e-04 1.074556e-04 6.274215e-05
[2502,] 5.702727e-05 1.037647e-04 1.902180e-05
[2503,] 8.741965e-05 1.351728e-04 1.965342e-05
[2504,] 9.403462e-05 1.355939e-04 2.035275e-05
[2505,] 7.820764e-05 1.019866e-04 2.031705e-05
[2506,] 8.555477e-05 1.354440e-04 1.945820e-05
[2507,] 8.861694e-05 1.330075e-04 1.995993e-05
[2508,] 8.829889e-05 1.038056e-04 2.165298e-05
[2509,] 7.309760e-05 9.635505e-05 2.166057e-05
[2510,] 7.099943e-05 1.002842e-04 2.378170e-05
[2511,] 9.699349e-05 1.079258e-04 3.252272e-05
[2512,] 4.581755e-05 9.713783e-05 1.413180e-05
[2513,] 9.398177e-05 1.117745e-04 3.084525e-05
[2514,] 9.482452e-05 1.169900e-04 2.166620e-05
[2515,] 2.679148e-04 1.111893e-04 9.149355e-05
[2516,] 6.625440e-05 1.123501e-04 2.080269e-05
[2517,] 6.191258e-04 1.080112e-04 1.046958e-04
[2518,] 6.899397e-05 1.156508e-04 2.088715e-05
[2519,] 6.953308e-04 1.065226e-04 1.147534e-04
[2520,] 6.852947e-04 1.058228e-04 1.149030e-04
[2521,] 1.476274e-04 1.084816e-04 4.103742e-05
[2522,] 1.471129e-04 1.080811e-04 4.159969e-05
[2523,] 1.959659e-04 9.915665e-05 4.915727e-05
[2524,] 5.260724e-05 1.043947e-04 1.797187e-05
[2525,] 5.830920e-04 1.106197e-04 9.540893e-05
[2526,] 1.297755e-04 1.022614e-04 4.135599e-05
[2527,] 6.581254e-05 1.116150e-04 2.077047e-05
[2528,] 1.675898e-04 1.080411e-04 4.667254e-05
[2529,] 1.802137e-04 9.945085e-05 4.534573e-05
[2530,] 8.488416e-05 1.122536e-04 3.007313e-05
[2531,] 5.867547e-04 9.710796e-05 1.186935e-04
[2532,] 1.868597e-04 1.007620e-04 4.556632e-05
[2533,] 1.487289e-04 1.088082e-04 4.089975e-05
[2534,] 9.892072e-04 1.001118e-04 2.772739e-04
[2535,] 3.072218e-04 1.082985e-04 7.984702e-05
[2536,] 2.527217e-04 1.015899e-04 8.578972e-05
[2537,] 4.771985e-04 9.317975e-05 1.112024e-04
[2538,] 2.667761e-04 1.107832e-04 6.542972e-05
[2539,] 3.673713e-04 1.072333e-04 9.904824e-05
[2540,] 3.485528e-04 9.484408e-05 7.916434e-05
[2541,] 2.749070e-04 1.078111e-04 7.373531e-05
[2542,] 2.724896e-04 1.084888e-04 7.111611e-05
[2543,] 3.446758e-04 1.082874e-04 8.886106e-05
[2544,] 9.821089e-05 9.987980e-05 3.344680e-05
[2545,] 4.056875e-04 1.082577e-04 1.032377e-04
[2546,] 5.983811e-04 9.915142e-05 1.252164e-04
[2547,] 9.141017e-05 9.855265e-05 2.642600e-05
[2548,] 2.432547e-04 9.238881e-05 8.054574e-05
[2549,] 6.974605e-05 1.108672e-04 2.335326e-05
[2550,] 1.089185e-04 1.003080e-04 3.782071e-05
[2551,] 4.694583e-05 1.045992e-04 1.560467e-05
[2552,] 9.448893e-05 1.015464e-04 3.372576e-05
[2553,] 1.431993e-04 1.038021e-04 5.657508e-05
[2554,] 6.914280e-05 1.109549e-04 2.222042e-05
[2555,] 8.378801e-05 1.040121e-04 2.856352e-05
[2556,] 3.108974e-04 1.059510e-04 9.434427e-05
[2557,] 1.396501e-04 9.747740e-05 4.543577e-05
[2558,] 2.014814e-04 1.057971e-04 5.321584e-05
[2559,] 3.577086e-04 1.080314e-04 9.260295e-05
[2560,] 1.988762e-04 1.065462e-04 6.782335e-05
[2561,] 4.083821e-05 1.028286e-04 1.281820e-05
[2562,] 6.843287e-05 1.069399e-04 2.145830e-05
[2563,] 2.645490e-04 9.739702e-05 1.023323e-04
[2564,] 2.873226e-03 1.069797e-04 1.286338e-03
[2565,] 2.476178e-03 1.100408e-04 3.457356e-04
[2566,] 2.709914e-03 1.030054e-04 1.181178e-03
[2567,] 4.615289e-05 9.868949e-05 1.370776e-05
[2568,] 6.089049e-05 1.039304e-04 1.999929e-05
[2569,] 5.553192e-05 1.159332e-04 1.687348e-05
[2570,] 2.198973e-04 1.085111e-04 8.994554e-05
[2571,] 5.464636e-05 1.749417e-04 1.727789e-05
[2572,] 6.306058e-05 9.795987e-05 2.082126e-05
[2573,] 5.205430e-05 1.163140e-04 1.727784e-05
[2574,] 4.705284e-05 1.316622e-04 1.340466e-05
[2575,] 5.238272e-05 1.114490e-04 1.689968e-05
[2576,] 8.577703e-05 1.097390e-04 2.844976e-05
[2577,] 5.221416e-05 1.126903e-04 1.687553e-05
[2578,] 5.505810e-05 1.044956e-04 1.632161e-05
[2579,] 4.553454e-05 1.607872e-04 1.328493e-05
[2580,] 6.536382e-05 1.064376e-04 2.229396e-05
[2581,] 8.290080e-05 1.080649e-04 2.537105e-05
[2582,] 4.840768e-04 9.825233e-05 1.160955e-04
[2583,] 5.233327e-05 1.133603e-04 1.733109e-05
[2584,] 5.015944e-04 9.825072e-05 1.191455e-04
[2585,] 8.533272e-05 1.097675e-04 3.033928e-05
[2586,] 1.045028e-04 1.117237e-04 2.335358e-05
[2587,] 1.159226e-04 1.327663e-04 2.447892e-05
[2588,] 6.698427e-04 1.100758e-04 1.081417e-04
[2589,] 6.653380e-05 1.075887e-04 2.127177e-05
[2590,] 3.877453e-04 1.313368e-04 2.340261e-04
[2591,] 3.948226e-04 1.342374e-04 2.457014e-04
[2592,] 8.338046e-05 9.872951e-05 2.781531e-05
[2593,] 3.942568e-04 1.244915e-04 2.209142e-04
[2594,] 6.823101e-05 1.073078e-04 2.184948e-05
[2595,] 3.973807e-04 1.380853e-04 2.564542e-04
[2596,] 3.414517e-04 1.399731e-04 2.187958e-04
[2597,] 6.786000e-05 1.019507e-04 2.281703e-05
[2598,] 9.096898e-05 1.052353e-04 2.240918e-05
[2599,] 5.219354e-03 9.472425e-05 1.806479e-03
[2600,] 9.405436e-05 1.045780e-04 2.311437e-05
[2601,] 6.419005e-05 1.023295e-04 2.172564e-05
[2602,] 2.778585e-04 1.311575e-04 1.611649e-04
[2603,] 6.290036e-05 1.004379e-04 1.999354e-05
[2604,] 1.119844e-04 1.276355e-04 2.487402e-05
[2605,] 8.362213e-05 1.097430e-04 2.699163e-05
[2606,] 8.583214e-05 1.071971e-04 3.048764e-05
[2607,] 7.129923e-05 9.857608e-05 2.200669e-05
[2608,] 5.208151e-05 1.050731e-04 1.758023e-05
[2609,] 9.170213e-05 1.029847e-04 3.214047e-05
[2610,] 9.931267e-05 1.005118e-04 3.161995e-05
[2611,] 4.459663e-04 9.486640e-05 1.490030e-04
[2612,] 6.621643e-05 1.025655e-04 2.250444e-05
[2613,] 9.912189e-05 1.164626e-04 3.156910e-05
[2614,] 5.825625e-04 1.116497e-04 3.029342e-04
[2615,] 3.635318e-04 1.090589e-04 1.573411e-04
[2616,] 6.553038e-05 1.069584e-04 2.253831e-05
[2617,] 1.912859e-04 1.059986e-04 8.556415e-05
[2618,] 1.386235e-04 1.828557e-04 1.013143e-04
[2619,] 6.444667e-05 9.900029e-05 2.157573e-05
[2620,] 1.683263e-04 1.050834e-04 5.884109e-05
[2621,] 6.622569e-05 1.068693e-04 2.275878e-05
[2622,] 1.351382e-04 1.750455e-04 9.556774e-05
[2623,] 2.866209e-04 1.057804e-04 9.780725e-05
[2624,] 5.525518e-04 1.152900e-04 2.827287e-04
[2625,] 1.002235e-04 1.433956e-04 5.600010e-05
[2626,] 2.862124e-04 9.258528e-05 7.244257e-05
[2627,] 3.427672e-04 1.055010e-04 1.162251e-04
[2628,] 4.132065e-05 1.037856e-04 1.402242e-05
[2629,] 7.104901e-05 1.153478e-04 2.240815e-05
[2630,] 1.252259e-04 9.701659e-05 3.136585e-05
[2631,] 4.152371e-05 1.052237e-04 1.421813e-05
[2632,] 3.500011e-04 1.056298e-04 1.201369e-04
[2633,] 1.242701e-04 9.769806e-05 3.072932e-05
[2634,] 4.127222e-05 1.041101e-04 1.401542e-05
[2635,] 6.984475e-05 1.078560e-04 2.424840e-05
[2636,] 7.040799e-05 1.137795e-04 2.240795e-05
[2637,] 4.257050e-05 1.138166e-04 1.305054e-05
[2638,] 4.217971e-05 1.001876e-04 1.421777e-05
[2639,] 2.116594e-04 1.093172e-04 4.679015e-05
[2640,] 3.952070e-05 9.916023e-05 1.289959e-05
[2641,] 1.702431e-04 1.115540e-04 3.862384e-05
[2642,] 3.922988e-05 9.579465e-05 1.259766e-05
[2643,] 1.367839e-04 1.095113e-04 4.917005e-05
[2644,] 7.033949e-05 1.132750e-04 2.244604e-05
[2645,] 1.414180e-04 1.107812e-04 5.387440e-05
[2646,] 4.233505e-05 1.026857e-04 1.448247e-05
[2647,] 7.592322e-05 1.086056e-04 2.705942e-05
[2648,] 3.899485e-05 9.617104e-05 1.270630e-05
[2649,] 4.342142e-05 9.904042e-05 1.466454e-05
[2650,] 4.305902e-05 9.908856e-05 1.452086e-05
[2651,] 7.636396e-05 1.312702e-04 3.465553e-05
[2652,] 4.118497e-05 1.031414e-04 1.296780e-05
[2653,] 4.407744e-05 1.018491e-04 1.523684e-05
[2654,] 2.300628e-04 1.093778e-04 4.993017e-05
[2655,] 4.279225e-05 1.076206e-04 1.504717e-05
[2656,] 4.347527e-05 1.076601e-04 1.540562e-05
[2657,] 4.440928e-05 1.042857e-04 1.562437e-05
[2658,] 6.455439e-05 1.193347e-04 2.529971e-05
[2659,] 6.222362e-05 1.133957e-04 2.371443e-05
[2660,] 1.185151e-04 1.315611e-04 6.594915e-05
[2661,] 8.092772e-05 1.030322e-04 2.555622e-05
[2662,] 6.171764e-05 1.134117e-04 2.349295e-05
[2663,] 5.298207e-05 1.147604e-04 1.982467e-05
[2664,] 9.180938e-05 1.092397e-04 3.320946e-05
[2665,] 5.290652e-05 9.206692e-05 1.715275e-05
[2666,] 5.937404e-05 9.948859e-05 1.938012e-05
[2667,] 5.346523e-05 1.132138e-04 1.980378e-05
[2668,] 1.215358e-04 1.136378e-04 2.974368e-05
[2669,] 5.457971e-05 9.970245e-05 1.717883e-05
[2670,] 1.661576e-04 1.060975e-04 4.325407e-05
[2671,] 6.888414e-05 1.136778e-04 2.688227e-05
[2672,] 5.348706e-05 1.186967e-04 2.062351e-05
[2673,] 1.005614e-04 1.091089e-04 3.652456e-05
[2674,] 4.222364e-05 1.090655e-04 1.334070e-05
[2675,] 4.264708e-05 1.091271e-04 1.338310e-05
[2676,] 4.227661e-05 1.095551e-04 1.334103e-05
[2677,] 1.755591e-04 1.065654e-04 4.574630e-05
[2678,] 1.258270e-04 1.139816e-04 5.335592e-05
[2679,] 8.220706e-05 1.035999e-04 2.497739e-05
[2680,] 7.087075e-05 9.701204e-05 2.585765e-05
[2681,] 8.160697e-05 1.022839e-04 2.604253e-05
[2682,] 5.194509e-05 1.483674e-04 1.380074e-05
[2683,] 9.161471e-05 1.100902e-04 2.099576e-05
[2684,] 1.327414e-04 1.067453e-04 4.610506e-05
[2685,] 6.194119e-05 1.206310e-04 1.557659e-05
[2686,] 6.134682e-05 1.079132e-04 1.621845e-05
[2687,] 2.391566e-04 1.065040e-04 8.204545e-05
[2688,] 2.485441e-04 1.064870e-04 8.516903e-05
[2689,] 1.498932e-04 1.089559e-04 5.748000e-05
[2690,] 5.829619e-05 1.079884e-04 1.564708e-05
[2691,] 2.643443e-04 1.066607e-04 9.182109e-05
[2692,] 9.350658e-05 9.442809e-05 2.562810e-05
[2693,] 9.423611e-05 9.604640e-05 2.494966e-05
[2694,] 2.981476e-04 1.063792e-04 1.010452e-04
[2695,] 1.253823e-04 1.002573e-04 3.976938e-05
[2696,] 1.102460e-04 1.018856e-04 2.598535e-05
[2697,] 1.228376e-04 9.753397e-05 3.090939e-05
[2698,] 1.118441e-04 1.194301e-04 2.926610e-05
[2699,] 6.524963e-05 1.186354e-04 1.616343e-05
[2700,] 7.350959e-05 1.053211e-04 2.231719e-05
[2701,] 4.760284e-05 1.143587e-04 1.562721e-05
[2702,] 3.985771e-05 1.408869e-04 1.454634e-05
[2703,] 1.432361e-04 1.320227e-04 8.486142e-05
[2704,] 3.914414e-05 1.033315e-04 1.290222e-05
[2705,] 9.391345e-05 9.880756e-05 3.096451e-05
[2706,] 9.941985e-05 1.096448e-04 3.381788e-05
[2707,] 1.047448e-04 1.735967e-04 7.792374e-05
[2708,] 1.226845e-04 1.331460e-04 6.644611e-05
[2709,] 9.181296e-05 1.070220e-04 2.563639e-05
[2710,] 8.409537e-05 1.139893e-04 2.662521e-05
[2711,] 8.835045e-05 1.158922e-04 2.594490e-05
[2712,] 4.335044e-05 1.972704e-04 1.272054e-05
[2713,] 6.428523e-05 1.106412e-04 2.059406e-05
[2714,] 5.104576e-05 9.634398e-05 1.573124e-05
[2715,] 4.555740e-05 1.351043e-04 1.339210e-05
[2716,] 4.479796e-05 1.325914e-04 1.333034e-05
[2717,] 5.119505e-05 1.054270e-04 1.888743e-05
[2718,] 9.071625e-05 1.129511e-04 2.671280e-05
[2719,] 9.784456e-05 1.152308e-04 2.528724e-05
[2720,] 9.084130e-05 1.116521e-04 2.666872e-05
[2721,] 9.339864e-05 1.266126e-04 2.679330e-05
[2722,] 7.213917e-05 1.096884e-04 2.381212e-05
[2723,] 4.854948e-05 1.322873e-04 1.400685e-05
[2724,] 3.974578e-05 1.360725e-04 1.458567e-05
[2725,] 8.665052e-05 1.136040e-04 2.307329e-05
[2726,] 3.914887e-05 1.412709e-04 1.419878e-05
[2727,] 9.332227e-05 1.272874e-04 2.682386e-05
[2728,] 5.076209e-05 1.453889e-04 1.413400e-05
[2729,] 4.080476e-05 1.356055e-04 1.533514e-05
[2730,] 8.475312e-05 1.310261e-04 2.052680e-05
[2731,] 5.573157e-05 1.003901e-04 1.853388e-05
[2732,] 4.941663e-05 1.778826e-04 1.329313e-05
[2733,] 5.058167e-05 1.755247e-04 1.345089e-05
[2734,] 7.758251e-05 1.223962e-04 2.044226e-05
[2735,] 5.893431e-05 1.698879e-04 1.378230e-05
[2736,] 6.089175e-05 1.004942e-04 2.052945e-05
[2737,] 7.298504e-05 1.031424e-04 2.591409e-05
[2738,] 6.615509e-05 1.056882e-04 2.196640e-05
[2739,] 6.866027e-05 1.077491e-04 2.552325e-05
[2740,] 5.239969e-05 2.114686e-04 1.335982e-05
[2741,] 9.036870e-05 1.305843e-04 2.176024e-05
[2742,] 9.046312e-05 1.004600e-04 3.063285e-05
[2743,] 4.537223e-05 9.351053e-05 1.493164e-05
[2744,] 7.151133e-05 1.047301e-04 2.537981e-05
[2745,] 4.457117e-05 9.377815e-05 1.473725e-05
[2746,] 5.565073e-05 1.020127e-04 1.878583e-05
[2747,] 8.985986e-05 1.016102e-04 3.105914e-05
[2748,] 5.833400e-05 1.001909e-04 1.912073e-05
[2749,] 6.022416e-05 1.046471e-04 2.121996e-05
[2750,] 4.303831e-05 9.580503e-05 1.351353e-05
[2751,] 9.143293e-05 9.895750e-05 2.990253e-05
[2752,] 7.296959e-05 1.040966e-04 2.562671e-05
[2753,] 1.896913e-04 9.518637e-05 5.241790e-05
[2754,] 9.478113e-05 1.006684e-04 2.642128e-05
[2755,] 1.090149e-04 1.098961e-04 3.739539e-05
[2756,] 9.324988e-05 9.860617e-05 3.026215e-05
[2757,] 9.486425e-05 1.391043e-04 2.115030e-05
[2758,] 8.799048e-05 1.545868e-04 1.760057e-05
[2759,] 8.075474e-05 1.566532e-04 1.663077e-05
[2760,] 6.521769e-05 1.094442e-04 2.430109e-05
[2761,] 1.418793e-04 1.194080e-04 2.860824e-05
[2762,] 1.000580e-04 9.146993e-05 2.936611e-05
[2763,] 8.398789e-05 1.106447e-04 2.948553e-05
[2764,] 1.772260e-04 1.138707e-04 3.556367e-05
[2765,] 5.201102e-05 1.040232e-04 1.794689e-05
[2766,] 6.209976e-05 2.141793e-04 1.441802e-05
[2767,] 6.284567e-05 9.869900e-05 1.889878e-05
[2768,] 1.611543e-04 1.029803e-04 3.373004e-05
[2769,] 8.635185e-05 1.139288e-04 3.785899e-05
[2770,] 4.779952e-05 9.881474e-05 1.511890e-05
[2771,] 4.899362e-05 9.865193e-05 1.549364e-05
[2772,] 4.072631e-05 1.109575e-04 1.259431e-05
[2773,] 5.046779e-05 9.893148e-05 1.627946e-05
[2774,] 3.992706e-05 1.048868e-04 1.264828e-05
[2775,] 2.755708e-04 9.395603e-05 8.078454e-05
[2776,] 4.017992e-05 9.335460e-05 1.285947e-05
[2777,] 1.224228e-04 1.115250e-04 4.237119e-05
[2778,] 8.408040e-05 1.125702e-04 3.629272e-05
[2779,] 2.428644e-04 1.031893e-04 1.002150e-04
[2780,] 8.577650e-05 1.117593e-04 3.686225e-05
[2781,] 4.195211e-05 1.026110e-04 1.284369e-05
[2782,] 1.425350e-04 1.068936e-04 5.476527e-05
[2783,] 2.814604e-04 1.054291e-04 1.225939e-04
[2784,] 4.017906e-05 1.074039e-04 1.265037e-05
[2785,] 2.797772e-04 1.036458e-04 1.172655e-04
[2786,] 3.977376e-05 1.081123e-04 1.265731e-05
[2787,] 3.989886e-05 1.073604e-04 1.264782e-05
[2788,] 4.005633e-05 1.086560e-04 1.264855e-05
[2789,] 4.853341e-05 9.992240e-05 1.517276e-05
[2790,] 4.374904e-05 1.006177e-04 1.511767e-05
[2791,] 4.764383e-05 1.299024e-04 1.442964e-05
[2792,] 4.610510e-05 1.132465e-04 1.433627e-05
[2793,] 8.155926e-05 9.863374e-05 2.930525e-05
[2794,] 6.068072e-05 9.955953e-05 2.265899e-05
[2795,] 8.299912e-05 1.130115e-04 3.062719e-05
[2796,] 7.793458e-05 9.861678e-05 2.941877e-05
[2797,] 5.704396e-05 1.213042e-04 2.212392e-05
[2798,] 2.921324e-04 1.043487e-04 9.561890e-05
[2799,] 6.157269e-05 1.041899e-04 1.937331e-05
[2800,] 1.244316e-04 9.274355e-05 3.425624e-05
[2801,] 1.115993e-04 9.208031e-05 3.593554e-05
[2802,] 2.223541e-04 9.373731e-05 7.497752e-05
[2803,] 3.644123e-04 9.435172e-05 1.263436e-04
[2804,] 1.456941e-04 9.226328e-05 4.627791e-05
[2805,] 1.470775e-04 9.218832e-05 4.637760e-05
[2806,] 1.520957e-04 1.000839e-04 6.098105e-05
[2807,] 1.504718e-04 9.879920e-05 5.884559e-05
[2808,] 1.497124e-04 9.960184e-05 5.944489e-05
[2809,] 8.354563e-05 1.171365e-04 3.512866e-05
[2810,] 1.526233e-04 1.006476e-04 6.182244e-05
[2811,] 1.043715e-04 9.573655e-05 3.662396e-05
[2812,] 6.490191e-05 9.953168e-05 2.023468e-05
[2813,] 1.501140e-04 9.871295e-05 5.862573e-05
[2814,] 8.288281e-05 1.196134e-04 3.499107e-05
[2815,] 1.598135e-04 1.008852e-04 6.505292e-05
[2816,] 1.313300e-04 9.160978e-05 3.766843e-05
[2817,] 3.933958e-04 9.783381e-05 1.535120e-04
[2818,] 3.793453e-04 9.812850e-05 1.491373e-04
[2819,] 8.312775e-05 9.417835e-05 2.683729e-05
[2820,] 3.634437e-04 9.821881e-05 1.431593e-04
[2821,] 7.407751e-05 9.384265e-05 2.320741e-05
[2822,] 5.837415e-05 1.244027e-04 1.910245e-05
[2823,] 6.972373e-05 9.832346e-05 2.084426e-05
[2824,] 1.846383e-04 1.144365e-04 8.278610e-05
[2825,] 1.895156e-04 1.063045e-04 7.122229e-05
[2826,] 2.191863e-04 1.063529e-04 8.286724e-05
[2827,] 2.206358e-04 1.117563e-04 9.478100e-05
[2828,] 5.278629e-04 9.852234e-05 2.095675e-04
[2829,] 6.083833e-04 1.004720e-04 2.545213e-04
[2830,] 2.011182e-04 1.141316e-04 9.013114e-05
[2831,] 6.291357e-05 9.676600e-05 2.015791e-05
[2832,] 2.163355e-04 1.094779e-04 8.851501e-05
[2833,] 2.248643e-04 1.097649e-04 9.275130e-05
[2834,] 2.553984e-04 1.103818e-04 1.075914e-04
[2835,] 8.137729e-05 1.132303e-04 2.147393e-05
[2836,] 2.416846e-04 1.082789e-04 9.620886e-05
[2837,] 1.064075e-04 1.094334e-04 4.228114e-05
[2838,] 2.467208e-04 1.081728e-04 9.811058e-05
[2839,] 2.173269e-04 1.088946e-04 8.769740e-05
[2840,] 1.473247e-04 1.096082e-04 5.893587e-05
[2841,] 1.080507e-04 1.080023e-04 4.086446e-05
[2842,] 8.071188e-05 1.086618e-04 3.019738e-05
[2843,] 6.792431e-05 9.704332e-05 2.179185e-05
[2844,] 7.771648e-05 1.102822e-04 2.113535e-05
[2845,] 4.149590e-05 9.313585e-05 1.331173e-05
[2846,] 6.773274e-05 1.141629e-04 2.912436e-05
[2847,] 9.191935e-05 1.090847e-04 2.479929e-05
[2848,] 8.547066e-05 1.041312e-04 2.327822e-05
[2849,] 9.048196e-05 1.145477e-04 2.064727e-05
[2850,] 4.680955e-05 9.785452e-05 1.587861e-05
[2851,] 4.599072e-04 1.038994e-04 2.058032e-04
[2852,] 3.118762e-04 1.034905e-04 9.965046e-05
[2853,] 4.450001e-04 1.045247e-04 2.000101e-04
[2854,] 4.074012e-04 9.808475e-05 1.572683e-04
[2855,] 9.268814e-05 1.161131e-04 2.473032e-05
[2856,] 1.025343e-04 9.342036e-05 2.773049e-05
[2857,] 1.043412e-04 1.231760e-04 4.880894e-05
[2858,] 4.772657e-05 9.453150e-05 1.543641e-05
[2859,] 7.662033e-05 1.021000e-04 2.497582e-05
[2860,] 4.957597e-05 1.001645e-04 1.548572e-05
[2861,] 6.962962e-05 9.332948e-05 2.094495e-05
[2862,] 6.660730e-05 9.491255e-05 2.207641e-05
[2863,] 6.982793e-05 1.049068e-04 2.395667e-05
[2864,] 5.664964e-05 9.251770e-05 1.702438e-05
[2865,] 1.322101e-04 1.091120e-04 5.536257e-05
[2866,] 5.669257e-05 1.493088e-04 2.517897e-05
[2867,] 1.432316e-04 1.003338e-04 5.736264e-05
[2868,] 8.518704e-05 1.004114e-04 3.079554e-05
[2869,] 5.598270e-05 1.494943e-04 2.469231e-05
[2870,] 5.755678e-05 1.450873e-04 2.542103e-05
[2871,] 5.941717e-05 1.199887e-04 2.398793e-05
[2872,] 5.222632e-05 1.140887e-04 1.790374e-05
[2873,] 8.417297e-05 1.016120e-04 3.105911e-05
[2874,] 9.970816e-05 1.044719e-04 3.775524e-05
[2875,] 1.922365e-04 1.053734e-04 7.698130e-05
[2876,] 8.576041e-05 9.961821e-05 2.910901e-05
[2877,] 9.872682e-05 1.004205e-04 3.465004e-05
[2878,] 9.553149e-05 1.006915e-04 3.365640e-05
[2879,] 9.718491e-05 1.014934e-04 3.511288e-05
[2880,] 9.727249e-05 9.959211e-05 3.319642e-05
[2881,] 7.192002e-05 1.010761e-04 2.604556e-05
[2882,] 9.768411e-05 1.010989e-04 3.496601e-05
[2883,] 8.533584e-05 1.051692e-04 2.528122e-05
[2884,] 9.768721e-05 9.962334e-05 3.337160e-05
[2885,] 9.044091e-05 1.026898e-04 3.338262e-05
[2886,] 9.818891e-05 1.202321e-04 2.333507e-05
[2887,] 8.941539e-05 1.189033e-04 3.891537e-05
[2888,] 7.267203e-05 1.037552e-04 2.730781e-05
[2889,] 9.700584e-05 9.863678e-05 2.851653e-05
[2890,] 5.416890e-05 9.785575e-05 1.591256e-05
[2891,] 9.471819e-05 1.122580e-04 3.009171e-05
[2892,] 1.174795e-04 1.087750e-04 4.616676e-05
[2893,] 7.925337e-05 1.154813e-04 3.262765e-05
[2894,] 5.277748e-05 9.766357e-05 1.564860e-05
[2895,] 3.311040e-04 1.041126e-04 6.848823e-05
[2896,] 6.280722e-05 2.014601e-04 1.670138e-05
[2897,] 7.402111e-05 1.040185e-04 2.401836e-05
[2898,] 3.818544e-04 1.228246e-04 7.934313e-05
[2899,] 1.472512e-04 9.905107e-05 5.673028e-05
[2900,] 1.162633e-04 1.024909e-04 4.454258e-05
[2901,] 6.028816e-05 1.189046e-04 1.881158e-05
[2902,] 7.297890e-05 1.048194e-04 2.386645e-05
[2903,] 1.687286e-04 9.864873e-05 6.212365e-05
[2904,] 5.644748e-05 1.235385e-04 1.846615e-05
[2905,] 1.164046e-04 1.281101e-04 2.340410e-05
[2906,] 4.955916e-05 1.806682e-04 1.930879e-05
[2907,] 1.776744e-04 1.190338e-04 4.227582e-05
[2908,] 5.629428e-05 1.116275e-04 1.854733e-05
[2909,] 1.609603e-04 1.002089e-04 6.033023e-05
[2910,] 5.344122e-05 2.121278e-04 1.572802e-05
[2911,] 7.355698e-05 1.085923e-04 2.400884e-05
[2912,] 5.582351e-05 1.225554e-04 1.873745e-05
[2913,] 5.521794e-05 1.305885e-04 1.870788e-05
[2914,] 4.998817e-05 1.329988e-04 1.571003e-05
```
