## Supplementary material for "Characterization of shared and ancestry-specific signals driving complex traits using multi-ancestry fine-mapping": s1_data.bim

```
19	chr19:44156814:A:G	0	44156814	G	A
19	chr19:44159238:C:T	0	44159238	T	C
19	chr19:44159652:G:A	0	44159652	A	G
19	chr19:44159988:C:T	0	44159988	T	C
19	chr19:44162614:A:G	0	44162614	G	A
19	chr19:44164141:G:A	0	44164141	A	G
19	chr19:44164224:T:C	0	44164224	C	T
19	chr19:44165166:A:G	0	44165166	G	A
19	chr19:44168024:A:G	0	44168024	G	A
19	chr19:44169264:T:A	0	44169264	A	T
19	chr19:44170595:G:A	0	44170595	A	G
19	chr19:44171121:C:T	0	44171121	T	C
19	chr19:44171648:T:C	0	44171648	C	T
19	chr19:44173080:A:G	0	44173080	G	A
19	chr19:44173707:G:C	0	44173707	C	G
19	chr19:44181291:G:A	0	44181291	A	G
19	chr19:44188169:G:A	0	44188169	A	G
19	chr19:44189427:C:G	0	44189427	G	C
19	chr19:44189459:A:G	0	44189459	G	A
19	chr19:44192635:G:T	0	44192635	T	G
19	chr19:44198168:T:G	0	44198168	G	T
19	chr19:44200389:C:T	0	44200389	T	C
19	chr19:44201919:C:T	0	44201919	T	C
19	chr19:44202262:T:C	0	44202262	C	T
19	chr19:44203530:CCT:C	0	44203530	C	CCT
19	chr19:44203862:G:A	0	44203862	A	G
19	chr19:44207470:C:T	0	44207470	T	C
19	chr19:44207561:T:G	0	44207561	G	T
19	chr19:44208363:C:T	0	44208363	T	C
19	chr19:44208531:G:T	0	44208531	T	G
19	chr19:44210745:G:T	0	44210745	T	G
19	chr19:44210980:G:A	0	44210980	A	G
19	chr19:44211868:G:A	0	44211868	A	G
19	chr19:44213516:T:C	0	44213516	C	T
19	chr19:44213825:G:A	0	44213825	A	G
19	chr19:44215843:C:T	0	44215843	T	C
19	chr19:44217128:G:A	0	44217128	A	G
19	chr19:44217252:C:T	0	44217252	T	C
19	chr19:44220570:C:T	0	44220570	T	C
19	chr19:44223576:T:G	0	44223576	G	T
19	chr19:44223866:G:A	0	44223866	A	G
19	chr19:44224020:A:G	0	44224020	G	A
19	chr19:44224357:C:T	0	44224357	T	C
19	chr19:44226203:T:C	0	44226203	C	T
19	chr19:44233686:G:A	0	44233686	A	G
19	chr19:44235150:T:C	0	44235150	C	T
19	chr19:44235246:T:C	0	44235246	C	T
19	chr19:44237674:A:G	0	44237674	G	A
19	chr19:44238125:A:G	0	44238125	G	A
19	chr19:44238962:C:T	0	44238962	T	C
19	chr19:44239655:G:C	0	44239655	C	G
19	chr19:44240717:G:A	0	44240717	A	G
19	chr19:44241284:T:G	0	44241284	G	T
19	chr19:44242218:T:A	0	44242218	A	T
19	chr19:44242838:A:G	0	44242838	G	A
19	chr19:44242851:A:T	0	44242851	T	A
19	chr19:44243598:CT:C	0	44243598	C	CT
19	chr19:44243629:C:T	0	44243629	T	C
19	chr19:44243848:C:T	0	44243848	T	C
19	chr19:44244808:C:A	0	44244808	A	C
19	chr19:44246099:C:T	0	44246099	T	C
19	chr19:44246418:G:T	0	44246418	T	G
19	chr19:44246810:G:A	0	44246810	A	G
19	chr19:44248324:G:A	0	44248324	A	G
19	chr19:44248568:A:G	0	44248568	G	A
19	chr19:44248702:C:T	0	44248702	T	C
19	chr19:44248790:T:C	0	44248790	C	T
19	chr19:44249711:G:C	0	44249711	C	G
19	chr19:44250273:G:A	0	44250273	A	G
19	chr19:44252502:T:C	0	44252502	C	T
19	chr19:44255032:G:C	0	44255032	C	G
19	chr19:44256105:G:T	0	44256105	T	G
19	chr19:44256775:C:T	0	44256775	T	C
19	chr19:44256961:C:T	0	44256961	T	C
19	chr19:44257554:A:G	0	44257554	G	A
19	chr19:44257857:C:G	0	44257857	G	C
19	chr19:44258018:T:C	0	44258018	C	T
19	chr19:44259481:T:C	0	44259481	C	T
19	chr19:44259506:TC:T	0	44259506	T	TC
19	chr19:44259591:T:C	0	44259591	C	T
19	chr19:44261776:C:T	0	44261776	T	C
19	chr19:44261961:C:T	0	44261961	T	C
19	chr19:44262428:G:A	0	44262428	A	G
19	chr19:44263413:C:A	0	44263413	A	C
19	chr19:44264775:ATGT:A	0	44264775	A	ATGT
19	chr19:44265374:C:T	0	44265374	T	C
19	chr19:44265376:C:T	0	44265376	T	C
19	chr19:44265443:C:T	0	44265443	T	C
19	chr19:44265821:C:T	0	44265821	T	C
19	chr19:44267347:G:T	0	44267347	T	G
19	chr19:44269098:T:C	0	44269098	C	T
19	chr19:44269355:G:A	0	44269355	A	G
19	chr19:44269360:A:G	0	44269360	G	A
19	chr19:44270677:G:A	0	44270677	A	G
19	chr19:44270680:A:T	0	44270680	T	A
19	chr19:44270694:C:T	0	44270694	T	C
19	chr19:44271102:G:A	0	44271102	A	G
19	chr19:44271532:C:T	0	44271532	T	C
19	chr19:44274252:A:C	0	44274252	C	A
19	chr19:44274646:G:A	0	44274646	A	G
19	chr19:44275178:C:T	0	44275178	T	C
19	chr19:44275493:A:T	0	44275493	T	A
19	chr19:44275497:A:T	0	44275497	T	A
19	chr19:44275635:C:A	0	44275635	A	C
19	chr19:44276755:C:T	0	44276755	T	C
19	chr19:44277160:GATCA:G	0	44277160	G	GATCA
19	chr19:44279851:C:T	0	44279851	T	C
19	chr19:44280103:C:T	0	44280103	T	C
19	chr19:44281083:T:C	0	44281083	C	T
19	chr19:44282189:T:C	0	44282189	C	T
19	chr19:44283715:G:A	0	44283715	A	G
19	chr19:44284971:C:T	0	44284971	T	C
19	chr19:44286160:G:T	0	44286160	T	G
19	chr19:44288816:G:A	0	44288816	A	G
19	chr19:44290551:G:A	0	44290551	A	G
19	chr19:44292390:T:A	0	44292390	A	T
19	chr19:44292612:A:C	0	44292612	C	A
19	chr19:44292752:C:T	0	44292752	T	C
19	chr19:44294115:C:T	0	44294115	T	C
19	chr19:44294796:A:G	0	44294796	G	A
19	chr19:44295438:T:C	0	44295438	C	T
19	chr19:44296115:T:G	0	44296115	G	T
19	chr19:44297382:G:T	0	44297382	T	G
19	chr19:44299355:T:C	0	44299355	C	T
19	chr19:44299966:C:T	0	44299966	T	C
19	chr19:44302876:ATG:A	0	44302876	A	ATG
19	chr19:44304844:C:T	0	44304844	T	C
19	chr19:44306258:T:C	0	44306258	C	T
19	chr19:44306434:A:G	0	44306434	G	A
19	chr19:44306551:G:A	0	44306551	A	G
19	chr19:44309947:T:C	0	44309947	C	T
19	chr19:44310249:C:T	0	44310249	T	C
19	chr19:44310321:C:T	0	44310321	T	C
19	chr19:44310578:G:A	0	44310578	A	G
19	chr19:44310626:G:A	0	44310626	A	G
19	chr19:44310690:C:T	0	44310690	T	C
19	chr19:44312153:T:C	0	44312153	C	T
19	chr19:44313015:G:C	0	44313015	C	G
19	chr19:44313163:A:G	0	44313163	G	A
19	chr19:44313344:T:C	0	44313344	C	T
19	chr19:44313534:T:C	0	44313534	C	T
19	chr19:44313640:G:A	0	44313640	A	G
19	chr19:44313712:C:T	0	44313712	T	C
19	chr19:44314710:T:C	0	44314710	C	T
19	chr19:44314832:T:G	0	44314832	G	T
19	chr19:44314909:C:T	0	44314909	T	C
19	chr19:44315328:A:G	0	44315328	G	A
19	chr19:44315429:A:T	0	44315429	T	A
19	chr19:44315485:C:T	0	44315485	T	C
19	chr19:44315966:C:T	0	44315966	T	C
19	chr19:44316142:A:G	0	44316142	G	A
19	chr19:44316309:A:G	0	44316309	G	A
19	chr19:44316374:T:C	0	44316374	C	T
19	chr19:44316745:A:C	0	44316745	C	A
19	chr19:44317128:G:A	0	44317128	A	G
19	chr19:44317584:C:T	0	44317584	T	C
19	chr19:44318167:T:C	0	44318167	C	T
19	chr19:44318733:T:C	0	44318733	C	T
19	chr19:44318852:CAT:C	0	44318852	C	CAT
19	chr19:44319571:A:C	0	44319571	C	A
19	chr19:44320526:T:C	0	44320526	C	T
19	chr19:44321467:A:G	0	44321467	G	A
19	chr19:44321987:G:A	0	44321987	A	G
19	chr19:44322189:G:A	0	44322189	A	G
19	chr19:44322967:T:C	0	44322967	C	T
19	chr19:44323110:C:T	0	44323110	T	C
19	chr19:44324059:GTTT:G	0	44324059	G	GTTT
19	chr19:44324488:C:T	0	44324488	T	C
19	chr19:44325032:G:A	0	44325032	A	G
19	chr19:44325826:G:A	0	44325826	A	G
19	chr19:44325928:C:T	0	44325928	T	C
19	chr19:44325960:C:T	0	44325960	T	C
19	chr19:44326052:C:T	0	44326052	T	C
19	chr19:44326327:A:T	0	44326327	T	A
19	chr19:44326739:C:A	0	44326739	A	C
19	chr19:44327013:C:T	0	44327013	T	C
19	chr19:44327329:GA:G	0	44327329	G	GA
19	chr19:44328540:T:C	0	44328540	C	T
19	chr19:44328722:A:G	0	44328722	G	A
19	chr19:44328839:C:G	0	44328839	G	C
19	chr19:44329353:C:T	0	44329353	T	C
19	chr19:44329698:G:C	0	44329698	C	G
19	chr19:44330507:G:A	0	44330507	A	G
19	chr19:44330829:A:T	0	44330829	T	A
19	chr19:44333093:A:G	0	44333093	G	A
19	chr19:44333430:T:C	0	44333430	C	T
19	chr19:44333831:G:A	0	44333831	A	G
19	chr19:44333887:C:T	0	44333887	T	C
19	chr19:44334042:C:T	0	44334042	T	C
19	chr19:44334107:G:T	0	44334107	T	G
19	chr19:44334572:G:A	0	44334572	A	G
19	chr19:44334680:G:A	0	44334680	A	G
19	chr19:44334728:A:G	0	44334728	G	A
19	chr19:44334805:G:C	0	44334805	C	G
19	chr19:44335013:C:T	0	44335013	T	C
19	chr19:44335215:T:C	0	44335215	C	T
19	chr19:44335429:C:T	0	44335429	T	C
19	chr19:44336636:T:C	0	44336636	C	T
19	chr19:44336830:C:T	0	44336830	T	C
19	chr19:44337643:C:T	0	44337643	T	C
19	chr19:44337656:T:G	0	44337656	G	T
19	chr19:44337839:AT:A	0	44337839	A	AT
19	chr19:44337858:C:A	0	44337858	A	C
19	chr19:44339207:G:A	0	44339207	A	G
19	chr19:44339561:A:G	0	44339561	G	A
19	chr19:44339602:G:A	0	44339602	A	G
19	chr19:44339786:A:G	0	44339786	G	A
19	chr19:44341038:C:T	0	44341038	T	C
19	chr19:44341233:C:T	0	44341233	T	C
19	chr19:44341607:T:G	0	44341607	G	T
19	chr19:44341911:TG:T	0	44341911	T	TG
19	chr19:44343463:C:A	0	44343463	A	C
19	chr19:44343648:G:A	0	44343648	A	G
19	chr19:44343921:G:A	0	44343921	A	G
19	chr19:44344021:G:A	0	44344021	A	G
19	chr19:44344315:GTTACT:G	0	44344315	G	GTTACT
19	chr19:44345413:G:A	0	44345413	A	G
19	chr19:44345562:T:C	0	44345562	C	T
19	chr19:44346120:C:G	0	44346120	G	C
19	chr19:44346401:G:A	0	44346401	A	G
19	chr19:44346469:G:T	0	44346469	T	G
19	chr19:44347246:T:C	0	44347246	C	T
19	chr19:44347982:T:C	0	44347982	C	T
19	chr19:44348668:C:T	0	44348668	T	C
19	chr19:44349555:C:T	0	44349555	T	C
19	chr19:44350600:G:A	0	44350600	A	G
19	chr19:44350991:T:C	0	44350991	C	T
19	chr19:44351346:T:C	0	44351346	C	T
19	chr19:44351605:A:G	0	44351605	G	A
19	chr19:44351669:A:T	0	44351669	T	A
19	chr19:44351835:A:C	0	44351835	C	A
19	chr19:44351935:A:C	0	44351935	C	A
19	chr19:44354013:C:T	0	44354013	T	C
19	chr19:44354126:T:C	0	44354126	C	T
19	chr19:44354624:C:T	0	44354624	T	C
19	chr19:44354721:G:A	0	44354721	A	G
19	chr19:44355493:T:A	0	44355493	A	T
19	chr19:44356385:A:G	0	44356385	G	A
19	chr19:44357736:T:C	0	44357736	C	T
19	chr19:44357928:T:C	0	44357928	C	T
19	chr19:44358406:A:G	0	44358406	G	A
19	chr19:44359439:C:T	0	44359439	T	C
19	chr19:44359787:C:G	0	44359787	G	C
19	chr19:44359979:A:G	0	44359979	G	A
19	chr19:44359984:C:T	0	44359984	T	C
19	chr19:44360008:G:A	0	44360008	A	G
19	chr19:44360948:T:C	0	44360948	C	T
19	chr19:44361150:A:G	0	44361150	G	A
19	chr19:44361300:G:T	0	44361300	T	G
19	chr19:44361557:G:A	0	44361557	A	G
19	chr19:44361910:A:C	0	44361910	C	A
19	chr19:44361911:GTTTTTC:G	0	44361911	G	GTTTTTC
19	chr19:44361919:GAGC:G	0	44361919	G	GAGC
19	chr19:44361924:G:T	0	44361924	T	G
19	chr19:44362249:A:G	0	44362249	G	A
19	chr19:44362788:A:G	0	44362788	G	A
19	chr19:44363142:T:C	0	44363142	C	T
19	chr19:44363144:T:C	0	44363144	C	T
19	chr19:44363150:T:A	0	44363150	A	T
19	chr19:44363181:G:C	0	44363181	C	G
19	chr19:44363431:C:T	0	44363431	T	C
19	chr19:44364814:A:G	0	44364814	G	A
19	chr19:44365313:C:T	0	44365313	T	C
19	chr19:44365336:T:G	0	44365336	G	T
19	chr19:44365373:T:C	0	44365373	C	T
19	chr19:44365553:A:G	0	44365553	G	A
19	chr19:44366612:G:C	0	44366612	C	G
19	chr19:44366867:C:T	0	44366867	T	C
19	chr19:44366908:T:G	0	44366908	G	T
19	chr19:44367013:G:A	0	44367013	A	G
19	chr19:44367127:C:T	0	44367127	T	C
19	chr19:44367214:T:C	0	44367214	C	T
19	chr19:44367453:T:C	0	44367453	C	T
19	chr19:44367577:T:G	0	44367577	G	T
19	chr19:44367585:A:G	0	44367585	G	A
19	chr19:44367587:T:C	0	44367587	C	T
19	chr19:44367594:G:C	0	44367594	C	G
19	chr19:44367667:T:C	0	44367667	C	T
19	chr19:44367716:C:T	0	44367716	T	C
19	chr19:44367968:T:C	0	44367968	C	T
19	chr19:44368358:C:T	0	44368358	T	C
19	chr19:44368466:TAAAG:T	0	44368466	T	TAAAG
19	chr19:44368591:A:G	0	44368591	G	A
19	chr19:44368610:C:T	0	44368610	T	C
19	chr19:44368676:C:T	0	44368676	T	C
19	chr19:44368853:A:C	0	44368853	C	A
19	chr19:44368988:A:G	0	44368988	G	A
19	chr19:44369005:T:G	0	44369005	G	T
19	chr19:44369178:A:G	0	44369178	G	A
19	chr19:44369319:C:T	0	44369319	T	C
19	chr19:44369372:G:T	0	44369372	T	G
19	chr19:44369802:C:T	0	44369802	T	C
19	chr19:44370035:T:C	0	44370035	C	T
19	chr19:44370295:G:C	0	44370295	C	G
19	chr19:44371157:G:A	0	44371157	A	G
19	chr19:44371645:G:A	0	44371645	A	G
19	chr19:44371828:T:C	0	44371828	C	T
19	chr19:44371829:G:A	0	44371829	A	G
19	chr19:44372732:T:C	0	44372732	C	T
19	chr19:44372859:G:C	0	44372859	C	G
19	chr19:44373025:G:A	0	44373025	A	G
19	chr19:44373241:T:C	0	44373241	C	T
19	chr19:44374139:G:A	0	44374139	A	G
19	chr19:44374308:G:T	0	44374308	T	G
19	chr19:44374318:G:T	0	44374318	T	G
19	chr19:44374367:T:C	0	44374367	C	T
19	chr19:44374881:T:C	0	44374881	C	T
19	chr19:44375592:C:T	0	44375592	T	C
19	chr19:44375889:A:G	0	44375889	G	A
19	chr19:44376055:T:C	0	44376055	C	T
19	chr19:44376201:T:C	0	44376201	C	T
19	chr19:44376498:A:G	0	44376498	G	A
19	chr19:44378386:T:C	0	44378386	C	T
19	chr19:44378540:G:A	0	44378540	A	G
19	chr19:44378609:G:A	0	44378609	A	G
19	chr19:44379143:T:C	0	44379143	C	T
19	chr19:44379387:T:C	0	44379387	C	T
19	chr19:44379636:T:A	0	44379636	A	T
19	chr19:44379654:C:A	0	44379654	A	C
19	chr19:44380292:A:G	0	44380292	G	A
19	chr19:44380600:T:C	0	44380600	C	T
19	chr19:44380983:T:C	0	44380983	C	T
19	chr19:44381225:C:G	0	44381225	G	C
19	chr19:44382238:A:G	0	44382238	G	A
19	chr19:44382483:A:G	0	44382483	G	A
19	chr19:44383363:C:T	0	44383363	T	C
19	chr19:44385498:A:G	0	44385498	G	A
19	chr19:44386535:G:A	0	44386535	A	G
19	chr19:44386639:C:T	0	44386639	T	C
19	chr19:44386655:G:A	0	44386655	A	G
19	chr19:44387392:T:C	0	44387392	C	T
19	chr19:44388404:AT:A	0	44388404	A	AT
19	chr19:44388849:AC:A	0	44388849	A	AC
19	chr19:44392075:T:C	0	44392075	C	T
19	chr19:44393415:G:A	0	44393415	A	G
19	chr19:44393416:C:A	0	44393416	A	C
19	chr19:44393593:G:A	0	44393593	A	G
19	chr19:44393634:G:A	0	44393634	A	G
19	chr19:44393853:G:A	0	44393853	A	G
19	chr19:44395951:A:G	0	44395951	G	A
19	chr19:44396481:A:C	0	44396481	C	A
19	chr19:44396564:G:T	0	44396564	T	G
19	chr19:44397624:C:T	0	44397624	T	C
19	chr19:44397727:A:G	0	44397727	G	A
19	chr19:44397779:G:A	0	44397779	A	G
19	chr19:44397865:C:G	0	44397865	G	C
19	chr19:44398994:T:A	0	44398994	A	T
19	chr19:44400517:A:C	0	44400517	C	A
19	chr19:44401088:G:A	0	44401088	A	G
19	chr19:44401292:G:A	0	44401292	A	G
19	chr19:44402296:A:G	0	44402296	G	A
19	chr19:44403470:T:A	0	44403470	A	T
19	chr19:44403810:T:A	0	44403810	A	T
19	chr19:44404152:T:G	0	44404152	G	T
19	chr19:44404380:A:G	0	44404380	G	A
19	chr19:44404386:G:T	0	44404386	T	G
19	chr19:44404566:T:C	0	44404566	C	T
19	chr19:44404807:C:CA	0	44404807	CA	C
19	chr19:44405680:C:T	0	44405680	T	C
19	chr19:44405724:T:C	0	44405724	C	T
19	chr19:44405733:A:T	0	44405733	T	A
19	chr19:44406840:A:C	0	44406840	C	A
19	chr19:44406853:A:T	0	44406853	T	A
19	chr19:44407290:C:T	0	44407290	T	C
19	chr19:44407378:C:A	0	44407378	A	C
19	chr19:44407476:T:C	0	44407476	C	T
19	chr19:44408390:G:C	0	44408390	C	G
19	chr19:44408425:T:A	0	44408425	A	T
19	chr19:44409132:A:G	0	44409132	G	A
19	chr19:44409260:G:A	0	44409260	A	G
19	chr19:44409368:A:G	0	44409368	G	A
19	chr19:44409471:G:A	0	44409471	A	G
19	chr19:44409567:A:G	0	44409567	G	A
19	chr19:44409746:A:G	0	44409746	G	A
19	chr19:44409772:A:G	0	44409772	G	A
19	chr19:44410117:A:C	0	44410117	C	A
19	chr19:44411736:C:T	0	44411736	T	C
19	chr19:44412813:T:C	0	44412813	C	T
19	chr19:44412843:T:A	0	44412843	A	T
19	chr19:44412895:T:C	0	44412895	C	T
19	chr19:44413020:C:G	0	44413020	G	C
19	chr19:44413353:C:T	0	44413353	T	C
19	chr19:44414215:G:A	0	44414215	A	G
19	chr19:44414489:A:G	0	44414489	G	A
19	chr19:44414689:C:T	0	44414689	T	C
19	chr19:44414778:C:G	0	44414778	G	C
19	chr19:44414852:C:G	0	44414852	G	C
19	chr19:44414997:C:G	0	44414997	G	C
19	chr19:44415047:A:T	0	44415047	T	A
19	chr19:44415586:T:C	0	44415586	C	T
19	chr19:44415912:T:C	0	44415912	C	T
19	chr19:44415964:A:G	0	44415964	G	A
19	chr19:44416009:C:T	0	44416009	T	C
19	chr19:44416280:G:C	0	44416280	C	G
19	chr19:44416726:G:A	0	44416726	A	G
19	chr19:44418084:CAA:C	0	44418084	C	CAA
19	chr19:44418182:C:A	0	44418182	A	C
19	chr19:44419111:A:G	0	44419111	G	A
19	chr19:44419125:G:A	0	44419125	A	G
19	chr19:44419362:G:T	0	44419362	T	G
19	chr19:44419472:C:T	0	44419472	T	C
19	chr19:44419569:A:T	0	44419569	T	A
19	chr19:44419956:C:T	0	44419956	T	C
19	chr19:44419960:C:T	0	44419960	T	C
19	chr19:44420062:T:C	0	44420062	C	T
19	chr19:44420128:G:A	0	44420128	A	G
19	chr19:44420300:A:G	0	44420300	G	A
19	chr19:44420377:T:G	0	44420377	G	T
19	chr19:44420672:C:T	0	44420672	T	C
19	chr19:44420912:A:G	0	44420912	G	A
19	chr19:44421289:T:C	0	44421289	C	T
19	chr19:44421314:A:G	0	44421314	G	A
19	chr19:44421398:A:G	0	44421398	G	A
19	chr19:44421566:G:A	0	44421566	A	G
19	chr19:44421598:C:T	0	44421598	T	C
19	chr19:44421954:G:A	0	44421954	A	G
19	chr19:44423114:T:TCATC	0	44423114	TCATC	T
19	chr19:44423224:T:C	0	44423224	C	T
19	chr19:44423516:G:C	0	44423516	C	G
19	chr19:44423585:A:G	0	44423585	G	A
19	chr19:44423606:T:C	0	44423606	C	T
19	chr19:44423607:G:A	0	44423607	A	G
19	chr19:44424496:A:G	0	44424496	G	A
19	chr19:44424634:C:T	0	44424634	T	C
19	chr19:44425604:G:T	0	44425604	T	G
19	chr19:44425656:C:G	0	44425656	G	C
19	chr19:44426176:A:G	0	44426176	G	A
19	chr19:44426363:A:G	0	44426363	G	A
19	chr19:44426396:A:G	0	44426396	G	A
19	chr19:44426631:T:C	0	44426631	C	T
19	chr19:44426708:A:G	0	44426708	G	A
19	chr19:44426878:G:A	0	44426878	A	G
19	chr19:44427139:A:G	0	44427139	G	A
19	chr19:44427183:T:C	0	44427183	C	T
19	chr19:44427191:A:G	0	44427191	G	A
19	chr19:44427355:T:C	0	44427355	C	T
19	chr19:44427766:C:T	0	44427766	T	C
19	chr19:44427820:C:G	0	44427820	G	C
19	chr19:44428148:A:G	0	44428148	G	A
19	chr19:44428346:C:T	0	44428346	T	C
19	chr19:44428797:C:T	0	44428797	T	C
19	chr19:44429531:C:T	0	44429531	T	C
19	chr19:44429772:G:A	0	44429772	A	G
19	chr19:44430314:A:G	0	44430314	G	A
19	chr19:44430478:T:C	0	44430478	C	T
19	chr19:44430835:C:T	0	44430835	T	C
19	chr19:44430844:C:T	0	44430844	T	C
19	chr19:44431310:C:T	0	44431310	T	C
19	chr19:44431336:T:C	0	44431336	C	T
19	chr19:44431445:T:C	0	44431445	C	T
19	chr19:44432070:A:G	0	44432070	G	A
19	chr19:44432694:G:C	0	44432694	C	G
19	chr19:44433204:C:T	0	44433204	T	C
19	chr19:44433485:C:T	0	44433485	T	C
19	chr19:44433568:C:T	0	44433568	T	C
19	chr19:44433942:T:G	0	44433942	G	T
19	chr19:44434805:G:A	0	44434805	A	G
19	chr19:44435185:A:G	0	44435185	G	A
19	chr19:44436237:G:A	0	44436237	A	G
19	chr19:44436697:G:A	0	44436697	A	G
19	chr19:44438445:T:C	0	44438445	C	T
19	chr19:44438573:G:A	0	44438573	A	G
19	chr19:44438776:G:A	0	44438776	A	G
19	chr19:44439056:A:G	0	44439056	G	A
19	chr19:44439297:A:C	0	44439297	C	A
19	chr19:44439547:G:A	0	44439547	A	G
19	chr19:44440265:A:G	0	44440265	G	A
19	chr19:44440456:C:T	0	44440456	T	C
19	chr19:44440908:A:G	0	44440908	G	A
19	chr19:44440953:G:A	0	44440953	A	G
19	chr19:44441764:C:A	0	44441764	A	C
19	chr19:44441973:T:C	0	44441973	C	T
19	chr19:44442125:T:TC	0	44442125	TC	T
19	chr19:44442152:C:CT	0	44442152	CT	C
19	chr19:44443000:C:T	0	44443000	T	C
19	chr19:44443013:T:C	0	44443013	C	T
19	chr19:44443260:G:T	0	44443260	T	G
19	chr19:44443353:C:T	0	44443353	T	C
19	chr19:44443391:A:T	0	44443391	T	A
19	chr19:44443403:T:C	0	44443403	C	T
19	chr19:44443830:C:A	0	44443830	A	C
19	chr19:44444237:G:A	0	44444237	A	G
19	chr19:44444354:CCTT:C	0	44444354	C	CCTT
19	chr19:44444553:C:T	0	44444553	T	C
19	chr19:44444729:A:G	0	44444729	G	A
19	chr19:44444985:G:A	0	44444985	A	G
19	chr19:44445544:A:C	0	44445544	C	A
19	chr19:44445665:T:C	0	44445665	C	T
19	chr19:44445803:T:C	0	44445803	C	T
19	chr19:44446038:A:G	0	44446038	G	A
19	chr19:44446366:A:G	0	44446366	G	A
19	chr19:44446748:C:T	0	44446748	T	C
19	chr19:44447279:C:CCCT	0	44447279	CCCT	C
19	chr19:44447777:A:G	0	44447777	G	A
19	chr19:44447878:T:G	0	44447878	G	T
19	chr19:44447887:G:C	0	44447887	C	G
19	chr19:44448685:A:G	0	44448685	G	A
19	chr19:44449008:A:G	0	44449008	G	A
19	chr19:44450072:C:T	0	44450072	T	C
19	chr19:44450500:A:T	0	44450500	T	A
19	chr19:44450863:T:A	0	44450863	A	T
19	chr19:44451182:C:T	0	44451182	T	C
19	chr19:44451512:A:C	0	44451512	C	A
19	chr19:44451589:C:T	0	44451589	T	C
19	chr19:44451700:G:A	0	44451700	A	G
19	chr19:44452087:T:C	0	44452087	C	T
19	chr19:44452648:G:A	0	44452648	A	G
19	chr19:44452838:G:A	0	44452838	A	G
19	chr19:44452851:T:C	0	44452851	C	T
19	chr19:44452889:G:A	0	44452889	A	G
19	chr19:44453019:A:G	0	44453019	G	A
19	chr19:44453124:A:G	0	44453124	G	A
19	chr19:44453165:G:A	0	44453165	A	G
19	chr19:44453322:G:A	0	44453322	A	G
19	chr19:44453710:C:A	0	44453710	A	C
19	chr19:44454005:G:A	0	44454005	A	G
19	chr19:44454239:G:C	0	44454239	C	G
19	chr19:44454777:G:C	0	44454777	C	G
19	chr19:44454794:T:A	0	44454794	A	T
19	chr19:44455327:T:C	0	44455327	C	T
19	chr19:44455339:G:A	0	44455339	A	G
19	chr19:44455420:AG:A	0	44455420	A	AG
19	chr19:44455421:G:A	0	44455421	A	G
19	chr19:44455477:C:T	0	44455477	T	C
19	chr19:44455653:C:A	0	44455653	A	C
19	chr19:44456396:C:T	0	44456396	T	C
19	chr19:44456685:G:C	0	44456685	C	G
19	chr19:44457214:C:A	0	44457214	A	C
19	chr19:44457386:C:T	0	44457386	T	C
19	chr19:44457761:T:C	0	44457761	C	T
19	chr19:44457902:C:T	0	44457902	T	C
19	chr19:44458368:G:C	0	44458368	C	G
19	chr19:44458597:G:C	0	44458597	C	G
19	chr19:44458609:T:C	0	44458609	C	T
19	chr19:44458700:T:C	0	44458700	C	T
19	chr19:44458721:A:G	0	44458721	G	A
19	chr19:44459128:C:G	0	44459128	G	C
19	chr19:44459210:A:G	0	44459210	G	A
19	chr19:44459235:C:T	0	44459235	T	C
19	chr19:44459562:CT:C	0	44459562	C	CT
19	chr19:44459697:G:T	0	44459697	T	G
19	chr19:44459706:C:T	0	44459706	T	C
19	chr19:44459944:G:A	0	44459944	A	G
19	chr19:44460081:A:G	0	44460081	G	A
19	chr19:44460791:T:C	0	44460791	C	T
19	chr19:44460809:G:A	0	44460809	A	G
19	chr19:44460872:A:G	0	44460872	G	A
19	chr19:44461530:C:T	0	44461530	T	C
19	chr19:44461760:AG:A	0	44461760	A	AG
19	chr19:44462080:T:G	0	44462080	G	T
19	chr19:44462252:TC:T	0	44462252	T	TC
19	chr19:44462440:A:G	0	44462440	G	A
19	chr19:44462990:T:C	0	44462990	C	T
19	chr19:44463231:T:C	0	44463231	C	T
19	chr19:44463246:T:C	0	44463246	C	T
19	chr19:44463247:G:A	0	44463247	A	G
19	chr19:44463265:G:A	0	44463265	A	G
19	chr19:44463492:A:G	0	44463492	G	A
19	chr19:44463635:G:T	0	44463635	T	G
19	chr19:44464174:T:C	0	44464174	C	T
19	chr19:44464365:A:G	0	44464365	G	A
19	chr19:44464566:C:T	0	44464566	T	C
19	chr19:44465644:A:T	0	44465644	T	A
19	chr19:44465745:A:G	0	44465745	G	A
19	chr19:44465945:C:T	0	44465945	T	C
19	chr19:44466753:C:T	0	44466753	T	C
19	chr19:44467121:T:C	0	44467121	C	T
19	chr19:44468040:A:G	0	44468040	G	A
19	chr19:44468469:G:A	0	44468469	A	G
19	chr19:44468802:C:A	0	44468802	A	C
19	chr19:44468856:C:T	0	44468856	T	C
19	chr19:44469527:G:A	0	44469527	A	G
19	chr19:44469752:T:C	0	44469752	C	T
19	chr19:44470406:A:G	0	44470406	G	A
19	chr19:44470442:C:T	0	44470442	T	C
19	chr19:44471443:C:T	0	44471443	T	C
19	chr19:44471492:T:C	0	44471492	C	T
19	chr19:44471535:G:A	0	44471535	A	G
19	chr19:44471624:T:C	0	44471624	C	T
19	chr19:44471625:T:C	0	44471625	C	T
19	chr19:44471841:T:C	0	44471841	C	T
19	chr19:44472173:G:C	0	44472173	C	G
19	chr19:44472612:C:CA	0	44472612	CA	C
19	chr19:44472822:A:G	0	44472822	G	A
19	chr19:44473023:G:A	0	44473023	A	G
19	chr19:44473045:C:T	0	44473045	T	C
19	chr19:44473165:T:C	0	44473165	C	T
19	chr19:44473177:C:A	0	44473177	A	C
19	chr19:44473188:T:C	0	44473188	C	T
19	chr19:44473200:G:A	0	44473200	A	G
19	chr19:44473331:G:T	0	44473331	T	G
19	chr19:44473349:G:T	0	44473349	T	G
19	chr19:44473357:T:C	0	44473357	C	T
19	chr19:44473421:G:A	0	44473421	A	G
19	chr19:44473469:T:C	0	44473469	C	T
19	chr19:44473892:G:T	0	44473892	T	G
19	chr19:44474081:T:G	0	44474081	G	T
19	chr19:44474236:C:G	0	44474236	G	C
19	chr19:44474360:G:A	0	44474360	A	G
19	chr19:44475226:C:T	0	44475226	T	C
19	chr19:44475493:A:C	0	44475493	C	A
19	chr19:44475517:A:G	0	44475517	G	A
19	chr19:44475693:G:A	0	44475693	A	G
19	chr19:44477101:G:A	0	44477101	A	G
19	chr19:44477158:C:T	0	44477158	T	C
19	chr19:44477299:C:T	0	44477299	T	C
19	chr19:44477308:G:A	0	44477308	A	G
19	chr19:44477615:T:C	0	44477615	C	T
19	chr19:44477666:G:C	0	44477666	C	G
19	chr19:44478164:A:G	0	44478164	G	A
19	chr19:44478347:A:G	0	44478347	G	A
19	chr19:44478603:G:A	0	44478603	A	G
19	chr19:44479350:G:C	0	44479350	C	G
19	chr19:44480235:A:G	0	44480235	G	A
19	chr19:44480551:A:G	0	44480551	G	A
19	chr19:44481279:G:A	0	44481279	A	G
19	chr19:44481293:C:T	0	44481293	T	C
19	chr19:44481355:A:G	0	44481355	G	A
19	chr19:44481456:T:C	0	44481456	C	T
19	chr19:44482005:C:G	0	44482005	G	C
19	chr19:44482167:T:C	0	44482167	C	T
19	chr19:44482484:G:A	0	44482484	A	G
19	chr19:44483683:CA:C	0	44483683	C	CA
19	chr19:44484058:A:G	0	44484058	G	A
19	chr19:44484245:G:A	0	44484245	A	G
19	chr19:44484693:A:C	0	44484693	C	A
19	chr19:44484819:A:G	0	44484819	G	A
19	chr19:44485187:C:T	0	44485187	T	C
19	chr19:44485337:A:G	0	44485337	G	A
19	chr19:44485541:C:T	0	44485541	T	C
19	chr19:44486043:C:T	0	44486043	T	C
19	chr19:44486137:A:C	0	44486137	C	A
19	chr19:44486206:TA:T	0	44486206	T	TA
19	chr19:44486766:C:T	0	44486766	T	C
19	chr19:44486923:A:G	0	44486923	G	A
19	chr19:44486969:G:C	0	44486969	C	G
19	chr19:44487782:A:G	0	44487782	G	A
19	chr19:44488014:C:T	0	44488014	T	C
19	chr19:44488533:T:C	0	44488533	C	T
19	chr19:44488576:C:T	0	44488576	T	C
19	chr19:44488720:T:C	0	44488720	C	T
19	chr19:44489674:C:T	0	44489674	T	C
19	chr19:44489851:A:T	0	44489851	T	A
19	chr19:44490986:C:G	0	44490986	G	C
19	chr19:44491357:T:C	0	44491357	C	T
19	chr19:44491581:T:C	0	44491581	C	T
19	chr19:44491623:T:C	0	44491623	C	T
19	chr19:44491911:T:C	0	44491911	C	T
19	chr19:44491939:T:C	0	44491939	C	T
19	chr19:44492374:TTTAAA:T	0	44492374	T	TTTAAA
19	chr19:44492415:T:C	0	44492415	C	T
19	chr19:44492498:T:A	0	44492498	A	T
19	chr19:44492553:A:C	0	44492553	C	A
19	chr19:44492570:G:C	0	44492570	C	G
19	chr19:44492660:TATAA:T	0	44492660	T	TATAA
19	chr19:44492778:T:TG	0	44492778	TG	T
19	chr19:44492995:A:C	0	44492995	C	A
19	chr19:44493434:C:G	0	44493434	G	C
19	chr19:44493528:G:A	0	44493528	A	G
19	chr19:44493811:C:T	0	44493811	T	C
19	chr19:44493839:C:T	0	44493839	T	C
19	chr19:44494017:G:A	0	44494017	A	G
19	chr19:44494080:C:T	0	44494080	T	C
19	chr19:44494180:T:C	0	44494180	C	T
19	chr19:44494256:A:T	0	44494256	T	A
19	chr19:44494267:A:G	0	44494267	G	A
19	chr19:44494414:C:T	0	44494414	T	C
19	chr19:44494507:G:A	0	44494507	A	G
19	chr19:44494712:C:T	0	44494712	T	C
19	chr19:44494903:G:C	0	44494903	C	G
19	chr19:44494935:T:G	0	44494935	G	T
19	chr19:44494956:G:A	0	44494956	A	G
19	chr19:44495114:G:A	0	44495114	A	G
19	chr19:44495433:C:T	0	44495433	T	C
19	chr19:44495664:A:G	0	44495664	G	A
19	chr19:44495668:C:T	0	44495668	T	C
19	chr19:44495741:A:G	0	44495741	G	A
19	chr19:44495753:G:A	0	44495753	A	G
19	chr19:44495766:C:T	0	44495766	T	C
19	chr19:44495998:T:C	0	44495998	C	T
19	chr19:44496258:A:T	0	44496258	T	A
19	chr19:44496305:C:T	0	44496305	T	C
19	chr19:44496325:C:T	0	44496325	T	C
19	chr19:44496520:A:C	0	44496520	C	A
19	chr19:44496611:G:A	0	44496611	A	G
19	chr19:44496823:T:C	0	44496823	C	T
19	chr19:44497180:T:C	0	44497180	C	T
19	chr19:44497294:A:G	0	44497294	G	A
19	chr19:44497567:T:C	0	44497567	C	T
19	chr19:44497741:T:C	0	44497741	C	T
19	chr19:44498263:G:A	0	44498263	A	G
19	chr19:44498511:G:A	0	44498511	A	G
19	chr19:44498770:A:G	0	44498770	G	A
19	chr19:44499215:A:C	0	44499215	C	A
19	chr19:44499791:T:C	0	44499791	C	T
19	chr19:44499990:T:C	0	44499990	C	T
19	chr19:44500253:G:C	0	44500253	C	G
19	chr19:44500593:A:G	0	44500593	G	A
19	chr19:44500647:C:G	0	44500647	G	C
19	chr19:44501840:G:A	0	44501840	A	G
19	chr19:44503024:A:T	0	44503024	T	A
19	chr19:44503072:C:CT	0	44503072	CT	C
19	chr19:44503586:G:A	0	44503586	A	G
19	chr19:44503651:A:G	0	44503651	G	A
19	chr19:44503675:T:C	0	44503675	C	T
19	chr19:44504033:T:C	0	44504033	C	T
19	chr19:44504501:A:G	0	44504501	G	A
19	chr19:44504852:C:T	0	44504852	T	C
19	chr19:44505638:A:T	0	44505638	T	A
19	chr19:44505925:C:T	0	44505925	T	C
19	chr19:44506004:A:G	0	44506004	G	A
19	chr19:44506064:G:T	0	44506064	T	G
19	chr19:44507675:C:T	0	44507675	T	C
19	chr19:44507783:T:C	0	44507783	C	T
19	chr19:44508453:G:A	0	44508453	A	G
19	chr19:44508544:C:A	0	44508544	A	C
19	chr19:44509210:A:G	0	44509210	G	A
19	chr19:44509371:A:G	0	44509371	G	A
19	chr19:44509521:T:C	0	44509521	C	T
19	chr19:44509788:G:A	0	44509788	A	G
19	chr19:44509907:G:A	0	44509907	A	G
19	chr19:44510006:C:T	0	44510006	T	C
19	chr19:44510390:G:A	0	44510390	A	G
19	chr19:44510664:C:G	0	44510664	G	C
19	chr19:44510835:T:C	0	44510835	C	T
19	chr19:44510962:T:C	0	44510962	C	T
19	chr19:44511538:T:G	0	44511538	G	T
19	chr19:44512058:G:A	0	44512058	A	G
19	chr19:44513005:C:T	0	44513005	T	C
19	chr19:44513190:C:T	0	44513190	T	C
19	chr19:44513426:T:C	0	44513426	C	T
19	chr19:44513683:C:T	0	44513683	T	C
19	chr19:44513895:A:G	0	44513895	G	A
19	chr19:44514823:T:A	0	44514823	A	T
19	chr19:44515106:G:A	0	44515106	A	G
19	chr19:44515310:T:C	0	44515310	C	T
19	chr19:44515770:C:A	0	44515770	A	C
19	chr19:44516099:C:G	0	44516099	G	C
19	chr19:44516789:C:T	0	44516789	T	C
19	chr19:44517149:G:A	0	44517149	A	G
19	chr19:44517191:G:A	0	44517191	A	G
19	chr19:44517691:C:T	0	44517691	T	C
19	chr19:44517794:C:T	0	44517794	T	C
19	chr19:44518032:T:C	0	44518032	C	T
19	chr19:44518458:G:T	0	44518458	T	G
19	chr19:44518526:T:C	0	44518526	C	T
19	chr19:44518539:G:A	0	44518539	A	G
19	chr19:44518578:A:T	0	44518578	T	A
19	chr19:44518638:G:A	0	44518638	A	G
19	chr19:44519039:C:G	0	44519039	G	C
19	chr19:44519805:G:A	0	44519805	A	G
19	chr19:44521104:AT:A	0	44521104	A	AT
19	chr19:44521561:G:A	0	44521561	A	G
19	chr19:44521844:A:G	0	44521844	G	A
19	chr19:44522586:T:C	0	44522586	C	T
19	chr19:44523395:A:T	0	44523395	T	A
19	chr19:44524079:T:C	0	44524079	C	T
19	chr19:44524136:T:C	0	44524136	C	T
19	chr19:44524436:C:T	0	44524436	T	C
19	chr19:44525175:G:A	0	44525175	A	G
19	chr19:44525541:C:A	0	44525541	A	C
19	chr19:44525683:C:T	0	44525683	T	C
19	chr19:44525861:T:C	0	44525861	C	T
19	chr19:44526167:A:G	0	44526167	G	A
19	chr19:44526176:C:T	0	44526176	T	C
19	chr19:44526334:C:T	0	44526334	T	C
19	chr19:44526630:T:A	0	44526630	A	T
19	chr19:44527065:G:A	0	44527065	A	G
19	chr19:44528674:GT:G	0	44528674	G	GT
19	chr19:44529168:C:T	0	44529168	T	C
19	chr19:44529260:T:C	0	44529260	C	T
19	chr19:44529462:A:G	0	44529462	G	A
19	chr19:44530050:G:A	0	44530050	A	G
19	chr19:44530479:C:T	0	44530479	T	C
19	chr19:44530568:G:A	0	44530568	A	G
19	chr19:44531052:C:T	0	44531052	T	C
19	chr19:44533611:T:C	0	44533611	C	T
19	chr19:44534168:T:G	0	44534168	G	T
19	chr19:44534280:G:A	0	44534280	A	G
19	chr19:44534413:G:A	0	44534413	A	G
19	chr19:44534469:T:C	0	44534469	C	T
19	chr19:44534490:G:A	0	44534490	A	G
19	chr19:44534551:A:G	0	44534551	G	A
19	chr19:44534708:C:T	0	44534708	T	C
19	chr19:44535275:T:A	0	44535275	A	T
19	chr19:44535369:G:A	0	44535369	A	G
19	chr19:44535565:A:G	0	44535565	G	A
19	chr19:44536042:T:C	0	44536042	C	T
19	chr19:44536203:C:T	0	44536203	T	C
19	chr19:44536288:G:A	0	44536288	A	G
19	chr19:44536433:G:A	0	44536433	A	G
19	chr19:44536461:G:A	0	44536461	A	G
19	chr19:44536637:T:G	0	44536637	G	T
19	chr19:44536767:A:C	0	44536767	C	A
19	chr19:44537640:A:G	0	44537640	G	A
19	chr19:44537651:T:C	0	44537651	C	T
19	chr19:44537872:G:A	0	44537872	A	G
19	chr19:44537951:A:T	0	44537951	T	A
19	chr19:44538067:C:T	0	44538067	T	C
19	chr19:44538194:A:G	0	44538194	G	A
19	chr19:44538566:C:G	0	44538566	G	C
19	chr19:44538778:T:C	0	44538778	C	T
19	chr19:44539082:T:G	0	44539082	G	T
19	chr19:44539272:T:A	0	44539272	A	T
19	chr19:44539629:C:T	0	44539629	T	C
19	chr19:44539657:A:G	0	44539657	G	A
19	chr19:44539709:A:G	0	44539709	G	A
19	chr19:44539823:G:C	0	44539823	C	G
19	chr19:44540010:GA:G	0	44540010	G	GA
19	chr19:44540012:A:G	0	44540012	G	A
19	chr19:44540434:A:G	0	44540434	G	A
19	chr19:44540567:T:C	0	44540567	C	T
19	chr19:44540600:A:G	0	44540600	G	A
19	chr19:44540845:G:C	0	44540845	C	G
19	chr19:44541767:C:T	0	44541767	T	C
19	chr19:44541976:T:C	0	44541976	C	T
19	chr19:44542206:C:A	0	44542206	A	C
19	chr19:44542365:C:T	0	44542365	T	C
19	chr19:44542441:C:T	0	44542441	T	C
19	chr19:44542743:C:T	0	44542743	T	C
19	chr19:44542756:C:T	0	44542756	T	C
19	chr19:44543035:C:T	0	44543035	T	C
19	chr19:44544328:T:C	0	44544328	C	T
19	chr19:44544384:C:T	0	44544384	T	C
19	chr19:44544498:C:T	0	44544498	T	C
19	chr19:44544634:A:G	0	44544634	G	A
19	chr19:44544784:T:C	0	44544784	C	T
19	chr19:44544811:T:C	0	44544811	C	T
19	chr19:44544871:T:G	0	44544871	G	T
19	chr19:44545032:C:T	0	44545032	T	C
19	chr19:44545225:C:G	0	44545225	G	C
19	chr19:44545298:C:T	0	44545298	T	C
19	chr19:44546141:T:C	0	44546141	C	T
19	chr19:44547413:T:C	0	44547413	C	T
19	chr19:44548138:G:A	0	44548138	A	G
19	chr19:44548749:A:G	0	44548749	G	A
19	chr19:44548753:A:C	0	44548753	C	A
19	chr19:44549282:C:T	0	44549282	T	C
19	chr19:44552920:A:C	0	44552920	C	A
19	chr19:44553192:G:A	0	44553192	A	G
19	chr19:44553995:G:T	0	44553995	T	G
19	chr19:44554214:C:T	0	44554214	T	C
19	chr19:44554226:C:T	0	44554226	T	C
19	chr19:44554975:A:G	0	44554975	G	A
19	chr19:44555083:C:G	0	44555083	G	C
19	chr19:44555395:A:T	0	44555395	T	A
19	chr19:44555898:C:T	0	44555898	T	C
19	chr19:44557752:C:T	0	44557752	T	C
19	chr19:44557875:A:G	0	44557875	G	A
19	chr19:44558347:G:A	0	44558347	A	G
19	chr19:44558923:C:A	0	44558923	A	C
19	chr19:44560571:G:A	0	44560571	A	G
19	chr19:44560653:T:C	0	44560653	C	T
19	chr19:44560901:A:G	0	44560901	G	A
19	chr19:44561014:A:T	0	44561014	T	A
19	chr19:44561113:C:T	0	44561113	T	C
19	chr19:44561286:G:T	0	44561286	T	G
19	chr19:44561302:G:A	0	44561302	A	G
19	chr19:44562058:G:A	0	44562058	A	G
19	chr19:44562369:C:T	0	44562369	T	C
19	chr19:44562468:C:T	0	44562468	T	C
19	chr19:44563241:G:A	0	44563241	A	G
19	chr19:44563435:G:T	0	44563435	T	G
19	chr19:44563589:T:A	0	44563589	A	T
19	chr19:44564832:A:G	0	44564832	G	A
19	chr19:44565317:C:T	0	44565317	T	C
19	chr19:44565341:G:A	0	44565341	A	G
19	chr19:44565601:C:T	0	44565601	T	C
19	chr19:44566822:C:A	0	44566822	A	C
19	chr19:44566824:A:G	0	44566824	G	A
19	chr19:44567329:G:A	0	44567329	A	G
19	chr19:44567811:T:C	0	44567811	C	T
19	chr19:44567824:T:G	0	44567824	G	T
19	chr19:44570931:T:G	0	44570931	G	T
19	chr19:44570965:GTT:G	0	44570965	G	GTT
19	chr19:44571518:G:A	0	44571518	A	G
19	chr19:44572356:G:T	0	44572356	T	G
19	chr19:44572595:G:A	0	44572595	A	G
19	chr19:44572689:A:T	0	44572689	T	A
19	chr19:44573229:G:A	0	44573229	A	G
19	chr19:44575111:T:C	0	44575111	C	T
19	chr19:44575305:A:C	0	44575305	C	A
19	chr19:44575324:T:C	0	44575324	C	T
19	chr19:44575995:G:A	0	44575995	A	G
19	chr19:44576133:A:T	0	44576133	T	A
19	chr19:44576981:T:A	0	44576981	A	T
19	chr19:44577121:A:G	0	44577121	G	A
19	chr19:44577250:A:G	0	44577250	G	A
19	chr19:44577344:C:G	0	44577344	G	C
19	chr19:44577422:A:G	0	44577422	G	A
19	chr19:44578506:C:T	0	44578506	T	C
19	chr19:44579608:A:G	0	44579608	G	A
19	chr19:44579651:G:A	0	44579651	A	G
19	chr19:44581573:T:C	0	44581573	C	T
19	chr19:44581791:A:T	0	44581791	T	A
19	chr19:44583087:C:T	0	44583087	T	C
19	chr19:44583633:A:G	0	44583633	G	A
19	chr19:44583687:A:G	0	44583687	G	A
19	chr19:44584360:G:A	0	44584360	A	G
19	chr19:44585608:G:A	0	44585608	A	G
19	chr19:44585666:T:A	0	44585666	A	T
19	chr19:44587232:G:A	0	44587232	A	G
19	chr19:44587785:C:A	0	44587785	A	C
19	chr19:44587824:G:A	0	44587824	A	G
19	chr19:44588091:T:TG	0	44588091	TG	T
19	chr19:44588158:G:T	0	44588158	T	G
19	chr19:44589611:C:T	0	44589611	T	C
19	chr19:44589620:A:G	0	44589620	G	A
19	chr19:44589708:G:A	0	44589708	A	G
19	chr19:44590540:T:A	0	44590540	A	T
19	chr19:44590638:G:A	0	44590638	A	G
19	chr19:44590836:A:G	0	44590836	G	A
19	chr19:44591022:T:C	0	44591022	C	T
19	chr19:44591242:C:T	0	44591242	T	C
19	chr19:44591370:C:T	0	44591370	T	C
19	chr19:44591511:T:G	0	44591511	G	T
19	chr19:44591623:G:A	0	44591623	A	G
19	chr19:44592479:C:G	0	44592479	G	C
19	chr19:44592515:C:T	0	44592515	T	C
19	chr19:44592516:A:G	0	44592516	G	A
19	chr19:44592977:T:C	0	44592977	C	T
19	chr19:44593213:A:T	0	44593213	T	A
19	chr19:44593705:G:A	0	44593705	A	G
19	chr19:44594737:G:A	0	44594737	A	G
19	chr19:44595103:G:A	0	44595103	A	G
19	chr19:44595269:T:C	0	44595269	C	T
19	chr19:44595566:C:T	0	44595566	T	C
19	chr19:44595998:T:C	0	44595998	C	T
19	chr19:44596125:G:A	0	44596125	A	G
19	chr19:44596170:T:C	0	44596170	C	T
19	chr19:44597020:A:T	0	44597020	T	A
19	chr19:44597479:A:G	0	44597479	G	A
19	chr19:44597774:T:C	0	44597774	C	T
19	chr19:44597827:A:G	0	44597827	G	A
19	chr19:44597862:C:G	0	44597862	G	C
19	chr19:44598020:G:A	0	44598020	A	G
19	chr19:44598112:CAGCACTTTGGGA:C	0	44598112	C	CAGCACTTTGGGA
19	chr19:44598177:G:T	0	44598177	T	G
19	chr19:44598212:G:A	0	44598212	A	G
19	chr19:44598274:G:T	0	44598274	T	G
19	chr19:44598595:G:C	0	44598595	C	G
19	chr19:44598816:G:A	0	44598816	A	G
19	chr19:44598849:T:C	0	44598849	C	T
19	chr19:44598935:A:G	0	44598935	G	A
19	chr19:44599954:T:C	0	44599954	C	T
19	chr19:44600266:C:T	0	44600266	T	C
19	chr19:44600310:G:A	0	44600310	A	G
19	chr19:44600383:C:T	0	44600383	T	C
19	chr19:44600559:C:T	0	44600559	T	C
19	chr19:44600640:C:T	0	44600640	T	C
19	chr19:44600701:G:A	0	44600701	A	G
19	chr19:44601012:A:G	0	44601012	G	A
19	chr19:44601112:C:T	0	44601112	T	C
19	chr19:44601326:C:T	0	44601326	T	C
19	chr19:44601462:G:GA	0	44601462	GA	G
19	chr19:44601508:A:T	0	44601508	T	A
19	chr19:44601509:A:T	0	44601509	T	A
19	chr19:44602273:G:A	0	44602273	A	G
19	chr19:44602552:G:A	0	44602552	A	G
19	chr19:44602964:T:C	0	44602964	C	T
19	chr19:44603838:G:A	0	44603838	A	G
19	chr19:44603941:T:C	0	44603941	C	T
19	chr19:44605030:A:G	0	44605030	G	A
19	chr19:44606676:C:T	0	44606676	T	C
19	chr19:44606802:C:G	0	44606802	G	C
19	chr19:44607002:G:A	0	44607002	A	G
19	chr19:44607097:G:T	0	44607097	T	G
19	chr19:44609682:G:A	0	44609682	A	G
19	chr19:44609713:T:C	0	44609713	C	T
19	chr19:44609799:T:G	0	44609799	G	T
19	chr19:44610965:G:A	0	44610965	A	G
19	chr19:44610979:C:G	0	44610979	G	C
19	chr19:44611110:A:G	0	44611110	G	A
19	chr19:44612083:T:C	0	44612083	C	T
19	chr19:44612177:T:C	0	44612177	C	T
19	chr19:44612709:C:T	0	44612709	T	C
19	chr19:44613413:G:A	0	44613413	A	G
19	chr19:44613466:G:A	0	44613466	A	G
19	chr19:44613609:T:TA	0	44613609	TA	T
19	chr19:44613623:G:A	0	44613623	A	G
19	chr19:44613853:C:T	0	44613853	T	C
19	chr19:44614267:C:A	0	44614267	A	C
19	chr19:44614295:GC:G	0	44614295	G	GC
19	chr19:44614536:T:C	0	44614536	C	T
19	chr19:44616126:A:AAGC	0	44616126	AAGC	A
19	chr19:44616346:G:A	0	44616346	A	G
19	chr19:44616974:C:A	0	44616974	A	C
19	chr19:44617281:C:T	0	44617281	T	C
19	chr19:44617594:T:C	0	44617594	C	T
19	chr19:44617725:A:G	0	44617725	G	A
19	chr19:44618371:A:G	0	44618371	G	A
19	chr19:44618484:C:T	0	44618484	T	C
19	chr19:44618835:C:T	0	44618835	T	C
19	chr19:44619993:A:G	0	44619993	G	A
19	chr19:44620213:G:A	0	44620213	A	G
19	chr19:44621377:G:A	0	44621377	A	G
19	chr19:44621900:T:C	0	44621900	C	T
19	chr19:44622072:A:G	0	44622072	G	A
19	chr19:44622837:C:T	0	44622837	T	C
19	chr19:44623056:A:G	0	44623056	G	A
19	chr19:44623697:G:A	0	44623697	A	G
19	chr19:44625006:A:G	0	44625006	G	A
19	chr19:44625528:G:A	0	44625528	A	G
19	chr19:44626475:A:G	0	44626475	G	A
19	chr19:44627253:T:C	0	44627253	C	T
19	chr19:44628379:A:T	0	44628379	T	A
19	chr19:44628513:C:T	0	44628513	T	C
19	chr19:44628514:G:A	0	44628514	A	G
19	chr19:44628686:T:A	0	44628686	A	T
19	chr19:44629463:G:T	0	44629463	T	G
19	chr19:44630175:A:G	0	44630175	G	A
19	chr19:44630710:CACGTGTCATGG:C	0	44630710	C	CACGTGTCATGG
19	chr19:44630810:C:A	0	44630810	A	C
19	chr19:44631414:C:T	0	44631414	T	C
19	chr19:44631846:C:T	0	44631846	T	C
19	chr19:44632064:C:T	0	44632064	T	C
19	chr19:44632141:G:A	0	44632141	A	G
19	chr19:44632540:C:T	0	44632540	T	C
19	chr19:44632590:A:G	0	44632590	G	A
19	chr19:44633075:A:G	0	44633075	G	A
19	chr19:44633083:T:C	0	44633083	C	T
19	chr19:44633662:C:T	0	44633662	T	C
19	chr19:44634946:C:T	0	44634946	T	C
19	chr19:44636865:A:G	0	44636865	G	A
19	chr19:44638167:G:A	0	44638167	A	G
19	chr19:44638437:G:A	0	44638437	A	G
19	chr19:44639551:G:T	0	44639551	T	G
19	chr19:44639630:CT:C	0	44639630	C	CT
19	chr19:44640642:A:C	0	44640642	C	A
19	chr19:44642312:A:G	0	44642312	G	A
19	chr19:44642317:C:T	0	44642317	T	C
19	chr19:44642700:C:T	0	44642700	T	C
19	chr19:44643102:T:C	0	44643102	C	T
19	chr19:44643329:A:G	0	44643329	G	A
19	chr19:44644040:G:T	0	44644040	T	G
19	chr19:44644419:T:G	0	44644419	G	T
19	chr19:44645671:C:T	0	44645671	T	C
19	chr19:44645842:A:G	0	44645842	G	A
19	chr19:44645964:G:A	0	44645964	A	G
19	chr19:44646342:T:C	0	44646342	C	T
19	chr19:44647342:G:A	0	44647342	A	G
19	chr19:44648008:C:A	0	44648008	A	C
19	chr19:44648990:T:C	0	44648990	C	T
19	chr19:44649122:T:C	0	44649122	C	T
19	chr19:44649651:C:G	0	44649651	G	C
19	chr19:44651068:G:A	0	44651068	A	G
19	chr19:44653569:C:T	0	44653569	T	C
19	chr19:44654770:T:C	0	44654770	C	T
19	chr19:44655484:GT:G	0	44655484	G	GT
19	chr19:44656368:C:A	0	44656368	A	C
19	chr19:44656993:AATT:A	0	44656993	A	AATT
19	chr19:44657255:G:A	0	44657255	A	G
19	chr19:44657628:T:C	0	44657628	C	T
19	chr19:44658298:T:A	0	44658298	A	T
19	chr19:44659687:G:A	0	44659687	A	G
19	chr19:44660404:T:C	0	44660404	C	T
19	chr19:44660451:T:C	0	44660451	C	T
19	chr19:44662645:A:C	0	44662645	C	A
19	chr19:44663199:G:A	0	44663199	A	G
19	chr19:44664264:A:G	0	44664264	G	A
19	chr19:44672756:C:T	0	44672756	T	C
19	chr19:44673068:T:C	0	44673068	C	T
19	chr19:44676295:C:T	0	44676295	T	C
19	chr19:44677956:A:G	0	44677956	G	A
19	chr19:44680613:C:G	0	44680613	G	C
19	chr19:44681347:A:G	0	44681347	G	A
19	chr19:44682538:G:A	0	44682538	A	G
19	chr19:44683601:G:T	0	44683601	T	G
19	chr19:44683891:A:G	0	44683891	G	A
19	chr19:44685157:G:C	0	44685157	C	G
19	chr19:44685199:T:C	0	44685199	C	T
19	chr19:44685438:A:G	0	44685438	G	A
19	chr19:44685758:C:G	0	44685758	G	C
19	chr19:44685919:C:T	0	44685919	T	C
19	chr19:44686060:T:C	0	44686060	C	T
19	chr19:44686179:A:G	0	44686179	G	A
19	chr19:44686339:G:T	0	44686339	T	G
19	chr19:44686355:T:C	0	44686355	C	T
19	chr19:44686494:A:G	0	44686494	G	A
19	chr19:44686891:A:G	0	44686891	G	A
19	chr19:44687254:C:T	0	44687254	T	C
19	chr19:44687336:T:C	0	44687336	C	T
19	chr19:44687494:T:C	0	44687494	C	T
19	chr19:44687501:G:T	0	44687501	T	G
19	chr19:44687710:A:G	0	44687710	G	A
19	chr19:44687713:T:C	0	44687713	C	T
19	chr19:44687738:A:G	0	44687738	G	A
19	chr19:44687769:A:G	0	44687769	G	A
19	chr19:44687914:T:C	0	44687914	C	T
19	chr19:44688237:C:T	0	44688237	T	C
19	chr19:44689049:A:G	0	44689049	G	A
19	chr19:44689853:C:A	0	44689853	A	C
19	chr19:44690262:G:A	0	44690262	A	G
19	chr19:44690695:T:C	0	44690695	C	T
19	chr19:44690939:C:G	0	44690939	G	C
19	chr19:44691055:C:T	0	44691055	T	C
19	chr19:44691968:A:C	0	44691968	C	A
19	chr19:44692043:T:G	0	44692043	G	T
19	chr19:44692096:C:A	0	44692096	A	C
19	chr19:44692569:G:A	0	44692569	A	G
19	chr19:44692792:A:G	0	44692792	G	A
19	chr19:44692837:T:C	0	44692837	C	T
19	chr19:44692865:A:G	0	44692865	G	A
19	chr19:44692984:G:A	0	44692984	A	G
19	chr19:44693393:G:C	0	44693393	C	G
19	chr19:44693665:A:G	0	44693665	G	A
19	chr19:44695207:C:T	0	44695207	T	C
19	chr19:44695666:C:T	0	44695666	T	C
19	chr19:44696246:G:A	0	44696246	A	G
19	chr19:44696254:T:C	0	44696254	C	T
19	chr19:44696940:C:T	0	44696940	T	C
19	chr19:44697256:G:A	0	44697256	A	G
19	chr19:44697364:C:T	0	44697364	T	C
19	chr19:44697435:T:C	0	44697435	C	T
19	chr19:44697757:A:G	0	44697757	G	A
19	chr19:44698145:C:T	0	44698145	T	C
19	chr19:44698757:A:G	0	44698757	G	A
19	chr19:44698782:C:T	0	44698782	T	C
19	chr19:44700567:G:C	0	44700567	C	G
19	chr19:44701052:C:A	0	44701052	A	C
19	chr19:44701904:G:A	0	44701904	A	G
19	chr19:44702607:T:C	0	44702607	C	T
19	chr19:44702661:C:T	0	44702661	T	C
19	chr19:44702670:C:T	0	44702670	T	C
19	chr19:44703425:G:A	0	44703425	A	G
19	chr19:44704558:T:C	0	44704558	C	T
19	chr19:44704664:C:T	0	44704664	T	C
19	chr19:44705412:T:G	0	44705412	G	T
19	chr19:44706263:T:C	0	44706263	C	T
19	chr19:44707190:T:C	0	44707190	C	T
19	chr19:44707847:C:T	0	44707847	T	C
19	chr19:44708135:T:C	0	44708135	C	T
19	chr19:44710429:C:T	0	44710429	T	C
19	chr19:44710480:C:T	0	44710480	T	C
19	chr19:44710785:CT:C	0	44710785	C	CT
19	chr19:44711017:GA:G	0	44711017	G	GA
19	chr19:44711218:T:C	0	44711218	C	T
19	chr19:44711285:T:C	0	44711285	C	T
19	chr19:44711506:C:T	0	44711506	T	C
19	chr19:44711779:G:C	0	44711779	C	G
19	chr19:44712442:C:G	0	44712442	G	C
19	chr19:44712536:T:C	0	44712536	C	T
19	chr19:44712615:C:T	0	44712615	T	C
19	chr19:44712720:G:GT	0	44712720	GT	G
19	chr19:44713175:A:C	0	44713175	C	A
19	chr19:44713260:G:A	0	44713260	A	G
19	chr19:44713297:A:G	0	44713297	G	A
19	chr19:44713848:T:C	0	44713848	C	T
19	chr19:44713926:T:C	0	44713926	C	T
19	chr19:44714018:A:G	0	44714018	G	A
19	chr19:44714208:A:T	0	44714208	T	A
19	chr19:44714386:T:C	0	44714386	C	T
19	chr19:44714411:G:A	0	44714411	A	G
19	chr19:44714468:A:G	0	44714468	G	A
19	chr19:44714590:C:T	0	44714590	T	C
19	chr19:44714641:G:A	0	44714641	A	G
19	chr19:44714721:C:T	0	44714721	T	C
19	chr19:44714997:G:A	0	44714997	A	G
19	chr19:44715023:C:T	0	44715023	T	C
19	chr19:44715656:T:A	0	44715656	A	T
19	chr19:44715742:A:G	0	44715742	G	A
19	chr19:44715746:T:C	0	44715746	C	T
19	chr19:44716100:T:C	0	44716100	C	T
19	chr19:44716193:A:T	0	44716193	T	A
19	chr19:44716217:G:C	0	44716217	C	G
19	chr19:44716803:T:G	0	44716803	G	T
19	chr19:44716931:C:T	0	44716931	T	C
19	chr19:44717166:A:G	0	44717166	G	A
19	chr19:44717621:T:C	0	44717621	C	T
19	chr19:44718187:G:C	0	44718187	C	G
19	chr19:44718265:T:C	0	44718265	C	T
19	chr19:44719766:A:G	0	44719766	G	A
19	chr19:44720973:A:G	0	44720973	G	A
19	chr19:44721042:A:C	0	44721042	C	A
19	chr19:44721355:C:T	0	44721355	T	C
19	chr19:44722027:G:C	0	44722027	C	G
19	chr19:44722081:C:T	0	44722081	T	C
19	chr19:44723225:T:C	0	44723225	C	T
19	chr19:44724393:G:T	0	44724393	T	G
19	chr19:44724456:A:G	0	44724456	G	A
19	chr19:44724478:T:C	0	44724478	C	T
19	chr19:44724557:C:T	0	44724557	T	C
19	chr19:44724638:C:A	0	44724638	A	C
19	chr19:44724664:G:A	0	44724664	A	G
19	chr19:44724723:A:G	0	44724723	G	A
19	chr19:44724778:G:A	0	44724778	A	G
19	chr19:44725196:C:T	0	44725196	T	C
19	chr19:44727490:T:A	0	44727490	A	T
19	chr19:44728212:G:A	0	44728212	A	G
19	chr19:44728939:A:G	0	44728939	G	A
19	chr19:44729750:C:G	0	44729750	G	C
19	chr19:44730062:AAATTTATAG:A	0	44730062	A	AAATTTATAG
19	chr19:44730076:A:G	0	44730076	G	A
19	chr19:44730118:A:G	0	44730118	G	A
19	chr19:44730194:A:G	0	44730194	G	A
19	chr19:44730337:C:T	0	44730337	T	C
19	chr19:44730407:C:T	0	44730407	T	C
19	chr19:44730528:C:T	0	44730528	T	C
19	chr19:44730591:G:A	0	44730591	A	G
19	chr19:44730617:A:G	0	44730617	G	A
19	chr19:44730643:G:T	0	44730643	T	G
19	chr19:44730768:G:T	0	44730768	T	G
19	chr19:44730855:A:G	0	44730855	G	A
19	chr19:44730874:G:A	0	44730874	A	G
19	chr19:44731195:A:C	0	44731195	C	A
19	chr19:44731580:A:G	0	44731580	G	A
19	chr19:44731942:T:C	0	44731942	C	T
19	chr19:44732593:AAG:A	0	44732593	A	AAG
19	chr19:44732598:TGAA:T	0	44732598	T	TGAA
19	chr19:44732689:G:T	0	44732689	T	G
19	chr19:44733446:A:G	0	44733446	G	A
19	chr19:44733473:C:T	0	44733473	T	C
19	chr19:44733486:T:C	0	44733486	C	T
19	chr19:44734556:T:C	0	44734556	C	T
19	chr19:44734728:C:T	0	44734728	T	C
19	chr19:44735929:A:G	0	44735929	G	A
19	chr19:44736312:G:A	0	44736312	A	G
19	chr19:44736390:G:A	0	44736390	A	G
19	chr19:44736883:T:TG	0	44736883	TG	T
19	chr19:44736932:A:G	0	44736932	G	A
19	chr19:44737114:C:T	0	44737114	T	C
19	chr19:44737327:T:C	0	44737327	C	T
19	chr19:44738093:T:C	0	44738093	C	T
19	chr19:44738134:T:C	0	44738134	C	T
19	chr19:44738215:A:T	0	44738215	T	A
19	chr19:44738783:A:G	0	44738783	G	A
19	chr19:44738977:G:A	0	44738977	A	G
19	chr19:44739193:A:G	0	44739193	G	A
19	chr19:44739258:T:G	0	44739258	G	T
19	chr19:44739483:A:G	0	44739483	G	A
19	chr19:44739813:C:T	0	44739813	T	C
19	chr19:44740439:G:T	0	44740439	T	G
19	chr19:44740744:A:T	0	44740744	T	A
19	chr19:44741758:A:G	0	44741758	G	A
19	chr19:44742164:G:A	0	44742164	A	G
19	chr19:44742441:C:T	0	44742441	T	C
19	chr19:44742627:A:G	0	44742627	G	A
19	chr19:44743884:G:C	0	44743884	C	G
19	chr19:44744370:A:G	0	44744370	G	A
19	chr19:44746404:C:T	0	44746404	T	C
19	chr19:44747899:A:C	0	44747899	C	A
19	chr19:44749182:T:A	0	44749182	A	T
19	chr19:44749847:T:A	0	44749847	A	T
19	chr19:44750234:C:T	0	44750234	T	C
19	chr19:44750325:G:A	0	44750325	A	G
19	chr19:44750340:C:T	0	44750340	T	C
19	chr19:44750368:G:A	0	44750368	A	G
19	chr19:44750911:C:A	0	44750911	A	C
19	chr19:44751726:C:T	0	44751726	T	C
19	chr19:44751849:C:T	0	44751849	T	C
19	chr19:44752009:T:C	0	44752009	C	T
19	chr19:44752422:G:C	0	44752422	C	G
19	chr19:44753086:G:A	0	44753086	A	G
19	chr19:44753996:T:C	0	44753996	C	T
19	chr19:44754660:C:G	0	44754660	G	C
19	chr19:44755745:A:C	0	44755745	C	A
19	chr19:44756550:GT:G	0	44756550	G	GT
19	chr19:44756957:G:A	0	44756957	A	G
19	chr19:44757297:T:C	0	44757297	C	T
19	chr19:44761028:G:C	0	44761028	C	G
19	chr19:44761089:T:C	0	44761089	C	T
19	chr19:44761746:T:C	0	44761746	C	T
19	chr19:44762178:A:T	0	44762178	T	A
19	chr19:44763458:T:C	0	44763458	C	T
19	chr19:44763488:C:G	0	44763488	G	C
19	chr19:44763678:G:A	0	44763678	A	G
19	chr19:44763826:C:A	0	44763826	A	C
19	chr19:44764001:T:C	0	44764001	C	T
19	chr19:44764043:C:T	0	44764043	T	C
19	chr19:44764527:G:A	0	44764527	A	G
19	chr19:44764544:A:G	0	44764544	G	A
19	chr19:44764870:G:C	0	44764870	C	G
19	chr19:44764981:C:T	0	44764981	T	C
19	chr19:44765295:C:T	0	44765295	T	C
19	chr19:44765522:A:G	0	44765522	G	A
19	chr19:44767187:T:A	0	44767187	A	T
19	chr19:44768869:A:G	0	44768869	G	A
19	chr19:44769271:TC:T	0	44769271	T	TC
19	chr19:44769481:C:T	0	44769481	T	C
19	chr19:44769574:A:G	0	44769574	G	A
19	chr19:44774784:A:G	0	44774784	G	A
19	chr19:44775346:A:G	0	44775346	G	A
19	chr19:44776083:A:G	0	44776083	G	A
19	chr19:44776717:C:G	0	44776717	G	C
19	chr19:44779696:C:T	0	44779696	T	C
19	chr19:44779766:C:T	0	44779766	T	C
19	chr19:44781009:A:C	0	44781009	C	A
19	chr19:44781133:T:G	0	44781133	G	T
19	chr19:44783006:G:A	0	44783006	A	G
19	chr19:44784592:G:T	0	44784592	T	G
19	chr19:44785117:A:G	0	44785117	G	A
19	chr19:44785738:A:C	0	44785738	C	A
19	chr19:44787010:G:A	0	44787010	A	G
19	chr19:44787120:G:A	0	44787120	A	G
19	chr19:44787220:T:C	0	44787220	C	T
19	chr19:44789032:C:G	0	44789032	G	C
19	chr19:44789899:C:T	0	44789899	T	C
19	chr19:44790462:A:G	0	44790462	G	A
19	chr19:44791300:T:C	0	44791300	C	T
19	chr19:44791775:T:C	0	44791775	C	T
19	chr19:44792629:G:A	0	44792629	A	G
19	chr19:44793549:C:T	0	44793549	T	C
19	chr19:44793589:A:AC	0	44793589	AC	A
19	chr19:44794197:A:C	0	44794197	C	A
19	chr19:44794222:C:T	0	44794222	T	C
19	chr19:44794621:T:C	0	44794621	C	T
19	chr19:44794671:A:G	0	44794671	G	A
19	chr19:44797831:T:C	0	44797831	C	T
19	chr19:44797855:C:T	0	44797855	T	C
19	chr19:44797888:C:A	0	44797888	A	C
19	chr19:44797903:A:G	0	44797903	G	A
19	chr19:44797922:G:GC	0	44797922	GC	G
19	chr19:44798137:C:T	0	44798137	T	C
19	chr19:44798169:C:CCTG	0	44798169	CCTG	C
19	chr19:44798667:T:C	0	44798667	C	T
19	chr19:44799256:A:G	0	44799256	G	A
19	chr19:44799408:T:G	0	44799408	G	T
19	chr19:44799521:A:G	0	44799521	G	A
19	chr19:44799692:GAA:G	0	44799692	G	GAA
19	chr19:44800054:G:A	0	44800054	A	G
19	chr19:44800077:A:G	0	44800077	G	A
19	chr19:44802496:T:C	0	44802496	C	T
19	chr19:44803666:A:G	0	44803666	G	A
19	chr19:44803697:T:A	0	44803697	A	T
19	chr19:44804244:T:C	0	44804244	C	T
19	chr19:44806174:T:C	0	44806174	C	T
19	chr19:44806377:G:A	0	44806377	A	G
19	chr19:44806463:T:C	0	44806463	C	T
19	chr19:44806529:T:A	0	44806529	A	T
19	chr19:44806778:G:A	0	44806778	A	G
19	chr19:44808040:AGCTTG:A	0	44808040	A	AGCTTG
19	chr19:44808048:TAAC:T	0	44808048	T	TAAC
19	chr19:44808053:T:G	0	44808053	G	T
19	chr19:44808490:G:C	0	44808490	C	G
19	chr19:44808779:C:G	0	44808779	G	C
19	chr19:44808857:G:A	0	44808857	A	G
19	chr19:44810480:C:T	0	44810480	T	C
19	chr19:44811510:C:T	0	44811510	T	C
19	chr19:44811862:C:T	0	44811862	T	C
19	chr19:44813073:TGGA:T	0	44813073	T	TGGA
19	chr19:44813547:C:T	0	44813547	T	C
19	chr19:44813550:C:T	0	44813550	T	C
19	chr19:44813881:C:T	0	44813881	T	C
19	chr19:44815094:A:G	0	44815094	G	A
19	chr19:44815307:A:C	0	44815307	C	A
19	chr19:44816357:T:C	0	44816357	C	T
19	chr19:44817129:C:T	0	44817129	T	C
19	chr19:44817711:G:A	0	44817711	A	G
19	chr19:44818648:G:A	0	44818648	A	G
19	chr19:44819487:A:G	0	44819487	G	A
19	chr19:44819634:C:T	0	44819634	T	C
19	chr19:44819816:T:C	0	44819816	C	T
19	chr19:44819913:CCATCCCCAACTCATCCT:C	0	44819913	C	CCATCCCCAACTCATCCT
19	chr19:44820881:G:A	0	44820881	A	G
19	chr19:44821701:C:T	0	44821701	T	C
19	chr19:44822052:G:A	0	44822052	A	G
19	chr19:44822080:C:T	0	44822080	T	C
19	chr19:44822134:C:T	0	44822134	T	C
19	chr19:44822481:T:G	0	44822481	G	T
19	chr19:44822672:G:A	0	44822672	A	G
19	chr19:44822960:T:C	0	44822960	C	T
19	chr19:44823407:C:T	0	44823407	T	C
19	chr19:44823511:C:T	0	44823511	T	C
19	chr19:44824052:C:T	0	44824052	T	C
19	chr19:44824202:T:C	0	44824202	C	T
19	chr19:44825110:A:T	0	44825110	T	A
19	chr19:44825122:T:A	0	44825122	A	T
19	chr19:44825123:C:A	0	44825123	A	C
19	chr19:44825219:C:T	0	44825219	T	C
19	chr19:44826087:T:C	0	44826087	C	T
19	chr19:44826721:AG:A	0	44826721	A	AG
19	chr19:44828464:G:GTAGC	0	44828464	GTAGC	G
19	chr19:44828468:C:T	0	44828468	T	C
19	chr19:44829584:T:C	0	44829584	C	T
19	chr19:44830058:C:T	0	44830058	T	C
19	chr19:44830577:T:C	0	44830577	C	T
19	chr19:44830701:T:C	0	44830701	C	T
19	chr19:44830756:C:G	0	44830756	G	C
19	chr19:44831713:A:G	0	44831713	G	A
19	chr19:44831925:C:A	0	44831925	A	C
19	chr19:44832778:T:C	0	44832778	C	T
19	chr19:44833186:G:A	0	44833186	A	G
19	chr19:44833342:T:C	0	44833342	C	T
19	chr19:44834247:G:C	0	44834247	C	G
19	chr19:44834480:C:T	0	44834480	T	C
19	chr19:44834963:A:G	0	44834963	G	A
19	chr19:44835236:T:C	0	44835236	C	T
19	chr19:44835238:T:C	0	44835238	C	T
19	chr19:44835266:G:C	0	44835266	C	G
19	chr19:44835638:G:A	0	44835638	A	G
19	chr19:44836881:G:A	0	44836881	A	G
19	chr19:44837379:G:A	0	44837379	A	G
19	chr19:44837479:G:A	0	44837479	A	G
19	chr19:44838025:T:C	0	44838025	C	T
19	chr19:44838502:C:G	0	44838502	G	C
19	chr19:44838647:G:A	0	44838647	A	G
19	chr19:44838691:A:G	0	44838691	G	A
19	chr19:44838698:A:G	0	44838698	G	A
19	chr19:44839373:C:T	0	44839373	T	C
19	chr19:44840322:G:A	0	44840322	A	G
19	chr19:44841465:G:A	0	44841465	A	G
19	chr19:44842451:G:A	0	44842451	A	G
19	chr19:44842516:C:T	0	44842516	T	C
19	chr19:44842530:A:T	0	44842530	T	A
19	chr19:44842812:G:A	0	44842812	A	G
19	chr19:44843294:A:T	0	44843294	T	A
19	chr19:44844304:T:G	0	44844304	G	T
19	chr19:44844996:C:T	0	44844996	T	C
19	chr19:44845265:G:T	0	44845265	T	G
19	chr19:44846112:T:C	0	44846112	C	T
19	chr19:44848489:A:G	0	44848489	G	A
19	chr19:44848634:A:G	0	44848634	G	A
19	chr19:44849162:G:C	0	44849162	C	G
19	chr19:44849547:C:T	0	44849547	T	C
19	chr19:44850004:C:G	0	44850004	G	C
19	chr19:44850787:T:G	0	44850787	G	T
19	chr19:44851039:A:G	0	44851039	G	A
19	chr19:44852295:A:G	0	44852295	G	A
19	chr19:44852338:C:T	0	44852338	T	C
19	chr19:44852884:C:T	0	44852884	T	C
19	chr19:44853207:T:A	0	44853207	A	T
19	chr19:44853417:A:G	0	44853417	G	A
19	chr19:44853638:G:A	0	44853638	A	G
19	chr19:44853738:C:T	0	44853738	T	C
19	chr19:44854682:A:G	0	44854682	G	A
19	chr19:44855243:G:A	0	44855243	A	G
19	chr19:44855891:C:G	0	44855891	G	C
19	chr19:44856313:A:G	0	44856313	G	A
19	chr19:44856329:C:T	0	44856329	T	C
19	chr19:44856449:G:A	0	44856449	A	G
19	chr19:44857316:G:A	0	44857316	A	G
19	chr19:44857497:G:A	0	44857497	A	G
19	chr19:44857505:A:G	0	44857505	G	A
19	chr19:44857526:CT:C	0	44857526	C	CT
19	chr19:44857967:G:A	0	44857967	A	G
19	chr19:44858317:G:A	0	44858317	A	G
19	chr19:44858375:T:C	0	44858375	C	T
19	chr19:44858389:A:G	0	44858389	G	A
19	chr19:44858568:T:C	0	44858568	C	T
19	chr19:44858703:T:C	0	44858703	C	T
19	chr19:44859410:G:A	0	44859410	A	G
19	chr19:44859997:G:A	0	44859997	A	G
19	chr19:44860042:C:T	0	44860042	T	C
19	chr19:44860135:C:T	0	44860135	T	C
19	chr19:44860443:A:G	0	44860443	G	A
19	chr19:44860534:T:G	0	44860534	G	T
19	chr19:44861366:C:T	0	44861366	T	C
19	chr19:44861525:A:G	0	44861525	G	A
19	chr19:44861815:A:G	0	44861815	G	A
19	chr19:44861991:T:C	0	44861991	C	T
19	chr19:44862219:T:C	0	44862219	C	T
19	chr19:44862347:A:G	0	44862347	G	A
19	chr19:44862415:AAAAAAAAAAAAG:A	0	44862415	A	AAAAAAAAAAAAG
19	chr19:44862560:G:A	0	44862560	A	G
19	chr19:44862921:G:A	0	44862921	A	G
19	chr19:44863018:C:T	0	44863018	T	C
19	chr19:44863088:G:A	0	44863088	A	G
19	chr19:44863346:G:A	0	44863346	A	G
19	chr19:44863399:G:A	0	44863399	A	G
19	chr19:44863522:T:C	0	44863522	C	T
19	chr19:44864216:A:G	0	44864216	G	A
19	chr19:44864245:G:C	0	44864245	C	G
19	chr19:44864520:C:T	0	44864520	T	C
19	chr19:44864648:A:G	0	44864648	G	A
19	chr19:44864753:A:G	0	44864753	G	A
19	chr19:44865063:C:T	0	44865063	T	C
19	chr19:44867078:G:A	0	44867078	A	G
19	chr19:44867313:A:C	0	44867313	C	A
19	chr19:44867392:A:G	0	44867392	G	A
19	chr19:44867416:C:A	0	44867416	A	C
19	chr19:44867581:G:A	0	44867581	A	G
19	chr19:44867597:G:A	0	44867597	A	G
19	chr19:44867911:G:A	0	44867911	A	G
19	chr19:44868337:A:G	0	44868337	G	A
19	chr19:44868773:C:T	0	44868773	T	C
19	chr19:44868927:A:C	0	44868927	C	A
19	chr19:44869097:T:G	0	44869097	G	T
19	chr19:44869450:G:A	0	44869450	A	G
19	chr19:44869537:G:A	0	44869537	A	G
19	chr19:44869702:C:T	0	44869702	T	C
19	chr19:44870308:G:A	0	44870308	A	G
19	chr19:44870482:A:G	0	44870482	G	A
19	chr19:44871093:T:C	0	44871093	C	T
19	chr19:44873060:C:G	0	44873060	G	C
19	chr19:44873841:C:A	0	44873841	A	C
19	chr19:44874077:G:A	0	44874077	A	G
19	chr19:44874210:G:A	0	44874210	A	G
19	chr19:44874887:C:T	0	44874887	T	C
19	chr19:44875462:C:T	0	44875462	T	C
19	chr19:44875803:A:C	0	44875803	C	A
19	chr19:44876052:T:C	0	44876052	C	T
19	chr19:44876079:C:T	0	44876079	T	C
19	chr19:44876309:AC:A	0	44876309	A	AC
19	chr19:44876381:C:T	0	44876381	T	C
19	chr19:44876425:A:C	0	44876425	C	A
19	chr19:44876489:A:G	0	44876489	G	A
19	chr19:44876534:C:T	0	44876534	T	C
19	chr19:44876869:G:C	0	44876869	C	G
19	chr19:44877288:G:T	0	44877288	T	G
19	chr19:44877713:G:T	0	44877713	T	G
19	chr19:44878035:G:T	0	44878035	T	G
19	chr19:44878777:A:G	0	44878777	G	A
19	chr19:44879460:G:A	0	44879460	A	G
19	chr19:44879709:C:T	0	44879709	T	C
19	chr19:44879727:T:G	0	44879727	G	T
19	chr19:44879780:A:T	0	44879780	T	A
19	chr19:44879804:G:T	0	44879804	T	G
19	chr19:44879822:T:C	0	44879822	C	T
19	chr19:44879858:A:G	0	44879858	G	A
19	chr19:44880326:G:A	0	44880326	A	G
19	chr19:44880573:C:T	0	44880573	T	C
19	chr19:44880848:C:T	0	44880848	T	C
19	chr19:44880859:G:A	0	44880859	A	G
19	chr19:44881148:T:C	0	44881148	C	T
19	chr19:44881845:G:A	0	44881845	A	G
19	chr19:44883777:A:C	0	44883777	C	A
19	chr19:44883800:A:G	0	44883800	G	A
19	chr19:44884339:G:A	0	44884339	A	G
19	chr19:44884873:G:A	0	44884873	A	G
19	chr19:44884984:T:G	0	44884984	G	T
19	chr19:44885243:A:G	0	44885243	G	A
19	chr19:44885313:T:C	0	44885313	C	T
19	chr19:44885917:T:A	0	44885917	A	T
19	chr19:44885967:G:A	0	44885967	A	G
19	chr19:44887076:A:G	0	44887076	G	A
19	chr19:44888997:C:T	0	44888997	T	C
19	chr19:44890954:C:T	0	44890954	T	C
19	chr19:44891712:T:G	0	44891712	G	T
19	chr19:44892362:A:G	0	44892362	G	A
19	chr19:44892559:G:A	0	44892559	A	G
19	chr19:44892587:G:A	0	44892587	A	G
19	chr19:44892887:C:T	0	44892887	T	C
19	chr19:44892962:C:T	0	44892962	T	C
19	chr19:44893642:T:C	0	44893642	C	T
19	chr19:44893716:G:A	0	44893716	A	G
19	chr19:44893972:G:A	0	44893972	A	G
19	chr19:44894050:C:T	0	44894050	T	C
19	chr19:44895007:C:T	0	44895007	T	C
19	chr19:44895376:G:C	0	44895376	C	G
19	chr19:44895459:A:C	0	44895459	C	A
19	chr19:44895528:C:T	0	44895528	T	C
19	chr19:44895560:C:T	0	44895560	T	C
19	chr19:44897468:C:T	0	44897468	T	C
19	chr19:44897490:T:A	0	44897490	A	T
19	chr19:44898409:A:G	0	44898409	G	A
19	chr19:44899959:C:T	0	44899959	T	C
19	chr19:44900155:C:T	0	44900155	T	C
19	chr19:44900601:A:G	0	44900601	G	A
19	chr19:44901434:A:G	0	44901434	G	A
19	chr19:44901548:AACACGGTGAAACTCCGTCTCTACT:A	0	44901548	A	AACACGGTGAAACTCCGTCTCTACT
19	chr19:44901600:T:C	0	44901600	C	T
19	chr19:44901715:T:C	0	44901715	C	T
19	chr19:44901805:A:G	0	44901805	G	A
19	chr19:44903416:G:A	0	44903416	A	G
19	chr19:44905307:A:T	0	44905307	T	A
19	chr19:44905371:T:C	0	44905371	C	T
19	chr19:44905579:T:G	0	44905579	G	T
19	chr19:44905910:C:G	0	44905910	G	C
19	chr19:44906745:G:A	0	44906745	A	G
19	chr19:44908684:T:C	0	44908684	C	T
19	chr19:44909698:A:C	0	44909698	C	A
19	chr19:44910109:T:C	0	44910109	C	T
19	chr19:44910319:C:T	0	44910319	T	C
19	chr19:44911142:C:A	0	44911142	A	C
19	chr19:44911194:T:C	0	44911194	C	T
19	chr19:44912383:G:A	0	44912383	A	G
19	chr19:44912921:G:T	0	44912921	T	G
19	chr19:44913221:A:G	0	44913221	G	A
19	chr19:44913484:C:T	0	44913484	T	C
19	chr19:44915533:T:C	0	44915533	C	T
19	chr19:44917843:G:A	0	44917843	A	G
19	chr19:44917947:C:T	0	44917947	T	C
19	chr19:44918715:AG:A	0	44918715	A	AG
19	chr19:44919589:G:A	0	44919589	A	G
19	chr19:44919689:A:G	0	44919689	G	A
19	chr19:44920379:G:A	0	44920379	A	G
19	chr19:44921809:G:A	0	44921809	A	G
19	chr19:44922203:A:G	0	44922203	G	A
19	chr19:44922848:C:T	0	44922848	T	C
19	chr19:44923380:A:C	0	44923380	C	A
19	chr19:44923535:G:A	0	44923535	A	G
19	chr19:44924977:G:A	0	44924977	A	G
19	chr19:44925202:C:T	0	44925202	T	C
19	chr19:44927160:T:C	0	44927160	C	T
19	chr19:44928196:G:A	0	44928196	A	G
19	chr19:44928379:A:G	0	44928379	G	A
19	chr19:44928401:A:G	0	44928401	G	A
19	chr19:44928640:G:A	0	44928640	A	G
19	chr19:44928832:T:C	0	44928832	C	T
19	chr19:44932209:C:CT	0	44932209	CT	C
19	chr19:44932959:A:G	0	44932959	G	A
19	chr19:44932987:T:C	0	44932987	C	T
19	chr19:44932990:T:C	0	44932990	C	T
19	chr19:44933400:G:A	0	44933400	A	G
19	chr19:44935386:A:G	0	44935386	G	A
19	chr19:44937272:G:A	0	44937272	A	G
19	chr19:44937504:A:T	0	44937504	T	A
19	chr19:44938353:A:C	0	44938353	C	A
19	chr19:44939271:C:G	0	44939271	G	C
19	chr19:44940247:A:G	0	44940247	G	A
19	chr19:44940390:T:C	0	44940390	C	T
19	chr19:44941370:TCTC:T	0	44941370	T	TCTC
19	chr19:44941389:G:A	0	44941389	A	G
19	chr19:44941485:A:G	0	44941485	G	A
19	chr19:44943904:T:C	0	44943904	C	T
19	chr19:44944779:T:C	0	44944779	C	T
19	chr19:44946027:T:G	0	44946027	G	T
19	chr19:44946776:C:T	0	44946776	T	C
19	chr19:44946995:T:C	0	44946995	C	T
19	chr19:44947071:G:A	0	44947071	A	G
19	chr19:44947151:T:C	0	44947151	C	T
19	chr19:44947520:C:G	0	44947520	G	C
19	chr19:44947595:A:G	0	44947595	G	A
19	chr19:44947615:A:G	0	44947615	G	A
19	chr19:44947933:G:A	0	44947933	A	G
19	chr19:44948185:A:G	0	44948185	G	A
19	chr19:44948399:T:G	0	44948399	G	T
19	chr19:44949437:G:GT	0	44949437	GT	G
19	chr19:44949555:C:T	0	44949555	T	C
19	chr19:44949588:G:A	0	44949588	A	G
19	chr19:44949887:C:T	0	44949887	T	C
19	chr19:44949894:T:G	0	44949894	G	T
19	chr19:44949908:C:T	0	44949908	T	C
19	chr19:44949982:G:A	0	44949982	A	G
19	chr19:44950399:G:A	0	44950399	A	G
19	chr19:44950506:A:G	0	44950506	G	A
19	chr19:44950621:G:A	0	44950621	A	G
19	chr19:44950979:G:A	0	44950979	A	G
19	chr19:44951429:T:C	0	44951429	C	T
19	chr19:44952449:C:T	0	44952449	T	C
19	chr19:44952451:C:T	0	44952451	T	C
19	chr19:44952644:C:G	0	44952644	G	C
19	chr19:44952648:C:T	0	44952648	T	C
19	chr19:44952664:A:G	0	44952664	G	A
19	chr19:44952709:C:T	0	44952709	T	C
19	chr19:44952727:TA:T	0	44952727	T	TA
19	chr19:44952730:T:C	0	44952730	C	T
19	chr19:44952844:G:A	0	44952844	A	G
19	chr19:44952989:T:C	0	44952989	C	T
19	chr19:44953240:T:C	0	44953240	C	T
19	chr19:44953684:G:A	0	44953684	A	G
19	chr19:44953848:A:G	0	44953848	G	A
19	chr19:44953923:T:C	0	44953923	C	T
19	chr19:44953968:G:A	0	44953968	A	G
19	chr19:44954036:C:T	0	44954036	T	C
19	chr19:44954062:G:A	0	44954062	A	G
19	chr19:44954120:G:A	0	44954120	A	G
19	chr19:44954136:T:C	0	44954136	C	T
19	chr19:44954310:T:C	0	44954310	C	T
19	chr19:44954889:A:C	0	44954889	C	A
19	chr19:44956594:T:C	0	44956594	C	T
19	chr19:44957435:G:C	0	44957435	C	G
19	chr19:44957750:A:G	0	44957750	G	A
19	chr19:44958085:G:C	0	44958085	C	G
19	chr19:44958739:A:G	0	44958739	G	A
19	chr19:44959999:C:G	0	44959999	G	C
19	chr19:44961706:C:T	0	44961706	T	C
19	chr19:44962801:T:C	0	44962801	C	T
19	chr19:44962887:T:C	0	44962887	C	T
19	chr19:44962950:G:A	0	44962950	A	G
19	chr19:44963068:T:C	0	44963068	C	T
19	chr19:44963535:C:A	0	44963535	A	C
19	chr19:44964441:G:A	0	44964441	A	G
19	chr19:44965388:C:T	0	44965388	T	C
19	chr19:44966935:A:G	0	44966935	G	A
19	chr19:44967041:T:C	0	44967041	C	T
19	chr19:44967087:C:T	0	44967087	T	C
19	chr19:44968485:A:G	0	44968485	G	A
19	chr19:44969004:T:A	0	44969004	A	T
19	chr19:44969392:C:T	0	44969392	T	C
19	chr19:44969810:A:C	0	44969810	C	A
19	chr19:44969840:A:G	0	44969840	G	A
19	chr19:44971334:TA:T	0	44971334	T	TA
19	chr19:44971423:C:T	0	44971423	T	C
19	chr19:44971580:T:G	0	44971580	G	T
19	chr19:44971619:C:T	0	44971619	T	C
19	chr19:44972456:A:G	0	44972456	G	A
19	chr19:44972681:T:C	0	44972681	C	T
19	chr19:44973165:T:C	0	44973165	C	T
19	chr19:44973247:T:G	0	44973247	G	T
19	chr19:44974124:G:A	0	44974124	A	G
19	chr19:44975057:G:GAGAC	0	44975057	GAGAC	G
19	chr19:44976194:A:T	0	44976194	T	A
19	chr19:44976917:G:A	0	44976917	A	G
19	chr19:44978627:C:T	0	44978627	T	C
19	chr19:44978728:A:G	0	44978728	G	A
19	chr19:44979313:C:T	0	44979313	T	C
19	chr19:44979627:T:C	0	44979627	C	T
19	chr19:44979708:A:C	0	44979708	C	A
19	chr19:44980181:A:C	0	44980181	C	A
19	chr19:44980587:G:A	0	44980587	A	G
19	chr19:44980862:A:G	0	44980862	G	A
19	chr19:44982208:G:A	0	44982208	A	G
19	chr19:44982891:G:A	0	44982891	A	G
19	chr19:44983430:G:C	0	44983430	C	G
19	chr19:44983473:C:T	0	44983473	T	C
19	chr19:44983690:C:T	0	44983690	T	C
19	chr19:44983921:C:T	0	44983921	T	C
19	chr19:44984163:A:C	0	44984163	C	A
19	chr19:44985176:A:G	0	44985176	G	A
19	chr19:44985727:A:G	0	44985727	G	A
19	chr19:44986692:C:T	0	44986692	T	C
19	chr19:44986807:C:T	0	44986807	T	C
19	chr19:44987312:A:G	0	44987312	G	A
19	chr19:44987378:T:C	0	44987378	C	T
19	chr19:44989301:G:A	0	44989301	A	G
19	chr19:44989803:T:C	0	44989803	C	T
19	chr19:44989875:T:G	0	44989875	G	T
19	chr19:44992424:A:G	0	44992424	G	A
19	chr19:44993366:T:G	0	44993366	G	T
19	chr19:44993518:A:G	0	44993518	G	A
19	chr19:44993738:C:T	0	44993738	T	C
19	chr19:44994319:T:C	0	44994319	C	T
19	chr19:44996130:T:C	0	44996130	C	T
19	chr19:44996664:T:C	0	44996664	C	T
19	chr19:44997236:C:T	0	44997236	T	C
19	chr19:44997454:C:T	0	44997454	T	C
19	chr19:44997667:T:C	0	44997667	C	T
19	chr19:44999550:C:T	0	44999550	T	C
19	chr19:45000254:AT:A	0	45000254	A	AT
19	chr19:45001091:C:G	0	45001091	G	C
19	chr19:45003514:T:A	0	45003514	A	T
19	chr19:45004284:G:A	0	45004284	A	G
19	chr19:45005014:A:C	0	45005014	C	A
19	chr19:45005087:C:T	0	45005087	T	C
19	chr19:45005766:C:A	0	45005766	A	C
19	chr19:45007268:TA:T	0	45007268	T	TA
19	chr19:45009157:T:G	0	45009157	G	T
19	chr19:45009206:G:A	0	45009206	A	G
19	chr19:45009888:GGCCTTC:G	0	45009888	G	GGCCTTC
19	chr19:45010159:C:T	0	45010159	T	C
19	chr19:45010240:T:G	0	45010240	G	T
19	chr19:45010293:C:T	0	45010293	T	C
19	chr19:45011214:G:A	0	45011214	A	G
19	chr19:45011232:G:A	0	45011232	A	G
19	chr19:45012792:T:C	0	45012792	C	T
19	chr19:45013211:G:A	0	45013211	A	G
19	chr19:45013373:T:A	0	45013373	A	T
19	chr19:45013455:TAATCTGGATCTGTTCTTC:TACAATCTGGATCTGTTCTTC	0	45013455	TACAATCTGGATCTGTTCTTC	TAATCTGGATCTGTTCTTC
19	chr19:45013623:G:A	0	45013623	A	G
19	chr19:45014965:T:C	0	45014965	C	T
19	chr19:45015842:G:A	0	45015842	A	G
19	chr19:45016321:GAGAA:G	0	45016321	G	GAGAA
19	chr19:45017701:G:T	0	45017701	T	G
19	chr19:45017786:C:T	0	45017786	T	C
19	chr19:45018168:A:G	0	45018168	G	A
19	chr19:45018229:C:T	0	45018229	T	C
19	chr19:45018352:T:C	0	45018352	C	T
19	chr19:45018833:C:T	0	45018833	T	C
19	chr19:45018952:C:T	0	45018952	T	C
19	chr19:45019385:C:T	0	45019385	T	C
19	chr19:45019474:C:T	0	45019474	T	C
19	chr19:45019869:G:T	0	45019869	T	G
19	chr19:45020111:T:G	0	45020111	G	T
19	chr19:45020325:G:A	0	45020325	A	G
19	chr19:45020626:T:C	0	45020626	C	T
19	chr19:45020861:C:T	0	45020861	T	C
19	chr19:45021106:G:A	0	45021106	A	G
19	chr19:45021186:A:T	0	45021186	T	A
19	chr19:45021604:A:T	0	45021604	T	A
19	chr19:45022663:C:T	0	45022663	T	C
19	chr19:45024310:C:T	0	45024310	T	C
19	chr19:45025541:T:C	0	45025541	C	T
19	chr19:45026449:G:A	0	45026449	A	G
19	chr19:45026748:A:G	0	45026748	G	A
19	chr19:45027294:A:G	0	45027294	G	A
19	chr19:45028751:G:T	0	45028751	T	G
19	chr19:45031102:A:G	0	45031102	G	A
19	chr19:45031736:C:T	0	45031736	T	C
19	chr19:45032052:G:A	0	45032052	A	G
19	chr19:45033762:C:T	0	45033762	T	C
19	chr19:45038156:G:T	0	45038156	T	G
19	chr19:45040115:A:G	0	45040115	G	A
19	chr19:45042176:T:C	0	45042176	C	T
19	chr19:45042304:C:T	0	45042304	T	C
19	chr19:45043803:C:G	0	45043803	G	C
19	chr19:45044016:A:G	0	45044016	G	A
19	chr19:45044325:G:A	0	45044325	A	G
19	chr19:45044997:G:A	0	45044997	A	G
19	chr19:45047149:A:G	0	45047149	G	A
19	chr19:45051130:C:T	0	45051130	T	C
19	chr19:45051621:G:A	0	45051621	A	G
19	chr19:45053960:G:A	0	45053960	A	G
19	chr19:45054485:G:A	0	45054485	A	G
19	chr19:45057115:T:C	0	45057115	C	T
19	chr19:45059116:C:G	0	45059116	G	C
19	chr19:45059930:A:G	0	45059930	G	A
19	chr19:45059997:T:C	0	45059997	C	T
19	chr19:45062822:T:G	0	45062822	G	T
19	chr19:45065537:G:A	0	45065537	A	G
19	chr19:45065751:C:T	0	45065751	T	C
19	chr19:45068523:T:C	0	45068523	C	T
19	chr19:45068714:T:A	0	45068714	A	T
19	chr19:45069993:G:A	0	45069993	A	G
19	chr19:45071408:T:C	0	45071408	C	T
19	chr19:45071497:G:C	0	45071497	C	G
19	chr19:45072405:T:G	0	45072405	G	T
19	chr19:45073456:T:C	0	45073456	C	T
19	chr19:45076689:G:A	0	45076689	A	G
19	chr19:45077114:C:T	0	45077114	T	C
19	chr19:45081719:C:T	0	45081719	T	C
19	chr19:45081909:T:C	0	45081909	C	T
19	chr19:45081916:C:T	0	45081916	T	C
19	chr19:45082596:A:G	0	45082596	G	A
19	chr19:45082649:T:C	0	45082649	C	T
19	chr19:45083240:G:C	0	45083240	C	G
19	chr19:45083283:A:T	0	45083283	T	A
19	chr19:45083473:T:C	0	45083473	C	T
19	chr19:45083747:C:T	0	45083747	T	C
19	chr19:45083782:G:A	0	45083782	A	G
19	chr19:45083789:A:G	0	45083789	G	A
19	chr19:45083977:A:G	0	45083977	G	A
19	chr19:45084009:A:G	0	45084009	G	A
19	chr19:45084084:A:G	0	45084084	G	A
19	chr19:45084547:T:C	0	45084547	C	T
19	chr19:45084833:A:G	0	45084833	G	A
19	chr19:45084908:A:C	0	45084908	C	A
19	chr19:45085140:A:G	0	45085140	G	A
19	chr19:45085313:C:T	0	45085313	T	C
19	chr19:45085511:T:C	0	45085511	C	T
19	chr19:45085715:A:G	0	45085715	G	A
19	chr19:45085821:T:C	0	45085821	C	T
19	chr19:45086337:C:T	0	45086337	T	C
19	chr19:45086944:G:T	0	45086944	T	G
19	chr19:45086979:T:C	0	45086979	C	T
19	chr19:45087478:G:GT	0	45087478	GT	G
19	chr19:45087826:C:T	0	45087826	T	C
19	chr19:45087969:A:G	0	45087969	G	A
19	chr19:45087975:TTG:T	0	45087975	T	TTG
19	chr19:45087999:A:G	0	45087999	G	A
19	chr19:45088007:A:G	0	45088007	G	A
19	chr19:45088086:C:T	0	45088086	T	C
19	chr19:45088420:G:A	0	45088420	A	G
19	chr19:45088482:A:T	0	45088482	T	A
19	chr19:45088513:G:A	0	45088513	A	G
19	chr19:45088601:A:G	0	45088601	G	A
19	chr19:45088980:C:T	0	45088980	T	C
19	chr19:45089217:C:T	0	45089217	T	C
19	chr19:45090031:G:T	0	45090031	T	G
19	chr19:45091246:C:G	0	45091246	G	C
19	chr19:45091337:T:C	0	45091337	C	T
19	chr19:45091745:A:C	0	45091745	C	A
19	chr19:45092019:G:A	0	45092019	A	G
19	chr19:45092441:T:C	0	45092441	C	T
19	chr19:45092442:G:C	0	45092442	C	G
19	chr19:45092444:C:T	0	45092444	T	C
19	chr19:45092450:T:C	0	45092450	C	T
19	chr19:45092532:T:A	0	45092532	A	T
19	chr19:45093259:A:G	0	45093259	G	A
19	chr19:45093275:C:T	0	45093275	T	C
19	chr19:45093377:A:G	0	45093377	G	A
19	chr19:45094014:G:T	0	45094014	T	G
19	chr19:45094479:C:T	0	45094479	T	C
19	chr19:45094524:T:TA	0	45094524	TA	T
19	chr19:45094590:A:G	0	45094590	G	A
19	chr19:45094834:G:A	0	45094834	A	G
19	chr19:45095089:C:G	0	45095089	G	C
19	chr19:45095091:G:A	0	45095091	A	G
19	chr19:45096351:T:C	0	45096351	C	T
19	chr19:45097033:A:G	0	45097033	G	A
19	chr19:45097328:G:T	0	45097328	T	G
19	chr19:45097733:T:C	0	45097733	C	T
19	chr19:45097816:C:G	0	45097816	G	C
19	chr19:45098217:GGAGC:G	0	45098217	G	GGAGC
19	chr19:45098323:G:A	0	45098323	A	G
19	chr19:45099220:A:G	0	45099220	G	A
19	chr19:45099523:T:C	0	45099523	C	T
19	chr19:45099981:A:G	0	45099981	G	A
19	chr19:45100788:CT:C	0	45100788	C	CT
19	chr19:45100905:C:T	0	45100905	T	C
19	chr19:45101270:A:G	0	45101270	G	A
19	chr19:45101595:A:G	0	45101595	G	A
19	chr19:45102017:C:T	0	45102017	T	C
19	chr19:45102050:C:T	0	45102050	T	C
19	chr19:45102550:A:T	0	45102550	T	A
19	chr19:45102576:G:T	0	45102576	T	G
19	chr19:45102867:C:T	0	45102867	T	C
19	chr19:45102973:C:A	0	45102973	A	C
19	chr19:45103838:G:GGTA	0	45103838	GGTA	G
19	chr19:45103881:G:A	0	45103881	A	G
19	chr19:45104090:C:T	0	45104090	T	C
19	chr19:45104551:T:C	0	45104551	C	T
19	chr19:45104749:T:C	0	45104749	C	T
19	chr19:45104878:A:G	0	45104878	G	A
19	chr19:45105306:C:T	0	45105306	T	C
19	chr19:45105574:G:C	0	45105574	C	G
19	chr19:45105643:T:C	0	45105643	C	T
19	chr19:45105644:G:A	0	45105644	A	G
19	chr19:45105908:T:G	0	45105908	G	T
19	chr19:45106382:T:C	0	45106382	C	T
19	chr19:45106409:T:A	0	45106409	A	T
19	chr19:45106535:C:T	0	45106535	T	C
19	chr19:45108968:C:T	0	45108968	T	C
19	chr19:45109496:C:G	0	45109496	G	C
19	chr19:45111343:C:T	0	45111343	T	C
19	chr19:45112086:A:G	0	45112086	G	A
19	chr19:45112599:T:C	0	45112599	C	T
19	chr19:45113003:T:C	0	45113003	C	T
19	chr19:45113686:C:T	0	45113686	T	C
19	chr19:45114032:C:T	0	45114032	T	C
19	chr19:45114466:A:AT	0	45114466	AT	A
19	chr19:45114528:G:A	0	45114528	A	G
19	chr19:45115644:T:C	0	45115644	C	T
19	chr19:45116248:G:A	0	45116248	A	G
19	chr19:45116397:C:T	0	45116397	T	C
19	chr19:45116688:A:G	0	45116688	G	A
19	chr19:45117255:G:T	0	45117255	T	G
19	chr19:45117259:C:G	0	45117259	G	C
19	chr19:45118499:TG:T	0	45118499	T	TG
19	chr19:45118925:T:C	0	45118925	C	T
19	chr19:45120368:C:T	0	45120368	T	C
19	chr19:45120381:T:C	0	45120381	C	T
19	chr19:45121045:A:G	0	45121045	G	A
19	chr19:45121729:C:T	0	45121729	T	C
19	chr19:45123977:C:T	0	45123977	T	C
19	chr19:45124824:G:A	0	45124824	A	G
19	chr19:45125311:A:C	0	45125311	C	A
19	chr19:45125908:G:A	0	45125908	A	G
19	chr19:45126481:G:A	0	45126481	A	G
19	chr19:45127994:G:A	0	45127994	A	G
19	chr19:45128558:G:A	0	45128558	A	G
19	chr19:45130428:G:A	0	45130428	A	G
19	chr19:45131092:C:CA	0	45131092	CA	C
19	chr19:45131596:A:G	0	45131596	G	A
19	chr19:45131778:A:T	0	45131778	T	A
19	chr19:45132066:T:A	0	45132066	A	T
19	chr19:45132943:C:T	0	45132943	T	C
19	chr19:45133369:C:T	0	45133369	T	C
19	chr19:45134086:A:G	0	45134086	G	A
19	chr19:45134987:C:T	0	45134987	T	C
19	chr19:45135463:A:G	0	45135463	G	A
19	chr19:45136458:A:G	0	45136458	G	A
19	chr19:45136866:A:G	0	45136866	G	A
19	chr19:45137848:C:A	0	45137848	A	C
19	chr19:45138786:G:A	0	45138786	A	G
19	chr19:45140699:C:T	0	45140699	T	C
19	chr19:45141096:A:T	0	45141096	T	A
19	chr19:45141518:G:A	0	45141518	A	G
19	chr19:45141811:G:A	0	45141811	A	G
19	chr19:45142295:G:A	0	45142295	A	G
19	chr19:45144638:T:A	0	45144638	A	T
19	chr19:45146128:A:G	0	45146128	G	A
19	chr19:45146580:T:G	0	45146580	G	T
19	chr19:45146995:A:G	0	45146995	G	A
19	chr19:45147128:C:T	0	45147128	T	C
19	chr19:45147430:A:G	0	45147430	G	A
19	chr19:45147961:G:A	0	45147961	A	G
19	chr19:45148728:G:GGTAT	0	45148728	GGTAT	G
19	chr19:45148821:T:C	0	45148821	C	T
19	chr19:45148935:G:A	0	45148935	A	G
19	chr19:45149268:T:A	0	45149268	A	T
19	chr19:45149797:C:A	0	45149797	A	C
19	chr19:45150133:G:A	0	45150133	A	G
19	chr19:45152075:T:C	0	45152075	C	T
19	chr19:45152389:G:T	0	45152389	T	G
19	chr19:45154082:G:C	0	45154082	C	G
19	chr19:45154228:C:T	0	45154228	T	C
19	chr19:45154898:A:C	0	45154898	C	A
19	chr19:45155136:T:A	0	45155136	A	T
19	chr19:45156663:A:G	0	45156663	G	A
19	chr19:45157381:C:T	0	45157381	T	C
19	chr19:45159201:G:A	0	45159201	A	G
19	chr19:45162459:C:T	0	45162459	T	C
19	chr19:45166990:A:C	0	45166990	C	A
19	chr19:45168214:A:G	0	45168214	G	A
19	chr19:45168975:A:G	0	45168975	G	A
19	chr19:45169710:C:T	0	45169710	T	C
19	chr19:45170443:G:A	0	45170443	A	G
19	chr19:45170671:G:A	0	45170671	A	G
19	chr19:45170820:T:C	0	45170820	C	T
19	chr19:45171305:A:T	0	45171305	T	A
19	chr19:45172615:T:C	0	45172615	C	T
19	chr19:45172937:A:G	0	45172937	G	A
19	chr19:45173106:T:A	0	45173106	A	T
19	chr19:45173439:G:A	0	45173439	A	G
19	chr19:45174057:T:C	0	45174057	C	T
19	chr19:45176442:C:T	0	45176442	T	C
19	chr19:45177247:C:T	0	45177247	T	C
19	chr19:45178768:A:C	0	45178768	C	A
19	chr19:45179566:G:A	0	45179566	A	G
19	chr19:45180190:T:A	0	45180190	A	T
19	chr19:45181810:T:C	0	45181810	C	T
19	chr19:45182037:C:T	0	45182037	T	C
19	chr19:45184188:A:G	0	45184188	G	A
19	chr19:45184672:T:G	0	45184672	G	T
19	chr19:45185343:A:G	0	45185343	G	A
19	chr19:45186634:C:T	0	45186634	T	C
19	chr19:45186719:A:C	0	45186719	C	A
19	chr19:45187202:A:G	0	45187202	G	A
19	chr19:45187287:C:T	0	45187287	T	C
19	chr19:45187517:A:G	0	45187517	G	A
19	chr19:45187782:G:T	0	45187782	T	G
19	chr19:45187868:T:A	0	45187868	A	T
19	chr19:45188021:C:T	0	45188021	T	C
19	chr19:45188041:G:T	0	45188041	T	G
19	chr19:45188085:T:C	0	45188085	C	T
19	chr19:45189503:C:G	0	45189503	G	C
19	chr19:45189509:C:T	0	45189509	T	C
19	chr19:45189526:A:G	0	45189526	G	A
19	chr19:45189563:G:A	0	45189563	A	G
19	chr19:45190232:C:T	0	45190232	T	C
19	chr19:45190233:T:G	0	45190233	G	T
19	chr19:45190439:A:G	0	45190439	G	A
19	chr19:45192352:T:A	0	45192352	A	T
19	chr19:45192503:T:C	0	45192503	C	T
19	chr19:45192578:G:A	0	45192578	A	G
19	chr19:45192921:G:A	0	45192921	A	G
19	chr19:45192931:C:T	0	45192931	T	C
19	chr19:45192951:C:T	0	45192951	T	C
19	chr19:45193010:G:GT	0	45193010	GT	G
19	chr19:45193271:G:T	0	45193271	T	G
19	chr19:45194071:G:A	0	45194071	A	G
19	chr19:45194545:T:C	0	45194545	C	T
19	chr19:45194794:T:C	0	45194794	C	T
19	chr19:45194827:A:G	0	45194827	G	A
19	chr19:45194916:T:C	0	45194916	C	T
19	chr19:45195443:G:A	0	45195443	A	G
19	chr19:45195458:T:C	0	45195458	C	T
19	chr19:45195871:G:A	0	45195871	A	G
19	chr19:45195982:C:T	0	45195982	T	C
19	chr19:45196674:T:C	0	45196674	C	T
19	chr19:45196888:A:G	0	45196888	G	A
19	chr19:45196922:G:A	0	45196922	A	G
19	chr19:45197399:A:C	0	45197399	C	A
19	chr19:45197570:G:A	0	45197570	A	G
19	chr19:45197660:C:T	0	45197660	T	C
19	chr19:45197756:T:C	0	45197756	C	T
19	chr19:45198004:A:G	0	45198004	G	A
19	chr19:45198805:C:T	0	45198805	T	C
19	chr19:45199915:A:G	0	45199915	G	A
19	chr19:45200907:T:A	0	45200907	A	T
19	chr19:45201503:A:G	0	45201503	G	A
19	chr19:45202322:T:A	0	45202322	A	T
19	chr19:45203435:A:G	0	45203435	G	A
19	chr19:45203694:A:G	0	45203694	G	A
19	chr19:45204240:C:G	0	45204240	G	C
19	chr19:45204274:C:T	0	45204274	T	C
19	chr19:45204659:T:G	0	45204659	G	T
19	chr19:45205142:C:G	0	45205142	G	C
19	chr19:45205253:C:T	0	45205253	T	C
19	chr19:45205312:C:T	0	45205312	T	C
19	chr19:45205500:A:G	0	45205500	G	A
19	chr19:45205689:G:A	0	45205689	A	G
19	chr19:45205778:C:T	0	45205778	T	C
19	chr19:45206729:A:G	0	45206729	G	A
19	chr19:45207018:A:G	0	45207018	G	A
19	chr19:45207569:A:C	0	45207569	C	A
19	chr19:45208340:C:T	0	45208340	T	C
19	chr19:45208358:G:A	0	45208358	A	G
19	chr19:45208467:C:T	0	45208467	T	C
19	chr19:45209570:T:C	0	45209570	C	T
19	chr19:45210040:T:C	0	45210040	C	T
19	chr19:45210230:GTTTC:G	0	45210230	G	GTTTC
19	chr19:45210482:A:G	0	45210482	G	A
19	chr19:45211051:C:T	0	45211051	T	C
19	chr19:45211267:C:T	0	45211267	T	C
19	chr19:45211321:G:A	0	45211321	A	G
19	chr19:45211324:C:T	0	45211324	T	C
19	chr19:45211325:C:T	0	45211325	T	C
19	chr19:45211671:CAGGAA:C	0	45211671	C	CAGGAA
19	chr19:45212226:A:G	0	45212226	G	A
19	chr19:45212232:T:C	0	45212232	C	T
19	chr19:45212422:T:C	0	45212422	C	T
19	chr19:45212459:C:T	0	45212459	T	C
19	chr19:45212934:G:C	0	45212934	C	G
19	chr19:45212939:A:G	0	45212939	G	A
19	chr19:45213420:G:C	0	45213420	C	G
19	chr19:45214357:A:G	0	45214357	G	A
19	chr19:45215366:A:G	0	45215366	G	A
19	chr19:45218338:G:A	0	45218338	A	G
19	chr19:45219259:G:C	0	45219259	C	G
19	chr19:45219485:G:A	0	45219485	A	G
19	chr19:45220121:T:C	0	45220121	C	T
19	chr19:45220188:A:T	0	45220188	T	A
19	chr19:45220312:G:T	0	45220312	T	G
19	chr19:45220448:C:T	0	45220448	T	C
19	chr19:45220728:G:A	0	45220728	A	G
19	chr19:45220786:C:T	0	45220786	T	C
19	chr19:45221375:C:T	0	45221375	T	C
19	chr19:45221400:A:G	0	45221400	G	A
19	chr19:45221434:T:C	0	45221434	C	T
19	chr19:45221485:G:A	0	45221485	A	G
19	chr19:45221705:C:T	0	45221705	T	C
19	chr19:45221869:T:C	0	45221869	C	T
19	chr19:45221927:G:T	0	45221927	T	G
19	chr19:45222190:G:C	0	45222190	C	G
19	chr19:45222223:G:A	0	45222223	A	G
19	chr19:45222481:A:G	0	45222481	G	A
19	chr19:45222717:A:G	0	45222717	G	A
19	chr19:45222848:T:C	0	45222848	C	T
19	chr19:45222966:T:G	0	45222966	G	T
19	chr19:45223200:C:T	0	45223200	T	C
19	chr19:45223291:G:A	0	45223291	A	G
19	chr19:45223305:T:C	0	45223305	C	T
19	chr19:45223487:T:C	0	45223487	C	T
19	chr19:45223500:A:G	0	45223500	G	A
19	chr19:45223587:C:G	0	45223587	G	C
19	chr19:45223710:G:A	0	45223710	A	G
19	chr19:45223816:ACAC:A	0	45223816	A	ACAC
19	chr19:45223909:G:A	0	45223909	A	G
19	chr19:45224017:C:T	0	45224017	T	C
19	chr19:45224018:A:G	0	45224018	G	A
19	chr19:45224104:T:C	0	45224104	C	T
19	chr19:45224364:T:A	0	45224364	A	T
19	chr19:45224672:G:A	0	45224672	A	G
19	chr19:45224801:T:C	0	45224801	C	T
19	chr19:45224865:C:T	0	45224865	T	C
19	chr19:45224973:G:A	0	45224973	A	G
19	chr19:45224980:T:C	0	45224980	C	T
19	chr19:45225318:C:G	0	45225318	G	C
19	chr19:45225337:T:C	0	45225337	C	T
19	chr19:45225437:T:G	0	45225437	G	T
19	chr19:45225548:A:G	0	45225548	G	A
19	chr19:45225623:T:C	0	45225623	C	T
19	chr19:45225684:G:A	0	45225684	A	G
19	chr19:45226017:G:A	0	45226017	A	G
19	chr19:45226275:G:A	0	45226275	A	G
19	chr19:45226329:A:C	0	45226329	C	A
19	chr19:45226555:G:T	0	45226555	T	G
19	chr19:45227064:CTCTT:C	0	45227064	C	CTCTT
19	chr19:45227163:GC:G	0	45227163	G	GC
19	chr19:45227212:G:A	0	45227212	A	G
19	chr19:45228090:C:T	0	45228090	T	C
19	chr19:45228306:G:A	0	45228306	A	G
19	chr19:45228912:A:AC	0	45228912	AC	A
19	chr19:45229403:G:A	0	45229403	A	G
19	chr19:45229467:C:T	0	45229467	T	C
19	chr19:45229714:G:A	0	45229714	A	G
19	chr19:45230524:G:C	0	45230524	C	G
19	chr19:45230639:G:A	0	45230639	A	G
19	chr19:45230894:G:A	0	45230894	A	G
19	chr19:45231175:T:C	0	45231175	C	T
19	chr19:45231493:A:G	0	45231493	G	A
19	chr19:45232745:T:C	0	45232745	C	T
19	chr19:45233960:A:C	0	45233960	C	A
19	chr19:45234579:A:C	0	45234579	C	A
19	chr19:45235326:G:A	0	45235326	A	G
19	chr19:45235413:A:G	0	45235413	G	A
19	chr19:45235486:A:G	0	45235486	G	A
19	chr19:45237477:T:C	0	45237477	C	T
19	chr19:45237513:C:T	0	45237513	T	C
19	chr19:45237985:G:A	0	45237985	A	G
19	chr19:45238075:A:T	0	45238075	T	A
19	chr19:45238095:A:G	0	45238095	G	A
19	chr19:45238351:T:C	0	45238351	C	T
19	chr19:45238836:G:A	0	45238836	A	G
19	chr19:45239644:C:T	0	45239644	T	C
19	chr19:45240214:C:T	0	45240214	T	C
19	chr19:45240294:T:A	0	45240294	A	T
19	chr19:45240382:T:C	0	45240382	C	T
19	chr19:45240816:A:G	0	45240816	G	A
19	chr19:45241294:T:C	0	45241294	C	T
19	chr19:45241584:A:G	0	45241584	G	A
19	chr19:45242599:C:T	0	45242599	T	C
19	chr19:45243383:T:C	0	45243383	C	T
19	chr19:45244331:GC:G	0	45244331	G	GC
19	chr19:45244986:C:T	0	45244986	T	C
19	chr19:45245104:G:C	0	45245104	C	G
19	chr19:45247575:C:T	0	45247575	T	C
19	chr19:45247809:T:G	0	45247809	G	T
19	chr19:45253118:G:C	0	45253118	C	G
19	chr19:45253495:A:G	0	45253495	G	A
19	chr19:45253505:C:T	0	45253505	T	C
19	chr19:45255106:A:G	0	45255106	G	A
19	chr19:45255180:G:A	0	45255180	A	G
19	chr19:45255336:A:G	0	45255336	G	A
19	chr19:45256086:G:A	0	45256086	A	G
19	chr19:45256291:A:G	0	45256291	G	A
19	chr19:45257290:A:G	0	45257290	G	A
19	chr19:45257352:G:A	0	45257352	A	G
19	chr19:45257662:C:T	0	45257662	T	C
19	chr19:45257675:G:A	0	45257675	A	G
19	chr19:45258179:T:G	0	45258179	G	T
19	chr19:45258478:A:G	0	45258478	G	A
19	chr19:45258493:G:A	0	45258493	A	G
19	chr19:45259383:T:C	0	45259383	C	T
19	chr19:45259628:A:G	0	45259628	G	A
19	chr19:45260246:T:C	0	45260246	C	T
19	chr19:45261794:A:G	0	45261794	G	A
19	chr19:45262741:C:T	0	45262741	T	C
19	chr19:45263471:G:A	0	45263471	A	G
19	chr19:45263956:G:A	0	45263956	A	G
19	chr19:45264281:G:C	0	45264281	C	G
19	chr19:45265688:T:C	0	45265688	C	T
19	chr19:45265923:G:A	0	45265923	A	G
19	chr19:45266043:A:G	0	45266043	G	A
19	chr19:45266128:G:C	0	45266128	C	G
19	chr19:45266317:G:A	0	45266317	A	G
19	chr19:45266491:G:A	0	45266491	A	G
19	chr19:45267048:A:G	0	45267048	G	A
19	chr19:45268982:C:T	0	45268982	T	C
19	chr19:45269433:C:T	0	45269433	T	C
19	chr19:45269710:C:G	0	45269710	G	C
19	chr19:45270641:T:C	0	45270641	C	T
19	chr19:45271422:A:G	0	45271422	G	A
19	chr19:45272049:TG:T	0	45272049	T	TG
19	chr19:45272331:C:T	0	45272331	T	C
19	chr19:45273369:G:C	0	45273369	C	G
19	chr19:45273722:T:C	0	45273722	C	T
19	chr19:45273987:C:T	0	45273987	T	C
19	chr19:45275683:T:C	0	45275683	C	T
19	chr19:45276377:T:C	0	45276377	C	T
19	chr19:45277329:C:T	0	45277329	T	C
19	chr19:45278658:C:A	0	45278658	A	C
19	chr19:45278906:A:T	0	45278906	T	A
19	chr19:45283297:T:C	0	45283297	C	T
19	chr19:45283744:G:A	0	45283744	A	G
19	chr19:45283824:T:C	0	45283824	C	T
19	chr19:45284308:A:G	0	45284308	G	A
19	chr19:45284349:G:A	0	45284349	A	G
19	chr19:45285354:T:C	0	45285354	C	T
19	chr19:45286743:T:A	0	45286743	A	T
19	chr19:45288421:C:T	0	45288421	T	C
19	chr19:45289506:C:T	0	45289506	T	C
19	chr19:45289857:A:G	0	45289857	G	A
19	chr19:45290449:G:T	0	45290449	T	G
19	chr19:45290570:T:C	0	45290570	C	T
19	chr19:45290574:A:T	0	45290574	T	A
19	chr19:45293188:T:C	0	45293188	C	T
19	chr19:45293973:T:G	0	45293973	G	T
19	chr19:45294335:T:C	0	45294335	C	T
19	chr19:45294834:G:A	0	45294834	A	G
19	chr19:45294937:C:T	0	45294937	T	C
19	chr19:45295121:A:G	0	45295121	G	A
19	chr19:45295134:A:T	0	45295134	T	A
19	chr19:45295227:T:C	0	45295227	C	T
19	chr19:45295541:G:A	0	45295541	A	G
19	chr19:45295773:C:T	0	45295773	T	C
19	chr19:45296184:T:C	0	45296184	C	T
19	chr19:45296446:G:C	0	45296446	C	G
19	chr19:45296717:G:C	0	45296717	C	G
19	chr19:45298321:GGGTCTGTGCGT:G	0	45298321	G	GGGTCTGTGCGT
19	chr19:45298470:G:T	0	45298470	T	G
19	chr19:45298693:C:T	0	45298693	T	C
19	chr19:45298764:C:T	0	45298764	T	C
19	chr19:45299605:A:G	0	45299605	G	A
19	chr19:45299750:G:A	0	45299750	A	G
19	chr19:45301106:A:C	0	45301106	C	A
19	chr19:45301779:C:T	0	45301779	T	C
19	chr19:45301889:G:A	0	45301889	A	G
19	chr19:45304673:T:C	0	45304673	C	T
19	chr19:45304687:G:A	0	45304687	A	G
19	chr19:45305535:T:C	0	45305535	C	T
19	chr19:45305950:T:C	0	45305950	C	T
19	chr19:45306777:A:G	0	45306777	G	A
19	chr19:45309096:C:T	0	45309096	T	C
19	chr19:45310372:G:A	0	45310372	A	G
19	chr19:45310572:G:T	0	45310572	T	G
19	chr19:45310573:T:C	0	45310573	C	T
19	chr19:45311023:G:A	0	45311023	A	G
19	chr19:45311483:C:T	0	45311483	T	C
19	chr19:45311650:C:T	0	45311650	T	C
19	chr19:45311689:C:T	0	45311689	T	C
19	chr19:45311990:T:C	0	45311990	C	T
19	chr19:45312867:A:T	0	45312867	T	A
19	chr19:45313271:A:G	0	45313271	G	A
19	chr19:45313289:C:T	0	45313289	T	C
19	chr19:45313950:C:T	0	45313950	T	C
19	chr19:45314466:T:G	0	45314466	G	T
19	chr19:45315268:G:A	0	45315268	A	G
19	chr19:45315269:G:A	0	45315269	A	G
19	chr19:45315370:A:G	0	45315370	G	A
19	chr19:45315577:A:G	0	45315577	G	A
19	chr19:45316049:G:A	0	45316049	A	G
19	chr19:45316868:A:G	0	45316868	G	A
19	chr19:45317459:G:C	0	45317459	C	G
19	chr19:45317479:G:A	0	45317479	A	G
19	chr19:45317669:G:A	0	45317669	A	G
19	chr19:45318433:C:G	0	45318433	G	C
19	chr19:45318741:C:T	0	45318741	T	C
19	chr19:45319916:G:A	0	45319916	A	G
19	chr19:45320232:G:A	0	45320232	A	G
19	chr19:45320405:A:G	0	45320405	G	A
19	chr19:45320806:G:A	0	45320806	A	G
19	chr19:45320895:A:ATTATTT	0	45320895	ATTATTT	A
19	chr19:45320946:G:A	0	45320946	A	G
19	chr19:45320960:G:A	0	45320960	A	G
19	chr19:45321337:A:G	0	45321337	G	A
19	chr19:45321762:C:T	0	45321762	T	C
19	chr19:45322156:A:T	0	45322156	T	A
19	chr19:45322568:C:T	0	45322568	T	C
19	chr19:45322690:G:A	0	45322690	A	G
19	chr19:45323108:G:A	0	45323108	A	G
19	chr19:45323890:G:T	0	45323890	T	G
19	chr19:45324605:G:C	0	45324605	C	G
19	chr19:45324895:G:A	0	45324895	A	G
19	chr19:45325383:C:T	0	45325383	T	C
19	chr19:45325900:TTG:T	0	45325900	T	TTG
19	chr19:45326124:G:A	0	45326124	A	G
19	chr19:45326536:G:C	0	45326536	C	G
19	chr19:45327505:C:A	0	45327505	A	C
19	chr19:45327689:G:A	0	45327689	A	G
19	chr19:45330360:G:A	0	45330360	A	G
19	chr19:45332725:A:G	0	45332725	G	A
19	chr19:45332946:G:A	0	45332946	A	G
19	chr19:45333055:G:C	0	45333055	C	G
19	chr19:45333262:C:T	0	45333262	T	C
19	chr19:45333267:T:C	0	45333267	C	T
19	chr19:45334011:T:C	0	45334011	C	T
19	chr19:45334025:A:G	0	45334025	G	A
19	chr19:45334386:T:A	0	45334386	A	T
19	chr19:45336253:G:T	0	45336253	T	G
19	chr19:45336353:G:A	0	45336353	A	G
19	chr19:45336447:C:T	0	45336447	T	C
19	chr19:45336947:G:C	0	45336947	C	G
19	chr19:45338060:G:A	0	45338060	A	G
19	chr19:45340057:G:T	0	45340057	T	G
19	chr19:45340147:T:C	0	45340147	C	T
19	chr19:45340351:T:A	0	45340351	A	T
19	chr19:45341392:C:T	0	45341392	T	C
19	chr19:45341973:C:G	0	45341973	G	C
19	chr19:45343972:A:G	0	45343972	G	A
19	chr19:45344298:C:T	0	45344298	T	C
19	chr19:45344397:C:T	0	45344397	T	C
19	chr19:45344875:C:T	0	45344875	T	C
19	chr19:45345134:C:T	0	45345134	T	C
19	chr19:45346108:G:A	0	45346108	A	G
19	chr19:45347108:C:T	0	45347108	T	C
19	chr19:45347675:A:G	0	45347675	G	A
19	chr19:45348375:AGAG:A	0	45348375	A	AGAG
19	chr19:45349272:C:T	0	45349272	T	C
19	chr19:45349863:C:T	0	45349863	T	C
19	chr19:45350155:T:C	0	45350155	C	T
19	chr19:45350806:CA:C	0	45350806	C	CA
19	chr19:45351072:A:C	0	45351072	C	A
19	chr19:45351105:G:A	0	45351105	A	G
19	chr19:45351245:CCCTCA:C	0	45351245	C	CCCTCA
19	chr19:45352060:A:G	0	45352060	G	A
19	chr19:45352266:G:A	0	45352266	A	G
19	chr19:45352886:G:A	0	45352886	A	G
19	chr19:45353791:T:C	0	45353791	C	T
19	chr19:45354562:G:A	0	45354562	A	G
19	chr19:45354987:C:T	0	45354987	T	C
19	chr19:45355347:ACT:A	0	45355347	A	ACT
19	chr19:45356626:G:A	0	45356626	A	G
19	chr19:45356944:T:G	0	45356944	G	T
19	chr19:45358334:T:C	0	45358334	C	T
19	chr19:45359191:A:G	0	45359191	G	A
19	chr19:45360562:G:A	0	45360562	A	G
19	chr19:45360774:A:G	0	45360774	G	A
19	chr19:45361744:C:A	0	45361744	A	C
19	chr19:45361959:T:C	0	45361959	C	T
19	chr19:45364780:G:A	0	45364780	A	G
19	chr19:45365051:T:G	0	45365051	G	T
19	chr19:45365220:T:A	0	45365220	A	T
19	chr19:45365389:G:A	0	45365389	A	G
19	chr19:45365391:C:G	0	45365391	G	C
19	chr19:45367199:T:C	0	45367199	C	T
19	chr19:45368778:C:T	0	45368778	T	C
19	chr19:45370865:TTGTC:T	0	45370865	T	TTGTC
19	chr19:45372529:T:C	0	45372529	C	T
19	chr19:45373709:T:C	0	45373709	C	T
19	chr19:45374530:G:A	0	45374530	A	G
19	chr19:45374607:A:G	0	45374607	G	A
19	chr19:45375347:C:T	0	45375347	T	C
19	chr19:45376410:T:G	0	45376410	G	T
19	chr19:45376717:C:T	0	45376717	T	C
19	chr19:45377678:A:G	0	45377678	G	A
19	chr19:45378723:A:G	0	45378723	G	A
19	chr19:45379339:G:C	0	45379339	C	G
19	chr19:45379435:G:A	0	45379435	A	G
19	chr19:45379704:T:A	0	45379704	A	T
19	chr19:45380296:C:T	0	45380296	T	C
19	chr19:45380695:C:T	0	45380695	T	C
19	chr19:45381288:C:T	0	45381288	T	C
19	chr19:45382021:A:T	0	45382021	T	A
19	chr19:45383932:G:T	0	45383932	T	G
19	chr19:45384007:C:T	0	45384007	T	C
19	chr19:45384686:T:C	0	45384686	C	T
19	chr19:45387615:T:C	0	45387615	C	T
19	chr19:45388411:T:A	0	45388411	A	T
19	chr19:45388713:TA:T	0	45388713	T	TA
19	chr19:45388887:A:G	0	45388887	G	A
19	chr19:45389460:A:C	0	45389460	C	A
19	chr19:45389957:C:A	0	45389957	A	C
19	chr19:45390071:A:G	0	45390071	G	A
19	chr19:45390218:G:T	0	45390218	T	G
19	chr19:45390365:T:C	0	45390365	C	T
19	chr19:45390420:T:C	0	45390420	C	T
19	chr19:45391510:T:C	0	45391510	C	T
19	chr19:45391868:T:C	0	45391868	C	T
19	chr19:45393576:G:C	0	45393576	C	G
19	chr19:45399560:C:T	0	45399560	T	C
19	chr19:45400148:C:T	0	45400148	T	C
19	chr19:45400270:G:T	0	45400270	T	G
19	chr19:45400508:T:C	0	45400508	C	T
19	chr19:45401501:T:C	0	45401501	C	T
19	chr19:45401630:C:T	0	45401630	T	C
19	chr19:45401800:CA:C	0	45401800	C	CA
19	chr19:45402942:C:T	0	45402942	T	C
19	chr19:45404263:T:C	0	45404263	C	T
19	chr19:45404264:C:A	0	45404264	A	C
19	chr19:45404602:C:T	0	45404602	T	C
19	chr19:45404702:A:G	0	45404702	G	A
19	chr19:45405203:A:G	0	45405203	G	A
19	chr19:45405792:C:T	0	45405792	T	C
19	chr19:45406745:G:T	0	45406745	T	G
19	chr19:45407414:A:G	0	45407414	G	A
19	chr19:45408744:A:C	0	45408744	C	A
19	chr19:45409085:A:G	0	45409085	G	A
19	chr19:45409148:G:A	0	45409148	A	G
19	chr19:45409478:C:A	0	45409478	A	C
19	chr19:45409828:C:G	0	45409828	G	C
19	chr19:45410198:T:A	0	45410198	A	T
19	chr19:45410202:T:C	0	45410202	C	T
19	chr19:45410729:T:C	0	45410729	C	T
19	chr19:45410788:T:C	0	45410788	C	T
19	chr19:45411343:CT:C	0	45411343	C	CT
19	chr19:45411780:T:C	0	45411780	C	T
19	chr19:45413183:T:G	0	45413183	G	T
19	chr19:45415278:T:G	0	45415278	G	T
19	chr19:45415402:T:C	0	45415402	C	T
19	chr19:45415503:G:A	0	45415503	A	G
19	chr19:45415591:A:G	0	45415591	G	A
19	chr19:45416032:G:A	0	45416032	A	G
19	chr19:45416697:G:C	0	45416697	C	G
19	chr19:45417006:G:A	0	45417006	A	G
19	chr19:45417538:C:T	0	45417538	T	C
19	chr19:45419580:G:A	0	45419580	A	G
19	chr19:45420238:T:C	0	45420238	C	T
19	chr19:45420395:A:G	0	45420395	G	A
19	chr19:45422312:A:G	0	45422312	G	A
19	chr19:45423517:T:C	0	45423517	C	T
19	chr19:45424352:A:G	0	45424352	G	A
19	chr19:45424370:C:A	0	45424370	A	C
19	chr19:45424602:A:T	0	45424602	T	A
19	chr19:45425445:A:G	0	45425445	G	A
19	chr19:45425543:T:C	0	45425543	C	T
19	chr19:45426568:T:A	0	45426568	A	T
19	chr19:45426767:A:T	0	45426767	T	A
19	chr19:45426796:A:G	0	45426796	G	A
19	chr19:45427408:A:C	0	45427408	C	A
19	chr19:45427498:C:T	0	45427498	T	C
19	chr19:45427521:G:A	0	45427521	A	G
19	chr19:45427963:G:A	0	45427963	A	G
19	chr19:45428129:A:G	0	45428129	G	A
19	chr19:45429943:C:A	0	45429943	A	C
19	chr19:45430633:C:T	0	45430633	T	C
19	chr19:45430666:A:C	0	45430666	C	A
19	chr19:45431078:A:G	0	45431078	G	A
19	chr19:45431272:T:A	0	45431272	A	T
19	chr19:45431495:C:T	0	45431495	T	C
19	chr19:45431632:A:G	0	45431632	G	A
19	chr19:45433560:C:T	0	45433560	T	C
19	chr19:45434073:G:C	0	45434073	C	G
19	chr19:45434292:G:C	0	45434292	C	G
19	chr19:45438868:C:G	0	45438868	G	C
19	chr19:45442334:AAG:A	0	45442334	A	AAG
19	chr19:45443141:C:T	0	45443141	T	C
19	chr19:45445888:T:A	0	45445888	A	T
19	chr19:45445892:T:A	0	45445892	A	T
19	chr19:45446319:A:T	0	45446319	T	A
19	chr19:45446320:C:T	0	45446320	T	C
19	chr19:45446642:C:T	0	45446642	T	C
19	chr19:45448020:T:C	0	45448020	C	T
19	chr19:45449067:G:T	0	45449067	T	G
19	chr19:45449816:T:C	0	45449816	C	T
19	chr19:45451217:G:A	0	45451217	A	G
19	chr19:45451788:G:A	0	45451788	A	G
19	chr19:45451943:G:T	0	45451943	T	G
19	chr19:45452015:A:G	0	45452015	G	A
19	chr19:45452414:A:G	0	45452414	G	A
19	chr19:45452623:T:C	0	45452623	C	T
19	chr19:45452667:C:T	0	45452667	T	C
19	chr19:45452995:T:C	0	45452995	C	T
19	chr19:45453181:G:A	0	45453181	A	G
19	chr19:45453726:GT:G	0	45453726	G	GT
19	chr19:45455036:A:G	0	45455036	G	A
19	chr19:45458487:G:A	0	45458487	A	G
19	chr19:45459045:G:GTC	0	45459045	GTC	G
19	chr19:45459541:A:G	0	45459541	G	A
19	chr19:45459598:G:A	0	45459598	A	G
19	chr19:45460328:A:G	0	45460328	G	A
19	chr19:45460669:A:G	0	45460669	G	A
19	chr19:45462383:C:T	0	45462383	T	C
19	chr19:45462799:G:A	0	45462799	A	G
19	chr19:45462916:C:A	0	45462916	A	C
19	chr19:45463093:A:C	0	45463093	C	A
19	chr19:45463391:A:G	0	45463391	G	A
19	chr19:45463478:C:T	0	45463478	T	C
19	chr19:45464032:A:G	0	45464032	G	A
19	chr19:45464111:G:C	0	45464111	C	G
19	chr19:45465349:T:C	0	45465349	C	T
19	chr19:45465832:C:T	0	45465832	T	C
19	chr19:45465853:A:G	0	45465853	G	A
19	chr19:45467215:G:C	0	45467215	C	G
19	chr19:45467837:G:A	0	45467837	A	G
19	chr19:45468703:C:G	0	45468703	G	C
19	chr19:45468781:A:C	0	45468781	C	A
19	chr19:45469033:G:C	0	45469033	C	G
19	chr19:45469150:C:G	0	45469150	G	C
19	chr19:45469603:A:G	0	45469603	G	A
19	chr19:45469623:A:C	0	45469623	C	A
19	chr19:45469798:T:C	0	45469798	C	T
19	chr19:45469908:G:C	0	45469908	C	G
19	chr19:45471335:T:C	0	45471335	C	T
19	chr19:45471410:C:T	0	45471410	T	C
19	chr19:45471440:G:C	0	45471440	C	G
19	chr19:45471551:A:G	0	45471551	G	A
19	chr19:45471674:C:T	0	45471674	T	C
19	chr19:45472024:G:A	0	45472024	A	G
19	chr19:45473460:T:C	0	45473460	C	T
19	chr19:45473500:T:C	0	45473500	C	T
19	chr19:45474214:G:C	0	45474214	C	G
19	chr19:45475117:A:G	0	45475117	G	A
19	chr19:45475344:A:C	0	45475344	C	A
19	chr19:45475351:C:T	0	45475351	T	C
19	chr19:45475432:T:G	0	45475432	G	T
19	chr19:45475436:T:C	0	45475436	C	T
19	chr19:45475779:G:C	0	45475779	C	G
19	chr19:45475901:G:A	0	45475901	A	G
19	chr19:45476177:T:C	0	45476177	C	T
19	chr19:45476462:A:G	0	45476462	G	A
19	chr19:45476997:A:C	0	45476997	C	A
19	chr19:45477318:G:T	0	45477318	T	G
19	chr19:45477847:C:T	0	45477847	T	C
19	chr19:45478197:T:C	0	45478197	C	T
19	chr19:45479115:T:G	0	45479115	G	T
19	chr19:45479182:G:C	0	45479182	C	G
19	chr19:45479522:T:G	0	45479522	G	T
19	chr19:45480041:T:G	0	45480041	G	T
19	chr19:45480269:C:T	0	45480269	T	C
19	chr19:45481309:A:G	0	45481309	G	A
19	chr19:45481406:G:A	0	45481406	A	G
19	chr19:45481464:C:T	0	45481464	T	C
19	chr19:45481612:T:C	0	45481612	C	T
19	chr19:45482093:T:C	0	45482093	C	T
19	chr19:45482274:A:G	0	45482274	G	A
19	chr19:45482346:A:G	0	45482346	G	A
19	chr19:45482543:G:A	0	45482543	A	G
19	chr19:45483225:A:G	0	45483225	G	A
19	chr19:45483632:A:G	0	45483632	G	A
19	chr19:45486215:G:T	0	45486215	T	G
19	chr19:45486975:T:TCC	0	45486975	TCC	T
19	chr19:45489286:G:A	0	45489286	A	G
19	chr19:45489738:G:A	0	45489738	A	G
19	chr19:45489873:A:G	0	45489873	G	A
19	chr19:45489928:C:T	0	45489928	T	C
19	chr19:45490290:G:A	0	45490290	A	G
19	chr19:45490310:A:C	0	45490310	C	A
19	chr19:45491301:A:T	0	45491301	T	A
19	chr19:45491512:T:C	0	45491512	C	T
19	chr19:45491856:TG:T	0	45491856	T	TG
19	chr19:45492314:G:A	0	45492314	A	G
19	chr19:45492458:T:C	0	45492458	C	T
19	chr19:45492798:G:A	0	45492798	A	G
19	chr19:45493042:T:G	0	45493042	G	T
19	chr19:45494003:T:A	0	45494003	A	T
19	chr19:45494089:T:C	0	45494089	C	T
19	chr19:45495088:C:A	0	45495088	A	C
19	chr19:45497643:G:C	0	45497643	C	G
19	chr19:45497835:T:C	0	45497835	C	T
19	chr19:45499508:G:T	0	45499508	T	G
19	chr19:45499808:T:G	0	45499808	G	T
19	chr19:45499810:A:G	0	45499810	G	A
19	chr19:45500288:T:C	0	45500288	C	T
19	chr19:45500343:C:T	0	45500343	T	C
19	chr19:45500748:G:A	0	45500748	A	G
19	chr19:45502566:T:G	0	45502566	G	T
19	chr19:45502858:G:A	0	45502858	A	G
19	chr19:45502954:G:A	0	45502954	A	G
19	chr19:45502956:A:G	0	45502956	G	A
19	chr19:45504076:C:A	0	45504076	A	C
19	chr19:45505007:C:T	0	45505007	T	C
19	chr19:45505980:CT:C	0	45505980	C	CT
19	chr19:45508569:AG:A	0	45508569	A	AG
19	chr19:45509757:A:G	0	45509757	G	A
19	chr19:45510248:G:A	0	45510248	A	G
19	chr19:45511430:CTG:C	0	45511430	C	CTG
19	chr19:45511647:C:T	0	45511647	T	C
19	chr19:45512288:CCTCA:C	0	45512288	C	CCTCA
19	chr19:45512580:G:A	0	45512580	A	G
19	chr19:45513222:A:T	0	45513222	T	A
19	chr19:45513313:A:T	0	45513313	T	A
19	chr19:45514473:G:A	0	45514473	A	G
19	chr19:45514537:C:G	0	45514537	G	C
19	chr19:45515882:C:T	0	45515882	T	C
19	chr19:45516117:T:C	0	45516117	C	T
19	chr19:45516158:A:T	0	45516158	T	A
19	chr19:45516222:G:A	0	45516222	A	G
19	chr19:45516454:C:T	0	45516454	T	C
19	chr19:45518256:C:T	0	45518256	T	C
19	chr19:45518720:A:C	0	45518720	C	A
19	chr19:45522130:G:A	0	45522130	A	G
19	chr19:45523426:C:T	0	45523426	T	C
19	chr19:45523712:T:A	0	45523712	A	T
19	chr19:45525595:G:A	0	45525595	A	G
19	chr19:45525676:T:C	0	45525676	C	T
19	chr19:45525929:T:C	0	45525929	C	T
19	chr19:45526723:T:C	0	45526723	C	T
19	chr19:45526896:G:A	0	45526896	A	G
19	chr19:45527153:A:G	0	45527153	G	A
19	chr19:45527434:A:G	0	45527434	G	A
19	chr19:45528866:T:C	0	45528866	C	T
19	chr19:45529800:A:G	0	45529800	G	A
19	chr19:45530124:T:C	0	45530124	C	T
19	chr19:45530229:C:T	0	45530229	T	C
19	chr19:45531253:A:G	0	45531253	G	A
19	chr19:45531300:C:T	0	45531300	T	C
19	chr19:45532204:A:T	0	45532204	T	A
19	chr19:45532708:A:G	0	45532708	G	A
19	chr19:45533937:T:A	0	45533937	A	T
19	chr19:45534781:C:T	0	45534781	T	C
19	chr19:45535295:G:T	0	45535295	T	G
19	chr19:45536002:G:A	0	45536002	A	G
19	chr19:45536068:A:G	0	45536068	G	A
19	chr19:45536528:A:G	0	45536528	G	A
19	chr19:45538987:G:A	0	45538987	A	G
19	chr19:45539338:C:T	0	45539338	T	C
19	chr19:45539422:T:C	0	45539422	C	T
19	chr19:45540068:C:T	0	45540068	T	C
19	chr19:45540905:C:G	0	45540905	G	C
19	chr19:45541666:G:A	0	45541666	A	G
19	chr19:45541915:A:G	0	45541915	G	A
19	chr19:45542370:T:C	0	45542370	C	T
19	chr19:45542574:C:T	0	45542574	T	C
19	chr19:45542590:T:C	0	45542590	C	T
19	chr19:45542658:T:C	0	45542658	C	T
19	chr19:45542970:G:A	0	45542970	A	G
19	chr19:45543797:T:G	0	45543797	G	T
19	chr19:45544698:G:A	0	45544698	A	G
19	chr19:45545194:T:A	0	45545194	A	T
19	chr19:45545494:G:A	0	45545494	A	G
19	chr19:45546154:G:T	0	45546154	T	G
19	chr19:45546724:A:G	0	45546724	G	A
19	chr19:45547502:T:C	0	45547502	C	T
19	chr19:45548842:C:T	0	45548842	T	C
19	chr19:45549196:A:G	0	45549196	G	A
19	chr19:45549636:T:C	0	45549636	C	T
19	chr19:45549792:C:T	0	45549792	T	C
19	chr19:45550127:C:T	0	45550127	T	C
19	chr19:45550302:C:T	0	45550302	T	C
19	chr19:45551029:C:T	0	45551029	T	C
19	chr19:45551564:C:T	0	45551564	T	C
19	chr19:45552876:A:T	0	45552876	T	A
19	chr19:45552937:A:G	0	45552937	G	A
19	chr19:45553362:C:T	0	45553362	T	C
19	chr19:45553823:A:G	0	45553823	G	A
19	chr19:45555264:G:A	0	45555264	A	G
19	chr19:45556106:T:G	0	45556106	G	T
19	chr19:45557427:G:A	0	45557427	A	G
19	chr19:45559909:G:A	0	45559909	A	G
19	chr19:45560604:C:A	0	45560604	A	C
19	chr19:45561769:C:T	0	45561769	T	C
19	chr19:45561932:G:A	0	45561932	A	G
19	chr19:45562537:AG:A	0	45562537	A	AG
19	chr19:45563060:G:A	0	45563060	A	G
19	chr19:45563349:G:A	0	45563349	A	G
19	chr19:45564325:GA:G	0	45564325	G	GA
19	chr19:45564751:T:G	0	45564751	G	T
19	chr19:45564960:C:T	0	45564960	T	C
19	chr19:45565103:A:G	0	45565103	G	A
19	chr19:45565776:C:T	0	45565776	T	C
19	chr19:45566464:C:T	0	45566464	T	C
19	chr19:45567073:G:A	0	45567073	A	G
19	chr19:45567406:G:A	0	45567406	A	G
19	chr19:45567954:A:C	0	45567954	C	A
19	chr19:45569776:A:G	0	45569776	G	A
19	chr19:45570214:G:A	0	45570214	A	G
19	chr19:45570298:C:T	0	45570298	T	C
19	chr19:45570316:A:G	0	45570316	G	A
19	chr19:45570411:G:A	0	45570411	A	G
19	chr19:45571268:C:T	0	45571268	T	C
19	chr19:45571277:G:C	0	45571277	C	G
19	chr19:45571319:ATT:A	0	45571319	A	ATT
19	chr19:45571376:G:A	0	45571376	A	G
19	chr19:45572656:T:C	0	45572656	C	T
19	chr19:45572851:T:A	0	45572851	A	T
19	chr19:45572968:T:C	0	45572968	C	T
19	chr19:45573006:A:T	0	45573006	T	A
19	chr19:45574609:T:C	0	45574609	C	T
19	chr19:45575229:A:T	0	45575229	T	A
19	chr19:45576396:G:A	0	45576396	A	G
19	chr19:45576979:G:A	0	45576979	A	G
19	chr19:45577017:T:C	0	45577017	C	T
19	chr19:45577118:G:A	0	45577118	A	G
19	chr19:45577422:A:G	0	45577422	G	A
19	chr19:45577424:C:T	0	45577424	T	C
19	chr19:45579878:T:C	0	45579878	C	T
19	chr19:45580174:T:G	0	45580174	G	T
19	chr19:45584839:C:T	0	45584839	T	C
19	chr19:45585666:T:G	0	45585666	G	T
19	chr19:45585954:C:G	0	45585954	G	C
19	chr19:45587025:T:C	0	45587025	C	T
19	chr19:45587459:G:A	0	45587459	A	G
19	chr19:45588082:T:C	0	45588082	C	T
19	chr19:45588389:G:A	0	45588389	A	G
19	chr19:45588713:T:C	0	45588713	C	T
19	chr19:45589897:T:C	0	45589897	C	T
19	chr19:45589953:T:C	0	45589953	C	T
19	chr19:45591339:G:A	0	45591339	A	G
19	chr19:45592393:A:G	0	45592393	G	A
19	chr19:45593081:A:C	0	45593081	C	A
19	chr19:45593953:C:T	0	45593953	T	C
19	chr19:45595135:G:A	0	45595135	A	G
19	chr19:45595627:A:G	0	45595627	G	A
19	chr19:45596266:C:T	0	45596266	T	C
19	chr19:45597135:C:A	0	45597135	A	C
19	chr19:45597189:T:C	0	45597189	C	T
19	chr19:45598342:C:T	0	45598342	T	C
19	chr19:45601426:C:T	0	45601426	T	C
19	chr19:45601940:A:G	0	45601940	G	A
19	chr19:45603839:G:A	0	45603839	A	G
19	chr19:45605197:A:G	0	45605197	G	A
19	chr19:45605490:A:G	0	45605490	G	A
19	chr19:45606414:C:T	0	45606414	T	C
19	chr19:45606843:C:G	0	45606843	G	C
19	chr19:45608113:T:C	0	45608113	C	T
19	chr19:45609649:C:T	0	45609649	T	C
19	chr19:45610164:G:A	0	45610164	A	G
19	chr19:45610532:G:A	0	45610532	A	G
19	chr19:45611419:A:G	0	45611419	G	A
19	chr19:45611856:C:T	0	45611856	T	C
19	chr19:45612226:T:G	0	45612226	G	T
19	chr19:45612456:T:C	0	45612456	C	T
19	chr19:45612584:G:A	0	45612584	A	G
19	chr19:45613219:A:G	0	45613219	G	A
19	chr19:45613267:A:G	0	45613267	G	A
19	chr19:45613412:A:G	0	45613412	G	A
19	chr19:45613529:C:T	0	45613529	T	C
19	chr19:45614155:G:C	0	45614155	C	G
19	chr19:45614274:C:T	0	45614274	T	C
19	chr19:45614869:C:T	0	45614869	T	C
19	chr19:45615103:A:G	0	45615103	G	A
19	chr19:45616745:G:A	0	45616745	A	G
19	chr19:45617762:T:C	0	45617762	C	T
19	chr19:45618174:C:T	0	45618174	T	C
19	chr19:45618724:G:A	0	45618724	A	G
19	chr19:45618806:A:G	0	45618806	G	A
19	chr19:45619490:G:A	0	45619490	A	G
19	chr19:45620671:G:A	0	45620671	A	G
19	chr19:45621857:A:G	0	45621857	G	A
19	chr19:45621905:T:C	0	45621905	C	T
19	chr19:45621992:C:T	0	45621992	T	C
19	chr19:45623014:C:T	0	45623014	T	C
19	chr19:45624660:A:G	0	45624660	G	A
19	chr19:45625194:C:T	0	45625194	T	C
19	chr19:45625397:C:T	0	45625397	T	C
19	chr19:45625757:G:A	0	45625757	A	G
19	chr19:45626933:T:G	0	45626933	G	T
19	chr19:45627799:C:T	0	45627799	T	C
19	chr19:45627827:C:A	0	45627827	A	C
19	chr19:45627922:G:A	0	45627922	A	G
19	chr19:45628303:G:A	0	45628303	A	G
19	chr19:45628671:A:C	0	45628671	C	A
19	chr19:45628846:AGT:A	0	45628846	A	AGT
19	chr19:45629601:G:A	0	45629601	A	G
19	chr19:45629993:C:T	0	45629993	T	C
19	chr19:45629998:G:A	0	45629998	A	G
19	chr19:45630336:G:A	0	45630336	A	G
19	chr19:45630908:G:A	0	45630908	A	G
19	chr19:45631031:G:C	0	45631031	C	G
19	chr19:45632497:A:T	0	45632497	T	A
19	chr19:45633010:C:CT	0	45633010	CT	C
19	chr19:45633229:T:C	0	45633229	C	T
19	chr19:45633865:C:A	0	45633865	A	C
19	chr19:45634943:C:T	0	45634943	T	C
19	chr19:45635440:G:A	0	45635440	A	G
19	chr19:45635742:G:A	0	45635742	A	G
19	chr19:45636071:A:G	0	45636071	G	A
19	chr19:45638088:G:A	0	45638088	A	G
19	chr19:45638419:A:G	0	45638419	G	A
19	chr19:45638587:T:C	0	45638587	C	T
19	chr19:45638736:T:C	0	45638736	C	T
19	chr19:45638795:C:T	0	45638795	T	C
19	chr19:45640690:T:G	0	45640690	G	T
19	chr19:45641337:C:G	0	45641337	G	C
19	chr19:45641556:G:A	0	45641556	A	G
19	chr19:45644269:T:C	0	45644269	C	T
19	chr19:45646360:C:G	0	45646360	G	C
19	chr19:45647876:A:G	0	45647876	G	A
19	chr19:45649205:AT:A	0	45649205	A	AT
19	chr19:45649280:C:T	0	45649280	T	C
19	chr19:45649416:G:A	0	45649416	A	G
19	chr19:45649457:T:C	0	45649457	C	T
19	chr19:45649868:T:C	0	45649868	C	T
19	chr19:45649872:C:T	0	45649872	T	C
19	chr19:45650393:C:T	0	45650393	T	C
19	chr19:45650546:G:T	0	45650546	T	G
19	chr19:45650547:G:A	0	45650547	A	G
19	chr19:45650703:T:C	0	45650703	C	T
19	chr19:45651108:T:G	0	45651108	G	T
19	chr19:45651184:C:T	0	45651184	T	C
19	chr19:45651275:T:C	0	45651275	C	T
19	chr19:45651351:A:G	0	45651351	G	A
19	chr19:45651562:G:A	0	45651562	A	G
19	chr19:45651648:C:CT	0	45651648	CT	C
19	chr19:45651791:G:A	0	45651791	A	G
19	chr19:45651854:T:C	0	45651854	C	T
19	chr19:45652106:AC:A	0	45652106	A	AC
19	chr19:45652115:C:A	0	45652115	A	C
19	chr19:45652661:G:A	0	45652661	A	G
19	chr19:45653114:C:G	0	45653114	G	C
19	chr19:45653746:T:C	0	45653746	C	T
19	chr19:45653788:C:T	0	45653788	T	C
19	chr19:45653979:G:A	0	45653979	A	G
19	chr19:45654205:G:A	0	45654205	A	G
19	chr19:45654461:A:G	0	45654461	G	A
19	chr19:45654490:A:G	0	45654490	G	A
19	chr19:45654580:A:AG	0	45654580	AG	A
19	chr19:45654658:G:A	0	45654658	A	G
19	chr19:45654898:A:G	0	45654898	G	A
19	chr19:45655035:A:G	0	45655035	G	A
19	chr19:45655159:G:A	0	45655159	A	G
19	chr19:45655178:A:G	0	45655178	G	A
19	chr19:45655528:G:A	0	45655528	A	G
19	chr19:45655570:A:G	0	45655570	G	A
19	chr19:45655602:G:A	0	45655602	A	G
19	chr19:45655678:A:C	0	45655678	C	A
19	chr19:45656156:G:C	0	45656156	C	G
19	chr19:45656520:T:C	0	45656520	C	T
19	chr19:45656763:GCACT:G	0	45656763	G	GCACT
19	chr19:45656988:G:A	0	45656988	A	G
19	chr19:45657024:C:T	0	45657024	T	C
19	chr19:45657065:A:G	0	45657065	G	A
19	chr19:45657200:A:G	0	45657200	G	A
19	chr19:45657380:C:A	0	45657380	A	C
19	chr19:45657401:A:C	0	45657401	C	A
19	chr19:45657402:G:A	0	45657402	A	G
19	chr19:45657445:G:A	0	45657445	A	G
19	chr19:45657711:A:G	0	45657711	G	A
19	chr19:45658047:G:T	0	45658047	T	G
19	chr19:45658546:A:G	0	45658546	G	A
19	chr19:45658620:C:T	0	45658620	T	C
19	chr19:45659088:T:C	0	45659088	C	T
19	chr19:45659224:T:C	0	45659224	C	T
19	chr19:45660303:T:C	0	45660303	C	T
19	chr19:45660511:T:C	0	45660511	C	T
19	chr19:45660538:A:C	0	45660538	C	A
19	chr19:45660732:T:C	0	45660732	C	T
19	chr19:45660914:C:T	0	45660914	T	C
19	chr19:45661157:A:G	0	45661157	G	A
19	chr19:45661351:T:C	0	45661351	C	T
19	chr19:45661411:C:T	0	45661411	T	C
19	chr19:45661414:T:C	0	45661414	C	T
19	chr19:45661535:C:T	0	45661535	T	C
19	chr19:45661645:G:A	0	45661645	A	G
19	chr19:45661723:G:A	0	45661723	A	G
19	chr19:45661809:C:T	0	45661809	T	C
19	chr19:45661954:C:T	0	45661954	T	C
19	chr19:45661964:T:C	0	45661964	C	T
19	chr19:45661970:G:T	0	45661970	T	G
19	chr19:45662292:G:C	0	45662292	C	G
19	chr19:45662338:G:A	0	45662338	A	G
19	chr19:45662815:T:C	0	45662815	C	T
19	chr19:45663102:A:T	0	45663102	T	A
19	chr19:45663169:G:A	0	45663169	A	G
19	chr19:45663346:C:T	0	45663346	T	C
19	chr19:45664211:A:G	0	45664211	G	A
19	chr19:45664228:G:A	0	45664228	A	G
19	chr19:45664843:A:G	0	45664843	G	A
19	chr19:45665015:G:A	0	45665015	A	G
19	chr19:45666188:T:A	0	45666188	A	T
19	chr19:45666216:A:G	0	45666216	G	A
19	chr19:45666568:C:G	0	45666568	G	C
19	chr19:45667207:T:C	0	45667207	C	T
19	chr19:45667453:T:A	0	45667453	A	T
19	chr19:45668238:GT:G	0	45668238	G	GT
19	chr19:45669020:G:A	0	45669020	A	G
19	chr19:45671788:A:T	0	45671788	T	A
19	chr19:45673147:G:C	0	45673147	C	G
19	chr19:45673465:G:C	0	45673465	C	G
19	chr19:45673977:T:C	0	45673977	C	T
19	chr19:45675403:T:C	0	45675403	C	T
19	chr19:45675628:G:A	0	45675628	A	G
19	chr19:45675785:G:A	0	45675785	A	G
19	chr19:45675852:T:C	0	45675852	C	T
19	chr19:45676892:A:G	0	45676892	G	A
19	chr19:45677156:G:T	0	45677156	T	G
19	chr19:45678134:G:C	0	45678134	C	G
19	chr19:45679046:T:A	0	45679046	A	T
19	chr19:45680328:C:T	0	45680328	T	C
19	chr19:45680696:G:T	0	45680696	T	G
19	chr19:45680754:C:G	0	45680754	G	C
19	chr19:45680803:C:A	0	45680803	A	C
19	chr19:45681959:C:A	0	45681959	A	C
19	chr19:45682892:G:T	0	45682892	T	G
19	chr19:45684742:G:T	0	45684742	T	G
19	chr19:45685099:C:T	0	45685099	T	C
19	chr19:45685222:G:A	0	45685222	A	G
19	chr19:45685368:A:C	0	45685368	C	A
19	chr19:45686603:C:T	0	45686603	T	C
19	chr19:45687273:A:G	0	45687273	G	A
19	chr19:45687957:C:G	0	45687957	G	C
19	chr19:45688792:A:G	0	45688792	G	A
19	chr19:45689145:T:A	0	45689145	A	T
19	chr19:45690093:A:G	0	45690093	G	A
19	chr19:45690299:G:T	0	45690299	T	G
19	chr19:45690488:CAAACA:C	0	45690488	C	CAAACA
19	chr19:45694163:C:T	0	45694163	T	C
19	chr19:45694524:G:A	0	45694524	A	G
19	chr19:45697295:G:A	0	45697295	A	G
19	chr19:45698914:C:T	0	45698914	T	C
19	chr19:45699564:A:G	0	45699564	G	A
19	chr19:45699825:G:A	0	45699825	A	G
19	chr19:45701329:G:A	0	45701329	A	G
19	chr19:45701620:T:C	0	45701620	C	T
19	chr19:45701792:T:C	0	45701792	C	T
19	chr19:45702840:G:A	0	45702840	A	G
19	chr19:45703004:G:A	0	45703004	A	G
19	chr19:45703167:T:C	0	45703167	C	T
19	chr19:45704552:A:C	0	45704552	C	A
19	chr19:45705411:G:A	0	45705411	A	G
19	chr19:45706416:A:C	0	45706416	C	A
19	chr19:45707107:T:G	0	45707107	G	T
19	chr19:45707265:C:T	0	45707265	T	C
19	chr19:45707434:T:C	0	45707434	C	T
19	chr19:45708051:G:A	0	45708051	A	G
19	chr19:45709667:C:T	0	45709667	T	C
19	chr19:45709694:T:C	0	45709694	C	T
19	chr19:45710292:C:T	0	45710292	T	C
19	chr19:45710294:G:T	0	45710294	T	G
19	chr19:45710986:A:G	0	45710986	G	A
19	chr19:45711039:C:T	0	45711039	T	C
```
