## Supplementary material for "Characterization of shared and ancestry-specific signals driving complex traits using multi-ancestry fine-mapping": mesusiecsinfo

```
*************************************************************

  Multiple Ancestry Sum of Single Effect Model (MESuSiE)          

   Visit http://www.xzlab.org/software.html For Update            

            (C) 2022 Boran Gao, Xiang Zhou                        

              GNU General Public License                          

*************************************************************
# Start data processing for sufficient statistics 
# Create MESuSiE object 
# Start data analysis 

# Data analysis is done, and now generates result 

Potential causal SNPs with PIP > 0.5:  

Credible sets for effects: 
$cs
$cs$L1
 [1] 1068 1069 1070 1071 1073 1074 1075 1076 1077 1078 1079 1080 1081 1082 1083
[16] 1084 1085 1086 1087 1088 1089 1090 1091 1092 1093 1095 1098 1101 1102 1103
[31] 1104 1105 1110 1117 1118 1119 1120 1125 1128 1140 1152


$cs_category
       L1 
"eur_afr" 

$purity
   min.abs.corr mean.abs.corr median.abs.corr
L1     0.745321      0.894771        0.908804

$cs_index
[1] 1

$coverage
[1] 0.9527159

$requested_coverage
[1] 0.95


 Use MESuSiE_Plot() for visualization
# Total time used for the analysis: 0.07 mins
```
