## Supplementary material for "Characterization of shared and ancestry-specific signals driving complex traits using multi-ancestry fine-mapping": s1_data.bim

```
19	chr19:48202945:C:G	0	48202945	G	C
19	chr19:48203040:A:G	0	48203040	G	A
19	chr19:48203271:T:C	0	48203271	C	T
19	chr19:48203356:C:G	0	48203356	G	C
19	chr19:48203804:G:C	0	48203804	C	G
19	chr19:48203930:C:G	0	48203930	G	C
19	chr19:48204144:G:T	0	48204144	T	G
19	chr19:48204324:G:A	0	48204324	A	G
19	chr19:48204326:G:A	0	48204326	A	G
19	chr19:48204408:G:A	0	48204408	A	G
19	chr19:48204483:G:A	0	48204483	A	G
19	chr19:48204702:T:C	0	48204702	C	T
19	chr19:48205765:A:G	0	48205765	G	A
19	chr19:48205930:C:T	0	48205930	T	C
19	chr19:48206378:G:A	0	48206378	A	G
19	chr19:48206923:C:T	0	48206923	T	C
19	chr19:48206940:T:C	0	48206940	C	T
19	chr19:48207178:AG:A	0	48207178	A	AG
19	chr19:48207262:A:G	0	48207262	G	A
19	chr19:48207333:T:C	0	48207333	C	T
19	chr19:48207690:A:G	0	48207690	G	A
19	chr19:48207988:G:A	0	48207988	A	G
19	chr19:48208219:T:C	0	48208219	C	T
19	chr19:48208532:T:G	0	48208532	G	T
19	chr19:48208649:T:A	0	48208649	A	T
19	chr19:48208703:C:T	0	48208703	T	C
19	chr19:48208705:C:T	0	48208705	T	C
19	chr19:48208774:A:G	0	48208774	G	A
19	chr19:48208962:T:C	0	48208962	C	T
19	chr19:48209179:C:T	0	48209179	T	C
19	chr19:48209190:T:A	0	48209190	A	T
19	chr19:48209357:G:C	0	48209357	C	G
19	chr19:48209623:G:A	0	48209623	A	G
19	chr19:48209639:T:C	0	48209639	C	T
19	chr19:48209701:A:G	0	48209701	G	A
19	chr19:48210188:G:T	0	48210188	T	G
19	chr19:48210358:G:A	0	48210358	A	G
19	chr19:48211896:T:C	0	48211896	C	T
19	chr19:48212012:T:C	0	48212012	C	T
19	chr19:48212089:G:A	0	48212089	A	G
19	chr19:48212160:T:C	0	48212160	C	T
19	chr19:48212930:T:C	0	48212930	C	T
19	chr19:48213302:A:G	0	48213302	G	A
19	chr19:48213553:T:C	0	48213553	C	T
19	chr19:48214075:T:C	0	48214075	C	T
19	chr19:48214372:G:C	0	48214372	C	G
19	chr19:48215872:T:G	0	48215872	G	T
19	chr19:48215909:A:G	0	48215909	G	A
19	chr19:48216157:T:C	0	48216157	C	T
19	chr19:48216431:C:A	0	48216431	A	C
19	chr19:48216695:AG:A	0	48216695	A	AG
19	chr19:48216734:C:G	0	48216734	G	C
19	chr19:48216903:C:T	0	48216903	T	C
19	chr19:48217132:C:T	0	48217132	T	C
19	chr19:48217669:G:A	0	48217669	A	G
19	chr19:48217689:G:A	0	48217689	A	G
19	chr19:48217726:T:G	0	48217726	G	T
19	chr19:48217856:T:C	0	48217856	C	T
19	chr19:48218561:G:A	0	48218561	A	G
19	chr19:48218923:C:T	0	48218923	T	C
19	chr19:48219321:G:C	0	48219321	C	G
19	chr19:48219332:G:A	0	48219332	A	G
19	chr19:48219415:A:T	0	48219415	T	A
19	chr19:48219746:G:A	0	48219746	A	G
19	chr19:48219817:A:G	0	48219817	G	A
19	chr19:48219924:T:C	0	48219924	C	T
19	chr19:48220455:AT:A	0	48220455	A	AT
19	chr19:48222166:T:C	0	48222166	C	T
19	chr19:48223069:C:T	0	48223069	T	C
19	chr19:48223829:C:G	0	48223829	G	C
19	chr19:48224239:C:T	0	48224239	T	C
19	chr19:48226404:T:C	0	48226404	C	T
19	chr19:48227571:A:G	0	48227571	G	A
19	chr19:48227576:G:A	0	48227576	A	G
19	chr19:48227577:G:A	0	48227577	A	G
19	chr19:48227749:G:A	0	48227749	A	G
19	chr19:48228194:A:C	0	48228194	C	A
19	chr19:48229111:T:C	0	48229111	C	T
19	chr19:48229260:T:C	0	48229260	C	T
19	chr19:48229389:G:A	0	48229389	A	G
19	chr19:48229560:A:C	0	48229560	C	A
19	chr19:48229673:C:T	0	48229673	T	C
19	chr19:48231760:C:CTT	0	48231760	CTT	C
19	chr19:48232735:A:G	0	48232735	G	A
19	chr19:48233449:G:A	0	48233449	A	G
19	chr19:48233501:T:C	0	48233501	C	T
19	chr19:48233665:C:T	0	48233665	T	C
19	chr19:48233771:C:T	0	48233771	T	C
19	chr19:48234192:G:C	0	48234192	C	G
19	chr19:48234449:A:T	0	48234449	T	A
19	chr19:48234507:A:G	0	48234507	G	A
19	chr19:48234765:T:C	0	48234765	C	T
19	chr19:48236573:G:A	0	48236573	A	G
19	chr19:48236862:C:T	0	48236862	T	C
19	chr19:48237101:A:G	0	48237101	G	A
19	chr19:48237220:G:A	0	48237220	A	G
19	chr19:48237804:A:G	0	48237804	G	A
19	chr19:48238056:G:A	0	48238056	A	G
19	chr19:48238810:T:C	0	48238810	C	T
19	chr19:48239130:A:G	0	48239130	G	A
19	chr19:48239515:G:A	0	48239515	A	G
19	chr19:48239909:G:A	0	48239909	A	G
19	chr19:48240212:A:G	0	48240212	G	A
19	chr19:48240295:G:A	0	48240295	A	G
19	chr19:48240320:G:A	0	48240320	A	G
19	chr19:48241088:T:C	0	48241088	C	T
19	chr19:48241288:C:T	0	48241288	T	C
19	chr19:48241321:T:G	0	48241321	G	T
19	chr19:48241851:C:G	0	48241851	G	C
19	chr19:48241930:A:C	0	48241930	C	A
19	chr19:48242034:C:T	0	48242034	T	C
19	chr19:48242255:C:T	0	48242255	T	C
19	chr19:48242293:G:A	0	48242293	A	G
19	chr19:48242374:G:A	0	48242374	A	G
19	chr19:48242377:AG:A	0	48242377	A	AG
19	chr19:48242964:G:C	0	48242964	C	G
19	chr19:48243351:T:C	0	48243351	C	T
19	chr19:48243424:C:T	0	48243424	T	C
19	chr19:48244305:C:T	0	48244305	T	C
19	chr19:48245456:G:A	0	48245456	A	G
19	chr19:48245642:CAT:C	0	48245642	C	CAT
19	chr19:48245905:G:A	0	48245905	A	G
19	chr19:48245971:A:G	0	48245971	G	A
19	chr19:48246327:A:G	0	48246327	G	A
19	chr19:48246607:A:G	0	48246607	G	A
19	chr19:48247027:C:T	0	48247027	T	C
19	chr19:48247529:C:G	0	48247529	G	C
19	chr19:48247672:C:T	0	48247672	T	C
19	chr19:48247720:T:C	0	48247720	C	T
19	chr19:48247923:CAATTA:C	0	48247923	C	CAATTA
19	chr19:48248089:T:C	0	48248089	C	T
19	chr19:48248551:C:T	0	48248551	T	C
19	chr19:48248639:G:C	0	48248639	C	G
19	chr19:48249999:T:TTAA	0	48249999	TTAA	T
19	chr19:48250175:A:C	0	48250175	C	A
19	chr19:48250872:C:A	0	48250872	A	C
19	chr19:48251529:C:A	0	48251529	A	C
19	chr19:48251558:G:A	0	48251558	A	G
19	chr19:48251849:G:A	0	48251849	A	G
19	chr19:48254203:T:C	0	48254203	C	T
19	chr19:48254314:G:T	0	48254314	T	G
19	chr19:48254351:T:C	0	48254351	C	T
19	chr19:48254356:A:C	0	48254356	C	A
19	chr19:48254510:T:C	0	48254510	C	T
19	chr19:48254838:A:G	0	48254838	G	A
19	chr19:48255134:A:G	0	48255134	G	A
19	chr19:48255357:T:A	0	48255357	A	T
19	chr19:48255449:G:A	0	48255449	A	G
19	chr19:48255488:T:C	0	48255488	C	T
19	chr19:48255548:A:G	0	48255548	G	A
19	chr19:48255702:T:C	0	48255702	C	T
19	chr19:48255834:T:G	0	48255834	G	T
19	chr19:48255879:T:G	0	48255879	G	T
19	chr19:48255916:T:C	0	48255916	C	T
19	chr19:48255928:G:A	0	48255928	A	G
19	chr19:48255931:C:T	0	48255931	T	C
19	chr19:48255944:G:A	0	48255944	A	G
19	chr19:48256108:A:T	0	48256108	T	A
19	chr19:48256420:C:T	0	48256420	T	C
19	chr19:48256470:T:C	0	48256470	C	T
19	chr19:48256474:T:C	0	48256474	C	T
19	chr19:48256721:C:G	0	48256721	G	C
19	chr19:48256748:G:C	0	48256748	C	G
19	chr19:48256765:A:G	0	48256765	G	A
19	chr19:48256972:G:A	0	48256972	A	G
19	chr19:48257085:C:A	0	48257085	A	C
19	chr19:48257099:A:G	0	48257099	G	A
19	chr19:48257159:A:G	0	48257159	G	A
19	chr19:48257410:CTTCT:C	0	48257410	C	CTTCT
19	chr19:48257514:C:T	0	48257514	T	C
19	chr19:48257808:A:G	0	48257808	G	A
19	chr19:48258183:AAAAT:A	0	48258183	A	AAAAT
19	chr19:48258203:A:C	0	48258203	C	A
19	chr19:48258362:T:C	0	48258362	C	T
19	chr19:48258541:A:G	0	48258541	G	A
19	chr19:48258587:T:C	0	48258587	C	T
19	chr19:48258685:G:T	0	48258685	T	G
19	chr19:48259000:T:C	0	48259000	C	T
19	chr19:48259041:GAA:G	0	48259041	G	GAA
19	chr19:48259175:G:A	0	48259175	A	G
19	chr19:48259315:T:G	0	48259315	G	T
19	chr19:48259424:C:T	0	48259424	T	C
19	chr19:48259467:T:C	0	48259467	C	T
19	chr19:48259668:C:T	0	48259668	T	C
19	chr19:48259699:G:A	0	48259699	A	G
19	chr19:48259751:C:T	0	48259751	T	C
19	chr19:48259965:T:G	0	48259965	G	T
19	chr19:48259983:C:T	0	48259983	T	C
19	chr19:48260299:G:A	0	48260299	A	G
19	chr19:48260492:T:C	0	48260492	C	T
19	chr19:48260540:C:A	0	48260540	A	C
19	chr19:48260545:TTTTC:T	0	48260545	T	TTTTC
19	chr19:48260884:C:T	0	48260884	T	C
19	chr19:48261203:A:G	0	48261203	G	A
19	chr19:48261271:C:G	0	48261271	G	C
19	chr19:48261438:G:A	0	48261438	A	G
19	chr19:48261464:T:C	0	48261464	C	T
19	chr19:48261544:A:T	0	48261544	T	A
19	chr19:48261600:G:A	0	48261600	A	G
19	chr19:48261624:G:T	0	48261624	T	G
19	chr19:48261728:G:A	0	48261728	A	G
19	chr19:48261860:G:A	0	48261860	A	G
19	chr19:48262006:C:T	0	48262006	T	C
19	chr19:48262037:C:G	0	48262037	G	C
19	chr19:48262046:A:G	0	48262046	G	A
19	chr19:48262176:C:T	0	48262176	T	C
19	chr19:48262199:C:T	0	48262199	T	C
19	chr19:48262254:T:C	0	48262254	C	T
19	chr19:48262276:A:G	0	48262276	G	A
19	chr19:48262622:G:A	0	48262622	A	G
19	chr19:48262767:G:C	0	48262767	C	G
19	chr19:48262775:G:A	0	48262775	A	G
19	chr19:48262778:T:C	0	48262778	C	T
19	chr19:48263045:C:T	0	48263045	T	C
19	chr19:48263046:G:A	0	48263046	A	G
19	chr19:48263313:C:T	0	48263313	T	C
19	chr19:48263324:A:G	0	48263324	G	A
19	chr19:48263549:C:T	0	48263549	T	C
19	chr19:48263696:T:A	0	48263696	A	T
19	chr19:48263936:G:A	0	48263936	A	G
19	chr19:48264630:A:AG	0	48264630	AG	A
19	chr19:48264769:A:G	0	48264769	G	A
19	chr19:48264836:T:C	0	48264836	C	T
19	chr19:48264957:G:A	0	48264957	A	G
19	chr19:48265259:A:G	0	48265259	G	A
19	chr19:48265363:G:A	0	48265363	A	G
19	chr19:48265498:G:A	0	48265498	A	G
19	chr19:48265882:T:C	0	48265882	C	T
19	chr19:48266871:C:T	0	48266871	T	C
19	chr19:48267310:A:G	0	48267310	G	A
19	chr19:48267436:G:A	0	48267436	A	G
19	chr19:48267466:A:G	0	48267466	G	A
19	chr19:48267728:A:G	0	48267728	G	A
19	chr19:48268389:G:A	0	48268389	A	G
19	chr19:48268517:A:T	0	48268517	T	A
19	chr19:48268596:A:G	0	48268596	G	A
19	chr19:48268668:A:C	0	48268668	C	A
19	chr19:48268670:A:C	0	48268670	C	A
19	chr19:48268672:A:C	0	48268672	C	A
19	chr19:48268913:G:A	0	48268913	A	G
19	chr19:48268976:A:G	0	48268976	G	A
19	chr19:48269542:G:A	0	48269542	A	G
19	chr19:48269705:CT:C	0	48269705	C	CT
19	chr19:48269951:T:G	0	48269951	G	T
19	chr19:48270007:A:G	0	48270007	G	A
19	chr19:48270329:C:T	0	48270329	T	C
19	chr19:48270845:G:C	0	48270845	C	G
19	chr19:48271025:C:T	0	48271025	T	C
19	chr19:48271050:C:T	0	48271050	T	C
19	chr19:48271426:G:A	0	48271426	A	G
19	chr19:48271976:G:A	0	48271976	A	G
19	chr19:48272169:C:G	0	48272169	G	C
19	chr19:48272458:G:C	0	48272458	C	G
19	chr19:48273538:A:G	0	48273538	G	A
19	chr19:48273590:T:C	0	48273590	C	T
19	chr19:48274567:T:C	0	48274567	C	T
19	chr19:48274941:G:A	0	48274941	A	G
19	chr19:48274946:C:T	0	48274946	T	C
19	chr19:48275657:A:G	0	48275657	G	A
19	chr19:48275666:G:A	0	48275666	A	G
19	chr19:48275818:T:C	0	48275818	C	T
19	chr19:48275914:A:G	0	48275914	G	A
19	chr19:48276361:A:G	0	48276361	G	A
19	chr19:48276419:G:T	0	48276419	T	G
19	chr19:48276514:T:C	0	48276514	C	T
19	chr19:48276651:G:A	0	48276651	A	G
19	chr19:48277174:T:G	0	48277174	G	T
19	chr19:48277209:G:A	0	48277209	A	G
19	chr19:48277436:A:C	0	48277436	C	A
19	chr19:48277644:T:G	0	48277644	G	T
19	chr19:48277694:T:C	0	48277694	C	T
19	chr19:48278097:G:A	0	48278097	A	G
19	chr19:48278176:T:C	0	48278176	C	T
19	chr19:48278216:T:C	0	48278216	C	T
19	chr19:48278230:C:T	0	48278230	T	C
19	chr19:48278481:C:A	0	48278481	A	C
19	chr19:48278493:A:G	0	48278493	G	A
19	chr19:48278617:G:A	0	48278617	A	G
19	chr19:48278660:GGGCCA:G	0	48278660	G	GGGCCA
19	chr19:48279300:A:G	0	48279300	G	A
19	chr19:48279986:C:T	0	48279986	T	C
19	chr19:48280274:C:T	0	48280274	T	C
19	chr19:48280275:T:G	0	48280275	G	T
19	chr19:48280567:T:C	0	48280567	C	T
19	chr19:48280884:A:C	0	48280884	C	A
19	chr19:48281078:A:G	0	48281078	G	A
19	chr19:48281240:A:G	0	48281240	G	A
19	chr19:48281305:G:A	0	48281305	A	G
19	chr19:48281348:A:G	0	48281348	G	A
19	chr19:48281365:T:C	0	48281365	C	T
19	chr19:48281473:T:G	0	48281473	G	T
19	chr19:48281657:G:C	0	48281657	C	G
19	chr19:48281709:T:TAG	0	48281709	TAG	T
19	chr19:48281847:C:T	0	48281847	T	C
19	chr19:48282323:A:G	0	48282323	G	A
19	chr19:48283042:G:T	0	48283042	T	G
19	chr19:48283513:G:T	0	48283513	T	G
19	chr19:48283874:T:C	0	48283874	C	T
19	chr19:48284552:C:T	0	48284552	T	C
19	chr19:48284555:T:C	0	48284555	C	T
19	chr19:48287428:T:C	0	48287428	C	T
19	chr19:48288440:G:A	0	48288440	A	G
19	chr19:48288973:T:C	0	48288973	C	T
19	chr19:48288974:G:A	0	48288974	A	G
19	chr19:48289233:T:C	0	48289233	C	T
19	chr19:48290433:G:T	0	48290433	T	G
19	chr19:48290917:G:C	0	48290917	C	G
19	chr19:48290945:C:T	0	48290945	T	C
19	chr19:48290989:A:T	0	48290989	T	A
19	chr19:48291031:G:C	0	48291031	C	G
19	chr19:48291117:G:A	0	48291117	A	G
19	chr19:48292371:G:A	0	48292371	A	G
19	chr19:48293366:C:T	0	48293366	T	C
19	chr19:48293491:C:A	0	48293491	A	C
19	chr19:48294917:T:C	0	48294917	C	T
19	chr19:48295144:T:A	0	48295144	A	T
19	chr19:48295198:T:A	0	48295198	A	T
19	chr19:48296348:C:T	0	48296348	T	C
19	chr19:48296459:A:G	0	48296459	G	A
19	chr19:48296961:T:C	0	48296961	C	T
19	chr19:48297076:G:A	0	48297076	A	G
19	chr19:48297494:C:A	0	48297494	A	C
19	chr19:48297534:A:G	0	48297534	G	A
19	chr19:48297657:G:A	0	48297657	A	G
19	chr19:48297790:T:C	0	48297790	C	T
19	chr19:48298169:T:C	0	48298169	C	T
19	chr19:48298887:G:A	0	48298887	A	G
19	chr19:48299867:G:A	0	48299867	A	G
19	chr19:48299873:A:G	0	48299873	G	A
19	chr19:48300127:G:A	0	48300127	A	G
19	chr19:48300225:C:A	0	48300225	A	C
19	chr19:48300831:T:C	0	48300831	C	T
19	chr19:48300994:G:A	0	48300994	A	G
19	chr19:48301250:C:T	0	48301250	T	C
19	chr19:48301383:T:C	0	48301383	C	T
19	chr19:48301893:A:G	0	48301893	G	A
19	chr19:48302758:C:T	0	48302758	T	C
19	chr19:48303720:G:A	0	48303720	A	G
19	chr19:48304110:C:A	0	48304110	A	C
19	chr19:48304764:G:T	0	48304764	T	G
19	chr19:48304873:T:C	0	48304873	C	T
19	chr19:48305594:T:C	0	48305594	C	T
19	chr19:48306037:C:T	0	48306037	T	C
19	chr19:48306475:AT:A	0	48306475	A	AT
19	chr19:48306949:A:G	0	48306949	G	A
19	chr19:48307109:G:A	0	48307109	A	G
19	chr19:48307687:T:C	0	48307687	C	T
19	chr19:48308255:G:A	0	48308255	A	G
19	chr19:48308716:A:G	0	48308716	G	A
19	chr19:48310013:A:T	0	48310013	T	A
19	chr19:48310418:T:C	0	48310418	C	T
19	chr19:48311480:G:A	0	48311480	A	G
19	chr19:48312825:C:T	0	48312825	T	C
19	chr19:48313519:T:G	0	48313519	G	T
19	chr19:48313550:A:G	0	48313550	G	A
19	chr19:48313897:CA:C	0	48313897	C	CA
19	chr19:48313938:T:C	0	48313938	C	T
19	chr19:48314150:G:A	0	48314150	A	G
19	chr19:48314735:G:A	0	48314735	A	G
19	chr19:48314815:A:C	0	48314815	C	A
19	chr19:48316028:C:T	0	48316028	T	C
19	chr19:48316320:C:T	0	48316320	T	C
19	chr19:48316357:G:A	0	48316357	A	G
19	chr19:48316402:A:G	0	48316402	G	A
19	chr19:48316677:T:C	0	48316677	C	T
19	chr19:48317190:T:C	0	48317190	C	T
19	chr19:48317560:G:A	0	48317560	A	G
19	chr19:48317604:G:A	0	48317604	A	G
19	chr19:48317677:C:A	0	48317677	A	C
19	chr19:48318500:G:A	0	48318500	A	G
19	chr19:48318639:C:A	0	48318639	A	C
19	chr19:48319248:C:A	0	48319248	A	C
19	chr19:48319272:T:C	0	48319272	C	T
19	chr19:48320288:G:A	0	48320288	A	G
19	chr19:48321044:C:A	0	48321044	A	C
19	chr19:48321219:C:T	0	48321219	T	C
19	chr19:48321845:G:A	0	48321845	A	G
19	chr19:48322041:A:C	0	48322041	C	A
19	chr19:48323233:C:T	0	48323233	T	C
19	chr19:48323329:ACTAAAAATACAAAAATTGG:A	0	48323329	A	ACTAAAAATACAAAAATTGG
19	chr19:48323853:T:C	0	48323853	C	T
19	chr19:48324031:T:C	0	48324031	C	T
19	chr19:48324658:T:TG	0	48324658	TG	T
19	chr19:48324817:T:C	0	48324817	C	T
19	chr19:48324838:G:T	0	48324838	T	G
19	chr19:48325874:T:C	0	48325874	C	T
19	chr19:48326373:C:T	0	48326373	T	C
19	chr19:48327029:T:A	0	48327029	A	T
19	chr19:48327057:G:A	0	48327057	A	G
19	chr19:48328007:T:C	0	48328007	C	T
19	chr19:48328520:G:A	0	48328520	A	G
19	chr19:48328535:A:T	0	48328535	T	A
19	chr19:48329297:A:G	0	48329297	G	A
19	chr19:48329569:G:A	0	48329569	A	G
19	chr19:48330471:G:A	0	48330471	A	G
19	chr19:48330543:C:T	0	48330543	T	C
19	chr19:48330677:C:G	0	48330677	G	C
19	chr19:48330885:C:T	0	48330885	T	C
19	chr19:48332696:C:G	0	48332696	G	C
19	chr19:48332825:A:C	0	48332825	C	A
19	chr19:48332951:G:A	0	48332951	A	G
19	chr19:48332974:G:T	0	48332974	T	G
19	chr19:48333416:G:T	0	48333416	T	G
19	chr19:48334615:C:T	0	48334615	T	C
19	chr19:48335501:A:G	0	48335501	G	A
19	chr19:48336260:G:A	0	48336260	A	G
19	chr19:48336792:A:G	0	48336792	G	A
19	chr19:48337190:T:G	0	48337190	G	T
19	chr19:48337371:A:G	0	48337371	G	A
19	chr19:48337540:C:T	0	48337540	T	C
19	chr19:48337928:G:A	0	48337928	A	G
19	chr19:48338973:C:T	0	48338973	T	C
19	chr19:48339084:CT:C	0	48339084	C	CT
19	chr19:48339086:G:C	0	48339086	C	G
19	chr19:48339569:G:A	0	48339569	A	G
19	chr19:48340496:C:T	0	48340496	T	C
19	chr19:48340687:C:T	0	48340687	T	C
19	chr19:48341004:T:C	0	48341004	C	T
19	chr19:48341272:G:A	0	48341272	A	G
19	chr19:48342520:G:A	0	48342520	A	G
19	chr19:48343389:C:T	0	48343389	T	C
19	chr19:48343933:C:T	0	48343933	T	C
19	chr19:48344541:G:A	0	48344541	A	G
19	chr19:48344583:C:T	0	48344583	T	C
19	chr19:48345017:C:A	0	48345017	A	C
19	chr19:48345040:C:T	0	48345040	T	C
19	chr19:48347087:C:G	0	48347087	G	C
19	chr19:48347421:A:G	0	48347421	G	A
19	chr19:48348310:T:C	0	48348310	C	T
19	chr19:48348705:G:A	0	48348705	A	G
19	chr19:48348936:G:T	0	48348936	T	G
19	chr19:48350142:A:G	0	48350142	G	A
19	chr19:48350835:T:C	0	48350835	C	T
19	chr19:48351121:A:G	0	48351121	G	A
19	chr19:48351589:C:A	0	48351589	A	C
19	chr19:48351825:T:A	0	48351825	A	T
19	chr19:48352541:G:A	0	48352541	A	G
19	chr19:48352545:C:T	0	48352545	T	C
19	chr19:48352978:A:G	0	48352978	G	A
19	chr19:48353963:C:T	0	48353963	T	C
19	chr19:48353982:A:G	0	48353982	G	A
19	chr19:48355047:T:C	0	48355047	C	T
19	chr19:48355198:C:T	0	48355198	T	C
19	chr19:48357206:T:C	0	48357206	C	T
19	chr19:48357342:T:C	0	48357342	C	T
19	chr19:48357445:C:T	0	48357445	T	C
19	chr19:48357599:G:A	0	48357599	A	G
19	chr19:48358024:C:T	0	48358024	T	C
19	chr19:48358366:A:G	0	48358366	G	A
19	chr19:48358399:T:A	0	48358399	A	T
19	chr19:48358568:C:T	0	48358568	T	C
19	chr19:48360129:C:T	0	48360129	T	C
19	chr19:48360179:G:A	0	48360179	A	G
19	chr19:48361152:G:A	0	48361152	A	G
19	chr19:48361300:G:A	0	48361300	A	G
19	chr19:48361314:C:T	0	48361314	T	C
19	chr19:48361444:A:C	0	48361444	C	A
19	chr19:48362262:A:G	0	48362262	G	A
19	chr19:48362708:C:T	0	48362708	T	C
19	chr19:48362957:C:A	0	48362957	A	C
19	chr19:48363200:G:C	0	48363200	C	G
19	chr19:48365921:C:T	0	48365921	T	C
19	chr19:48366594:T:C	0	48366594	C	T
19	chr19:48366648:T:C	0	48366648	C	T
19	chr19:48367062:A:G	0	48367062	G	A
19	chr19:48367305:C:T	0	48367305	T	C
19	chr19:48367312:G:A	0	48367312	A	G
19	chr19:48368713:C:CT	0	48368713	CT	C
19	chr19:48369305:AT:A	0	48369305	A	AT
19	chr19:48369754:C:T	0	48369754	T	C
19	chr19:48369800:T:C	0	48369800	C	T
19	chr19:48370125:C:CA	0	48370125	CA	C
19	chr19:48370729:A:G	0	48370729	G	A
19	chr19:48373404:A:G	0	48373404	G	A
19	chr19:48374130:T:G	0	48374130	G	T
19	chr19:48374966:ACT:A	0	48374966	A	ACT
19	chr19:48376926:C:T	0	48376926	T	C
19	chr19:48377143:A:G	0	48377143	G	A
19	chr19:48379564:T:G	0	48379564	G	T
19	chr19:48379580:T:A	0	48379580	A	T
19	chr19:48379746:T:C	0	48379746	C	T
19	chr19:48380305:C:T	0	48380305	T	C
19	chr19:48381223:C:CT	0	48381223	CT	C
19	chr19:48381692:G:A	0	48381692	A	G
19	chr19:48382350:A:G	0	48382350	G	A
19	chr19:48383586:A:G	0	48383586	G	A
19	chr19:48383865:C:A	0	48383865	A	C
19	chr19:48383987:T:C	0	48383987	C	T
19	chr19:48384847:G:T	0	48384847	T	G
19	chr19:48385274:C:T	0	48385274	T	C
19	chr19:48385540:C:G	0	48385540	G	C
19	chr19:48386136:C:T	0	48386136	T	C
19	chr19:48386301:A:G	0	48386301	G	A
19	chr19:48386470:T:C	0	48386470	C	T
19	chr19:48386969:G:A	0	48386969	A	G
19	chr19:48387498:A:G	0	48387498	G	A
19	chr19:48388280:G:A	0	48388280	A	G
19	chr19:48388557:G:A	0	48388557	A	G
19	chr19:48389175:T:C	0	48389175	C	T
19	chr19:48390418:C:T	0	48390418	T	C
19	chr19:48392700:A:G	0	48392700	G	A
19	chr19:48392800:A:G	0	48392800	G	A
19	chr19:48392948:A:G	0	48392948	G	A
19	chr19:48393986:C:A	0	48393986	A	C
19	chr19:48394255:A:G	0	48394255	G	A
19	chr19:48395017:C:A	0	48395017	A	C
19	chr19:48396040:T:C	0	48396040	C	T
19	chr19:48396177:G:A	0	48396177	A	G
19	chr19:48397011:G:A	0	48397011	A	G
19	chr19:48397704:C:T	0	48397704	T	C
19	chr19:48399373:G:A	0	48399373	A	G
19	chr19:48401643:G:A	0	48401643	A	G
19	chr19:48401888:G:A	0	48401888	A	G
19	chr19:48402049:G:A	0	48402049	A	G
19	chr19:48402580:A:G	0	48402580	G	A
19	chr19:48403262:T:C	0	48403262	C	T
19	chr19:48403436:T:G	0	48403436	G	T
19	chr19:48403454:G:A	0	48403454	A	G
19	chr19:48404212:T:C	0	48404212	C	T
19	chr19:48405374:AG:A	0	48405374	A	AG
19	chr19:48406086:T:C	0	48406086	C	T
19	chr19:48406821:G:A	0	48406821	A	G
19	chr19:48409132:A:G	0	48409132	G	A
19	chr19:48409556:C:T	0	48409556	T	C
19	chr19:48410921:G:C	0	48410921	C	G
19	chr19:48411417:C:T	0	48411417	T	C
19	chr19:48411785:A:C	0	48411785	C	A
19	chr19:48412143:G:A	0	48412143	A	G
19	chr19:48413299:G:A	0	48413299	A	G
19	chr19:48414649:G:C	0	48414649	C	G
19	chr19:48416213:G:A	0	48416213	A	G
19	chr19:48419081:C:G	0	48419081	G	C
19	chr19:48421148:T:G	0	48421148	G	T
19	chr19:48421669:T:C	0	48421669	C	T
19	chr19:48421706:G:A	0	48421706	A	G
19	chr19:48422639:G:A	0	48422639	A	G
19	chr19:48422679:C:T	0	48422679	T	C
19	chr19:48423763:G:A	0	48423763	A	G
19	chr19:48425449:T:C	0	48425449	C	T
19	chr19:48426534:T:C	0	48426534	C	T
19	chr19:48427102:T:C	0	48427102	C	T
19	chr19:48427298:C:G	0	48427298	G	C
19	chr19:48427410:A:G	0	48427410	G	A
19	chr19:48427724:G:A	0	48427724	A	G
19	chr19:48427732:C:T	0	48427732	T	C
19	chr19:48427964:G:C	0	48427964	C	G
19	chr19:48427965:C:T	0	48427965	T	C
19	chr19:48428822:A:C	0	48428822	C	A
19	chr19:48432396:T:C	0	48432396	C	T
19	chr19:48433902:A:G	0	48433902	G	A
19	chr19:48434645:G:A	0	48434645	A	G
19	chr19:48434830:C:T	0	48434830	T	C
19	chr19:48435482:G:A	0	48435482	A	G
19	chr19:48435689:T:C	0	48435689	C	T
19	chr19:48438015:T:TAG	0	48438015	TAG	T
19	chr19:48440664:T:C	0	48440664	C	T
19	chr19:48444069:G:T	0	48444069	T	G
19	chr19:48445039:A:G	0	48445039	G	A
19	chr19:48445133:TA:T	0	48445133	T	TA
19	chr19:48445513:G:A	0	48445513	A	G
19	chr19:48445721:C:A	0	48445721	A	C
19	chr19:48446507:G:A	0	48446507	A	G
19	chr19:48446509:C:G	0	48446509	G	C
19	chr19:48447002:C:T	0	48447002	T	C
19	chr19:48447607:C:A	0	48447607	A	C
19	chr19:48447623:C:T	0	48447623	T	C
19	chr19:48448193:T:C	0	48448193	C	T
19	chr19:48448310:C:A	0	48448310	A	C
19	chr19:48448361:G:A	0	48448361	A	G
19	chr19:48448745:A:G	0	48448745	G	A
19	chr19:48449107:A:G	0	48449107	G	A
19	chr19:48449255:G:A	0	48449255	A	G
19	chr19:48449283:G:A	0	48449283	A	G
19	chr19:48449334:T:C	0	48449334	C	T
19	chr19:48449417:T:C	0	48449417	C	T
19	chr19:48449482:A:G	0	48449482	G	A
19	chr19:48449693:T:C	0	48449693	C	T
19	chr19:48449728:A:G	0	48449728	G	A
19	chr19:48451164:G:A	0	48451164	A	G
19	chr19:48451314:A:T	0	48451314	T	A
19	chr19:48452096:T:C	0	48452096	C	T
19	chr19:48453500:G:A	0	48453500	A	G
19	chr19:48454240:T:C	0	48454240	C	T
19	chr19:48454381:C:T	0	48454381	T	C
19	chr19:48454818:G:A	0	48454818	A	G
19	chr19:48455978:T:G	0	48455978	G	T
19	chr19:48456021:C:G	0	48456021	G	C
19	chr19:48456231:T:C	0	48456231	C	T
19	chr19:48456612:G:A	0	48456612	A	G
19	chr19:48457845:C:T	0	48457845	T	C
19	chr19:48459672:G:A	0	48459672	A	G
19	chr19:48459988:C:A	0	48459988	A	C
19	chr19:48460404:C:T	0	48460404	T	C
19	chr19:48461048:C:T	0	48461048	T	C
19	chr19:48465592:G:A	0	48465592	A	G
19	chr19:48466356:G:A	0	48466356	A	G
19	chr19:48466475:C:T	0	48466475	T	C
19	chr19:48466622:T:C	0	48466622	C	T
19	chr19:48466679:A:G	0	48466679	G	A
19	chr19:48466985:A:G	0	48466985	G	A
19	chr19:48467922:C:A	0	48467922	A	C
19	chr19:48468898:G:C	0	48468898	C	G
19	chr19:48469282:A:C	0	48469282	C	A
19	chr19:48469483:T:C	0	48469483	C	T
19	chr19:48469633:C:T	0	48469633	T	C
19	chr19:48469839:G:A	0	48469839	A	G
19	chr19:48471447:T:C	0	48471447	C	T
19	chr19:48473240:T:C	0	48473240	C	T
19	chr19:48473762:C:T	0	48473762	T	C
19	chr19:48474222:C:T	0	48474222	T	C
19	chr19:48474444:C:T	0	48474444	T	C
19	chr19:48475068:T:C	0	48475068	C	T
19	chr19:48475442:A:T	0	48475442	T	A
19	chr19:48477277:T:C	0	48477277	C	T
19	chr19:48477357:C:T	0	48477357	T	C
19	chr19:48480803:A:G	0	48480803	G	A
19	chr19:48481921:TA:T	0	48481921	T	TA
19	chr19:48482322:A:G	0	48482322	G	A
19	chr19:48484146:ATTACC:A	0	48484146	A	ATTACC
19	chr19:48486283:C:T	0	48486283	T	C
19	chr19:48486560:T:C	0	48486560	C	T
19	chr19:48486774:T:C	0	48486774	C	T
19	chr19:48487422:G:A	0	48487422	A	G
19	chr19:48487864:C:T	0	48487864	T	C
19	chr19:48489293:G:A	0	48489293	A	G
19	chr19:48489380:C:T	0	48489380	T	C
19	chr19:48489581:A:G	0	48489581	G	A
19	chr19:48490007:C:CAG	0	48490007	CAG	C
19	chr19:48490292:G:A	0	48490292	A	G
19	chr19:48491971:T:A	0	48491971	A	T
19	chr19:48492366:T:C	0	48492366	C	T
19	chr19:48493180:T:C	0	48493180	C	T
19	chr19:48494890:A:G	0	48494890	G	A
19	chr19:48495085:T:C	0	48495085	C	T
19	chr19:48495310:T:C	0	48495310	C	T
19	chr19:48496300:TC:T	0	48496300	T	TC
19	chr19:48496593:A:G	0	48496593	G	A
19	chr19:48497251:C:G	0	48497251	G	C
19	chr19:48498343:A:G	0	48498343	G	A
19	chr19:48500494:G:A	0	48500494	A	G
19	chr19:48500758:G:A	0	48500758	A	G
19	chr19:48502674:T:C	0	48502674	C	T
19	chr19:48503088:C:G	0	48503088	G	C
19	chr19:48504492:T:G	0	48504492	G	T
19	chr19:48504503:C:T	0	48504503	T	C
19	chr19:48505276:G:A	0	48505276	A	G
19	chr19:48505774:T:C	0	48505774	C	T
19	chr19:48506726:G:A	0	48506726	A	G
19	chr19:48507909:C:T	0	48507909	T	C
19	chr19:48509941:C:G	0	48509941	G	C
19	chr19:48510834:T:C	0	48510834	C	T
19	chr19:48514609:G:A	0	48514609	A	G
19	chr19:48517058:T:C	0	48517058	C	T
19	chr19:48517844:G:A	0	48517844	A	G
19	chr19:48518187:A:G	0	48518187	G	A
19	chr19:48520011:G:A	0	48520011	A	G
19	chr19:48522036:A:G	0	48522036	G	A
19	chr19:48525333:A:G	0	48525333	G	A
19	chr19:48527745:A:T	0	48527745	T	A
19	chr19:48530754:A:G	0	48530754	G	A
19	chr19:48532966:T:C	0	48532966	C	T
19	chr19:48535934:T:C	0	48535934	C	T
19	chr19:48537056:C:G	0	48537056	G	C
19	chr19:48538516:A:G	0	48538516	G	A
19	chr19:48540050:A:G	0	48540050	G	A
19	chr19:48540076:G:T	0	48540076	T	G
19	chr19:48540220:C:T	0	48540220	T	C
19	chr19:48540436:T:C	0	48540436	C	T
19	chr19:48540760:T:C	0	48540760	C	T
19	chr19:48541094:T:C	0	48541094	C	T
19	chr19:48541670:T:C	0	48541670	C	T
19	chr19:48541734:G:A	0	48541734	A	G
19	chr19:48542243:CAT:C	0	48542243	C	CAT
19	chr19:48542259:T:C	0	48542259	C	T
19	chr19:48542266:A:G	0	48542266	G	A
19	chr19:48543091:C:T	0	48543091	T	C
19	chr19:48543305:G:A	0	48543305	A	G
19	chr19:48543762:C:A	0	48543762	A	C
19	chr19:48543789:C:T	0	48543789	T	C
19	chr19:48544947:T:C	0	48544947	C	T
19	chr19:48546204:G:A	0	48546204	A	G
19	chr19:48546372:G:T	0	48546372	T	G
19	chr19:48546507:C:T	0	48546507	T	C
19	chr19:48546769:C:T	0	48546769	T	C
19	chr19:48547796:G:A	0	48547796	A	G
19	chr19:48547879:T:A	0	48547879	A	T
19	chr19:48548356:T:C	0	48548356	C	T
19	chr19:48548379:G:A	0	48548379	A	G
19	chr19:48548694:G:A	0	48548694	A	G
19	chr19:48548903:A:G	0	48548903	G	A
19	chr19:48549278:A:C	0	48549278	C	A
19	chr19:48549523:CAATT:C	0	48549523	C	CAATT
19	chr19:48549749:G:T	0	48549749	T	G
19	chr19:48550724:A:G	0	48550724	G	A
19	chr19:48550836:G:A	0	48550836	A	G
19	chr19:48551600:A:G	0	48551600	G	A
19	chr19:48551878:G:A	0	48551878	A	G
19	chr19:48552059:C:G	0	48552059	G	C
19	chr19:48552539:T:C	0	48552539	C	T
19	chr19:48553569:T:C	0	48553569	C	T
19	chr19:48555307:T:G	0	48555307	G	T
19	chr19:48556480:C:G	0	48556480	G	C
19	chr19:48557019:G:T	0	48557019	T	G
19	chr19:48557228:A:G	0	48557228	G	A
19	chr19:48557240:G:GCTTT	0	48557240	GCTTT	G
19	chr19:48557547:G:A	0	48557547	A	G
19	chr19:48557643:A:C	0	48557643	C	A
19	chr19:48557787:T:C	0	48557787	C	T
19	chr19:48558335:GT:G	0	48558335	G	GT
19	chr19:48558906:A:G	0	48558906	G	A
19	chr19:48559306:G:A	0	48559306	A	G
19	chr19:48561416:T:C	0	48561416	C	T
19	chr19:48561597:C:T	0	48561597	T	C
19	chr19:48561702:C:T	0	48561702	T	C
19	chr19:48561905:G:A	0	48561905	A	G
19	chr19:48562037:A:G	0	48562037	G	A
19	chr19:48562375:A:G	0	48562375	G	A
19	chr19:48562724:A:G	0	48562724	G	A
19	chr19:48562780:G:A	0	48562780	A	G
19	chr19:48563679:T:C	0	48563679	C	T
19	chr19:48564107:G:A	0	48564107	A	G
19	chr19:48564447:G:A	0	48564447	A	G
19	chr19:48565904:A:G	0	48565904	G	A
19	chr19:48565934:A:G	0	48565934	G	A
19	chr19:48566017:A:G	0	48566017	G	A
19	chr19:48566061:C:T	0	48566061	T	C
19	chr19:48566075:G:A	0	48566075	A	G
19	chr19:48566100:C:T	0	48566100	T	C
19	chr19:48566102:G:A	0	48566102	A	G
19	chr19:48566366:G:A	0	48566366	A	G
19	chr19:48566382:G:C	0	48566382	C	G
19	chr19:48566708:A:G	0	48566708	G	A
19	chr19:48566791:A:G	0	48566791	G	A
19	chr19:48566877:C:T	0	48566877	T	C
19	chr19:48566892:T:A	0	48566892	A	T
19	chr19:48566918:A:G	0	48566918	G	A
19	chr19:48567135:G:A	0	48567135	A	G
19	chr19:48567335:G:A	0	48567335	A	G
19	chr19:48567425:G:A	0	48567425	A	G
19	chr19:48567434:C:T	0	48567434	T	C
19	chr19:48567542:T:C	0	48567542	C	T
19	chr19:48567557:A:C	0	48567557	C	A
19	chr19:48567617:A:G	0	48567617	G	A
19	chr19:48567707:C:T	0	48567707	T	C
19	chr19:48567788:G:A	0	48567788	A	G
19	chr19:48567861:T:C	0	48567861	C	T
19	chr19:48567956:C:T	0	48567956	T	C
19	chr19:48568281:A:G	0	48568281	G	A
19	chr19:48568311:A:T	0	48568311	T	A
19	chr19:48568499:A:G	0	48568499	G	A
19	chr19:48568520:G:A	0	48568520	A	G
19	chr19:48568852:C:A	0	48568852	A	C
19	chr19:48568890:T:TC	0	48568890	TC	T
19	chr19:48569008:A:G	0	48569008	G	A
19	chr19:48569020:G:A	0	48569020	A	G
19	chr19:48569101:A:G	0	48569101	G	A
19	chr19:48569203:G:A	0	48569203	A	G
19	chr19:48569210:C:T	0	48569210	T	C
19	chr19:48569264:T:C	0	48569264	C	T
19	chr19:48569554:T:G	0	48569554	G	T
19	chr19:48569569:G:C	0	48569569	C	G
19	chr19:48569654:A:G	0	48569654	G	A
19	chr19:48569672:G:T	0	48569672	T	G
19	chr19:48569680:G:T	0	48569680	T	G
19	chr19:48569744:A:G	0	48569744	G	A
19	chr19:48569753:G:A	0	48569753	A	G
19	chr19:48569912:T:C	0	48569912	C	T
19	chr19:48569948:G:A	0	48569948	A	G
19	chr19:48570380:T:C	0	48570380	C	T
19	chr19:48570422:G:C	0	48570422	C	G
19	chr19:48570542:A:G	0	48570542	G	A
19	chr19:48571357:C:T	0	48571357	T	C
19	chr19:48571507:G:A	0	48571507	A	G
19	chr19:48571655:AT:A	0	48571655	A	AT
19	chr19:48571697:GAGA:G	0	48571697	G	GAGA
19	chr19:48571825:G:C	0	48571825	C	G
19	chr19:48571904:T:C	0	48571904	C	T
19	chr19:48572080:G:C	0	48572080	C	G
19	chr19:48572197:T:G	0	48572197	G	T
19	chr19:48572281:G:A	0	48572281	A	G
19	chr19:48572374:A:G	0	48572374	G	A
19	chr19:48572455:A:T	0	48572455	T	A
19	chr19:48572554:C:G	0	48572554	G	C
19	chr19:48573204:A:G	0	48573204	G	A
19	chr19:48573345:G:A	0	48573345	A	G
19	chr19:48573430:G:A	0	48573430	A	G
19	chr19:48573565:G:A	0	48573565	A	G
19	chr19:48573672:T:G	0	48573672	G	T
19	chr19:48573800:G:A	0	48573800	A	G
19	chr19:48573807:T:C	0	48573807	C	T
19	chr19:48573974:C:T	0	48573974	T	C
19	chr19:48574019:G:C	0	48574019	C	G
19	chr19:48574195:A:G	0	48574195	G	A
19	chr19:48574884:G:A	0	48574884	A	G
19	chr19:48575170:A:G	0	48575170	G	A
19	chr19:48575436:G:T	0	48575436	T	G
19	chr19:48575582:A:G	0	48575582	G	A
19	chr19:48575640:C:T	0	48575640	T	C
19	chr19:48575989:C:T	0	48575989	T	C
19	chr19:48576205:G:A	0	48576205	A	G
19	chr19:48576919:G:A	0	48576919	A	G
19	chr19:48577475:C:T	0	48577475	T	C
19	chr19:48577569:C:T	0	48577569	T	C
19	chr19:48578071:G:A	0	48578071	A	G
19	chr19:48578227:G:C	0	48578227	C	G
19	chr19:48578494:A:T	0	48578494	T	A
19	chr19:48578530:C:T	0	48578530	T	C
19	chr19:48578769:G:A	0	48578769	A	G
19	chr19:48579008:G:A	0	48579008	A	G
19	chr19:48579149:A:T	0	48579149	T	A
19	chr19:48579343:C:A	0	48579343	A	C
19	chr19:48580066:A:G	0	48580066	G	A
19	chr19:48580236:A:G	0	48580236	G	A
19	chr19:48580372:GC:G	0	48580372	G	GC
19	chr19:48580857:C:T	0	48580857	T	C
19	chr19:48581274:T:C	0	48581274	C	T
19	chr19:48581339:T:C	0	48581339	C	T
19	chr19:48581455:A:G	0	48581455	G	A
19	chr19:48581943:C:T	0	48581943	T	C
19	chr19:48582168:G:C	0	48582168	C	G
19	chr19:48582453:C:T	0	48582453	T	C
19	chr19:48582476:A:T	0	48582476	T	A
19	chr19:48582583:A:C	0	48582583	C	A
19	chr19:48582642:A:G	0	48582642	G	A
19	chr19:48582677:T:C	0	48582677	C	T
19	chr19:48582711:T:C	0	48582711	C	T
19	chr19:48582736:G:A	0	48582736	A	G
19	chr19:48582798:G:A	0	48582798	A	G
19	chr19:48582961:T:A	0	48582961	A	T
19	chr19:48583176:C:CAGAAT	0	48583176	CAGAAT	C
19	chr19:48583689:G:A	0	48583689	A	G
19	chr19:48583814:TCAAA:T	0	48583814	T	TCAAA
19	chr19:48584035:C:T	0	48584035	T	C
19	chr19:48584410:T:C	0	48584410	C	T
19	chr19:48584541:C:G	0	48584541	G	C
19	chr19:48584808:T:C	0	48584808	C	T
19	chr19:48584911:C:T	0	48584911	T	C
19	chr19:48585433:T:C	0	48585433	C	T
19	chr19:48585665:G:A	0	48585665	A	G
19	chr19:48585735:T:C	0	48585735	C	T
19	chr19:48586052:T:A	0	48586052	A	T
19	chr19:48586307:T:G	0	48586307	G	T
19	chr19:48586454:A:G	0	48586454	G	A
19	chr19:48586538:T:C	0	48586538	C	T
19	chr19:48586675:C:G	0	48586675	G	C
19	chr19:48587049:T:C	0	48587049	C	T
19	chr19:48587091:A:G	0	48587091	G	A
19	chr19:48587725:T:C	0	48587725	C	T
19	chr19:48587754:G:A	0	48587754	A	G
19	chr19:48588855:G:A	0	48588855	A	G
19	chr19:48588977:C:A	0	48588977	A	C
19	chr19:48589173:A:G	0	48589173	G	A
19	chr19:48589234:T:C	0	48589234	C	T
19	chr19:48589294:G:A	0	48589294	A	G
19	chr19:48590394:G:T	0	48590394	T	G
19	chr19:48590838:GTTTA:G	0	48590838	G	GTTTA
19	chr19:48591213:T:C	0	48591213	C	T
19	chr19:48592206:G:C	0	48592206	C	G
19	chr19:48592518:C:A	0	48592518	A	C
19	chr19:48592614:G:A	0	48592614	A	G
19	chr19:48592808:C:T	0	48592808	T	C
19	chr19:48593054:G:A	0	48593054	A	G
19	chr19:48593594:C:T	0	48593594	T	C
19	chr19:48593641:T:A	0	48593641	A	T
19	chr19:48593869:G:A	0	48593869	A	G
19	chr19:48593997:G:A	0	48593997	A	G
19	chr19:48594406:C:T	0	48594406	T	C
19	chr19:48594630:A:T	0	48594630	T	A
19	chr19:48594692:C:T	0	48594692	T	C
19	chr19:48594902:CCAG:C	0	48594902	C	CCAG
19	chr19:48595099:A:G	0	48595099	G	A
19	chr19:48595305:CA:C	0	48595305	C	CA
19	chr19:48595518:C:T	0	48595518	T	C
19	chr19:48595522:C:T	0	48595522	T	C
19	chr19:48595749:A:C	0	48595749	C	A
19	chr19:48595933:A:G	0	48595933	G	A
19	chr19:48596124:A:G	0	48596124	G	A
19	chr19:48596234:T:C	0	48596234	C	T
19	chr19:48596698:C:T	0	48596698	T	C
19	chr19:48597395:T:TTGCAG	0	48597395	TTGCAG	T
19	chr19:48597406:C:T	0	48597406	T	C
19	chr19:48597446:T:C	0	48597446	C	T
19	chr19:48598320:C:T	0	48598320	T	C
19	chr19:48598570:C:T	0	48598570	T	C
19	chr19:48598699:C:T	0	48598699	T	C
19	chr19:48598733:G:A	0	48598733	A	G
19	chr19:48599142:C:T	0	48599142	T	C
19	chr19:48599525:G:A	0	48599525	A	G
19	chr19:48599557:G:A	0	48599557	A	G
19	chr19:48599986:C:T	0	48599986	T	C
19	chr19:48600190:C:T	0	48600190	T	C
19	chr19:48600480:C:T	0	48600480	T	C
19	chr19:48600514:G:A	0	48600514	A	G
19	chr19:48601051:C:T	0	48601051	T	C
19	chr19:48601482:C:T	0	48601482	T	C
19	chr19:48601869:C:T	0	48601869	T	C
19	chr19:48602879:C:T	0	48602879	T	C
19	chr19:48602942:C:G	0	48602942	G	C
19	chr19:48603738:G:A	0	48603738	A	G
19	chr19:48605385:C:A	0	48605385	A	C
19	chr19:48606453:A:ACTTTC	0	48606453	ACTTTC	A
19	chr19:48609038:T:C	0	48609038	C	T
19	chr19:48609042:G:A	0	48609042	A	G
19	chr19:48609348:G:A	0	48609348	A	G
19	chr19:48609726:A:C	0	48609726	C	A
19	chr19:48609736:G:A	0	48609736	A	G
19	chr19:48609772:G:C	0	48609772	C	G
19	chr19:48610979:T:G	0	48610979	G	T
19	chr19:48611191:C:T	0	48611191	T	C
19	chr19:48611216:T:C	0	48611216	C	T
19	chr19:48611222:T:G	0	48611222	G	T
19	chr19:48612183:C:T	0	48612183	T	C
19	chr19:48612420:A:T	0	48612420	T	A
19	chr19:48612517:T:G	0	48612517	G	T
19	chr19:48612661:CAA:C	0	48612661	C	CAA
19	chr19:48613102:T:C	0	48613102	C	T
19	chr19:48613181:A:G	0	48613181	G	A
19	chr19:48613298:A:G	0	48613298	G	A
19	chr19:48613847:C:T	0	48613847	T	C
19	chr19:48615114:G:A	0	48615114	A	G
19	chr19:48617177:C:T	0	48617177	T	C
19	chr19:48618531:T:C	0	48618531	C	T
19	chr19:48618792:T:C	0	48618792	C	T
19	chr19:48618991:T:C	0	48618991	C	T
19	chr19:48621992:A:G	0	48621992	G	A
19	chr19:48622026:T:C	0	48622026	C	T
19	chr19:48622275:A:T	0	48622275	T	A
19	chr19:48624233:C:T	0	48624233	T	C
19	chr19:48626534:A:G	0	48626534	G	A
19	chr19:48626602:G:A	0	48626602	A	G
19	chr19:48629377:G:A	0	48629377	A	G
19	chr19:48630504:C:T	0	48630504	T	C
19	chr19:48632285:T:C	0	48632285	C	T
19	chr19:48632533:A:G	0	48632533	G	A
19	chr19:48633258:T:C	0	48633258	C	T
19	chr19:48633394:G:A	0	48633394	A	G
19	chr19:48635029:C:G	0	48635029	G	C
19	chr19:48636583:A:AGGAG	0	48636583	AGGAG	A
19	chr19:48637552:A:C	0	48637552	C	A
19	chr19:48638149:AAGAC:A	0	48638149	A	AAGAC
19	chr19:48638275:T:C	0	48638275	C	T
19	chr19:48639768:T:C	0	48639768	C	T
19	chr19:48640467:C:T	0	48640467	T	C
19	chr19:48641677:T:C	0	48641677	C	T
19	chr19:48642256:C:T	0	48642256	T	C
19	chr19:48642611:TAGG:T	0	48642611	T	TAGG
19	chr19:48643437:TA:T	0	48643437	T	TA
19	chr19:48644237:G:C	0	48644237	C	G
19	chr19:48644886:C:T	0	48644886	T	C
19	chr19:48645524:C:T	0	48645524	T	C
19	chr19:48646680:T:G	0	48646680	G	T
19	chr19:48649451:G:C	0	48649451	C	G
19	chr19:48650567:C:A	0	48650567	A	C
19	chr19:48650671:A:G	0	48650671	G	A
19	chr19:48651755:T:C	0	48651755	C	T
19	chr19:48651998:C:T	0	48651998	T	C
19	chr19:48651999:G:A	0	48651999	A	G
19	chr19:48653051:C:T	0	48653051	T	C
19	chr19:48653878:G:A	0	48653878	A	G
19	chr19:48653998:C:T	0	48653998	T	C
19	chr19:48654232:C:T	0	48654232	T	C
19	chr19:48654881:A:G	0	48654881	G	A
19	chr19:48655275:A:G	0	48655275	G	A
19	chr19:48656998:G:A	0	48656998	A	G
19	chr19:48657290:A:G	0	48657290	G	A
19	chr19:48659244:G:A	0	48659244	A	G
19	chr19:48660962:G:A	0	48660962	A	G
19	chr19:48661483:T:C	0	48661483	C	T
19	chr19:48661695:A:G	0	48661695	G	A
19	chr19:48664104:G:A	0	48664104	A	G
19	chr19:48664748:G:A	0	48664748	A	G
19	chr19:48664925:T:C	0	48664925	C	T
19	chr19:48665300:A:G	0	48665300	G	A
19	chr19:48665480:G:A	0	48665480	A	G
19	chr19:48665685:G:A	0	48665685	A	G
19	chr19:48665959:TG:T	0	48665959	T	TG
19	chr19:48666811:G:A	0	48666811	A	G
19	chr19:48667778:C:G	0	48667778	G	C
19	chr19:48668336:T:C	0	48668336	C	T
19	chr19:48672642:CTT:C	0	48672642	C	CTT
19	chr19:48672707:G:C	0	48672707	C	G
19	chr19:48673697:C:T	0	48673697	T	C
19	chr19:48674005:G:A	0	48674005	A	G
19	chr19:48674439:AG:A	0	48674439	A	AG
19	chr19:48675495:C:T	0	48675495	T	C
19	chr19:48676131:G:C	0	48676131	C	G
19	chr19:48676224:C:T	0	48676224	T	C
19	chr19:48677071:A:G	0	48677071	G	A
19	chr19:48678688:A:G	0	48678688	G	A
19	chr19:48679021:A:G	0	48679021	G	A
19	chr19:48680448:G:A	0	48680448	A	G
19	chr19:48681039:G:A	0	48681039	A	G
19	chr19:48682911:A:G	0	48682911	G	A
19	chr19:48683460:T:C	0	48683460	C	T
19	chr19:48683512:C:G	0	48683512	G	C
19	chr19:48684010:G:A	0	48684010	A	G
19	chr19:48684067:G:T	0	48684067	T	G
19	chr19:48684284:C:T	0	48684284	T	C
19	chr19:48684354:G:A	0	48684354	A	G
19	chr19:48684378:G:A	0	48684378	A	G
19	chr19:48685001:C:T	0	48685001	T	C
19	chr19:48685224:T:C	0	48685224	C	T
19	chr19:48685370:G:A	0	48685370	A	G
19	chr19:48685853:T:G	0	48685853	G	T
19	chr19:48685874:A:G	0	48685874	G	A
19	chr19:48685939:C:T	0	48685939	T	C
19	chr19:48686158:A:G	0	48686158	G	A
19	chr19:48686272:T:C	0	48686272	C	T
19	chr19:48686486:T:TA	0	48686486	TA	T
19	chr19:48686764:T:C	0	48686764	C	T
19	chr19:48686866:C:T	0	48686866	T	C
19	chr19:48687108:A:G	0	48687108	G	A
19	chr19:48687819:G:A	0	48687819	A	G
19	chr19:48687870:T:C	0	48687870	C	T
19	chr19:48687879:A:G	0	48687879	G	A
19	chr19:48687968:T:C	0	48687968	C	T
19	chr19:48688434:C:T	0	48688434	T	C
19	chr19:48688664:A:G	0	48688664	G	A
19	chr19:48688746:G:T	0	48688746	T	G
19	chr19:48688792:C:T	0	48688792	T	C
19	chr19:48689126:C:T	0	48689126	T	C
19	chr19:48689384:TAATA:T	0	48689384	T	TAATA
19	chr19:48689477:C:T	0	48689477	T	C
19	chr19:48689599:A:G	0	48689599	G	A
19	chr19:48689837:A:G	0	48689837	G	A
19	chr19:48690328:G:A	0	48690328	A	G
19	chr19:48690335:T:A	0	48690335	A	T
19	chr19:48690404:A:T	0	48690404	T	A
19	chr19:48690549:T:C	0	48690549	C	T
19	chr19:48690595:A:T	0	48690595	T	A
19	chr19:48690601:G:A	0	48690601	A	G
19	chr19:48690632:C:T	0	48690632	T	C
19	chr19:48690680:G:A	0	48690680	A	G
19	chr19:48690701:T:A	0	48690701	A	T
19	chr19:48690848:C:G	0	48690848	G	C
19	chr19:48690959:T:G	0	48690959	G	T
19	chr19:48691039:T:C	0	48691039	C	T
19	chr19:48691183:C:T	0	48691183	T	C
19	chr19:48691269:T:C	0	48691269	C	T
19	chr19:48691505:T:A	0	48691505	A	T
19	chr19:48691623:C:T	0	48691623	T	C
19	chr19:48691635:T:C	0	48691635	C	T
19	chr19:48691833:A:G	0	48691833	G	A
19	chr19:48691985:TTGTA:T	0	48691985	T	TTGTA
19	chr19:48692051:T:C	0	48692051	C	T
19	chr19:48692101:C:T	0	48692101	T	C
19	chr19:48692154:C:T	0	48692154	T	C
19	chr19:48692424:C:T	0	48692424	T	C
19	chr19:48692425:A:G	0	48692425	G	A
19	chr19:48692504:AC:A	0	48692504	A	AC
19	chr19:48692510:C:T	0	48692510	T	C
19	chr19:48692528:T:C	0	48692528	C	T
19	chr19:48692998:G:A	0	48692998	A	G
19	chr19:48693206:G:A	0	48693206	A	G
19	chr19:48693465:G:A	0	48693465	A	G
19	chr19:48695079:T:C	0	48695079	C	T
19	chr19:48695750:T:C	0	48695750	C	T
19	chr19:48695865:T:G	0	48695865	G	T
19	chr19:48696176:T:C	0	48696176	C	T
19	chr19:48696547:G:C	0	48696547	C	G
19	chr19:48697960:C:T	0	48697960	T	C
19	chr19:48700403:C:T	0	48700403	T	C
19	chr19:48700476:A:G	0	48700476	G	A
19	chr19:48700482:A:G	0	48700482	G	A
19	chr19:48700735:G:A	0	48700735	A	G
19	chr19:48700764:A:C	0	48700764	C	A
19	chr19:48702748:C:G	0	48702748	G	C
19	chr19:48702851:C:G	0	48702851	G	C
19	chr19:48702888:G:C	0	48702888	C	G
19	chr19:48702915:C:T	0	48702915	T	C
19	chr19:48703417:G:A	0	48703417	A	G
19	chr19:48703469:C:T	0	48703469	T	C
19	chr19:48703728:G:A	0	48703728	A	G
19	chr19:48703998:A:G	0	48703998	G	A
19	chr19:48704000:T:C	0	48704000	C	T
19	chr19:48704297:C:T	0	48704297	T	C
19	chr19:48704461:T:C	0	48704461	C	T
19	chr19:48704535:G:A	0	48704535	A	G
19	chr19:48705244:A:G	0	48705244	G	A
19	chr19:48705286:T:C	0	48705286	C	T
19	chr19:48705307:C:T	0	48705307	T	C
19	chr19:48705372:G:C	0	48705372	C	G
19	chr19:48705721:A:G	0	48705721	G	A
19	chr19:48705969:G:A	0	48705969	A	G
19	chr19:48706061:G:A	0	48706061	A	G
19	chr19:48706068:C:T	0	48706068	T	C
19	chr19:48706082:T:C	0	48706082	C	T
19	chr19:48706207:C:A	0	48706207	A	C
19	chr19:48706309:A:G	0	48706309	G	A
19	chr19:48708712:T:C	0	48708712	C	T
19	chr19:48710027:G:A	0	48710027	A	G
19	chr19:48710247:G:A	0	48710247	A	G
19	chr19:48710576:G:A	0	48710576	A	G
19	chr19:48710876:C:T	0	48710876	T	C
19	chr19:48711017:G:A	0	48711017	A	G
19	chr19:48711213:T:C	0	48711213	C	T
19	chr19:48711491:T:C	0	48711491	C	T
19	chr19:48711838:C:T	0	48711838	T	C
19	chr19:48712045:C:T	0	48712045	T	C
19	chr19:48714048:A:G	0	48714048	G	A
19	chr19:48714803:C:T	0	48714803	T	C
19	chr19:48715173:A:G	0	48715173	G	A
19	chr19:48715345:C:T	0	48715345	T	C
19	chr19:48716202:T:C	0	48716202	C	T
19	chr19:48717066:A:G	0	48717066	G	A
19	chr19:48717113:A:C	0	48717113	C	A
19	chr19:48717947:C:T	0	48717947	T	C
19	chr19:48717952:G:A	0	48717952	A	G
19	chr19:48717956:T:C	0	48717956	C	T
19	chr19:48718415:T:A	0	48718415	A	T
19	chr19:48719226:C:G	0	48719226	G	C
19	chr19:48719762:C:G	0	48719762	G	C
19	chr19:48720376:C:G	0	48720376	G	C
19	chr19:48721132:T:C	0	48721132	C	T
19	chr19:48721227:C:T	0	48721227	T	C
19	chr19:48721709:A:C	0	48721709	C	A
19	chr19:48723786:G:A	0	48723786	A	G
19	chr19:48723999:C:T	0	48723999	T	C
19	chr19:48724186:C:T	0	48724186	T	C
19	chr19:48725015:T:C	0	48725015	C	T
19	chr19:48725347:C:T	0	48725347	T	C
19	chr19:48725812:G:A	0	48725812	A	G
19	chr19:48725974:T:C	0	48725974	C	T
19	chr19:48726066:G:A	0	48726066	A	G
19	chr19:48726268:T:C	0	48726268	C	T
19	chr19:48727122:A:G	0	48727122	G	A
19	chr19:48727955:C:T	0	48727955	T	C
19	chr19:48728969:G:A	0	48728969	A	G
19	chr19:48730149:C:A	0	48730149	A	C
19	chr19:48730181:C:T	0	48730181	T	C
19	chr19:48731024:C:T	0	48731024	T	C
19	chr19:48731042:A:T	0	48731042	T	A
19	chr19:48733208:G:A	0	48733208	A	G
19	chr19:48733996:C:T	0	48733996	T	C
19	chr19:48734290:G:A	0	48734290	A	G
19	chr19:48734295:A:C	0	48734295	C	A
19	chr19:48734494:T:C	0	48734494	C	T
19	chr19:48734565:G:A	0	48734565	A	G
19	chr19:48734673:T:G	0	48734673	G	T
19	chr19:48735769:T:C	0	48735769	C	T
19	chr19:48735796:T:C	0	48735796	C	T
19	chr19:48736017:G:A	0	48736017	A	G
19	chr19:48736359:T:C	0	48736359	C	T
19	chr19:48736600:T:A	0	48736600	A	T
19	chr19:48737757:G:A	0	48737757	A	G
19	chr19:48737758:C:T	0	48737758	T	C
19	chr19:48738143:C:T	0	48738143	T	C
19	chr19:48738719:A:G	0	48738719	G	A
19	chr19:48740962:C:A	0	48740962	A	C
19	chr19:48740963:G:A	0	48740963	A	G
19	chr19:48743121:G:A	0	48743121	A	G
19	chr19:48743609:A:G	0	48743609	G	A
19	chr19:48743829:A:G	0	48743829	G	A
19	chr19:48744344:C:T	0	48744344	T	C
19	chr19:48744436:C:T	0	48744436	T	C
19	chr19:48744529:G:A	0	48744529	A	G
19	chr19:48744643:G:A	0	48744643	A	G
19	chr19:48744706:G:T	0	48744706	T	G
19	chr19:48744765:A:C	0	48744765	C	A
19	chr19:48744795:C:T	0	48744795	T	C
19	chr19:48744863:A:G	0	48744863	G	A
19	chr19:48745038:G:A	0	48745038	A	G
19	chr19:48745074:G:A	0	48745074	A	G
19	chr19:48745383:A:G	0	48745383	G	A
19	chr19:48746186:A:T	0	48746186	T	A
19	chr19:48746538:C:T	0	48746538	T	C
19	chr19:48746631:G:A	0	48746631	A	G
19	chr19:48746982:C:T	0	48746982	T	C
19	chr19:48747281:A:G	0	48747281	G	A
19	chr19:48747415:C:T	0	48747415	T	C
19	chr19:48748498:G:A	0	48748498	A	G
19	chr19:48748894:A:G	0	48748894	G	A
19	chr19:48748980:C:T	0	48748980	T	C
19	chr19:48749422:T:C	0	48749422	C	T
19	chr19:48749441:C:T	0	48749441	T	C
19	chr19:48750004:A:G	0	48750004	G	A
19	chr19:48751316:T:A	0	48751316	A	T
19	chr19:48751698:C:T	0	48751698	T	C
19	chr19:48753131:T:C	0	48753131	C	T
19	chr19:48753884:T:G	0	48753884	G	T
19	chr19:48755303:G:C	0	48755303	C	G
19	chr19:48756118:C:T	0	48756118	T	C
19	chr19:48756272:A:G	0	48756272	G	A
19	chr19:48756844:C:T	0	48756844	T	C
19	chr19:48757371:G:A	0	48757371	A	G
19	chr19:48758010:C:T	0	48758010	T	C
19	chr19:48758381:C:T	0	48758381	T	C
19	chr19:48758397:T:C	0	48758397	C	T
19	chr19:48758505:C:G	0	48758505	G	C
19	chr19:48758524:T:C	0	48758524	C	T
19	chr19:48759675:C:T	0	48759675	T	C
19	chr19:48759809:C:A	0	48759809	A	C
19	chr19:48759871:C:T	0	48759871	T	C
19	chr19:48760050:T:C	0	48760050	C	T
19	chr19:48760251:G:A	0	48760251	A	G
19	chr19:48760629:G:A	0	48760629	A	G
19	chr19:48763125:G:A	0	48763125	A	G
19	chr19:48763133:C:G	0	48763133	G	C
19	chr19:48763549:C:T	0	48763549	T	C
19	chr19:48763679:G:A	0	48763679	A	G
19	chr19:48764480:G:C	0	48764480	C	G
19	chr19:48764481:G:A	0	48764481	A	G
19	chr19:48764625:A:T	0	48764625	T	A
19	chr19:48764937:G:A	0	48764937	A	G
19	chr19:48766302:T:C	0	48766302	C	T
19	chr19:48766449:C:T	0	48766449	T	C
19	chr19:48766973:G:A	0	48766973	A	G
19	chr19:48767477:G:A	0	48767477	A	G
19	chr19:48767481:A:G	0	48767481	G	A
19	chr19:48767615:C:T	0	48767615	T	C
19	chr19:48767752:G:A	0	48767752	A	G
19	chr19:48768211:CCT:C	0	48768211	C	CCT
19	chr19:48769227:G:T	0	48769227	T	G
19	chr19:48769897:A:G	0	48769897	G	A
19	chr19:48769956:T:C	0	48769956	C	T
19	chr19:48770527:G:A	0	48770527	A	G
19	chr19:48770586:G:A	0	48770586	A	G
19	chr19:48770760:C:T	0	48770760	T	C
19	chr19:48771718:C:T	0	48771718	T	C
19	chr19:48772316:G:A	0	48772316	A	G
19	chr19:48772968:A:G	0	48772968	G	A
19	chr19:48775046:G:A	0	48775046	A	G
19	chr19:48776778:C:T	0	48776778	T	C
19	chr19:48776883:C:T	0	48776883	T	C
19	chr19:48777458:A:G	0	48777458	G	A
19	chr19:48778581:A:G	0	48778581	G	A
19	chr19:48779546:G:C	0	48779546	C	G
19	chr19:48780939:CA:C	0	48780939	C	CA
19	chr19:48781591:G:C	0	48781591	C	G
19	chr19:48782230:C:T	0	48782230	T	C
19	chr19:48782261:A:C	0	48782261	C	A
19	chr19:48782500:C:A	0	48782500	A	C
19	chr19:48782738:T:C	0	48782738	C	T
19	chr19:48783001:A:G	0	48783001	G	A
19	chr19:48783029:G:A	0	48783029	A	G
19	chr19:48783365:G:A	0	48783365	A	G
19	chr19:48783405:C:T	0	48783405	T	C
19	chr19:48783450:C:A	0	48783450	A	C
19	chr19:48783453:C:A	0	48783453	A	C
19	chr19:48783954:C:T	0	48783954	T	C
19	chr19:48783974:A:G	0	48783974	G	A
19	chr19:48784044:C:T	0	48784044	T	C
19	chr19:48784235:C:T	0	48784235	T	C
19	chr19:48784524:T:C	0	48784524	C	T
19	chr19:48785155:G:A	0	48785155	A	G
19	chr19:48785405:G:C	0	48785405	C	G
19	chr19:48785617:G:A	0	48785617	A	G
19	chr19:48785631:C:T	0	48785631	T	C
19	chr19:48785819:A:G	0	48785819	G	A
19	chr19:48785845:C:T	0	48785845	T	C
19	chr19:48785948:T:TATTG	0	48785948	TATTG	T
19	chr19:48786258:ATCTG:A	0	48786258	A	ATCTG
19	chr19:48787329:T:A	0	48787329	A	T
19	chr19:48787477:A:G	0	48787477	G	A
19	chr19:48787543:A:G	0	48787543	G	A
19	chr19:48788253:A:G	0	48788253	G	A
19	chr19:48788985:A:G	0	48788985	G	A
19	chr19:48789389:T:C	0	48789389	C	T
19	chr19:48789469:G:A	0	48789469	A	G
19	chr19:48789845:C:G	0	48789845	G	C
19	chr19:48790640:G:A	0	48790640	A	G
19	chr19:48790801:C:A	0	48790801	A	C
19	chr19:48790914:G:A	0	48790914	A	G
19	chr19:48790920:C:T	0	48790920	T	C
19	chr19:48790967:A:G	0	48790967	G	A
19	chr19:48791076:T:C	0	48791076	C	T
19	chr19:48791080:T:C	0	48791080	C	T
19	chr19:48791372:G:A	0	48791372	A	G
19	chr19:48791443:G:T	0	48791443	T	G
19	chr19:48791585:G:A	0	48791585	A	G
19	chr19:48791660:T:C	0	48791660	C	T
19	chr19:48791691:G:A	0	48791691	A	G
19	chr19:48791742:G:A	0	48791742	A	G
19	chr19:48791844:T:C	0	48791844	C	T
19	chr19:48791917:GATTCAAACA:G	0	48791917	G	GATTCAAACA
19	chr19:48792519:T:C	0	48792519	C	T
19	chr19:48792563:G:A	0	48792563	A	G
19	chr19:48792573:G:A	0	48792573	A	G
19	chr19:48792596:A:G	0	48792596	G	A
19	chr19:48792831:G:C	0	48792831	C	G
19	chr19:48793397:C:T	0	48793397	T	C
19	chr19:48793720:T:C	0	48793720	C	T
19	chr19:48793948:AAAAAT:A	0	48793948	A	AAAAAT
19	chr19:48795814:C:A	0	48795814	A	C
19	chr19:48796570:C:T	0	48796570	T	C
19	chr19:48797348:T:C	0	48797348	C	T
19	chr19:48797636:C:T	0	48797636	T	C
19	chr19:48797656:T:C	0	48797656	C	T
19	chr19:48797794:ATTTCTTTT:A	0	48797794	A	ATTTCTTTT
19	chr19:48797994:C:T	0	48797994	T	C
19	chr19:48798412:A:G	0	48798412	G	A
19	chr19:48798620:C:T	0	48798620	T	C
19	chr19:48799029:A:G	0	48799029	G	A
19	chr19:48799066:T:C	0	48799066	C	T
19	chr19:48800483:G:A	0	48800483	A	G
19	chr19:48800570:G:A	0	48800570	A	G
19	chr19:48800958:C:T	0	48800958	T	C
19	chr19:48801008:G:A	0	48801008	A	G
19	chr19:48801403:T:G	0	48801403	G	T
19	chr19:48802164:C:T	0	48802164	T	C
19	chr19:48802985:A:T	0	48802985	T	A
19	chr19:48803019:A:G	0	48803019	G	A
19	chr19:48804058:A:G	0	48804058	G	A
19	chr19:48804286:G:A	0	48804286	A	G
19	chr19:48804360:A:G	0	48804360	G	A
19	chr19:48804682:G:A	0	48804682	A	G
19	chr19:48804742:G:A	0	48804742	A	G
19	chr19:48807508:C:T	0	48807508	T	C
19	chr19:48808273:C:G	0	48808273	G	C
19	chr19:48809522:C:T	0	48809522	T	C
19	chr19:48809743:T:C	0	48809743	C	T
19	chr19:48809982:A:C	0	48809982	C	A
19	chr19:48811879:C:T	0	48811879	T	C
19	chr19:48812444:G:A	0	48812444	A	G
19	chr19:48812735:C:T	0	48812735	T	C
19	chr19:48813841:C:T	0	48813841	T	C
19	chr19:48814453:C:T	0	48814453	T	C
19	chr19:48814509:C:T	0	48814509	T	C
19	chr19:48814967:T:C	0	48814967	C	T
19	chr19:48815747:C:A	0	48815747	A	C
19	chr19:48816230:C:T	0	48816230	T	C
19	chr19:48816407:A:C	0	48816407	C	A
19	chr19:48816956:T:C	0	48816956	C	T
19	chr19:48816975:A:T	0	48816975	T	A
19	chr19:48817308:G:C	0	48817308	C	G
19	chr19:48817399:G:C	0	48817399	C	G
19	chr19:48817750:A:C	0	48817750	C	A
19	chr19:48818168:G:A	0	48818168	A	G
19	chr19:48818654:G:A	0	48818654	A	G
19	chr19:48818860:G:A	0	48818860	A	G
19	chr19:48820006:A:C	0	48820006	C	A
19	chr19:48820617:C:T	0	48820617	T	C
19	chr19:48821144:G:C	0	48821144	C	G
19	chr19:48821681:GTGA:G	0	48821681	G	GTGA
19	chr19:48822443:ATGG:A	0	48822443	A	ATGG
19	chr19:48822528:C:T	0	48822528	T	C
19	chr19:48823939:T:C	0	48823939	C	T
19	chr19:48824073:G:A	0	48824073	A	G
19	chr19:48824712:G:A	0	48824712	A	G
19	chr19:48825128:T:C	0	48825128	C	T
19	chr19:48825618:G:C	0	48825618	C	G
19	chr19:48825704:T:C	0	48825704	C	T
19	chr19:48825936:T:C	0	48825936	C	T
19	chr19:48826028:G:A	0	48826028	A	G
19	chr19:48826176:C:T	0	48826176	T	C
19	chr19:48826272:C:T	0	48826272	T	C
19	chr19:48826355:G:A	0	48826355	A	G
19	chr19:48827074:G:A	0	48827074	A	G
19	chr19:48827325:G:A	0	48827325	A	G
19	chr19:48827914:A:G	0	48827914	G	A
19	chr19:48828012:G:A	0	48828012	A	G
19	chr19:48828368:T:C	0	48828368	C	T
19	chr19:48828844:G:A	0	48828844	A	G
19	chr19:48829084:A:T	0	48829084	T	A
19	chr19:48829413:A:G	0	48829413	G	A
19	chr19:48830359:G:T	0	48830359	T	G
19	chr19:48831222:T:A	0	48831222	A	T
19	chr19:48831277:G:A	0	48831277	A	G
19	chr19:48831734:C:T	0	48831734	T	C
19	chr19:48831946:C:T	0	48831946	T	C
19	chr19:48833624:C:T	0	48833624	T	C
19	chr19:48833778:A:G	0	48833778	G	A
19	chr19:48833980:A:G	0	48833980	G	A
19	chr19:48835841:T:C	0	48835841	C	T
19	chr19:48837286:G:A	0	48837286	A	G
19	chr19:48837404:C:A	0	48837404	A	C
19	chr19:48837489:T:C	0	48837489	C	T
19	chr19:48838888:T:G	0	48838888	G	T
19	chr19:48838980:C:G	0	48838980	G	C
19	chr19:48839012:T:C	0	48839012	C	T
19	chr19:48839109:C:G	0	48839109	G	C
19	chr19:48839153:C:T	0	48839153	T	C
19	chr19:48840032:T:C	0	48840032	C	T
19	chr19:48841264:C:T	0	48841264	T	C
19	chr19:48841856:G:T	0	48841856	T	G
19	chr19:48842229:C:T	0	48842229	T	C
19	chr19:48842992:G:A	0	48842992	A	G
19	chr19:48843108:T:C	0	48843108	C	T
19	chr19:48843281:C:T	0	48843281	T	C
19	chr19:48843629:C:T	0	48843629	T	C
19	chr19:48843913:A:C	0	48843913	C	A
19	chr19:48845285:A:G	0	48845285	G	A
19	chr19:48845585:G:C	0	48845585	C	G
19	chr19:48845766:G:A	0	48845766	A	G
19	chr19:48845768:G:A	0	48845768	A	G
19	chr19:48845838:C:A	0	48845838	A	C
19	chr19:48846367:T:C	0	48846367	C	T
19	chr19:48846406:G:A	0	48846406	A	G
19	chr19:48846983:G:A	0	48846983	A	G
19	chr19:48847323:C:T	0	48847323	T	C
19	chr19:48847436:A:T	0	48847436	T	A
19	chr19:48847727:G:A	0	48847727	A	G
19	chr19:48849045:G:A	0	48849045	A	G
19	chr19:48849208:G:T	0	48849208	T	G
19	chr19:48850223:C:T	0	48850223	T	C
19	chr19:48850272:G:A	0	48850272	A	G
19	chr19:48850624:C:T	0	48850624	T	C
19	chr19:48851072:C:T	0	48851072	T	C
19	chr19:48851124:A:G	0	48851124	G	A
19	chr19:48851265:A:G	0	48851265	G	A
19	chr19:48851590:C:T	0	48851590	T	C
19	chr19:48851739:G:A	0	48851739	A	G
19	chr19:48851807:G:A	0	48851807	A	G
19	chr19:48851871:A:G	0	48851871	G	A
19	chr19:48852148:C:T	0	48852148	T	C
19	chr19:48852864:CAG:C	0	48852864	C	CAG
19	chr19:48853037:T:C	0	48853037	C	T
19	chr19:48853060:A:G	0	48853060	G	A
19	chr19:48853940:G:A	0	48853940	A	G
19	chr19:48854419:T:C	0	48854419	C	T
19	chr19:48854854:C:T	0	48854854	T	C
19	chr19:48855062:C:G	0	48855062	G	C
19	chr19:48855539:G:A	0	48855539	A	G
19	chr19:48855890:T:C	0	48855890	C	T
19	chr19:48856684:A:C	0	48856684	C	A
19	chr19:48856701:G:A	0	48856701	A	G
19	chr19:48857001:T:C	0	48857001	C	T
19	chr19:48857161:C:T	0	48857161	T	C
19	chr19:48857391:C:T	0	48857391	T	C
19	chr19:48857998:T:C	0	48857998	C	T
19	chr19:48858184:T:G	0	48858184	G	T
19	chr19:48858406:G:A	0	48858406	A	G
19	chr19:48858514:C:T	0	48858514	T	C
19	chr19:48861139:C:T	0	48861139	T	C
19	chr19:48861163:G:A	0	48861163	A	G
19	chr19:48861194:A:T	0	48861194	T	A
19	chr19:48861254:G:A	0	48861254	A	G
19	chr19:48861368:C:T	0	48861368	T	C
19	chr19:48861791:A:C	0	48861791	C	A
19	chr19:48862331:A:G	0	48862331	G	A
19	chr19:48862889:G:C	0	48862889	C	G
19	chr19:48862913:T:C	0	48862913	C	T
19	chr19:48863570:G:A	0	48863570	A	G
19	chr19:48864318:A:G	0	48864318	G	A
19	chr19:48864415:G:A	0	48864415	A	G
19	chr19:48864482:C:T	0	48864482	T	C
19	chr19:48864702:A:G	0	48864702	G	A
19	chr19:48864894:A:G	0	48864894	G	A
19	chr19:48865586:T:C	0	48865586	C	T
19	chr19:48865897:C:T	0	48865897	T	C
19	chr19:48866686:A:G	0	48866686	G	A
19	chr19:48866732:G:A	0	48866732	A	G
19	chr19:48867053:C:T	0	48867053	T	C
19	chr19:48867244:ACTT:A	0	48867244	A	ACTT
19	chr19:48867352:G:T	0	48867352	T	G
19	chr19:48867562:G:T	0	48867562	T	G
19	chr19:48867931:A:G	0	48867931	G	A
19	chr19:48867973:G:A	0	48867973	A	G
19	chr19:48868241:T:C	0	48868241	C	T
19	chr19:48868849:G:A	0	48868849	A	G
19	chr19:48868987:G:A	0	48868987	A	G
19	chr19:48869119:G:C	0	48869119	C	G
19	chr19:48870167:T:C	0	48870167	C	T
19	chr19:48870375:A:G	0	48870375	G	A
19	chr19:48870851:C:T	0	48870851	T	C
19	chr19:48870864:A:G	0	48870864	G	A
19	chr19:48871089:G:A	0	48871089	A	G
19	chr19:48871284:C:T	0	48871284	T	C
19	chr19:48872419:T:C	0	48872419	C	T
19	chr19:48872643:T:C	0	48872643	C	T
19	chr19:48872829:A:G	0	48872829	G	A
19	chr19:48873985:G:C	0	48873985	C	G
19	chr19:48874167:G:A	0	48874167	A	G
19	chr19:48874616:G:A	0	48874616	A	G
19	chr19:48874988:T:C	0	48874988	C	T
19	chr19:48875051:A:G	0	48875051	G	A
19	chr19:48875260:A:G	0	48875260	G	A
19	chr19:48875442:CAGAT:C	0	48875442	C	CAGAT
19	chr19:48875737:A:G	0	48875737	G	A
19	chr19:48875910:C:T	0	48875910	T	C
19	chr19:48876069:T:C	0	48876069	C	T
19	chr19:48876609:A:G	0	48876609	G	A
19	chr19:48876620:C:T	0	48876620	T	C
19	chr19:48876705:T:C	0	48876705	C	T
19	chr19:48876731:C:T	0	48876731	T	C
19	chr19:48877608:G:A	0	48877608	A	G
19	chr19:48877832:C:T	0	48877832	T	C
19	chr19:48878011:TCTC:T	0	48878011	T	TCTC
19	chr19:48878108:A:G	0	48878108	G	A
19	chr19:48879161:G:A	0	48879161	A	G
19	chr19:48879397:GC:AC	0	48879397	AC	GC
19	chr19:48879712:G:A	0	48879712	A	G
19	chr19:48880012:C:T	0	48880012	T	C
19	chr19:48880429:C:G	0	48880429	G	C
19	chr19:48880817:T:A	0	48880817	A	T
19	chr19:48881529:C:A	0	48881529	A	C
19	chr19:48881897:A:G	0	48881897	G	A
19	chr19:48881974:G:A	0	48881974	A	G
19	chr19:48884500:G:A	0	48884500	A	G
19	chr19:48885052:C:T	0	48885052	T	C
19	chr19:48885205:A:T	0	48885205	T	A
19	chr19:48885397:C:A	0	48885397	A	C
19	chr19:48886167:G:A	0	48886167	A	G
19	chr19:48886255:G:A	0	48886255	A	G
19	chr19:48886677:A:G	0	48886677	G	A
19	chr19:48887481:T:C	0	48887481	C	T
19	chr19:48887621:A:G	0	48887621	G	A
19	chr19:48888328:A:G	0	48888328	G	A
19	chr19:48889126:G:A	0	48889126	A	G
19	chr19:48889172:C:T	0	48889172	T	C
19	chr19:48889291:C:T	0	48889291	T	C
19	chr19:48889942:G:A	0	48889942	A	G
19	chr19:48891556:GC:G	0	48891556	G	GC
19	chr19:48891643:C:T	0	48891643	T	C
19	chr19:48891675:A:G	0	48891675	G	A
19	chr19:48892010:A:G	0	48892010	G	A
19	chr19:48892416:A:C	0	48892416	C	A
19	chr19:48892532:C:T	0	48892532	T	C
19	chr19:48892534:T:C	0	48892534	C	T
19	chr19:48892661:A:G	0	48892661	G	A
19	chr19:48892676:T:C	0	48892676	C	T
19	chr19:48892703:C:T	0	48892703	T	C
19	chr19:48893242:C:T	0	48893242	T	C
19	chr19:48893366:C:T	0	48893366	T	C
19	chr19:48893480:G:A	0	48893480	A	G
19	chr19:48893667:C:A	0	48893667	A	C
19	chr19:48893957:C:T	0	48893957	T	C
19	chr19:48894093:C:A	0	48894093	A	C
19	chr19:48894266:G:C	0	48894266	C	G
19	chr19:48894375:G:T	0	48894375	T	G
19	chr19:48894639:CCAA:C	0	48894639	C	CCAA
19	chr19:48894760:AT:A	0	48894760	A	AT
19	chr19:48895148:C:T	0	48895148	T	C
19	chr19:48895590:A:G	0	48895590	G	A
19	chr19:48896371:CCA:C	0	48896371	C	CCA
19	chr19:48896419:T:C	0	48896419	C	T
19	chr19:48896564:G:A	0	48896564	A	G
19	chr19:48896721:T:C	0	48896721	C	T
19	chr19:48896731:T:C	0	48896731	C	T
19	chr19:48896743:C:T	0	48896743	T	C
19	chr19:48897079:G:A	0	48897079	A	G
19	chr19:48897254:T:C	0	48897254	C	T
19	chr19:48897377:C:T	0	48897377	T	C
19	chr19:48897518:G:A	0	48897518	A	G
19	chr19:48898127:C:A	0	48898127	A	C
19	chr19:48898187:C:T	0	48898187	T	C
19	chr19:48898380:G:A	0	48898380	A	G
19	chr19:48898695:A:C	0	48898695	C	A
19	chr19:48898802:C:A	0	48898802	A	C
19	chr19:48899429:G:T	0	48899429	T	G
19	chr19:48899508:T:C	0	48899508	C	T
19	chr19:48899752:T:A	0	48899752	A	T
19	chr19:48899798:A:G	0	48899798	G	A
19	chr19:48899884:A:G	0	48899884	G	A
19	chr19:48899907:G:C	0	48899907	C	G
19	chr19:48899921:G:T	0	48899921	T	G
19	chr19:48900308:A:C	0	48900308	C	A
19	chr19:48900420:G:C	0	48900420	C	G
19	chr19:48901110:CCTGACT:C	0	48901110	C	CCTGACT
19	chr19:48901136:C:T	0	48901136	T	C
19	chr19:48901278:T:G	0	48901278	G	T
19	chr19:48902918:A:T	0	48902918	T	A
19	chr19:48902956:T:C	0	48902956	C	T
19	chr19:48904403:G:A	0	48904403	A	G
19	chr19:48904476:C:T	0	48904476	T	C
19	chr19:48904690:A:G	0	48904690	G	A
19	chr19:48904758:G:A	0	48904758	A	G
19	chr19:48904972:TG:T	0	48904972	T	TG
19	chr19:48905046:C:T	0	48905046	T	C
19	chr19:48905686:T:C	0	48905686	C	T
19	chr19:48905747:T:C	0	48905747	C	T
19	chr19:48905964:TGTGCTAGGCAG:T	0	48905964	T	TGTGCTAGGCAG
19	chr19:48906211:T:C	0	48906211	C	T
19	chr19:48906934:G:T	0	48906934	T	G
19	chr19:48907040:T:C	0	48907040	C	T
19	chr19:48907338:C:T	0	48907338	T	C
19	chr19:48907713:T:C	0	48907713	C	T
19	chr19:48907775:A:G	0	48907775	G	A
19	chr19:48907941:T:G	0	48907941	G	T
19	chr19:48908303:T:C	0	48908303	C	T
19	chr19:48908844:C:A	0	48908844	A	C
19	chr19:48910002:T:C	0	48910002	C	T
19	chr19:48910562:T:C	0	48910562	C	T
19	chr19:48911874:C:T	0	48911874	T	C
19	chr19:48912225:T:C	0	48912225	C	T
19	chr19:48912377:G:T	0	48912377	T	G
19	chr19:48912714:T:TA	0	48912714	TA	T
19	chr19:48913199:G:A	0	48913199	A	G
19	chr19:48913679:C:T	0	48913679	T	C
19	chr19:48913817:G:A	0	48913817	A	G
19	chr19:48913989:A:G	0	48913989	G	A
19	chr19:48914230:A:C	0	48914230	C	A
19	chr19:48914401:T:C	0	48914401	C	T
19	chr19:48914684:T:C	0	48914684	C	T
19	chr19:48914797:T:A	0	48914797	A	T
19	chr19:48915403:T:C	0	48915403	C	T
19	chr19:48915761:G:A	0	48915761	A	G
19	chr19:48916010:A:G	0	48916010	G	A
19	chr19:48916583:GC:G	0	48916583	G	GC
19	chr19:48916646:A:G	0	48916646	G	A
19	chr19:48916654:A:C	0	48916654	C	A
19	chr19:48917797:A:G	0	48917797	G	A
19	chr19:48917879:A:ATGATC	0	48917879	ATGATC	A
19	chr19:48918471:A:T	0	48918471	T	A
19	chr19:48918572:A:G	0	48918572	G	A
19	chr19:48918646:A:G	0	48918646	G	A
19	chr19:48918709:T:C	0	48918709	C	T
19	chr19:48919180:A:T	0	48919180	T	A
19	chr19:48919395:C:T	0	48919395	T	C
19	chr19:48919514:A:G	0	48919514	G	A
19	chr19:48919875:C:T	0	48919875	T	C
19	chr19:48920058:C:T	0	48920058	T	C
19	chr19:48920526:G:A	0	48920526	A	G
19	chr19:48920599:T:C	0	48920599	C	T
19	chr19:48920877:C:T	0	48920877	T	C
19	chr19:48920960:G:A	0	48920960	A	G
19	chr19:48920990:C:T	0	48920990	T	C
19	chr19:48921097:C:T	0	48921097	T	C
19	chr19:48921124:C:A	0	48921124	A	C
19	chr19:48921668:C:T	0	48921668	T	C
19	chr19:48922515:T:C	0	48922515	C	T
19	chr19:48922581:G:A	0	48922581	A	G
19	chr19:48922842:G:A	0	48922842	A	G
19	chr19:48923231:T:C	0	48923231	C	T
19	chr19:48924050:G:A	0	48924050	A	G
19	chr19:48924489:A:G	0	48924489	G	A
19	chr19:48924897:A:G	0	48924897	G	A
19	chr19:48925811:C:T	0	48925811	T	C
19	chr19:48926775:C:T	0	48926775	T	C
19	chr19:48927717:G:A	0	48927717	A	G
19	chr19:48927802:GA:G	0	48927802	G	GA
19	chr19:48928685:G:A	0	48928685	A	G
19	chr19:48928817:C:T	0	48928817	T	C
19	chr19:48928875:G:A	0	48928875	A	G
19	chr19:48928962:T:A	0	48928962	A	T
19	chr19:48929990:C:T	0	48929990	T	C
19	chr19:48930458:A:C	0	48930458	C	A
19	chr19:48930679:T:C	0	48930679	C	T
19	chr19:48932149:G:A	0	48932149	A	G
19	chr19:48932988:G:C	0	48932988	C	G
19	chr19:48933236:T:G	0	48933236	G	T
19	chr19:48933866:G:A	0	48933866	A	G
19	chr19:48934729:CTCTT:C	0	48934729	C	CTCTT
19	chr19:48934744:A:G	0	48934744	G	A
19	chr19:48935106:G:A	0	48935106	A	G
19	chr19:48935176:C:G	0	48935176	G	C
19	chr19:48936653:G:A	0	48936653	A	G
19	chr19:48936928:C:T	0	48936928	T	C
19	chr19:48937004:A:G	0	48937004	G	A
19	chr19:48937163:GATC:G	0	48937163	G	GATC
19	chr19:48937572:A:G	0	48937572	G	A
19	chr19:48937639:C:T	0	48937639	T	C
19	chr19:48937692:G:A	0	48937692	A	G
19	chr19:48937705:G:A	0	48937705	A	G
19	chr19:48937707:G:A	0	48937707	A	G
19	chr19:48937719:G:A	0	48937719	A	G
19	chr19:48937726:G:C	0	48937726	C	G
19	chr19:48938393:A:G	0	48938393	G	A
19	chr19:48938527:G:A	0	48938527	A	G
19	chr19:48938536:G:A	0	48938536	A	G
19	chr19:48939251:G:A	0	48939251	A	G
19	chr19:48939286:A:C	0	48939286	C	A
19	chr19:48939478:C:T	0	48939478	T	C
19	chr19:48939676:T:C	0	48939676	C	T
19	chr19:48940055:A:T	0	48940055	T	A
19	chr19:48940313:T:C	0	48940313	C	T
19	chr19:48940342:G:A	0	48940342	A	G
19	chr19:48940401:G:A	0	48940401	A	G
19	chr19:48941038:T:C	0	48941038	C	T
19	chr19:48942085:T:G	0	48942085	G	T
19	chr19:48942255:C:T	0	48942255	T	C
19	chr19:48942422:C:T	0	48942422	T	C
19	chr19:48942517:C:T	0	48942517	T	C
19	chr19:48942560:T:C	0	48942560	C	T
19	chr19:48943972:GC:G	0	48943972	G	GC
19	chr19:48944320:G:A	0	48944320	A	G
19	chr19:48944456:G:A	0	48944456	A	G
19	chr19:48944491:GGA:G	0	48944491	G	GGA
19	chr19:48945183:T:C	0	48945183	C	T
19	chr19:48945381:A:G	0	48945381	G	A
19	chr19:48945945:G:C	0	48945945	C	G
19	chr19:48947465:C:T	0	48947465	T	C
19	chr19:48947527:A:G	0	48947527	G	A
19	chr19:48947960:A:G	0	48947960	G	A
19	chr19:48948035:T:C	0	48948035	C	T
19	chr19:48948234:T:C	0	48948234	C	T
19	chr19:48948426:T:C	0	48948426	C	T
19	chr19:48948807:G:A	0	48948807	A	G
19	chr19:48949205:A:G	0	48949205	G	A
19	chr19:48949612:A:C	0	48949612	C	A
19	chr19:48949953:G:A	0	48949953	A	G
19	chr19:48950989:C:T	0	48950989	T	C
19	chr19:48950998:C:A	0	48950998	A	C
19	chr19:48952004:TTTTTC:T	0	48952004	T	TTTTTC
19	chr19:48952668:A:T	0	48952668	T	A
19	chr19:48952897:G:T	0	48952897	T	G
19	chr19:48953023:T:A	0	48953023	A	T
19	chr19:48953695:C:T	0	48953695	T	C
19	chr19:48953782:C:T	0	48953782	T	C
19	chr19:48953783:G:A	0	48953783	A	G
19	chr19:48954352:AAAAC:A	0	48954352	A	AAAAC
19	chr19:48954681:A:G	0	48954681	G	A
19	chr19:48955005:C:T	0	48955005	T	C
19	chr19:48955847:A:G	0	48955847	G	A
19	chr19:48955955:A:G	0	48955955	G	A
19	chr19:48956619:T:A	0	48956619	A	T
19	chr19:48956796:T:C	0	48956796	C	T
19	chr19:48957466:A:G	0	48957466	G	A
19	chr19:48957504:G:A	0	48957504	A	G
19	chr19:48957521:C:T	0	48957521	T	C
19	chr19:48957658:C:A	0	48957658	A	C
19	chr19:48957689:C:G	0	48957689	G	C
19	chr19:48958048:T:C	0	48958048	C	T
19	chr19:48958071:T:C	0	48958071	C	T
19	chr19:48958577:G:A	0	48958577	A	G
19	chr19:48959225:T:C	0	48959225	C	T
19	chr19:48959451:G:A	0	48959451	A	G
19	chr19:48959713:C:T	0	48959713	T	C
19	chr19:48959783:A:G	0	48959783	G	A
19	chr19:48960027:A:C	0	48960027	C	A
19	chr19:48961714:G:A	0	48961714	A	G
19	chr19:48962396:C:T	0	48962396	T	C
19	chr19:48962469:A:G	0	48962469	G	A
19	chr19:48962703:T:G	0	48962703	G	T
19	chr19:48965830:T:C	0	48965830	C	T
19	chr19:48966943:G:A	0	48966943	A	G
19	chr19:48968073:T:C	0	48968073	C	T
19	chr19:48968563:G:A	0	48968563	A	G
19	chr19:48970169:G:A	0	48970169	A	G
19	chr19:48972195:G:A	0	48972195	A	G
19	chr19:48972619:C:T	0	48972619	T	C
19	chr19:48972657:G:T	0	48972657	T	G
19	chr19:48973008:A:G	0	48973008	G	A
19	chr19:48974914:CTTTCT:C	0	48974914	C	CTTTCT
19	chr19:48975177:T:C	0	48975177	C	T
19	chr19:48975666:G:A	0	48975666	A	G
19	chr19:48977073:G:A	0	48977073	A	G
19	chr19:48978376:C:T	0	48978376	T	C
19	chr19:48978948:A:T	0	48978948	T	A
19	chr19:48979829:G:T	0	48979829	T	G
19	chr19:48981045:A:G	0	48981045	G	A
19	chr19:48982291:G:A	0	48982291	A	G
19	chr19:48982501:C:T	0	48982501	T	C
19	chr19:48984298:T:C	0	48984298	C	T
19	chr19:48986688:G:T	0	48986688	T	G
19	chr19:48987778:A:G	0	48987778	G	A
19	chr19:48988037:T:C	0	48988037	C	T
19	chr19:48993294:A:C	0	48993294	C	A
19	chr19:48993529:C:T	0	48993529	T	C
19	chr19:48993765:A:C	0	48993765	C	A
19	chr19:48993866:T:C	0	48993866	C	T
19	chr19:48994020:G:A	0	48994020	A	G
19	chr19:48994196:A:C	0	48994196	C	A
19	chr19:48995844:G:A	0	48995844	A	G
19	chr19:48996252:A:T	0	48996252	T	A
19	chr19:48996474:C:T	0	48996474	T	C
19	chr19:48996747:G:A	0	48996747	A	G
19	chr19:48997109:G:A	0	48997109	A	G
19	chr19:49000329:C:T	0	49000329	T	C
19	chr19:49001823:G:A	0	49001823	A	G
19	chr19:49003073:C:A	0	49003073	A	C
19	chr19:49003133:T:C	0	49003133	C	T
19	chr19:49003720:G:T	0	49003720	T	G
19	chr19:49003862:C:T	0	49003862	T	C
19	chr19:49004285:A:G	0	49004285	G	A
19	chr19:49004321:T:C	0	49004321	C	T
19	chr19:49004866:G:A	0	49004866	A	G
19	chr19:49005008:A:G	0	49005008	G	A
19	chr19:49005639:CA:C	0	49005639	C	CA
19	chr19:49006540:G:T	0	49006540	T	G
19	chr19:49006985:C:T	0	49006985	T	C
19	chr19:49007761:G:A	0	49007761	A	G
19	chr19:49008402:G:A	0	49008402	A	G
19	chr19:49008479:C:T	0	49008479	T	C
19	chr19:49008583:C:T	0	49008583	T	C
19	chr19:49009409:C:T	0	49009409	T	C
19	chr19:49009765:C:T	0	49009765	T	C
19	chr19:49010245:T:C	0	49010245	C	T
19	chr19:49010283:T:C	0	49010283	C	T
19	chr19:49011546:C:T	0	49011546	T	C
19	chr19:49011557:G:A	0	49011557	A	G
19	chr19:49011700:C:T	0	49011700	T	C
19	chr19:49012030:A:G	0	49012030	G	A
19	chr19:49012106:G:A	0	49012106	A	G
19	chr19:49012674:C:T	0	49012674	T	C
19	chr19:49012722:C:T	0	49012722	T	C
19	chr19:49013883:C:T	0	49013883	T	C
19	chr19:49013889:C:T	0	49013889	T	C
19	chr19:49013956:G:A	0	49013956	A	G
19	chr19:49014036:G:C	0	49014036	C	G
19	chr19:49014074:C:G	0	49014074	G	C
19	chr19:49014139:C:T	0	49014139	T	C
19	chr19:49015227:C:T	0	49015227	T	C
19	chr19:49015318:A:G	0	49015318	G	A
19	chr19:49015801:T:C	0	49015801	C	T
19	chr19:49015983:G:A	0	49015983	A	G
19	chr19:49016209:A:G	0	49016209	G	A
19	chr19:49016528:CT:C	0	49016528	C	CT
19	chr19:49016536:A:G	0	49016536	G	A
19	chr19:49016598:T:G	0	49016598	G	T
19	chr19:49016648:A:G	0	49016648	G	A
19	chr19:49016740:A:G	0	49016740	G	A
19	chr19:49017115:A:T	0	49017115	T	A
19	chr19:49017319:C:T	0	49017319	T	C
19	chr19:49017355:G:A	0	49017355	A	G
19	chr19:49017357:C:T	0	49017357	T	C
19	chr19:49017571:A:T	0	49017571	T	A
19	chr19:49017585:A:T	0	49017585	T	A
19	chr19:49017587:A:G	0	49017587	G	A
19	chr19:49017606:A:C	0	49017606	C	A
19	chr19:49017633:G:A	0	49017633	A	G
19	chr19:49017757:A:C	0	49017757	C	A
19	chr19:49018537:G:C	0	49018537	C	G
19	chr19:49018818:A:T	0	49018818	T	A
19	chr19:49018849:G:A	0	49018849	A	G
19	chr19:49019831:C:T	0	49019831	T	C
19	chr19:49020963:G:T	0	49020963	T	G
19	chr19:49023871:C:A	0	49023871	A	C
19	chr19:49026113:CAG:C	0	49026113	C	CAG
19	chr19:49026147:A:G	0	49026147	G	A
19	chr19:49026479:G:A	0	49026479	A	G
19	chr19:49026547:C:T	0	49026547	T	C
19	chr19:49026680:T:C	0	49026680	C	T
19	chr19:49026699:A:G	0	49026699	G	A
19	chr19:49026724:A:G	0	49026724	G	A
19	chr19:49026742:C:G	0	49026742	G	C
19	chr19:49026764:A:G	0	49026764	G	A
19	chr19:49026781:T:C	0	49026781	C	T
19	chr19:49026993:G:A	0	49026993	A	G
19	chr19:49027480:T:C	0	49027480	C	T
19	chr19:49027630:T:C	0	49027630	C	T
19	chr19:49027730:G:A	0	49027730	A	G
19	chr19:49028063:G:T	0	49028063	T	G
19	chr19:49028488:G:A	0	49028488	A	G
19	chr19:49028609:G:A	0	49028609	A	G
19	chr19:49028804:G:A	0	49028804	A	G
19	chr19:49029253:C:T	0	49029253	T	C
19	chr19:49029569:A:G	0	49029569	G	A
19	chr19:49029906:T:C	0	49029906	C	T
19	chr19:49031767:T:C	0	49031767	C	T
19	chr19:49032234:T:C	0	49032234	C	T
19	chr19:49035334:G:C	0	49035334	C	G
19	chr19:49036946:T:C	0	49036946	C	T
19	chr19:49038568:T:C	0	49038568	C	T
19	chr19:49038749:A:G	0	49038749	G	A
19	chr19:49038813:G:C	0	49038813	C	G
19	chr19:49039516:C:G	0	49039516	G	C
19	chr19:49039799:G:C	0	49039799	C	G
19	chr19:49039858:C:T	0	49039858	T	C
19	chr19:49041173:G:A	0	49041173	A	G
19	chr19:49042568:G:A	0	49042568	A	G
19	chr19:49042615:A:C	0	49042615	C	A
19	chr19:49043013:A:C	0	49043013	C	A
19	chr19:49043110:C:G	0	49043110	G	C
19	chr19:49043692:TG:T	0	49043692	T	TG
19	chr19:49044424:G:A	0	49044424	A	G
19	chr19:49045592:A:T	0	49045592	T	A
19	chr19:49045604:A:T	0	49045604	T	A
19	chr19:49046359:A:G	0	49046359	G	A
19	chr19:49046820:C:A	0	49046820	A	C
19	chr19:49046836:C:T	0	49046836	T	C
19	chr19:49048811:A:T	0	49048811	T	A
19	chr19:49049297:C:A	0	49049297	A	C
19	chr19:49051401:C:G	0	49051401	G	C
19	chr19:49051444:A:G	0	49051444	G	A
19	chr19:49051472:A:G	0	49051472	G	A
19	chr19:49051542:C:T	0	49051542	T	C
19	chr19:49052170:C:T	0	49052170	T	C
19	chr19:49052442:C:A	0	49052442	A	C
19	chr19:49052468:C:T	0	49052468	T	C
19	chr19:49052637:C:T	0	49052637	T	C
19	chr19:49053343:A:T	0	49053343	T	A
19	chr19:49055241:T:C	0	49055241	C	T
19	chr19:49055433:T:G	0	49055433	G	T
19	chr19:49055522:G:C	0	49055522	C	G
19	chr19:49055627:C:T	0	49055627	T	C
19	chr19:49055656:A:G	0	49055656	G	A
19	chr19:49055732:G:A	0	49055732	A	G
19	chr19:49055754:C:T	0	49055754	T	C
19	chr19:49056072:G:A	0	49056072	A	G
19	chr19:49056261:C:G	0	49056261	G	C
19	chr19:49057663:AC:A	0	49057663	A	AC
19	chr19:49058685:T:C	0	49058685	C	T
19	chr19:49058958:G:A	0	49058958	A	G
19	chr19:49060289:G:A	0	49060289	A	G
19	chr19:49060867:A:G	0	49060867	G	A
19	chr19:49067856:C:T	0	49067856	T	C
19	chr19:49068142:T:G	0	49068142	G	T
19	chr19:49068309:T:C	0	49068309	C	T
19	chr19:49069290:C:T	0	49069290	T	C
19	chr19:49069755:C:T	0	49069755	T	C
19	chr19:49069949:C:T	0	49069949	T	C
19	chr19:49070181:A:G	0	49070181	G	A
19	chr19:49070261:G:A	0	49070261	A	G
19	chr19:49070990:G:A	0	49070990	A	G
19	chr19:49072361:A:G	0	49072361	G	A
19	chr19:49072898:C:T	0	49072898	T	C
19	chr19:49073154:G:A	0	49073154	A	G
19	chr19:49074319:T:C	0	49074319	C	T
19	chr19:49074373:T:C	0	49074373	C	T
19	chr19:49075522:C:T	0	49075522	T	C
19	chr19:49075698:C:A	0	49075698	A	C
19	chr19:49075703:G:A	0	49075703	A	G
19	chr19:49075997:T:C	0	49075997	C	T
19	chr19:49076199:CTAAAATACAT:C	0	49076199	C	CTAAAATACAT
19	chr19:49077238:T:A	0	49077238	A	T
19	chr19:49078069:T:C	0	49078069	C	T
19	chr19:49078253:T:C	0	49078253	C	T
19	chr19:49078688:T:C	0	49078688	C	T
19	chr19:49078707:TTTATTTA:T	0	49078707	T	TTTATTTA
19	chr19:49080383:G:T	0	49080383	T	G
19	chr19:49080782:A:G	0	49080782	G	A
19	chr19:49080914:T:G	0	49080914	G	T
19	chr19:49081793:C:T	0	49081793	T	C
19	chr19:49081795:T:G	0	49081795	G	T
19	chr19:49083150:C:T	0	49083150	T	C
19	chr19:49083299:C:T	0	49083299	T	C
19	chr19:49083988:T:C	0	49083988	C	T
19	chr19:49088722:C:T	0	49088722	T	C
19	chr19:49091207:A:G	0	49091207	G	A
19	chr19:49091750:A:G	0	49091750	G	A
19	chr19:49092750:T:G	0	49092750	G	T
19	chr19:49094941:C:T	0	49094941	T	C
19	chr19:49095364:C:T	0	49095364	T	C
19	chr19:49095753:T:C	0	49095753	C	T
19	chr19:49096405:T:G	0	49096405	G	T
19	chr19:49096927:C:T	0	49096927	T	C
19	chr19:49097086:C:T	0	49097086	T	C
19	chr19:49097335:G:A	0	49097335	A	G
19	chr19:49100573:G:A	0	49100573	A	G
19	chr19:49105783:C:T	0	49105783	T	C
19	chr19:49107132:T:C	0	49107132	C	T
19	chr19:49107156:C:T	0	49107156	T	C
19	chr19:49108062:C:T	0	49108062	T	C
19	chr19:49112335:C:A	0	49112335	A	C
19	chr19:49113144:C:T	0	49113144	T	C
19	chr19:49114449:T:C	0	49114449	C	T
19	chr19:49114632:G:T	0	49114632	T	G
19	chr19:49114644:A:C	0	49114644	C	A
19	chr19:49115424:CATG:C	0	49115424	C	CATG
19	chr19:49115521:A:G	0	49115521	G	A
19	chr19:49115762:G:A	0	49115762	A	G
19	chr19:49116979:C:A	0	49116979	A	C
19	chr19:49117071:T:C	0	49117071	C	T
19	chr19:49117129:C:G	0	49117129	G	C
19	chr19:49117205:C:T	0	49117205	T	C
19	chr19:49117375:C:T	0	49117375	T	C
19	chr19:49117608:G:A	0	49117608	A	G
19	chr19:49118098:C:A	0	49118098	A	C
19	chr19:49118166:C:T	0	49118166	T	C
19	chr19:49118335:G:C	0	49118335	C	G
19	chr19:49118707:T:C	0	49118707	C	T
19	chr19:49119420:G:C	0	49119420	C	G
19	chr19:49120108:C:T	0	49120108	T	C
19	chr19:49120678:T:C	0	49120678	C	T
19	chr19:49121707:C:T	0	49121707	T	C
19	chr19:49121720:G:C	0	49121720	C	G
19	chr19:49122122:T:C	0	49122122	C	T
19	chr19:49122226:G:A	0	49122226	A	G
19	chr19:49122410:C:T	0	49122410	T	C
19	chr19:49122412:C:T	0	49122412	T	C
19	chr19:49122890:A:T	0	49122890	T	A
19	chr19:49123061:C:A	0	49123061	A	C
19	chr19:49123130:A:G	0	49123130	G	A
19	chr19:49124722:G:C	0	49124722	C	G
19	chr19:49125943:G:T	0	49125943	T	G
19	chr19:49126229:T:C	0	49126229	C	T
19	chr19:49126393:T:C	0	49126393	C	T
19	chr19:49126481:C:G	0	49126481	G	C
19	chr19:49126732:G:T	0	49126732	T	G
19	chr19:49127606:T:A	0	49127606	A	T
19	chr19:49128822:C:A	0	49128822	A	C
19	chr19:49129052:T:C	0	49129052	C	T
19	chr19:49129515:C:T	0	49129515	T	C
19	chr19:49132143:T:C	0	49132143	C	T
19	chr19:49136142:C:G	0	49136142	G	C
19	chr19:49136691:A:G	0	49136691	G	A
19	chr19:49136745:G:T	0	49136745	T	G
19	chr19:49137037:C:T	0	49137037	T	C
19	chr19:49137360:C:T	0	49137360	T	C
19	chr19:49137973:A:G	0	49137973	G	A
19	chr19:49138567:CAA:C	0	49138567	C	CAA
19	chr19:49138697:C:T	0	49138697	T	C
19	chr19:49139007:A:G	0	49139007	G	A
19	chr19:49139839:G:T	0	49139839	T	G
19	chr19:49140147:T:C	0	49140147	C	T
19	chr19:49140280:A:G	0	49140280	G	A
19	chr19:49140755:T:C	0	49140755	C	T
19	chr19:49141077:C:T	0	49141077	T	C
19	chr19:49141223:C:A	0	49141223	A	C
19	chr19:49141557:TGA:T	0	49141557	T	TGA
19	chr19:49141919:C:G	0	49141919	G	C
19	chr19:49142749:A:G	0	49142749	G	A
19	chr19:49143219:C:G	0	49143219	G	C
19	chr19:49143801:G:A	0	49143801	A	G
19	chr19:49143878:T:G	0	49143878	G	T
19	chr19:49143949:C:T	0	49143949	T	C
19	chr19:49144027:TG:T	0	49144027	T	TG
19	chr19:49144361:T:A	0	49144361	A	T
19	chr19:49144807:A:G	0	49144807	G	A
19	chr19:49145273:A:G	0	49145273	G	A
19	chr19:49145413:C:T	0	49145413	T	C
19	chr19:49145794:T:G	0	49145794	G	T
19	chr19:49146241:C:T	0	49146241	T	C
19	chr19:49146636:G:A	0	49146636	A	G
19	chr19:49146911:T:C	0	49146911	C	T
19	chr19:49147062:G:A	0	49147062	A	G
19	chr19:49147214:T:G	0	49147214	G	T
19	chr19:49147288:A:G	0	49147288	G	A
19	chr19:49147615:T:C	0	49147615	C	T
19	chr19:49147616:G:T	0	49147616	T	G
19	chr19:49148533:G:A	0	49148533	A	G
19	chr19:49148871:GT:G	0	49148871	G	GT
19	chr19:49148873:G:A	0	49148873	A	G
19	chr19:49151164:C:T	0	49151164	T	C
19	chr19:49151595:G:A	0	49151595	A	G
19	chr19:49153101:T:TTCA	0	49153101	TTCA	T
19	chr19:49155110:C:T	0	49155110	T	C
19	chr19:49155133:T:C	0	49155133	C	T
19	chr19:49155618:T:G	0	49155618	G	T
19	chr19:49155757:T:C	0	49155757	C	T
19	chr19:49157632:A:G	0	49157632	G	A
19	chr19:49158325:T:C	0	49158325	C	T
19	chr19:49158421:G:C	0	49158421	C	G
19	chr19:49158750:TG:T	0	49158750	T	TG
19	chr19:49159613:G:A	0	49159613	A	G
19	chr19:49160219:T:G	0	49160219	G	T
19	chr19:49160441:G:A	0	49160441	A	G
19	chr19:49160532:G:A	0	49160532	A	G
19	chr19:49160967:C:G	0	49160967	G	C
19	chr19:49162083:G:A	0	49162083	A	G
19	chr19:49162194:A:C	0	49162194	C	A
19	chr19:49162245:A:G	0	49162245	G	A
19	chr19:49162260:C:T	0	49162260	T	C
19	chr19:49163125:A:AC	0	49163125	AC	A
19	chr19:49163204:T:A	0	49163204	A	T
19	chr19:49163298:T:C	0	49163298	C	T
19	chr19:49163316:C:T	0	49163316	T	C
19	chr19:49164094:T:C	0	49164094	C	T
19	chr19:49164194:T:C	0	49164194	C	T
19	chr19:49166320:A:G	0	49166320	G	A
19	chr19:49167894:G:A	0	49167894	A	G
19	chr19:49167955:T:G	0	49167955	G	T
19	chr19:49168514:C:T	0	49168514	T	C
19	chr19:49168723:G:A	0	49168723	A	G
19	chr19:49171976:C:T	0	49171976	T	C
19	chr19:49172546:ATTCT:A	0	49172546	A	ATTCT
19	chr19:49173513:A:G	0	49173513	G	A
19	chr19:49173671:T:C	0	49173671	C	T
19	chr19:49173888:A:G	0	49173888	G	A
19	chr19:49174187:C:T	0	49174187	T	C
19	chr19:49175818:G:A	0	49175818	A	G
19	chr19:49176400:A:G	0	49176400	G	A
19	chr19:49176528:T:C	0	49176528	C	T
19	chr19:49176602:C:T	0	49176602	T	C
19	chr19:49176671:G:T	0	49176671	T	G
19	chr19:49176796:A:T	0	49176796	T	A
19	chr19:49176912:G:A	0	49176912	A	G
19	chr19:49176962:A:G	0	49176962	G	A
19	chr19:49177482:T:C	0	49177482	C	T
19	chr19:49177616:A:G	0	49177616	G	A
19	chr19:49177764:AG:A	0	49177764	A	AG
19	chr19:49178024:G:A	0	49178024	A	G
19	chr19:49178721:C:T	0	49178721	T	C
19	chr19:49179274:C:T	0	49179274	T	C
19	chr19:49179641:C:T	0	49179641	T	C
19	chr19:49179734:G:A	0	49179734	A	G
19	chr19:49179960:G:A	0	49179960	A	G
19	chr19:49179966:G:A	0	49179966	A	G
19	chr19:49180009:C:T	0	49180009	T	C
19	chr19:49180063:T:C	0	49180063	C	T
19	chr19:49180256:C:A	0	49180256	A	C
19	chr19:49181102:A:G	0	49181102	G	A
19	chr19:49181329:T:A	0	49181329	A	T
19	chr19:49183705:G:A	0	49183705	A	G
19	chr19:49183709:C:A	0	49183709	A	C
19	chr19:49184026:G:T	0	49184026	T	G
19	chr19:49184202:C:A	0	49184202	A	C
19	chr19:49185107:G:A	0	49185107	A	G
19	chr19:49185759:G:T	0	49185759	T	G
19	chr19:49186417:G:A	0	49186417	A	G
19	chr19:49186597:T:C	0	49186597	C	T
19	chr19:49186610:A:G	0	49186610	G	A
19	chr19:49186680:T:C	0	49186680	C	T
19	chr19:49188112:T:A	0	49188112	A	T
19	chr19:49188565:T:C	0	49188565	C	T
19	chr19:49189861:A:G	0	49189861	G	A
19	chr19:49190567:A:G	0	49190567	G	A
19	chr19:49191750:A:G	0	49191750	G	A
19	chr19:49191890:C:T	0	49191890	T	C
19	chr19:49192425:G:A	0	49192425	A	G
19	chr19:49192764:A:G	0	49192764	G	A
19	chr19:49193608:C:T	0	49193608	T	C
19	chr19:49193763:A:G	0	49193763	G	A
19	chr19:49193800:T:C	0	49193800	C	T
19	chr19:49194360:C:A	0	49194360	A	C
19	chr19:49194377:T:C	0	49194377	C	T
19	chr19:49194473:A:G	0	49194473	G	A
19	chr19:49195083:T:A	0	49195083	A	T
19	chr19:49195440:A:G	0	49195440	G	A
19	chr19:49195752:T:C	0	49195752	C	T
19	chr19:49195917:G:A	0	49195917	A	G
19	chr19:49196609:C:T	0	49196609	T	C
19	chr19:49196948:A:G	0	49196948	G	A
19	chr19:49197714:G:A	0	49197714	A	G
19	chr19:49198587:G:T	0	49198587	T	G
19	chr19:49199063:G:C	0	49199063	C	G
19	chr19:49199248:TTTTGG:T	0	49199248	T	TTTTGG
19	chr19:49199377:G:T	0	49199377	T	G
19	chr19:49200144:T:C	0	49200144	C	T
19	chr19:49200507:A:G	0	49200507	G	A
19	chr19:49201172:G:A	0	49201172	A	G
19	chr19:49201451:A:G	0	49201451	G	A
19	chr19:49201859:CA:C	0	49201859	C	CA
19	chr19:49202383:G:A	0	49202383	A	G
```
