## Supplementary material for "Characterization of shared and ancestry-specific signals driving complex traits using multi-ancestry fine-mapping": mesusieoutput

```
                 eur          afr      eur_afr
   [1,] 0.0006758668 0.0001517902 5.451014e-05
   [2,] 0.0002125735 0.0002509003 6.642627e-05
   [3,] 0.0014961597 0.0001985743 1.630016e-04
   [4,] 0.0002027121 0.0001540502 4.310668e-05
   [5,] 0.0005286112 0.0007427302 1.280351e-03
   [6,] 0.0005069472 0.0008572977 1.443279e-03
   [7,] 0.0010611627 0.0005032049 1.765240e-03
   [8,] 0.0010497076 0.0005063184 1.760713e-03
   [9,] 0.0011158465 0.0005003976 1.846561e-03
  [10,] 0.0010982665 0.0004315629 1.451996e-03
  [11,] 0.0002250400 0.0015943467 3.597838e-04
  [12,] 0.0002037417 0.0001427754 4.380411e-05
  [13,] 0.0005154483 0.0005105435 7.843378e-04
  [14,] 0.0005937167 0.0004325873 7.534620e-04
  [15,] 0.0005868908 0.0004325873 7.437231e-04
  [16,] 0.0008364840 0.0004811982 1.278050e-03
  [17,] 0.0002241177 0.0017687150 2.694460e-04
  [18,] 0.0003952803 0.0003242763 3.216044e-04
  [19,] 0.0002247594 0.0019242029 3.668401e-04
  [20,] 0.0005241652 0.0002129519 7.078855e-05
  [21,] 0.0002294496 0.0016655788 3.062644e-04
  [22,] 0.0002250802 0.0019859186 3.761727e-04
  [23,] 0.0002250996 0.0019982984 3.936358e-04
  [24,] 0.0004772911 0.0002134308 6.733680e-05
  [25,] 0.0005412348 0.0002147376 7.128886e-05
  [26,] 0.0004931357 0.0002292456 6.466930e-05
  [27,] 0.0003891842 0.0004525036 4.835684e-04
  [28,] 0.0004928077 0.0002176574 6.661417e-05
  [29,] 0.0002250802 0.0020107699 3.801415e-04
  [30,] 0.0003886001 0.0003190492 3.084623e-04
  [31,] 0.0003760787 0.0003786100 3.703536e-04
  [32,] 0.0003726795 0.0003812515 3.695270e-04
  [33,] 0.0003966290 0.0003254154 3.242187e-04
  [34,] 0.0003578562 0.0003085961 2.684424e-04
  [35,] 0.0003966290 0.0003219109 3.195324e-04
  [36,] 0.0004030298 0.0003859411 4.129185e-04
  [37,] 0.0003945314 0.0003879376 4.051779e-04
  [38,] 0.0004030298 0.0003814493 4.065488e-04
  [39,] 0.0004932842 0.0002080328 7.229130e-05
  [40,] 0.0003973040 0.0003792911 3.967615e-04
  [41,] 0.0003987449 0.0003834274 4.040950e-04
  [42,] 0.0003945314 0.0003876317 4.046185e-04
  [43,] 0.0003945314 0.0003854209 4.016595e-04
  [44,] 0.0003945314 0.0003917002 4.100658e-04
  [45,] 0.0004030298 0.0003960409 4.266999e-04
  [46,] 0.0003687558 0.0004690337 4.712403e-04
  [47,] 0.0003733400 0.0003914731 3.832537e-04
  [48,] 0.0003811161 0.0003879376 3.885546e-04
  [49,] 0.0003823064 0.0003817983 3.821845e-04
  [50,] 0.0003863134 0.0003964935 4.061177e-04
  [51,] 0.0003237660 0.0003799063 3.087533e-04
  [52,] 0.0003746851 0.0003784964 3.689427e-04
  [53,] 0.0003746851 0.0003765897 3.665779e-04
  [54,] 0.0003597979 0.0004382125 4.209078e-04
  [55,] 0.0003597979 0.0004333017 4.151590e-04
  [56,] 0.0002270295 0.0014997703 3.045603e-04
  [57,] 0.0004965331 0.0002050998 7.418298e-05
  [58,] 0.0002111278 0.0002141140 5.948958e-05
  [59,] 0.0005563149 0.0003446612 5.075173e-04
  [60,] 0.0002012729 0.0001559284 4.614406e-05
  [61,] 0.0004804309 0.0003911080 5.143106e-04
  [62,] 0.0005771405 0.0003299328 4.952249e-04
  [63,] 0.0005563149 0.0003299328 4.765493e-04
  [64,] 0.0005395980 0.0003769565 5.567753e-04
  [65,] 0.0005626627 0.0003378906 4.992030e-04
  [66,] 0.0004117203 0.0003613238 3.876536e-04
  [67,] 0.0004297893 0.0003807758 4.367492e-04
  [68,] 0.0003990405 0.0003738977 3.908550e-04
  [69,] 0.0002202298 0.0017689489 4.913249e-04
  [70,] 0.0004806936 0.0001998082 7.520652e-05
  [71,] 0.0004473025 0.0002016780 7.140314e-05
  [72,] 0.0002184234 0.0011556732 2.518642e-04
  [73,] 0.0002200194 0.0013267549 3.181833e-04
  [74,] 0.0002188713 0.0011753382 2.532204e-04
  [75,] 0.0002189984 0.0011753382 2.515782e-04
  [76,] 0.0005369577 0.0004809049 7.703277e-04
  [77,] 0.0005444980 0.0001908911 9.569534e-05
  [78,] 0.0002205145 0.0011165079 2.290040e-04
  [79,] 0.0004241436 0.0004828049 5.833905e-04
  [80,] 0.0002200351 0.0012069925 2.831893e-04
  [81,] 0.0002200659 0.0013333979 3.167043e-04
  [82,] 0.0002201222 0.0013654610 3.353834e-04
  [83,] 0.0003921844 0.0001986269 7.184481e-05
  [84,] 0.0002201098 0.0013114014 3.371545e-04
  [85,] 0.0003928371 0.0001927611 7.793011e-05
  [86,] 0.0003392198 0.0005257021 4.828544e-04
  [87,] 0.0003460689 0.0005374052 5.094160e-04
  [88,] 0.0003562005 0.0005526770 5.479445e-04
  [89,] 0.0003849716 0.0005727983 6.357181e-04
  [90,] 0.0003773376 0.0006086223 6.644677e-04
  [91,] 0.0003961157 0.0005718008 6.595878e-04
  [92,] 0.0003583463 0.0006020802 6.108428e-04
  [93,] 0.0005691415 0.0007926439 1.596550e-03
  [94,] 0.0005066885 0.0007063408 1.194304e-03
  [95,] 0.0002814347 0.0001741627 5.076685e-05
  [96,] 0.0002023788 0.0002232784 5.883279e-05
  [97,] 0.0002145093 0.0002289097 6.430954e-05
  [98,] 0.0002080666 0.0002398243 6.431060e-05
  [99,] 0.0002091980 0.0002453317 6.454431e-05
 [100,] 0.0002120602 0.0002456933 6.503716e-05
 [101,] 0.0002163525 0.0002372427 6.623634e-05
 [102,] 0.0002107789 0.0002444890 6.521567e-05
 [103,] 0.0002049327 0.0003085939 8.155595e-05
 [104,] 0.0003112398 0.0002531709 1.463562e-04
 [105,] 0.0001713907 0.0001876902 4.172988e-05
 [106,] 0.0003248025 0.0002502472 1.507102e-04
 [107,] 0.0001754168 0.0002288385 4.422239e-05
 [108,] 0.0001957979 0.0005525232 1.963054e-04
 [109,] 0.0002045865 0.0005734499 2.255756e-04
 [110,] 0.0001696582 0.0002811879 4.987986e-05
 [111,] 0.0001947727 0.0005870348 2.063014e-04
 [112,] 0.0002172651 0.0002077567 5.897893e-05
 [113,] 0.0003320038 0.0002522189 1.577162e-04
 [114,] 0.0003336442 0.0002552954 1.630186e-04
 [115,] 0.0003303790 0.0002556304 1.614559e-04
 [116,] 0.0001671259 0.0002769454 5.068157e-05
 [117,] 0.0003366689 0.0002596227 1.709691e-04
 [118,] 0.0001671651 0.0002698914 4.922361e-05
 [119,] 0.0001705006 0.0002653883 4.760081e-05
 [120,] 0.0001986683 0.0005378621 2.004960e-04
 [121,] 0.0001977381 0.0005378621 1.983939e-04
 [122,] 0.0001747003 0.0001778192 4.021958e-05
 [123,] 0.0001681674 0.0002577952 4.780487e-05
 [124,] 0.0001996150 0.0005399247 2.035810e-04
 [125,] 0.0004066099 0.0002677783 2.330450e-04
 [126,] 0.0001724900 0.0001779020 4.008481e-05
 [127,] 0.0001662097 0.0001756754 4.059608e-05
 [128,] 0.0001720347 0.0001656420 3.959372e-05
 [129,] 0.0001746650 0.0001984831 5.127579e-05
 [130,] 0.0003279488 0.0002577282 1.631905e-04
 [131,] 0.0001733624 0.0001812404 4.050076e-05
 [132,] 0.0003232231 0.0002592985 1.625330e-04
 [133,] 0.0001696281 0.0001802693 4.088763e-05
 [134,] 0.0003239120 0.0003982784 3.223904e-04
 [135,] 0.0003448325 0.0003977511 3.539100e-04
 [136,] 0.0003572722 0.0003802272 3.510445e-04
 [137,] 0.0001982707 0.0002514098 6.148924e-05
 [138,] 0.0003551070 0.0003745976 3.406059e-04
 [139,] 0.0003255983 0.0003924326 3.186852e-04
 [140,] 0.0003211070 0.0002869286 1.943531e-04
 [141,] 0.0003194657 0.0002857675 1.916503e-04
 [142,] 0.0003292074 0.0003732134 3.025546e-04
 [143,] 0.0003309747 0.0003716253 3.032874e-04
 [144,] 0.0003257269 0.0003712033 2.953423e-04
 [145,] 0.0003371946 0.0003663855 3.062935e-04
 [146,] 0.0005494242 0.0002685095 3.410723e-04
 [147,] 0.0003075278 0.0002744114 1.721528e-04
 [148,] 0.0003049040 0.0002805085 1.715894e-04
 [149,] 0.0001683038 0.0003497330 7.123255e-05
 [150,] 0.0002249405 0.0002482351 4.644478e-05
 [151,] 0.0001702185 0.0003133574 6.847232e-05
 [152,] 0.0001701472 0.0003096571 6.710860e-05
 [153,] 0.0001701341 0.0003089948 6.668319e-05
 [154,] 0.0001701472 0.0003139174 6.770588e-05
 [155,] 0.0001701341 0.0003119331 6.709708e-05
 [156,] 0.0001705831 0.0003119683 7.033982e-05
 [157,] 0.0002359490 0.0010906063 5.556724e-04
 [158,] 0.0002284313 0.0001424326 4.109540e-05
 [159,] 0.0001895001 0.0002773798 8.996313e-05
 [160,] 0.0002328560 0.0002605691 4.620339e-05
 [161,] 0.0002151170 0.0002730790 4.934834e-05
 [162,] 0.0002449697 0.0001411884 4.186323e-05
 [163,] 0.0001948725 0.0001399495 3.927139e-05
 [164,] 0.0002532413 0.0001387940 4.316872e-05
 [165,] 0.0002511192 0.0001381026 4.349787e-05
 [166,] 0.0002227518 0.0002357545 4.540904e-05
 [167,] 0.0002511192 0.0001381776 4.292985e-05
 [168,] 0.0001714614 0.0002894143 6.962105e-05
 [169,] 0.0002379651 0.0002255569 4.383180e-05
 [170,] 0.0001998378 0.0006364083 9.417443e-05
 [171,] 0.0001720727 0.0003168607 7.558464e-05
 [172,] 0.0002125949 0.0002249851 4.532175e-05
 [173,] 0.0003524490 0.0001351103 5.042509e-05
 [174,] 0.0003524490 0.0001352142 5.026001e-05
 [175,] 0.0001722683 0.0003088090 7.467086e-05
 [176,] 0.0003677197 0.0001370543 4.891171e-05
 [177,] 0.0003719977 0.0001372583 4.894263e-05
 [178,] 0.0003763546 0.0001378717 4.861501e-05
 [179,] 0.0003853109 0.0001402154 4.791288e-05
 [180,] 0.0002138084 0.0002980186 1.205568e-04
 [181,] 0.0002145658 0.0002854178 1.152258e-04
 [182,] 0.0001964710 0.0002972684 1.034864e-04
 [183,] 0.0002089502 0.0002542356 9.676529e-05
 [184,] 0.0002087187 0.0002467404 9.331449e-05
 [185,] 0.0002087187 0.0002489840 9.432234e-05
 [186,] 0.0003801181 0.0001455709 4.539955e-05
 [187,] 0.0002433746 0.0001504328 3.976918e-05
 [188,] 0.0002054839 0.0001724992 3.729019e-05
 [189,] 0.0002326955 0.0002418383 4.390754e-05
 [190,] 0.0004892172 0.0002553138 3.969379e-05
 [191,] 0.0004892172 0.0002511680 3.970720e-05
 [192,] 0.0004946178 0.0002486626 3.972794e-05
 [193,] 0.0004908278 0.0002405202 3.978089e-05
 [194,] 0.0004908278 0.0002405202 3.978089e-05
 [195,] 0.0003923426 0.0002393027 3.971344e-05
 [196,] 0.0005063506 0.0002427636 3.980204e-05
 [197,] 0.0005012659 0.0002416371 3.979899e-05
 [198,] 0.0004811808 0.0002405202 3.975627e-05
 [199,] 0.0001687213 0.0002056347 5.395830e-05
 [200,] 0.0004875144 0.0002334264 4.005385e-05
 [201,] 0.0004776738 0.0002334264 4.001996e-05
 [202,] 0.0003872100 0.0002322879 3.979795e-05
 [203,] 0.0003906297 0.0002312622 3.979426e-05
 [204,] 0.0004923057 0.0002322879 4.008748e-05
 [205,] 0.0004923057 0.0002312622 4.010275e-05
 [206,] 0.0004051666 0.0002322879 3.979538e-05
 [207,] 0.0001672844 0.0002052212 5.251601e-05
 [208,] 0.0005071013 0.0002312622 4.016504e-05
 [209,] 0.0005126891 0.0002312622 4.018987e-05
 [210,] 0.0004788253 0.0002274869 4.024620e-05
 [211,] 0.0002813315 0.0002304249 4.140387e-05
 [212,] 0.0005126891 0.0002312622 4.018987e-05
 [213,] 0.0005126891 0.0002312622 4.018987e-05
 [214,] 0.0005071013 0.0002312622 4.016504e-05
 [215,] 0.0005126891 0.0002302453 4.020865e-05
 [216,] 0.0003433555 0.0001605603 3.984420e-05
 [217,] 0.0003433555 0.0001610171 3.978827e-05
 [218,] 0.0005126891 0.0002302453 4.020865e-05
 [219,] 0.0004051666 0.0002302453 3.979910e-05
 [220,] 0.0002795976 0.0002265932 4.136773e-05
 [221,] 0.0005126891 0.0002302453 4.020865e-05
 [222,] 0.0004205272 0.0003893083 4.431989e-04
 [223,] 0.0005071013 0.0002302453 4.018303e-05
 [224,] 0.0005071013 0.0002302453 4.018303e-05
 [225,] 0.0005127618 0.0002284790 4.039255e-05
 [226,] 0.0001679000 0.0002119094 5.447276e-05
 [227,] 0.0004941238 0.0002284790 4.029977e-05
 [228,] 0.0003960847 0.0002284790 3.990964e-05
 [229,] 0.0001909577 0.0006122910 1.560353e-04
 [230,] 0.0005127618 0.0002241574 4.049220e-05
 [231,] 0.0002837862 0.0002218965 4.111688e-05
 [232,] 0.0002225820 0.0002381144 6.075051e-05
 [233,] 0.0004050011 0.0002232669 3.995243e-05
 [234,] 0.0004012588 0.0002232669 3.994308e-05
 [235,] 0.0005022991 0.0002222859 4.047759e-05
 [236,] 0.0005074907 0.0002193959 4.058665e-05
 [237,] 0.0005127618 0.0002193959 4.062086e-05
 [238,] 0.0004050011 0.0002203505 3.997817e-05
 [239,] 0.0005074907 0.0002193959 4.058665e-05
 [240,] 0.0004599347 0.0002247596 4.054862e-05
 [241,] 0.0005127618 0.0002176059 4.067485e-05
 [242,] 0.0005175750 0.0002166761 4.073791e-05
 [243,] 0.0004991641 0.0002176059 4.058368e-05
 [244,] 0.0005143011 0.0002166761 4.071496e-05
 [245,] 0.0004991641 0.0002166761 4.061095e-05
 [246,] 0.0004389353 0.0002237859 4.047001e-05
 [247,] 0.0003945916 0.0001550656 4.266701e-05
 [248,] 0.0005127618 0.0002135144 4.098091e-05
 [249,] 0.0005127618 0.0002135144 4.098091e-05
 [250,] 0.0005022991 0.0002152142 4.084178e-05
 [251,] 0.0002795988 0.0002085317 4.086585e-05
 [252,] 0.0005127618 0.0002119769 4.103931e-05
 [253,] 0.0005127618 0.0002119769 4.103931e-05
 [254,] 0.0005074907 0.0002119769 4.099696e-05
 [255,] 0.0005127618 0.0002131792 4.099338e-05
 [256,] 0.0005074907 0.0002108891 4.103905e-05
 [257,] 0.0004231956 0.0002127542 4.031599e-05
 [258,] 0.0004165682 0.0002079552 4.038564e-05
 [259,] 0.0004282532 0.0002110096 4.038863e-05
 [260,] 0.0003361361 0.0001509549 4.205468e-05
 [261,] 0.0003848064 0.0001470266 4.703710e-05
 [262,] 0.0004187963 0.0002037662 4.072719e-05
 [263,] 0.0002763733 0.0001978947 4.085308e-05
 [264,] 0.0004209393 0.0002037662 4.074461e-05
 [265,] 0.0004097534 0.0001978138 4.085346e-05
 [266,] 0.0004209393 0.0002007375 4.084778e-05
 [267,] 0.0002796195 0.0001948382 4.086259e-05
 [268,] 0.0004131740 0.0001995170 4.082213e-05
 [269,] 0.0002682075 0.0001934164 4.139312e-05
 [270,] 0.0004343709 0.0001948586 4.230810e-05
 [271,] 0.0002569024 0.0002041354 4.149864e-05
 [272,] 0.0001690143 0.0001939528 5.175304e-05
 [273,] 0.0002077832 0.0001548031 3.784688e-05
 [274,] 0.0001655048 0.0001934851 4.906072e-05
 [275,] 0.0002594312 0.0002033722 4.149248e-05
 [276,] 0.0001838620 0.0008223810 2.331434e-04
 [277,] 0.0001690143 0.0001895222 5.039907e-05
 [278,] 0.0002594312 0.0001766355 4.144943e-05
 [279,] 0.0002635910 0.0002438629 8.471102e-05
 [280,] 0.0002002431 0.0011890402 1.499142e-04
 [281,] 0.0002054304 0.0001378464 4.393290e-05
 [282,] 0.0001729957 0.0002922710 5.054318e-05
 [283,] 0.0001683126 0.0005741586 1.034644e-04
 [284,] 0.0002054304 0.0001385573 4.449566e-05
 [285,] 0.0001683270 0.0004992029 9.358675e-05
 [286,] 0.0001762069 0.0002470220 4.544332e-05
 [287,] 0.0001727993 0.0002549667 4.650328e-05
 [288,] 0.0001954084 0.0001423362 4.025292e-05
 [289,] 0.0002467585 0.0002446159 7.139960e-05
 [290,] 0.0002446209 0.0002413810 7.136610e-05
 [291,] 0.0001727761 0.0002643352 5.406645e-05
 [292,] 0.0001950334 0.0001366860 4.098600e-05
 [293,] 0.0001823152 0.0001912923 3.929738e-05
 [294,] 0.0001771817 0.0002736102 5.330491e-05
 [295,] 0.0001771417 0.0002770365 5.366643e-05
 [296,] 0.0001756107 0.0002556581 5.152721e-05
 [297,] 0.0001750926 0.0002573720 5.195388e-05
 [298,] 0.0001788680 0.0002865627 5.375537e-05
 [299,] 0.0001862034 0.0001359899 4.033225e-05
 [300,] 0.0001793168 0.0002920886 5.406565e-05
 [301,] 0.0001766690 0.0002657346 5.204638e-05
 [302,] 0.0001857750 0.0001360472 4.026502e-05
 [303,] 0.0001867727 0.0001359492 4.040441e-05
 [304,] 0.0002626511 0.0002392855 7.346760e-05
 [305,] 0.0001792912 0.0002818192 5.244301e-05
 [306,] 0.0001770905 0.0002573720 5.105054e-05
 [307,] 0.0001792912 0.0002818192 5.244301e-05
 [308,] 0.0002007615 0.0002599653 4.584070e-05
 [309,] 0.0002090414 0.0001783764 3.695674e-05
 [310,] 0.0002037016 0.0002642383 4.575388e-05
 [311,] 0.0001837723 0.0001351791 4.034318e-05
 [312,] 0.0002007615 0.0002628610 4.600208e-05
 [313,] 0.0002007615 0.0002618587 4.594614e-05
 [314,] 0.0002065514 0.0001773569 3.673394e-05
 [315,] 0.0001830349 0.0001351702 4.030417e-05
 [316,] 0.0001965655 0.0002444725 4.507529e-05
 [317,] 0.0001826797 0.0001351791 4.024089e-05
 [318,] 0.0002093417 0.0001766629 3.663509e-05
 [319,] 0.0001823334 0.0001351702 4.023705e-05
 [320,] 0.0002145777 0.0001682605 5.220054e-05
 [321,] 0.0001857750 0.0001351923 4.049242e-05
 [322,] 0.0001845458 0.0001351710 4.044502e-05
 [323,] 0.0001957622 0.0002671737 4.649850e-05
 [324,] 0.0001975277 0.0002627706 4.600843e-05
 [325,] 0.0001909950 0.0002416112 4.557579e-05
 [326,] 0.0002127988 0.0001860120 3.687719e-05
 [327,] 0.0002044552 0.0001774727 3.680080e-05
 [328,] 0.0002152329 0.0001899364 5.835600e-05
 [329,] 0.0001957295 0.0001794617 4.171820e-05
 [330,] 0.0001940276 0.0001814892 4.181464e-05
 [331,] 0.0001702904 0.0001364095 3.939210e-05
 [332,] 0.0002591499 0.0001882433 5.289596e-05
 [333,] 0.0002163462 0.0001760521 4.207564e-05
 [334,] 0.0002132201 0.0001756811 4.206957e-05
 [335,] 0.0002132201 0.0001764639 4.206927e-05
 [336,] 0.0002173926 0.0001847576 4.219056e-05
 [337,] 0.0002106003 0.0001437346 3.663066e-05
 [338,] 0.0002073894 0.0001749482 4.207817e-05
 [339,] 0.0002143003 0.0001843638 4.213699e-05
 [340,] 0.0002072505 0.0001756809 4.208546e-05
 [341,] 0.0001729256 0.0001358759 3.924026e-05
 [342,] 0.0002153492 0.0001734205 4.209481e-05
 [343,] 0.0002155105 0.0001834516 4.211029e-05
 [344,] 0.0002072505 0.0001750024 4.207931e-05
 [345,] 0.0002132677 0.0001748546 4.207199e-05
 [346,] 0.0002112509 0.0001731081 4.207454e-05
 [347,] 0.0002143003 0.0001843638 4.213699e-05
 [348,] 0.0001937318 0.0001741207 4.053398e-05
 [349,] 0.0002063299 0.0001749564 4.208442e-05
 [350,] 0.0002063299 0.0001756809 4.209231e-05
 [351,] 0.0002063299 0.0001761350 4.217931e-05
 [352,] 0.0002143003 0.0001865838 4.225293e-05
 [353,] 0.0002054242 0.0001804710 4.226654e-05
 [354,] 0.0002120831 0.0002685615 4.639909e-05
 [355,] 0.0002194121 0.0002747666 4.604772e-05
 [356,] 0.0001779547 0.0002675937 4.921487e-05
 [357,] 0.0001743547 0.0001357445 3.982399e-05
 [358,] 0.0001743547 0.0001357260 3.979364e-05
 [359,] 0.0002218791 0.0001865380 3.666315e-05
 [360,] 0.0002199467 0.0002812468 4.632189e-05
 [361,] 0.0002234157 0.0002856477 4.623907e-05
 [362,] 0.0002385285 0.0002822778 4.506859e-05
 [363,] 0.0002399486 0.0002822778 4.499155e-05
 [364,] 0.0002357509 0.0002845940 4.531985e-05
 [365,] 0.0002291603 0.0002902969 4.600199e-05
 [366,] 0.0002291603 0.0003048287 4.665235e-05
 [367,] 0.0002399486 0.0002822778 4.499155e-05
 [368,] 0.0002399486 0.0002822778 4.499155e-05
 [369,] 0.0002399486 0.0002822778 4.499155e-05
 [370,] 0.0002235457 0.0001862710 3.654637e-05
 [371,] 0.0002304391 0.0003023400 4.643819e-05
 [372,] 0.0002399486 0.0002822778 4.499155e-05
 [373,] 0.0002413900 0.0002838052 4.500395e-05
 [374,] 0.0002399486 0.0002834316 4.503519e-05
 [375,] 0.0002216463 0.0001865007 3.659544e-05
 [376,] 0.0002235457 0.0001865007 3.655338e-05
 [377,] 0.0001734530 0.0001352107 3.956166e-05
 [378,] 0.0002289161 0.0002511415 4.272645e-05
 [379,] 0.0002399486 0.0002845940 4.507930e-05
 [380,] 0.0001740441 0.0001352107 3.963548e-05
 [381,] 0.0001709816 0.0001353005 3.932245e-05
 [382,] 0.0002218791 0.0001857512 3.656646e-05
 [383,] 0.0002269718 0.0001881919 3.653278e-05
 [384,] 0.0002399486 0.0002868269 4.516443e-05
 [385,] 0.0002304843 0.0001881919 3.646594e-05
 [386,] 0.0001767046 0.0001353299 4.014695e-05
 [387,] 0.0002235457 0.0001873419 3.657936e-05
 [388,] 0.0002343929 0.0003122074 4.656123e-05
 [389,] 0.0002443378 0.0002845940 4.485193e-05
 [390,] 0.0001717872 0.0001352738 3.941808e-05
 [391,] 0.0002343929 0.0003035144 4.619145e-05
 [392,] 0.0002343929 0.0003060201 4.629766e-05
 [393,] 0.0002885598 0.0001827457 5.653708e-05
 [394,] 0.0002125265 0.0001915935 3.704608e-05
 [395,] 0.0002458448 0.0002812468 4.466199e-05
 [396,] 0.0002371294 0.0002973421 4.574851e-05
 [397,] 0.0002357509 0.0003086376 4.630900e-05
 [398,] 0.0002473742 0.0002801094 4.455426e-05
 [399,] 0.0002473742 0.0002801094 4.455426e-05
 [400,] 0.0002443378 0.0002801094 4.469224e-05
 [401,] 0.0002443378 0.0002812468 4.473251e-05
 [402,] 0.0002305254 0.0001865007 3.642060e-05
 [403,] 0.0002458448 0.0002837972 4.475104e-05
 [404,] 0.0002487701 0.0002779715 4.442326e-05
 [405,] 0.0002399486 0.0003023710 4.576964e-05
 [406,] 0.0001726141 0.0001351728 3.938319e-05
 [407,] 0.0002519070 0.0001423191 4.285614e-05
 [408,] 0.0001750720 0.0001351826 3.969985e-05
 [409,] 0.0002399486 0.0002937199 4.543032e-05
 [410,] 0.0002357509 0.0002973421 4.583919e-05
 [411,] 0.0002458448 0.0002779715 4.454886e-05
 [412,] 0.0002487701 0.0002758639 4.435415e-05
 [413,] 0.0002385285 0.0002913893 4.542346e-05
 [414,] 0.0002443378 0.0002768585 4.457811e-05
 [415,] 0.0002487701 0.0002758639 4.435415e-05
 [416,] 0.0002343929 0.0002949600 4.583171e-05
 [417,] 0.0002218791 0.0001849267 3.654084e-05
 [418,] 0.0002473742 0.0002747666 4.437521e-05
 [419,] 0.0002473742 0.0002747666 4.437521e-05
 [420,] 0.0002473742 0.0002747666 4.437521e-05
 [421,] 0.0002428530 0.0002747666 4.457268e-05
 [422,] 0.0002371294 0.0002902969 4.546475e-05
 [423,] 0.0002458448 0.0002737860 4.440651e-05
 [424,] 0.0002428530 0.0002737860 4.453812e-05
 [425,] 0.0001801284 0.0001358146 4.064218e-05
 [426,] 0.0002443378 0.0002737860 4.447161e-05
 [427,] 0.0002428530 0.0002768585 4.464688e-05
 [428,] 0.0001750066 0.0001352500 3.981898e-05
 [429,] 0.0002357509 0.0002902969 4.555049e-05
 [430,] 0.0002428530 0.0002737860 4.453812e-05
 [431,] 0.0002342108 0.0001817928 3.626089e-05
 [432,] 0.0002428530 0.0002747666 4.457268e-05
 [433,] 0.0002428530 0.0002747666 4.457268e-05
 [434,] 0.0002428530 0.0002747666 4.457268e-05
 [435,] 0.0002428530 0.0002737860 4.453812e-05
 [436,] 0.0002154357 0.0001962206 5.964303e-05
 [437,] 0.0002425573 0.0002742144 4.484177e-05
 [438,] 0.0002157315 0.0001643763 5.139072e-05
 [439,] 0.0002411305 0.0002731385 4.487096e-05
 [440,] 0.0002329963 0.0002894316 4.600019e-05
 [441,] 0.0002443378 0.0002721770 4.445427e-05
 [442,] 0.0002156362 0.0001956454 5.934996e-05
 [443,] 0.0002443378 0.0002711161 4.441857e-05
 [444,] 0.0002371294 0.0002871804 4.536811e-05
 [445,] 0.0002443378 0.0002731385 4.448678e-05
 [446,] 0.0002443378 0.0002711161 4.441857e-05
 [447,] 0.0002469649 0.0002627680 4.439391e-05
 [448,] 0.0002440051 0.0002618982 4.447488e-05
 [449,] 0.0001734298 0.0001356888 3.960205e-05
 [450,] 0.0002443378 0.0002711161 4.441857e-05
 [451,] 0.0002487701 0.0002665967 4.414491e-05
 [452,] 0.0002487701 0.0002665967 4.414491e-05
 [453,] 0.0002431037 0.0002680838 4.436846e-05
 [454,] 0.0002443378 0.0002680838 4.431759e-05
 [455,] 0.0002458448 0.0002670533 4.422442e-05
 [456,] 0.0002458448 0.0002661322 4.419496e-05
 [457,] 0.0002458448 0.0002670533 4.422442e-05
 [458,] 0.0002383389 0.0002827725 4.538790e-05
 [459,] 0.0002399678 0.0002816332 4.525222e-05
 [460,] 0.0002497937 0.0002670533 4.407957e-05
 [461,] 0.0002458448 0.0002661322 4.419496e-05
 [462,] 0.0001762730 0.0001356733 3.983951e-05
 [463,] 0.0001778508 0.0001357174 3.981673e-05
 [464,] 0.0002614500 0.0001827367 3.599430e-05
 [465,] 0.0001806737 0.0001357341 4.005968e-05
 [466,] 0.0002670842 0.0001835488 3.598542e-05
 [467,] 0.0002791173 0.0001932437 3.611164e-05
 [468,] 0.0002369736 0.0002739033 4.511400e-05
 [469,] 0.0002712710 0.0001873332 3.609976e-05
 [470,] 0.0003038098 0.0001809777 3.621389e-05
 [471,] 0.0002771657 0.0001864945 3.609082e-05
 [472,] 0.0002532846 0.0001889577 3.619952e-05
 [473,] 0.0002487671 0.0001870658 3.620819e-05
 [474,] 0.0002466474 0.0001869078 3.613500e-05
 [475,] 0.0002164777 0.0002918667 4.756124e-05
 [476,] 0.0002445657 0.0001876785 3.617107e-05
 [477,] 0.0002466474 0.0001876785 3.614875e-05
 [478,] 0.0001814242 0.0001361865 4.044146e-05
 [479,] 0.0002423176 0.0001876785 3.619723e-05
 [480,] 0.0002425212 0.0001879132 3.628480e-05
 [481,] 0.0002425212 0.0001894178 3.623137e-05
 [482,] 0.0001796091 0.0001361865 4.025137e-05
 [483,] 0.0002425212 0.0001863108 3.625462e-05
 [484,] 0.0002425212 0.0001875139 3.627709e-05
 [485,] 0.0001974152 0.0002865909 5.087568e-05
 [486,] 0.0002255552 0.0002754594 4.593202e-05
 [487,] 0.0001802441 0.0001886617 3.889396e-05
 [488,] 0.0001925112 0.0001819506 3.742993e-05
 [489,] 0.0001914240 0.0001822456 3.755947e-05
 [490,] 0.0001913079 0.0001799833 3.767407e-05
 [491,] 0.0001934256 0.0001814577 3.763444e-05
 [492,] 0.0001923563 0.0001821497 3.774019e-05
 [493,] 0.0001805346 0.0001822456 3.870266e-05
 [494,] 0.0001921171 0.0001819733 3.774443e-05
 [495,] 0.0001923563 0.0001830419 3.779421e-05
 [496,] 0.0001948667 0.0001822289 3.759626e-05
 [497,] 0.0001822016 0.0001840456 3.870362e-05
 [498,] 0.0001934256 0.0001825399 3.774576e-05
 [499,] 0.0001923563 0.0001833286 3.785722e-05
 [500,] 0.0002329372 0.0002872569 4.596011e-05
 [501,] 0.0001913079 0.0001825399 3.787598e-05
 [502,] 0.0002342424 0.0002854295 4.582547e-05
 [503,] 0.0001902801 0.0001825399 3.794335e-05
 [504,] 0.0001913079 0.0001817594 3.782858e-05
 [505,] 0.0001900800 0.0001820603 3.797176e-05
 [506,] 0.0001900800 0.0001813650 3.792920e-05
 [507,] 0.0001977344 0.0001925026 3.835576e-05
 [508,] 0.0001805346 0.0001812952 3.869443e-05
 [509,] 0.0001843890 0.0001778659 3.810646e-05
 [510,] 0.0001676992 0.0001374192 3.917006e-05
 [511,] 0.0002316428 0.0002915574 4.656426e-05
 [512,] 0.0001677849 0.0001372069 3.920031e-05
 [513,] 0.0002202143 0.0002865909 4.791802e-05
 [514,] 0.0002245813 0.0002781669 4.707708e-05
 [515,] 0.0002339574 0.0002881898 4.682773e-05
 [516,] 0.0002688907 0.0003376478 4.644751e-05
 [517,] 0.0001887005 0.0001933552 4.900687e-05
 [518,] 0.0001716186 0.0001478276 4.095967e-05
 [519,] 0.0002112590 0.0002788806 4.856485e-05
 [520,] 0.0001892723 0.0002798731 5.184365e-05
 [521,] 0.0002406987 0.0003059910 4.814968e-05
 [522,] 0.0002100522 0.0002656324 4.794542e-05
 [523,] 0.0002091886 0.0002648090 4.799468e-05
 [524,] 0.0001880871 0.0001724309 3.833507e-05
 [525,] 0.0002083228 0.0002915905 4.974072e-05
 [526,] 0.0001635443 0.0001437897 3.991836e-05
 [527,] 0.0001934475 0.0003482774 6.430846e-05
 [528,] 0.0002533496 0.0002268663 7.115227e-05
 [529,] 0.0004470995 0.0001441073 6.862036e-05
 [530,] 0.0002028563 0.0001704372 5.109698e-05
 [531,] 0.0002039475 0.0001643950 5.030878e-05
 [532,] 0.0002474243 0.0002233120 7.236542e-05
 [533,] 0.0001917851 0.0001693920 5.057969e-05
 [534,] 0.0004026546 0.0001464545 5.713106e-05
 [535,] 0.0004615587 0.0001448456 6.411817e-05
 [536,] 0.0002767391 0.0001487453 6.111717e-05
 [537,] 0.0001720878 0.0001650899 4.331969e-05
 [538,] 0.0002380481 0.0002284926 7.147240e-05
 [539,] 0.0002375772 0.0002054734 6.297870e-05
 [540,] 0.0004845277 0.0003796720 5.814183e-05
 [541,] 0.0002387575 0.0002296692 7.142526e-05
 [542,] 0.0001840276 0.0002987301 5.279188e-05
 [543,] 0.0003696034 0.0001480861 5.367689e-05
 [544,] 0.0002137849 0.0002405956 4.682120e-05
 [545,] 0.0002081565 0.0002520267 4.795962e-05
 [546,] 0.0002105680 0.0002373207 4.690511e-05
 [547,] 0.0002130885 0.0002460955 4.717359e-05
 [548,] 0.0002478610 0.0002372470 4.720798e-05
 [549,] 0.0002007190 0.0002377059 4.764102e-05
 [550,] 0.0002289086 0.0003273531 4.722367e-05
 [551,] 0.0002305071 0.0002418701 4.780450e-05
 [552,] 0.0002216997 0.0003473818 5.260648e-05
 [553,] 0.0001729307 0.0001437117 3.966614e-05
 [554,] 0.0002126290 0.0002984420 5.435537e-05
 [555,] 0.0001759539 0.0001369592 3.928289e-05
 [556,] 0.0001747828 0.0001375741 3.927336e-05
 [557,] 0.0001746032 0.0001371702 3.924827e-05
 [558,] 0.0001753736 0.0001364204 3.913805e-05
 [559,] 0.0002136285 0.0003017560 5.412569e-05
 [560,] 0.0001773626 0.0001360451 3.898697e-05
 [561,] 0.0001703243 0.0001436015 3.901702e-05
 [562,] 0.0001776487 0.0001359258 3.898450e-05
 [563,] 0.0001776487 0.0001358096 3.898437e-05
 [564,] 0.0001779439 0.0001356965 3.898631e-05
 [565,] 0.0001779439 0.0001358096 3.898505e-05
 [566,] 0.0001816049 0.0001391970 3.921546e-05
 [567,] 0.0001782482 0.0001356992 3.898855e-05
 [568,] 0.0001782482 0.0001353150 3.886870e-05
 [569,] 0.0001725770 0.0001447497 3.888883e-05
 [570,] 0.0001767000 0.0001331182 3.938777e-05
 [571,] 0.0001769642 0.0001338570 3.892226e-05
 [572,] 0.0001775102 0.0001327206 3.899651e-05
 [573,] 0.0001766916 0.0001344655 3.874975e-05
 [574,] 0.0001766916 0.0001343595 3.874913e-05
 [575,] 0.0001756066 0.0001327839 3.858159e-05
 [576,] 0.0001753561 0.0001325102 3.860995e-05
 [577,] 0.0001756066 0.0001325102 3.862124e-05
 [578,] 0.0001758662 0.0001326852 3.860324e-05
 [579,] 0.0001616969 0.0001428887 3.853970e-05
 [580,] 0.0001756066 0.0001329610 3.856559e-05
 [581,] 0.0001605370 0.0001529351 4.179664e-05
 [582,] 0.0001748185 0.0001328874 3.855274e-05
 [583,] 0.0001815721 0.0001357718 4.034799e-05
 [584,] 0.0001661702 0.0001424688 3.782557e-05
 [585,] 0.0001684780 0.0002973103 5.448540e-05
 [586,] 0.0001740940 0.0001332505 3.874971e-05
 [587,] 0.0001740940 0.0001329665 3.875261e-05
 [588,] 0.0001739357 0.0001329517 3.875079e-05
 [589,] 0.0001616924 0.0001383612 3.806032e-05
 [590,] 0.0001757185 0.0001366368 3.927057e-05
 [591,] 0.0001681485 0.0002839382 5.638184e-05
 [592,] 0.0001809452 0.0003411038 5.362094e-05
 [593,] 0.0001790285 0.0001425982 4.165645e-05
 [594,] 0.0001620930 0.0001564137 4.329923e-05
 [595,] 0.0001614864 0.0001681196 4.451044e-05
 [596,] 0.0001741917 0.0001346476 3.934460e-05
 [597,] 0.0001736016 0.0001355552 3.933010e-05
 [598,] 0.0001610523 0.0001625655 4.198886e-05
 [599,] 0.0001740199 0.0003031255 5.396722e-05
 [600,] 0.0001749417 0.0002990634 5.369928e-05
 [601,] 0.0001735533 0.0002935666 5.374338e-05
 [602,] 0.0001740199 0.0002972968 5.379229e-05
 [603,] 0.0001748214 0.0001348516 3.962755e-05
 [604,] 0.0001607163 0.0001711034 4.373366e-05
 [605,] 0.0001606346 0.0001706512 4.380219e-05
 [606,] 0.0001735533 0.0003015156 5.400474e-05
 [607,] 0.0001736649 0.0001352315 3.945348e-05
 [608,] 0.0001638036 0.0001779228 4.536697e-05
 [609,] 0.0003754626 0.0002140269 1.582752e-04
 [610,] 0.0003665434 0.0002169290 1.008114e-04
 [611,] 0.0001674309 0.0001608961 4.651209e-05
 [612,] 0.0001715162 0.0001504732 4.533558e-05
 [613,] 0.0001733219 0.0001514108 4.608723e-05
 [614,] 0.0001715202 0.0001518733 4.564464e-05
 [615,] 0.0001832735 0.0002126137 7.067695e-05
 [616,] 0.0002751734 0.0001717633 7.637238e-05
 [617,] 0.0002424549 0.0002595576 1.132315e-04
 [618,] 0.0002358677 0.0002545445 1.055686e-04
 [619,] 0.0002225509 0.0002488012 6.463824e-05
 [620,] 0.0002424549 0.0002582749 1.125491e-04
 [621,] 0.0002401317 0.0002589385 1.111801e-04
 [622,] 0.0002401317 0.0002528397 1.076547e-04
 [623,] 0.0002681713 0.0001711908 7.436737e-05
 [624,] 0.0002337902 0.0002666394 1.105150e-04
 [625,] 0.0002437274 0.0002599161 1.144476e-04
 [626,] 0.0002332457 0.0002745691 1.141897e-04
 [627,] 0.0002393865 0.0002432570 9.400172e-05
 [628,] 0.0002412829 0.0002673065 1.168760e-04
 [629,] 0.0002400471 0.0002793827 1.228930e-04
 [630,] 0.0002430202 0.0002680310 1.187175e-04
 [631,] 0.0002336128 0.0002734282 1.139215e-04
 [632,] 0.0002377678 0.0002753915 1.186422e-04
 [633,] 0.0002447971 0.0002388302 8.179997e-05
 [634,] 0.0002312155 0.0002777692 1.139775e-04
 [635,] 0.0002429255 0.0002038556 8.902884e-05
 [636,] 0.0002359568 0.0002452632 7.274065e-05
 [637,] 0.0002215822 0.0002513109 7.631805e-05
 [638,] 0.0002204972 0.0002693948 1.006104e-04
 [639,] 0.0002389360 0.0002029799 8.736950e-05
 [640,] 0.0002299392 0.0002747163 1.114991e-04
 [641,] 0.0002398416 0.0002068115 9.016608e-05
 [642,] 0.0002175688 0.0002545562 7.491719e-05
 [643,] 0.0002349785 0.0002797062 1.188745e-04
 [644,] 0.0002225715 0.0002786307 1.066612e-04
 [645,] 0.0002338801 0.0002813669 1.187319e-04
 [646,] 0.0002263560 0.0002824104 1.120940e-04
 [647,] 0.0002217203 0.0002824104 1.074674e-04
 [648,] 0.0002361053 0.0002099213 9.031809e-05
 [649,] 0.0002226646 0.0002828131 1.086006e-04
 [650,] 0.0002240004 0.0002833312 1.101171e-04
 [651,] 0.0002732620 0.0002690400 1.453828e-04
 [652,] 0.0002176043 0.0002565796 7.558472e-05
 [653,] 0.0002293268 0.0002749795 1.112280e-04
 [654,] 0.0002217203 0.0002773483 1.051716e-04
 [655,] 0.0002221639 0.0002768074 1.053358e-04
 [656,] 0.0002825829 0.0001603556 7.165428e-05
 [657,] 0.0002780087 0.0002768074 1.541709e-04
 [658,] 0.0002991786 0.0002762744 1.705326e-04
 [659,] 0.0003022861 0.0002743505 1.711860e-04
 [660,] 0.0004381259 0.0001580539 9.420004e-05
 [661,] 0.0002698696 0.0002791654 1.492300e-04
 [662,] 0.0002928791 0.0002806121 1.694552e-04
 [663,] 0.0002689839 0.0002824963 1.508603e-04
 [664,] 0.0002680182 0.0002949500 1.593486e-04
 [665,] 0.0002820023 0.0002805971 1.601683e-04
 [666,] 0.0002814140 0.0002848978 1.630338e-04
 [667,] 0.0003255668 0.0002903686 2.065029e-04
 [668,] 0.0002720858 0.0003253932 1.930975e-04
 [669,] 0.0002671481 0.0003035127 1.644668e-04
 [670,] 0.0002548240 0.0002452107 1.075121e-04
 [671,] 0.0002690549 0.0002495942 1.195089e-04
 [672,] 0.0002477464 0.0002402743 9.969254e-05
 [673,] 0.0002501966 0.0002522469 1.097575e-04
 [674,] 0.0002184480 0.0002492871 7.255885e-05
 [675,] 0.0002285332 0.0002408982 8.936665e-05
 [676,] 0.0002181000 0.0002471954 7.226981e-05
 [677,] 0.0002386927 0.0002487023 9.996686e-05
 [678,] 0.0002928464 0.0001808206 9.141806e-05
 [679,] 0.0002262981 0.0002354156 8.476587e-05
 [680,] 0.0002181100 0.0002490497 6.718615e-05
 [681,] 0.0002353624 0.0002305716 8.087380e-05
 [682,] 0.0002422791 0.0002097532 7.069089e-05
 [683,] 0.0002218820 0.0002223797 6.983787e-05
 [684,] 0.0002183054 0.0002201205 6.589368e-05
 [685,] 0.0002733789 0.0001670848 6.583220e-05
 [686,] 0.0002096155 0.0002222400 6.530076e-05
 [687,] 0.0002206026 0.0002327094 6.579170e-05
 [688,] 0.0002131312 0.0002024527 6.473037e-05
 [689,] 0.0002112456 0.0001941339 6.064339e-05
 [690,] 0.0002134564 0.0002182986 6.434454e-05
 [691,] 0.0002107058 0.0001940125 6.033000e-05
 [692,] 0.0002110486 0.0001940125 6.052201e-05
 [693,] 0.0002110486 0.0001954604 6.112815e-05
 [694,] 0.0002003714 0.0002722029 6.579137e-05
 [695,] 0.0002143017 0.0002539950 6.778227e-05
 [696,] 0.0002117635 0.0002343495 7.014553e-05
 [697,] 0.0001924729 0.0001789349 4.914215e-05
 [698,] 0.0002158194 0.0002012711 6.585021e-05
 [699,] 0.0002531551 0.0002280888 6.496801e-05
 [700,] 0.0002124953 0.0002347461 7.099517e-05
 [701,] 0.0002538714 0.0002288546 6.485738e-05
 [702,] 0.0002198989 0.0001795487 6.483421e-05
 [703,] 0.0002133863 0.0002290168 7.023469e-05
 [704,] 0.0002142899 0.0002029975 6.572232e-05
 [705,] 0.0001928502 0.0001926137 5.951907e-05
 [706,] 0.0002156304 0.0002035594 6.675201e-05
 [707,] 0.0002156304 0.0002037488 6.682866e-05
 [708,] 0.0002166342 0.0001997750 6.564333e-05
 [709,] 0.0002154609 0.0002007633 6.544307e-05
 [710,] 0.0002227081 0.0001631174 4.834771e-05
 [711,] 0.0002138277 0.0002293224 7.054722e-05
 [712,] 0.0002124953 0.0002334071 7.047826e-05
 [713,] 0.0002134260 0.0002388686 6.777049e-05
 [714,] 0.0002136830 0.0002286432 7.014743e-05
 [715,] 0.0002232217 0.0001643216 4.837137e-05
 [716,] 0.0002216615 0.0001648095 4.842164e-05
 [717,] 0.0002138277 0.0002293914 7.054746e-05
 [718,] 0.0002259398 0.0001733068 4.876572e-05
 [719,] 0.0002259398 0.0001736270 4.872773e-05
 [720,] 0.0002164794 0.0001924436 5.281814e-05
 [721,] 0.0002156011 0.0002404673 7.639732e-05
 [722,] 0.0002087950 0.0002295512 6.802723e-05
 [723,] 0.0002147974 0.0002286325 7.065315e-05
 [724,] 0.0002127568 0.0002278228 6.921069e-05
 [725,] 0.0001961042 0.0002835687 4.973339e-05
 [726,] 0.0002131669 0.0002281775 6.962270e-05
 [727,] 0.0002219757 0.0002281196 7.430852e-05
 [728,] 0.0002115306 0.0002622040 7.456701e-05
 [729,] 0.0002116394 0.0002269101 6.802874e-05
 [730,] 0.0002144956 0.0002270151 6.970138e-05
 [731,] 0.0002124313 0.0002263525 6.825987e-05
 [732,] 0.0002123163 0.0002261441 6.810263e-05
 [733,] 0.0002121922 0.0002261785 6.804638e-05
 [734,] 0.0002109658 0.0002259709 6.721272e-05
 [735,] 0.0002109658 0.0002258376 6.716096e-05
 [736,] 0.0002125483 0.0002254133 6.790011e-05
 [737,] 0.0002322739 0.0002600883 5.910606e-05
 [738,] 0.0002109658 0.0002252682 6.692280e-05
 [739,] 0.0002126795 0.0002257749 6.812153e-05
 [740,] 0.0002108806 0.0002252380 6.685812e-05
 [741,] 0.0002108806 0.0002252380 6.685812e-05
 [742,] 0.0002103908 0.0002251782 6.651827e-05
 [743,] 0.0002110994 0.0002250866 6.692920e-05
 [744,] 0.0002107084 0.0002251160 6.670191e-05
 [745,] 0.0002108806 0.0002249099 6.672566e-05
 [746,] 0.0002109658 0.0002259313 6.718534e-05
 [747,] 0.0002101794 0.0002267044 6.690908e-05
 [748,] 0.0002108806 0.0002265959 6.739291e-05
 [749,] 0.0002108806 0.0002265207 6.736482e-05
 [750,] 0.0002111513 0.0002264851 6.753322e-05
 [751,] 0.0002108806 0.0002264851 6.735149e-05
 [752,] 0.0002106295 0.0002265563 6.719109e-05
 [753,] 0.0001998171 0.0002113889 6.123185e-05
 [754,] 0.0002106295 0.0002265210 6.717826e-05
 [755,] 0.0002112065 0.0002268477 6.769784e-05
 [756,] 0.0002111513 0.0002268477 6.766097e-05
 [757,] 0.0002106295 0.0002267749 6.727004e-05
 [758,] 0.0002101794 0.0002268477 6.694884e-05
 [759,] 0.0002104705 0.0002260353 6.688838e-05
 [760,] 0.0002103908 0.0002263801 6.694379e-05
 [761,] 0.0002133337 0.0002301187 7.045675e-05
 [762,] 0.0002105451 0.0002271371 6.731722e-05
 [763,] 0.0002112428 0.0002256384 6.720202e-05
 [764,] 0.0002111266 0.0002316040 6.901103e-05
 [765,] 0.0002103205 0.0002257954 6.666414e-05
 [766,] 0.0002465517 0.0002216633 7.433717e-05
 [767,] 0.0002108124 0.0002245073 6.639028e-05
 [768,] 0.0002125082 0.0002257422 6.785346e-05
 [769,] 0.0002108124 0.0002254380 6.671544e-05
 [770,] 0.0002108860 0.0002254540 6.675874e-05
 [771,] 0.0002125082 0.0002256027 6.777326e-05
 [772,] 0.0002103948 0.0002251668 6.631628e-05
 [773,] 0.0002108860 0.0002254991 6.676454e-05
 [774,] 0.0002108860 0.0002254393 6.674146e-05
 [775,] 0.0002109615 0.0002253429 6.674008e-05
 [776,] 0.0002109615 0.0002253155 6.672922e-05
 [777,] 0.0002109615 0.0002252882 6.671839e-05
 [778,] 0.0002109615 0.0002244837 6.638865e-05
 [779,] 0.0002111266 0.0002253893 6.684836e-05
 [780,] 0.0002105252 0.0002251698 6.637802e-05
 [781,] 0.0002119229 0.0002277782 6.757346e-05
 [782,] 0.0002195929 0.0002170375 6.070094e-05
 [783,] 0.0002541390 0.0001949190 8.741601e-05
 [784,] 0.0002140679 0.0002272792 6.855660e-05
 [785,] 0.0002055061 0.0001679640 5.819754e-05
 [786,] 0.0001809072 0.0002077785 5.502278e-05
 [787,] 0.0002339453 0.0002742132 1.092279e-04
 [788,] 0.0001831734 0.0002412487 6.718279e-05
 [789,] 0.0001980498 0.0003116976 9.219535e-05
 [790,] 0.0002243946 0.0002250574 6.574751e-05
 [791,] 0.0002988532 0.0001613129 4.798224e-05
 [792,] 0.0002271747 0.0002228571 6.723202e-05
 [793,] 0.0003071523 0.0001635783 4.720885e-05
 [794,] 0.0002757410 0.0002058305 7.972717e-05
 [795,] 0.0002975819 0.0001539058 4.927405e-05
 [796,] 0.0002478635 0.0002220050 8.447406e-05
 [797,] 0.0004079484 0.0001587116 5.083520e-05
 [798,] 0.0002466489 0.0002379000 6.428476e-05
 [799,] 0.0003121183 0.0001515401 5.071679e-05
 [800,] 0.0002548675 0.0002158672 8.259385e-05
 [801,] 0.0003106533 0.0001517465 5.047460e-05
 [802,] 0.0003182626 0.0001515401 5.107765e-05
 [803,] 0.0004648984 0.0001651186 4.954924e-05
 [804,] 0.0003267456 0.0001508047 5.225636e-05
 [805,] 0.0002622961 0.0002062775 8.047342e-05
 [806,] 0.0003024368 0.0002042294 8.479357e-05
 [807,] 0.0003116378 0.0002054551 9.142313e-05
 [808,] 0.0002625412 0.0002240830 9.354281e-05
 [809,] 0.0003683317 0.0001978004 7.078384e-05
 [810,] 0.0002803268 0.0002614969 6.016179e-05
 [811,] 0.0003349455 0.0001857885 4.495584e-05
 [812,] 0.0004950057 0.0001596215 5.172595e-05
 [813,] 0.0002599168 0.0002202243 8.896890e-05
 [814,] 0.0003061124 0.0001829753 4.443300e-05
 [815,] 0.0005262144 0.0001603036 5.248252e-05
 [816,] 0.0003046251 0.0001843031 4.432993e-05
 [817,] 0.0003374700 0.0001888502 4.463775e-05
 [818,] 0.0002374473 0.0002175155 7.752339e-05
 [819,] 0.0005589505 0.0001656090 5.146363e-05
 [820,] 0.0005052921 0.0001633163 5.065977e-05
 [821,] 0.0002377190 0.0002211004 8.004530e-05
 [822,] 0.0005574300 0.0001593070 5.819292e-05
 [823,] 0.0003872406 0.0001898126 4.552153e-05
 [824,] 0.0005604727 0.0001599570 5.788892e-05
 [825,] 0.0003741583 0.0001938098 4.498876e-05
 [826,] 0.0004913054 0.0001579793 5.631114e-05
 [827,] 0.0003121980 0.0001944954 5.371291e-05
 [828,] 0.0002892006 0.0002259913 7.712797e-05
 [829,] 0.0004517519 0.0001604433 5.321261e-05
 [830,] 0.0004433286 0.0001593781 5.385013e-05
 [831,] 0.0004554548 0.0001589209 5.465250e-05
 [832,] 0.0005130953 0.0001600030 5.649722e-05
 [833,] 0.0004640902 0.0001590373 5.447881e-05
 [834,] 0.0005180422 0.0001612253 5.598839e-05
 [835,] 0.0002902556 0.0002401734 6.368312e-05
 [836,] 0.0004980995 0.0001591776 5.637320e-05
 [837,] 0.0005041498 0.0001598373 5.622416e-05
 [838,] 0.0003824669 0.0001892891 4.565370e-05
 [839,] 0.0002971032 0.0002528950 6.250797e-05
 [840,] 0.0004524411 0.0001612253 5.323463e-05
 [841,] 0.0004701000 0.0001579255 5.593643e-05
 [842,] 0.0004677708 0.0001563994 5.751022e-05
 [843,] 0.0005470808 0.0001711283 1.220809e-04
 [844,] 0.0001987357 0.0001902186 4.263968e-05
 [845,] 0.0001979526 0.0001861041 4.250941e-05
 [846,] 0.0001844712 0.0002339709 5.568562e-05
 [847,] 0.0002496454 0.0001679957 4.304180e-05
 [848,] 0.0002484833 0.0001686129 4.292241e-05
 [849,] 0.0001951881 0.0001901346 4.280261e-05
 [850,] 0.0002628344 0.0002415967 8.780427e-05
 [851,] 0.0001826252 0.0002305089 5.582602e-05
 [852,] 0.0002073004 0.0002150442 4.493949e-05
 [853,] 0.0002397457 0.0002154717 6.976696e-05
 [854,] 0.0001987434 0.0002095539 4.310030e-05
 [855,] 0.0002303893 0.0001737068 5.225734e-05
 [856,] 0.0001819844 0.0002007198 4.410916e-05
 [857,] 0.0001802842 0.0002001813 4.432996e-05
 [858,] 0.0003005415 0.0001628515 6.239668e-05
 [859,] 0.0002111495 0.0001763667 4.112719e-05
 [860,] 0.0002113716 0.0001772062 4.121230e-05
 [861,] 0.0001833951 0.0002159882 4.514881e-05
 [862,] 0.0002118869 0.0002311230 6.336900e-05
 [863,] 0.0001870404 0.0001909638 4.622625e-05
 [864,] 0.0002095709 0.0001683462 4.273835e-05
 [865,] 0.0001930346 0.0001900925 4.548478e-05
 [866,] 0.0002095709 0.0001710306 4.279478e-05
 [867,] 0.0001877615 0.0001858303 4.591644e-05
 [868,] 0.0001871674 0.0001835203 4.583767e-05
 [869,] 0.0001871674 0.0001753160 4.502745e-05
 [870,] 0.0001864607 0.0001794945 4.557188e-05
 [871,] 0.0002116678 0.0001649020 4.365137e-05
 [872,] 0.0002121272 0.0001660264 4.358085e-05
 [873,] 0.0002113624 0.0001678570 4.356431e-05
 [874,] 0.0004279472 0.0002374628 1.362547e-04
 [875,] 0.0001905462 0.0001893389 4.598153e-05
 [876,] 0.0002294184 0.0001723393 4.406397e-05
 [877,] 0.0002537262 0.0001770932 4.446782e-05
 [878,] 0.0001801191 0.0002359262 5.912744e-05
 [879,] 0.0002568240 0.0002748471 4.275517e-05
 [880,] 0.0002547793 0.0002809814 4.291378e-05
 [881,] 0.0002509706 0.0002778833 4.294438e-05
 [882,] 0.0002568240 0.0002788759 4.282762e-05
 [883,] 0.0002570734 0.0002753466 4.280937e-05
 [884,] 0.0002301929 0.0001873350 5.781833e-05
 [885,] 0.0009973207 0.0001691520 8.379139e-02
 [886,] 0.0001973273 0.0002694324 6.603634e-05
 [887,] 0.0003985264 0.0001972586 6.661525e-05
 [888,] 0.0003712845 0.0001593063 2.513777e-02
 [889,] 0.0001959089 0.0001346601 4.197388e-05
 [890,] 0.0002264892 0.0001554354 1.823570e-02
 [891,] 0.0002123741 0.0002315089 7.581258e-05
 [892,] 0.0001731262 0.0001539893 1.148629e-02
 [893,] 0.0002152594 0.0002218275 7.504053e-05
 [894,] 0.0002413636 0.0001550444 1.966278e-02
 [895,] 0.0001728792 0.0001587620 1.393279e-02
 [896,] 0.0002647712 0.0002587578 7.212722e-05
 [897,] 0.0021615388 0.0001683965 9.294254e-02
 [898,] 0.0017364849 0.0001458837 2.640452e-02
 [899,] 0.0001729698 0.0001604776 6.675594e-03
 [900,] 0.0001728640 0.0001650854 1.284984e-02
 [901,] 0.0002356483 0.0002679728 9.708129e-05
 [902,] 0.0001919221 0.0002998306 8.231128e-05
 [903,] 0.0002453562 0.0002553338 6.988125e-05
 [904,] 0.0018965336 0.0001660537 2.639551e-01
 [905,] 0.0023177826 0.0001640073 2.877185e-01
 [906,] 0.0002526482 0.0002394284 8.991804e-05
 [907,] 0.0011237364 0.0001578930 1.171704e-01
 [908,] 0.0002211860 0.0001508260 4.980371e-05
 [909,] 0.0002045357 0.0002863413 9.228435e-05
 [910,] 0.0001734573 0.0001567527 4.228242e-03
 [911,] 0.0002124945 0.0002200280 7.343497e-05
 [912,] 0.0001731099 0.0001649916 2.795649e-03
 [913,] 0.0001887338 0.0001562370 5.052768e-04
 [914,] 0.0001727612 0.0001975405 4.837478e-05
 [915,] 0.0008661775 0.0003090513 8.160308e-04
 [916,] 0.0001765760 0.0002272109 6.105804e-05
 [917,] 0.0002452479 0.0002774470 1.103877e-04
 [918,] 0.0002164004 0.0002331401 6.727917e-05
 [919,] 0.0001672459 0.0001999631 5.813825e-05
 [920,] 0.0002248520 0.0002390199 6.376744e-05
 [921,] 0.0002195179 0.0001899031 6.380613e-05
 [922,] 0.0002264749 0.0002379106 6.327253e-05
 [923,] 0.0001612920 0.0002030893 5.356531e-05
 [924,] 0.0001610329 0.0002023280 5.288711e-05
 [925,] 0.0001720387 0.0002316148 6.008913e-05
 [926,] 0.0002008806 0.0002399959 5.876338e-05
 [927,] 0.0001738796 0.0002235179 7.095300e-05
 [928,] 0.0001745291 0.0001941939 6.231928e-05
 [929,] 0.0002438145 0.0001813650 5.889074e-05
 [930,] 0.0002260002 0.0002492115 6.502065e-05
 [931,] 0.0001939199 0.0002268610 5.953509e-05
 [932,] 0.0002123707 0.0002459399 7.297100e-05
 [933,] 0.0001638235 0.0002066370 5.737024e-05
 [934,] 0.0001985961 0.0002409485 5.926265e-05
 [935,] 0.0001994479 0.0002408574 5.918639e-05
 [936,] 0.0002072436 0.0002255642 6.894560e-05
 [937,] 0.0002242526 0.0006981848 1.288083e-04
 [938,] 0.0002060256 0.0002869560 1.200118e-04
 [939,] 0.0002100744 0.0002306668 6.559614e-05
 [940,] 0.0001932576 0.0002259472 6.577196e-05
 [941,] 0.0001992405 0.0003657809 1.146664e-04
 [942,] 0.0002366576 0.0001815972 5.885547e-05
 [943,] 0.0002388175 0.0001858378 6.255605e-05
 [944,] 0.0002377280 0.0001872967 6.302111e-05
 [945,] 0.0002414842 0.0002419402 8.011427e-05
 [946,] 0.0002988804 0.0001833968 8.644916e-05
 [947,] 0.0002534005 0.0004119238 1.927857e-04
 [948,] 0.0002522312 0.0003947537 1.813023e-04
 [949,] 0.0002559969 0.0003851509 1.830775e-04
 [950,] 0.0002701521 0.0003930771 2.118201e-04
 [951,] 0.0002558480 0.0003820786 1.812060e-04
 [952,] 0.0002729957 0.0002415073 9.207953e-05
 [953,] 0.0002534862 0.0003947537 1.837771e-04
 [954,] 0.0002739258 0.0002414486 9.233745e-05
 [955,] 0.0002545943 0.0004042104 1.909489e-04
 [956,] 0.0002539801 0.0004388414 2.086223e-04
 [957,] 0.0002536091 0.0004007196 1.871686e-04
 [958,] 0.0002545661 0.0004482426 2.151176e-04
 [959,] 0.0002419640 0.0001611980 6.417786e-05
 [960,] 0.0002348338 0.0005929421 2.188448e-04
 [961,] 0.0002522110 0.0003797135 1.736444e-04
 [962,] 0.0002710154 0.0002410598 9.179851e-05
 [963,] 0.0002705700 0.0002410310 9.153710e-05
 [964,] 0.0002486147 0.0002311686 9.117758e-05
 [965,] 0.0002543074 0.0002591093 5.583016e-05
 [966,] 0.0002577771 0.0002422989 8.920505e-05
 [967,] 0.0002149934 0.0002473025 7.240123e-05
 [968,] 0.0002426956 0.0002309894 7.223840e-05
 [969,] 0.0002287787 0.0002585681 8.025621e-05
 [970,] 0.0002149706 0.0002449528 6.829116e-05
 [971,] 0.0002096214 0.0003691672 1.208921e-04
 [972,] 0.0002914271 0.0002406989 9.622601e-05
 [973,] 0.0002097702 0.0003128966 1.033700e-04
 [974,] 0.0002626334 0.0002208831 9.616853e-05
 [975,] 0.0002635293 0.0002276256 1.006293e-04
 [976,] 0.0002642270 0.0002258395 9.995593e-05
 [977,] 0.0002109451 0.0003406163 1.139221e-04
 [978,] 0.0002864844 0.0002413776 9.643644e-05
 [979,] 0.0002884166 0.0002417172 9.799863e-05
 [980,] 0.0002295801 0.0002150355 5.785172e-05
 [981,] 0.0003000277 0.0002421868 1.031163e-04
 [982,] 0.0002290350 0.0003256219 1.143585e-04
 [983,] 0.0002366229 0.0001949573 6.984239e-05
 [984,] 0.0003320547 0.0001654615 8.177779e-05
 [985,] 0.0002435056 0.0002357550 8.133755e-05
 [986,] 0.0003304711 0.0001718800 8.940878e-05
 [987,] 0.0002343229 0.0002029224 7.251244e-05
 [988,] 0.0003058904 0.0001620723 7.145116e-05
 [989,] 0.0002040397 0.0002351618 4.857648e-05
 [990,] 0.0002891929 0.0001736426 4.986700e-05
 [991,] 0.0002228431 0.0002376781 7.723317e-05
 [992,] 0.0002528278 0.0002007641 7.437607e-05
 [993,] 0.0002230067 0.0002486490 8.181962e-05
 [994,] 0.0002223376 0.0002574764 8.350501e-05
 [995,] 0.0004031862 0.0001538565 5.550763e-05
 [996,] 0.0002323425 0.0003341092 8.474543e-05
 [997,] 0.0002210687 0.0002538565 8.055951e-05
 [998,] 0.0002214688 0.0002344006 7.595713e-05
 [999,] 0.0002210568 0.0002274410 7.273140e-05
[1000,] 0.0002208629 0.0002296830 7.308584e-05
[1001,] 0.0002210122 0.0002284469 7.222697e-05
[1002,] 0.0002203187 0.0002180040 6.690055e-05
[1003,] 0.0002206558 0.0002246749 6.952716e-05
[1004,] 0.0003173587 0.0004962058 6.113785e-05
[1005,] 0.0002247258 0.0002464617 5.917788e-05
[1006,] 0.0004669833 0.0003268367 5.355919e-05
[1007,] 0.0007620848 0.0006600138 4.641113e-05
[1008,] 0.0002508662 0.0002661285 6.868096e-05
[1009,] 0.0002359733 0.0002314297 7.333745e-05
[1010,] 0.0002529916 0.0002814032 5.529143e-05
[1011,] 0.0003384531 0.0002285188 8.596480e-05
[1012,] 0.0002269338 0.0003043165 8.774413e-05
[1013,] 0.0002395632 0.0006915371 7.908335e-05
[1014,] 0.0002395126 0.0002926616 6.022669e-05
[1015,] 0.0003305410 0.0002234430 9.454004e-05
[1016,] 0.0002267524 0.0002929049 8.570395e-05
[1017,] 0.0002355001 0.0002904421 5.706992e-05
[1018,] 0.0002273301 0.0002818401 8.097085e-05
[1019,] 0.0002358349 0.0002310794 7.291321e-05
[1020,] 0.0002489348 0.0003117616 5.705049e-05
[1021,] 0.0002259263 0.0002845578 6.136093e-05
[1022,] 0.0002001396 0.0002567599 6.228492e-05
[1023,] 0.0002169269 0.0003005750 9.616475e-05
[1024,] 0.0001948871 0.0005547789 9.758501e-05
[1025,] 0.0001999683 0.0004881007 8.263480e-05
[1026,] 0.0002197138 0.0002259532 7.493451e-05
[1027,] 0.0002122693 0.0003198678 7.500915e-05
[1028,] 0.0005442518 0.0002527616 3.011558e-04
[1029,] 0.0002272552 0.0001492397 4.410402e-05
[1030,] 0.0002456813 0.0002131105 6.391115e-05
[1031,] 0.0002430869 0.0003002815 6.240285e-05
[1032,] 0.0001648170 0.0002211026 6.130498e-05
[1033,] 0.0002275744 0.0003465349 6.874503e-05
[1034,] 0.0002255947 0.0003489341 6.966844e-05
[1035,] 0.0001757354 0.0001370008 4.342115e-05
[1036,] 0.0002506922 0.0002463274 6.834172e-05
[1037,] 0.0003302440 0.0001706668 9.589133e-05
[1038,] 0.0002242193 0.0003550156 7.081127e-05
[1039,] 0.0002362215 0.0003062116 6.291891e-05
[1040,] 0.0003032591 0.0002162491 8.266492e-05
[1041,] 0.0002077716 0.0001503733 4.673502e-05
[1042,] 0.0002134965 0.0003277918 6.923472e-05
[1043,] 0.0003167140 0.0001794829 9.954936e-05
[1044,] 0.0003003310 0.0001754121 9.268065e-05
[1045,] 0.0002096740 0.0001515616 4.676217e-05
[1046,] 0.0002063733 0.0001522227 4.623747e-05
[1047,] 0.0002057002 0.0001521477 4.618922e-05
[1048,] 0.0003720400 0.0001768563 1.103361e-04
[1049,] 0.0002060131 0.0001517937 4.638140e-05
[1050,] 0.0002226937 0.0002261480 6.919709e-05
[1051,] 0.0001621756 0.0001495677 3.878351e-05
[1052,] 0.0002065062 0.0001510226 4.640264e-05
[1053,] 0.0001715200 0.0001399223 4.341371e-05
[1054,] 0.0003308456 0.0002169615 9.258355e-05
[1055,] 0.0002061742 0.0001513134 4.659256e-05
[1056,] 0.0002061742 0.0001514436 4.650073e-05
[1057,] 0.0002066770 0.0001521873 4.653619e-05
[1058,] 0.0003145267 0.0002171647 9.116766e-05
[1059,] 0.0002028971 0.0002805984 6.866335e-05
[1060,] 0.0002021733 0.0002676803 6.714466e-05
[1061,] 0.0002474928 0.0002317411 6.643736e-05
[1062,] 0.0002037891 0.0002832662 6.817782e-05
[1063,] 0.0001955524 0.0001430345 3.764772e-05
[1064,] 0.0002232127 0.0002361541 4.603119e-05
[1065,] 0.0002189220 0.0002454390 4.709692e-05
[1066,] 0.0002027242 0.0001433239 3.781109e-05
[1067,] 0.0002032057 0.0002788206 6.799670e-05
[1068,] 0.0002005272 0.0001428677 3.778748e-05
[1069,] 0.0002021733 0.0002649309 6.665350e-05
[1070,] 0.0002169674 0.0002296975 4.612317e-05
[1071,] 0.0002026025 0.0002616908 6.554882e-05
[1072,] 0.0001729437 0.0001785718 4.890751e-05
[1073,] 0.0002161694 0.0002398830 4.696625e-05
[1074,] 0.0002027481 0.0002600428 6.508702e-05
[1075,] 0.0002163392 0.0001917677 4.602781e-05
[1076,] 0.0002161694 0.0002342600 4.654264e-05
[1077,] 0.0002028971 0.0002587908 6.470216e-05
[1078,] 0.0002020499 0.0002552940 6.430327e-05
[1079,] 0.0002032057 0.0002521457 6.316682e-05
[1080,] 0.0002397549 0.0002494010 8.178567e-05
[1081,] 0.0003138175 0.0002162519 8.477415e-05
[1082,] 0.0002032057 0.0002386531 6.068490e-05
[1083,] 0.0002035234 0.0002458066 6.172423e-05
[1084,] 0.0002011334 0.0001376662 3.873491e-05
[1085,] 0.0002334079 0.0001390956 5.409190e-05
[1086,] 0.0002117747 0.0001418003 5.283646e-05
[1087,] 0.0002496858 0.0006876397 6.777174e-05
[1088,] 0.0002341053 0.0002154781 6.865326e-05
[1089,] 0.0002372283 0.0002477754 7.916282e-05
[1090,] 0.0002224758 0.0001757588 3.989436e-05
[1091,] 0.0002338267 0.0002128226 6.825931e-05
[1092,] 0.0004744059 0.0005538058 4.850980e-05
[1093,] 0.0002330592 0.0002137311 6.834384e-05
[1094,] 0.0002094093 0.0001684484 3.978861e-05
[1095,] 0.0002070528 0.0001330495 4.490297e-05
[1096,] 0.0002844307 0.0001999348 4.921603e-05
[1097,] 0.0002067305 0.0001713519 3.964897e-05
[1098,] 0.0002348703 0.0001994939 4.815450e-05
[1099,] 0.0002334545 0.0002125308 6.776844e-05
[1100,] 0.0002268873 0.0001670828 4.019476e-05
[1101,] 0.0002303595 0.0001674410 4.027447e-05
[1102,] 0.0002303595 0.0001720468 3.998690e-05
[1103,] 0.0002347003 0.0001743115 4.097090e-05
[1104,] 0.0002756539 0.0002070123 4.877288e-05
[1105,] 0.0002334087 0.0002132924 6.864424e-05
[1106,] 0.0002159857 0.0001320944 4.514432e-05
[1107,] 0.0002432674 0.0008495351 7.523163e-05
[1108,] 0.0002189378 0.0001627282 4.041948e-05
[1109,] 0.0002419848 0.0002166315 7.018102e-05
[1110,] 0.0002420245 0.0002166901 7.018269e-05
[1111,] 0.0002298061 0.0001622608 4.071614e-05
[1112,] 0.0002237612 0.0002291915 7.064861e-05
[1113,] 0.0002342686 0.0001631939 4.078697e-05
[1114,] 0.0002421084 0.0002170130 7.018123e-05
[1115,] 0.0002325720 0.0006311469 6.872750e-05
[1116,] 0.0002422731 0.0002172315 7.015422e-05
[1117,] 0.0002981976 0.0001973242 4.932662e-05
[1118,] 0.0002325954 0.0002169521 6.913358e-05
[1119,] 0.0002433825 0.0002379463 7.761778e-05
[1120,] 0.0002370840 0.0001314026 4.698080e-05
[1121,] 0.0002254631 0.0001662440 4.021131e-05
[1122,] 0.0002432665 0.0001312671 4.724678e-05
[1123,] 0.0002390639 0.0001699351 4.035438e-05
[1124,] 0.0005694329 0.0004871729 4.990800e-05
[1125,] 0.0002386155 0.0002325667 7.528441e-05
[1126,] 0.0001985654 0.0001315935 4.326645e-05
[1127,] 0.0002336531 0.0002133160 6.893883e-05
[1128,] 0.0002837400 0.0001952516 4.673492e-05
[1129,] 0.0002342498 0.0002131397 6.914220e-05
[1130,] 0.0002353317 0.0002131212 6.933446e-05
[1131,] 0.0002338927 0.0002028985 6.431579e-05
[1132,] 0.0003329858 0.0008097884 6.037717e-05
[1133,] 0.0001757245 0.0001464406 4.637472e-05
[1134,] 0.0003415770 0.0009683494 6.398316e-05
[1135,] 0.0001779646 0.0001434354 4.600222e-05
[1136,] 0.0002342024 0.0002211848 6.770530e-05
[1137,] 0.0001595644 0.0001346524 3.792783e-05
[1138,] 0.0001597626 0.0001529170 4.058178e-05
[1139,] 0.0001617393 0.0002023631 4.699114e-05
[1140,] 0.0002347392 0.0002223556 6.754024e-05
[1141,] 0.0002347392 0.0002242175 6.790239e-05
[1142,] 0.0002349924 0.0002236096 6.771877e-05
[1143,] 0.0002349566 0.0002240843 6.783579e-05
[1144,] 0.0001685793 0.0001986818 4.366509e-05
[1145,] 0.0002342686 0.0002294216 6.921742e-05
[1146,] 0.0001673239 0.0001968481 4.330909e-05
[1147,] 0.0001898597 0.0001493544 5.190364e-05
[1148,] 0.0002344887 0.0002318697 6.955396e-05
[1149,] 0.0002343709 0.0002307975 6.951018e-05
[1150,] 0.0002337035 0.0002353236 7.089815e-05
[1151,] 0.0001690082 0.0001917868 4.249742e-05
[1152,] 0.0002398597 0.0002290294 7.767317e-05
[1153,] 0.0002337348 0.0002354347 7.087942e-05
[1154,] 0.0001943867 0.0001492924 5.351198e-05
[1155,] 0.0001672398 0.0001357728 4.104278e-05
[1156,] 0.0002339264 0.0002428902 7.239811e-05
[1157,] 0.0002394972 0.0001951334 4.793101e-05
[1158,] 0.0002400207 0.0002298840 7.832638e-05
[1159,] 0.0001729131 0.0002045093 4.930958e-05
[1160,] 0.0002134875 0.0001441961 5.613934e-05
[1161,] 0.0001814333 0.0001958217 4.704990e-05
[1162,] 0.0001951488 0.0001352722 4.456641e-05
[1163,] 0.0002647046 0.0001317593 5.127253e-05
[1164,] 0.0002227436 0.0001314988 4.604496e-05
[1165,] 0.0002273865 0.0002346759 7.095906e-05
[1166,] 0.0002094264 0.0002173270 4.070209e-05
[1167,] 0.0002274937 0.0002356623 7.096145e-05
[1168,] 0.0002494988 0.0002094425 4.114418e-05
[1169,] 0.0003669008 0.0002636924 6.494801e-05
[1170,] 0.0002336306 0.0001309776 4.638580e-05
[1171,] 0.0002384644 0.0001988787 6.446437e-05
[1172,] 0.0002441896 0.0001785653 4.851190e-05
[1173,] 0.0002214039 0.0002406281 7.510176e-05
[1174,] 0.0002293019 0.0002260984 6.682389e-05
[1175,] 0.0002290724 0.0002211326 6.567294e-05
[1176,] 0.0002326823 0.0001305578 4.510301e-05
[1177,] 0.0002585335 0.0001665031 4.078271e-05
[1178,] 0.0002030406 0.0002339471 4.432199e-05
[1179,] 0.0002747559 0.0004104916 5.779059e-05
[1180,] 0.0002596443 0.0001930592 4.147678e-05
[1181,] 0.0002275679 0.0002280179 6.869725e-05
[1182,] 0.0002275679 0.0002244646 6.782958e-05
[1183,] 0.0002443340 0.0002329982 4.151023e-05
[1184,] 0.0002278470 0.0002242980 6.748210e-05
[1185,] 0.0002907099 0.0005234269 6.682594e-05
[1186,] 0.0002295745 0.0002215460 6.564132e-05
[1187,] 0.0002299839 0.0002352909 7.207436e-05
[1188,] 0.0002281867 0.0002229712 6.702730e-05
[1189,] 0.0002472746 0.0001310638 4.463788e-05
[1190,] 0.0002281867 0.0002225984 6.694436e-05
[1191,] 0.0002108488 0.0001335215 4.795031e-05
[1192,] 0.0002304320 0.0002549443 7.266492e-05
[1193,] 0.0002350999 0.0002434447 7.290567e-05
[1194,] 0.0002395829 0.0002443664 7.932530e-05
[1195,] 0.0001716335 0.0001647576 3.990945e-05
[1196,] 0.0002435947 0.0002282824 7.792835e-05
[1197,] 0.0002354233 0.0002039484 6.871194e-05
[1198,] 0.0002353752 0.0002121471 7.222791e-05
[1199,] 0.0001889368 0.0002062032 6.599709e-05
[1200,] 0.0001723688 0.0001680670 4.062581e-05
[1201,] 0.0001700369 0.0001685190 4.072362e-05
[1202,] 0.0001796132 0.0001348167 4.316480e-05
[1203,] 0.0001834305 0.0001351232 4.386632e-05
[1204,] 0.0002338865 0.0002298153 8.128005e-05
[1205,] 0.0002609673 0.0001725263 5.780658e-05
[1206,] 0.0001820489 0.0001352079 3.693966e-05
[1207,] 0.0001719415 0.0002476599 4.640654e-05
[1208,] 0.0001815714 0.0001339189 3.688764e-05
[1209,] 0.0001815714 0.0001339189 3.688764e-05
[1210,] 0.0002334146 0.0002087701 7.284469e-05
[1211,] 0.0001879165 0.0001346423 3.684281e-05
[1212,] 0.0001733122 0.0002536091 4.651141e-05
[1213,] 0.0001777034 0.0002439218 4.473372e-05
[1214,] 0.0001850342 0.0001338757 3.683246e-05
[1215,] 0.0001736937 0.0002582366 4.678439e-05
[1216,] 0.0001782173 0.0002503182 4.509605e-05
[1217,] 0.0002325877 0.0001983473 6.478722e-05
[1218,] 0.0002331855 0.0001982959 6.511907e-05
[1219,] 0.0001891993 0.0001332831 3.731495e-05
[1220,] 0.0001901937 0.0001332736 3.736400e-05
[1221,] 0.0001871741 0.0002026079 4.009291e-05
[1222,] 0.0001891993 0.0001339432 3.719391e-05
[1223,] 0.0002582392 0.0003340208 6.816035e-05
[1224,] 0.0002335542 0.0001965790 6.437770e-05
[1225,] 0.0001819472 0.0002842969 5.294313e-05
[1226,] 0.0001783948 0.0001376595 3.719154e-05
[1227,] 0.0002343209 0.0001958162 6.427322e-05
[1228,] 0.0002388486 0.0001763920 6.029581e-05
[1229,] 0.0002435638 0.0002276733 7.254794e-05
[1230,] 0.0002344560 0.0001955655 6.421803e-05
[1231,] 0.0002343209 0.0001955129 6.415686e-05
[1232,] 0.0002336723 0.0002116848 7.399177e-05
[1233,] 0.0002430119 0.0001949082 6.543451e-05
[1234,] 0.0002348660 0.0001982871 6.590487e-05
[1235,] 0.0002333721 0.0001984589 6.559238e-05
[1236,] 0.0001768636 0.0001639142 3.850303e-05
[1237,] 0.0001831064 0.0002315678 6.871137e-05
[1238,] 0.0002439586 0.0001907643 6.028580e-05
[1239,] 0.0002407088 0.0002019173 6.246053e-05
[1240,] 0.0001619680 0.0001675335 4.207642e-05
[1241,] 0.0002426425 0.0002019680 6.216467e-05
[1242,] 0.0002332128 0.0002439405 7.423880e-05
[1243,] 0.0002436346 0.0002424921 8.191284e-05
[1244,] 0.0002457640 0.0002408046 7.143172e-05
[1245,] 0.0002451098 0.0002396573 5.299079e-05
[1246,] 0.0002155331 0.0001507579 4.561982e-05
[1247,] 0.0002956054 0.0001585430 6.042383e-05
[1248,] 0.0001815970 0.0002126357 4.295491e-05
[1249,] 0.0002374457 0.0002180147 6.203200e-05
[1250,] 0.0002516852 0.0002027882 7.663322e-05
[1251,] 0.0002396935 0.0009279656 2.488101e-04
[1252,] 0.0003025172 0.0001796270 8.451144e-05
[1253,] 0.0002939242 0.0003062276 4.002417e-05
[1254,] 0.0001928116 0.0002094934 6.176019e-05
[1255,] 0.0002287787 0.0004274215 1.304344e-04
[1256,] 0.0002123725 0.0003239576 4.922333e-05
[1257,] 0.0002384883 0.0001924559 6.192783e-05
[1258,] 0.0001906655 0.0002071674 5.965839e-05
[1259,] 0.0002287823 0.0004430406 1.346478e-04
[1260,] 0.0002287279 0.0002430450 8.553232e-05
[1261,] 0.0002365341 0.0005894900 1.651110e-04
[1262,] 0.0002286520 0.0004098444 1.257943e-04
[1263,] 0.0002401753 0.0001963644 3.802377e-05
[1264,] 0.0002294303 0.0002295350 7.508854e-05
[1265,] 0.0002304294 0.0001843170 3.784076e-05
[1266,] 0.0001873004 0.0002019346 5.790777e-05
[1267,] 0.0002069823 0.0002365547 7.179691e-05
[1268,] 0.0002338858 0.0001790794 3.775725e-05
[1269,] 0.0001876454 0.0002236201 6.576133e-05
[1270,] 0.0001726754 0.0002144636 4.599548e-05
[1271,] 0.0003107736 0.0001824864 6.967877e-05
[1272,] 0.0001929008 0.0002094272 6.214818e-05
[1273,] 0.0003464780 0.0003627704 3.023377e-04
[1274,] 0.0002332513 0.0002608762 7.628377e-05
[1275,] 0.0003049341 0.0001763367 6.889874e-05
[1276,] 0.0002235273 0.0003373534 1.354170e-04
[1277,] 0.0002745216 0.0002299456 8.730431e-05
[1278,] 0.0002281483 0.0003460541 1.456619e-04
[1279,] 0.0003042793 0.0002150764 3.727105e-05
[1280,] 0.0001878007 0.0002253114 6.610739e-05
[1281,] 0.0001914183 0.0002158203 6.317944e-05
[1282,] 0.0001815568 0.0001904344 5.681159e-05
[1283,] 0.0003163299 0.0002200222 3.716780e-05
[1284,] 0.0001827056 0.0001881595 5.632884e-05
[1285,] 0.0001889512 0.0002269758 6.738210e-05
[1286,] 0.0001648308 0.0001994402 4.418565e-05
[1287,] 0.0002164630 0.0002012664 6.122922e-05
[1288,] 0.0003033737 0.0002255983 3.722078e-05
[1289,] 0.0003004262 0.0002255983 3.724589e-05
[1290,] 0.0002189729 0.0002297406 7.009231e-05
[1291,] 0.0003083166 0.0001681599 6.169471e-05
[1292,] 0.0003004262 0.0002303819 3.724638e-05
[1293,] 0.0003004262 0.0002283238 3.721007e-05
[1294,] 0.0002975301 0.0002289968 3.725235e-05
[1295,] 0.0002578149 0.0001695815 5.500403e-05
[1296,] 0.0002274917 0.0002294546 7.247029e-05
[1297,] 0.0002517950 0.0001472559 4.844849e-05
[1298,] 0.0003054196 0.0001416622 5.604824e-05
[1299,] 0.0002566634 0.0001714803 5.325513e-05
[1300,] 0.0002083811 0.0003503986 1.151308e-04
[1301,] 0.0002080732 0.0003522946 1.149689e-04
[1302,] 0.0002629936 0.0001727180 5.342154e-05
[1303,] 0.0003013246 0.0001866939 3.714976e-05
[1304,] 0.0002391459 0.0001884236 6.051647e-05
[1305,] 0.0002073551 0.0003682802 1.179621e-04
[1306,] 0.0002582139 0.0001719026 5.542595e-05
[1307,] 0.0002064724 0.0003899861 1.216018e-04
[1308,] 0.0002057943 0.0003925338 1.211518e-04
[1309,] 0.0002138641 0.0001831521 5.452330e-05
[1310,] 0.0001794546 0.0002765369 7.948017e-05
[1311,] 0.0002152665 0.0001838211 5.459227e-05
[1312,] 0.0002157764 0.0001837361 5.459708e-05
[1313,] 0.0002718222 0.0002337967 7.285560e-05
[1314,] 0.0002817837 0.0001998782 3.717735e-05
[1315,] 0.0001845706 0.0002403800 6.811907e-05
[1316,] 0.0002541866 0.0001495417 5.374765e-05
[1317,] 0.0002244432 0.0001517919 4.022050e-05
[1318,] 0.0002540442 0.0001859017 5.907510e-05
[1319,] 0.0002837422 0.0002497417 3.814532e-05
[1320,] 0.0002837422 0.0002630398 3.848687e-05
[1321,] 0.0002863393 0.0002614705 3.837513e-05
[1322,] 0.0002837422 0.0002614705 3.843893e-05
[1323,] 0.0002311670 0.0004879598 1.084252e-04
[1324,] 0.0002299032 0.0002442099 3.985945e-05
[1325,] 0.0002671170 0.0002139700 6.555538e-05
[1326,] 0.0001937757 0.0003859960 8.384728e-05
[1327,] 0.0001929413 0.0003908776 8.469503e-05
[1328,] 0.0002903734 0.0002537284 3.806203e-05
[1329,] 0.0001943515 0.0003884256 8.326876e-05
[1330,] 0.0002456513 0.0002760275 1.014138e-04
[1331,] 0.0001941545 0.0004111256 8.721598e-05
[1332,] 0.0002295393 0.0005209927 1.168247e-04
[1333,] 0.0003774760 0.0002570918 3.696309e-05
[1334,] 0.0001954137 0.0003972872 8.305119e-05
[1335,] 0.0002662565 0.0002181808 6.559369e-05
[1336,] 0.0003031368 0.0005560126 7.567757e-05
[1337,] 0.0002321944 0.0004653932 1.031954e-04
[1338,] 0.0002821857 0.0005889994 8.182653e-05
[1339,] 0.0002287959 0.0004380856 9.993944e-05
[1340,] 0.0003538020 0.0002919589 3.744994e-05
[1341,] 0.0003910673 0.0003446599 3.839983e-05
[1342,] 0.0002027952 0.0022832405 2.515185e-04
[1343,] 0.0002926063 0.0010534167 6.065435e-05
[1344,] 0.0003103498 0.0001976931 5.663960e-05
[1345,] 0.0002236447 0.0004809749 1.235358e-04
[1346,] 0.0003152501 0.0002139044 5.673864e-05
[1347,] 0.0002990256 0.0001796649 9.637343e-05
[1348,] 0.0002295516 0.0003269559 1.025411e-04
[1349,] 0.0001976191 0.0001892400 4.352325e-05
[1350,] 0.0002574257 0.0002513675 1.074277e-04
[1351,] 0.0002719950 0.0007689276 6.082862e-05
[1352,] 0.0004717860 0.0001312340 6.850218e-05
[1353,] 0.0002537404 0.0008588259 6.706347e-05
[1354,] 0.0002613345 0.0006929739 5.987250e-05
[1355,] 0.0002587848 0.0007325513 6.168973e-05
[1356,] 0.0003826756 0.0001306882 6.561845e-05
[1357,] 0.0003879009 0.0001309785 6.674891e-05
[1358,] 0.0003826756 0.0001312673 6.683770e-05
[1359,] 0.0003789620 0.0001321052 6.717922e-05
[1360,] 0.0002656462 0.0007714754 6.202213e-05
[1361,] 0.0002468225 0.0002716961 1.143444e-04
[1362,] 0.0004183559 0.0001491816 9.704055e-05
[1363,] 0.0004915898 0.0004390096 6.217692e-04
[1364,] 0.0002154532 0.0007118025 1.961146e-04
[1365,] 0.0002154074 0.0007058766 2.054215e-04
[1366,] 0.0002165583 0.0007103913 2.196513e-04
[1367,] 0.0002448895 0.0003270849 1.762910e-04
[1368,] 0.0002153667 0.0008782438 2.506401e-04
[1369,] 0.0002365059 0.0001485234 4.257002e-05
[1370,] 0.0002123543 0.0007328830 2.551590e-04
[1371,] 0.0002333661 0.0001473447 4.244210e-05
[1372,] 0.0002333661 0.0001467942 4.255166e-05
[1373,] 0.0002322447 0.0001464236 4.258346e-05
[1374,] 0.0002574835 0.0004644138 2.819501e-04
[1375,] 0.0002359159 0.0002857134 5.889808e-05
[1376,] 0.0002263997 0.0001458240 4.222763e-05
[1377,] 0.0002150187 0.0008475773 2.412093e-04
[1378,] 0.0002150974 0.0008540979 2.444610e-04
[1379,] 0.0002244072 0.0001467942 4.222420e-05
[1380,] 0.0002253026 0.0001469749 4.222793e-05
[1381,] 0.0002217903 0.0001466162 4.215421e-05
[1382,] 0.0002263997 0.0001459981 4.219388e-05
[1383,] 0.0002155434 0.0005380452 1.614380e-04
[1384,] 0.0002477794 0.0004613110 2.636819e-04
[1385,] 0.0002503511 0.0002735135 5.768500e-05
[1386,] 0.0002461621 0.0004672359 2.645592e-04
[1387,] 0.0002236442 0.0001382456 4.464149e-05
[1388,] 0.0002236442 0.0001382456 4.464149e-05
[1389,] 0.0002544962 0.0004893945 2.930794e-04
[1390,] 0.0002236442 0.0001377631 4.441102e-05
[1391,] 0.0002376247 0.0002716382 8.006606e-05
[1392,] 0.0002238191 0.0001369352 4.367766e-05
[1393,] 0.0002219531 0.0001366965 4.435976e-05
[1394,] 0.0002830205 0.0006376239 4.609706e-04
[1395,] 0.0002238191 0.0001366919 4.464643e-05
[1396,] 0.0002278047 0.0001367121 4.472085e-05
[1397,] 0.0002224776 0.0001883537 5.721887e-05
[1398,] 0.0002318433 0.0001362166 4.482116e-05
[1399,] 0.0002972140 0.0006010243 4.647135e-04
[1400,] 0.0002289979 0.0001363775 4.403567e-05
[1401,] 0.0002420110 0.0001364694 4.483691e-05
[1402,] 0.0002160114 0.0006245740 2.188225e-04
[1403,] 0.0002288103 0.0001357601 4.416152e-05
[1404,] 0.0002298293 0.0001361912 4.526464e-05
[1405,] 0.0002781433 0.0003293018 5.980474e-05
[1406,] 0.0002288103 0.0001357834 4.408395e-05
[1407,] 0.0002278047 0.0001354146 4.350049e-05
[1408,] 0.0002298293 0.0001354537 4.358040e-05
[1409,] 0.0002978854 0.0005535582 4.267311e-04
[1410,] 0.0002278047 0.0001354537 4.342846e-05
[1411,] 0.0002374920 0.0003499031 9.494456e-05
[1412,] 0.0002247711 0.0001354957 4.313146e-05
[1413,] 0.0002268124 0.0001355404 4.321397e-05
[1414,] 0.0002520727 0.0001369711 4.455713e-05
[1415,] 0.0002278047 0.0001354537 4.342846e-05
[1416,] 0.0002268124 0.0001349423 4.318962e-05
[1417,] 0.0002278047 0.0001349423 4.326338e-05
[1418,] 0.0002268124 0.0001358777 4.280349e-05
[1419,] 0.0002268124 0.0001350299 4.304987e-05
[1420,] 0.0002258332 0.0001350299 4.297869e-05
[1421,] 0.0002258332 0.0001350780 4.291090e-05
[1422,] 0.0002253139 0.0001356382 4.295232e-05
[1423,] 0.0002252518 0.0001350780 4.286910e-05
[1424,] 0.0002258332 0.0001351806 4.278014e-05
[1425,] 0.0002258332 0.0001350780 4.291090e-05
[1426,] 0.0002258332 0.0001351289 4.284393e-05
[1427,] 0.0002142331 0.0005842672 1.988674e-04
[1428,] 0.0002247711 0.0001351826 4.270323e-05
[1429,] 0.0002230020 0.0001351826 4.257894e-05
[1430,] 0.0002238191 0.0001351826 4.263636e-05
[1431,] 0.0002238191 0.0001351826 4.263636e-05
[1432,] 0.0002268124 0.0001358150 4.286879e-05
[1433,] 0.0002268124 0.0001358150 4.286879e-05
[1434,] 0.0002926770 0.0005257056 3.928159e-04
[1435,] 0.0002268124 0.0001363183 4.242593e-05
[1436,] 0.0002268124 0.0001357472 4.294400e-05
[1437,] 0.0002238191 0.0001358060 4.267099e-05
[1438,] 0.0002247711 0.0001357472 4.280077e-05
[1439,] 0.0002247711 0.0001357472 4.280077e-05
[1440,] 0.0002268124 0.0001357472 4.294400e-05
[1441,] 0.0002268124 0.0001357472 4.294400e-05
[1442,] 0.0002238191 0.0001357472 4.273390e-05
[1443,] 0.0002165193 0.0005906164 2.106088e-04
[1444,] 0.0002219531 0.0001356382 4.272765e-05
[1445,] 0.0002211966 0.0001367408 4.180802e-05
[1446,] 0.0002115074 0.0005822898 1.867404e-04
[1447,] 0.0002219531 0.0001358675 4.248094e-05
[1448,] 0.0002247711 0.0001358060 4.273703e-05
[1449,] 0.0002192476 0.0001369355 4.160428e-05
[1450,] 0.0002247711 0.0001358718 4.266984e-05
[1451,] 0.0007127696 0.0002359133 3.618816e-04
[1452,] 0.0002160729 0.0005362506 1.841478e-04
[1453,] 0.0002510699 0.0003421527 6.479104e-05
[1454,] 0.0002156733 0.0005093550 1.736287e-04
[1455,] 0.0002732531 0.0004363493 2.890801e-04
[1456,] 0.0002190288 0.0001346511 4.347665e-05
[1457,] 0.0002300738 0.0001351605 4.436867e-05
[1458,] 0.0005066220 0.0002049261 2.081869e-04
[1459,] 0.0001974174 0.0001351660 4.166551e-05
[1460,] 0.0002175418 0.0004696744 1.435088e-04
[1461,] 0.0002145303 0.0006974553 2.395338e-04
[1462,] 0.0002643837 0.0006272124 4.078527e-04
[1463,] 0.0002139669 0.0007250680 2.472125e-04
[1464,] 0.0002252817 0.0003991779 6.670754e-05
[1465,] 0.0002623984 0.0005875445 3.760565e-04
[1466,] 0.0004220671 0.0002261854 2.073739e-04
[1467,] 0.0002643837 0.0005915336 3.833136e-04
[1468,] 0.0002320971 0.0001346653 4.469254e-05
[1469,] 0.0002160628 0.0006757772 2.410871e-04
[1470,] 0.0002217622 0.0004425046 7.630052e-05
[1471,] 0.0002314155 0.0001346653 4.463625e-05
[1472,] 0.0002141409 0.0006654902 2.284390e-04
[1473,] 0.0002307410 0.0001346653 4.458044e-05
[1474,] 0.0002228455 0.0004025797 6.765567e-05
[1475,] 0.0002121182 0.0001348884 4.217088e-05
[1476,] 0.0002181324 0.0001346560 4.377828e-05
[1477,] 0.0002280507 0.0001347001 4.453661e-05
[1478,] 0.0002255395 0.0001353086 4.477727e-05
[1479,] 0.0002177854 0.0001722526 4.751620e-05
[1480,] 0.0002585192 0.0002661166 1.510915e-04
[1481,] 0.0002139669 0.0005828208 2.001529e-04
[1482,] 0.0002141409 0.0006085056 2.093375e-04
[1483,] 0.0002155173 0.0001349159 4.441784e-05
[1484,] 0.0002141409 0.0005597624 1.930408e-04
[1485,] 0.0002684481 0.0005318899 3.502115e-04
[1486,] 0.0002286959 0.0001351704 4.565565e-05
[1487,] 0.0003504557 0.0002064447 1.204071e-04
[1488,] 0.0002604437 0.0005237021 3.285812e-04
[1489,] 0.0002280507 0.0001356372 4.567878e-05
[1490,] 0.0002152507 0.0001702360 4.764313e-05
[1491,] 0.0002337586 0.0002338590 7.418431e-05
[1492,] 0.0002204594 0.0001366295 4.607088e-05
[1493,] 0.0002267813 0.0001361546 4.627596e-05
[1494,] 0.0002709219 0.0005997412 4.039865e-04
[1495,] 0.0002136918 0.0004974060 1.695558e-04
[1496,] 0.0002084617 0.0001352251 4.239797e-05
[1497,] 0.0002062559 0.0001352456 4.215213e-05
[1498,] 0.0002365340 0.0001360809 4.721920e-05
[1499,] 0.0002328973 0.0001361546 4.693759e-05
[1500,] 0.0002549164 0.0004631566 2.785089e-04
[1501,] 0.0002115592 0.0001356756 4.458592e-05
[1502,] 0.0002549164 0.0004593677 2.760420e-04
[1503,] 0.0002062559 0.0001352688 4.209572e-05
[1504,] 0.0002115592 0.0001355735 4.441742e-05
[1505,] 0.0002115592 0.0001355735 4.441742e-05
[1506,] 0.0002494823 0.0004419049 2.561140e-04
[1507,] 0.0002092191 0.0001354414 4.391726e-05
[1508,] 0.0002092191 0.0001354414 4.391726e-05
[1509,] 0.0002124963 0.0004518800 1.514162e-04
[1510,] 0.0002092191 0.0001354414 4.391726e-05
[1511,] 0.0002274291 0.0001358147 4.589124e-05
[1512,] 0.0002124963 0.0004488040 1.504199e-04
[1513,] 0.0002054718 0.0001352251 4.214208e-05
[1514,] 0.0002047702 0.0001352688 4.197167e-05
[1515,] 0.0002120870 0.0004403504 1.463489e-04
[1516,] 0.0002287988 0.0001365663 4.698520e-05
[1517,] 0.0002124600 0.0004115645 1.373600e-04
[1518,] 0.0002177089 0.0003084027 9.725711e-05
[1519,] 0.0002304372 0.0003429778 1.706817e-04
[1520,] 0.0002024631 0.0002015792 5.460544e-05
[1521,] 0.0002597873 0.0004722618 2.932565e-04
[1522,] 0.0002389123 0.0003916956 6.362256e-05
[1523,] 0.0002503008 0.0004398066 2.565759e-04
[1524,] 0.0002077512 0.0001356877 4.420048e-05
[1525,] 0.0002612994 0.0004343321 2.698977e-04
[1526,] 0.0002124600 0.0004016943 1.341695e-04
[1527,] 0.0002329924 0.0003968955 6.888666e-05
[1528,] 0.0002503008 0.0004236776 2.463804e-04
[1529,] 0.0004470025 0.0001921235 1.645162e-04
[1530,] 0.0002250556 0.0001407100 5.153818e-05
[1531,] 0.0002171260 0.0001367747 4.681351e-05
[1532,] 0.0002118932 0.0003646200 1.140416e-04
[1533,] 0.0002521385 0.0004158027 2.440446e-04
[1534,] 0.0002503008 0.0004158027 2.413930e-04
[1535,] 0.0002119680 0.0003592780 1.127633e-04
[1536,] 0.0002119680 0.0003592780 1.127633e-04
[1537,] 0.0002200263 0.0001374573 4.793173e-05
[1538,] 0.0002395281 0.0003743459 6.260961e-05
[1539,] 0.0002200901 0.0002837473 8.597160e-05
[1540,] 0.0002120996 0.0003359079 1.051878e-04
[1541,] 0.0002316399 0.0004023256 6.966051e-05
[1542,] 0.0002411556 0.0001395923 5.161440e-05
[1543,] 0.0002364470 0.0003749516 6.313449e-05
[1544,] 0.0002370061 0.0001583195 5.290852e-05
[1545,] 0.0001878972 0.0003781875 1.004885e-04
[1546,] 0.0002540055 0.0004028278 2.382711e-04
[1547,] 0.0002559024 0.0004081422 2.443942e-04
[1548,] 0.0002436767 0.0001397394 5.209021e-05
[1549,] 0.0002419871 0.0001397394 5.185988e-05
[1550,] 0.0002203128 0.0002817726 8.572059e-05
[1551,] 0.0002001668 0.0002236212 6.943525e-05
[1552,] 0.0005303150 0.0001984407 2.029892e-04
[1553,] 0.0002072811 0.0003556644 1.162234e-04
[1554,] 0.0002142228 0.0003737646 1.190588e-04
[1555,] 0.0002411556 0.0001424414 5.399759e-05
[1556,] 0.0005508038 0.0001966041 2.051479e-04
[1557,] 0.0002579369 0.0004654895 2.812653e-04
[1558,] 0.0002768921 0.0004308543 2.856854e-04
[1559,] 0.0002749030 0.0004364595 2.869288e-04
[1560,] 0.0002768921 0.0004336436 2.878053e-04
[1561,] 0.0002135839 0.0003432156 1.073533e-04
[1562,] 0.0002419871 0.0001428782 5.447177e-05
[1563,] 0.0002436767 0.0001426618 5.456529e-05
[1564,] 0.0002696266 0.0004154472 2.636853e-04
[1565,] 0.0002308328 0.0004287739 7.255018e-05
[1566,] 0.0002595377 0.0003934617 2.344228e-04
[1567,] 0.0002419871 0.0001429906 5.413982e-05
[1568,] 0.0003012866 0.0003780118 2.756010e-04
[1569,] 0.0002419871 0.0001399499 5.177823e-05
[1570,] 0.0002533625 0.0003867676 2.217871e-04
[1571,] 0.0002419871 0.0001412052 5.288546e-05
[1572,] 0.0002147673 0.0003900109 1.238670e-04
[1573,] 0.0002372214 0.0001421220 5.242093e-05
[1574,] 0.0002327148 0.0004142946 7.119449e-05
[1575,] 0.0002160572 0.0004165437 1.358121e-04
[1576,] 0.0002140286 0.0003367090 5.585500e-05
[1577,] 0.0002813484 0.0004368190 2.964494e-04
[1578,] 0.0002593396 0.0001331806 4.534163e-05
[1579,] 0.0002628299 0.0001331806 4.558026e-05
[1580,] 0.0002593396 0.0001331582 4.543672e-05
[1581,] 0.0002146176 0.0004045967 1.229202e-04
[1582,] 0.0002493959 0.0001330941 4.550950e-05
[1583,] 0.0002547901 0.0003837671 2.187740e-04
[1584,] 0.0002853048 0.0003709877 2.496584e-04
[1585,] 0.0002832339 0.0003709877 2.471905e-04
[1586,] 0.0002127426 0.0004422426 1.559934e-04
[1587,] 0.0002100214 0.0003202800 1.209550e-04
[1588,] 0.0002053828 0.0004276447 1.237662e-04
[1589,] 0.0001966480 0.0001917799 5.306417e-05
[1590,] 0.0002243094 0.0001788331 4.097995e-05
[1591,] 0.0002062139 0.0001974550 5.333762e-05
[1592,] 0.0002392893 0.0001441702 4.309740e-05
[1593,] 0.0002202345 0.0001425781 4.273681e-05
[1594,] 0.0002397107 0.0002359733 8.338785e-05
[1595,] 0.0008121458 0.0002190284 2.230264e-04
[1596,] 0.0002388059 0.0002320632 8.073391e-05
[1597,] 0.0002221567 0.0001623356 4.328855e-05
[1598,] 0.0002360865 0.0002364243 8.059230e-05
[1599,] 0.0006856795 0.0002182272 1.844514e-04
[1600,] 0.0006480855 0.0002916695 5.979942e-05
[1601,] 0.0002576783 0.0002446985 8.803515e-05
[1602,] 0.0006766844 0.0002168304 1.592241e-04
[1603,] 0.0004779100 0.0002151557 1.164151e-04
[1604,] 0.0002617691 0.0003691676 5.089494e-05
[1605,] 0.0002646238 0.0003876970 5.121816e-05
```
