## Supplementary material for "Characterization of shared and ancestry-specific signals driving complex traits using multi-ancestry fine-mapping": s1_remaining_snps.pvar

```
##FILTER=<ID=PASS,Description="All filters passed">
##reference=ftp://ftp.1000genomes.ebi.ac.uk//vol1/ftp/technical/reference/phase2_reference_assembly_sequence/hs37d5.fa.gz
##contig=<ID=19,assembly=b37,length=59128983>
##ALT=<ID=CNV,Description="Copy Number Polymorphism">
##ALT=<ID=DEL,Description="Deletion">
##ALT=<ID=DUP,Description="Duplication">
##ALT=<ID=INS:ME:ALU,Description="Insertion of ALU element">
##ALT=<ID=INS:ME:LINE1,Description="Insertion of LINE1 element">
##ALT=<ID=INS:ME:SVA,Description="Insertion of SVA element">
##ALT=<ID=INS:MT,Description="Nuclear Mitochondrial Insertion">
##ALT=<ID=INV,Description="Inversion">
##ALT=<ID=CN0,Description="Copy number allele: 0 copies">
##ALT=<ID=CN1,Description="Copy number allele: 1 copy">
##ALT=<ID=CN2,Description="Copy number allele: 2 copies">
##ALT=<ID=CN3,Description="Copy number allele: 3 copies">
##ALT=<ID=CN4,Description="Copy number allele: 4 copies">
##ALT=<ID=CN5,Description="Copy number allele: 5 copies">
##ALT=<ID=CN6,Description="Copy number allele: 6 copies">
##ALT=<ID=CN7,Description="Copy number allele: 7 copies">
##ALT=<ID=CN8,Description="Copy number allele: 8 copies">
##ALT=<ID=CN9,Description="Copy number allele: 9 copies">
##ALT=<ID=CN10,Description="Copy number allele: 10 copies">
##ALT=<ID=CN11,Description="Copy number allele: 11 copies">
##ALT=<ID=CN12,Description="Copy number allele: 12 copies">
##ALT=<ID=CN13,Description="Copy number allele: 13 copies">
##ALT=<ID=CN14,Description="Copy number allele: 14 copies">
##ALT=<ID=CN15,Description="Copy number allele: 15 copies">
##ALT=<ID=CN16,Description="Copy number allele: 16 copies">
##ALT=<ID=CN17,Description="Copy number allele: 17 copies">
##ALT=<ID=CN18,Description="Copy number allele: 18 copies">
##ALT=<ID=CN19,Description="Copy number allele: 19 copies">
##ALT=<ID=CN20,Description="Copy number allele: 20 copies">
##ALT=<ID=CN21,Description="Copy number allele: 21 copies">
##ALT=<ID=CN22,Description="Copy number allele: 22 copies">
##ALT=<ID=CN23,Description="Copy number allele: 23 copies">
##ALT=<ID=CN24,Description="Copy number allele: 24 copies">
##ALT=<ID=CN25,Description="Copy number allele: 25 copies">
##ALT=<ID=CN26,Description="Copy number allele: 26 copies">
##ALT=<ID=CN27,Description="Copy number allele: 27 copies">
##ALT=<ID=CN28,Description="Copy number allele: 28 copies">
##ALT=<ID=CN29,Description="Copy number allele: 29 copies">
##ALT=<ID=CN30,Description="Copy number allele: 30 copies">
##ALT=<ID=CN31,Description="Copy number allele: 31 copies">
##ALT=<ID=CN32,Description="Copy number allele: 32 copies">
##ALT=<ID=CN33,Description="Copy number allele: 33 copies">
##ALT=<ID=CN34,Description="Copy number allele: 34 copies">
##ALT=<ID=CN35,Description="Copy number allele: 35 copies">
##ALT=<ID=CN36,Description="Copy number allele: 36 copies">
##ALT=<ID=CN37,Description="Copy number allele: 37 copies">
##ALT=<ID=CN38,Description="Copy number allele: 38 copies">
##ALT=<ID=CN39,Description="Copy number allele: 39 copies">
##ALT=<ID=CN40,Description="Copy number allele: 40 copies">
##ALT=<ID=CN41,Description="Copy number allele: 41 copies">
##ALT=<ID=CN42,Description="Copy number allele: 42 copies">
##ALT=<ID=CN43,Description="Copy number allele: 43 copies">
##ALT=<ID=CN44,Description="Copy number allele: 44 copies">
##ALT=<ID=CN45,Description="Copy number allele: 45 copies">
##ALT=<ID=CN46,Description="Copy number allele: 46 copies">
##ALT=<ID=CN47,Description="Copy number allele: 47 copies">
##ALT=<ID=CN48,Description="Copy number allele: 48 copies">
##ALT=<ID=CN49,Description="Copy number allele: 49 copies">
##ALT=<ID=CN50,Description="Copy number allele: 50 copies">
##ALT=<ID=CN51,Description="Copy number allele: 51 copies">
##ALT=<ID=CN52,Description="Copy number allele: 52 copies">
##ALT=<ID=CN53,Description="Copy number allele: 53 copies">
##ALT=<ID=CN54,Description="Copy number allele: 54 copies">
##ALT=<ID=CN55,Description="Copy number allele: 55 copies">
##ALT=<ID=CN56,Description="Copy number allele: 56 copies">
##ALT=<ID=CN57,Description="Copy number allele: 57 copies">
##ALT=<ID=CN58,Description="Copy number allele: 58 copies">
##ALT=<ID=CN59,Description="Copy number allele: 59 copies">
##ALT=<ID=CN60,Description="Copy number allele: 60 copies">
##ALT=<ID=CN61,Description="Copy number allele: 61 copies">
##ALT=<ID=CN62,Description="Copy number allele: 62 copies">
##ALT=<ID=CN63,Description="Copy number allele: 63 copies">
##ALT=<ID=CN64,Description="Copy number allele: 64 copies">
##ALT=<ID=CN65,Description="Copy number allele: 65 copies">
##ALT=<ID=CN66,Description="Copy number allele: 66 copies">
##ALT=<ID=CN67,Description="Copy number allele: 67 copies">
##ALT=<ID=CN68,Description="Copy number allele: 68 copies">
##ALT=<ID=CN69,Description="Copy number allele: 69 copies">
##ALT=<ID=CN70,Description="Copy number allele: 70 copies">
##ALT=<ID=CN71,Description="Copy number allele: 71 copies">
##ALT=<ID=CN72,Description="Copy number allele: 72 copies">
##ALT=<ID=CN73,Description="Copy number allele: 73 copies">
##ALT=<ID=CN74,Description="Copy number allele: 74 copies">
##ALT=<ID=CN75,Description="Copy number allele: 75 copies">
##ALT=<ID=CN76,Description="Copy number allele: 76 copies">
##ALT=<ID=CN77,Description="Copy number allele: 77 copies">
##ALT=<ID=CN78,Description="Copy number allele: 78 copies">
##ALT=<ID=CN79,Description="Copy number allele: 79 copies">
##ALT=<ID=CN80,Description="Copy number allele: 80 copies">
##ALT=<ID=CN81,Description="Copy number allele: 81 copies">
##ALT=<ID=CN82,Description="Copy number allele: 82 copies">
##ALT=<ID=CN83,Description="Copy number allele: 83 copies">
##ALT=<ID=CN84,Description="Copy number allele: 84 copies">
##ALT=<ID=CN85,Description="Copy number allele: 85 copies">
##ALT=<ID=CN86,Description="Copy number allele: 86 copies">
##ALT=<ID=CN87,Description="Copy number allele: 87 copies">
##ALT=<ID=CN88,Description="Copy number allele: 88 copies">
##ALT=<ID=CN89,Description="Copy number allele: 89 copies">
##ALT=<ID=CN90,Description="Copy number allele: 90 copies">
##ALT=<ID=CN91,Description="Copy number allele: 91 copies">
##ALT=<ID=CN92,Description="Copy number allele: 92 copies">
##ALT=<ID=CN93,Description="Copy number allele: 93 copies">
##ALT=<ID=CN94,Description="Copy number allele: 94 copies">
##ALT=<ID=CN95,Description="Copy number allele: 95 copies">
##ALT=<ID=CN96,Description="Copy number allele: 96 copies">
##ALT=<ID=CN97,Description="Copy number allele: 97 copies">
##ALT=<ID=CN98,Description="Copy number allele: 98 copies">
##ALT=<ID=CN99,Description="Copy number allele: 99 copies">
##ALT=<ID=CN100,Description="Copy number allele: 100 copies">
##ALT=<ID=CN101,Description="Copy number allele: 101 copies">
##ALT=<ID=CN102,Description="Copy number allele: 102 copies">
##ALT=<ID=CN103,Description="Copy number allele: 103 copies">
##ALT=<ID=CN104,Description="Copy number allele: 104 copies">
##ALT=<ID=CN105,Description="Copy number allele: 105 copies">
##ALT=<ID=CN106,Description="Copy number allele: 106 copies">
##ALT=<ID=CN107,Description="Copy number allele: 107 copies">
##ALT=<ID=CN108,Description="Copy number allele: 108 copies">
##ALT=<ID=CN109,Description="Copy number allele: 109 copies">
##ALT=<ID=CN110,Description="Copy number allele: 110 copies">
##ALT=<ID=CN111,Description="Copy number allele: 111 copies">
##ALT=<ID=CN112,Description="Copy number allele: 112 copies">
##ALT=<ID=CN113,Description="Copy number allele: 113 copies">
##ALT=<ID=CN114,Description="Copy number allele: 114 copies">
##ALT=<ID=CN115,Description="Copy number allele: 115 copies">
##ALT=<ID=CN116,Description="Copy number allele: 116 copies">
##ALT=<ID=CN117,Description="Copy number allele: 117 copies">
##ALT=<ID=CN118,Description="Copy number allele: 118 copies">
##ALT=<ID=CN119,Description="Copy number allele: 119 copies">
##ALT=<ID=CN120,Description="Copy number allele: 120 copies">
##ALT=<ID=CN121,Description="Copy number allele: 121 copies">
##ALT=<ID=CN122,Description="Copy number allele: 122 copies">
##ALT=<ID=CN123,Description="Copy number allele: 123 copies">
##ALT=<ID=CN124,Description="Copy number allele: 124 copies">
##INFO=<ID=CIEND,Number=2,Type=Integer,Description="Confidence interval around END for imprecise variants">
##INFO=<ID=CIPOS,Number=2,Type=Integer,Description="Confidence interval around POS for imprecise variants">
##INFO=<ID=CS,Number=1,Type=String,Description="Source call set.">
##INFO=<ID=END,Number=1,Type=Integer,Description="End coordinate of this variant">
##INFO=<ID=IMPRECISE,Number=0,Type=Flag,Description="Imprecise structural variation">
##INFO=<ID=MC,Number=.,Type=String,Description="Merged calls.">
##INFO=<ID=MEINFO,Number=4,Type=String,Description="Mobile element info of the form NAME,START,END<POLARITY; If there is only 5' OR 3' support for this call, will be NULL NULL for START and END">
##INFO=<ID=MEND,Number=1,Type=Integer,Description="Mitochondrial end coordinate of inserted sequence">
##INFO=<ID=MLEN,Number=1,Type=Integer,Description="Estimated length of mitochondrial insert">
##INFO=<ID=MSTART,Number=1,Type=Integer,Description="Mitochondrial start coordinate of inserted sequence">
##INFO=<ID=SVLEN,Number=.,Type=Integer,Description="SV length. It is only calculated for structural variation MEIs. For other types of SVs; one may calculate the SV length by INFO:END-START+1, or by finding the difference between lengthes of REF and ALT alleles">
##INFO=<ID=SVTYPE,Number=1,Type=String,Description="Type of structural variant">
##INFO=<ID=TSD,Number=1,Type=String,Description="Precise Target Site Duplication for bases, if unknown, value will be NULL">
##INFO=<ID=AC,Number=A,Type=Integer,Description="Total number of alternate alleles in called genotypes">
##INFO=<ID=AF,Number=A,Type=Float,Description="Estimated allele frequency in the range (0,1)">
##INFO=<ID=NS,Number=1,Type=Integer,Description="Number of samples with data">
##INFO=<ID=AN,Number=1,Type=Integer,Description="Total number of alleles in called genotypes">
##INFO=<ID=EAS_AF,Number=A,Type=Float,Description="Allele frequency in the EAS populations calculated from AC and AN, in the range (0,1)">
##INFO=<ID=EUR_AF,Number=A,Type=Float,Description="Allele frequency in the EUR populations calculated from AC and AN, in the range (0,1)">
##INFO=<ID=AFR_AF,Number=A,Type=Float,Description="Allele frequency in the AFR populations calculated from AC and AN, in the range (0,1)">
##INFO=<ID=AMR_AF,Number=A,Type=Float,Description="Allele frequency in the AMR populations calculated from AC and AN, in the range (0,1)">
##INFO=<ID=SAS_AF,Number=A,Type=Float,Description="Allele frequency in the SAS populations calculated from AC and AN, in the range (0,1)">
##INFO=<ID=DP,Number=1,Type=Integer,Description="Total read depth; only low coverage data were counted towards the DP, exome data were not used">
##INFO=<ID=AA,Number=1,Type=String,Description="Ancestral Allele. Format: AA|REF|ALT|IndelType. AA: Ancestral allele, REF:Reference Allele, ALT:Alternate Allele, IndelType:Type of Indel (REF, ALT and IndelType are only defined for indels)">
##INFO=<ID=VT,Number=.,Type=String,Description="indicates what type of variant the line represents">
##INFO=<ID=EX_TARGET,Number=0,Type=Flag,Description="indicates whether a variant is within the exon pull down target boundaries">
##INFO=<ID=MULTI_ALLELIC,Number=0,Type=Flag,Description="indicates whether a site is multi-allelic">
#CHROM	POS	ID	REF	ALT	QUAL	FILTER	INFO
19	49663476	rs11083962	T	G	100	PASS	AC=2565;AF=0.512181;AN=5008;NS=2504;DP=15888;EAS_AF=0.5863;AMR_AF=0.5432;AFR_AF=0.4289;EUR_AF=0.4881;SAS_AF=0.5511;AA=G|||;VT=SNP
19	49663698	rs12979449	G	A	100	PASS	AC=177;AF=0.0353435;AN=5008;NS=2504;DP=14327;EAS_AF=0.003;AMR_AF=0.0447;AFR_AF=0.0083;EUR_AF=0.0934;SAS_AF=0.0389;AA=G|||;VT=SNP
19	49663789	rs12979689	G	A	100	PASS	AC=723;AF=0.144369;AN=5008;NS=2504;DP=17404;EAS_AF=0.0536;AMR_AF=0.1412;AFR_AF=0.0166;EUR_AF=0.2505;SAS_AF=0.3037;AA=G|||;VT=SNP
19	49664224	rs12461216	C	G	100	PASS	AC=3231;AF=0.645168;AN=5008;NS=2504;DP=18292;EAS_AF=0.6062;AMR_AF=0.7118;AFR_AF=0.4297;EUR_AF=0.8608;SAS_AF=0.7076;AA=G|||;VT=SNP
19	49664517	rs12461291	G	T	100	PASS	AC=1891;AF=0.377596;AN=5008;NS=2504;DP=18349;EAS_AF=0.3938;AMR_AF=0.5288;AFR_AF=0.2027;EUR_AF=0.5567;SAS_AF=0.3057;AA=G|||;VT=SNP
19	49665340	rs11083963	G	A	100	PASS	AC=1875;AF=0.374401;AN=5008;NS=2504;DP=18275;EAS_AF=0.3889;AMR_AF=0.5303;AFR_AF=0.1967;EUR_AF=0.5547;SAS_AF=0.3037;AA=g|||;VT=SNP
19	49665451	rs12980226	A	C	100	PASS	AC=1548;AF=0.309105;AN=5008;NS=2504;DP=20830;EAS_AF=0.2133;AMR_AF=0.2061;AFR_AF=0.3691;EUR_AF=0.3052;SAS_AF=0.4039;AA=a|||;VT=SNP
19	49665502	rs12980257	A	G	100	PASS	AC=1549;AF=0.309305;AN=5008;NS=2504;DP=19638;EAS_AF=0.2133;AMR_AF=0.2061;AFR_AF=0.3691;EUR_AF=0.3062;SAS_AF=0.4039;AA=a|||;VT=SNP
19	49665517	rs12980625	C	T	100	PASS	AC=1546;AF=0.308706;AN=5008;NS=2504;DP=19636;EAS_AF=0.2133;AMR_AF=0.2061;AFR_AF=0.3669;EUR_AF=0.3062;SAS_AF=0.4039;AA=C|||;VT=SNP
19	49666082	rs12972647	A	G	100	PASS	AC=1589;AF=0.317292;AN=5008;NS=2504;DP=13075;EAS_AF=0.2331;AMR_AF=0.2262;AFR_AF=0.3714;EUR_AF=0.3091;SAS_AF=0.4039;AA=G|||;VT=SNP
19	49666261	rs12462397	C	T	100	PASS	AC=295;AF=0.0589058;AN=5008;NS=2504;DP=16201;EAS_AF=0.1607;AMR_AF=0.0245;AFR_AF=0.0008;EUR_AF=0.0388;SAS_AF=0.0777;AA=C|||;VT=SNP
19	49666555	rs4802580	T	C	100	PASS	AC=3380;AF=0.67492;AN=5008;NS=2504;DP=13640;EAS_AF=0.5843;AMR_AF=0.732;AFR_AF=0.5514;EUR_AF=0.8628;SAS_AF=0.7014;AA=C|||;VT=SNP
19	49666573	rs4802581	C	T	100	PASS	AC=1841;AF=0.367612;AN=5008;NS=2504;DP=13338;EAS_AF=0.37;AMR_AF=0.5274;AFR_AF=0.1868;EUR_AF=0.5557;SAS_AF=0.3027;AA=C|||;VT=SNP
19	49667351	rs3760666	T	C	100	PASS	AC=1499;AF=0.299321;AN=5008;NS=2504;DP=15801;EAS_AF=0.2173;AMR_AF=0.2089;AFR_AF=0.3169;EUR_AF=0.3101;SAS_AF=0.4131;AA=T|||;VT=SNP
19	49667588	rs12984522	T	C	100	PASS	AC=1495;AF=0.298522;AN=5008;NS=2504;DP=7791;EAS_AF=0.2173;AMR_AF=0.2089;AFR_AF=0.3154;EUR_AF=0.3101;SAS_AF=0.411;AA=T|||;VT=SNP
19	49667678	rs12461084	T	G	100	PASS	AC=1469;AF=0.293331;AN=5008;NS=2504;DP=8824;EAS_AF=0.2173;AMR_AF=0.1916;AFR_AF=0.3124;EUR_AF=0.3012;SAS_AF=0.41;AA=t|||;VT=SNP
19	49669561	rs73048855	C	G	100	PASS	AC=576;AF=0.115016;AN=5008;NS=2504;DP=12931;EAS_AF=0.1657;AMR_AF=0.0548;AFR_AF=0.152;EUR_AF=0.0586;SAS_AF=0.1135;AA=G|||;VT=SNP
19	49671151	rs68004247	G	A	100	PASS	AC=1697;AF=0.338858;AN=5008;NS=2504;DP=17844;EAS_AF=0.2212;AMR_AF=0.2334;AFR_AF=0.416;EUR_AF=0.33;SAS_AF=0.4397;AA=C|||;VT=SNP;EX_TARGET
19	49671281	rs34333830	G	A	100	PASS	AC=456;AF=0.0910543;AN=5008;NS=2504;DP=13241;EAS_AF=0.1617;AMR_AF=0.0346;AFR_AF=0.0885;EUR_AF=0.0497;SAS_AF=0.1043;AA=G|||;VT=SNP;EX_TARGET
19	49674495	rs1477363	C	A	100	PASS	AC=818;AF=0.163339;AN=5008;NS=2504;DP=18448;EAS_AF=0.0575;AMR_AF=0.147;AFR_AF=0.0575;EUR_AF=0.2604;SAS_AF=0.3272;AA=C|||;VT=SNP
19	49675017	rs61732831	G	T	100	PASS	AC=299;AF=0.0597045;AN=5008;NS=2504;DP=15276;EAS_AF=0.1617;AMR_AF=0.0259;AFR_AF=0.0008;EUR_AF=0.0417;SAS_AF=0.0767;AA=G|||;VT=SNP;EX_TARGET
19	49675233	rs2287923	C	T	100	PASS	AC=458;AF=0.0914537;AN=5008;NS=2504;DP=17872;EAS_AF=0.1617;AMR_AF=0.0418;AFR_AF=0.1059;EUR_AF=0.0487;SAS_AF=0.0787;AA=C|||;VT=SNP
19	49676332	rs80017716	C	A	100	PASS	AC=458;AF=0.0914537;AN=5008;NS=2504;DP=13670;EAS_AF=0.1617;AMR_AF=0.0418;AFR_AF=0.1059;EUR_AF=0.0487;SAS_AF=0.0787;AA=-|||;VT=SNP
19	49676928	rs34090877	T	C	100	PASS	AC=816;AF=0.162939;AN=5008;NS=2504;DP=17053;EAS_AF=0.0575;AMR_AF=0.147;AFR_AF=0.0575;EUR_AF=0.2604;SAS_AF=0.3252;AA=T|||;VT=SNP
19	49677097	rs35587859	A	T	100	PASS	AC=802;AF=0.160144;AN=5008;NS=2504;DP=17032;EAS_AF=0.0575;AMR_AF=0.1455;AFR_AF=0.0567;EUR_AF=0.2535;SAS_AF=0.32;AA=T|||;VT=SNP
19	49677134	rs34722295	C	G	100	PASS	AC=738;AF=0.147364;AN=5008;NS=2504;DP=17882;EAS_AF=0.0556;AMR_AF=0.1441;AFR_AF=0.0182;EUR_AF=0.2594;SAS_AF=0.3037;AA=C|||;VT=SNP
19	49677145	rs7247960	A	G	100	PASS	AC=1662;AF=0.331869;AN=5008;NS=2504;DP=18008;EAS_AF=0.2192;AMR_AF=0.2219;AFR_AF=0.4077;EUR_AF=0.3141;SAS_AF=0.4417;AA=G|||;VT=SNP
19	49677444	rs67279015	C	T	100	PASS	AC=817;AF=0.163139;AN=5008;NS=2504;DP=17732;EAS_AF=0.0575;AMR_AF=0.147;AFR_AF=0.0575;EUR_AF=0.2604;SAS_AF=0.3262;AA=C|||;VT=SNP
19	49678047	rs16981121	C	A	100	PASS	AC=455;AF=0.0908546;AN=5008;NS=2504;DP=14519;EAS_AF=0.1617;AMR_AF=0.0432;AFR_AF=0.1036;EUR_AF=0.0487;SAS_AF=0.0777;AA=c|||;VT=SNP
19	49679657	rs10421317	A	G	100	PASS	AC=1779;AF=0.355232;AN=5008;NS=2504;DP=15421;EAS_AF=0.2222;AMR_AF=0.2421;AFR_AF=0.4796;EUR_AF=0.332;SAS_AF=0.4284;AA=G|||;VT=SNP
19	49679859	rs10427053	C	T	100	PASS	AC=1335;AF=0.266573;AN=5008;NS=2504;DP=17148;EAS_AF=0.2212;AMR_AF=0.2061;AFR_AF=0.2171;EUR_AF=0.3072;SAS_AF=0.3814;AA=c|||;VT=SNP
19	49679928	rs10401546	G	T	100	PASS	AC=1325;AF=0.264577;AN=5008;NS=2504;DP=16885;EAS_AF=0.2202;AMR_AF=0.2061;AFR_AF=0.2103;EUR_AF=0.3072;SAS_AF=0.3814;AA=G|||;VT=SNP
19	49680873	rs10408260	A	G	100	PASS	AC=1776;AF=0.354633;AN=5008;NS=2504;DP=18020;EAS_AF=0.2222;AMR_AF=0.2421;AFR_AF=0.4773;EUR_AF=0.332;SAS_AF=0.4284;AA=G|||;VT=SNP
19	49681281	rs3786557	G	A	100	PASS	AC=1604;AF=0.320288;AN=5008;NS=2504;DP=17718;EAS_AF=0.2222;AMR_AF=0.2349;AFR_AF=0.351;EUR_AF=0.332;SAS_AF=0.4284;AA=G|||;VT=SNP
19	49681418	rs3786558	T	C	100	PASS	AC=1766;AF=0.352636;AN=5008;NS=2504;DP=18421;EAS_AF=0.2232;AMR_AF=0.2406;AFR_AF=0.4697;EUR_AF=0.332;SAS_AF=0.4284;AA=T|||;VT=SNP
19	49681943	rs8100835	C	T	100	PASS	AC=1732;AF=0.345847;AN=5008;NS=2504;DP=15806;EAS_AF=0.2222;AMR_AF=0.2392;AFR_AF=0.4705;EUR_AF=0.3231;SAS_AF=0.4039;AA=C|||;VT=SNP
19	49681978	rs8100850	C	T	100	PASS	AC=1732;AF=0.345847;AN=5008;NS=2504;DP=13894;EAS_AF=0.2222;AMR_AF=0.2392;AFR_AF=0.4705;EUR_AF=0.3231;SAS_AF=0.4039;AA=C|||;VT=SNP
19	49682416	rs8101632	G	A	100	PASS	AC=1732;AF=0.345847;AN=5008;NS=2504;DP=17933;EAS_AF=0.2222;AMR_AF=0.2392;AFR_AF=0.4705;EUR_AF=0.3231;SAS_AF=0.4039;AA=G|||;VT=SNP
19	49682531	rs35540236	C	T	100	PASS	AC=772;AF=0.154153;AN=5008;NS=2504;DP=17419;EAS_AF=0.0556;AMR_AF=0.147;AFR_AF=0.0477;EUR_AF=0.2505;SAS_AF=0.3057;AA=C|||;VT=SNP
19	49682546	rs10404145	A	C	100	PASS	AC=1729;AF=0.345248;AN=5008;NS=2504;DP=17647;EAS_AF=0.2222;AMR_AF=0.2378;AFR_AF=0.4705;EUR_AF=0.3221;SAS_AF=0.4029;AA=A|||;VT=SNP
19	49682574	rs10404729	G	A	100	PASS	AC=1731;AF=0.345647;AN=5008;NS=2504;DP=17503;EAS_AF=0.2222;AMR_AF=0.2392;AFR_AF=0.4705;EUR_AF=0.3231;SAS_AF=0.4029;AA=A|||;VT=SNP
19	49682601	rs10404184	A	C	100	PASS	AC=1732;AF=0.345847;AN=5008;NS=2504;DP=16599;EAS_AF=0.2222;AMR_AF=0.2392;AFR_AF=0.4705;EUR_AF=0.3231;SAS_AF=0.4039;AA=C|||;VT=SNP
19	49682755	rs10406392	T	C	100	PASS	AC=1732;AF=0.345847;AN=5008;NS=2504;DP=18132;EAS_AF=0.2222;AMR_AF=0.2392;AFR_AF=0.4705;EUR_AF=0.3231;SAS_AF=0.4039;AA=C|||;VT=SNP
19	49682898	rs10410299	C	T	100	PASS	AC=1687;AF=0.336861;AN=5008;NS=2504;DP=18947;EAS_AF=0.2222;AMR_AF=0.2378;AFR_AF=0.4372;EUR_AF=0.3231;SAS_AF=0.4039;AA=C|||;VT=SNP
19	49682991	rs10410857	G	A	100	PASS	AC=1732;AF=0.345847;AN=5008;NS=2504;DP=20932;EAS_AF=0.2222;AMR_AF=0.2392;AFR_AF=0.4705;EUR_AF=0.3231;SAS_AF=0.4039;AA=A|||;VT=SNP
19	49683217	rs12462018	G	A	100	PASS	AC=1316;AF=0.26278;AN=5008;NS=2504;DP=19181;EAS_AF=0.2212;AMR_AF=0.2046;AFR_AF=0.2141;EUR_AF=0.2982;SAS_AF=0.3763;AA=G|||;VT=SNP
19	49683223	rs7251351	G	A	100	PASS	AC=1686;AF=0.336661;AN=5008;NS=2504;DP=19061;EAS_AF=0.2232;AMR_AF=0.2378;AFR_AF=0.4372;EUR_AF=0.3221;SAS_AF=0.4029;AA=G|||;VT=SNP
19	49683266	rs7251160	C	T	100	PASS	AC=1686;AF=0.336661;AN=5008;NS=2504;DP=18015;EAS_AF=0.2222;AMR_AF=0.2378;AFR_AF=0.4372;EUR_AF=0.3221;SAS_AF=0.4039;AA=C|||;VT=SNP
19	49683320	rs7252170	T	C	100	PASS	AC=1688;AF=0.337061;AN=5008;NS=2504;DP=18677;EAS_AF=0.2222;AMR_AF=0.2378;AFR_AF=0.4372;EUR_AF=0.3231;SAS_AF=0.4049;AA=C|||;VT=SNP
19	49683513	rs7251517	C	A	100	PASS	AC=1743;AF=0.348043;AN=5008;NS=2504;DP=18028;EAS_AF=0.2222;AMR_AF=0.2406;AFR_AF=0.4773;EUR_AF=0.3231;SAS_AF=0.4049;AA=A|||;VT=SNP
19	49684359	rs7255532	A	G	100	PASS	AC=1697;AF=0.338858;AN=5008;NS=2504;DP=20628;EAS_AF=0.2232;AMR_AF=0.2392;AFR_AF=0.4372;EUR_AF=0.329;SAS_AF=0.4059;AA=A|||;VT=SNP
19	49686962	rs10414251	G	A	100	PASS	AC=1654;AF=0.330272;AN=5008;NS=2504;DP=14641;EAS_AF=0.2242;AMR_AF=0.2363;AFR_AF=0.4092;EUR_AF=0.3231;SAS_AF=0.407;AA=G|||;VT=SNP
19	49686966	rs10413898	C	A	100	PASS	AC=1654;AF=0.330272;AN=5008;NS=2504;DP=14523;EAS_AF=0.2242;AMR_AF=0.2363;AFR_AF=0.4092;EUR_AF=0.3231;SAS_AF=0.407;AA=C|||;VT=SNP
19	49687278	rs10414959	G	A	100	PASS	AC=1703;AF=0.340056;AN=5008;NS=2504;DP=16003;EAS_AF=0.2232;AMR_AF=0.2392;AFR_AF=0.4448;EUR_AF=0.3231;SAS_AF=0.408;AA=A|||;VT=SNP
19	49687283	rs10414964	G	T	100	PASS	AC=1654;AF=0.330272;AN=5008;NS=2504;DP=15868;EAS_AF=0.2232;AMR_AF=0.2378;AFR_AF=0.4085;EUR_AF=0.3231;SAS_AF=0.408;AA=G|||;VT=SNP
19	49687756	rs12151026	C	T	100	PASS	AC=325;AF=0.0648962;AN=5008;NS=2504;DP=10215;EAS_AF=0.1667;AMR_AF=0.0274;AFR_AF=0.0189;EUR_AF=0.0417;SAS_AF=0.0726;AA=C|||;VT=SNP
19	49688364	rs12609634	G	A	100	PASS	AC=729;AF=0.145567;AN=5008;NS=2504;DP=13281;EAS_AF=0.0575;AMR_AF=0.1455;AFR_AF=0.0197;EUR_AF=0.2485;SAS_AF=0.3006;AA=G|||;VT=SNP
19	49688856	rs62127952	C	T	100	PASS	AC=429;AF=0.0856629;AN=5008;NS=2504;DP=18524;EAS_AF=0.0437;AMR_AF=0.0937;AFR_AF=0.0121;EUR_AF=0.2107;SAS_AF=0.0941;AA=C|||;VT=SNP
19	49689016	rs1175789	G	T	100	PASS	AC=1770;AF=0.353435;AN=5008;NS=2504;DP=15557;EAS_AF=0.2421;AMR_AF=0.2579;AFR_AF=0.472;EUR_AF=0.329;SAS_AF=0.4008;AA=G|||;VT=SNP
19	49689304	rs1177823	A	G	100	PASS	AC=3994;AF=0.797524;AN=5008;NS=2504;DP=17811;EAS_AF=0.5526;AMR_AF=0.7536;AFR_AF=0.9652;EUR_AF=0.8817;SAS_AF=0.7679;AA=G|||;VT=SNP
19	49689674	rs35301859	G	A	100	PASS	AC=1691;AF=0.33766;AN=5008;NS=2504;DP=19420;EAS_AF=0.245;AMR_AF=0.2522;AFR_AF=0.4312;EUR_AF=0.3191;SAS_AF=0.3865;AA=G|||;VT=SNP
19	49689854	rs34719929	T	C	100	PASS	AC=1730;AF=0.345447;AN=5008;NS=2504;DP=17253;EAS_AF=0.245;AMR_AF=0.2608;AFR_AF=0.4372;EUR_AF=0.329;SAS_AF=0.4018;AA=C|||;VT=SNP
19	49689867	rs34271662	A	G	100	PASS	AC=1731;AF=0.345647;AN=5008;NS=2504;DP=17204;EAS_AF=0.245;AMR_AF=0.2594;AFR_AF=0.4349;EUR_AF=0.329;SAS_AF=0.407;AA=a|||;VT=SNP
19	49689937	rs34762916	T	C	100	PASS	AC=1420;AF=0.283546;AN=5008;NS=2504;DP=18113;EAS_AF=0.246;AMR_AF=0.2349;AFR_AF=0.2398;EUR_AF=0.3201;SAS_AF=0.3783;AA=T|||;VT=SNP
19	49689999	rs12981817	G	A	100	PASS	AC=1727;AF=0.344848;AN=5008;NS=2504;DP=17709;EAS_AF=0.247;AMR_AF=0.2594;AFR_AF=0.4334;EUR_AF=0.329;SAS_AF=0.4029;AA=G|||;VT=SNP
19	49691369	rs1175790	T	A	100	PASS	AC=1789;AF=0.357228;AN=5008;NS=2504;DP=20729;EAS_AF=0.246;AMR_AF=0.2622;AFR_AF=0.4758;EUR_AF=0.333;SAS_AF=0.4039;AA=A|||;VT=SNP
19	49692373	rs1175791	C	G	100	PASS	AC=1721;AF=0.34365;AN=5008;NS=2504;DP=17246;EAS_AF=0.247;AMR_AF=0.2507;AFR_AF=0.4539;EUR_AF=0.325;SAS_AF=0.3793;AA=c|||;VT=SNP;EX_TARGET
19	49693118	rs1175792	A	G	100	PASS	AC=1734;AF=0.346246;AN=5008;NS=2504;DP=19235;EAS_AF=0.247;AMR_AF=0.255;AFR_AF=0.4342;EUR_AF=0.333;SAS_AF=0.408;AA=g|||;VT=SNP
19	49693824	rs1175795	A	G	100	PASS	AC=778;AF=0.155351;AN=5008;NS=2504;DP=17935;EAS_AF=0.1984;AMR_AF=0.0764;AFR_AF=0.298;EUR_AF=0.0567;SAS_AF=0.0757;AA=N|||;VT=SNP
19	49695007	rs4621082	A	G	100	PASS	AC=886;AF=0.176917;AN=5008;NS=2504;DP=19165;EAS_AF=0.0585;AMR_AF=0.1571;AFR_AF=0.112;EUR_AF=0.2704;SAS_AF=0.3047;AA=a|||;VT=SNP
19	49695682	rs56041179	G	A	100	PASS	AC=759;AF=0.151558;AN=5008;NS=2504;DP=18469;EAS_AF=0.0575;AMR_AF=0.1513;AFR_AF=0.0189;EUR_AF=0.2704;SAS_AF=0.3057;AA=g|||;VT=SNP
19	49696021	rs1175800	A	G	100	PASS	AC=811;AF=0.161941;AN=5008;NS=2504;DP=18833;EAS_AF=0.1905;AMR_AF=0.0951;AFR_AF=0.292;EUR_AF=0.0636;SAS_AF=0.1053;AA=A|||;VT=SNP
19	49696827	rs73048884	C	G	100	PASS	AC=617;AF=0.123203;AN=5008;NS=2504;DP=14650;EAS_AF=0.1885;AMR_AF=0.0692;AFR_AF=0.1762;EUR_AF=0.0567;SAS_AF=0.091;AA=C|||;VT=SNP
19	49696869	rs1175801	A	G	100	PASS	AC=822;AF=0.164137;AN=5008;NS=2504;DP=14362;EAS_AF=0.1885;AMR_AF=0.0951;AFR_AF=0.2905;EUR_AF=0.0636;SAS_AF=0.1207;AA=t|||;VT=SNP
19	49697020	rs1175802	A	G	100	PASS	AC=820;AF=0.163738;AN=5008;NS=2504;DP=21718;EAS_AF=0.1885;AMR_AF=0.0951;AFR_AF=0.289;EUR_AF=0.0636;SAS_AF=0.1207;AA=N|||;VT=SNP
19	49697057	rs1175803	T	C	100	PASS	AC=1704;AF=0.340256;AN=5008;NS=2504;DP=22173;EAS_AF=0.247;AMR_AF=0.2493;AFR_AF=0.4032;EUR_AF=0.3449;SAS_AF=0.411;AA=C|||;VT=SNP
19	49697617	rs35071219	C	A	100	PASS	AC=746;AF=0.148962;AN=5008;NS=2504;DP=19604;EAS_AF=0.0585;AMR_AF=0.1455;AFR_AF=0.0182;EUR_AF=0.2783;SAS_AF=0.2883;AA=c|||;VT=SNP
19	49697634	rs1645379	T	C	100	PASS	AC=821;AF=0.163938;AN=5008;NS=2504;DP=19471;EAS_AF=0.1895;AMR_AF=0.0951;AFR_AF=0.289;EUR_AF=0.0636;SAS_AF=0.1207;AA=t|||;VT=SNP
19	49697730	rs1716270	A	G	100	PASS	AC=1774;AF=0.354233;AN=5008;NS=2504;DP=17358;EAS_AF=0.248;AMR_AF=0.2478;AFR_AF=0.4584;EUR_AF=0.3419;SAS_AF=0.411;AA=a|||;VT=SNP
19	49698340	rs1716267	T	A	100	PASS	AC=743;AF=0.148363;AN=5008;NS=2504;DP=15777;EAS_AF=0.1875;AMR_AF=0.0865;AFR_AF=0.2617;EUR_AF=0.0586;SAS_AF=0.091;AA=t|||;VT=SNP
19	49698697	rs2682603	A	G	100	PASS	AC=746;AF=0.148962;AN=5008;NS=2504;DP=15662;EAS_AF=0.1895;AMR_AF=0.0865;AFR_AF=0.2625;EUR_AF=0.0577;SAS_AF=0.092;AA=g|||;VT=SNP
19	49699009	rs73048891	T	C	100	PASS	AC=564;AF=0.11262;AN=5008;NS=2504;DP=8219;EAS_AF=0.1895;AMR_AF=0.0648;AFR_AF=0.1369;EUR_AF=0.0577;SAS_AF=0.091;AA=t|||;VT=SNP
19	49699174	rs7507764	G	A	100	PASS	AC=724;AF=0.144569;AN=5008;NS=2504;DP=9948;EAS_AF=0.0595;AMR_AF=0.1427;AFR_AF=0.0182;EUR_AF=0.2694;SAS_AF=0.2761;AA=g|||;VT=SNP
19	49699866	rs3745301	C	T	100	PASS	AC=563;AF=0.11242;AN=5008;NS=2504;DP=12696;EAS_AF=0.1875;AMR_AF=0.0648;AFR_AF=0.1384;EUR_AF=0.0577;SAS_AF=0.09;AA=C|||;VT=SNP;EX_TARGET
19	49700205	rs66528168	A	G	100	PASS	AC=750;AF=0.14976;AN=5008;NS=2504;DP=14266;EAS_AF=0.0595;AMR_AF=0.1441;AFR_AF=0.0182;EUR_AF=0.2773;SAS_AF=0.2935;AA=A|||;VT=SNP
19	49700971	rs12151119	G	A	100	PASS	AC=1340;AF=0.267572;AN=5008;NS=2504;DP=16226;EAS_AF=0.246;AMR_AF=0.2133;AFR_AF=0.1831;EUR_AF=0.336;SAS_AF=0.3722;AA=G|||;VT=SNP
19	49701844	rs67605147	G	T	100	PASS	AC=1310;AF=0.261581;AN=5008;NS=2504;DP=13208;EAS_AF=0.246;AMR_AF=0.2147;AFR_AF=0.1536;EUR_AF=0.34;SAS_AF=0.3763;AA=g|||;VT=SNP
19	49702320	rs34639121	G	C	100	PASS	AC=1316;AF=0.26278;AN=5008;NS=2504;DP=17547;EAS_AF=0.246;AMR_AF=0.2147;AFR_AF=0.1566;EUR_AF=0.34;SAS_AF=0.3783;AA=G|||;VT=SNP
19	49702634	rs34624185	G	T	100	PASS	AC=1440;AF=0.28754;AN=5008;NS=2504;DP=15333;EAS_AF=0.245;AMR_AF=0.2233;AFR_AF=0.2474;EUR_AF=0.34;SAS_AF=0.3773;AA=G|||;VT=SNP
19	49703401	rs1175806	T	C	100	PASS	AC=1464;AF=0.292332;AN=5008;NS=2504;DP=14487;EAS_AF=0.245;AMR_AF=0.2305;AFR_AF=0.2617;EUR_AF=0.34;SAS_AF=0.3773;AA=C|||;VT=SNP
19	49703764	rs10403114	A	G	100	PASS	AC=1441;AF=0.28774;AN=5008;NS=2504;DP=9655;EAS_AF=0.245;AMR_AF=0.2305;AFR_AF=0.2436;EUR_AF=0.34;SAS_AF=0.3783;AA=A|||;VT=SNP
19	49704429	rs12981989	G	A	100	PASS	AC=1317;AF=0.262979;AN=5008;NS=2504;DP=15980;EAS_AF=0.245;AMR_AF=0.2161;AFR_AF=0.1566;EUR_AF=0.339;SAS_AF=0.3804;AA=G|||;VT=SNP
19	49704708	rs1175809	A	G	100	PASS	AC=1661;AF=0.331669;AN=5008;NS=2504;DP=19570;EAS_AF=0.246;AMR_AF=0.2262;AFR_AF=0.4047;EUR_AF=0.3141;SAS_AF=0.4141;AA=G|||;VT=SNP
19	49705640	rs56166107	G	A	100	PASS	AC=1427;AF=0.284944;AN=5008;NS=2504;DP=18436;EAS_AF=0.246;AMR_AF=0.2017;AFR_AF=0.2262;EUR_AF=0.3151;SAS_AF=0.4325;AA=G|||;VT=SNP
19	49706655	rs35815377	T	C	100	PASS	AC=1710;AF=0.341454;AN=5008;NS=2504;DP=17378;EAS_AF=0.7391;AMR_AF=0.2968;AFR_AF=0.2905;EUR_AF=0.1093;SAS_AF=0.271;AA=T|||;VT=SNP
19	49706736	rs1716274	T	G	100	PASS	AC=1491;AF=0.297724;AN=5008;NS=2504;DP=18446;EAS_AF=0.0853;AMR_AF=0.1888;AFR_AF=0.7791;EUR_AF=0.1133;SAS_AF=0.1329;AA=G|||;VT=SNP
19	49707111	rs2176902	G	A	100	PASS	AC=939;AF=0.1875;AN=5008;NS=2504;DP=19247;EAS_AF=0.0119;AMR_AF=0.1354;AFR_AF=0.4977;EUR_AF=0.0755;SAS_AF=0.1012;AA=G|||;VT=SNP
19	49707201	rs8102299	G	A	100	PASS	AC=1169;AF=0.233427;AN=5008;NS=2504;DP=17553;EAS_AF=0.0129;AMR_AF=0.1715;AFR_AF=0.6377;EUR_AF=0.0924;SAS_AF=0.1033;AA=A|||;VT=SNP
19	49707241	rs8103058	T	C	100	PASS	AC=1224;AF=0.244409;AN=5008;NS=2504;DP=17106;EAS_AF=0.0129;AMR_AF=0.1772;AFR_AF=0.6762;EUR_AF=0.0924;SAS_AF=0.1033;AA=t|||;VT=SNP
19	49707268	rs6509421	T	C	100	PASS	AC=1215;AF=0.242612;AN=5008;NS=2504;DP=17947;EAS_AF=0.0129;AMR_AF=0.17;AFR_AF=0.6747;EUR_AF=0.0905;SAS_AF=0.1033;AA=T|||;VT=SNP
19	49707292	rs10406068	G	A	100	PASS	AC=397;AF=0.0792732;AN=5008;NS=2504;DP=18270;EAS_AF=0.0129;AMR_AF=0.0922;AFR_AF=0.1278;EUR_AF=0.0726;SAS_AF=0.0798;AA=G|||;VT=SNP
19	49707309	rs8102409	G	A	100	PASS	AC=1201;AF=0.239816;AN=5008;NS=2504;DP=18292;EAS_AF=0.0129;AMR_AF=0.1686;AFR_AF=0.6641;EUR_AF=0.0915;SAS_AF=0.1033;AA=G|||;VT=SNP
19	49712066	rs1175823	G	A	100	PASS	AC=1355;AF=0.270567;AN=5008;NS=2504;DP=14622;EAS_AF=0.0387;AMR_AF=0.1816;AFR_AF=0.764;EUR_AF=0.0905;SAS_AF=0.091;AA=A|||;VT=SNP
19	49717796	rs116309626	C	T	100	PASS	AC=463;AF=0.0924521;AN=5008;NS=2504;DP=16766;EAS_AF=0.0139;AMR_AF=0.1081;AFR_AF=0.0961;EUR_AF=0.1252;SAS_AF=0.1237;AA=C|||;VT=SNP
19	49717875	rs3848547	T	C	100	PASS	AC=2357;AF=0.470647;AN=5008;NS=2504;DP=18735;EAS_AF=0.252;AMR_AF=0.3617;AFR_AF=0.7345;EUR_AF=0.4791;SAS_AF=0.408;AA=C|||;VT=SNP
19	49718265	rs79930852	C	T	100	PASS	AC=458;AF=0.0914537;AN=5008;NS=2504;DP=18619;EAS_AF=0.0129;AMR_AF=0.1066;AFR_AF=0.0923;EUR_AF=0.1272;SAS_AF=0.1237;AA=C|||;VT=SNP
19	49718548	rs11668962	G	A	100	PASS	AC=2142;AF=0.427716;AN=5008;NS=2504;DP=19250;EAS_AF=0.2103;AMR_AF=0.3545;AFR_AF=0.6346;EUR_AF=0.4662;SAS_AF=0.3845;AA=A|||;VT=SNP
19	49718785	rs11673283	T	A	100	PASS	AC=1373;AF=0.274161;AN=5008;NS=2504;DP=13418;EAS_AF=0.2103;AMR_AF=0.2061;AFR_AF=0.32;EUR_AF=0.328;SAS_AF=0.271;AA=t|||;VT=SNP
19	49719051	rs76623909	C	G	100	PASS	AC=1421;AF=0.283746;AN=5008;NS=2504;DP=14362;EAS_AF=0.2103;AMR_AF=0.2233;AFR_AF=0.3374;EUR_AF=0.3419;SAS_AF=0.2699;AA=g|||;VT=SNP
19	49719070	rs113136004	A	G	100	PASS	AC=2176;AF=0.434505;AN=5008;NS=2504;DP=14381;EAS_AF=0.2242;AMR_AF=0.3559;AFR_AF=0.6324;EUR_AF=0.4751;SAS_AF=0.3978;AA=a|||;VT=SNP
19	49719419	rs73048802	T	G	100	PASS	AC=1425;AF=0.284545;AN=5008;NS=2504;DP=18164;EAS_AF=0.2123;AMR_AF=0.2248;AFR_AF=0.3374;EUR_AF=0.3429;SAS_AF=0.2699;AA=T|||;VT=SNP
19	49719422	rs12461375	C	G	100	PASS	AC=4485;AF=0.895567;AN=5008;NS=2504;DP=17899;EAS_AF=0.9196;AMR_AF=0.9207;AFR_AF=0.8381;EUR_AF=0.9066;SAS_AF=0.9192;AA=G|||;VT=SNP
19	49719573	rs79102179	C	T	100	PASS	AC=455;AF=0.0908546;AN=5008;NS=2504;DP=18260;EAS_AF=0.0129;AMR_AF=0.1052;AFR_AF=0.093;EUR_AF=0.1252;SAS_AF=0.1227;AA=C|||;VT=SNP
19	49720501	rs115274930	C	T	100	PASS	AC=455;AF=0.0908546;AN=5008;NS=2504;DP=19812;EAS_AF=0.0129;AMR_AF=0.1052;AFR_AF=0.093;EUR_AF=0.1252;SAS_AF=0.1227;AA=C|||;VT=SNP
19	49720834	rs75610145	G	C	100	PASS	AC=456;AF=0.0910543;AN=5008;NS=2504;DP=19173;EAS_AF=0.0129;AMR_AF=0.1052;AFR_AF=0.0938;EUR_AF=0.1252;SAS_AF=0.1227;AA=G|||;VT=SNP
19	49720910	rs9676781	T	C	100	PASS	AC=2161;AF=0.43151;AN=5008;NS=2504;DP=19891;EAS_AF=0.2232;AMR_AF=0.3487;AFR_AF=0.6324;EUR_AF=0.4682;SAS_AF=0.3957;AA=C|||;VT=SNP
19	49722791	rs114811385	G	C	100	PASS	AC=457;AF=0.091254;AN=5008;NS=2504;DP=15974;EAS_AF=0.0129;AMR_AF=0.1052;AFR_AF=0.0938;EUR_AF=0.1262;SAS_AF=0.1227;AA=G|||;VT=SNP
19	49723297	rs56242266	T	C	100	PASS	AC=2205;AF=0.440296;AN=5008;NS=2504;DP=18184;EAS_AF=0.2242;AMR_AF=0.3573;AFR_AF=0.6611;EUR_AF=0.4692;SAS_AF=0.3937;AA=C|||;VT=SNP
19	49723531	rs56162137	A	C	100	PASS	AC=2221;AF=0.44349;AN=5008;NS=2504;DP=17636;EAS_AF=0.2242;AMR_AF=0.366;AFR_AF=0.6619;EUR_AF=0.4761;SAS_AF=0.3957;AA=C|||;VT=SNP
19	49724301	rs4802590	C	T	100	PASS	AC=1364;AF=0.272364;AN=5008;NS=2504;DP=15521;EAS_AF=0.2103;AMR_AF=0.2089;AFR_AF=0.32;EUR_AF=0.333;SAS_AF=0.2546;AA=C|||;VT=SNP
19	49724946	rs11670722	G	A	100	PASS	AC=1362;AF=0.271965;AN=5008;NS=2504;DP=18583;EAS_AF=0.2103;AMR_AF=0.2089;AFR_AF=0.3185;EUR_AF=0.333;SAS_AF=0.2546;AA=G|||;VT=SNP
19	49725042	rs8103217	A	G	100	PASS	AC=2371;AF=0.473442;AN=5008;NS=2504;DP=15861;EAS_AF=0.251;AMR_AF=0.3689;AFR_AF=0.7534;EUR_AF=0.4761;SAS_AF=0.3957;AA=G|||;VT=SNP
19	49725487	rs3848548	T	C	100	PASS	AC=2203;AF=0.439896;AN=5008;NS=2504;DP=7965;EAS_AF=0.2242;AMR_AF=0.3573;AFR_AF=0.6604;EUR_AF=0.4682;SAS_AF=0.3937;AA=C|||;VT=SNP
19	49726637	rs7254520	G	A	100	PASS	AC=1393;AF=0.278155;AN=5008;NS=2504;DP=18797;EAS_AF=0.2103;AMR_AF=0.2133;AFR_AF=0.3396;EUR_AF=0.333;SAS_AF=0.2546;AA=G|||;VT=SNP
19	49726807	rs73578334	C	T	100	PASS	AC=831;AF=0.165935;AN=5008;NS=2504;DP=18547;EAS_AF=0.0139;AMR_AF=0.1527;AFR_AF=0.3253;EUR_AF=0.1421;SAS_AF=0.1411;AA=c|||;VT=SNP
19	49727160	rs8112298	T	C	100	PASS	AC=2329;AF=0.465056;AN=5008;NS=2504;DP=17721;EAS_AF=0.251;AMR_AF=0.366;AFR_AF=0.7231;EUR_AF=0.4761;SAS_AF=0.3957;AA=C|||;VT=SNP
19	49727996	rs3848549	G	A	100	PASS	AC=2487;AF=0.496605;AN=5008;NS=2504;DP=18004;EAS_AF=0.251;AMR_AF=0.3847;AFR_AF=0.8268;EUR_AF=0.4841;SAS_AF=0.3957;AA=A|||;VT=SNP
19	49728186	rs3843746	C	T	100	PASS	AC=2315;AF=0.46226;AN=5008;NS=2504;DP=18171;EAS_AF=0.2381;AMR_AF=0.366;AFR_AF=0.7201;EUR_AF=0.4791;SAS_AF=0.3957;AA=T|||;VT=SNP
19	49728318	rs62127956	G	A	100	PASS	AC=583;AF=0.116414;AN=5008;NS=2504;DP=14088;EAS_AF=0.0655;AMR_AF=0.134;AFR_AF=0.0091;EUR_AF=0.2505;SAS_AF=0.1636;AA=G|||;VT=SNP
19	49728428	rs116924700	C	T	100	PASS	AC=341;AF=0.0680911;AN=5008;NS=2504;DP=16299;EAS_AF=0.0139;AMR_AF=0.0893;AFR_AF=0.0045;EUR_AF=0.1272;SAS_AF=0.1339;AA=C|||;VT=SNP
19	49728893	rs8105169	G	C	100	PASS	AC=2323;AF=0.463858;AN=5008;NS=2504;DP=16762;EAS_AF=0.251;AMR_AF=0.366;AFR_AF=0.7186;EUR_AF=0.4761;SAS_AF=0.3957;AA=A|||;VT=SNP
19	49729741	rs141019047	C	T	100	PASS	AC=483;AF=0.0964457;AN=5008;NS=2504;DP=17398;EAS_AF=0.0139;AMR_AF=0.1066;AFR_AF=0.0953;EUR_AF=0.1282;SAS_AF=0.1431;AA=C|||;VT=SNP
19	49729853	rs2878571	A	G	100	PASS	AC=2394;AF=0.478035;AN=5008;NS=2504;DP=16342;EAS_AF=0.249;AMR_AF=0.3818;AFR_AF=0.789;EUR_AF=0.4801;SAS_AF=0.3599;AA=G|||;VT=SNP
19	49731824	rs12608776	A	G	100	PASS	AC=1045;AF=0.208666;AN=5008;NS=2504;DP=14221;EAS_AF=0.0397;AMR_AF=0.1628;AFR_AF=0.4554;EUR_AF=0.1441;SAS_AF=0.1483;AA=A|||;VT=SNP
19	49732614	rs11878934	A	C	100	PASS	AC=1085;AF=0.216653;AN=5008;NS=2504;DP=17840;EAS_AF=0.0397;AMR_AF=0.1729;AFR_AF=0.4735;EUR_AF=0.1511;SAS_AF=0.1503;AA=C|||;VT=SNP
19	49733234	rs61184327	C	T	100	PASS	AC=1095;AF=0.21865;AN=5008;NS=2504;DP=20588;EAS_AF=0.0397;AMR_AF=0.1744;AFR_AF=0.4803;EUR_AF=0.1511;SAS_AF=0.1503;AA=T|||;VT=SNP
19	49734497	rs60031049	C	A	100	PASS	AC=1336;AF=0.266773;AN=5008;NS=2504;DP=18963;EAS_AF=0.5923;AMR_AF=0.3991;AFR_AF=0.0113;EUR_AF=0.1372;SAS_AF=0.316;AA=C|||;VT=SNP
19	49735062	rs12610107	G	A	100	PASS	AC=1095;AF=0.21865;AN=5008;NS=2504;DP=21299;EAS_AF=0.0397;AMR_AF=0.1744;AFR_AF=0.4803;EUR_AF=0.1511;SAS_AF=0.1503;AA=A|||;VT=SNP
19	49735107	rs35785122	C	T	100	PASS	AC=1069;AF=0.213458;AN=5008;NS=2504;DP=19882;EAS_AF=0.0397;AMR_AF=0.1643;AFR_AF=0.4728;EUR_AF=0.1441;SAS_AF=0.1483;AA=C|||;VT=SNP
19	49735111	rs56758737	A	T	100	PASS	AC=961;AF=0.191893;AN=5008;NS=2504;DP=19853;EAS_AF=0.0139;AMR_AF=0.1643;AFR_AF=0.4115;EUR_AF=0.1431;SAS_AF=0.1483;AA=A|||;VT=SNP
19	49735271	rs58106112	G	A	100	PASS	AC=962;AF=0.192093;AN=5008;NS=2504;DP=19054;EAS_AF=0.0139;AMR_AF=0.1643;AFR_AF=0.4123;EUR_AF=0.1431;SAS_AF=0.1483;AA=G|||;VT=SNP
19	49735520	rs12610169	G	T	100	PASS	AC=1064;AF=0.21246;AN=5008;NS=2504;DP=16350;EAS_AF=0.0397;AMR_AF=0.1643;AFR_AF=0.469;EUR_AF=0.1441;SAS_AF=0.1483;AA=T|||;VT=SNP
19	49735637	rs59251910	C	T	100	PASS	AC=1064;AF=0.21246;AN=5008;NS=2504;DP=17449;EAS_AF=0.0397;AMR_AF=0.1643;AFR_AF=0.469;EUR_AF=0.1441;SAS_AF=0.1483;AA=c|||;VT=SNP
19	49735940	rs56674801	A	G	100	PASS	AC=1063;AF=0.21226;AN=5008;NS=2504;DP=15544;EAS_AF=0.0397;AMR_AF=0.1643;AFR_AF=0.4682;EUR_AF=0.1441;SAS_AF=0.1483;AA=A|||;VT=SNP
19	49736660	rs73580436	T	G	100	PASS	AC=1049;AF=0.209465;AN=5008;NS=2504;DP=18964;EAS_AF=0.0397;AMR_AF=0.1643;AFR_AF=0.4576;EUR_AF=0.1441;SAS_AF=0.1483;AA=T|||;VT=SNP
19	49737372	rs80231469	T	C	100	PASS	AC=619;AF=0.123602;AN=5008;NS=2504;DP=17568;EAS_AF=0.0417;AMR_AF=0.1268;AFR_AF=0.1362;EUR_AF=0.16;SAS_AF=0.1513;AA=T|||;VT=SNP
19	49737476	rs1175812	A	G	100	PASS	AC=686;AF=0.136981;AN=5008;NS=2504;DP=18914;EAS_AF=0.0407;AMR_AF=0.121;AFR_AF=0.2352;EUR_AF=0.1223;SAS_AF=0.1299;AA=G|||;VT=SNP
19	49737486	rs1175813	A	G	100	PASS	AC=638;AF=0.127396;AN=5008;NS=2504;DP=18912;EAS_AF=0.004;AMR_AF=0.1196;AFR_AF=0.2277;EUR_AF=0.1223;SAS_AF=0.1299;AA=G|||;VT=SNP
19	49738014	rs1175814	C	T	100	PASS	AC=896;AF=0.178914;AN=5008;NS=2504;DP=16968;EAS_AF=0.0645;AMR_AF=0.2118;AFR_AF=0.1861;EUR_AF=0.2913;SAS_AF=0.1483;AA=c|||;VT=SNP
19	49738081	rs1175815	T	C	100	PASS	AC=3875;AF=0.773762;AN=5008;NS=2504;DP=17111;EAS_AF=0.7262;AMR_AF=0.8156;AFR_AF=0.77;EUR_AF=0.8012;SAS_AF=0.7699;AA=c|||;VT=SNP
19	49738218	rs1175816	A	G	100	PASS	AC=871;AF=0.173922;AN=5008;NS=2504;DP=15376;EAS_AF=0.0694;AMR_AF=0.1988;AFR_AF=0.1853;EUR_AF=0.2753;SAS_AF=0.1442;AA=g|||;VT=SNP
19	49738265	rs1175817	G	T	100	PASS	AC=866;AF=0.172923;AN=5008;NS=2504;DP=13883;EAS_AF=0.0645;AMR_AF=0.2003;AFR_AF=0.1853;EUR_AF=0.2744;SAS_AF=0.1442;AA=g|||;VT=SNP
19	49738355	rs1175818	G	A	100	PASS	AC=866;AF=0.172923;AN=5008;NS=2504;DP=13060;EAS_AF=0.0645;AMR_AF=0.2003;AFR_AF=0.1853;EUR_AF=0.2744;SAS_AF=0.1442;AA=g|||;VT=SNP
19	49738384	rs1175819	T	C	100	PASS	AC=871;AF=0.173922;AN=5008;NS=2504;DP=13595;EAS_AF=0.0694;AMR_AF=0.2003;AFR_AF=0.1853;EUR_AF=0.2744;SAS_AF=0.1442;AA=c|||;VT=SNP
19	49738482	rs1177825	C	T	100	PASS	AC=871;AF=0.173922;AN=5008;NS=2504;DP=16338;EAS_AF=0.0694;AMR_AF=0.2003;AFR_AF=0.1853;EUR_AF=0.2744;SAS_AF=0.1442;AA=c|||;VT=SNP
19	49738680	rs1175820	A	G	100	PASS	AC=872;AF=0.174121;AN=5008;NS=2504;DP=15904;EAS_AF=0.0704;AMR_AF=0.2003;AFR_AF=0.1853;EUR_AF=0.2744;SAS_AF=0.1442;AA=G|||;VT=SNP
19	49738687	rs7245633	C	T	100	PASS	AC=1233;AF=0.246206;AN=5008;NS=2504;DP=15809;EAS_AF=0.1815;AMR_AF=0.2032;AFR_AF=0.2231;EUR_AF=0.3559;SAS_AF=0.2618;AA=C|||;VT=SNP
19	49739269	rs4802591	C	A	100	PASS	AC=2673;AF=0.533746;AN=5008;NS=2504;DP=17002;EAS_AF=0.6498;AMR_AF=0.5735;AFR_AF=0.3918;EUR_AF=0.496;SAS_AF=0.6166;AA=C|||;VT=SNP
19	49741259	rs2682616	G	C	100	PASS	AC=998;AF=0.199281;AN=5008;NS=2504;DP=21520;EAS_AF=0.0794;AMR_AF=0.2233;AFR_AF=0.2451;EUR_AF=0.2922;SAS_AF=0.1483;AA=C|||;VT=SNP
19	49741319	rs2682615	C	T	100	PASS	AC=3952;AF=0.789137;AN=5008;NS=2504;DP=20304;EAS_AF=0.7331;AMR_AF=0.8256;AFR_AF=0.823;EUR_AF=0.7982;SAS_AF=0.7658;AA=T|||;VT=SNP
19	49741888	rs2682614	G	C	100	PASS	AC=3910;AF=0.780751;AN=5008;NS=2504;DP=11398;EAS_AF=0.7331;AMR_AF=0.8184;AFR_AF=0.7874;EUR_AF=0.8042;SAS_AF=0.7699;AA=C|||;VT=SNP
19	49742269	rs12610858	C	T	100	PASS	AC=2683;AF=0.535743;AN=5008;NS=2504;DP=17556;EAS_AF=0.6528;AMR_AF=0.5764;AFR_AF=0.3949;EUR_AF=0.497;SAS_AF=0.6166;AA=-|||;VT=SNP
19	49742632	rs4802592	T	C	100	PASS	AC=3018;AF=0.602636;AN=5008;NS=2504;DP=14595;EAS_AF=0.6538;AMR_AF=0.6196;AFR_AF=0.6021;EUR_AF=0.5229;SAS_AF=0.6207;AA=t|||;VT=SNP
19	49743782	rs2878364	C	A	100	PASS	AC=2553;AF=0.509784;AN=5008;NS=2504;DP=18125;EAS_AF=0.6478;AMR_AF=0.5706;AFR_AF=0.3041;EUR_AF=0.497;SAS_AF=0.6155;AA=C|||;VT=SNP
19	49744538	rs2335186	C	A	100	PASS	AC=2665;AF=0.532149;AN=5008;NS=2504;DP=19550;EAS_AF=0.6448;AMR_AF=0.5764;AFR_AF=0.3873;EUR_AF=0.497;SAS_AF=0.6166;AA=C|||;VT=SNP
19	49744995	rs1716276	A	T	100	PASS	AC=3943;AF=0.78734;AN=5008;NS=2504;DP=16080;EAS_AF=0.7331;AMR_AF=0.8256;AFR_AF=0.8169;EUR_AF=0.7982;SAS_AF=0.7648;AA=T|||;VT=SNP
19	49745289	rs4318314	G	T	100	PASS	AC=2658;AF=0.530751;AN=5008;NS=2504;DP=17514;EAS_AF=0.6458;AMR_AF=0.5764;AFR_AF=0.3828;EUR_AF=0.497;SAS_AF=0.6145;AA=G|||;VT=SNP
19	49748060	rs353996	G	C	100	PASS	AC=884;AF=0.176518;AN=5008;NS=2504;DP=12934;EAS_AF=0.0784;AMR_AF=0.1974;AFR_AF=0.1861;EUR_AF=0.2763;SAS_AF=0.1472;AA=G|||;VT=SNP
19	49748268	rs352812	T	G	100	PASS	AC=3940;AF=0.786741;AN=5008;NS=2504;DP=16965;EAS_AF=0.7312;AMR_AF=0.8228;AFR_AF=0.82;EUR_AF=0.7992;SAS_AF=0.7607;AA=t|||;VT=SNP
19	49748283	rs61320246	C	T	100	PASS	AC=995;AF=0.198682;AN=5008;NS=2504;DP=17489;EAS_AF=0.1974;AMR_AF=0.1196;AFR_AF=0.2216;EUR_AF=0.1859;SAS_AF=0.2382;AA=C|||;VT=SNP
19	49751195	rs353997	C	T	100	PASS	AC=866;AF=0.172923;AN=5008;NS=2504;DP=18559;EAS_AF=0.0694;AMR_AF=0.1974;AFR_AF=0.1846;EUR_AF=0.2724;SAS_AF=0.1442;AA=C|||;VT=SNP
19	49751796	rs352813	C	G	100	PASS	AC=3770;AF=0.752796;AN=5008;NS=2504;DP=16360;EAS_AF=0.7312;AMR_AF=0.8084;AFR_AF=0.7012;EUR_AF=0.7992;SAS_AF=0.7577;AA=c|||;VT=SNP
19	49754365	rs380335	A	G	100	PASS	AC=2954;AF=0.589856;AN=5008;NS=2504;DP=16771;EAS_AF=0.6488;AMR_AF=0.6009;AFR_AF=0.5877;EUR_AF=0.505;SAS_AF=0.6115;AA=G|||;VT=SNP
19	49754370	rs393979	T	C	100	PASS	AC=2955;AF=0.590056;AN=5008;NS=2504;DP=16672;EAS_AF=0.6478;AMR_AF=0.6009;AFR_AF=0.5893;EUR_AF=0.505;SAS_AF=0.6115;AA=C|||;VT=SNP
19	49754433	rs353998	G	A	100	PASS	AC=866;AF=0.172923;AN=5008;NS=2504;DP=14868;EAS_AF=0.0685;AMR_AF=0.1988;AFR_AF=0.1853;EUR_AF=0.2724;SAS_AF=0.1431;AA=G|||;VT=SNP
19	49755059	rs352815	T	C	100	PASS	AC=2995;AF=0.598043;AN=5008;NS=2504;DP=20295;EAS_AF=0.6458;AMR_AF=0.6066;AFR_AF=0.6195;EUR_AF=0.504;SAS_AF=0.6104;AA=C|||;VT=SNP
19	49755090	rs352816	C	T	100	PASS	AC=2976;AF=0.594249;AN=5008;NS=2504;DP=20715;EAS_AF=0.6438;AMR_AF=0.6052;AFR_AF=0.6074;EUR_AF=0.504;SAS_AF=0.6104;AA=C|||;VT=SNP
19	49755238	rs352817	C	T	100	PASS	AC=2992;AF=0.597444;AN=5008;NS=2504;DP=18409;EAS_AF=0.6438;AMR_AF=0.6066;AFR_AF=0.6195;EUR_AF=0.504;SAS_AF=0.6094;AA=C|||;VT=SNP
19	49755490	rs352818	T	C	100	PASS	AC=2947;AF=0.588458;AN=5008;NS=2504;DP=20736;EAS_AF=0.6478;AMR_AF=0.5994;AFR_AF=0.5855;EUR_AF=0.504;SAS_AF=0.6104;AA=T|||;VT=SNP
19	49755660	rs419174	G	A	100	PASS	AC=979;AF=0.195487;AN=5008;NS=2504;DP=18420;EAS_AF=0.0704;AMR_AF=0.2233;AFR_AF=0.239;EUR_AF=0.2893;SAS_AF=0.1493;AA=G|||;VT=SNP
19	49755793	rs430230	G	C	100	PASS	AC=968;AF=0.193291;AN=5008;NS=2504;DP=19283;EAS_AF=0.0704;AMR_AF=0.2205;AFR_AF=0.2337;EUR_AF=0.2873;SAS_AF=0.1493;AA=G|||;VT=SNP
19	49755822	rs391940	G	A	100	PASS	AC=1231;AF=0.245807;AN=5008;NS=2504;DP=19840;EAS_AF=0.0704;AMR_AF=0.2435;AFR_AF=0.4138;EUR_AF=0.2962;SAS_AF=0.1493;AA=G|||;VT=SNP
19	49756708	rs1183071	C	T	100	PASS	AC=762;AF=0.152157;AN=5008;NS=2504;DP=12542;EAS_AF=0.0635;AMR_AF=0.1974;AFR_AF=0.1029;EUR_AF=0.2843;SAS_AF=0.1421;AA=C|||;VT=SNP
19	49757130	rs2548473	C	T	100	PASS	AC=762;AF=0.152157;AN=5008;NS=2504;DP=13728;EAS_AF=0.0635;AMR_AF=0.1974;AFR_AF=0.0991;EUR_AF=0.2903;SAS_AF=0.1411;AA=c|||;VT=SNP
19	49757290	rs446531	G	C	100	PASS	AC=762;AF=0.152157;AN=5008;NS=2504;DP=13973;EAS_AF=0.0635;AMR_AF=0.1974;AFR_AF=0.0991;EUR_AF=0.2903;SAS_AF=0.1411;AA=g|||;VT=SNP
19	49757427	rs352820	A	G	100	PASS	AC=2515;AF=0.502196;AN=5008;NS=2504;DP=16493;EAS_AF=0.6438;AMR_AF=0.5706;AFR_AF=0.2852;EUR_AF=0.496;SAS_AF=0.6074;AA=A|||;VT=SNP
19	49758861	rs352821	G	C	100	PASS	AC=2819;AF=0.562899;AN=5008;NS=2504;DP=19823;EAS_AF=0.6796;AMR_AF=0.6037;AFR_AF=0.4319;EUR_AF=0.503;SAS_AF=0.6524;AA=G|||;VT=SNP
19	49759232	rs352822	G	T	100	PASS	AC=2647;AF=0.528554;AN=5008;NS=2504;DP=17707;EAS_AF=0.6181;AMR_AF=0.5893;AFR_AF=0.4047;EUR_AF=0.492;SAS_AF=0.5982;AA=T|||;VT=SNP
19	49759494	rs352823	C	T	100	PASS	AC=3417;AF=0.682308;AN=5008;NS=2504;DP=16777;EAS_AF=0.6806;AMR_AF=0.7882;AFR_AF=0.4992;EUR_AF=0.7893;SAS_AF=0.7464;AA=C|||;VT=SNP
19	49759733	rs352824	G	A	100	PASS	AC=3621;AF=0.723043;AN=5008;NS=2504;DP=18366;EAS_AF=0.6776;AMR_AF=0.7925;AFR_AF=0.6649;EUR_AF=0.7803;SAS_AF=0.7403;AA=G|||;VT=SNP
19	49759930	rs352825	A	C	100	PASS	AC=3624;AF=0.723642;AN=5008;NS=2504;DP=16502;EAS_AF=0.6796;AMR_AF=0.7925;AFR_AF=0.6649;EUR_AF=0.7803;SAS_AF=0.7413;AA=A|||;VT=SNP
19	49760208	rs352826	C	T	100	PASS	AC=3623;AF=0.723442;AN=5008;NS=2504;DP=18697;EAS_AF=0.6796;AMR_AF=0.7925;AFR_AF=0.6641;EUR_AF=0.7803;SAS_AF=0.7413;AA=C|||;VT=SNP
19	49760539	rs352827	G	A	100	PASS	AC=3623;AF=0.723442;AN=5008;NS=2504;DP=15278;EAS_AF=0.6796;AMR_AF=0.7925;AFR_AF=0.6649;EUR_AF=0.7793;SAS_AF=0.7413;AA=g|||;VT=SNP
19	49760583	rs352828	T	A	100	PASS	AC=3623;AF=0.723442;AN=5008;NS=2504;DP=14370;EAS_AF=0.6796;AMR_AF=0.7925;AFR_AF=0.6649;EUR_AF=0.7793;SAS_AF=0.7413;AA=A|||;VT=SNP
19	49760610	rs352829	T	G	100	PASS	AC=3402;AF=0.679313;AN=5008;NS=2504;DP=13895;EAS_AF=0.6796;AMR_AF=0.7752;AFR_AF=0.5136;EUR_AF=0.7704;SAS_AF=0.7413;AA=T|||;VT=SNP
19	49760652	rs352830	G	C	100	PASS	AC=3623;AF=0.723442;AN=5008;NS=2504;DP=13522;EAS_AF=0.6796;AMR_AF=0.7925;AFR_AF=0.6649;EUR_AF=0.7793;SAS_AF=0.7413;AA=C|||;VT=SNP
19	49760724	rs352831	A	G	100	PASS	AC=3623;AF=0.723442;AN=5008;NS=2504;DP=17024;EAS_AF=0.6796;AMR_AF=0.7925;AFR_AF=0.6649;EUR_AF=0.7793;SAS_AF=0.7413;AA=G|||;VT=SNP
19	49760818	rs352832	G	A	100	PASS	AC=3623;AF=0.723442;AN=5008;NS=2504;DP=15608;EAS_AF=0.6796;AMR_AF=0.7925;AFR_AF=0.6649;EUR_AF=0.7793;SAS_AF=0.7413;AA=G|||;VT=SNP
19	49761199	rs353988	C	T	100	PASS	AC=860;AF=0.171725;AN=5008;NS=2504;DP=10868;EAS_AF=0.0615;AMR_AF=0.1988;AFR_AF=0.152;EUR_AF=0.2992;SAS_AF=0.1616;AA=C|||;VT=SNP
19	49761650	rs1716281	C	T	100	PASS	AC=3631;AF=0.72504;AN=5008;NS=2504;DP=19868;EAS_AF=0.6806;AMR_AF=0.7925;AFR_AF=0.6657;EUR_AF=0.7853;SAS_AF=0.7413;AA=T|||;VT=SNP
19	49761795	rs1654322	A	G	100	PASS	AC=3631;AF=0.72504;AN=5008;NS=2504;DP=19874;EAS_AF=0.6806;AMR_AF=0.7925;AFR_AF=0.6664;EUR_AF=0.7853;SAS_AF=0.7403;AA=C|||;VT=SNP
19	49761995	rs1645373	A	C	100	PASS	AC=3401;AF=0.679113;AN=5008;NS=2504;DP=20462;EAS_AF=0.6806;AMR_AF=0.7738;AFR_AF=0.5068;EUR_AF=0.7763;SAS_AF=0.7434;AA=A|||;VT=SNP
19	49762355	rs1625215	A	G	100	PASS	AC=3420;AF=0.682907;AN=5008;NS=2504;DP=17558;EAS_AF=0.6806;AMR_AF=0.7767;AFR_AF=0.5197;EUR_AF=0.7763;SAS_AF=0.7434;AA=A|||;VT=SNP
19	49762450	rs1645374	G	A	100	PASS	AC=3633;AF=0.725439;AN=5008;NS=2504;DP=17112;EAS_AF=0.6806;AMR_AF=0.7925;AFR_AF=0.6657;EUR_AF=0.7853;SAS_AF=0.7434;AA=A|||;VT=SNP
19	49762630	rs1615362	G	C	100	PASS	AC=3634;AF=0.725639;AN=5008;NS=2504;DP=18908;EAS_AF=0.6806;AMR_AF=0.7925;AFR_AF=0.6657;EUR_AF=0.7853;SAS_AF=0.7444;AA=C|||;VT=SNP
19	49762636	rs1622744	C	G	100	PASS	AC=3405;AF=0.679912;AN=5008;NS=2504;DP=18933;EAS_AF=0.6806;AMR_AF=0.7738;AFR_AF=0.5091;EUR_AF=0.7763;SAS_AF=0.7444;AA=C|||;VT=SNP
19	49763261	rs353989	T	C	100	PASS	AC=850;AF=0.169728;AN=5008;NS=2504;DP=16420;EAS_AF=0.0665;AMR_AF=0.1974;AFR_AF=0.1362;EUR_AF=0.3042;SAS_AF=0.1636;AA=T|||;VT=SNP
19	49763352	rs1654321	G	T	100	PASS	AC=3633;AF=0.725439;AN=5008;NS=2504;DP=16573;EAS_AF=0.6806;AMR_AF=0.7925;AFR_AF=0.6657;EUR_AF=0.7853;SAS_AF=0.7434;AA=T|||;VT=SNP
19	49763521	rs1654320	G	A	100	PASS	AC=3633;AF=0.725439;AN=5008;NS=2504;DP=18034;EAS_AF=0.6806;AMR_AF=0.7925;AFR_AF=0.6657;EUR_AF=0.7853;SAS_AF=0.7434;AA=A|||;VT=SNP
19	49763676	rs1716282	A	C	100	PASS	AC=3412;AF=0.68131;AN=5008;NS=2504;DP=18369;EAS_AF=0.6806;AMR_AF=0.7752;AFR_AF=0.5098;EUR_AF=0.7813;SAS_AF=0.7444;AA=A|||;VT=SNP
19	49764156	rs1654319	C	A	100	PASS	AC=3811;AF=0.760982;AN=5008;NS=2504;DP=15927;EAS_AF=0.6815;AMR_AF=0.8141;AFR_AF=0.7731;EUR_AF=0.8012;SAS_AF=0.7474;AA=A|||;VT=SNP
19	49764225	rs2548476	G	A	100	PASS	AC=3633;AF=0.725439;AN=5008;NS=2504;DP=13148;EAS_AF=0.6806;AMR_AF=0.7925;AFR_AF=0.6657;EUR_AF=0.7853;SAS_AF=0.7434;AA=G|||;VT=SNP
19	49764255	rs2569383	T	A	100	PASS	AC=3633;AF=0.725439;AN=5008;NS=2504;DP=14755;EAS_AF=0.6806;AMR_AF=0.7925;AFR_AF=0.6657;EUR_AF=0.7853;SAS_AF=0.7434;AA=A|||;VT=SNP
19	49764421	rs2548475	G	A	100	PASS	AC=3633;AF=0.725439;AN=5008;NS=2504;DP=15432;EAS_AF=0.6806;AMR_AF=0.7925;AFR_AF=0.6657;EUR_AF=0.7853;SAS_AF=0.7434;AA=G|||;VT=SNP
19	49765423	rs1654318	A	G	100	PASS	AC=3633;AF=0.725439;AN=5008;NS=2504;DP=14739;EAS_AF=0.6806;AMR_AF=0.7925;AFR_AF=0.6657;EUR_AF=0.7853;SAS_AF=0.7434;AA=A|||;VT=SNP
19	49765444	rs353991	A	G	100	PASS	AC=2464;AF=0.492013;AN=5008;NS=2504;DP=15954;EAS_AF=0.6141;AMR_AF=0.5663;AFR_AF=0.3086;EUR_AF=0.4722;SAS_AF=0.5818;AA=A|||;VT=SNP
19	49765673	rs353992	G	T	100	PASS	AC=2456;AF=0.490415;AN=5008;NS=2504;DP=17442;EAS_AF=0.6141;AMR_AF=0.5663;AFR_AF=0.3026;EUR_AF=0.4722;SAS_AF=0.5818;AA=G|||;VT=SNP
19	49765676	rs1654317	T	A	100	PASS	AC=3633;AF=0.725439;AN=5008;NS=2504;DP=17471;EAS_AF=0.6806;AMR_AF=0.7925;AFR_AF=0.6657;EUR_AF=0.7853;SAS_AF=0.7434;AA=A|||;VT=SNP
19	49765750	rs1645375	A	G	100	PASS	AC=3390;AF=0.676917;AN=5008;NS=2504;DP=16830;EAS_AF=0.6806;AMR_AF=0.7738;AFR_AF=0.4985;EUR_AF=0.7763;SAS_AF=0.7434;AA=A|||;VT=SNP
19	49766043	rs1654316	G	A	100	PASS	AC=3720;AF=0.742812;AN=5008;NS=2504;DP=20879;EAS_AF=0.6815;AMR_AF=0.8069;AFR_AF=0.708;EUR_AF=0.8012;SAS_AF=0.7474;AA=A|||;VT=SNP
19	49766121	rs1654315	G	A	100	PASS	AC=3632;AF=0.72524;AN=5008;NS=2504;DP=19469;EAS_AF=0.6806;AMR_AF=0.7925;AFR_AF=0.6649;EUR_AF=0.7853;SAS_AF=0.7434;AA=A|||;VT=SNP
19	49766296	rs353993	A	C	100	PASS	AC=1138;AF=0.227236;AN=5008;NS=2504;DP=16566;EAS_AF=0.1706;AMR_AF=0.1916;AFR_AF=0.1914;EUR_AF=0.326;SAS_AF=0.2577;AA=A|||;VT=SNP
19	49766300	rs1645376	G	A	100	PASS	AC=3641;AF=0.727037;AN=5008;NS=2504;DP=16560;EAS_AF=0.6806;AMR_AF=0.7925;AFR_AF=0.6717;EUR_AF=0.7853;SAS_AF=0.7434;AA=A|||;VT=SNP
19	49766696	rs1654314	A	G	100	PASS	AC=3632;AF=0.72524;AN=5008;NS=2504;DP=14442;EAS_AF=0.6806;AMR_AF=0.7925;AFR_AF=0.6657;EUR_AF=0.7853;SAS_AF=0.7423;AA=A|||;VT=SNP
19	49767143	rs1949594	C	T	100	PASS	AC=1375;AF=0.274561;AN=5008;NS=2504;DP=12315;EAS_AF=0.3194;AMR_AF=0.2075;AFR_AF=0.3336;EUR_AF=0.2147;SAS_AF=0.2577;AA=C|||;VT=SNP
19	49767529	rs241593	C	T	100	PASS	AC=863;AF=0.172324;AN=5008;NS=2504;DP=18227;EAS_AF=0.0665;AMR_AF=0.2017;AFR_AF=0.1452;EUR_AF=0.3042;SAS_AF=0.1616;AA=C|||;VT=SNP
19	49767667	rs10420377	G	A	100	PASS	AC=1379;AF=0.275359;AN=5008;NS=2504;DP=18105;EAS_AF=0.3194;AMR_AF=0.2104;AFR_AF=0.3343;EUR_AF=0.2167;SAS_AF=0.2566;AA=G|||;VT=SNP
19	49767675	rs8110026	C	G	100	PASS	AC=1608;AF=0.321086;AN=5008;NS=2504;DP=17987;EAS_AF=0.3194;AMR_AF=0.2291;AFR_AF=0.4909;EUR_AF=0.2256;SAS_AF=0.2566;AA=G|||;VT=SNP
19	49767844	rs62126171	G	A	100	PASS	AC=1155;AF=0.230631;AN=5008;NS=2504;DP=16315;EAS_AF=0.4196;AMR_AF=0.3631;AFR_AF=0.0113;EUR_AF=0.1441;SAS_AF=0.3272;AA=G|||;VT=SNP
19	49768081	rs10048620	C	A	100	PASS	AC=1376;AF=0.27476;AN=5008;NS=2504;DP=15591;EAS_AF=0.3204;AMR_AF=0.2075;AFR_AF=0.3343;EUR_AF=0.2147;SAS_AF=0.2566;AA=C|||;VT=SNP
19	49768180	rs9304682	T	C	100	PASS	AC=1285;AF=0.256589;AN=5008;NS=2504;DP=15218;EAS_AF=0.3165;AMR_AF=0.1931;AFR_AF=0.292;EUR_AF=0.1978;SAS_AF=0.2526;AA=T|||;VT=SNP
19	49768214	rs12986007	G	T	100	PASS	AC=257;AF=0.0513179;AN=5008;NS=2504;DP=14514;EAS_AF=0.0774;AMR_AF=0.0375;AFR_AF=0.003;EUR_AF=0.0795;SAS_AF=0.0706;AA=G|||;VT=SNP
19	49768868	rs34449315	A	G	100	PASS	AC=1620;AF=0.323482;AN=5008;NS=2504;DP=13446;EAS_AF=0.3204;AMR_AF=0.2262;AFR_AF=0.5023;EUR_AF=0.2237;SAS_AF=0.2566;AA=G|||;VT=SNP
19	49769021	rs8103304	G	C	100	PASS	AC=1606;AF=0.320687;AN=5008;NS=2504;DP=15327;EAS_AF=0.3204;AMR_AF=0.2262;AFR_AF=0.4917;EUR_AF=0.2237;SAS_AF=0.2566;AA=N|||;VT=SNP
19	49769037	rs10407143	A	T	100	PASS	AC=1376;AF=0.27476;AN=5008;NS=2504;DP=16407;EAS_AF=0.3204;AMR_AF=0.2075;AFR_AF=0.3343;EUR_AF=0.2147;SAS_AF=0.2566;AA=t|||;VT=SNP
19	49769171	rs10407967	G	C	100	PASS	AC=1377;AF=0.27496;AN=5008;NS=2504;DP=17238;EAS_AF=0.3204;AMR_AF=0.2075;AFR_AF=0.3343;EUR_AF=0.2147;SAS_AF=0.2577;AA=g|||;VT=SNP
19	49769249	rs10407801	C	A	100	PASS	AC=1377;AF=0.27496;AN=5008;NS=2504;DP=16517;EAS_AF=0.3204;AMR_AF=0.2075;AFR_AF=0.3343;EUR_AF=0.2147;SAS_AF=0.2577;AA=c|||;VT=SNP
19	49769267	rs8103275	A	G	100	PASS	AC=1607;AF=0.320887;AN=5008;NS=2504;DP=16321;EAS_AF=0.3204;AMR_AF=0.2262;AFR_AF=0.4917;EUR_AF=0.2237;SAS_AF=0.2577;AA=N|||;VT=SNP
19	49769311	rs10408011	C	T	100	PASS	AC=1378;AF=0.27516;AN=5008;NS=2504;DP=16825;EAS_AF=0.3204;AMR_AF=0.2089;AFR_AF=0.3343;EUR_AF=0.2147;SAS_AF=0.2577;AA=c|||;VT=SNP
19	49769368	rs55908928	G	A	100	PASS	AC=1371;AF=0.273762;AN=5008;NS=2504;DP=16264;EAS_AF=0.3204;AMR_AF=0.2075;AFR_AF=0.3343;EUR_AF=0.2097;SAS_AF=0.2566;AA=g|||;VT=SNP
19	49769675	rs11666829	C	T	100	PASS	AC=1378;AF=0.27516;AN=5008;NS=2504;DP=20936;EAS_AF=0.3204;AMR_AF=0.2075;AFR_AF=0.3343;EUR_AF=0.2147;SAS_AF=0.2587;AA=C|||;VT=SNP
19	49769808	rs11666932	G	A	100	PASS	AC=1370;AF=0.273562;AN=5008;NS=2504;DP=18359;EAS_AF=0.3204;AMR_AF=0.2075;AFR_AF=0.329;EUR_AF=0.2147;SAS_AF=0.2577;AA=G|||;VT=SNP
19	49770169	rs10048512	A	G	100	PASS	AC=1376;AF=0.27476;AN=5008;NS=2504;DP=19573;EAS_AF=0.3204;AMR_AF=0.2075;AFR_AF=0.3343;EUR_AF=0.2137;SAS_AF=0.2577;AA=a|||;VT=SNP
19	49770217	rs10048519	G	A	100	PASS	AC=1377;AF=0.27496;AN=5008;NS=2504;DP=18257;EAS_AF=0.3204;AMR_AF=0.2075;AFR_AF=0.3351;EUR_AF=0.2137;SAS_AF=0.2577;AA=G|||;VT=SNP
19	49770249	rs10048520	G	A	100	PASS	AC=1376;AF=0.27476;AN=5008;NS=2504;DP=17198;EAS_AF=0.3204;AMR_AF=0.2075;AFR_AF=0.3343;EUR_AF=0.2137;SAS_AF=0.2577;AA=G|||;VT=SNP
19	49770447	rs10048521	C	G	100	PASS	AC=1371;AF=0.273762;AN=5008;NS=2504;DP=17306;EAS_AF=0.3204;AMR_AF=0.2075;AFR_AF=0.3343;EUR_AF=0.2097;SAS_AF=0.2566;AA=G|||;VT=SNP
19	49771112	rs353995	T	C	100	PASS	AC=2353;AF=0.469848;AN=5008;NS=2504;DP=17798;EAS_AF=0.3869;AMR_AF=0.4164;AFR_AF=0.5613;EUR_AF=0.5189;SAS_AF=0.4192;AA=C|||;VT=SNP
19	49771548	rs10423612	G	A	100	PASS	AC=1377;AF=0.27496;AN=5008;NS=2504;DP=19313;EAS_AF=0.3204;AMR_AF=0.2075;AFR_AF=0.3343;EUR_AF=0.2147;SAS_AF=0.2577;AA=G|||;VT=SNP
19	49771562	rs10423060	A	G	100	PASS	AC=1377;AF=0.27496;AN=5008;NS=2504;DP=18780;EAS_AF=0.3204;AMR_AF=0.2075;AFR_AF=0.3343;EUR_AF=0.2147;SAS_AF=0.2577;AA=G|||;VT=SNP
19	49771726	rs10425168	T	C	100	PASS	AC=1360;AF=0.271565;AN=5008;NS=2504;DP=17322;EAS_AF=0.3204;AMR_AF=0.2075;AFR_AF=0.3215;EUR_AF=0.2147;SAS_AF=0.2577;AA=t|||;VT=SNP
19	49771952	rs13344511	T	A	100	PASS	AC=1189;AF=0.23742;AN=5008;NS=2504;DP=16689;EAS_AF=0.3194;AMR_AF=0.1859;AFR_AF=0.2194;EUR_AF=0.1988;SAS_AF=0.2536;AA=T|||;VT=SNP
19	49772195	rs12709913	C	G	100	PASS	AC=1379;AF=0.275359;AN=5008;NS=2504;DP=13264;EAS_AF=0.3224;AMR_AF=0.2075;AFR_AF=0.3343;EUR_AF=0.2147;SAS_AF=0.2577;AA=G|||;VT=SNP
19	49772230	rs12974448	C	T	100	PASS	AC=1378;AF=0.27516;AN=5008;NS=2504;DP=13894;EAS_AF=0.3224;AMR_AF=0.2075;AFR_AF=0.3336;EUR_AF=0.2147;SAS_AF=0.2577;AA=T|||;VT=SNP
19	49772232	rs12976246	T	C	100	PASS	AC=1378;AF=0.27516;AN=5008;NS=2504;DP=13919;EAS_AF=0.3224;AMR_AF=0.2075;AFR_AF=0.3336;EUR_AF=0.2147;SAS_AF=0.2577;AA=C|||;VT=SNP
19	49772294	rs12976294	T	G	100	PASS	AC=1379;AF=0.275359;AN=5008;NS=2504;DP=15484;EAS_AF=0.3214;AMR_AF=0.2075;AFR_AF=0.3351;EUR_AF=0.2147;SAS_AF=0.2577;AA=G|||;VT=SNP
19	49772587	rs13346495	G	A	100	PASS	AC=1378;AF=0.27516;AN=5008;NS=2504;DP=17896;EAS_AF=0.3204;AMR_AF=0.2075;AFR_AF=0.3351;EUR_AF=0.2147;SAS_AF=0.2577;AA=G|||;VT=SNP
19	49773178	rs10424154	C	T	100	PASS	AC=1534;AF=0.30631;AN=5008;NS=2504;DP=17680;EAS_AF=0.3165;AMR_AF=0.2233;AFR_AF=0.4387;EUR_AF=0.2247;SAS_AF=0.2597;AA=c|||;VT=SNP
19	49773999	rs13343614	G	A	100	PASS	AC=1645;AF=0.328474;AN=5008;NS=2504;DP=17319;EAS_AF=0.3214;AMR_AF=0.2291;AFR_AF=0.5166;EUR_AF=0.2237;SAS_AF=0.2597;AA=A|||;VT=SNP
19	49774043	rs13343624	G	A	100	PASS	AC=1639;AF=0.327276;AN=5008;NS=2504;DP=16585;EAS_AF=0.3165;AMR_AF=0.2291;AFR_AF=0.5159;EUR_AF=0.2237;SAS_AF=0.2597;AA=A|||;VT=SNP
19	49774102	rs401776	A	G	100	PASS	AC=2554;AF=0.509984;AN=5008;NS=2504;DP=15248;EAS_AF=0.3879;AMR_AF=0.4323;AFR_AF=0.6959;EUR_AF=0.5278;SAS_AF=0.4213;AA=G|||;VT=SNP
19	49775767	rs678052	T	C	100	PASS	AC=2641;AF=0.527356;AN=5008;NS=2504;DP=17407;EAS_AF=0.3879;AMR_AF=0.5144;AFR_AF=0.6989;EUR_AF=0.5437;SAS_AF=0.4315;AA=C|||;VT=SNP
19	49775830	rs12977180	A	G	100	PASS	AC=1504;AF=0.300319;AN=5008;NS=2504;DP=18396;EAS_AF=0.3214;AMR_AF=0.2233;AFR_AF=0.4092;EUR_AF=0.2247;SAS_AF=0.2638;AA=A|||;VT=SNP
19	49775969	rs12978114	G	T	100	PASS	AC=1297;AF=0.258986;AN=5008;NS=2504;DP=16243;EAS_AF=0.3204;AMR_AF=0.1931;AFR_AF=0.292;EUR_AF=0.1988;SAS_AF=0.2597;AA=G|||;VT=SNP
19	49776072	rs12979777	T	G	100	PASS	AC=1501;AF=0.29972;AN=5008;NS=2504;DP=13670;EAS_AF=0.3214;AMR_AF=0.2233;AFR_AF=0.4077;EUR_AF=0.2237;SAS_AF=0.2638;AA=G|||;VT=SNP
19	49776690	rs12981275	T	C	100	PASS	AC=1645;AF=0.328474;AN=5008;NS=2504;DP=11022;EAS_AF=0.3214;AMR_AF=0.2305;AFR_AF=0.5129;EUR_AF=0.2237;SAS_AF=0.2638;AA=C|||;VT=SNP
19	49776902	rs10426868	C	G	100	PASS	AC=1504;AF=0.300319;AN=5008;NS=2504;DP=18572;EAS_AF=0.3214;AMR_AF=0.2233;AFR_AF=0.41;EUR_AF=0.2237;SAS_AF=0.2638;AA=C|||;VT=SNP
19	49777095	rs7245446	C	T	100	PASS	AC=1258;AF=0.251198;AN=5008;NS=2504;DP=13315;EAS_AF=0.3204;AMR_AF=0.1888;AFR_AF=0.2648;EUR_AF=0.1988;SAS_AF=0.2597;AA=C|||;VT=SNP
19	49777487	rs7246008	C	A	100	PASS	AC=1658;AF=0.33107;AN=5008;NS=2504;DP=10448;EAS_AF=0.3204;AMR_AF=0.2305;AFR_AF=0.5242;EUR_AF=0.2237;SAS_AF=0.2628;AA=A|||;VT=SNP
19	49778874	rs10417155	T	G	100	PASS	AC=1383;AF=0.276158;AN=5008;NS=2504;DP=14140;EAS_AF=0.3006;AMR_AF=0.1988;AFR_AF=0.3737;EUR_AF=0.1988;SAS_AF=0.2536;AA=T|||;VT=SNP
19	49779125	rs10417748	T	C	100	PASS	AC=1580;AF=0.315495;AN=5008;NS=2504;DP=17418;EAS_AF=0.3036;AMR_AF=0.2291;AFR_AF=0.4834;EUR_AF=0.2227;SAS_AF=0.2577;AA=C|||;VT=SNP
19	49781351	rs10405117	A	C	100	PASS	AC=1259;AF=0.251398;AN=5008;NS=2504;DP=16204;EAS_AF=0.3125;AMR_AF=0.1888;AFR_AF=0.2731;EUR_AF=0.2008;SAS_AF=0.2556;AA=A|||;VT=SNP
19	49781731	rs353976	C	T	100	PASS	AC=844;AF=0.16853;AN=5008;NS=2504;DP=15908;EAS_AF=0.0744;AMR_AF=0.1988;AFR_AF=0.1256;EUR_AF=0.3072;SAS_AF=0.1595;AA=C|||;VT=SNP
19	49781745	rs353977	G	A	100	PASS	AC=2420;AF=0.483227;AN=5008;NS=2504;DP=16208;EAS_AF=0.3879;AMR_AF=0.4107;AFR_AF=0.6195;EUR_AF=0.5169;SAS_AF=0.4141;AA=A|||;VT=SNP
19	49782621	rs353999	G	A	100	PASS	AC=1012;AF=0.202077;AN=5008;NS=2504;DP=19884;EAS_AF=0.0744;AMR_AF=0.2161;AFR_AF=0.2368;EUR_AF=0.3161;SAS_AF=0.1595;AA=G|||;VT=SNP
19	49782676	rs10426283	A	G	100	PASS	AC=1253;AF=0.2502;AN=5008;NS=2504;DP=17535;EAS_AF=0.3135;AMR_AF=0.1873;AFR_AF=0.2685;EUR_AF=0.2018;SAS_AF=0.2546;AA=A|||;VT=SNP
19	49783101	rs354000	T	C	100	PASS	AC=4166;AF=0.831869;AN=5008;NS=2504;DP=18094;EAS_AF=0.8452;AMR_AF=0.8372;AFR_AF=0.9841;EUR_AF=0.6879;SAS_AF=0.7566;AA=C|||;VT=SNP
19	49783757	rs354001	G	A	100	PASS	AC=891;AF=0.177915;AN=5008;NS=2504;DP=17331;EAS_AF=0.0744;AMR_AF=0.1988;AFR_AF=0.1573;EUR_AF=0.3072;SAS_AF=0.1646;AA=G|||;VT=SNP
19	49784042	rs7507919	G	A	100	PASS	AC=1319;AF=0.263379;AN=5008;NS=2504;DP=19254;EAS_AF=0.3046;AMR_AF=0.1902;AFR_AF=0.3275;EUR_AF=0.2018;SAS_AF=0.2495;AA=G|||;VT=SNP
19	49784300	rs146977886	C	T	100	PASS	AC=63;AF=0.0125799;AN=5008;NS=2504;DP=18982;EAS_AF=0.002;AMR_AF=0.0159;AFR_AF=0.0023;EUR_AF=0.0288;SAS_AF=0.0184;AA=c|||;VT=SNP
19	49784798	rs11083969	C	T	100	PASS	AC=1250;AF=0.249601;AN=5008;NS=2504;DP=17324;EAS_AF=0.4028;AMR_AF=0.3963;AFR_AF=0.0756;EUR_AF=0.17;SAS_AF=0.3047;AA=C|||;VT=SNP
19	49788205	rs2334867	T	C	100	PASS	AC=1943;AF=0.387979;AN=5008;NS=2504;DP=19897;EAS_AF=0.3383;AMR_AF=0.2478;AFR_AF=0.6838;EUR_AF=0.1928;SAS_AF=0.3395;AA=C|||;VT=SNP
19	49788291	rs354003	C	G	100	PASS	AC=2143;AF=0.427915;AN=5008;NS=2504;DP=18808;EAS_AF=0.4871;AMR_AF=0.6009;AFR_AF=0.2186;EUR_AF=0.5219;SAS_AF=0.4305;AA=C|||;VT=SNP
19	49789571	rs354004	A	G	100	PASS	AC=4154;AF=0.829473;AN=5008;NS=2504;DP=16383;EAS_AF=0.8254;AMR_AF=0.8559;AFR_AF=0.9486;EUR_AF=0.7187;SAS_AF=0.7679;AA=a|||;VT=SNP
19	49790602	rs7249040	G	A	100	PASS	AC=1434;AF=0.286342;AN=5008;NS=2504;DP=19598;EAS_AF=0.3323;AMR_AF=0.2262;AFR_AF=0.3147;EUR_AF=0.1928;SAS_AF=0.3395;AA=G|||;VT=SNP
19	49790664	rs354005	A	G	100	PASS	AC=4177;AF=0.834065;AN=5008;NS=2504;DP=19119;EAS_AF=0.8304;AMR_AF=0.8573;AFR_AF=0.9592;EUR_AF=0.7197;SAS_AF=0.7699;AA=G|||;VT=SNP
19	49790916	rs354006	C	T	100	PASS	AC=2522;AF=0.503594;AN=5008;NS=2504;DP=20742;EAS_AF=0.4891;AMR_AF=0.6239;AFR_AF=0.5;EUR_AF=0.5268;SAS_AF=0.4141;AA=C|||;VT=SNP
19	49791035	rs354007	C	T	100	PASS	AC=2109;AF=0.421126;AN=5008;NS=2504;DP=13146;EAS_AF=0.4911;AMR_AF=0.5937;AFR_AF=0.205;EUR_AF=0.5229;SAS_AF=0.4141;AA=C|||;VT=SNP
19	49794028	rs45549132	G	T	100	PASS	AC=1766;AF=0.352636;AN=5008;NS=2504;DP=19179;EAS_AF=0.3333;AMR_AF=0.2363;AFR_AF=0.5106;EUR_AF=0.1998;SAS_AF=0.3988;AA=G|||;VT=SNP;EX_TARGET
19	49796081	rs75396634	A	G	100	PASS	AC=135;AF=0.0269569;AN=5008;NS=2504;DP=19589;EAS_AF=0.0169;AMR_AF=0.0375;AFR_AF=0.0061;EUR_AF=0.0288;SAS_AF=0.0562;AA=A|||;VT=SNP
19	49799769	rs117339514	C	T	100	PASS	AC=137;AF=0.0273562;AN=5008;NS=2504;DP=16956;EAS_AF=0.0129;AMR_AF=0.0375;AFR_AF=0.0068;EUR_AF=0.0338;SAS_AF=0.0562;AA=C|||;VT=SNP
19	49800827	rs354009	A	G	100	PASS	AC=3724;AF=0.74361;AN=5008;NS=2504;DP=20826;EAS_AF=0.8294;AMR_AF=0.8256;AFR_AF=0.6089;EUR_AF=0.7227;SAS_AF=0.8006;AA=A|||;VT=SNP
19	49801169	rs12982246	T	C	100	PASS	AC=1513;AF=0.302117;AN=5008;NS=2504;DP=19310;EAS_AF=0.3423;AMR_AF=0.2233;AFR_AF=0.3215;EUR_AF=0.2008;SAS_AF=0.3947;AA=T|||;VT=SNP
19	49801506	rs171342	T	C	100	PASS	AC=2038;AF=0.406949;AN=5008;NS=2504;DP=18188;EAS_AF=0.4891;AMR_AF=0.5879;AFR_AF=0.1619;EUR_AF=0.5219;SAS_AF=0.407;AA=T|||;VT=SNP
19	49802463	rs354010	T	A	100	PASS	AC=4204;AF=0.839457;AN=5008;NS=2504;DP=12667;EAS_AF=0.8304;AMR_AF=0.853;AFR_AF=0.9539;EUR_AF=0.7266;SAS_AF=0.8006;AA=A|||;VT=SNP
19	49804631	rs354011	T	A	100	PASS	AC=4204;AF=0.839457;AN=5008;NS=2504;DP=17323;EAS_AF=0.8294;AMR_AF=0.853;AFR_AF=0.9539;EUR_AF=0.7276;SAS_AF=0.8006;AA=A|||;VT=SNP
19	49805342	rs354013	A	C	100	PASS	AC=3695;AF=0.737819;AN=5008;NS=2504;DP=19323;EAS_AF=0.8294;AMR_AF=0.8199;AFR_AF=0.5893;EUR_AF=0.7237;SAS_AF=0.8006;AA=A|||;VT=SNP
19	49806595	rs354014	A	T	100	PASS	AC=3694;AF=0.73762;AN=5008;NS=2504;DP=17092;EAS_AF=0.8294;AMR_AF=0.8199;AFR_AF=0.5893;EUR_AF=0.7227;SAS_AF=0.8006;AA=A|||;VT=SNP
19	49808570	rs354015	T	C	100	PASS	AC=4208;AF=0.840256;AN=5008;NS=2504;DP=16043;EAS_AF=0.8294;AMR_AF=0.853;AFR_AF=0.9576;EUR_AF=0.7266;SAS_AF=0.8006;AA=c|||;VT=SNP
19	49808894	rs66967196	G	A	100	PASS	AC=1498;AF=0.299121;AN=5008;NS=2504;DP=13725;EAS_AF=0.3393;AMR_AF=0.2219;AFR_AF=0.3177;EUR_AF=0.1958;SAS_AF=0.3937;AA=a|||;VT=SNP
19	49810277	rs2569381	C	T	100	PASS	AC=4208;AF=0.840256;AN=5008;NS=2504;DP=12332;EAS_AF=0.8294;AMR_AF=0.853;AFR_AF=0.9576;EUR_AF=0.7266;SAS_AF=0.8006;AA=t|||;VT=SNP
19	49811432	rs375491	G	A	100	PASS	AC=3719;AF=0.742612;AN=5008;NS=2504;DP=15751;EAS_AF=0.8294;AMR_AF=0.8228;AFR_AF=0.6067;EUR_AF=0.7227;SAS_AF=0.8006;AA=G|||;VT=SNP
19	49812403	rs2278405	G	T	100	PASS	AC=1528;AF=0.305112;AN=5008;NS=2504;DP=22476;EAS_AF=0.3383;AMR_AF=0.2248;AFR_AF=0.3396;EUR_AF=0.1958;SAS_AF=0.3937;AA=G|||;VT=SNP;EX_TARGET
19	49814832	rs3760667	C	T	100	PASS	AC=1502;AF=0.29992;AN=5008;NS=2504;DP=16986;EAS_AF=0.3393;AMR_AF=0.2219;AFR_AF=0.3207;EUR_AF=0.1948;SAS_AF=0.3947;AA=C|||;VT=SNP
19	49815535	rs144013016	G	T	100	PASS	AC=126;AF=0.0251597;AN=5008;NS=2504;DP=18948;EAS_AF=0.0119;AMR_AF=0.036;AFR_AF=0.0038;EUR_AF=0.0288;SAS_AF=0.0562;AA=G|||;VT=SNP
19	49815853	rs183049	A	G	100	PASS	AC=4208;AF=0.840256;AN=5008;NS=2504;DP=17924;EAS_AF=0.8294;AMR_AF=0.853;AFR_AF=0.9576;EUR_AF=0.7266;SAS_AF=0.8006;AA=G|||;VT=SNP
19	49816519	rs184790	A	G	100	PASS	AC=3721;AF=0.743011;AN=5008;NS=2504;DP=16355;EAS_AF=0.8294;AMR_AF=0.8228;AFR_AF=0.6082;EUR_AF=0.7227;SAS_AF=0.8006;AA=A|||;VT=SNP
19	49816996	rs353978	A	G	100	PASS	AC=4208;AF=0.840256;AN=5008;NS=2504;DP=16763;EAS_AF=0.8294;AMR_AF=0.853;AFR_AF=0.9576;EUR_AF=0.7266;SAS_AF=0.8006;AA=G|||;VT=SNP
19	49818799	rs353980	C	T	100	PASS	AC=4199;AF=0.838458;AN=5008;NS=2504;DP=17221;EAS_AF=0.8294;AMR_AF=0.8444;AFR_AF=0.9713;EUR_AF=0.7087;SAS_AF=0.7975;AA=T|||;VT=SNP
19	49820801	rs353981	C	T	100	PASS	AC=2111;AF=0.421526;AN=5008;NS=2504;DP=11482;EAS_AF=0.4891;AMR_AF=0.5821;AFR_AF=0.2322;EUR_AF=0.5099;SAS_AF=0.4029;AA=c|||;VT=SNP
19	49822790	rs353982	C	A	100	PASS	AC=4155;AF=0.829673;AN=5008;NS=2504;DP=15810;EAS_AF=0.8284;AMR_AF=0.8429;AFR_AF=0.941;EUR_AF=0.7078;SAS_AF=0.7965;AA=-|||;VT=SNP
19	49823047	rs10414921	C	T	100	PASS	AC=1510;AF=0.301518;AN=5008;NS=2504;DP=15944;EAS_AF=0.3403;AMR_AF=0.2233;AFR_AF=0.3245;EUR_AF=0.1958;SAS_AF=0.3947;AA=C|||;VT=SNP
19	49823244	rs353983	T	G	100	PASS	AC=4180;AF=0.834665;AN=5008;NS=2504;DP=16594;EAS_AF=0.8294;AMR_AF=0.8429;AFR_AF=0.9576;EUR_AF=0.7087;SAS_AF=0.7975;AA=G|||;VT=SNP
19	49823259	rs353984	G	A	100	PASS	AC=4180;AF=0.834665;AN=5008;NS=2504;DP=16496;EAS_AF=0.8294;AMR_AF=0.8429;AFR_AF=0.9576;EUR_AF=0.7087;SAS_AF=0.7975;AA=A|||;VT=SNP
19	49823761	rs353985	C	T	100	PASS	AC=2055;AF=0.410343;AN=5008;NS=2504;DP=16481;EAS_AF=0.4891;AMR_AF=0.5778;AFR_AF=0.1929;EUR_AF=0.5089;SAS_AF=0.4029;AA=C|||;VT=SNP
19	49824290	rs10422677	C	T	100	PASS	AC=1532;AF=0.305911;AN=5008;NS=2504;DP=16379;EAS_AF=0.3403;AMR_AF=0.2248;AFR_AF=0.3404;EUR_AF=0.1958;SAS_AF=0.3947;AA=C|||;VT=SNP
19	49824454	rs168498	G	A	100	PASS	AC=3636;AF=0.726038;AN=5008;NS=2504;DP=18497;EAS_AF=0.8294;AMR_AF=0.8084;AFR_AF=0.5673;EUR_AF=0.7048;SAS_AF=0.7975;AA=G|||;VT=SNP
19	49826480	rs10411679	A	T	100	PASS	AC=1510;AF=0.301518;AN=5008;NS=2504;DP=15987;EAS_AF=0.3403;AMR_AF=0.2233;AFR_AF=0.3245;EUR_AF=0.1958;SAS_AF=0.3947;AA=A|||;VT=SNP
19	49827460	rs353986	C	T	100	PASS	AC=2059;AF=0.411142;AN=5008;NS=2504;DP=13541;EAS_AF=0.4891;AMR_AF=0.5778;AFR_AF=0.1952;EUR_AF=0.5089;SAS_AF=0.4039;AA=C|||;VT=SNP
19	49827804	rs7256363	C	T	100	PASS	AC=1531;AF=0.305711;AN=5008;NS=2504;DP=14558;EAS_AF=0.3403;AMR_AF=0.2248;AFR_AF=0.3396;EUR_AF=0.1958;SAS_AF=0.3947;AA=C|||;VT=SNP
19	49828774	rs8099837	C	T	100	PASS	AC=539;AF=0.107628;AN=5008;NS=2504;DP=17749;EAS_AF=0.2004;AMR_AF=0.049;AFR_AF=0.0847;EUR_AF=0.0616;SAS_AF=0.1319;AA=C|||;VT=SNP
19	49828855	rs8102658	C	T	100	PASS	AC=1509;AF=0.301318;AN=5008;NS=2504;DP=17030;EAS_AF=0.3393;AMR_AF=0.2233;AFR_AF=0.3245;EUR_AF=0.1958;SAS_AF=0.3947;AA=C|||;VT=SNP
19	49828897	rs8102574	A	G	100	PASS	AC=1530;AF=0.305511;AN=5008;NS=2504;DP=15999;EAS_AF=0.3393;AMR_AF=0.2248;AFR_AF=0.3396;EUR_AF=0.1958;SAS_AF=0.3947;AA=A|||;VT=SNP
19	49829825	rs659555	T	C	100	PASS	AC=4165;AF=0.831669;AN=5008;NS=2504;DP=17111;EAS_AF=0.8294;AMR_AF=0.8401;AFR_AF=0.9486;EUR_AF=0.7078;SAS_AF=0.7975;AA=C|||;VT=SNP
19	49831220	rs354029	T	C	100	PASS	AC=4164;AF=0.83147;AN=5008;NS=2504;DP=18570;EAS_AF=0.8284;AMR_AF=0.8401;AFR_AF=0.9486;EUR_AF=0.7078;SAS_AF=0.7975;AA=C|||;VT=SNP
19	49831246	rs181344	T	C	100	PASS	AC=3534;AF=0.705671;AN=5008;NS=2504;DP=18177;EAS_AF=0.8284;AMR_AF=0.8026;AFR_AF=0.4947;EUR_AF=0.7038;SAS_AF=0.7975;AA=T|||;VT=SNP
19	49833228	rs354030	T	C	100	PASS	AC=2087;AF=0.416733;AN=5008;NS=2504;DP=16597;EAS_AF=0.4931;AMR_AF=0.5807;AFR_AF=0.2118;EUR_AF=0.508;SAS_AF=0.4049;AA=T|||;VT=SNP
19	49834455	rs1654313	C	T	100	PASS	AC=2010;AF=0.401358;AN=5008;NS=2504;DP=16492;EAS_AF=0.4921;AMR_AF=0.5778;AFR_AF=0.1558;EUR_AF=0.5089;SAS_AF=0.4039;AA=C|||;VT=SNP
19	49835880	rs12981865	T	C	100	PASS	AC=312;AF=0.0623003;AN=5008;NS=2504;DP=20130;EAS_AF=0.1052;AMR_AF=0.036;AFR_AF=0.0023;EUR_AF=0.0606;SAS_AF=0.1196;AA=T|||;VT=SNP
19	49836567	rs354018	C	T	100	PASS	AC=4149;AF=0.828474;AN=5008;NS=2504;DP=18140;EAS_AF=0.8125;AMR_AF=0.8401;AFR_AF=0.9486;EUR_AF=0.7087;SAS_AF=0.7975;AA=T|||;VT=SNP
19	49836674	rs354019	C	G	100	PASS	AC=4149;AF=0.828474;AN=5008;NS=2504;DP=18593;EAS_AF=0.8125;AMR_AF=0.8401;AFR_AF=0.9486;EUR_AF=0.7087;SAS_AF=0.7975;AA=G|||;VT=SNP
19	49837246	rs1465697	C	T	100	PASS	AC=1638;AF=0.327077;AN=5008;NS=2504;DP=16841;EAS_AF=0.3323;AMR_AF=0.2464;AFR_AF=0.3578;EUR_AF=0.2376;SAS_AF=0.4294;AA=C|||;VT=SNP
19	49837439	rs1465696	G	A	100	PASS	AC=579;AF=0.115615;AN=5008;NS=2504;DP=18801;EAS_AF=0.1161;AMR_AF=0.1239;AFR_AF=0.0113;EUR_AF=0.1412;SAS_AF=0.2239;AA=G|||;VT=SNP
19	49838891	rs354020	C	A	100	PASS	AC=3816;AF=0.761981;AN=5008;NS=2504;DP=15285;EAS_AF=0.8085;AMR_AF=0.83;AFR_AF=0.6732;EUR_AF=0.7425;SAS_AF=0.8057;AA=C|||;VT=SNP;EX_TARGET
19	49839283	rs354022	G	A	100	PASS	AC=3812;AF=0.761182;AN=5008;NS=2504;DP=18359;EAS_AF=0.8085;AMR_AF=0.83;AFR_AF=0.6694;EUR_AF=0.7425;SAS_AF=0.8067;AA=G|||;VT=SNP
19	49839428	rs354023	T	C	100	PASS	AC=3814;AF=0.761581;AN=5008;NS=2504;DP=19464;EAS_AF=0.8085;AMR_AF=0.83;AFR_AF=0.671;EUR_AF=0.7425;SAS_AF=0.8067;AA=T|||;VT=SNP
19	49839504	rs354024	T	C	100	PASS	AC=4225;AF=0.84365;AN=5008;NS=2504;DP=17699;EAS_AF=0.8085;AMR_AF=0.8631;AFR_AF=0.9614;EUR_AF=0.7465;SAS_AF=0.8067;AA=C|||;VT=SNP
19	49839923	rs354025	G	C	100	PASS	AC=1985;AF=0.396366;AN=5008;NS=2504;DP=21012;EAS_AF=0.4802;AMR_AF=0.5706;AFR_AF=0.18;EUR_AF=0.505;SAS_AF=0.3671;AA=G|||;VT=SNP
19	49841054	rs354026	G	T	100	PASS	AC=3812;AF=0.761182;AN=5008;NS=2504;DP=15807;EAS_AF=0.8085;AMR_AF=0.83;AFR_AF=0.6694;EUR_AF=0.7425;SAS_AF=0.8067;AA=G|||;VT=SNP
19	49842824	rs164820	G	A	100	PASS	AC=782;AF=0.15615;AN=5008;NS=2504;DP=12991;EAS_AF=0.1915;AMR_AF=0.1369;AFR_AF=0.0378;EUR_AF=0.2535;SAS_AF=0.1933;AA=G|||;VT=SNP
19	49845244	rs30002	A	T	100	PASS	AC=1198;AF=0.239217;AN=5008;NS=2504;DP=18044;EAS_AF=0.1915;AMR_AF=0.17;AFR_AF=0.3328;EUR_AF=0.2565;SAS_AF=0.1933;AA=T|||;VT=SNP
19	49845895	rs8108669	C	T	100	PASS	AC=1619;AF=0.323283;AN=5008;NS=2504;DP=17727;EAS_AF=0.3304;AMR_AF=0.2464;AFR_AF=0.329;EUR_AF=0.2416;SAS_AF=0.4468;AA=C|||;VT=SNP
19	49846398	rs30003	T	C	100	PASS	AC=1120;AF=0.223642;AN=5008;NS=2504;DP=18922;EAS_AF=0.1935;AMR_AF=0.1628;AFR_AF=0.2784;EUR_AF=0.2535;SAS_AF=0.1933;AA=C|||;VT=SNP
19	49846957	rs30004	T	C	100	PASS	AC=780;AF=0.155751;AN=5008;NS=2504;DP=12754;EAS_AF=0.1915;AMR_AF=0.1354;AFR_AF=0.0378;EUR_AF=0.2525;SAS_AF=0.1933;AA=T|||;VT=SNP
19	49847916	rs30006	T	C	100	PASS	AC=1195;AF=0.238618;AN=5008;NS=2504;DP=20361;EAS_AF=0.1925;AMR_AF=0.1686;AFR_AF=0.3306;EUR_AF=0.2565;SAS_AF=0.1933;AA=C|||;VT=SNP
19	49848347	rs30007	G	T	100	PASS	AC=1066;AF=0.212859;AN=5008;NS=2504;DP=19837;EAS_AF=0.1944;AMR_AF=0.1571;AFR_AF=0.2398;EUR_AF=0.2535;SAS_AF=0.1933;AA=G|||;VT=SNP
19	49850201	rs30008	G	A	100	PASS	AC=1071;AF=0.213858;AN=5008;NS=2504;DP=17901;EAS_AF=0.1915;AMR_AF=0.1643;AFR_AF=0.2421;EUR_AF=0.2535;SAS_AF=0.1933;AA=G|||;VT=SNP
19	49850915	rs254659	G	A	100	PASS	AC=782;AF=0.15615;AN=5008;NS=2504;DP=18155;EAS_AF=0.1915;AMR_AF=0.1369;AFR_AF=0.0378;EUR_AF=0.2535;SAS_AF=0.1933;AA=G|||;VT=SNP
19	49851053	rs254660	T	C	100	PASS	AC=1077;AF=0.215056;AN=5008;NS=2504;DP=20616;EAS_AF=0.2798;AMR_AF=0.1729;AFR_AF=0.0393;EUR_AF=0.3161;SAS_AF=0.3119;AA=T|||;VT=SNP
19	49851941	rs254661	G	A	100	PASS	AC=1198;AF=0.239217;AN=5008;NS=2504;DP=13828;EAS_AF=0.1915;AMR_AF=0.17;AFR_AF=0.3328;EUR_AF=0.2565;SAS_AF=0.1933;AA=A|||;VT=SNP;EX_TARGET
19	49853881	rs6509428	C	T	100	PASS	AC=1194;AF=0.238419;AN=5008;NS=2504;DP=11186;EAS_AF=0.1915;AMR_AF=0.17;AFR_AF=0.3298;EUR_AF=0.2565;SAS_AF=0.1933;AA=c|||;VT=SNP
19	49854222	rs1864142	T	C	100	PASS	AC=1195;AF=0.238618;AN=5008;NS=2504;DP=13984;EAS_AF=0.1915;AMR_AF=0.17;AFR_AF=0.3306;EUR_AF=0.2565;SAS_AF=0.1933;AA=t|||;VT=SNP
19	49855058	rs55711840	C	A	100	PASS	AC=782;AF=0.15615;AN=5008;NS=2504;DP=15699;EAS_AF=0.1915;AMR_AF=0.1369;AFR_AF=0.0378;EUR_AF=0.2535;SAS_AF=0.1933;AA=C|||;VT=SNP
19	49855127	rs56222689	G	C	100	PASS	AC=1161;AF=0.231829;AN=5008;NS=2504;DP=15708;EAS_AF=0.1915;AMR_AF=0.1628;AFR_AF=0.3086;EUR_AF=0.2565;SAS_AF=0.1933;AA=C|||;VT=SNP
19	49855371	rs68156101	C	G	100	PASS	AC=1182;AF=0.236022;AN=5008;NS=2504;DP=11288;EAS_AF=0.1746;AMR_AF=0.17;AFR_AF=0.3336;EUR_AF=0.2565;SAS_AF=0.1933;AA=G|||;VT=SNP
19	49858080	rs3745303	A	C	100	PASS	AC=1177;AF=0.235024;AN=5008;NS=2504;DP=15913;EAS_AF=0.1746;AMR_AF=0.1671;AFR_AF=0.3306;EUR_AF=0.2565;SAS_AF=0.1943;AA=C|||;VT=SNP
19	49858260	rs1864143	A	G	100	PASS	AC=1803;AF=0.360024;AN=5008;NS=2504;DP=19599;EAS_AF=0.499;AMR_AF=0.5202;AFR_AF=0.143;EUR_AF=0.4085;SAS_AF=0.3466;AA=A|||;VT=SNP
19	49861252	rs12983800	G	A	100	PASS	AC=1579;AF=0.315296;AN=5008;NS=2504;DP=18151;EAS_AF=0.3363;AMR_AF=0.2464;AFR_AF=0.2844;EUR_AF=0.2396;SAS_AF=0.4622;AA=G|||;VT=SNP
19	49861390	rs12709914	C	T	100	PASS	AC=1580;AF=0.315495;AN=5008;NS=2504;DP=14611;EAS_AF=0.3363;AMR_AF=0.2464;AFR_AF=0.2852;EUR_AF=0.2396;SAS_AF=0.4622;AA=C|||;VT=SNP
19	49862152	rs6509429	A	C	100	PASS	AC=3044;AF=0.607827;AN=5008;NS=2504;DP=14577;EAS_AF=0.5109;AMR_AF=0.4352;AFR_AF=0.82;EUR_AF=0.499;SAS_AF=0.6554;AA=a|||;VT=SNP
19	49863041	rs3745306	C	G	100	PASS	AC=1452;AF=0.289936;AN=5008;NS=2504;DP=17911;EAS_AF=0.1746;AMR_AF=0.1873;AFR_AF=0.5287;EUR_AF=0.2594;SAS_AF=0.1902;AA=C|||;VT=SNP
19	49863489	rs11882257	T	G	100	PASS	AC=1228;AF=0.245208;AN=5008;NS=2504;DP=12910;EAS_AF=0.1746;AMR_AF=0.1744;AFR_AF=0.3661;EUR_AF=0.2594;SAS_AF=0.1902;AA=G|||;VT=SNP
19	49863923	rs67213703	A	G	100	PASS	AC=1171;AF=0.233826;AN=5008;NS=2504;DP=13422;EAS_AF=0.1746;AMR_AF=0.1643;AFR_AF=0.3336;EUR_AF=0.2535;SAS_AF=0.1892;AA=G|||;VT=SNP
19	49864346	rs111064775	A	G	100	PASS	AC=1172;AF=0.234026;AN=5008;NS=2504;DP=8670;EAS_AF=0.1746;AMR_AF=0.1643;AFR_AF=0.3343;EUR_AF=0.2535;SAS_AF=0.1892;AA=-|||;VT=SNP
19	49864636	rs66537808	G	A	100	PASS	AC=957;AF=0.191094;AN=5008;NS=2504;DP=13375;EAS_AF=0.1746;AMR_AF=0.1542;AFR_AF=0.177;EUR_AF=0.2535;SAS_AF=0.1892;AA=g|||;VT=SNP
19	49865478	rs79421387	G	A	100	PASS	AC=807;AF=0.161142;AN=5008;NS=2504;DP=10000;EAS_AF=0.1746;AMR_AF=0.1455;AFR_AF=0.0673;EUR_AF=0.2535;SAS_AF=0.1902;AA=G|||;VT=SNP
19	49865528	rs17272784	G	C	100	PASS	AC=764;AF=0.152556;AN=5008;NS=2504;DP=9791;EAS_AF=0.1746;AMR_AF=0.1412;AFR_AF=0.0378;EUR_AF=0.2535;SAS_AF=0.1892;AA=G|||;VT=SNP
19	49865786	rs67827341	A	G	100	PASS	AC=1171;AF=0.233826;AN=5008;NS=2504;DP=10027;EAS_AF=0.1746;AMR_AF=0.1643;AFR_AF=0.3336;EUR_AF=0.2535;SAS_AF=0.1892;AA=G|||;VT=SNP
19	49866092	rs35340210	C	T	100	PASS	AC=1171;AF=0.233826;AN=5008;NS=2504;DP=11379;EAS_AF=0.1746;AMR_AF=0.1643;AFR_AF=0.3336;EUR_AF=0.2535;SAS_AF=0.1892;AA=T|||;VT=SNP
19	49866385	rs7250522	G	A	100	PASS	AC=1171;AF=0.233826;AN=5008;NS=2504;DP=12124;EAS_AF=0.1746;AMR_AF=0.1643;AFR_AF=0.3336;EUR_AF=0.2535;SAS_AF=0.1892;AA=A|||;VT=SNP
19	49866487	rs7250685	G	T	100	PASS	AC=3047;AF=0.608427;AN=5008;NS=2504;DP=16372;EAS_AF=0.5129;AMR_AF=0.4337;AFR_AF=0.8215;EUR_AF=0.499;SAS_AF=0.6554;AA=T|||;VT=SNP
19	49866628	rs73066924	C	A	100	PASS	AC=812;AF=0.162141;AN=5008;NS=2504;DP=18862;EAS_AF=0.1746;AMR_AF=0.1455;AFR_AF=0.0719;EUR_AF=0.2535;SAS_AF=0.1892;AA=C|||;VT=SNP
19	49866645	rs67370729	A	G	100	PASS	AC=1171;AF=0.233826;AN=5008;NS=2504;DP=18454;EAS_AF=0.1746;AMR_AF=0.1643;AFR_AF=0.3336;EUR_AF=0.2535;SAS_AF=0.1892;AA=G|||;VT=SNP
19	49866732	rs73066927	T	A	100	PASS	AC=957;AF=0.191094;AN=5008;NS=2504;DP=16614;EAS_AF=0.1746;AMR_AF=0.1542;AFR_AF=0.177;EUR_AF=0.2535;SAS_AF=0.1892;AA=T|||;VT=SNP
19	49866734	rs73066930	A	C	100	PASS	AC=1171;AF=0.233826;AN=5008;NS=2504;DP=16553;EAS_AF=0.1746;AMR_AF=0.1643;AFR_AF=0.3336;EUR_AF=0.2535;SAS_AF=0.1892;AA=C|||;VT=SNP
19	49866919	rs2288478	T	G	100	PASS	AC=3015;AF=0.602037;AN=5008;NS=2504;DP=17020;EAS_AF=0.5119;AMR_AF=0.4308;AFR_AF=0.7988;EUR_AF=0.5;SAS_AF=0.6554;AA=G|||;VT=SNP
19	49867009	rs2288479	G	C	100	PASS	AC=3014;AF=0.601837;AN=5008;NS=2504;DP=17096;EAS_AF=0.5119;AMR_AF=0.4308;AFR_AF=0.7988;EUR_AF=0.499;SAS_AF=0.6554;AA=C|||;VT=SNP
19	49867016	rs2288480	C	G	100	PASS	AC=1585;AF=0.316494;AN=5008;NS=2504;DP=17077;EAS_AF=0.3373;AMR_AF=0.2464;AFR_AF=0.2852;EUR_AF=0.2396;SAS_AF=0.4663;AA=C|||;VT=SNP
19	49867913	rs919364	G	A	100	PASS	AC=1300;AF=0.259585;AN=5008;NS=2504;DP=15578;EAS_AF=0.1766;AMR_AF=0.2104;AFR_AF=0.3457;EUR_AF=0.3111;SAS_AF=0.2106;AA=A|||;VT=SNP;EX_TARGET
19	49868959	rs2303758	G	T	100	PASS	AC=1171;AF=0.233826;AN=5008;NS=2504;DP=17785;EAS_AF=0.1746;AMR_AF=0.1643;AFR_AF=0.3336;EUR_AF=0.2535;SAS_AF=0.1892;AA=T|||;VT=SNP
19	49869051	rs2303759	T	G	100	PASS	AC=1594;AF=0.318291;AN=5008;NS=2504;DP=17401;EAS_AF=0.3373;AMR_AF=0.2464;AFR_AF=0.292;EUR_AF=0.2396;SAS_AF=0.4663;AA=T|||;VT=SNP;EX_TARGET
19	49869298	rs10405465	C	T	100	PASS	AC=1843;AF=0.368011;AN=5008;NS=2504;DP=18227;EAS_AF=0.3373;AMR_AF=0.2666;AFR_AF=0.4652;EUR_AF=0.2455;SAS_AF=0.4663;AA=C|||;VT=SNP
19	49869333	rs7248928	T	C	100	PASS	AC=3075;AF=0.614018;AN=5008;NS=2504;DP=17195;EAS_AF=0.5119;AMR_AF=0.4337;AFR_AF=0.8434;EUR_AF=0.499;SAS_AF=0.6554;AA=C|||;VT=SNP
19	49869540	rs7249190	T	C	100	PASS	AC=3014;AF=0.601837;AN=5008;NS=2504;DP=17928;EAS_AF=0.5119;AMR_AF=0.4308;AFR_AF=0.7988;EUR_AF=0.499;SAS_AF=0.6554;AA=C|||;VT=SNP
19	49869639	rs7249330	T	A	100	PASS	AC=958;AF=0.191294;AN=5008;NS=2504;DP=17936;EAS_AF=0.1746;AMR_AF=0.1542;AFR_AF=0.177;EUR_AF=0.2535;SAS_AF=0.1902;AA=T|||;VT=SNP
19	49869932	rs7251966	G	T	100	PASS	AC=3076;AF=0.614217;AN=5008;NS=2504;DP=16729;EAS_AF=0.5119;AMR_AF=0.4337;AFR_AF=0.8434;EUR_AF=0.5;SAS_AF=0.6554;AA=T|||;VT=SNP
19	49870643	rs8107548	T	C	100	PASS	AC=1460;AF=0.291534;AN=5008;NS=2504;DP=18436;EAS_AF=0.3373;AMR_AF=0.232;AFR_AF=0.202;EUR_AF=0.2356;SAS_AF=0.4652;AA=T|||;VT=SNP
19	49871070	rs8109880	C	A	100	PASS	AC=3074;AF=0.613818;AN=5008;NS=2504;DP=17731;EAS_AF=0.5119;AMR_AF=0.4337;AFR_AF=0.8427;EUR_AF=0.499;SAS_AF=0.6554;AA=A|||;VT=SNP
19	49871209	rs12978488	G	A	100	PASS	AC=813;AF=0.16234;AN=5008;NS=2504;DP=15132;EAS_AF=0.1756;AMR_AF=0.1455;AFR_AF=0.0719;EUR_AF=0.2535;SAS_AF=0.1892;AA=G|||;VT=SNP
19	49871486	rs73066943	T	C	100	PASS	AC=1171;AF=0.233826;AN=5008;NS=2504;DP=14827;EAS_AF=0.1746;AMR_AF=0.1643;AFR_AF=0.3336;EUR_AF=0.2535;SAS_AF=0.1892;AA=C|||;VT=SNP
19	49872085	rs4802597	G	A	100	PASS	AC=1840;AF=0.367412;AN=5008;NS=2504;DP=16738;EAS_AF=0.3373;AMR_AF=0.2666;AFR_AF=0.4637;EUR_AF=0.2455;SAS_AF=0.4652;AA=G|||;VT=SNP
19	49872194	rs57073172	C	T	100	PASS	AC=812;AF=0.162141;AN=5008;NS=2504;DP=18684;EAS_AF=0.1746;AMR_AF=0.1455;AFR_AF=0.0719;EUR_AF=0.2535;SAS_AF=0.1892;AA=C|||;VT=SNP
19	49872521	rs55809481	T	C	100	PASS	AC=764;AF=0.152556;AN=5008;NS=2504;DP=20237;EAS_AF=0.1746;AMR_AF=0.1412;AFR_AF=0.0378;EUR_AF=0.2535;SAS_AF=0.1892;AA=T|||;VT=SNP
19	49872941	rs35042238	C	T	100	PASS	AC=596;AF=0.11901;AN=5008;NS=2504;DP=11599;EAS_AF=0.1181;AMR_AF=0.134;AFR_AF=0.0106;EUR_AF=0.1441;SAS_AF=0.2301;AA=C|||;VT=SNP
19	49873279	rs3786562	A	G	100	PASS	AC=3016;AF=0.602236;AN=5008;NS=2504;DP=21135;EAS_AF=0.5119;AMR_AF=0.4308;AFR_AF=0.798;EUR_AF=0.502;SAS_AF=0.6554;AA=G|||;VT=SNP
19	49873778	rs3786564	T	C	100	PASS	AC=1173;AF=0.234225;AN=5008;NS=2504;DP=19777;EAS_AF=0.1746;AMR_AF=0.1643;AFR_AF=0.3351;EUR_AF=0.2535;SAS_AF=0.1892;AA=C|||;VT=SNP
19	49874535	rs11878470	G	A	100	PASS	AC=814;AF=0.16254;AN=5008;NS=2504;DP=16267;EAS_AF=0.1746;AMR_AF=0.1484;AFR_AF=0.0719;EUR_AF=0.2535;SAS_AF=0.1892;AA=G|||;VT=SNP
19	49874640	rs8102251	T	C	100	PASS	AC=741;AF=0.147963;AN=5008;NS=2504;DP=14706;EAS_AF=0.1736;AMR_AF=0.1398;AFR_AF=0.0219;EUR_AF=0.2535;SAS_AF=0.1892;AA=T|||;VT=SNP
19	49874926	rs57880550	A	G	100	PASS	AC=1171;AF=0.233826;AN=5008;NS=2504;DP=13770;EAS_AF=0.1746;AMR_AF=0.1643;AFR_AF=0.3336;EUR_AF=0.2535;SAS_AF=0.1892;AA=G|||;VT=SNP
19	49875253	rs78281952	T	C	100	PASS	AC=1171;AF=0.233826;AN=5008;NS=2504;DP=16868;EAS_AF=0.1746;AMR_AF=0.1643;AFR_AF=0.3336;EUR_AF=0.2535;SAS_AF=0.1892;AA=C|||;VT=SNP
19	49875684	rs75747868	C	T	100	PASS	AC=958;AF=0.191294;AN=5008;NS=2504;DP=17123;EAS_AF=0.1746;AMR_AF=0.1542;AFR_AF=0.1778;EUR_AF=0.2535;SAS_AF=0.1892;AA=C|||;VT=SNP
19	49875985	rs73590176	G	A	100	PASS	AC=957;AF=0.191094;AN=5008;NS=2504;DP=14097;EAS_AF=0.1746;AMR_AF=0.1542;AFR_AF=0.177;EUR_AF=0.2535;SAS_AF=0.1892;AA=G|||;VT=SNP
19	49876427	rs12976192	C	G	100	PASS	AC=3073;AF=0.613618;AN=5008;NS=2504;DP=14643;EAS_AF=0.5119;AMR_AF=0.4337;AFR_AF=0.8427;EUR_AF=0.499;SAS_AF=0.6544;AA=G|||;VT=SNP
19	49877016	rs66837471	G	A	100	PASS	AC=955;AF=0.190695;AN=5008;NS=2504;DP=18185;EAS_AF=0.1726;AMR_AF=0.1542;AFR_AF=0.177;EUR_AF=0.2535;SAS_AF=0.1892;AA=G|||;VT=SNP
19	49877347	rs7259611	A	G	100	PASS	AC=1171;AF=0.233826;AN=5008;NS=2504;DP=16198;EAS_AF=0.1746;AMR_AF=0.1643;AFR_AF=0.3336;EUR_AF=0.2535;SAS_AF=0.1892;AA=G|||;VT=SNP
19	49877387	rs55953389	G	A	100	PASS	AC=813;AF=0.16234;AN=5008;NS=2504;DP=15015;EAS_AF=0.1756;AMR_AF=0.1455;AFR_AF=0.0719;EUR_AF=0.2535;SAS_AF=0.1892;AA=G|||;VT=SNP
19	49878115	rs1054770	G	A	100	PASS	AC=1583;AF=0.316094;AN=5008;NS=2504;DP=15776;EAS_AF=0.3373;AMR_AF=0.2464;AFR_AF=0.2844;EUR_AF=0.2406;SAS_AF=0.4642;AA=G|||;VT=SNP;EX_TARGET
19	49878196	rs2288481	G	A	100	PASS	AC=1294;AF=0.258387;AN=5008;NS=2504;DP=17220;EAS_AF=0.3264;AMR_AF=0.2003;AFR_AF=0.1952;EUR_AF=0.2068;SAS_AF=0.3681;AA=G|||;VT=SNP;EX_TARGET
19	49878766	rs2115385	G	A	100	PASS	AC=1583;AF=0.316094;AN=5008;NS=2504;DP=16007;EAS_AF=0.3373;AMR_AF=0.2464;AFR_AF=0.2837;EUR_AF=0.2406;SAS_AF=0.4652;AA=G|||;VT=SNP
19	49878918	rs73068815	C	G	100	PASS	AC=813;AF=0.16234;AN=5008;NS=2504;DP=15920;EAS_AF=0.1746;AMR_AF=0.1455;AFR_AF=0.0726;EUR_AF=0.2535;SAS_AF=0.1892;AA=C|||;VT=SNP
19	49878999	rs73068816	A	T	100	PASS	AC=764;AF=0.152556;AN=5008;NS=2504;DP=20825;EAS_AF=0.1746;AMR_AF=0.1412;AFR_AF=0.0378;EUR_AF=0.2535;SAS_AF=0.1892;AA=A|||;VT=SNP
19	49879087	rs73068817	G	A	100	PASS	AC=957;AF=0.191094;AN=5008;NS=2504;DP=19535;EAS_AF=0.1746;AMR_AF=0.1542;AFR_AF=0.177;EUR_AF=0.2535;SAS_AF=0.1892;AA=G|||;VT=SNP
19	49879190	rs7253698	T	C	100	PASS	AC=1171;AF=0.233826;AN=5008;NS=2504;DP=18021;EAS_AF=0.1746;AMR_AF=0.1643;AFR_AF=0.3336;EUR_AF=0.2535;SAS_AF=0.1892;AA=C|||;VT=SNP
19	49880121	rs143229533	A	C	100	PASS	AC=812;AF=0.162141;AN=5008;NS=2504;DP=16932;EAS_AF=0.1746;AMR_AF=0.1455;AFR_AF=0.0719;EUR_AF=0.2535;SAS_AF=0.1892;AA=A|||;VT=SNP
19	49880554	rs7257869	G	A	100	PASS	AC=957;AF=0.191094;AN=5008;NS=2504;DP=17128;EAS_AF=0.1746;AMR_AF=0.1542;AFR_AF=0.177;EUR_AF=0.2535;SAS_AF=0.1892;AA=G|||;VT=SNP
19	49880817	rs6509431	T	A	100	PASS	AC=1171;AF=0.233826;AN=5008;NS=2504;DP=14964;EAS_AF=0.1746;AMR_AF=0.1643;AFR_AF=0.3336;EUR_AF=0.2535;SAS_AF=0.1892;AA=A|||;VT=SNP
19	49881361	rs142701968	C	T	100	PASS	AC=764;AF=0.152556;AN=5008;NS=2504;DP=13750;EAS_AF=0.1746;AMR_AF=0.1412;AFR_AF=0.0378;EUR_AF=0.2535;SAS_AF=0.1892;AA=C|||;VT=SNP
19	49881460	rs7247563	T	C	100	PASS	AC=3073;AF=0.613618;AN=5008;NS=2504;DP=15297;EAS_AF=0.5119;AMR_AF=0.4337;AFR_AF=0.8427;EUR_AF=0.499;SAS_AF=0.6544;AA=t|||;VT=SNP
19	49881555	rs74652995	A	G	100	PASS	AC=1171;AF=0.233826;AN=5008;NS=2504;DP=15957;EAS_AF=0.1746;AMR_AF=0.1643;AFR_AF=0.3336;EUR_AF=0.2535;SAS_AF=0.1892;AA=a|||;VT=SNP
19	49881943	rs11083970	A	G	100	PASS	AC=1171;AF=0.233826;AN=5008;NS=2504;DP=17564;EAS_AF=0.1746;AMR_AF=0.1643;AFR_AF=0.3336;EUR_AF=0.2535;SAS_AF=0.1892;AA=A|||;VT=SNP
19	49882327	rs7258431	C	T	100	PASS	AC=1171;AF=0.233826;AN=5008;NS=2504;DP=15372;EAS_AF=0.1746;AMR_AF=0.1643;AFR_AF=0.3336;EUR_AF=0.2535;SAS_AF=0.1892;AA=T|||;VT=SNP
19	49882614	rs7258705	A	G	100	PASS	AC=1171;AF=0.233826;AN=5008;NS=2504;DP=13351;EAS_AF=0.1746;AMR_AF=0.1643;AFR_AF=0.3336;EUR_AF=0.2535;SAS_AF=0.1892;AA=G|||;VT=SNP
19	49883446	rs7247883	G	A	100	PASS	AC=813;AF=0.16234;AN=5008;NS=2504;DP=15117;EAS_AF=0.1746;AMR_AF=0.1455;AFR_AF=0.0726;EUR_AF=0.2535;SAS_AF=0.1892;AA=G|||;VT=SNP
19	49883838	rs11881817	A	G	100	PASS	AC=1171;AF=0.233826;AN=5008;NS=2504;DP=18799;EAS_AF=0.1746;AMR_AF=0.1643;AFR_AF=0.3336;EUR_AF=0.2535;SAS_AF=0.1892;AA=G|||;VT=SNP
19	49884437	rs73068821	G	A	100	PASS	AC=1171;AF=0.233826;AN=5008;NS=2504;DP=14723;EAS_AF=0.1746;AMR_AF=0.1643;AFR_AF=0.3336;EUR_AF=0.2535;SAS_AF=0.1892;AA=G|||;VT=SNP
19	49884495	rs10412811	G	A	100	PASS	AC=1461;AF=0.291733;AN=5008;NS=2504;DP=16243;EAS_AF=0.3373;AMR_AF=0.232;AFR_AF=0.2027;EUR_AF=0.2356;SAS_AF=0.4652;AA=G|||;VT=SNP
19	49884838	rs58565668	G	T	100	PASS	AC=1171;AF=0.233826;AN=5008;NS=2504;DP=18653;EAS_AF=0.1746;AMR_AF=0.1643;AFR_AF=0.3336;EUR_AF=0.2535;SAS_AF=0.1892;AA=T|||;VT=SNP
19	49885000	rs11882571	C	T	100	PASS	AC=956;AF=0.190895;AN=5008;NS=2504;DP=19868;EAS_AF=0.1746;AMR_AF=0.1542;AFR_AF=0.1762;EUR_AF=0.2535;SAS_AF=0.1892;AA=C|||;VT=SNP
19	49885005	rs9749416	G	A	100	PASS	AC=1784;AF=0.35623;AN=5008;NS=2504;DP=19990;EAS_AF=0.3373;AMR_AF=0.2565;AFR_AF=0.4312;EUR_AF=0.2396;SAS_AF=0.4652;AA=G|||;VT=SNP
19	49885081	rs11882628	G	A	100	PASS	AC=813;AF=0.16234;AN=5008;NS=2504;DP=20508;EAS_AF=0.1746;AMR_AF=0.1455;AFR_AF=0.0726;EUR_AF=0.2535;SAS_AF=0.1892;AA=G|||;VT=SNP
19	49885330	rs11880129	T	C	100	PASS	AC=1172;AF=0.234026;AN=5008;NS=2504;DP=17050;EAS_AF=0.1746;AMR_AF=0.1657;AFR_AF=0.3336;EUR_AF=0.2535;SAS_AF=0.1892;AA=C|||;VT=SNP
19	49885461	rs4802600	A	G	100	PASS	AC=3010;AF=0.601038;AN=5008;NS=2504;DP=15110;EAS_AF=0.5119;AMR_AF=0.4308;AFR_AF=0.7973;EUR_AF=0.499;SAS_AF=0.6534;AA=G|||;VT=SNP
19	49885848	rs7260029	G	A	100	PASS	AC=1171;AF=0.233826;AN=5008;NS=2504;DP=15977;EAS_AF=0.1746;AMR_AF=0.1643;AFR_AF=0.3336;EUR_AF=0.2535;SAS_AF=0.1892;AA=A|||;VT=SNP
19	49886010	rs7260291	G	A	100	PASS	AC=1171;AF=0.233826;AN=5008;NS=2504;DP=18609;EAS_AF=0.1746;AMR_AF=0.1643;AFR_AF=0.3336;EUR_AF=0.2535;SAS_AF=0.1892;AA=A|||;VT=SNP
19	49886219	rs7245989	T	A	100	PASS	AC=1171;AF=0.233826;AN=5008;NS=2504;DP=17680;EAS_AF=0.1746;AMR_AF=0.1643;AFR_AF=0.3336;EUR_AF=0.2535;SAS_AF=0.1892;AA=A|||;VT=SNP
19	49886487	rs7260611	C	T	100	PASS	AC=1169;AF=0.233427;AN=5008;NS=2504;DP=15921;EAS_AF=0.1746;AMR_AF=0.1643;AFR_AF=0.3321;EUR_AF=0.2535;SAS_AF=0.1892;AA=C|||;VT=SNP
19	49886575	rs68128780	G	A	100	PASS	AC=300;AF=0.0599042;AN=5008;NS=2504;DP=14920;EAS_AF=0.0863;AMR_AF=0.0346;AFR_AF=0.0045;EUR_AF=0.0616;SAS_AF=0.1237;AA=G|||;VT=SNP
19	49886692	rs11665687	A	G	100	PASS	AC=1171;AF=0.233826;AN=5008;NS=2504;DP=15292;EAS_AF=0.1746;AMR_AF=0.1643;AFR_AF=0.3336;EUR_AF=0.2535;SAS_AF=0.1892;AA=G|||;VT=SNP
19	49886705	rs9304683	C	T	100	PASS	AC=584;AF=0.116613;AN=5008;NS=2504;DP=16270;EAS_AF=0.2063;AMR_AF=0.0533;AFR_AF=0.1059;EUR_AF=0.0626;SAS_AF=0.1391;AA=C|||;VT=SNP
19	49886729	rs59209655	C	T	100	PASS	AC=1171;AF=0.233826;AN=5008;NS=2504;DP=15003;EAS_AF=0.1746;AMR_AF=0.1643;AFR_AF=0.3336;EUR_AF=0.2535;SAS_AF=0.1892;AA=C|||;VT=SNP
19	49886751	rs11669998	T	C	100	PASS	AC=813;AF=0.16234;AN=5008;NS=2504;DP=13432;EAS_AF=0.1746;AMR_AF=0.1455;AFR_AF=0.0726;EUR_AF=0.2535;SAS_AF=0.1892;AA=T|||;VT=SNP
19	49886927	rs7249165	G	A	100	PASS	AC=1171;AF=0.233826;AN=5008;NS=2504;DP=17238;EAS_AF=0.1746;AMR_AF=0.1643;AFR_AF=0.3336;EUR_AF=0.2535;SAS_AF=0.1892;AA=G|||;VT=SNP
19	49887176	rs35828275	T	C	100	PASS	AC=298;AF=0.0595048;AN=5008;NS=2504;DP=17653;EAS_AF=0.0883;AMR_AF=0.0346;AFR_AF=0.0015;EUR_AF=0.0616;SAS_AF=0.1237;AA=T|||;VT=SNP
19	49887286	rs7250215	T	C	100	PASS	AC=1171;AF=0.233826;AN=5008;NS=2504;DP=17724;EAS_AF=0.1746;AMR_AF=0.1643;AFR_AF=0.3336;EUR_AF=0.2535;SAS_AF=0.1892;AA=T|||;VT=SNP
19	49887632	rs73068831	G	A	100	PASS	AC=813;AF=0.16234;AN=5008;NS=2504;DP=14720;EAS_AF=0.1746;AMR_AF=0.1455;AFR_AF=0.0726;EUR_AF=0.2535;SAS_AF=0.1892;AA=G|||;VT=SNP
19	49887645	rs73068832	C	T	100	PASS	AC=957;AF=0.191094;AN=5008;NS=2504;DP=14734;EAS_AF=0.1746;AMR_AF=0.1542;AFR_AF=0.177;EUR_AF=0.2535;SAS_AF=0.1892;AA=c|||;VT=SNP
19	49887709	rs76029565	A	G	100	PASS	AC=1171;AF=0.233826;AN=5008;NS=2504;DP=14439;EAS_AF=0.1746;AMR_AF=0.1643;AFR_AF=0.3336;EUR_AF=0.2535;SAS_AF=0.1892;AA=G|||;VT=SNP
19	49887875	rs146251467	T	C	100	PASS	AC=1167;AF=0.233027;AN=5008;NS=2504;DP=14774;EAS_AF=0.1746;AMR_AF=0.1643;AFR_AF=0.3313;EUR_AF=0.2535;SAS_AF=0.1881;AA=t|||;VT=SNP
19	49887877	rs139606874	C	G	100	PASS	AC=1167;AF=0.233027;AN=5008;NS=2504;DP=15178;EAS_AF=0.1746;AMR_AF=0.1643;AFR_AF=0.3313;EUR_AF=0.2535;SAS_AF=0.1881;AA=c|||;VT=SNP
19	49888009	rs7254187	T	C	100	PASS	AC=1593;AF=0.318091;AN=5008;NS=2504;DP=14901;EAS_AF=0.3383;AMR_AF=0.245;AFR_AF=0.2912;EUR_AF=0.2406;SAS_AF=0.4652;AA=-|||;VT=SNP
19	49888091	rs67065809	A	C	100	PASS	AC=1170;AF=0.233626;AN=5008;NS=2504;DP=17016;EAS_AF=0.1746;AMR_AF=0.1643;AFR_AF=0.3336;EUR_AF=0.2535;SAS_AF=0.1881;AA=t|||;VT=SNP
19	49888200	rs66933114	T	C	100	PASS	AC=1171;AF=0.233826;AN=5008;NS=2504;DP=18459;EAS_AF=0.1746;AMR_AF=0.1643;AFR_AF=0.3336;EUR_AF=0.2535;SAS_AF=0.1892;AA=t|||;VT=SNP
19	49888216	rs66532151	T	C	100	PASS	AC=1171;AF=0.233826;AN=5008;NS=2504;DP=17483;EAS_AF=0.1746;AMR_AF=0.1643;AFR_AF=0.3336;EUR_AF=0.2535;SAS_AF=0.1892;AA=c|||;VT=SNP
19	49888432	rs147710448	T	G	100	PASS	AC=1172;AF=0.234026;AN=5008;NS=2504;DP=11176;EAS_AF=0.1746;AMR_AF=0.1643;AFR_AF=0.3336;EUR_AF=0.2545;SAS_AF=0.1892;AA=G|||;VT=SNP
19	49888508	rs66521834	T	C	100	PASS	AC=1170;AF=0.233626;AN=5008;NS=2504;DP=14456;EAS_AF=0.1746;AMR_AF=0.1643;AFR_AF=0.3328;EUR_AF=0.2535;SAS_AF=0.1892;AA=C|||;VT=SNP
19	49888573	rs66782878	G	T	100	PASS	AC=1171;AF=0.233826;AN=5008;NS=2504;DP=17956;EAS_AF=0.1746;AMR_AF=0.1643;AFR_AF=0.3336;EUR_AF=0.2535;SAS_AF=0.1892;AA=G|||;VT=SNP
19	49888582	rs67136437	T	A	100	PASS	AC=1171;AF=0.233826;AN=5008;NS=2504;DP=18147;EAS_AF=0.1746;AMR_AF=0.1643;AFR_AF=0.3336;EUR_AF=0.2535;SAS_AF=0.1892;AA=T|||;VT=SNP
19	49888695	rs112979647	A	G	100	PASS	AC=1171;AF=0.233826;AN=5008;NS=2504;DP=15734;EAS_AF=0.1746;AMR_AF=0.1643;AFR_AF=0.3336;EUR_AF=0.2535;SAS_AF=0.1892;AA=a|||;VT=SNP
19	49889005	rs12980220	A	G	100	PASS	AC=812;AF=0.162141;AN=5008;NS=2504;DP=19421;EAS_AF=0.1746;AMR_AF=0.1455;AFR_AF=0.0719;EUR_AF=0.2535;SAS_AF=0.1892;AA=A|||;VT=SNP
19	49889140	rs78771673	T	C	100	PASS	AC=813;AF=0.16234;AN=5008;NS=2504;DP=15852;EAS_AF=0.1746;AMR_AF=0.1455;AFR_AF=0.0719;EUR_AF=0.2545;SAS_AF=0.1892;AA=T|||;VT=SNP
19	49889166	rs60449417	C	T	100	PASS	AC=1172;AF=0.234026;AN=5008;NS=2504;DP=14332;EAS_AF=0.1746;AMR_AF=0.1643;AFR_AF=0.3336;EUR_AF=0.2545;SAS_AF=0.1892;AA=T|||;VT=SNP
19	49889317	rs73576514	C	G	100	PASS	AC=1171;AF=0.233826;AN=5008;NS=2504;DP=6948;EAS_AF=0.1746;AMR_AF=0.1643;AFR_AF=0.3336;EUR_AF=0.2535;SAS_AF=0.1892;AA=G|||;VT=SNP
19	49890873	rs7251704	T	G	100	PASS	AC=1594;AF=0.318291;AN=5008;NS=2504;DP=15507;EAS_AF=0.3383;AMR_AF=0.2464;AFR_AF=0.2905;EUR_AF=0.2406;SAS_AF=0.4663;AA=T|||;VT=SNP
19	49891091	rs35768917	T	C	100	PASS	AC=1590;AF=0.317492;AN=5008;NS=2504;DP=14220;EAS_AF=0.3353;AMR_AF=0.2464;AFR_AF=0.2905;EUR_AF=0.2406;SAS_AF=0.4652;AA=t|||;VT=SNP
19	49891280	rs7251212	A	G	100	PASS	AC=2719;AF=0.542931;AN=5008;NS=2504;DP=12224;EAS_AF=0.5129;AMR_AF=0.4063;AFR_AF=0.5961;EUR_AF=0.4901;SAS_AF=0.6534;AA=G|||;VT=SNP
19	49891314	rs10411630	C	A	100	PASS	AC=1576;AF=0.314696;AN=5008;NS=2504;DP=10174;EAS_AF=0.3353;AMR_AF=0.2406;AFR_AF=0.289;EUR_AF=0.2356;SAS_AF=0.4622;AA=c|||;VT=SNP
19	49891522	rs9304684	A	G	100	PASS	AC=2720;AF=0.543131;AN=5008;NS=2504;DP=11954;EAS_AF=0.5129;AMR_AF=0.4063;AFR_AF=0.5961;EUR_AF=0.4911;SAS_AF=0.6534;AA=A|||;VT=SNP
19	49891633	rs9304685	C	G	100	PASS	AC=2343;AF=0.467851;AN=5008;NS=2504;DP=13130;EAS_AF=0.5119;AMR_AF=0.3833;AFR_AF=0.3245;EUR_AF=0.4901;SAS_AF=0.6534;AA=C|||;VT=SNP
19	49891638	rs56915211	G	A	100	PASS	AC=759;AF=0.151558;AN=5008;NS=2504;DP=13130;EAS_AF=0.1776;AMR_AF=0.1398;AFR_AF=0.0356;EUR_AF=0.2535;SAS_AF=0.1851;AA=G|||;VT=SNP
19	49891684	rs9304686	G	T	100	PASS	AC=2501;AF=0.499401;AN=5008;NS=2504;DP=13108;EAS_AF=0.5129;AMR_AF=0.3948;AFR_AF=0.4372;EUR_AF=0.4901;SAS_AF=0.6534;AA=G|||;VT=SNP
19	49891818	rs4802601	A	G	100	PASS	AC=2715;AF=0.542133;AN=5008;NS=2504;DP=13962;EAS_AF=0.5139;AMR_AF=0.402;AFR_AF=0.5946;EUR_AF=0.4901;SAS_AF=0.6534;AA=G|||;VT=SNP
19	49892119	rs7248176	G	A	100	PASS	AC=2728;AF=0.544728;AN=5008;NS=2504;DP=12884;EAS_AF=0.5129;AMR_AF=0.4049;AFR_AF=0.5983;EUR_AF=0.493;SAS_AF=0.6575;AA=g|||;VT=SNP
19	49892502	rs55689129	C	T	100	PASS	AC=2541;AF=0.507388;AN=5008;NS=2504;DP=9375;EAS_AF=0.5129;AMR_AF=0.3948;AFR_AF=0.4629;EUR_AF=0.492;SAS_AF=0.6575;AA=C|||;VT=SNP
19	49893537	rs10413687	A	G	100	PASS	AC=2612;AF=0.521565;AN=5008;NS=2504;DP=16686;EAS_AF=0.5129;AMR_AF=0.4049;AFR_AF=0.5098;EUR_AF=0.493;SAS_AF=0.6585;AA=A|||;VT=SNP
19	49893645	rs10414108	C	T	100	PASS	AC=2543;AF=0.507788;AN=5008;NS=2504;DP=16183;EAS_AF=0.5129;AMR_AF=0.3948;AFR_AF=0.4637;EUR_AF=0.493;SAS_AF=0.6575;AA=C|||;VT=SNP
19	49893657	rs73068849	T	G	100	PASS	AC=834;AF=0.166534;AN=5008;NS=2504;DP=16443;EAS_AF=0.1786;AMR_AF=0.147;AFR_AF=0.0885;EUR_AF=0.2575;SAS_AF=0.18;AA=T|||;VT=SNP
19	49894152	rs7256629	C	T	100	PASS	AC=2543;AF=0.507788;AN=5008;NS=2504;DP=14434;EAS_AF=0.5129;AMR_AF=0.3934;AFR_AF=0.4637;EUR_AF=0.493;SAS_AF=0.6585;AA=C|||;VT=SNP;EX_TARGET
19	49894217	rs7256984	G	T	100	PASS	AC=2543;AF=0.507788;AN=5008;NS=2504;DP=14779;EAS_AF=0.5129;AMR_AF=0.3948;AFR_AF=0.4637;EUR_AF=0.493;SAS_AF=0.6575;AA=G|||;VT=SNP;EX_TARGET
19	49894456	rs7257053	C	G	100	PASS	AC=1513;AF=0.302117;AN=5008;NS=2504;DP=15982;EAS_AF=0.3343;AMR_AF=0.2349;AFR_AF=0.2337;EUR_AF=0.2356;SAS_AF=0.4775;AA=C|||;VT=SNP
19	49894811	rs7260434	A	G	100	PASS	AC=2545;AF=0.508187;AN=5008;NS=2504;DP=20387;EAS_AF=0.5129;AMR_AF=0.3948;AFR_AF=0.4644;EUR_AF=0.493;SAS_AF=0.6585;AA=A|||;VT=SNP
19	49895550	rs7246233	C	G	100	PASS	AC=2757;AF=0.550519;AN=5008;NS=2504;DP=22491;EAS_AF=0.5129;AMR_AF=0.4049;AFR_AF=0.6203;EUR_AF=0.493;SAS_AF=0.6575;AA=G|||;VT=SNP
19	49895652	rs9304687	T	G	100	PASS	AC=2543;AF=0.507788;AN=5008;NS=2504;DP=21904;EAS_AF=0.5129;AMR_AF=0.3948;AFR_AF=0.4637;EUR_AF=0.493;SAS_AF=0.6575;AA=T|||;VT=SNP
19	49896049	rs10408609	A	G	100	PASS	AC=1563;AF=0.312101;AN=5008;NS=2504;DP=19986;EAS_AF=0.3343;AMR_AF=0.2378;AFR_AF=0.2708;EUR_AF=0.2356;SAS_AF=0.4765;AA=A|||;VT=SNP
19	49896317	rs10409838	G	A	100	PASS	AC=2760;AF=0.551118;AN=5008;NS=2504;DP=17837;EAS_AF=0.5129;AMR_AF=0.4049;AFR_AF=0.6225;EUR_AF=0.493;SAS_AF=0.6575;AA=A|||;VT=SNP
19	49896461	rs11083971	G	C	100	PASS	AC=2757;AF=0.550519;AN=5008;NS=2504;DP=20552;EAS_AF=0.5139;AMR_AF=0.4049;AFR_AF=0.6195;EUR_AF=0.493;SAS_AF=0.6575;AA=C|||;VT=SNP
19	49896752	rs11083972	C	G	100	PASS	AC=802;AF=0.160144;AN=5008;NS=2504;DP=17034;EAS_AF=0.1786;AMR_AF=0.1441;AFR_AF=0.0756;EUR_AF=0.2445;SAS_AF=0.18;AA=C|||;VT=SNP
19	49897400	rs11083973	G	C	100	PASS	AC=1453;AF=0.290136;AN=5008;NS=2504;DP=15659;EAS_AF=0.1786;AMR_AF=0.1844;AFR_AF=0.534;EUR_AF=0.2584;SAS_AF=0.183;AA=C|||;VT=SNP
19	49897949	rs4802602	T	C	100	PASS	AC=3159;AF=0.630791;AN=5008;NS=2504;DP=16424;EAS_AF=0.5109;AMR_AF=0.4827;AFR_AF=0.8404;EUR_AF=0.5318;SAS_AF=0.6779;AA=T|||;VT=SNP
19	49899076	rs10405154	G	A	100	PASS	AC=2650;AF=0.529153;AN=5008;NS=2504;DP=19601;EAS_AF=0.5119;AMR_AF=0.451;AFR_AF=0.4773;EUR_AF=0.5239;SAS_AF=0.6779;AA=G|||;VT=SNP;EX_TARGET
19	49899637	rs7248502	G	A	100	PASS	AC=2820;AF=0.563099;AN=5008;NS=2504;DP=16990;EAS_AF=0.5119;AMR_AF=0.4611;AFR_AF=0.6006;EUR_AF=0.5239;SAS_AF=0.6779;AA=G|||;VT=SNP
19	49900877	rs9304688	A	G	100	PASS	AC=2864;AF=0.571885;AN=5008;NS=2504;DP=16188;EAS_AF=0.5119;AMR_AF=0.4625;AFR_AF=0.6331;EUR_AF=0.5239;SAS_AF=0.6779;AA=G|||;VT=SNP
19	49901125	rs12977735	C	T	100	PASS	AC=2649;AF=0.528954;AN=5008;NS=2504;DP=16696;EAS_AF=0.5119;AMR_AF=0.451;AFR_AF=0.4766;EUR_AF=0.5239;SAS_AF=0.6779;AA=C|||;VT=SNP
19	49901318	rs10421748	T	C	100	PASS	AC=2864;AF=0.571885;AN=5008;NS=2504;DP=15853;EAS_AF=0.5129;AMR_AF=0.4625;AFR_AF=0.6324;EUR_AF=0.5239;SAS_AF=0.6779;AA=C|||;VT=SNP;EX_TARGET
19	49901484	rs12980364	T	C	100	PASS	AC=3156;AF=0.630192;AN=5008;NS=2504;DP=15490;EAS_AF=0.5119;AMR_AF=0.4827;AFR_AF=0.8389;EUR_AF=0.5298;SAS_AF=0.6779;AA=C|||;VT=SNP
19	49902063	rs10415587	T	C	100	PASS	AC=2652;AF=0.529553;AN=5008;NS=2504;DP=16645;EAS_AF=0.5109;AMR_AF=0.451;AFR_AF=0.4773;EUR_AF=0.5249;SAS_AF=0.68;AA=C|||;VT=SNP
19	49902990	rs9807898	A	C	100	PASS	AC=2649;AF=0.528954;AN=5008;NS=2504;DP=18406;EAS_AF=0.5119;AMR_AF=0.451;AFR_AF=0.4766;EUR_AF=0.5239;SAS_AF=0.6779;AA=A|||;VT=SNP
19	49903085	rs10421723	G	C	100	PASS	AC=2648;AF=0.528754;AN=5008;NS=2504;DP=20347;EAS_AF=0.5129;AMR_AF=0.4496;AFR_AF=0.4743;EUR_AF=0.5258;SAS_AF=0.6779;AA=G|||;VT=SNP
19	49903699	rs8111663	G	C	100	PASS	AC=3124;AF=0.623802;AN=5008;NS=2504;DP=13146;EAS_AF=0.5119;AMR_AF=0.4813;AFR_AF=0.8154;EUR_AF=0.5298;SAS_AF=0.6779;AA=C|||;VT=SNP
19	49903812	rs9749000	G	T	100	PASS	AC=2632;AF=0.525559;AN=5008;NS=2504;DP=15312;EAS_AF=0.5119;AMR_AF=0.4496;AFR_AF=0.4644;EUR_AF=0.5239;SAS_AF=0.6779;AA=T|||;VT=SNP
19	49905029	rs8105430	T	C	100	PASS	AC=2649;AF=0.528954;AN=5008;NS=2504;DP=19808;EAS_AF=0.5119;AMR_AF=0.451;AFR_AF=0.4766;EUR_AF=0.5239;SAS_AF=0.6779;AA=T|||;VT=SNP
19	49905154	rs73068859	A	G	100	PASS	AC=852;AF=0.170128;AN=5008;NS=2504;DP=19950;EAS_AF=0.1806;AMR_AF=0.1484;AFR_AF=0.1014;EUR_AF=0.2565;SAS_AF=0.1789;AA=A|||;VT=SNP
19	49905215	rs10410843	G	C	100	PASS	AC=2861;AF=0.571286;AN=5008;NS=2504;DP=18102;EAS_AF=0.5119;AMR_AF=0.4611;AFR_AF=0.6316;EUR_AF=0.5239;SAS_AF=0.6779;AA=C|||;VT=SNP
19	49905842	rs149351963	T	C	100	PASS	AC=854;AF=0.170527;AN=5008;NS=2504;DP=13579;EAS_AF=0.1806;AMR_AF=0.1484;AFR_AF=0.1021;EUR_AF=0.2565;SAS_AF=0.18;AA=t|||;VT=SNP
19	49906080	rs10417256	A	G	100	PASS	AC=2862;AF=0.571486;AN=5008;NS=2504;DP=18017;EAS_AF=0.5119;AMR_AF=0.4611;AFR_AF=0.6331;EUR_AF=0.5239;SAS_AF=0.6769;AA=g|||;VT=SNP
19	49906278	rs7256071	T	C	100	PASS	AC=2861;AF=0.571286;AN=5008;NS=2504;DP=13366;EAS_AF=0.5119;AMR_AF=0.4597;AFR_AF=0.6331;EUR_AF=0.5239;SAS_AF=0.6769;AA=c|||;VT=SNP
19	49906397	rs7255184	A	G	100	PASS	AC=2864;AF=0.571885;AN=5008;NS=2504;DP=15505;EAS_AF=0.5119;AMR_AF=0.4597;AFR_AF=0.6331;EUR_AF=0.5249;SAS_AF=0.6789;AA=a|||;VT=SNP
19	49906410	rs7255390	C	G	100	PASS	AC=2658;AF=0.530751;AN=5008;NS=2504;DP=15337;EAS_AF=0.5129;AMR_AF=0.4496;AFR_AF=0.4818;EUR_AF=0.5249;SAS_AF=0.6789;AA=c|||;VT=SNP
19	49906523	rs7256479	T	C	100	PASS	AC=2649;AF=0.528954;AN=5008;NS=2504;DP=13678;EAS_AF=0.5119;AMR_AF=0.4496;AFR_AF=0.4773;EUR_AF=0.5249;SAS_AF=0.6769;AA=t|||;VT=SNP
19	49907255	rs8113620	T	G	100	PASS	AC=3282;AF=0.655351;AN=5008;NS=2504;DP=21177;EAS_AF=0.5119;AMR_AF=0.4914;AFR_AF=0.9304;EUR_AF=0.5298;SAS_AF=0.6769;AA=G|||;VT=SNP
19	49907462	rs8113231	G	A	100	PASS	AC=3113;AF=0.621605;AN=5008;NS=2504;DP=18349;EAS_AF=0.502;AMR_AF=0.4813;AFR_AF=0.8162;EUR_AF=0.5288;SAS_AF=0.6769;AA=A|||;VT=SNP
19	49907690	rs10426452	G	A	100	PASS	AC=1792;AF=0.357827;AN=5008;NS=2504;DP=17549;EAS_AF=0.3313;AMR_AF=0.3012;AFR_AF=0.3737;EUR_AF=0.2664;SAS_AF=0.498;AA=G|||;VT=SNP
19	49907835	rs34825686	C	T	100	PASS	AC=965;AF=0.192692;AN=5008;NS=2504;DP=17334;EAS_AF=0.1806;AMR_AF=0.1556;AFR_AF=0.1831;EUR_AF=0.2565;SAS_AF=0.1789;AA=C|||;VT=SNP
19	49908144	rs7248378	C	A	100	PASS	AC=1620;AF=0.323482;AN=5008;NS=2504;DP=17593;EAS_AF=0.3333;AMR_AF=0.2882;AFR_AF=0.2489;EUR_AF=0.2664;SAS_AF=0.498;AA=C|||;VT=SNP
19	49911665	rs55700331	G	T	100	PASS	AC=865;AF=0.172724;AN=5008;NS=2504;DP=20879;EAS_AF=0.1786;AMR_AF=0.1427;AFR_AF=0.1278;EUR_AF=0.2406;SAS_AF=0.1789;AA=g|||;VT=SNP
19	49911896	rs55987258	A	G	100	PASS	AC=866;AF=0.172923;AN=5008;NS=2504;DP=18080;EAS_AF=0.1786;AMR_AF=0.1427;AFR_AF=0.1278;EUR_AF=0.2396;SAS_AF=0.181;AA=A|||;VT=SNP
19	49914696	rs11671438	C	T	100	PASS	AC=837;AF=0.167133;AN=5008;NS=2504;DP=19047;EAS_AF=0.1776;AMR_AF=0.1427;AFR_AF=0.1074;EUR_AF=0.2416;SAS_AF=0.1779;AA=c|||;VT=SNP
19	49915011	rs11672370	A	G	100	PASS	AC=859;AF=0.171526;AN=5008;NS=2504;DP=19116;EAS_AF=0.1786;AMR_AF=0.1556;AFR_AF=0.0968;EUR_AF=0.2584;SAS_AF=0.1871;AA=a|||;VT=SNP
19	49915911	rs34486765	G	A	100	PASS	AC=697;AF=0.139177;AN=5008;NS=2504;DP=19066;EAS_AF=0.119;AMR_AF=0.1888;AFR_AF=0.0106;EUR_AF=0.1799;SAS_AF=0.2566;AA=G|||;VT=SNP
19	49918814	rs1320302	G	T	100	PASS	AC=1644;AF=0.328275;AN=5008;NS=2504;DP=18009;EAS_AF=0.3264;AMR_AF=0.2795;AFR_AF=0.2852;EUR_AF=0.2594;SAS_AF=0.4939;AA=G|||;VT=SNP
19	49918943	rs73053931	A	G	100	PASS	AC=811;AF=0.161941;AN=5008;NS=2504;DP=17807;EAS_AF=0.1736;AMR_AF=0.1412;AFR_AF=0.0877;EUR_AF=0.2435;SAS_AF=0.181;AA=A|||;VT=SNP
19	49920805	rs17206868	A	G	100	PASS	AC=853;AF=0.170327;AN=5008;NS=2504;DP=16568;EAS_AF=0.1776;AMR_AF=0.1513;AFR_AF=0.0991;EUR_AF=0.2575;SAS_AF=0.183;AA=a|||;VT=SNP
19	49922071	rs56234966	C	T	100	PASS	AC=803;AF=0.160343;AN=5008;NS=2504;DP=5478;EAS_AF=0.1746;AMR_AF=0.1398;AFR_AF=0.0983;EUR_AF=0.2286;SAS_AF=0.1738;AA=C|||;VT=SNP
19	49922106	rs55865329	C	T	100	PASS	AC=833;AF=0.166334;AN=5008;NS=2504;DP=13203;EAS_AF=0.1756;AMR_AF=0.1499;AFR_AF=0.0968;EUR_AF=0.2455;SAS_AF=0.181;AA=C|||;VT=SNP
19	49922115	rs56341323	C	T	100	PASS	AC=834;AF=0.166534;AN=5008;NS=2504;DP=14927;EAS_AF=0.1756;AMR_AF=0.1499;AFR_AF=0.0968;EUR_AF=0.2455;SAS_AF=0.182;AA=C|||;VT=SNP
19	49922996	rs9676602	G	T	100	PASS	AC=2613;AF=0.521765;AN=5008;NS=2504;DP=19057;EAS_AF=0.504;AMR_AF=0.4395;AFR_AF=0.4871;EUR_AF=0.501;SAS_AF=0.6667;AA=T|||;VT=SNP
19	49923166	rs73053942	T	G	100	PASS	AC=820;AF=0.163738;AN=5008;NS=2504;DP=15452;EAS_AF=0.1736;AMR_AF=0.1455;AFR_AF=0.0968;EUR_AF=0.2445;SAS_AF=0.1738;AA=T|||;VT=SNP
19	49925208	rs11669675	A	C	100	PASS	AC=2167;AF=0.432708;AN=5008;NS=2504;DP=14391;EAS_AF=0.4196;AMR_AF=0.3991;AFR_AF=0.2526;EUR_AF=0.5298;SAS_AF=0.6135;AA=A|||;VT=SNP
19	49925667	rs12974629	T	G	100	PASS	AC=3683;AF=0.735423;AN=5008;NS=2504;DP=10097;EAS_AF=0.6052;AMR_AF=0.5879;AFR_AF=0.8411;EUR_AF=0.7773;SAS_AF=0.7883;AA=g|||;VT=SNP
19	49930295	rs73053944	C	G	100	PASS	AC=342;AF=0.0682907;AN=5008;NS=2504;DP=15464;EAS_AF=0.0327;AMR_AF=0.0303;AFR_AF=0.1127;EUR_AF=0.0169;SAS_AF=0.1247;AA=C|||;VT=SNP
19	49930721	rs4802605	T	C	100	PASS	AC=3649;AF=0.728634;AN=5008;NS=2504;DP=12172;EAS_AF=0.4236;AMR_AF=0.6758;AFR_AF=0.941;EUR_AF=0.7435;SAS_AF=0.7781;AA=C|||;VT=SNP
19	49930786	rs4801798	C	A	100	PASS	AC=848;AF=0.169329;AN=5008;NS=2504;DP=12117;EAS_AF=0.1756;AMR_AF=0.2406;AFR_AF=0.1407;EUR_AF=0.1223;SAS_AF=0.1994;AA=C|||;VT=SNP
19	49931651	rs12980585	T	G	100	PASS	AC=1068;AF=0.213259;AN=5008;NS=2504;DP=8465;EAS_AF=0.2589;AMR_AF=0.2478;AFR_AF=0.2368;EUR_AF=0.1203;SAS_AF=0.2055;AA=T|||;VT=SNP
19	49932053	rs145602134	C	T	100	PASS	AC=195;AF=0.0389377;AN=5008;NS=2504;DP=9652;EAS_AF=0.0327;AMR_AF=0.013;AFR_AF=0.0121;EUR_AF=0.0159;SAS_AF=0.1237;AA=C|||;VT=SNP
19	49932178	rs55732330	A	G	100	PASS	AC=1409;AF=0.28135;AN=5008;NS=2504;DP=14540;EAS_AF=0.1696;AMR_AF=0.2565;AFR_AF=0.2322;EUR_AF=0.3608;SAS_AF=0.3988;AA=A|||;VT=SNP
19	49932393	rs10403885	A	G	100	PASS	AC=3668;AF=0.732428;AN=5008;NS=2504;DP=7625;EAS_AF=0.4355;AMR_AF=0.6744;AFR_AF=0.9387;EUR_AF=0.7515;SAS_AF=0.7812;AA=G|||;VT=SNP
19	49932762	rs1043558	G	T	100	PASS	AC=3570;AF=0.712859;AN=5008;NS=2504;DP=15136;EAS_AF=0.4107;AMR_AF=0.6643;AFR_AF=0.8949;EUR_AF=0.7435;SAS_AF=0.7812;AA=T|||;VT=SNP
19	49935001	rs2946851	C	T	100	PASS	AC=3760;AF=0.750799;AN=5008;NS=2504;DP=13727;EAS_AF=0.5734;AMR_AF=0.5893;AFR_AF=0.9531;EUR_AF=0.7674;SAS_AF=0.7577;AA=T|||;VT=SNP
19	49935536	rs3745309	G	A	100	PASS	AC=1332;AF=0.265974;AN=5008;NS=2504;DP=16685;EAS_AF=0.2956;AMR_AF=0.2003;AFR_AF=0.1089;EUR_AF=0.3708;SAS_AF=0.3865;AA=G|||;VT=SNP
19	49936497	rs73931783	C	A	100	PASS	AC=275;AF=0.0549121;AN=5008;NS=2504;DP=14739;EAS_AF=0.0397;AMR_AF=0.0202;AFR_AF=0.0991;EUR_AF=0.0119;SAS_AF=0.0798;AA=A|||;VT=SNP
19	49936785	rs3745308	C	G	100	PASS	AC=607;AF=0.121206;AN=5008;NS=2504;DP=15451;EAS_AF=0.1548;AMR_AF=0.1153;AFR_AF=0.2118;EUR_AF=0.0119;SAS_AF=0.0808;AA=C|||;VT=SNP
19	49939189	rs36028558	G	A	100	PASS	AC=1062;AF=0.212061;AN=5008;NS=2504;DP=18410;EAS_AF=0.0258;AMR_AF=0.2277;AFR_AF=0.1891;EUR_AF=0.3529;SAS_AF=0.2791;AA=G|||;VT=SNP
19	49939420	rs56182524	G	C	100	PASS	AC=226;AF=0.0451278;AN=5008;NS=2504;DP=18009;EAS_AF=0.0397;AMR_AF=0.013;AFR_AF=0.0658;EUR_AF=0.0119;SAS_AF=0.0798;AA=G|||;VT=SNP
19	49939719	rs2946848	T	C	100	PASS	AC=1270;AF=0.253594;AN=5008;NS=2504;DP=15363;EAS_AF=0.2292;AMR_AF=0.1671;AFR_AF=0.2716;EUR_AF=0.3201;SAS_AF=0.2474;AA=T|||;VT=SNP
19	49940131	rs3826718	G	C	100	PASS	AC=2681;AF=0.535343;AN=5008;NS=2504;DP=12056;EAS_AF=0.4355;AMR_AF=0.451;AFR_AF=0.3835;EUR_AF=0.7555;SAS_AF=0.6769;AA=G|||;VT=SNP
19	49940894	rs2335089	G	C	100	PASS	AC=1099;AF=0.219449;AN=5008;NS=2504;DP=14237;EAS_AF=0.2341;AMR_AF=0.1369;AFR_AF=0.2262;EUR_AF=0.2614;SAS_AF=0.2106;AA=G|||;VT=SNP
19	49941047	rs2335088	A	G	100	PASS	AC=984;AF=0.196486;AN=5008;NS=2504;DP=17343;EAS_AF=0.245;AMR_AF=0.1254;AFR_AF=0.1422;EUR_AF=0.2575;SAS_AF=0.2076;AA=A|||;VT=SNP
19	49941193	rs111174366	G	A	100	PASS	AC=973;AF=0.194289;AN=5008;NS=2504;DP=18021;EAS_AF=0.2341;AMR_AF=0.1254;AFR_AF=0.1422;EUR_AF=0.2575;SAS_AF=0.2076;AA=G|||;VT=SNP
19	49941588	rs59181603	G	A	100	PASS	AC=972;AF=0.194089;AN=5008;NS=2504;DP=17747;EAS_AF=0.2312;AMR_AF=0.1254;AFR_AF=0.1422;EUR_AF=0.2575;SAS_AF=0.2096;AA=G|||;VT=SNP
19	49942314	rs2914658	T	C	100	PASS	AC=3756;AF=0.75;AN=5008;NS=2504;DP=17938;EAS_AF=0.5119;AMR_AF=0.598;AFR_AF=0.8911;EUR_AF=0.8479;SAS_AF=0.8119;AA=C|||;VT=SNP
19	49942432	rs1320301	C	T	100	PASS	AC=954;AF=0.190495;AN=5008;NS=2504;DP=19831;EAS_AF=0.2212;AMR_AF=0.1311;AFR_AF=0.1256;EUR_AF=0.2684;SAS_AF=0.2086;AA=C|||;VT=SNP
19	49942568	rs11671544	C	G	100	PASS	AC=2022;AF=0.403754;AN=5008;NS=2504;DP=18890;EAS_AF=0.1171;AMR_AF=0.3991;AFR_AF=0.4054;EUR_AF=0.5318;SAS_AF=0.5685;AA=C|||;VT=SNP
19	49943778	rs11672810	G	A	100	PASS	AC=1341;AF=0.267772;AN=5008;NS=2504;DP=15540;EAS_AF=0.0675;AMR_AF=0.4107;AFR_AF=0.3533;EUR_AF=0.3738;SAS_AF=0.1483;AA=A|||;VT=SNP
19	49943948	rs11673671	G	C	100	PASS	AC=1039;AF=0.207468;AN=5008;NS=2504;DP=17727;EAS_AF=0.0089;AMR_AF=0.2363;AFR_AF=0.2663;EUR_AF=0.3688;SAS_AF=0.1462;AA=G|||;VT=SNP
19	49944884	rs74174284	C	G	100	PASS	AC=1524;AF=0.304313;AN=5008;NS=2504;DP=4902;EAS_AF=0.3333;AMR_AF=0.2205;AFR_AF=0.0893;EUR_AF=0.4215;SAS_AF=0.5041;AA=c|||;VT=SNP
19	49944953	rs62126236	T	C	100	PASS	AC=937;AF=0.187101;AN=5008;NS=2504;DP=8685;EAS_AF=0.005;AMR_AF=0.2032;AFR_AF=0.2799;EUR_AF=0.3231;SAS_AF=0.0982;AA=t|||;VT=SNP
19	49945850	rs1578944	C	T	100	PASS	AC=3137;AF=0.626398;AN=5008;NS=2504;DP=11082;EAS_AF=0.4058;AMR_AF=0.6138;AFR_AF=0.7163;EUR_AF=0.7555;SAS_AF=0.6084;AA=C|||;VT=SNP
19	49946493	rs11083974	G	A	100	PASS	AC=3138;AF=0.626597;AN=5008;NS=2504;DP=10801;EAS_AF=0.4067;AMR_AF=0.6138;AFR_AF=0.7163;EUR_AF=0.7545;SAS_AF=0.6094;AA=G|||;VT=SNP
19	49946871	rs7258719	T	C	100	PASS	AC=3170;AF=0.632987;AN=5008;NS=2504;DP=12331;EAS_AF=0.4067;AMR_AF=0.6153;AFR_AF=0.7398;EUR_AF=0.7545;SAS_AF=0.6094;AA=C|||;VT=SNP
19	49947002	rs11669017	G	C	100	PASS	AC=3032;AF=0.605431;AN=5008;NS=2504;DP=16361;EAS_AF=0.4067;AMR_AF=0.6081;AFR_AF=0.6399;EUR_AF=0.7545;SAS_AF=0.6084;AA=C|||;VT=SNP
19	49947198	rs11669032	C	G	100	PASS	AC=937;AF=0.187101;AN=5008;NS=2504;DP=16615;EAS_AF=0.005;AMR_AF=0.2032;AFR_AF=0.2799;EUR_AF=0.3231;SAS_AF=0.0982;AA=C|||;VT=SNP
19	49947995	rs28735534	T	G	100	PASS	AC=3041;AF=0.607228;AN=5008;NS=2504;DP=14819;EAS_AF=0.4067;AMR_AF=0.6124;AFR_AF=0.6437;EUR_AF=0.7545;SAS_AF=0.6094;AA=G|||;VT=SNP
19	49948213	rs12975598	G	A	100	PASS	AC=1553;AF=0.310104;AN=5008;NS=2504;DP=13875;EAS_AF=0.3343;AMR_AF=0.2219;AFR_AF=0.1029;EUR_AF=0.4245;SAS_AF=0.5102;AA=G|||;VT=SNP
19	49948360	rs7247490	A	G	100	PASS	AC=3041;AF=0.607228;AN=5008;NS=2504;DP=15301;EAS_AF=0.4067;AMR_AF=0.6124;AFR_AF=0.6437;EUR_AF=0.7545;SAS_AF=0.6094;AA=a|||;VT=SNP
19	49948522	rs7248019	G	A	100	PASS	AC=3041;AF=0.607228;AN=5008;NS=2504;DP=19225;EAS_AF=0.4067;AMR_AF=0.6124;AFR_AF=0.6437;EUR_AF=0.7545;SAS_AF=0.6094;AA=G|||;VT=SNP
19	49948612	rs4801799	A	G	100	PASS	AC=3041;AF=0.607228;AN=5008;NS=2504;DP=19339;EAS_AF=0.4067;AMR_AF=0.6124;AFR_AF=0.6437;EUR_AF=0.7545;SAS_AF=0.6094;AA=G|||;VT=SNP
19	49949079	rs12985192	T	C	100	PASS	AC=3040;AF=0.607029;AN=5008;NS=2504;DP=15004;EAS_AF=0.4067;AMR_AF=0.6124;AFR_AF=0.643;EUR_AF=0.7545;SAS_AF=0.6094;AA=C|||;VT=SNP
19	49949096	rs4801800	A	G	100	PASS	AC=3045;AF=0.608027;AN=5008;NS=2504;DP=14343;EAS_AF=0.4097;AMR_AF=0.6124;AFR_AF=0.643;EUR_AF=0.7565;SAS_AF=0.6094;AA=G|||;VT=SNP
19	49949135	rs12983291	A	T	100	PASS	AC=3041;AF=0.607228;AN=5008;NS=2504;DP=16142;EAS_AF=0.4077;AMR_AF=0.6124;AFR_AF=0.643;EUR_AF=0.7545;SAS_AF=0.6094;AA=A|||;VT=SNP
19	49949183	rs12983992	G	A	100	PASS	AC=3040;AF=0.607029;AN=5008;NS=2504;DP=17387;EAS_AF=0.4067;AMR_AF=0.6124;AFR_AF=0.643;EUR_AF=0.7545;SAS_AF=0.6094;AA=G|||;VT=SNP
19	49949589	rs1043263	A	T	100	PASS	AC=1438;AF=0.287141;AN=5008;NS=2504;DP=16264;EAS_AF=0.3343;AMR_AF=0.2104;AFR_AF=0.0212;EUR_AF=0.4254;SAS_AF=0.5102;AA=A|||;VT=SNP;EX_TARGET
19	49950298	rs13394	C	T	100	PASS	AC=3450;AF=0.688898;AN=5008;NS=2504;DP=18710;EAS_AF=0.4177;AMR_AF=0.6441;AFR_AF=0.9274;EUR_AF=0.7545;SAS_AF=0.6104;AA=T|||;VT=SNP;EX_TARGET
19	49950356	rs12443	C	G	100	PASS	AC=3395;AF=0.677915;AN=5008;NS=2504;DP=19297;EAS_AF=0.4067;AMR_AF=0.6412;AFR_AF=0.8964;EUR_AF=0.7545;SAS_AF=0.6094;AA=G|||;VT=SNP;EX_TARGET
19	49951632	rs4384693	A	G	100	PASS	AC=3429;AF=0.684704;AN=5008;NS=2504;DP=18657;EAS_AF=0.4137;AMR_AF=0.6441;AFR_AF=0.9168;EUR_AF=0.7535;SAS_AF=0.6084;AA=G|||;VT=SNP
19	49953191	rs10401936	A	G	100	PASS	AC=3052;AF=0.609425;AN=5008;NS=2504;DP=16720;EAS_AF=0.4107;AMR_AF=0.6124;AFR_AF=0.6483;EUR_AF=0.7535;SAS_AF=0.6115;AA=A|||;VT=SNP
19	49953194	rs10402472	G	A	100	PASS	AC=3052;AF=0.609425;AN=5008;NS=2504;DP=16604;EAS_AF=0.4107;AMR_AF=0.6124;AFR_AF=0.6483;EUR_AF=0.7535;SAS_AF=0.6115;AA=G|||;VT=SNP
19	49954356	rs6509432	G	A	100	PASS	AC=3048;AF=0.608626;AN=5008;NS=2504;DP=11409;EAS_AF=0.4107;AMR_AF=0.6124;AFR_AF=0.6475;EUR_AF=0.7535;SAS_AF=0.6084;AA=G|||;VT=SNP
19	49954803	rs2293013	C	T	100	PASS	AC=3049;AF=0.608826;AN=5008;NS=2504;DP=16180;EAS_AF=0.4117;AMR_AF=0.6124;AFR_AF=0.6475;EUR_AF=0.7535;SAS_AF=0.6084;AA=c|||;VT=SNP;EX_TARGET
19	49954807	rs2293012	T	G	100	PASS	AC=3049;AF=0.608826;AN=5008;NS=2504;DP=16024;EAS_AF=0.4117;AMR_AF=0.6124;AFR_AF=0.6475;EUR_AF=0.7535;SAS_AF=0.6084;AA=g|||;VT=SNP;EX_TARGET
19	49955016	rs2293011	G	T	100	PASS	AC=3050;AF=0.609026;AN=5008;NS=2504;DP=20658;EAS_AF=0.4117;AMR_AF=0.6124;AFR_AF=0.6483;EUR_AF=0.7535;SAS_AF=0.6084;AA=t|||;VT=SNP
19	49955155	rs1343703	G	C	100	PASS	AC=1818;AF=0.363019;AN=5008;NS=2504;DP=17411;EAS_AF=0.4067;AMR_AF=0.3746;AFR_AF=0.1815;EUR_AF=0.4135;SAS_AF=0.5031;AA=G|||;VT=SNP
19	49955222	rs3905288	G	A	100	PASS	AC=3048;AF=0.608626;AN=5008;NS=2504;DP=16626;EAS_AF=0.4117;AMR_AF=0.611;AFR_AF=0.6475;EUR_AF=0.7535;SAS_AF=0.6084;AA=A|||;VT=SNP
19	49955953	rs17206882	G	A	100	PASS	AC=1577;AF=0.314896;AN=5008;NS=2504;DP=16442;EAS_AF=0.3383;AMR_AF=0.2262;AFR_AF=0.1301;EUR_AF=0.4135;SAS_AF=0.502;AA=G|||;VT=SNP
19	49956274	rs7259076	C	G	100	PASS	AC=2901;AF=0.579273;AN=5008;NS=2504;DP=14649;EAS_AF=0.4117;AMR_AF=0.6052;AFR_AF=0.5401;EUR_AF=0.7525;SAS_AF=0.6084;AA=C|||;VT=SNP
19	49956290	rs3760669	C	T	100	PASS	AC=3713;AF=0.741414;AN=5008;NS=2504;DP=15214;EAS_AF=0.4514;AMR_AF=0.6599;AFR_AF=0.9667;EUR_AF=0.7922;SAS_AF=0.7413;AA=T|||;VT=SNP
19	49956690	rs3760670	C	T	100	PASS	AC=1951;AF=0.389577;AN=5008;NS=2504;DP=13611;EAS_AF=0.4048;AMR_AF=0.3919;AFR_AF=0.2844;EUR_AF=0.4016;SAS_AF=0.502;AA=C|||;VT=SNP;EX_TARGET
19	49956891	rs17206895	T	G	100	PASS	AC=933;AF=0.186302;AN=5008;NS=2504;DP=17388;EAS_AF=0.005;AMR_AF=0.2133;AFR_AF=0.2557;EUR_AF=0.337;SAS_AF=0.1053;AA=T|||;VT=SNP
19	49957010	rs2335183	C	T	100	PASS	AC=3044;AF=0.607827;AN=5008;NS=2504;DP=15792;EAS_AF=0.4097;AMR_AF=0.611;AFR_AF=0.6475;EUR_AF=0.7515;SAS_AF=0.6084;AA=c|||;VT=SNP
19	49957500	rs3760671	G	C	100	PASS	AC=3076;AF=0.614217;AN=5008;NS=2504;DP=16687;EAS_AF=0.4097;AMR_AF=0.6124;AFR_AF=0.671;EUR_AF=0.7515;SAS_AF=0.6084;AA=G|||;VT=SNP
19	49958411	rs7252519	A	T	100	PASS	AC=3079;AF=0.614816;AN=5008;NS=2504;DP=15766;EAS_AF=0.4107;AMR_AF=0.6138;AFR_AF=0.6717;EUR_AF=0.7515;SAS_AF=0.6084;AA=A|||;VT=SNP
19	49959364	rs4802607	G	C	100	PASS	AC=1833;AF=0.366014;AN=5008;NS=2504;DP=17121;EAS_AF=0.4087;AMR_AF=0.3761;AFR_AF=0.1823;EUR_AF=0.4225;SAS_AF=0.5051;AA=G|||;VT=SNP
19	49960479	rs12974414	T	G	100	PASS	AC=3032;AF=0.605431;AN=5008;NS=2504;DP=18102;EAS_AF=0.4167;AMR_AF=0.6095;AFR_AF=0.6293;EUR_AF=0.7575;SAS_AF=0.6084;AA=G|||;VT=SNP
19	49962892	rs62128062	G	A	100	PASS	AC=856;AF=0.170927;AN=5008;NS=2504;DP=17563;EAS_AF=0.005;AMR_AF=0.2032;AFR_AF=0.2163;EUR_AF=0.3191;SAS_AF=0.1053;AA=G|||;VT=SNP;EX_TARGET
19	49963679	rs4277437	T	G	100	PASS	AC=1076;AF=0.214856;AN=5008;NS=2504;DP=16572;EAS_AF=0.0079;AMR_AF=0.2349;AFR_AF=0.3321;EUR_AF=0.3529;SAS_AF=0.1135;AA=T|||;VT=SNP
19	49964977	rs1320303	C	G	100	PASS	AC=2555;AF=0.510184;AN=5008;NS=2504;DP=11636;EAS_AF=0.3214;AMR_AF=0.4222;AFR_AF=0.5257;EUR_AF=0.7107;SAS_AF=0.5399;AA=A|||;VT=SNP;EX_TARGET
19	49965132	rs79109084	G	C	100	PASS	AC=1479;AF=0.295327;AN=5008;NS=2504;DP=10697;EAS_AF=0.3313;AMR_AF=0.2046;AFR_AF=0.087;EUR_AF=0.4175;SAS_AF=0.4785;AA=G|||;VT=SNP;EX_TARGET
19	49965173	rs7259560	A	T	100	PASS	AC=1507;AF=0.300919;AN=5008;NS=2504;DP=10303;EAS_AF=0.2817;AMR_AF=0.2061;AFR_AF=0.1422;EUR_AF=0.4165;SAS_AF=0.4836;AA=c|||;VT=SNP;EX_TARGET
19	49965653	rs2914663	A	G	100	PASS	AC=3344;AF=0.667732;AN=5008;NS=2504;DP=14700;EAS_AF=0.4196;AMR_AF=0.6369;AFR_AF=0.8646;EUR_AF=0.7535;SAS_AF=0.591;AA=A|||;VT=SNP
19	49966081	rs10406480	A	G	100	PASS	AC=3381;AF=0.67512;AN=5008;NS=2504;DP=12154;EAS_AF=0.3988;AMR_AF=0.6499;AFR_AF=0.8979;EUR_AF=0.7545;SAS_AF=0.5951;AA=G|||;VT=SNP
19	49967680	rs2293009	G	A	100	PASS	AC=1560;AF=0.311502;AN=5008;NS=2504;DP=13775;EAS_AF=0.3363;AMR_AF=0.2219;AFR_AF=0.1256;EUR_AF=0.4165;SAS_AF=0.4928;AA=G|||;VT=SNP;EX_TARGET
19	49967808	rs34601909	C	T	100	PASS	AC=1052;AF=0.210064;AN=5008;NS=2504;DP=12434;EAS_AF=0.006;AMR_AF=0.2277;AFR_AF=0.3389;EUR_AF=0.335;SAS_AF=0.1053;AA=C|||;VT=SNP;EX_TARGET
19	49967981	rs11558188	T	G	100	PASS	AC=1051;AF=0.209864;AN=5008;NS=2504;DP=14798;EAS_AF=0.005;AMR_AF=0.2277;AFR_AF=0.3396;EUR_AF=0.335;SAS_AF=0.1043;AA=T|||;VT=SNP;EX_TARGET
19	49968169	rs11669044	T	C	100	PASS	AC=1056;AF=0.210863;AN=5008;NS=2504;DP=16391;EAS_AF=0.006;AMR_AF=0.2277;AFR_AF=0.3427;EUR_AF=0.335;SAS_AF=0.1043;AA=C|||;VT=SNP
19	49968176	rs11672888	G	C	100	PASS	AC=945;AF=0.188698;AN=5008;NS=2504;DP=16642;EAS_AF=0.005;AMR_AF=0.2147;AFR_AF=0.2663;EUR_AF=0.335;SAS_AF=0.1043;AA=G|||;VT=SNP
19	49968290	rs2914664	T	C	100	PASS	AC=3384;AF=0.675719;AN=5008;NS=2504;DP=15866;EAS_AF=0.4107;AMR_AF=0.6398;AFR_AF=0.8971;EUR_AF=0.7525;SAS_AF=0.5961;AA=C|||;VT=SNP
19	49968707	rs10422735	C	T	100	PASS	AC=1745;AF=0.348442;AN=5008;NS=2504;DP=15778;EAS_AF=0.3373;AMR_AF=0.2378;AFR_AF=0.2572;EUR_AF=0.4175;SAS_AF=0.4908;AA=C|||;VT=SNP
19	49968781	rs2914667	A	G	100	PASS	AC=1745;AF=0.348442;AN=5008;NS=2504;DP=16315;EAS_AF=0.3373;AMR_AF=0.2378;AFR_AF=0.2572;EUR_AF=0.4175;SAS_AF=0.4908;AA=A|||;VT=SNP
19	49969085	rs10853810	C	T	100	PASS	AC=1048;AF=0.209265;AN=5008;NS=2504;DP=15702;EAS_AF=0.005;AMR_AF=0.2277;AFR_AF=0.3427;EUR_AF=0.335;SAS_AF=0.0971;AA=C|||;VT=SNP;EX_TARGET
19	49969310	rs2914668	A	G	100	PASS	AC=3388;AF=0.676518;AN=5008;NS=2504;DP=13948;EAS_AF=0.4107;AMR_AF=0.6398;AFR_AF=0.8979;EUR_AF=0.7555;SAS_AF=0.5961;AA=G|||;VT=SNP
19	49969934	rs58847858	G	A	100	PASS	AC=1480;AF=0.295527;AN=5008;NS=2504;DP=16296;EAS_AF=0.3363;AMR_AF=0.2061;AFR_AF=0.1225;EUR_AF=0.3678;SAS_AF=0.4765;AA=G|||;VT=SNP
19	49970793	rs62128073	A	G	100	PASS	AC=790;AF=0.157748;AN=5008;NS=2504;DP=11121;EAS_AF=0.2649;AMR_AF=0.1009;AFR_AF=0.0076;EUR_AF=0.2137;SAS_AF=0.2331;AA=A|||;VT=SNP
19	49971005	rs117186632	G	A	100	PASS	AC=203;AF=0.0405351;AN=5008;NS=2504;DP=13765;EAS_AF=0.002;AMR_AF=0.0605;AFR_AF=0.0061;EUR_AF=0.1153;SAS_AF=0.0358;AA=G|||;VT=SNP
19	49971596	rs11879863	C	T	100	PASS	AC=1769;AF=0.353235;AN=5008;NS=2504;DP=13233;EAS_AF=0.3155;AMR_AF=0.2536;AFR_AF=0.4478;EUR_AF=0.3598;SAS_AF=0.3282;AA=C|||;VT=SNP;EX_TARGET
19	49973784	rs1055637	A	G	100	PASS	AC=2077;AF=0.414736;AN=5008;NS=2504;DP=14922;EAS_AF=0.3165;AMR_AF=0.268;AFR_AF=0.6422;EUR_AF=0.3559;SAS_AF=0.3732;AA=G|||;VT=SNP
19	49974386	rs1006938	C	A	100	PASS	AC=2068;AF=0.412939;AN=5008;NS=2504;DP=15882;EAS_AF=0.3145;AMR_AF=0.268;AFR_AF=0.6354;EUR_AF=0.3579;SAS_AF=0.3732;AA=A|||;VT=SNP
19	49975865	rs12973733	T	A	100	PASS	AC=1805;AF=0.360423;AN=5008;NS=2504;DP=16768;EAS_AF=0.3145;AMR_AF=0.2464;AFR_AF=0.4523;EUR_AF=0.3549;SAS_AF=0.3701;AA=t|||;VT=SNP
19	49977218	rs35538484	T	C	100	PASS	AC=1256;AF=0.250799;AN=5008;NS=2504;DP=16075;EAS_AF=0.3929;AMR_AF=0.1772;AFR_AF=0.0673;EUR_AF=0.2922;SAS_AF=0.362;AA=t|||;VT=SNP
19	49978186	rs34221494	C	G	100	PASS	AC=2165;AF=0.432308;AN=5008;NS=2504;DP=12538;EAS_AF=0.1845;AMR_AF=0.3357;AFR_AF=0.9418;EUR_AF=0.1988;SAS_AF=0.3078;AA=g|||;VT=SNP
19	49978447	rs61141826	G	A	100	PASS	AC=951;AF=0.189896;AN=5008;NS=2504;DP=10689;EAS_AF=0.0694;AMR_AF=0.1124;AFR_AF=0.4402;EUR_AF=0.1243;SAS_AF=0.0982;AA=N|||;VT=SNP
19	49978789	rs59269605	A	G	100	PASS	AC=1308;AF=0.261182;AN=5008;NS=2504;DP=13654;EAS_AF=0.0694;AMR_AF=0.1354;AFR_AF=0.6974;EUR_AF=0.1252;SAS_AF=0.0982;AA=g|||;VT=SNP
19	49979398	rs17272847	G	A	100	PASS	AC=221;AF=0.0441294;AN=5008;NS=2504;DP=15482;EAS_AF=0.002;AMR_AF=0.1383;AFR_AF=0.0023;EUR_AF=0.1004;SAS_AF=0.0194;AA=G|||;VT=SNP;EX_TARGET
19	49979893	rs3826717	A	G	100	PASS	AC=953;AF=0.190296;AN=5008;NS=2504;DP=16979;EAS_AF=0.0694;AMR_AF=0.1124;AFR_AF=0.4418;EUR_AF=0.1243;SAS_AF=0.0982;AA=G|||;VT=SNP
19	49980475	rs7409047	A	T	100	PASS	AC=953;AF=0.190296;AN=5008;NS=2504;DP=19265;EAS_AF=0.0694;AMR_AF=0.1124;AFR_AF=0.4418;EUR_AF=0.1243;SAS_AF=0.0982;AA=A|||;VT=SNP
19	49980529	rs9653117	C	T	100	PASS	AC=954;AF=0.190495;AN=5008;NS=2504;DP=17562;EAS_AF=0.0704;AMR_AF=0.1124;AFR_AF=0.4418;EUR_AF=0.1243;SAS_AF=0.0982;AA=C|||;VT=SNP
19	49981024	rs4802610	C	G	100	PASS	AC=2164;AF=0.432109;AN=5008;NS=2504;DP=13941;EAS_AF=0.1845;AMR_AF=0.3357;AFR_AF=0.941;EUR_AF=0.1988;SAS_AF=0.3078;AA=G|||;VT=SNP
19	49981287	rs4802611	A	G	100	PASS	AC=1318;AF=0.263179;AN=5008;NS=2504;DP=11026;EAS_AF=0.0694;AMR_AF=0.1354;AFR_AF=0.705;EUR_AF=0.1252;SAS_AF=0.0982;AA=G|||;VT=SNP
19	49981655	rs9653118	C	T	100	PASS	AC=970;AF=0.19369;AN=5008;NS=2504;DP=11479;EAS_AF=0.0694;AMR_AF=0.1138;AFR_AF=0.4493;EUR_AF=0.1252;SAS_AF=0.1033;AA=C|||;VT=SNP
19	49981869	rs9653100	C	A	100	PASS	AC=1327;AF=0.264976;AN=5008;NS=2504;DP=12044;EAS_AF=0.0694;AMR_AF=0.1354;AFR_AF=0.7042;EUR_AF=0.1252;SAS_AF=0.1084;AA=A|||;VT=SNP
19	49982043	rs117486964	A	G	100	PASS	AC=233;AF=0.0465256;AN=5008;NS=2504;DP=13649;EAS_AF=0.0665;AMR_AF=0.0274;AFR_AF=0.003;EUR_AF=0.0606;SAS_AF=0.0838;AA=A|||;VT=SNP
19	49983010	rs113220577	G	A	100	PASS	AC=956;AF=0.190895;AN=5008;NS=2504;DP=16824;EAS_AF=0.0694;AMR_AF=0.1124;AFR_AF=0.4402;EUR_AF=0.1243;SAS_AF=0.1033;AA=G|||;VT=SNP
19	49983336	rs11878448	T	C	100	PASS	AC=1153;AF=0.230232;AN=5008;NS=2504;DP=19406;EAS_AF=0.0694;AMR_AF=0.1239;AFR_AF=0.5832;EUR_AF=0.1243;SAS_AF=0.1033;AA=C|||;VT=SNP
19	49983673	rs1042120	C	T	100	PASS	AC=973;AF=0.194289;AN=5008;NS=2504;DP=14283;EAS_AF=0.0694;AMR_AF=0.1124;AFR_AF=0.4531;EUR_AF=0.1243;SAS_AF=0.1033;AA=C|||;VT=SNP;EX_TARGET
19	49984382	rs60403475	A	T	100	PASS	AC=1341;AF=0.267772;AN=5008;NS=2504;DP=15443;EAS_AF=0.0694;AMR_AF=0.1369;AFR_AF=0.7171;EUR_AF=0.1262;SAS_AF=0.1033;AA=A|||;VT=SNP
19	49985485	rs4352151	T	C	100	PASS	AC=1177;AF=0.235024;AN=5008;NS=2504;DP=15942;EAS_AF=0.0694;AMR_AF=0.1239;AFR_AF=0.6014;EUR_AF=0.1243;SAS_AF=0.1033;AA=C|||;VT=SNP
19	49985539	rs139688267	C	T	100	PASS	AC=116;AF=0.0231629;AN=5008;NS=2504;DP=15564;EAS_AF=0.002;AMR_AF=0.1081;AFR_AF=0;EUR_AF=0.0268;SAS_AF=0.0123;AA=C|||;VT=SNP
19	49986367	rs55992104	C	T	100	PASS	AC=1321;AF=0.263778;AN=5008;NS=2504;DP=16797;EAS_AF=0.0694;AMR_AF=0.1354;AFR_AF=0.7035;EUR_AF=0.1252;SAS_AF=0.1033;AA=T|||;VT=SNP
19	49987014	rs11878551	C	T	100	PASS	AC=1965;AF=0.392372;AN=5008;NS=2504;DP=14761;EAS_AF=0.1488;AMR_AF=0.3242;AFR_AF=0.8949;EUR_AF=0.167;SAS_AF=0.2444;AA=c|||;VT=SNP
19	49987053	rs115776071	C	T	100	PASS	AC=202;AF=0.0403355;AN=5008;NS=2504;DP=16213;EAS_AF=0.0367;AMR_AF=0.013;AFR_AF=0.0469;EUR_AF=0.0308;SAS_AF=0.0644;AA=C|||;VT=SNP
19	49987286	rs11878591	C	T	100	PASS	AC=481;AF=0.0960463;AN=5008;NS=2504;DP=10667;EAS_AF=0.003;AMR_AF=0.0476;AFR_AF=0.2753;EUR_AF=0.0577;SAS_AF=0.0235;AA=C|||;VT=SNP
19	49987811	rs60365978	C	T	100	PASS	AC=1318;AF=0.263179;AN=5008;NS=2504;DP=13196;EAS_AF=0.0694;AMR_AF=0.1398;AFR_AF=0.6974;EUR_AF=0.1272;SAS_AF=0.1033;AA=T|||;VT=SNP
19	49989424	rs1042122	T	C	100	PASS	AC=1979;AF=0.395168;AN=5008;NS=2504;DP=16369;EAS_AF=0.1498;AMR_AF=0.33;AFR_AF=0.8933;EUR_AF=0.173;SAS_AF=0.2495;AA=C|||;VT=SNP
19	49989750	rs4802612	A	G	100	PASS	AC=981;AF=0.195887;AN=5008;NS=2504;DP=16463;EAS_AF=0.0694;AMR_AF=0.1167;AFR_AF=0.4554;EUR_AF=0.1262;SAS_AF=0.1033;AA=G|||;VT=SNP
19	49990060	rs1879266	C	G	100	PASS	AC=1976;AF=0.394569;AN=5008;NS=2504;DP=14481;EAS_AF=0.1478;AMR_AF=0.33;AFR_AF=0.8926;EUR_AF=0.173;SAS_AF=0.2495;AA=G|||;VT=SNP
19	49990465	rs76687611	G	A	100	PASS	AC=206;AF=0.0411342;AN=5008;NS=2504;DP=11721;EAS_AF=0.006;AMR_AF=0.0202;AFR_AF=0.0008;EUR_AF=0.0447;SAS_AF=0.1431;AA=G|||;VT=SNP
19	49990666	rs2271953	A	C	100	PASS	AC=1061;AF=0.211861;AN=5008;NS=2504;DP=14732;EAS_AF=0.0694;AMR_AF=0.121;AFR_AF=0.5136;EUR_AF=0.1262;SAS_AF=0.1033;AA=A|||;VT=SNP
19	49990793	rs2271952	C	T	100	PASS	AC=1313;AF=0.262181;AN=5008;NS=2504;DP=16393;EAS_AF=0.0694;AMR_AF=0.1398;AFR_AF=0.6936;EUR_AF=0.1272;SAS_AF=0.1033;AA=T|||;VT=SNP
19	49990843	rs2271951	A	G	100	PASS	AC=1060;AF=0.211661;AN=5008;NS=2504;DP=15295;EAS_AF=0.0694;AMR_AF=0.121;AFR_AF=0.5129;EUR_AF=0.1262;SAS_AF=0.1033;AA=A|||;VT=SNP;EX_TARGET
19	49991628	rs4801801	C	T	100	PASS	AC=1156;AF=0.230831;AN=5008;NS=2504;DP=17484;EAS_AF=0.0694;AMR_AF=0.1282;AFR_AF=0.5817;EUR_AF=0.1262;SAS_AF=0.1033;AA=C|||;VT=SNP
19	49991789	rs3786567	C	T	100	PASS	AC=1313;AF=0.262181;AN=5008;NS=2504;DP=20999;EAS_AF=0.0694;AMR_AF=0.1398;AFR_AF=0.6936;EUR_AF=0.1272;SAS_AF=0.1033;AA=c|||;VT=SNP
19	49991800	rs2681570	G	A	100	PASS	AC=1976;AF=0.394569;AN=5008;NS=2504;DP=20794;EAS_AF=0.1478;AMR_AF=0.3285;AFR_AF=0.8933;EUR_AF=0.173;SAS_AF=0.2495;AA=A|||;VT=SNP
19	49993383	rs55991145	G	T	100	PASS	AC=1312;AF=0.261981;AN=5008;NS=2504;DP=19435;EAS_AF=0.0694;AMR_AF=0.1398;AFR_AF=0.6936;EUR_AF=0.1262;SAS_AF=0.1033;AA=T|||;VT=SNP
19	49994470	rs59192944	T	A	100	PASS	AC=1319;AF=0.263379;AN=5008;NS=2504;DP=17510;EAS_AF=0.0694;AMR_AF=0.1412;AFR_AF=0.6982;EUR_AF=0.1262;SAS_AF=0.1033;AA=T|||;VT=SNP;EX_TARGET
19	49994476	rs56974957	T	C	100	PASS	AC=1392;AF=0.277955;AN=5008;NS=2504;DP=17543;EAS_AF=0.0694;AMR_AF=0.1628;AFR_AF=0.7095;EUR_AF=0.167;SAS_AF=0.1053;AA=C|||;VT=SNP;EX_TARGET
19	49995254	rs701717	A	G	100	PASS	AC=211;AF=0.0421326;AN=5008;NS=2504;DP=20542;EAS_AF=0.0079;AMR_AF=0.0202;AFR_AF=0.0008;EUR_AF=0.0457;SAS_AF=0.1452;AA=A|||;VT=SNP
19	49995893	rs1858742	G	A	100	PASS	AC=1155;AF=0.230631;AN=5008;NS=2504;DP=20972;EAS_AF=0.0694;AMR_AF=0.1282;AFR_AF=0.5817;EUR_AF=0.1252;SAS_AF=0.1033;AA=G|||;VT=SNP
19	49997571	rs8108175	T	G	100	PASS	AC=1333;AF=0.266174;AN=5008;NS=2504;DP=13444;EAS_AF=0.0694;AMR_AF=0.1412;AFR_AF=0.708;EUR_AF=0.1272;SAS_AF=0.1033;AA=G|||;VT=SNP
19	49997982	rs10421294	G	A	100	PASS	AC=1334;AF=0.266374;AN=5008;NS=2504;DP=13946;EAS_AF=0.0694;AMR_AF=0.1412;AFR_AF=0.7088;EUR_AF=0.1272;SAS_AF=0.1033;AA=g|||;VT=SNP
19	49998849	rs34750569	G	C	100	PASS	AC=613;AF=0.122404;AN=5008;NS=2504;DP=16525;EAS_AF=0.2302;AMR_AF=0.0836;AFR_AF=0.0061;EUR_AF=0.169;SAS_AF=0.1483;AA=G|||;VT=SNP
19	49999345	rs10403394	G	A	100	PASS	AC=1337;AF=0.266973;AN=5008;NS=2504;DP=15893;EAS_AF=0.0694;AMR_AF=0.1412;AFR_AF=0.708;EUR_AF=0.1312;SAS_AF=0.1033;AA=A|||;VT=SNP
19	49999647	rs17555056	C	G	100	PASS	AC=1078;AF=0.215256;AN=5008;NS=2504;DP=16074;EAS_AF=0.0694;AMR_AF=0.121;AFR_AF=0.5234;EUR_AF=0.1302;SAS_AF=0.1033;AA=C|||;VT=SNP
19	49999880	rs4802613	C	T	100	PASS	AC=1069;AF=0.213458;AN=5008;NS=2504;DP=15046;EAS_AF=0.0704;AMR_AF=0.121;AFR_AF=0.5144;EUR_AF=0.1322;SAS_AF=0.1033;AA=C|||;VT=SNP
19	50000009	rs2280401	G	A	100	PASS	AC=605;AF=0.120807;AN=5008;NS=2504;DP=16738;EAS_AF=0.2292;AMR_AF=0.0821;AFR_AF=0.0061;EUR_AF=0.162;SAS_AF=0.1493;AA=G|||;VT=SNP
19	50001385	rs739347	T	C	100	PASS	AC=1293;AF=0.258187;AN=5008;NS=2504;DP=19483;EAS_AF=0.0694;AMR_AF=0.1412;AFR_AF=0.6732;EUR_AF=0.1332;SAS_AF=0.1033;AA=T|||;VT=SNP
19	50001499	rs2073614	A	G	100	PASS	AC=1052;AF=0.210064;AN=5008;NS=2504;DP=21824;EAS_AF=0.0694;AMR_AF=0.121;AFR_AF=0.5023;EUR_AF=0.1322;SAS_AF=0.1033;AA=A|||;VT=SNP
19	50002607	rs739349	C	T	100	PASS	AC=1310;AF=0.261581;AN=5008;NS=2504;DP=19425;EAS_AF=0.0694;AMR_AF=0.1412;AFR_AF=0.6861;EUR_AF=0.1332;SAS_AF=0.1033;AA=T|||;VT=SNP
19	50002686	rs756628	T	C	100	PASS	AC=1313;AF=0.262181;AN=5008;NS=2504;DP=16118;EAS_AF=0.0724;AMR_AF=0.1412;AFR_AF=0.6861;EUR_AF=0.1332;SAS_AF=0.1033;AA=C|||;VT=SNP
19	50003253	rs2077300	C	T	100	PASS	AC=956;AF=0.190895;AN=5008;NS=2504;DP=16017;EAS_AF=0.0694;AMR_AF=0.1167;AFR_AF=0.4319;EUR_AF=0.1322;SAS_AF=0.1033;AA=C|||;VT=SNP
19	50004357	rs73056059	G	A	100	PASS	AC=949;AF=0.189497;AN=5008;NS=2504;DP=15260;EAS_AF=0.0694;AMR_AF=0.1153;AFR_AF=0.4289;EUR_AF=0.1312;SAS_AF=0.1022;AA=G|||;VT=SNP
19	50004499	rs73056062	C	T	100	PASS	AC=953;AF=0.190296;AN=5008;NS=2504;DP=11773;EAS_AF=0.0694;AMR_AF=0.1153;AFR_AF=0.4289;EUR_AF=0.1312;SAS_AF=0.1063;AA=C|||;VT=SNP
19	50004631	rs2946844	T	C	100	PASS	AC=1908;AF=0.38099;AN=5008;NS=2504;DP=14967;EAS_AF=0.1379;AMR_AF=0.2334;AFR_AF=0.8933;EUR_AF=0.1769;SAS_AF=0.2536;AA=C|||;VT=SNP
19	50004919	rs61371437	A	T	100	PASS	AC=1318;AF=0.263179;AN=5008;NS=2504;DP=13318;EAS_AF=0.0694;AMR_AF=0.1412;AFR_AF=0.6899;EUR_AF=0.1332;SAS_AF=0.1063;AA=T|||;VT=SNP
19	50007569	rs73056069	C	T	100	PASS	AC=942;AF=0.188099;AN=5008;NS=2504;DP=13994;EAS_AF=0.0268;AMR_AF=0.1225;AFR_AF=0.4478;EUR_AF=0.1322;SAS_AF=0.1074;AA=C|||;VT=SNP
19	50008951	rs113176985	C	T	100	PASS	AC=1140;AF=0.227636;AN=5008;NS=2504;DP=15784;EAS_AF=0.0268;AMR_AF=0.1297;AFR_AF=0.593;EUR_AF=0.1322;SAS_AF=0.1084;AA=C|||;VT=SNP
19	50010378	rs2946865	T	G	100	PASS	AC=1295;AF=0.258586;AN=5008;NS=2504;DP=13663;EAS_AF=0.0268;AMR_AF=0.1484;AFR_AF=0.6989;EUR_AF=0.1342;SAS_AF=0.1084;AA=G|||;VT=SNP
19	50010602	rs60815603	C	A	100	PASS	AC=1053;AF=0.210264;AN=5008;NS=2504;DP=13458;EAS_AF=0.0268;AMR_AF=0.1268;AFR_AF=0.528;EUR_AF=0.1332;SAS_AF=0.1084;AA=C|||;VT=SNP
19	50010803	rs117211930	G	A	100	PASS	AC=214;AF=0.0427316;AN=5008;NS=2504;DP=15503;EAS_AF=0.0079;AMR_AF=0.0159;AFR_AF=0.0008;EUR_AF=0.0437;SAS_AF=0.1534;AA=G|||;VT=SNP
19	50010907	rs1316885	T	C	100	PASS	AC=1314;AF=0.26238;AN=5008;NS=2504;DP=17386;EAS_AF=0.0268;AMR_AF=0.1484;AFR_AF=0.7118;EUR_AF=0.1362;SAS_AF=0.1084;AA=C|||;VT=SNP
19	50012528	rs117756554	G	A	100	PASS	AC=214;AF=0.0427316;AN=5008;NS=2504;DP=17345;EAS_AF=0.0079;AMR_AF=0.0159;AFR_AF=0.0008;EUR_AF=0.0437;SAS_AF=0.1534;AA=G|||;VT=SNP
19	50012573	rs60746284	C	T	100	PASS	AC=940;AF=0.1877;AN=5008;NS=2504;DP=18332;EAS_AF=0.0268;AMR_AF=0.1225;AFR_AF=0.444;EUR_AF=0.1342;SAS_AF=0.1084;AA=C|||;VT=SNP
19	50012574	rs34010237	G	A	100	PASS	AC=598;AF=0.119409;AN=5008;NS=2504;DP=18246;EAS_AF=0.2143;AMR_AF=0.085;AFR_AF=0.0068;EUR_AF=0.165;SAS_AF=0.1513;AA=G|||;VT=SNP
19	50013045	rs2946863	G	C	100	PASS	AC=1278;AF=0.255192;AN=5008;NS=2504;DP=20070;EAS_AF=0.0268;AMR_AF=0.1455;AFR_AF=0.6861;EUR_AF=0.1362;SAS_AF=0.1084;AA=C|||;VT=SNP
19	50013393	rs34165679	T	C	100	PASS	AC=276;AF=0.0551118;AN=5008;NS=2504;DP=16827;EAS_AF=0.002;AMR_AF=0.098;AFR_AF=0.0076;EUR_AF=0.1332;SAS_AF=0.0634;AA=T|||;VT=SNP
19	50014091	rs56041755	C	T	100	PASS	AC=230;AF=0.0459265;AN=5008;NS=2504;DP=14413;EAS_AF=0.0238;AMR_AF=0.036;AFR_AF=0.0212;EUR_AF=0.0676;SAS_AF=0.0869;AA=C|||;VT=SNP
19	50014977	rs2335534	G	A	100	PASS	AC=1213;AF=0.242212;AN=5008;NS=2504;DP=17933;EAS_AF=0.0268;AMR_AF=0.1758;AFR_AF=0.4924;EUR_AF=0.2008;SAS_AF=0.2157;AA=G|||;VT=SNP
19	50016479	rs111981233	T	G	100	PASS	AC=251;AF=0.0501198;AN=5008;NS=2504;DP=10567;EAS_AF=0.0228;AMR_AF=0.0389;AFR_AF=0.0151;EUR_AF=0.0835;SAS_AF=0.0992;AA=t|||;VT=SNP
19	50016748	rs59774409	C	T	100	PASS	AC=690;AF=0.13778;AN=5008;NS=2504;DP=7841;EAS_AF=0.0228;AMR_AF=0.0965;AFR_AF=0.3109;EUR_AF=0.0915;SAS_AF=0.0992;AA=c|||;VT=SNP;EX_TARGET
19	50016759	rs142385484	C	T	100	PASS	AC=494;AF=0.0986422;AN=5008;NS=2504;DP=7799;EAS_AF=0.1875;AMR_AF=0.0879;AFR_AF=0.0061;EUR_AF=0.1471;SAS_AF=0.09;AA=c|||;VT=SNP
19	50017724	rs2878342	C	T	100	PASS	AC=735;AF=0.146765;AN=5008;NS=2504;DP=14689;EAS_AF=0.0238;AMR_AF=0.1023;AFR_AF=0.348;EUR_AF=0.0855;SAS_AF=0.0961;AA=C|||;VT=SNP;EX_TARGET
19	50018012	rs12459953	G	A	100	PASS	AC=246;AF=0.0491214;AN=5008;NS=2504;DP=12751;EAS_AF=0.005;AMR_AF=0.1037;AFR_AF=0.0038;EUR_AF=0.0646;SAS_AF=0.1012;AA=G|||;VT=SNP
19	50018790	rs1997594	C	A	100	PASS	AC=688;AF=0.13738;AN=5008;NS=2504;DP=19313;EAS_AF=0.0813;AMR_AF=0.1354;AFR_AF=0.2496;EUR_AF=0.0865;SAS_AF=0.0971;AA=a|||;VT=SNP
19	50019803	rs56175542	T	C	100	PASS	AC=745;AF=0.148762;AN=5008;NS=2504;DP=18273;EAS_AF=0.0823;AMR_AF=0.147;AFR_AF=0.2852;EUR_AF=0.0875;SAS_AF=0.0971;AA=N|||;VT=SNP
19	50019843	rs115159481	T	C	100	PASS	AC=334;AF=0.0666933;AN=5008;NS=2504;DP=17543;EAS_AF=0.0496;AMR_AF=0.0202;AFR_AF=0.0416;EUR_AF=0.0547;SAS_AF=0.1636;AA=t|||;VT=SNP
19	50020823	rs56164649	G	A	100	PASS	AC=700;AF=0.139776;AN=5008;NS=2504;DP=18405;EAS_AF=0.0823;AMR_AF=0.1427;AFR_AF=0.2557;EUR_AF=0.0845;SAS_AF=0.0971;AA=G|||;VT=SNP
19	50021325	rs56370615	T	C	100	PASS	AC=697;AF=0.139177;AN=5008;NS=2504;DP=18178;EAS_AF=0.0823;AMR_AF=0.1412;AFR_AF=0.2542;EUR_AF=0.0845;SAS_AF=0.0971;AA=C|||;VT=SNP
19	50022351	rs55836815	A	G	100	PASS	AC=702;AF=0.140176;AN=5008;NS=2504;DP=15747;EAS_AF=0.0833;AMR_AF=0.1427;AFR_AF=0.2587;EUR_AF=0.0845;SAS_AF=0.0941;AA=G|||;VT=SNP
19	50022939	rs73056079	T	C	100	PASS	AC=670;AF=0.133786;AN=5008;NS=2504;DP=16413;EAS_AF=0.0248;AMR_AF=0.0778;AFR_AF=0.2935;EUR_AF=0.1173;SAS_AF=0.0869;AA=T|||;VT=SNP
19	50023277	rs142841518	A	G	100	PASS	AC=191;AF=0.038139;AN=5008;NS=2504;DP=13632;EAS_AF=0.0228;AMR_AF=0.0432;AFR_AF=0.0038;EUR_AF=0.0666;SAS_AF=0.0675;AA=A|||;VT=SNP
19	50023455	rs150849265	C	T	100	PASS	AC=223;AF=0.0445288;AN=5008;NS=2504;DP=12278;EAS_AF=0.0248;AMR_AF=0.036;AFR_AF=0.0045;EUR_AF=0.0765;SAS_AF=0.092;AA=C|||;VT=SNP
19	50024391	rs10469298	A	G	100	PASS	AC=1521;AF=0.303714;AN=5008;NS=2504;DP=18749;EAS_AF=0.1091;AMR_AF=0.2305;AFR_AF=0.6604;EUR_AF=0.2008;SAS_AF=0.18;AA=G|||;VT=SNP
19	50024411	rs73582441	G	A	100	PASS	AC=570;AF=0.113818;AN=5008;NS=2504;DP=18483;EAS_AF=0.0843;AMR_AF=0.1282;AFR_AF=0.1679;EUR_AF=0.0825;SAS_AF=0.093;AA=G|||;VT=SNP
19	50024921	rs111561142	C	T	100	PASS	AC=222;AF=0.0443291;AN=5008;NS=2504;DP=15235;EAS_AF=0.002;AMR_AF=0.0706;AFR_AF=0.0053;EUR_AF=0.1262;SAS_AF=0.0378;AA=C|||;VT=SNP
19	50025728	rs57752555	G	A	100	PASS	AC=222;AF=0.0443291;AN=5008;NS=2504;DP=14968;EAS_AF=0.0258;AMR_AF=0.0346;AFR_AF=0.0045;EUR_AF=0.0755;SAS_AF=0.092;AA=G|||;VT=SNP
19	50025910	rs4802615	C	T	100	PASS	AC=212;AF=0.0423323;AN=5008;NS=2504;DP=12003;EAS_AF=0.002;AMR_AF=0.0706;AFR_AF=0.0053;EUR_AF=0.1262;SAS_AF=0.0276;AA=C|||;VT=SNP
19	50026266	rs62128087	C	T	100	PASS	AC=518;AF=0.103435;AN=5008;NS=2504;DP=12615;EAS_AF=0.1776;AMR_AF=0.0937;AFR_AF=0.0068;EUR_AF=0.168;SAS_AF=0.0982;AA=C|||;VT=SNP
19	50027533	rs111508578	C	T	100	PASS	AC=467;AF=0.0932508;AN=5008;NS=2504;DP=18458;EAS_AF=0.0248;AMR_AF=0.0749;AFR_AF=0.1641;EUR_AF=0.0825;SAS_AF=0.092;AA=C|||;VT=SNP
19	50028040	rs3810194	T	C	100	PASS	AC=593;AF=0.118411;AN=5008;NS=2504;DP=18877;EAS_AF=0.0843;AMR_AF=0.1282;AFR_AF=0.1853;EUR_AF=0.0825;SAS_AF=0.093;AA=C|||;VT=SNP;EX_TARGET
19	50028163	rs1132990	A	G	100	PASS	AC=1489;AF=0.297324;AN=5008;NS=2504;DP=20107;EAS_AF=0.0873;AMR_AF=0.2205;AFR_AF=0.6596;EUR_AF=0.1998;SAS_AF=0.1789;AA=G|||;VT=SNP
19	50028541	rs73582442	G	A	100	PASS	AC=568;AF=0.113419;AN=5008;NS=2504;DP=17643;EAS_AF=0.0843;AMR_AF=0.1268;AFR_AF=0.1672;EUR_AF=0.0825;SAS_AF=0.093;AA=G|||;VT=SNP
19	50028620	rs73582446	G	A	100	PASS	AC=568;AF=0.113419;AN=5008;NS=2504;DP=16523;EAS_AF=0.0843;AMR_AF=0.1268;AFR_AF=0.1672;EUR_AF=0.0825;SAS_AF=0.093;AA=G|||;VT=SNP
19	50030541	rs78025330	C	T	100	PASS	AC=588;AF=0.117412;AN=5008;NS=2504;DP=15416;EAS_AF=0.0843;AMR_AF=0.1268;AFR_AF=0.1815;EUR_AF=0.0835;SAS_AF=0.093;AA=T|||;VT=SNP
19	50030701	rs112330409	A	C	100	PASS	AC=561;AF=0.112021;AN=5008;NS=2504;DP=11263;EAS_AF=0.0843;AMR_AF=0.1254;AFR_AF=0.1626;EUR_AF=0.0825;SAS_AF=0.093;AA=A|||;VT=SNP
19	50031146	rs73582450	C	T	100	PASS	AC=724;AF=0.144569;AN=5008;NS=2504;DP=11537;EAS_AF=0.1786;AMR_AF=0.219;AFR_AF=0.1626;EUR_AF=0.0825;SAS_AF=0.0961;AA=C|||;VT=SNP
19	50032160	rs4296355	C	T	100	PASS	AC=450;AF=0.0898562;AN=5008;NS=2504;DP=18514;EAS_AF=0.0248;AMR_AF=0.0735;AFR_AF=0.1581;EUR_AF=0.0825;SAS_AF=0.0838;AA=C|||;VT=SNP
19	50032865	rs56036628	G	A	100	PASS	AC=211;AF=0.0421326;AN=5008;NS=2504;DP=16402;EAS_AF=0.0248;AMR_AF=0.0331;AFR_AF=0.0038;EUR_AF=0.0755;SAS_AF=0.0838;AA=G|||;VT=SNP
19	50033083	rs139852150	G	A	100	PASS	AC=283;AF=0.0565096;AN=5008;NS=2504;DP=12457;EAS_AF=0.0079;AMR_AF=0.0216;AFR_AF=0.0015;EUR_AF=0.0596;SAS_AF=0.2025;AA=G|||;VT=SNP
19	50033707	rs73582451	G	A	100	PASS	AC=450;AF=0.0898562;AN=5008;NS=2504;DP=13192;EAS_AF=0.0248;AMR_AF=0.0735;AFR_AF=0.1581;EUR_AF=0.0825;SAS_AF=0.0838;AA=g|||;VT=SNP
19	50034039	rs73582454	C	G	100	PASS	AC=717;AF=0.143171;AN=5008;NS=2504;DP=16270;EAS_AF=0.1776;AMR_AF=0.2205;AFR_AF=0.1634;EUR_AF=0.0825;SAS_AF=0.0879;AA=c|||;VT=SNP
19	50034045	rs74255083	A	G	100	PASS	AC=742;AF=0.148163;AN=5008;NS=2504;DP=16546;EAS_AF=0.1766;AMR_AF=0.2219;AFR_AF=0.1823;EUR_AF=0.0825;SAS_AF=0.0879;AA=a|||;VT=SNP
19	50034101	rs73582456	G	A	100	PASS	AC=450;AF=0.0898562;AN=5008;NS=2504;DP=19555;EAS_AF=0.0248;AMR_AF=0.0735;AFR_AF=0.1581;EUR_AF=0.0825;SAS_AF=0.0838;AA=g|||;VT=SNP
19	50035829	rs57875150	C	T	100	PASS	AC=718;AF=0.143371;AN=5008;NS=2504;DP=18137;EAS_AF=0.1776;AMR_AF=0.219;AFR_AF=0.1641;EUR_AF=0.0835;SAS_AF=0.0879;AA=C|||;VT=SNP
19	50036306	rs73582460	C	T	100	PASS	AC=733;AF=0.146366;AN=5008;NS=2504;DP=19555;EAS_AF=0.1766;AMR_AF=0.2205;AFR_AF=0.1747;EUR_AF=0.0835;SAS_AF=0.089;AA=T|||;VT=SNP
19	50036570	rs73582462	G	C	100	PASS	AC=733;AF=0.146366;AN=5008;NS=2504;DP=15161;EAS_AF=0.1726;AMR_AF=0.1686;AFR_AF=0.2042;EUR_AF=0.0855;SAS_AF=0.0879;AA=G|||;VT=SNP
19	50036597	rs78970126	C	T	100	PASS	AC=450;AF=0.0898562;AN=5008;NS=2504;DP=14674;EAS_AF=0.0278;AMR_AF=0.0706;AFR_AF=0.1536;EUR_AF=0.0855;SAS_AF=0.0859;AA=C|||;VT=SNP
19	50036634	rs79476680	G	T	100	PASS	AC=474;AF=0.0946486;AN=5008;NS=2504;DP=14864;EAS_AF=0.0288;AMR_AF=0.0793;AFR_AF=0.149;EUR_AF=0.1044;SAS_AF=0.09;AA=T|||;VT=SNP
19	50037422	rs111817044	C	T	100	PASS	AC=431;AF=0.0860623;AN=5008;NS=2504;DP=9371;EAS_AF=0.0248;AMR_AF=0.0692;AFR_AF=0.1452;EUR_AF=0.0835;SAS_AF=0.0838;AA=C|||;VT=SNP
19	50037446	rs73582463	C	G	100	PASS	AC=494;AF=0.0986422;AN=5008;NS=2504;DP=10886;EAS_AF=0.0248;AMR_AF=0.0735;AFR_AF=0.1914;EUR_AF=0.0835;SAS_AF=0.0828;AA=G|||;VT=SNP;EX_TARGET
19	50038017	rs10419198	C	T	100	PASS	AC=2349;AF=0.46905;AN=5008;NS=2504;DP=15790;EAS_AF=0.246;AMR_AF=0.3631;AFR_AF=0.9092;EUR_AF=0.2614;SAS_AF=0.3926;AA=T|||;VT=SNP
19	50038072	rs57215012	C	T	100	PASS	AC=494;AF=0.0986422;AN=5008;NS=2504;DP=16256;EAS_AF=0.0248;AMR_AF=0.0735;AFR_AF=0.1921;EUR_AF=0.0835;SAS_AF=0.0818;AA=C|||;VT=SNP
19	50038220	rs7256116	A	C	100	PASS	AC=781;AF=0.15595;AN=5008;NS=2504;DP=15238;EAS_AF=0.0764;AMR_AF=0.1124;AFR_AF=0.3222;EUR_AF=0.1044;SAS_AF=0.0971;AA=C|||;VT=SNP
19	50038281	rs73057945	C	A	100	PASS	AC=195;AF=0.0389377;AN=5008;NS=2504;DP=15131;EAS_AF=0.0208;AMR_AF=0.036;AFR_AF=0.003;EUR_AF=0.0656;SAS_AF=0.0808;AA=C|||;VT=SNP
19	50040152	rs73582470	T	C	100	PASS	AC=495;AF=0.0988419;AN=5008;NS=2504;DP=16985;EAS_AF=0.0248;AMR_AF=0.0735;AFR_AF=0.1929;EUR_AF=0.0835;SAS_AF=0.0818;AA=t|||;VT=SNP
19	50040543	rs45450996	C	T	100	PASS	AC=430;AF=0.0858626;AN=5008;NS=2504;DP=14795;EAS_AF=0.0248;AMR_AF=0.0692;AFR_AF=0.146;EUR_AF=0.0835;SAS_AF=0.0818;AA=C|||;VT=SNP
19	50040696	rs77229696	G	A	100	PASS	AC=496;AF=0.0990415;AN=5008;NS=2504;DP=16691;EAS_AF=0.0248;AMR_AF=0.0735;AFR_AF=0.1936;EUR_AF=0.0835;SAS_AF=0.0818;AA=G|||;VT=SNP
19	50040986	rs61102029	C	T	100	PASS	AC=492;AF=0.0982428;AN=5008;NS=2504;DP=11798;EAS_AF=0.0248;AMR_AF=0.0735;AFR_AF=0.1906;EUR_AF=0.0835;SAS_AF=0.0818;AA=C|||;VT=SNP
19	50041176	rs34400029	A	G	100	PASS	AC=491;AF=0.0980431;AN=5008;NS=2504;DP=16323;EAS_AF=0.0248;AMR_AF=0.0735;AFR_AF=0.1899;EUR_AF=0.0835;SAS_AF=0.0818;AA=G|||;VT=SNP
19	50041279	rs58075796	A	C	100	PASS	AC=494;AF=0.0986422;AN=5008;NS=2504;DP=13729;EAS_AF=0.0248;AMR_AF=0.0735;AFR_AF=0.1921;EUR_AF=0.0835;SAS_AF=0.0818;AA=C|||;VT=SNP
19	50041367	rs60163835	G	A	100	PASS	AC=494;AF=0.0986422;AN=5008;NS=2504;DP=13583;EAS_AF=0.0248;AMR_AF=0.0735;AFR_AF=0.1921;EUR_AF=0.0835;SAS_AF=0.0818;AA=G|||;VT=SNP
19	50041571	rs113367289	C	T	100	PASS	AC=430;AF=0.0858626;AN=5008;NS=2504;DP=11202;EAS_AF=0.0248;AMR_AF=0.0692;AFR_AF=0.1452;EUR_AF=0.0835;SAS_AF=0.0828;AA=C|||;VT=SNP
19	50041815	rs11670916	C	T	100	PASS	AC=555;AF=0.110823;AN=5008;NS=2504;DP=16693;EAS_AF=0.004;AMR_AF=0.1628;AFR_AF=0.0212;EUR_AF=0.2843;SAS_AF=0.1268;AA=c|||;VT=SNP
19	50041951	rs57989898	G	A	100	PASS	AC=494;AF=0.0986422;AN=5008;NS=2504;DP=17545;EAS_AF=0.0248;AMR_AF=0.0735;AFR_AF=0.1921;EUR_AF=0.0835;SAS_AF=0.0818;AA=G|||;VT=SNP
19	50042016	rs73582475	G	C	100	PASS	AC=430;AF=0.0858626;AN=5008;NS=2504;DP=17182;EAS_AF=0.0248;AMR_AF=0.0692;AFR_AF=0.146;EUR_AF=0.0835;SAS_AF=0.0818;AA=G|||;VT=SNP
19	50042151	rs60004045	T	C	100	PASS	AC=495;AF=0.0988419;AN=5008;NS=2504;DP=17389;EAS_AF=0.0248;AMR_AF=0.0735;AFR_AF=0.1929;EUR_AF=0.0835;SAS_AF=0.0818;AA=C|||;VT=SNP
19	50042159	rs58269718	G	T	100	PASS	AC=495;AF=0.0988419;AN=5008;NS=2504;DP=17229;EAS_AF=0.0248;AMR_AF=0.0735;AFR_AF=0.1929;EUR_AF=0.0835;SAS_AF=0.0818;AA=T|||;VT=SNP
19	50042371	rs8105626	T	C	100	PASS	AC=496;AF=0.0990415;AN=5008;NS=2504;DP=17929;EAS_AF=0.0248;AMR_AF=0.0749;AFR_AF=0.1929;EUR_AF=0.0835;SAS_AF=0.0818;AA=C|||;VT=SNP;EX_TARGET
19	50042535	rs4560020	A	G	100	PASS	AC=493;AF=0.0984425;AN=5008;NS=2504;DP=18677;EAS_AF=0.0248;AMR_AF=0.072;AFR_AF=0.1929;EUR_AF=0.0825;SAS_AF=0.0818;AA=G|||;VT=SNP
19	50042829	rs8108243	C	T	100	PASS	AC=506;AF=0.101038;AN=5008;NS=2504;DP=15283;EAS_AF=0.0248;AMR_AF=0.0735;AFR_AF=0.2012;EUR_AF=0.0835;SAS_AF=0.0818;AA=T|||;VT=SNP
19	50043053	rs73582482	C	G	100	PASS	AC=495;AF=0.0988419;AN=5008;NS=2504;DP=12916;EAS_AF=0.0248;AMR_AF=0.0735;AFR_AF=0.1929;EUR_AF=0.0835;SAS_AF=0.0818;AA=c|||;VT=SNP
19	50043275	rs111562439	C	T	100	PASS	AC=495;AF=0.0988419;AN=5008;NS=2504;DP=16407;EAS_AF=0.0258;AMR_AF=0.0735;AFR_AF=0.1921;EUR_AF=0.0835;SAS_AF=0.0818;AA=C|||;VT=SNP
19	50043827	rs111652750	T	C	100	PASS	AC=496;AF=0.0990415;AN=5008;NS=2504;DP=15262;EAS_AF=0.0258;AMR_AF=0.0735;AFR_AF=0.1929;EUR_AF=0.0835;SAS_AF=0.0818;AA=C|||;VT=SNP
19	50044107	rs111648367	T	G	100	PASS	AC=496;AF=0.0990415;AN=5008;NS=2504;DP=16869;EAS_AF=0.0258;AMR_AF=0.0735;AFR_AF=0.1921;EUR_AF=0.0835;SAS_AF=0.0828;AA=T|||;VT=SNP
19	50044264	rs113305073	T	A	100	PASS	AC=495;AF=0.0988419;AN=5008;NS=2504;DP=16739;EAS_AF=0.0258;AMR_AF=0.0735;AFR_AF=0.1921;EUR_AF=0.0835;SAS_AF=0.0818;AA=t|||;VT=SNP
19	50044328	rs73582485	T	C	100	PASS	AC=495;AF=0.0988419;AN=5008;NS=2504;DP=17700;EAS_AF=0.0258;AMR_AF=0.0735;AFR_AF=0.1921;EUR_AF=0.0835;SAS_AF=0.0818;AA=C|||;VT=SNP
19	50044339	rs113784288	T	C	100	PASS	AC=495;AF=0.0988419;AN=5008;NS=2504;DP=17535;EAS_AF=0.0258;AMR_AF=0.0735;AFR_AF=0.1921;EUR_AF=0.0835;SAS_AF=0.0818;AA=C|||;VT=SNP
19	50044731	rs8100016	T	C	100	PASS	AC=495;AF=0.0988419;AN=5008;NS=2504;DP=16955;EAS_AF=0.0258;AMR_AF=0.0735;AFR_AF=0.1921;EUR_AF=0.0835;SAS_AF=0.0818;AA=C|||;VT=SNP
19	50044741	rs113886122	C	G	100	PASS	AC=793;AF=0.158347;AN=5008;NS=2504;DP=17022;EAS_AF=0.0337;AMR_AF=0.098;AFR_AF=0.1936;EUR_AF=0.1511;SAS_AF=0.2894;AA=C|||;VT=SNP
19	50044776	rs8100037	T	C	100	PASS	AC=495;AF=0.0988419;AN=5008;NS=2504;DP=17414;EAS_AF=0.0258;AMR_AF=0.0735;AFR_AF=0.1921;EUR_AF=0.0835;SAS_AF=0.0818;AA=C|||;VT=SNP
19	50044851	rs8102198	G	C	100	PASS	AC=496;AF=0.0990415;AN=5008;NS=2504;DP=17738;EAS_AF=0.0258;AMR_AF=0.0735;AFR_AF=0.1921;EUR_AF=0.0845;SAS_AF=0.0818;AA=C|||;VT=SNP
19	50044875	rs112135459	G	A	100	PASS	AC=499;AF=0.0996406;AN=5008;NS=2504;DP=17859;EAS_AF=0.0258;AMR_AF=0.0735;AFR_AF=0.1952;EUR_AF=0.0835;SAS_AF=0.0818;AA=G|||;VT=SNP
19	50044980	rs112212888	T	A	100	PASS	AC=495;AF=0.0988419;AN=5008;NS=2504;DP=16403;EAS_AF=0.0258;AMR_AF=0.0735;AFR_AF=0.1921;EUR_AF=0.0835;SAS_AF=0.0818;AA=T|||;VT=SNP
19	50045082	rs111410736	T	C	100	PASS	AC=496;AF=0.0990415;AN=5008;NS=2504;DP=16339;EAS_AF=0.0258;AMR_AF=0.0735;AFR_AF=0.1929;EUR_AF=0.0835;SAS_AF=0.0818;AA=C|||;VT=SNP
19	50045205	rs61212513	A	C	100	PASS	AC=496;AF=0.0990415;AN=5008;NS=2504;DP=15440;EAS_AF=0.0268;AMR_AF=0.0735;AFR_AF=0.1921;EUR_AF=0.0835;SAS_AF=0.0818;AA=C|||;VT=SNP
19	50045878	rs34654230	C	T	100	PASS	AC=493;AF=0.0984425;AN=5008;NS=2504;DP=14291;EAS_AF=0.0258;AMR_AF=0.0735;AFR_AF=0.1899;EUR_AF=0.0835;SAS_AF=0.0828;AA=C|||;VT=SNP;EX_TARGET
19	50045916	rs34459162	T	C	100	PASS	AC=535;AF=0.106829;AN=5008;NS=2504;DP=14979;EAS_AF=0.0258;AMR_AF=0.0749;AFR_AF=0.2209;EUR_AF=0.0835;SAS_AF=0.0828;AA=C|||;VT=SNP;EX_TARGET
19	50046036	rs56084109	C	T	100	PASS	AC=497;AF=0.0992412;AN=5008;NS=2504;DP=16457;EAS_AF=0.0258;AMR_AF=0.0735;AFR_AF=0.1884;EUR_AF=0.0835;SAS_AF=0.089;AA=C|||;VT=SNP
19	50046239	rs45482295	A	G	100	PASS	AC=492;AF=0.0982428;AN=5008;NS=2504;DP=16836;EAS_AF=0.0258;AMR_AF=0.0735;AFR_AF=0.1876;EUR_AF=0.0835;SAS_AF=0.0849;AA=A|||;VT=SNP
19	50046365	rs3187346	T	C	100	PASS	AC=493;AF=0.0984425;AN=5008;NS=2504;DP=17537;EAS_AF=0.0258;AMR_AF=0.072;AFR_AF=0.1906;EUR_AF=0.0835;SAS_AF=0.0828;AA=C|||;VT=SNP;EX_TARGET
19	50046437	rs1129459	C	T	100	PASS	AC=496;AF=0.0990415;AN=5008;NS=2504;DP=15228;EAS_AF=0.0258;AMR_AF=0.0735;AFR_AF=0.1906;EUR_AF=0.0835;SAS_AF=0.0849;AA=C|||;VT=SNP;EX_TARGET
19	50046473	rs1129460	A	C	100	PASS	AC=966;AF=0.192891;AN=5008;NS=2504;DP=13616;EAS_AF=0.1657;AMR_AF=0.2061;AFR_AF=0.2534;EUR_AF=0.1819;SAS_AF=0.1411;AA=C|||;VT=SNP;EX_TARGET
19	50046924	rs73586516	A	G	100	PASS	AC=497;AF=0.0992412;AN=5008;NS=2504;DP=14414;EAS_AF=0.0258;AMR_AF=0.0735;AFR_AF=0.1914;EUR_AF=0.0835;SAS_AF=0.0849;AA=A|||;VT=SNP
19	50046941	rs77480051	C	T	100	PASS	AC=412;AF=0.0822684;AN=5008;NS=2504;DP=14360;EAS_AF=0.0258;AMR_AF=0.0692;AFR_AF=0.1293;EUR_AF=0.0835;SAS_AF=0.0849;AA=C|||;VT=SNP
19	50047224	rs73586518	C	T	100	PASS	AC=496;AF=0.0990415;AN=5008;NS=2504;DP=16072;EAS_AF=0.0258;AMR_AF=0.0735;AFR_AF=0.1906;EUR_AF=0.0835;SAS_AF=0.0849;AA=G|||;VT=SNP
19	50047311	rs112173908	A	G	100	PASS	AC=496;AF=0.0990415;AN=5008;NS=2504;DP=16504;EAS_AF=0.0258;AMR_AF=0.0735;AFR_AF=0.1906;EUR_AF=0.0835;SAS_AF=0.0849;AA=G|||;VT=SNP
19	50047458	rs76626009	C	T	100	PASS	AC=412;AF=0.0822684;AN=5008;NS=2504;DP=20488;EAS_AF=0.0258;AMR_AF=0.0692;AFR_AF=0.1293;EUR_AF=0.0835;SAS_AF=0.0849;AA=C|||;VT=SNP
19	50047487	rs80094695	T	C	100	PASS	AC=477;AF=0.0952476;AN=5008;NS=2504;DP=19509;EAS_AF=0.0258;AMR_AF=0.0735;AFR_AF=0.1762;EUR_AF=0.0835;SAS_AF=0.0849;AA=C|||;VT=SNP
19	50048177	rs73586522	G	A	100	PASS	AC=496;AF=0.0990415;AN=5008;NS=2504;DP=15431;EAS_AF=0.0258;AMR_AF=0.0735;AFR_AF=0.1906;EUR_AF=0.0835;SAS_AF=0.0849;AA=G|||;VT=SNP
19	50048488	rs112445321	A	G	100	PASS	AC=494;AF=0.0986422;AN=5008;NS=2504;DP=11299;EAS_AF=0.0258;AMR_AF=0.0735;AFR_AF=0.1891;EUR_AF=0.0835;SAS_AF=0.0849;AA=G|||;VT=SNP
19	50048711	rs145432445	T	C	100	PASS	AC=484;AF=0.0966454;AN=5008;NS=2504;DP=8503;EAS_AF=0.0258;AMR_AF=0.072;AFR_AF=0.1823;EUR_AF=0.0835;SAS_AF=0.0849;AA=t|||;VT=SNP
19	50048804	rs76544645	G	A	100	PASS	AC=496;AF=0.0990415;AN=5008;NS=2504;DP=12774;EAS_AF=0.0258;AMR_AF=0.0735;AFR_AF=0.1906;EUR_AF=0.0835;SAS_AF=0.0849;AA=g|||;VT=SNP
19	50048817	rs78067151	A	T	100	PASS	AC=496;AF=0.0990415;AN=5008;NS=2504;DP=12782;EAS_AF=0.0258;AMR_AF=0.0735;AFR_AF=0.1906;EUR_AF=0.0835;SAS_AF=0.0849;AA=T|||;VT=SNP
19	50049460	rs113683895	G	A	100	PASS	AC=497;AF=0.0992412;AN=5008;NS=2504;DP=13248;EAS_AF=0.0268;AMR_AF=0.0735;AFR_AF=0.1906;EUR_AF=0.0835;SAS_AF=0.0849;AA=G|||;VT=SNP
19	50049870	rs112922991	C	T	100	PASS	AC=496;AF=0.0990415;AN=5008;NS=2504;DP=11025;EAS_AF=0.0258;AMR_AF=0.0735;AFR_AF=0.1906;EUR_AF=0.0835;SAS_AF=0.0849;AA=t|||;VT=SNP
19	50049882	rs112590788	T	G	100	PASS	AC=500;AF=0.0998403;AN=5008;NS=2504;DP=11084;EAS_AF=0.0258;AMR_AF=0.0735;AFR_AF=0.1936;EUR_AF=0.0835;SAS_AF=0.0849;AA=g|||;VT=SNP
19	50050261	rs74524245	G	T	100	PASS	AC=222;AF=0.0443291;AN=5008;NS=2504;DP=16916;EAS_AF=0.0258;AMR_AF=0.0346;AFR_AF=0.0091;EUR_AF=0.0765;SAS_AF=0.0849;AA=G|||;VT=SNP
19	50050802	rs10417973	A	G	100	PASS	AC=462;AF=0.0922524;AN=5008;NS=2504;DP=14783;EAS_AF=0.0486;AMR_AF=0.0303;AFR_AF=0.0885;EUR_AF=0.0696;SAS_AF=0.2096;AA=A|||;VT=SNP
19	50053452	rs35279796	G	A	100	PASS	AC=602;AF=0.120208;AN=5008;NS=2504;DP=17544;EAS_AF=0.1974;AMR_AF=0.111;AFR_AF=0.0068;EUR_AF=0.2048;SAS_AF=0.1135;AA=G|||;VT=SNP
19	50053790	rs56709164	T	C	100	PASS	AC=243;AF=0.0485224;AN=5008;NS=2504;DP=19132;EAS_AF=0.0258;AMR_AF=0.036;AFR_AF=0.0257;EUR_AF=0.0755;SAS_AF=0.0838;AA=T|||;VT=SNP
19	50055156	rs8107051	A	G	100	PASS	AC=2193;AF=0.437899;AN=5008;NS=2504;DP=18207;EAS_AF=0.2609;AMR_AF=0.438;AFR_AF=0.6717;EUR_AF=0.3191;SAS_AF=0.4264;AA=A|||;VT=SNP
19	50055209	rs8107392	G	A	100	PASS	AC=4113;AF=0.821286;AN=5008;NS=2504;DP=18365;EAS_AF=0.8948;AMR_AF=0.7839;AFR_AF=0.9909;EUR_AF=0.7535;SAS_AF=0.6125;AA=a|||;VT=SNP
19	50055223	rs57680936	A	G	100	PASS	AC=960;AF=0.191693;AN=5008;NS=2504;DP=18001;EAS_AF=0.2173;AMR_AF=0.2046;AFR_AF=0.3427;EUR_AF=0.0606;SAS_AF=0.0869;AA=a|||;VT=SNP
19	50055444	rs61187538	T	C	100	PASS	AC=1627;AF=0.32488;AN=5008;NS=2504;DP=15286;EAS_AF=0.0744;AMR_AF=0.1614;AFR_AF=0.7012;EUR_AF=0.2475;SAS_AF=0.2699;AA=N|||;VT=SNP
19	50055641	rs113729752	T	C	100	PASS	AC=1109;AF=0.221446;AN=5008;NS=2504;DP=13636;EAS_AF=0.1012;AMR_AF=0.2046;AFR_AF=0.4228;EUR_AF=0.1511;SAS_AF=0.1575;AA=t|||;VT=SNP
19	50057854	rs4075250	G	A	100	PASS	AC=374;AF=0.0746805;AN=5008;NS=2504;DP=15285;EAS_AF=0.0198;AMR_AF=0.0432;AFR_AF=0.0083;EUR_AF=0.0954;SAS_AF=0.2219;AA=-|||;VT=SNP
19	50059718	rs6509437	G	A	100	PASS	AC=1569;AF=0.313299;AN=5008;NS=2504;DP=10418;EAS_AF=0.2242;AMR_AF=0.2536;AFR_AF=0.6392;EUR_AF=0.1183;SAS_AF=0.2076;AA=A|||;VT=SNP
19	50059982	rs4594362	C	G	100	PASS	AC=397;AF=0.0792732;AN=5008;NS=2504;DP=13510;EAS_AF=0.0198;AMR_AF=0.0418;AFR_AF=0.003;EUR_AF=0.0974;SAS_AF=0.2515;AA=C|||;VT=SNP;EX_TARGET
19	50060685	rs10426466	C	G	100	PASS	AC=1907;AF=0.380791;AN=5008;NS=2504;DP=18401;EAS_AF=0.2282;AMR_AF=0.2911;AFR_AF=0.8434;EUR_AF=0.1262;SAS_AF=0.2382;AA=G|||;VT=SNP
19	50062480	rs4426453	C	T	100	PASS	AC=797;AF=0.159145;AN=5008;NS=2504;DP=19472;EAS_AF=0.0645;AMR_AF=0.0778;AFR_AF=0.2526;EUR_AF=0.1243;SAS_AF=0.2239;AA=C|||;VT=SNP
19	50063040	rs10409856	T	C	100	PASS	AC=1622;AF=0.323882;AN=5008;NS=2504;DP=20040;EAS_AF=0.2292;AMR_AF=0.2651;AFR_AF=0.6415;EUR_AF=0.1252;SAS_AF=0.2382;AA=C|||;VT=SNP
19	50065915	rs117317756	G	A	100	PASS	AC=318;AF=0.0634984;AN=5008;NS=2504;DP=16230;EAS_AF=0.0615;AMR_AF=0.0303;AFR_AF=0.0499;EUR_AF=0.0457;SAS_AF=0.1258;AA=G|||;VT=SNP
19	50067508	rs10412446	A	G	100	PASS	AC=2277;AF=0.454673;AN=5008;NS=2504;DP=17363;EAS_AF=0.246;AMR_AF=0.3314;AFR_AF=0.8563;EUR_AF=0.2197;SAS_AF=0.456;AA=G|||;VT=SNP
19	50068898	rs55796141	C	A	100	PASS	AC=212;AF=0.0423323;AN=5008;NS=2504;DP=13478;EAS_AF=0.002;AMR_AF=0.0677;AFR_AF=0.0053;EUR_AF=0.1322;SAS_AF=0.0235;AA=C|||;VT=SNP
19	50069747	rs10401626	A	G	100	PASS	AC=1603;AF=0.320088;AN=5008;NS=2504;DP=14592;EAS_AF=0.2262;AMR_AF=0.2594;AFR_AF=0.6339;EUR_AF=0.1243;SAS_AF=0.2372;AA=G|||;VT=SNP
19	50069768	rs10402160	G	C	100	PASS	AC=318;AF=0.0634984;AN=5008;NS=2504;DP=14646;EAS_AF=0.0615;AMR_AF=0.0288;AFR_AF=0.0507;EUR_AF=0.0447;SAS_AF=0.1268;AA=G|||;VT=SNP
19	50069844	rs8103904	T	C	100	PASS	AC=1604;AF=0.320288;AN=5008;NS=2504;DP=14448;EAS_AF=0.2272;AMR_AF=0.2594;AFR_AF=0.6339;EUR_AF=0.1243;SAS_AF=0.2372;AA=C|||;VT=SNP
19	50069894	rs8102979	A	G	100	PASS	AC=1604;AF=0.320288;AN=5008;NS=2504;DP=13788;EAS_AF=0.2262;AMR_AF=0.2594;AFR_AF=0.6339;EUR_AF=0.1252;SAS_AF=0.2372;AA=G|||;VT=SNP
19	50073226	rs7254718	A	G	100	PASS	AC=2276;AF=0.454473;AN=5008;NS=2504;DP=15220;EAS_AF=0.244;AMR_AF=0.3314;AFR_AF=0.857;EUR_AF=0.2197;SAS_AF=0.456;AA=G|||;VT=SNP
19	50073237	rs7254831	C	G	100	PASS	AC=1603;AF=0.320088;AN=5008;NS=2504;DP=15118;EAS_AF=0.2252;AMR_AF=0.2622;AFR_AF=0.6331;EUR_AF=0.1243;SAS_AF=0.2372;AA=G|||;VT=SNP
19	50074618	rs9304689	G	T	100	PASS	AC=1295;AF=0.258586;AN=5008;NS=2504;DP=18639;EAS_AF=0.0645;AMR_AF=0.1239;AFR_AF=0.6044;EUR_AF=0.1233;SAS_AF=0.226;AA=T|||;VT=SNP
19	50075157	rs4316869	G	C	100	PASS	AC=806;AF=0.160942;AN=5008;NS=2504;DP=14166;EAS_AF=0.0645;AMR_AF=0.0778;AFR_AF=0.2579;EUR_AF=0.1233;SAS_AF=0.227;AA=G|||;VT=SNP
19	50079761	rs10410923	G	A	100	PASS	AC=758;AF=0.151358;AN=5008;NS=2504;DP=17307;EAS_AF=0.0635;AMR_AF=0.072;AFR_AF=0.2269;EUR_AF=0.1223;SAS_AF=0.226;AA=G|||;VT=SNP
19	50080250	rs13346402	A	G	100	PASS	AC=319;AF=0.0636981;AN=5008;NS=2504;DP=18085;EAS_AF=0.0605;AMR_AF=0.0288;AFR_AF=0.053;EUR_AF=0.0447;SAS_AF=0.1258;AA=A|||;VT=SNP
19	50082160	rs10418197	A	G	100	PASS	AC=1389;AF=0.277356;AN=5008;NS=2504;DP=15480;EAS_AF=0.0843;AMR_AF=0.1427;AFR_AF=0.4115;EUR_AF=0.2247;SAS_AF=0.4448;AA=G|||;VT=SNP
19	50082587	rs67546213	G	A	100	PASS	AC=783;AF=0.15635;AN=5008;NS=2504;DP=19453;EAS_AF=0.0218;AMR_AF=0.0821;AFR_AF=0.171;EUR_AF=0.173;SAS_AF=0.3108;AA=G|||;VT=SNP
19	50084454	rs3760707	T	C	100	PASS	AC=1502;AF=0.29992;AN=5008;NS=2504;DP=17464;EAS_AF=0.1865;AMR_AF=0.2622;AFR_AF=0.4856;EUR_AF=0.174;SAS_AF=0.3221;AA=C|||;VT=SNP
19	50084596	rs3760708	G	C	100	PASS	AC=2112;AF=0.421725;AN=5008;NS=2504;DP=18033;EAS_AF=0.249;AMR_AF=0.3213;AFR_AF=0.739;EUR_AF=0.2197;SAS_AF=0.4499;AA=C|||;VT=SNP
19	50085086	rs10414207	C	T	100	PASS	AC=324;AF=0.0646965;AN=5008;NS=2504;DP=20087;EAS_AF=0.0625;AMR_AF=0.0288;AFR_AF=0.053;EUR_AF=0.0457;SAS_AF=0.1278;AA=C|||;VT=SNP
19	50085427	rs113205442	G	A	100	PASS	AC=1621;AF=0.323682;AN=5008;NS=2504;DP=11965;EAS_AF=0.1875;AMR_AF=0.2738;AFR_AF=0.5681;EUR_AF=0.175;SAS_AF=0.3221;AA=G|||;VT=SNP
19	50086080	rs10421333	A	G	100	PASS	AC=1962;AF=0.391773;AN=5008;NS=2504;DP=14928;EAS_AF=0.25;AMR_AF=0.3026;AFR_AF=0.6346;EUR_AF=0.2197;SAS_AF=0.4499;AA=a|||;VT=SNP
19	50086626	rs3745473	T	C	100	PASS	AC=1622;AF=0.323882;AN=5008;NS=2504;DP=17891;EAS_AF=0.1875;AMR_AF=0.2738;AFR_AF=0.5688;EUR_AF=0.174;SAS_AF=0.3231;AA=C|||;VT=SNP
19	50086806	rs3745474	C	T	100	PASS	AC=1502;AF=0.29992;AN=5008;NS=2504;DP=16279;EAS_AF=0.1875;AMR_AF=0.2622;AFR_AF=0.4849;EUR_AF=0.173;SAS_AF=0.3231;AA=C|||;VT=SNP;EX_TARGET
19	50087393	rs1865078	C	T	100	PASS	AC=333;AF=0.0664936;AN=5008;NS=2504;DP=14514;EAS_AF=0.0625;AMR_AF=0.0288;AFR_AF=0.053;EUR_AF=0.0477;SAS_AF=0.135;AA=C|||;VT=SNP
19	50087673	rs2379088	C	T	100	PASS	AC=1825;AF=0.364417;AN=5008;NS=2504;DP=15061;EAS_AF=0.25;AMR_AF=0.2911;AFR_AF=0.5386;EUR_AF=0.2187;SAS_AF=0.4489;AA=C|||;VT=SNP
19	50087876	rs2890072	T	C	100	PASS	AC=2016;AF=0.402556;AN=5008;NS=2504;DP=18665;EAS_AF=0.25;AMR_AF=0.3112;AFR_AF=0.6702;EUR_AF=0.2207;SAS_AF=0.4499;AA=C|||;VT=SNP
19	50088174	rs880986	C	G	100	PASS	AC=346;AF=0.0690895;AN=5008;NS=2504;DP=18564;EAS_AF=0.0625;AMR_AF=0.0288;AFR_AF=0.053;EUR_AF=0.0477;SAS_AF=0.1483;AA=C|||;VT=SNP
19	50089910	rs8113357	T	C	100	PASS	AC=1767;AF=0.352835;AN=5008;NS=2504;DP=15627;EAS_AF=0.1925;AMR_AF=0.2911;AFR_AF=0.5378;EUR_AF=0.2187;SAS_AF=0.4499;AA=C|||;VT=SNP
19	50091273	rs73057994	C	A	100	PASS	AC=1492;AF=0.297923;AN=5008;NS=2504;DP=19653;EAS_AF=0.1875;AMR_AF=0.2622;AFR_AF=0.4849;EUR_AF=0.172;SAS_AF=0.3139;AA=C|||;VT=SNP
19	50091464	rs10406941	A	C	100	PASS	AC=1769;AF=0.353235;AN=5008;NS=2504;DP=19070;EAS_AF=0.1935;AMR_AF=0.2911;AFR_AF=0.5378;EUR_AF=0.2197;SAS_AF=0.4499;AA=A|||;VT=SNP
19	50091798	rs2288920	G	T	100	PASS	AC=1494;AF=0.298323;AN=5008;NS=2504;DP=16533;EAS_AF=0.1905;AMR_AF=0.2622;AFR_AF=0.4849;EUR_AF=0.171;SAS_AF=0.3139;AA=T|||;VT=SNP;EX_TARGET
19	50092002	rs2288921	T	G	100	PASS	AC=1909;AF=0.38119;AN=5008;NS=2504;DP=20024;EAS_AF=0.1935;AMR_AF=0.3026;AFR_AF=0.6384;EUR_AF=0.2187;SAS_AF=0.4499;AA=T|||;VT=SNP
19	50093141	rs62128117	C	A	100	PASS	AC=553;AF=0.110423;AN=5008;NS=2504;DP=12334;EAS_AF=0.1548;AMR_AF=0.1167;AFR_AF=0.0083;EUR_AF=0.2068;SAS_AF=0.0992;AA=C|||;VT=SNP;EX_TARGET
19	50093248	rs144521999	A	T	100	PASS	AC=186;AF=0.0371406;AN=5008;NS=2504;DP=4918;EAS_AF=0.003;AMR_AF=0.0548;AFR_AF=0.003;EUR_AF=0.1133;SAS_AF=0.0276;AA=A|||;VT=SNP;EX_TARGET
19	50093572	rs7249925	A	G	100	PASS	AC=2221;AF=0.44349;AN=5008;NS=2504;DP=12964;EAS_AF=0.1925;AMR_AF=0.3357;AFR_AF=0.8563;EUR_AF=0.2217;SAS_AF=0.4489;AA=G|||;VT=SNP
19	50095961	rs11878568	T	C	100	PASS	AC=2219;AF=0.443091;AN=5008;NS=2504;DP=15633;EAS_AF=0.1925;AMR_AF=0.3329;AFR_AF=0.8555;EUR_AF=0.2217;SAS_AF=0.4499;AA=C|||;VT=SNP
19	50096144	rs11083979	T	C	100	PASS	AC=1764;AF=0.352236;AN=5008;NS=2504;DP=12540;EAS_AF=0.1915;AMR_AF=0.2911;AFR_AF=0.5363;EUR_AF=0.2187;SAS_AF=0.4499;AA=T|||;VT=SNP
19	50096421	rs10404887	C	G	100	PASS	AC=1760;AF=0.351438;AN=5008;NS=2504;DP=8752;EAS_AF=0.1915;AMR_AF=0.2911;AFR_AF=0.5356;EUR_AF=0.2187;SAS_AF=0.4468;AA=C|||;VT=SNP
19	50096859	rs7251295	G	C	100	PASS	AC=1910;AF=0.38139;AN=5008;NS=2504;DP=13448;EAS_AF=0.1925;AMR_AF=0.3026;AFR_AF=0.6377;EUR_AF=0.2197;SAS_AF=0.4519;AA=c|||;VT=SNP
19	50097547	rs7251877	A	G	100	PASS	AC=1783;AF=0.35603;AN=5008;NS=2504;DP=18285;EAS_AF=0.1915;AMR_AF=0.2925;AFR_AF=0.5484;EUR_AF=0.2187;SAS_AF=0.4519;AA=G|||;VT=SNP
19	50097607	rs57940349	C	T	100	PASS	AC=989;AF=0.197484;AN=5008;NS=2504;DP=18096;EAS_AF=0.0208;AMR_AF=0.1023;AFR_AF=0.323;EUR_AF=0.171;SAS_AF=0.3047;AA=C|||;VT=SNP
19	50097784	rs10414643	T	C	100	PASS	AC=1791;AF=0.357628;AN=5008;NS=2504;DP=14010;EAS_AF=0.1915;AMR_AF=0.2954;AFR_AF=0.5499;EUR_AF=0.2247;SAS_AF=0.4499;AA=C|||;VT=SNP;EX_TARGET
19	50097932	rs16981329	G	C	100	PASS	AC=1901;AF=0.379593;AN=5008;NS=2504;DP=12570;EAS_AF=0.1915;AMR_AF=0.3012;AFR_AF=0.6354;EUR_AF=0.2177;SAS_AF=0.4499;AA=C|||;VT=SNP
19	50098423	rs12462756	G	A	100	PASS	AC=1493;AF=0.298123;AN=5008;NS=2504;DP=7581;EAS_AF=0.1855;AMR_AF=0.2594;AFR_AF=0.4962;EUR_AF=0.17;SAS_AF=0.3057;AA=G|||;VT=SNP;EX_TARGET
19	50099422	rs73058052	C	T	100	PASS	AC=718;AF=0.143371;AN=5008;NS=2504;DP=14479;EAS_AF=0.0208;AMR_AF=0.0778;AFR_AF=0.1407;EUR_AF=0.168;SAS_AF=0.2945;AA=C|||;VT=SNP;EX_TARGET
19	50100295	rs3745475	A	G	100	PASS	AC=1877;AF=0.3748;AN=5008;NS=2504;DP=9501;EAS_AF=0.1915;AMR_AF=0.3012;AFR_AF=0.6263;EUR_AF=0.2157;SAS_AF=0.4397;AA=G|||;VT=SNP;EX_TARGET
19	50101713	rs10417980	T	C	100	PASS	AC=1923;AF=0.383986;AN=5008;NS=2504;DP=18618;EAS_AF=0.1915;AMR_AF=0.3055;AFR_AF=0.6536;EUR_AF=0.2227;SAS_AF=0.4397;AA=C|||;VT=SNP
19	50103252	rs2116922	G	A	100	PASS	AC=1925;AF=0.384385;AN=5008;NS=2504;DP=18992;EAS_AF=0.1915;AMR_AF=0.3084;AFR_AF=0.6543;EUR_AF=0.2217;SAS_AF=0.4397;AA=g|||;VT=SNP
19	50105239	rs6509439	C	T	100	PASS	AC=2116;AF=0.422524;AN=5008;NS=2504;DP=15440;EAS_AF=0.1954;AMR_AF=0.3458;AFR_AF=0.6762;EUR_AF=0.2992;SAS_AF=0.4949;AA=T|||;VT=SNP
19	50106208	rs10413000	C	G	100	PASS	AC=1840;AF=0.367412;AN=5008;NS=2504;DP=22680;EAS_AF=0.1855;AMR_AF=0.3329;AFR_AF=0.5832;EUR_AF=0.2883;SAS_AF=0.3691;AA=C|||;VT=SNP
19	50106906	rs8110004	G	T	100	PASS	AC=1840;AF=0.367412;AN=5008;NS=2504;DP=13042;EAS_AF=0.1855;AMR_AF=0.3329;AFR_AF=0.5832;EUR_AF=0.2883;SAS_AF=0.3691;AA=G|||;VT=SNP
19	50107260	rs60906557	T	C	100	PASS	AC=773;AF=0.154353;AN=5008;NS=2504;DP=12850;EAS_AF=0.0208;AMR_AF=0.1009;AFR_AF=0.1407;EUR_AF=0.2008;SAS_AF=0.3006;AA=T|||;VT=SNP
19	50107760	rs6509440	G	C	100	PASS	AC=2185;AF=0.436302;AN=5008;NS=2504;DP=14843;EAS_AF=0.1905;AMR_AF=0.3674;AFR_AF=0.6959;EUR_AF=0.326;SAS_AF=0.501;AA=C|||;VT=SNP
19	50110923	rs8111956	G	C	100	PASS	AC=2191;AF=0.4375;AN=5008;NS=2504;DP=15582;EAS_AF=0.1905;AMR_AF=0.3674;AFR_AF=0.6997;EUR_AF=0.327;SAS_AF=0.501;AA=g|||;VT=SNP
19	50111591	rs10426151	T	G	100	PASS	AC=1834;AF=0.366214;AN=5008;NS=2504;DP=14336;EAS_AF=0.1845;AMR_AF=0.3329;AFR_AF=0.5787;EUR_AF=0.2893;SAS_AF=0.3691;AA=T|||;VT=SNP
19	50111602	rs111911886	A	T	100	PASS	AC=340;AF=0.0678914;AN=5008;NS=2504;DP=14199;EAS_AF=0.0198;AMR_AF=0.0447;AFR_AF=0.2042;EUR_AF=0.0109;SAS_AF=0.0082;AA=T|||;VT=SNP
19	50113376	rs113817466	C	T	100	PASS	AC=837;AF=0.167133;AN=5008;NS=2504;DP=15535;EAS_AF=0.0208;AMR_AF=0.1037;AFR_AF=0.1891;EUR_AF=0.1988;SAS_AF=0.3006;AA=C|||;VT=SNP
19	50114350	rs112205523	C	T	100	PASS	AC=1609;AF=0.321286;AN=5008;NS=2504;DP=16758;EAS_AF=0.1855;AMR_AF=0.3141;AFR_AF=0.4024;EUR_AF=0.3012;SAS_AF=0.3773;AA=a|||;VT=SNP
19	50114641	rs150459242	C	T	100	PASS	AC=234;AF=0.0467252;AN=5008;NS=2504;DP=15487;EAS_AF=0.0327;AMR_AF=0.0245;AFR_AF=0.1188;EUR_AF=0.0099;SAS_AF=0.0174;AA=c|||;VT=SNP
19	50116241	rs7258363	T	G	100	PASS	AC=1698;AF=0.339058;AN=5008;NS=2504;DP=17917;EAS_AF=0.1905;AMR_AF=0.3228;AFR_AF=0.4501;EUR_AF=0.3052;SAS_AF=0.3885;AA=t|||;VT=SNP
19	50118614	rs11083980	C	A	100	PASS	AC=4465;AF=0.891573;AN=5008;NS=2504;DP=15005;EAS_AF=0.8363;AMR_AF=0.8919;AFR_AF=0.9939;EUR_AF=0.8131;SAS_AF=0.8906;AA=A|||;VT=SNP
19	50118691	rs12459840	C	G	100	PASS	AC=1885;AF=0.376398;AN=5008;NS=2504;DP=4769;EAS_AF=0.1905;AMR_AF=0.3415;AFR_AF=0.5968;EUR_AF=0.3012;SAS_AF=0.3722;AA=C|||;VT=SNP
19	50121022	rs10406006	C	T	100	PASS	AC=1890;AF=0.377396;AN=5008;NS=2504;DP=17771;EAS_AF=0.1905;AMR_AF=0.3429;AFR_AF=0.5991;EUR_AF=0.3032;SAS_AF=0.3712;AA=C|||;VT=SNP
19	50121274	rs76246107	G	A	100	PASS	AC=755;AF=0.150759;AN=5008;NS=2504;DP=17775;EAS_AF=0.4107;AMR_AF=0.2349;AFR_AF=0.0068;EUR_AF=0.0795;SAS_AF=0.091;AA=G|||;VT=SNP
19	50122078	rs11880923	T	C	100	PASS	AC=2209;AF=0.441094;AN=5008;NS=2504;DP=16942;EAS_AF=0.1944;AMR_AF=0.3718;AFR_AF=0.7088;EUR_AF=0.332;SAS_AF=0.4949;AA=C|||;VT=SNP
19	50122758	rs112378716	G	C	100	PASS	AC=2209;AF=0.441094;AN=5008;NS=2504;DP=12462;EAS_AF=0.1944;AMR_AF=0.3718;AFR_AF=0.708;EUR_AF=0.333;SAS_AF=0.4949;AA=C|||;VT=SNP
19	50124663	rs73058085	G	A	100	PASS	AC=1677;AF=0.334864;AN=5008;NS=2504;DP=12266;EAS_AF=0.1905;AMR_AF=0.3213;AFR_AF=0.4478;EUR_AF=0.3042;SAS_AF=0.3722;AA=G|||;VT=SNP
19	50126571	rs56146695	T	C	100	PASS	AC=322;AF=0.0642971;AN=5008;NS=2504;DP=16311;EAS_AF=0.0188;AMR_AF=0.0375;AFR_AF=0.0038;EUR_AF=0.0855;SAS_AF=0.1902;AA=T|||;VT=SNP
19	50126830	rs56055089	A	G	100	PASS	AC=1709;AF=0.341254;AN=5008;NS=2504;DP=14402;EAS_AF=0.1915;AMR_AF=0.3012;AFR_AF=0.5976;EUR_AF=0.2097;SAS_AF=0.3129;AA=A|||;VT=SNP
19	50127252	rs73934022	G	A	100	PASS	AC=2012;AF=0.401757;AN=5008;NS=2504;DP=15900;EAS_AF=0.1954;AMR_AF=0.3285;AFR_AF=0.6967;EUR_AF=0.2386;SAS_AF=0.4356;AA=A|||;VT=SNP
19	50127670	rs113222846	C	T	100	PASS	AC=1701;AF=0.339657;AN=5008;NS=2504;DP=19169;EAS_AF=0.1915;AMR_AF=0.3012;AFR_AF=0.5915;EUR_AF=0.2087;SAS_AF=0.3139;AA=C|||;VT=SNP
19	50128543	rs7256146	A	G	100	PASS	AC=2018;AF=0.402955;AN=5008;NS=2504;DP=13986;EAS_AF=0.1944;AMR_AF=0.33;AFR_AF=0.702;EUR_AF=0.2386;SAS_AF=0.4346;AA=G|||;VT=SNP
19	50130433	rs28623325	C	T	100	PASS	AC=1702;AF=0.339856;AN=5008;NS=2504;DP=16473;EAS_AF=0.1915;AMR_AF=0.3012;AFR_AF=0.593;EUR_AF=0.2097;SAS_AF=0.3119;AA=c|||;VT=SNP
19	50132011	rs10424751	C	T	100	PASS	AC=1701;AF=0.339657;AN=5008;NS=2504;DP=14079;EAS_AF=0.1915;AMR_AF=0.3012;AFR_AF=0.593;EUR_AF=0.2087;SAS_AF=0.3119;AA=C|||;VT=SNP
19	50132098	rs10424801	C	A	100	PASS	AC=1700;AF=0.339457;AN=5008;NS=2504;DP=13055;EAS_AF=0.1905;AMR_AF=0.3012;AFR_AF=0.593;EUR_AF=0.2087;SAS_AF=0.3119;AA=C|||;VT=SNP
19	50132754	rs57958955	C	T	100	PASS	AC=1544;AF=0.308307;AN=5008;NS=2504;DP=16288;EAS_AF=0.1915;AMR_AF=0.2853;AFR_AF=0.4826;EUR_AF=0.2087;SAS_AF=0.3119;AA=C|||;VT=SNP
19	50133543	rs755769	A	G	100	PASS	AC=2015;AF=0.402356;AN=5008;NS=2504;DP=16845;EAS_AF=0.1944;AMR_AF=0.3285;AFR_AF=0.6989;EUR_AF=0.2386;SAS_AF=0.4366;AA=a|||;VT=SNP
19	50133696	rs2005235	T	C	100	PASS	AC=2040;AF=0.407348;AN=5008;NS=2504;DP=16594;EAS_AF=0.1984;AMR_AF=0.33;AFR_AF=0.7133;EUR_AF=0.2396;SAS_AF=0.4366;AA=C|||;VT=SNP
19	50135434	rs11880195	C	G	100	PASS	AC=2032;AF=0.405751;AN=5008;NS=2504;DP=20949;EAS_AF=0.1925;AMR_AF=0.33;AFR_AF=0.7133;EUR_AF=0.2386;SAS_AF=0.4356;AA=G|||;VT=SNP
19	50136331	rs73058098	C	T	100	PASS	AC=88;AF=0.0175719;AN=5008;NS=2504;DP=21211;EAS_AF=0.003;AMR_AF=0.0115;AFR_AF=0;EUR_AF=0.0596;SAS_AF=0.0174;AA=C|||;VT=SNP
19	50137210	rs112539009	G	A	100	PASS	AC=1497;AF=0.298922;AN=5008;NS=2504;DP=14287;EAS_AF=0.1905;AMR_AF=0.2795;AFR_AF=0.4501;EUR_AF=0.2097;SAS_AF=0.3119;AA=G|||;VT=SNP
19	50138023	rs6509441	T	A	100	PASS	AC=2050;AF=0.409345;AN=5008;NS=2504;DP=13950;EAS_AF=0.1974;AMR_AF=0.3329;AFR_AF=0.7141;EUR_AF=0.2445;SAS_AF=0.4397;AA=-|||;VT=SNP
19	50138143	rs34647824	A	C	100	PASS	AC=1681;AF=0.335663;AN=5008;NS=2504;DP=14242;EAS_AF=0.1984;AMR_AF=0.3329;AFR_AF=0.4818;EUR_AF=0.2803;SAS_AF=0.3384;AA=A|||;VT=SNP
19	50139119	rs731861	G	C	100	PASS	AC=1255;AF=0.250599;AN=5008;NS=2504;DP=9988;EAS_AF=0.0387;AMR_AF=0.1369;AFR_AF=0.4032;EUR_AF=0.2207;SAS_AF=0.3742;AA=C|||;VT=SNP;EX_TARGET
19	50140068	rs1368464	C	T	100	PASS	AC=3697;AF=0.738219;AN=5008;NS=2504;DP=18192;EAS_AF=0.8343;AMR_AF=0.7954;AFR_AF=0.7799;EUR_AF=0.6978;SAS_AF=0.5838;AA=C|||;VT=SNP;EX_TARGET
19	50140092	rs1865077	G	A	100	PASS	AC=3697;AF=0.738219;AN=5008;NS=2504;DP=19236;EAS_AF=0.8343;AMR_AF=0.7954;AFR_AF=0.7799;EUR_AF=0.6978;SAS_AF=0.5838;AA=G|||;VT=SNP;EX_TARGET
19	50140209	rs1368463	C	T	100	PASS	AC=3693;AF=0.73742;AN=5008;NS=2504;DP=16934;EAS_AF=0.8343;AMR_AF=0.7954;AFR_AF=0.7769;EUR_AF=0.6978;SAS_AF=0.5838;AA=C|||;VT=SNP
19	50140246	rs1865076	C	A	100	PASS	AC=3697;AF=0.738219;AN=5008;NS=2504;DP=15694;EAS_AF=0.8343;AMR_AF=0.7954;AFR_AF=0.7799;EUR_AF=0.6978;SAS_AF=0.5838;AA=C|||;VT=SNP
19	50140649	rs1965104	C	T	100	PASS	AC=3692;AF=0.73722;AN=5008;NS=2504;DP=13078;EAS_AF=0.8343;AMR_AF=0.7954;AFR_AF=0.7769;EUR_AF=0.6968;SAS_AF=0.5838;AA=C|||;VT=SNP
19	50142462	rs113751054	C	T	100	PASS	AC=688;AF=0.13738;AN=5008;NS=2504;DP=13538;EAS_AF=0.1091;AMR_AF=0.1167;AFR_AF=0.1785;EUR_AF=0.0408;SAS_AF=0.2249;AA=c|||;VT=SNP
19	50148052	rs12104272	G	A	100	PASS	AC=2250;AF=0.449281;AN=5008;NS=2504;DP=18463;EAS_AF=0.2897;AMR_AF=0.3818;AFR_AF=0.795;EUR_AF=0.331;SAS_AF=0.316;AA=A|||;VT=SNP
19	50148261	rs73060070	C	A	100	PASS	AC=447;AF=0.0892572;AN=5008;NS=2504;DP=17872;EAS_AF=0.003;AMR_AF=0.0533;AFR_AF=0.1006;EUR_AF=0.1441;SAS_AF=0.1319;AA=C|||;VT=SNP
19	50149269	rs34074594	G	A	100	PASS	AC=653;AF=0.130391;AN=5008;NS=2504;DP=15928;EAS_AF=0.1081;AMR_AF=0.134;AFR_AF=0.1422;EUR_AF=0.0755;SAS_AF=0.1912;AA=G|||;VT=SNP
19	50151226	rs2082481	G	A	100	PASS	AC=1864;AF=0.372204;AN=5008;NS=2504;DP=19036;EAS_AF=0.2024;AMR_AF=0.3199;AFR_AF=0.671;EUR_AF=0.2575;SAS_AF=0.2986;AA=G|||;VT=SNP
19	50151686	rs7508601	T	A	100	PASS	AC=1538;AF=0.307109;AN=5008;NS=2504;DP=12594;EAS_AF=0.5278;AMR_AF=0.3674;AFR_AF=0.0363;EUR_AF=0.4085;SAS_AF=0.2986;AA=T|||;VT=SNP
19	50152142	rs7508148	T	C	100	PASS	AC=2010;AF=0.401358;AN=5008;NS=2504;DP=16032;EAS_AF=0.253;AMR_AF=0.3357;AFR_AF=0.7262;EUR_AF=0.2565;SAS_AF=0.3108;AA=C|||;VT=SNP
19	50153041	rs7258381	C	T	100	PASS	AC=600;AF=0.119808;AN=5008;NS=2504;DP=20999;EAS_AF=0.1012;AMR_AF=0.0533;AFR_AF=0.2073;EUR_AF=0.0825;SAS_AF=0.1063;AA=C|||;VT=SNP
19	50153332	rs7259683	T	C	100	PASS	AC=2076;AF=0.414537;AN=5008;NS=2504;DP=21982;EAS_AF=0.252;AMR_AF=0.3357;AFR_AF=0.7776;EUR_AF=0.2565;SAS_AF=0.3098;AA=C|||;VT=SNP
19	50153686	rs73934025	C	A	100	PASS	AC=642;AF=0.128195;AN=5008;NS=2504;DP=20320;EAS_AF=0.1012;AMR_AF=0.0591;AFR_AF=0.2057;EUR_AF=0.0825;SAS_AF=0.1472;AA=C|||;VT=SNP
19	50158913	rs10415600	G	A	100	PASS	AC=2000;AF=0.399361;AN=5008;NS=2504;DP=18845;EAS_AF=0.25;AMR_AF=0.3285;AFR_AF=0.7262;EUR_AF=0.2565;SAS_AF=0.3088;AA=g|||;VT=SNP
19	50161807	rs7047	T	C	100	PASS	AC=2083;AF=0.415935;AN=5008;NS=2504;DP=11455;EAS_AF=0.251;AMR_AF=0.3401;AFR_AF=0.7799;EUR_AF=0.2575;SAS_AF=0.3108;AA=C|||;VT=SNP
19	50162221	rs35272206	G	T	100	PASS	AC=255;AF=0.0509185;AN=5008;NS=2504;DP=18824;EAS_AF=0.002;AMR_AF=0.0692;AFR_AF=0.0045;EUR_AF=0.1103;SAS_AF=0.09;AA=G|||;VT=SNP
19	50162909	rs7251	C	G	100	PASS	AC=2427;AF=0.484625;AN=5008;NS=2504;DP=17387;EAS_AF=0.3571;AMR_AF=0.4409;AFR_AF=0.708;EUR_AF=0.333;SAS_AF=0.501;AA=G|||;VT=SNP;EX_TARGET
19	50164390	rs10415576	T	C	100	PASS	AC=2844;AF=0.567891;AN=5008;NS=2504;DP=18192;EAS_AF=0.3611;AMR_AF=0.4928;AFR_AF=0.9206;EUR_AF=0.3787;SAS_AF=0.5521;AA=C|||;VT=SNP
19	50164810	rs68046065	C	G	100	PASS	AC=2085;AF=0.416334;AN=5008;NS=2504;DP=20333;EAS_AF=0.25;AMR_AF=0.3343;AFR_AF=0.7859;EUR_AF=0.2575;SAS_AF=0.3098;AA=G|||;VT=SNP
19	50164994	rs1140375	G	A	100	PASS	AC=1788;AF=0.357029;AN=5008;NS=2504;DP=18175;EAS_AF=0.1994;AMR_AF=0.3098;AFR_AF=0.6233;EUR_AF=0.2565;SAS_AF=0.2965;AA=G|||;VT=SNP
19	50166145	rs117573928	C	T	100	PASS	AC=107;AF=0.0213658;AN=5008;NS=2504;DP=18369;EAS_AF=0.002;AMR_AF=0.0216;AFR_AF=0.0008;EUR_AF=0.0417;SAS_AF=0.0481;AA=c|||;VT=SNP
19	50167726	rs2304207	C	G	100	PASS	AC=576;AF=0.115016;AN=5008;NS=2504;DP=13040;EAS_AF=0.0228;AMR_AF=0.0778;AFR_AF=0.1029;EUR_AF=0.174;SAS_AF=0.1922;AA=C|||;VT=SNP
19	50168174	rs34739574	C	T	100	PASS	AC=314;AF=0.0626997;AN=5008;NS=2504;DP=16414;EAS_AF=0.002;AMR_AF=0.072;AFR_AF=0.0477;EUR_AF=0.1113;SAS_AF=0.089;AA=C|||;VT=SNP
19	50168871	rs2304206	G	A	100	PASS	AC=1868;AF=0.373003;AN=5008;NS=2504;DP=15899;EAS_AF=0.1984;AMR_AF=0.3242;AFR_AF=0.6732;EUR_AF=0.2594;SAS_AF=0.2986;AA=G|||;VT=SNP
19	50168927	rs2304205	A	C	100	PASS	AC=1861;AF=0.371605;AN=5008;NS=2504;DP=14597;EAS_AF=0.2004;AMR_AF=0.3228;AFR_AF=0.6664;EUR_AF=0.2584;SAS_AF=0.3006;AA=A|||;VT=SNP
19	50168940	rs3204440	A	G	100	PASS	AC=182;AF=0.0363419;AN=5008;NS=2504;DP=14590;EAS_AF=0.0208;AMR_AF=0.0331;AFR_AF=0.0461;EUR_AF=0.0487;SAS_AF=0.0286;AA=A|||;VT=SNP
19	50169020	rs2304204	T	C	100	PASS	AC=2017;AF=0.402756;AN=5008;NS=2504;DP=15424;EAS_AF=0.251;AMR_AF=0.3343;AFR_AF=0.7307;EUR_AF=0.2594;SAS_AF=0.3119;AA=C|||;VT=SNP
19	50173291	rs881785	C	G	100	PASS	AC=1495;AF=0.298522;AN=5008;NS=2504;DP=17026;EAS_AF=0.2272;AMR_AF=0.2651;AFR_AF=0.6354;EUR_AF=0.0855;SAS_AF=0.1595;AA=G|||;VT=SNP
19	50176187	rs112226575	C	T	100	PASS	AC=519;AF=0.103634;AN=5008;NS=2504;DP=14541;EAS_AF=0.0238;AMR_AF=0.0749;AFR_AF=0.0976;EUR_AF=0.168;SAS_AF=0.1483;AA=c|||;VT=SNP
19	50176686	rs10411771	A	G	100	PASS	AC=2046;AF=0.408546;AN=5008;NS=2504;DP=18910;EAS_AF=0.247;AMR_AF=0.3357;AFR_AF=0.7337;EUR_AF=0.2624;SAS_AF=0.3374;AA=N|||;VT=SNP
19	50177171	rs3745469	G	A	100	PASS	AC=396;AF=0.0790735;AN=5008;NS=2504;DP=19584;EAS_AF=0.0933;AMR_AF=0.049;AFR_AF=0.0076;EUR_AF=0.0895;SAS_AF=0.1718;AA=g|||;VT=SNP
19	50180266	rs975484	C	G	100	PASS	AC=1855;AF=0.370407;AN=5008;NS=2504;DP=15663;EAS_AF=0.1954;AMR_AF=0.3184;AFR_AF=0.6566;EUR_AF=0.2624;SAS_AF=0.3119;AA=c|||;VT=SNP
19	50182697	rs8109314	T	C	100	PASS	AC=2576;AF=0.514377;AN=5008;NS=2504;DP=17087;EAS_AF=0.3611;AMR_AF=0.4395;AFR_AF=0.7943;EUR_AF=0.3042;SAS_AF=0.5634;AA=N|||;VT=SNP
19	50187079	rs7260179	A	G	100	PASS	AC=1593;AF=0.318091;AN=5008;NS=2504;DP=16515;EAS_AF=0.1627;AMR_AF=0.2493;AFR_AF=0.4773;EUR_AF=0.3658;SAS_AF=0.2628;AA=a|||;VT=SNP
19	50187111	rs3816047	C	G	100	PASS	AC=658;AF=0.13139;AN=5008;NS=2504;DP=15976;EAS_AF=0.0337;AMR_AF=0.1066;AFR_AF=0.0961;EUR_AF=0.165;SAS_AF=0.2628;AA=c|||;VT=SNP;EX_TARGET
19	50189156	rs10415880	G	A	100	PASS	AC=1061;AF=0.211861;AN=5008;NS=2504;DP=18329;EAS_AF=0.0218;AMR_AF=0.1988;AFR_AF=0.3222;EUR_AF=0.3419;SAS_AF=0.1339;AA=-|||;VT=SNP
19	50190175	rs74633762	C	T	100	PASS	AC=105;AF=0.0209665;AN=5008;NS=2504;DP=9324;EAS_AF=0.002;AMR_AF=0.0216;AFR_AF=0.0008;EUR_AF=0.0378;SAS_AF=0.0501;AA=c|||;VT=SNP
19	50193947	rs45492293	A	G	100	PASS	AC=641;AF=0.127995;AN=5008;NS=2504;DP=17919;EAS_AF=0.0833;AMR_AF=0.0576;AFR_AF=0.2284;EUR_AF=0.0616;SAS_AF=0.1564;AA=a|||;VT=SNP
19	50194399	rs1075453	G	C	100	PASS	AC=2027;AF=0.404752;AN=5008;NS=2504;DP=13581;EAS_AF=0.2659;AMR_AF=0.3948;AFR_AF=0.5802;EUR_AF=0.4066;SAS_AF=0.316;AA=c|||;VT=SNP
19	50194543	rs115254624	G	C	100	PASS	AC=590;AF=0.117812;AN=5008;NS=2504;DP=12150;EAS_AF=0.0823;AMR_AF=0.0447;AFR_AF=0.2269;EUR_AF=0.0606;SAS_AF=0.1176;AA=g|||;VT=SNP
19	50194845	rs892149	C	A	100	PASS	AC=1254;AF=0.250399;AN=5008;NS=2504;DP=17503;EAS_AF=0.244;AMR_AF=0.2161;AFR_AF=0.4962;EUR_AF=0.0606;SAS_AF=0.1442;AA=a|||;VT=SNP
19	50195455	rs115751101	G	A	100	PASS	AC=578;AF=0.115415;AN=5008;NS=2504;DP=11531;EAS_AF=0.0813;AMR_AF=0.0403;AFR_AF=0.2224;EUR_AF=0.0596;SAS_AF=0.1166;AA=g|||;VT=SNP;EX_TARGET
19	50195770	rs10423579	T	C	100	PASS	AC=2914;AF=0.581869;AN=5008;NS=2504;DP=14994;EAS_AF=0.3879;AMR_AF=0.5418;AFR_AF=0.9115;EUR_AF=0.4384;SAS_AF=0.5123;AA=N|||;VT=SNP
19	50195771	rs10423580	T	G	100	PASS	AC=2913;AF=0.581669;AN=5008;NS=2504;DP=14938;EAS_AF=0.3879;AMR_AF=0.5418;AFR_AF=0.9115;EUR_AF=0.4374;SAS_AF=0.5123;AA=N|||;VT=SNP
19	50196451	rs721885	C	T	100	PASS	AC=808;AF=0.161342;AN=5008;NS=2504;DP=18978;EAS_AF=0.0228;AMR_AF=0.1801;AFR_AF=0.1097;EUR_AF=0.3459;SAS_AF=0.1708;AA=c|||;VT=SNP
19	50196918	rs61189653	C	T	100	PASS	AC=504;AF=0.100639;AN=5008;NS=2504;DP=18631;EAS_AF=0.0218;AMR_AF=0.085;AFR_AF=0.0991;EUR_AF=0.161;SAS_AF=0.1329;AA=c|||;VT=SNP
19	50196992	rs12980063	A	G	100	PASS	AC=2324;AF=0.464058;AN=5008;NS=2504;DP=15774;EAS_AF=0.2748;AMR_AF=0.4179;AFR_AF=0.7799;EUR_AF=0.4105;SAS_AF=0.32;AA=N|||;VT=SNP
19	50197406	rs12981033	A	G	100	PASS	AC=2300;AF=0.459265;AN=5008;NS=2504;DP=12068;EAS_AF=0.2669;AMR_AF=0.4164;AFR_AF=0.7708;EUR_AF=0.4105;SAS_AF=0.317;AA=N|||;VT=SNP
19	50197832	rs59755901	G	A	100	PASS	AC=445;AF=0.0888578;AN=5008;NS=2504;DP=14507;EAS_AF=0.12;AMR_AF=0.1225;AFR_AF=0.0023;EUR_AF=0.0398;SAS_AF=0.2004;AA=g|||;VT=SNP
19	50198045	rs80136171	C	T	100	PASS	AC=543;AF=0.108427;AN=5008;NS=2504;DP=17803;EAS_AF=0.0813;AMR_AF=0.0389;AFR_AF=0.1952;EUR_AF=0.0596;SAS_AF=0.1186;AA=c|||;VT=SNP
19	50199154	rs113717727	G	A	100	PASS	AC=436;AF=0.0870607;AN=5008;NS=2504;DP=18423;EAS_AF=0.0179;AMR_AF=0.0793;AFR_AF=0.0802;EUR_AF=0.16;SAS_AF=0.0982;AA=N|||;VT=SNP
19	50199540	rs59601394	G	C	100	PASS	AC=641;AF=0.127995;AN=5008;NS=2504;DP=18851;EAS_AF=0.0833;AMR_AF=0.0519;AFR_AF=0.2292;EUR_AF=0.0666;SAS_AF=0.1544;AA=g|||;VT=SNP
19	50199616	rs12984428	G	A	100	PASS	AC=2368;AF=0.472843;AN=5008;NS=2504;DP=18817;EAS_AF=0.2698;AMR_AF=0.4251;AFR_AF=0.7814;EUR_AF=0.4195;SAS_AF=0.3538;AA=a|||;VT=SNP
19	50201906	rs112384921	C	A	100	PASS	AC=489;AF=0.0976438;AN=5008;NS=2504;DP=13649;EAS_AF=0.0208;AMR_AF=0.085;AFR_AF=0.0893;EUR_AF=0.161;SAS_AF=0.1319;AA=c|||;VT=SNP
19	50202081	rs59662975	G	A	100	PASS	AC=473;AF=0.0944489;AN=5008;NS=2504;DP=18524;EAS_AF=0.0208;AMR_AF=0.0836;AFR_AF=0.0772;EUR_AF=0.161;SAS_AF=0.1329;AA=c|||;VT=SNP
19	50203233	rs113169954	G	C	100	PASS	AC=645;AF=0.128794;AN=5008;NS=2504;DP=17173;EAS_AF=0.0833;AMR_AF=0.0476;AFR_AF=0.2118;EUR_AF=0.0934;SAS_AF=0.1575;AA=c|||;VT=SNP
19	50204367	rs12462954	C	T	100	PASS	AC=1204;AF=0.240415;AN=5008;NS=2504;DP=9186;EAS_AF=0.2222;AMR_AF=0.2594;AFR_AF=0.3374;EUR_AF=0.1392;SAS_AF=0.2188;AA=t|||;VT=SNP
19	50207165	rs8109119	G	C	100	PASS	AC=3280;AF=0.654952;AN=5008;NS=2504;DP=12621;EAS_AF=0.4911;AMR_AF=0.5951;AFR_AF=0.9584;EUR_AF=0.5209;SAS_AF=0.5941;AA=c|||;VT=SNP
19	50208627	rs45617640	C	T	100	PASS	AC=264;AF=0.0527157;AN=5008;NS=2504;DP=21148;EAS_AF=0.0139;AMR_AF=0.0274;AFR_AF=0.0038;EUR_AF=0.0895;SAS_AF=0.1391;AA=c|||;VT=SNP
19	50209095	rs7249356	T	G	100	PASS	AC=941;AF=0.187899;AN=5008;NS=2504;DP=19380;EAS_AF=0.0228;AMR_AF=0.1686;AFR_AF=0.2874;EUR_AF=0.2704;SAS_AF=0.1524;AA=t|||;VT=SNP
19	50214653	rs10407097	T	C	100	PASS	AC=1802;AF=0.359824;AN=5008;NS=2504;DP=16779;EAS_AF=0.3075;AMR_AF=0.3818;AFR_AF=0.5983;EUR_AF=0.1282;SAS_AF=0.3139;AA=t|||;VT=SNP
19	50214824	rs11881828	A	G	100	PASS	AC=480;AF=0.0958466;AN=5008;NS=2504;DP=17946;EAS_AF=0.13;AMR_AF=0.1225;AFR_AF=0.0598;EUR_AF=0.0169;SAS_AF=0.1718;AA=a|||;VT=SNP
19	50215338	rs112638321	G	A	100	PASS	AC=454;AF=0.090655;AN=5008;NS=2504;DP=18050;EAS_AF=0.127;AMR_AF=0.1182;AFR_AF=0.0454;EUR_AF=0.0159;SAS_AF=0.1718;AA=g|||;VT=SNP
19	50215460	rs113691887	T	C	100	PASS	AC=463;AF=0.0924521;AN=5008;NS=2504;DP=16580;EAS_AF=0.127;AMR_AF=0.121;AFR_AF=0.0499;EUR_AF=0.0169;SAS_AF=0.1718;AA=N|||;VT=SNP
19	50216891	rs73588437	A	G	100	PASS	AC=123;AF=0.0245607;AN=5008;NS=2504;DP=17865;EAS_AF=0.002;AMR_AF=0.0144;AFR_AF=0.0461;EUR_AF=0.0169;SAS_AF=0.0337;AA=N|||;VT=SNP
19	50217136	rs12463356	G	T	100	PASS	AC=1100;AF=0.219649;AN=5008;NS=2504;DP=18727;EAS_AF=0.1478;AMR_AF=0.304;AFR_AF=0.205;EUR_AF=0.1978;SAS_AF=0.2761;AA=g|||;VT=SNP
19	50218928	rs28750115	A	G	100	PASS	AC=634;AF=0.126597;AN=5008;NS=2504;DP=14345;EAS_AF=0.1508;AMR_AF=0.1628;AFR_AF=0.2269;EUR_AF=0.0169;SAS_AF=0.0532;AA=-|||;VT=SNP
19	50219250	rs112227922	G	A	100	PASS	AC=635;AF=0.126797;AN=5008;NS=2504;DP=18849;EAS_AF=0.1518;AMR_AF=0.1628;AFR_AF=0.2269;EUR_AF=0.0169;SAS_AF=0.0532;AA=-|||;VT=SNP
19	50219365	rs10415559	A	G	100	PASS	AC=703;AF=0.140375;AN=5008;NS=2504;DP=19903;EAS_AF=0.1518;AMR_AF=0.1729;AFR_AF=0.2723;EUR_AF=0.0169;SAS_AF=0.0542;AA=N|||;VT=SNP
19	50219386	rs10415757	C	T	100	PASS	AC=637;AF=0.127196;AN=5008;NS=2504;DP=20365;EAS_AF=0.1518;AMR_AF=0.1628;AFR_AF=0.2269;EUR_AF=0.0169;SAS_AF=0.0552;AA=c|||;VT=SNP
19	50219712	rs10416440	A	G	100	PASS	AC=703;AF=0.140375;AN=5008;NS=2504;DP=17711;EAS_AF=0.1518;AMR_AF=0.1729;AFR_AF=0.2723;EUR_AF=0.0169;SAS_AF=0.0542;AA=N|||;VT=SNP
19	50219862	rs75817776	T	C	100	PASS	AC=85;AF=0.0169728;AN=5008;NS=2504;DP=20602;EAS_AF=0.002;AMR_AF=0.0115;AFR_AF=0.0197;EUR_AF=0.0159;SAS_AF=0.0337;AA=t|||;VT=SNP
19	50220034	rs113878971	C	G	100	PASS	AC=636;AF=0.126997;AN=5008;NS=2504;DP=15891;EAS_AF=0.1518;AMR_AF=0.1628;AFR_AF=0.2269;EUR_AF=0.0169;SAS_AF=0.0542;AA=N|||;VT=SNP
19	50220187	rs143311059	C	T	100	PASS	AC=86;AF=0.0171725;AN=5008;NS=2504;DP=15142;EAS_AF=0.002;AMR_AF=0.0115;AFR_AF=0.0204;EUR_AF=0.0159;SAS_AF=0.0337;AA=c|||;VT=SNP
19	50220387	rs61165577	C	T	100	PASS	AC=633;AF=0.126398;AN=5008;NS=2504;DP=16512;EAS_AF=0.1518;AMR_AF=0.1628;AFR_AF=0.2247;EUR_AF=0.0169;SAS_AF=0.0542;AA=c|||;VT=SNP
19	50220612	rs60911789	C	T	100	PASS	AC=632;AF=0.126198;AN=5008;NS=2504;DP=14610;EAS_AF=0.1518;AMR_AF=0.1628;AFR_AF=0.2239;EUR_AF=0.0169;SAS_AF=0.0542;AA=-|||;VT=SNP
19	50220645	rs60668354	C	T	100	PASS	AC=631;AF=0.125998;AN=5008;NS=2504;DP=14198;EAS_AF=0.1518;AMR_AF=0.1628;AFR_AF=0.2231;EUR_AF=0.0169;SAS_AF=0.0542;AA=-|||;VT=SNP
19	50221386	rs8101746	G	A	100	PASS	AC=643;AF=0.128395;AN=5008;NS=2504;DP=11927;EAS_AF=0.1518;AMR_AF=0.1628;AFR_AF=0.2315;EUR_AF=0.0169;SAS_AF=0.0552;AA=-|||;VT=SNP
19	50222914	rs3810261	G	A	100	PASS	AC=1069;AF=0.213458;AN=5008;NS=2504;DP=17557;EAS_AF=0.2897;AMR_AF=0.2378;AFR_AF=0.2368;EUR_AF=0.1034;SAS_AF=0.1994;AA=a|||;VT=SNP
19	50222955	rs1812666	T	C	100	PASS	AC=1365;AF=0.272564;AN=5008;NS=2504;DP=17150;EAS_AF=0.2669;AMR_AF=0.2939;AFR_AF=0.5159;EUR_AF=0.0209;SAS_AF=0.1933;AA=N|||;VT=SNP
19	50223369	rs8103298	T	C	100	PASS	AC=725;AF=0.144768;AN=5008;NS=2504;DP=13179;EAS_AF=0.1637;AMR_AF=0.1729;AFR_AF=0.2806;EUR_AF=0.0169;SAS_AF=0.0532;AA=N|||;VT=SNP
19	50224104	rs74735615	G	A	100	PASS	AC=141;AF=0.028155;AN=5008;NS=2504;DP=13984;EAS_AF=0.002;AMR_AF=0.0159;AFR_AF=0.0605;EUR_AF=0.0159;SAS_AF=0.0327;AA=g|||;VT=SNP
19	50224138	rs79443536	C	T	100	PASS	AC=143;AF=0.0285543;AN=5008;NS=2504;DP=13814;EAS_AF=0.002;AMR_AF=0.0173;AFR_AF=0.0605;EUR_AF=0.0159;SAS_AF=0.0337;AA=c|||;VT=SNP
19	50224222	rs79501693	T	C	100	PASS	AC=783;AF=0.15635;AN=5008;NS=2504;DP=12279;EAS_AF=0.1052;AMR_AF=0.134;AFR_AF=0.2837;EUR_AF=0.0189;SAS_AF=0.1943;AA=N|||;VT=SNP
19	50224892	rs79890159	G	A	100	PASS	AC=412;AF=0.0822684;AN=5008;NS=2504;DP=16444;EAS_AF=0.126;AMR_AF=0.0778;AFR_AF=0.0045;EUR_AF=0.0815;SAS_AF=0.1462;AA=g|||;VT=SNP
19	50226842	rs114075582	T	C	100	PASS	AC=130;AF=0.0259585;AN=5008;NS=2504;DP=19005;EAS_AF=0.002;AMR_AF=0.013;AFR_AF=0.053;EUR_AF=0.0169;SAS_AF=0.0327;AA=N|||;VT=SNP
19	50227468	rs149753349	A	T	100	PASS	AC=125;AF=0.0249601;AN=5008;NS=2504;DP=9452;EAS_AF=0.002;AMR_AF=0.0418;AFR_AF=0.0106;EUR_AF=0.0706;SAS_AF=0.0092;AA=-|||;VT=SNP
19	50228192	rs76386660	C	T	100	PASS	AC=415;AF=0.0828674;AN=5008;NS=2504;DP=19010;EAS_AF=0.0258;AMR_AF=0.0576;AFR_AF=0.1074;EUR_AF=0.0924;SAS_AF=0.1166;AA=c|||;VT=SNP
19	50228257	rs73064004	T	G	100	PASS	AC=790;AF=0.157748;AN=5008;NS=2504;DP=18778;EAS_AF=0.1002;AMR_AF=0.1671;AFR_AF=0.2791;EUR_AF=0.0398;SAS_AF=0.1677;AA=-|||;VT=SNP
19	50229382	rs67405884	G	A	100	PASS	AC=494;AF=0.0986422;AN=5008;NS=2504;DP=18606;EAS_AF=0.0992;AMR_AF=0.1412;AFR_AF=0.0522;EUR_AF=0.0626;SAS_AF=0.1677;AA=g|||;VT=SNP
19	50229483	rs10424373	A	C	100	PASS	AC=1538;AF=0.307109;AN=5008;NS=2504;DP=20180;EAS_AF=0.248;AMR_AF=0.3372;AFR_AF=0.5734;EUR_AF=0.0785;SAS_AF=0.2219;AA=N|||;VT=SNP
19	50229496	rs10424546	C	T	100	PASS	AC=188;AF=0.0375399;AN=5008;NS=2504;DP=21010;EAS_AF=0.002;AMR_AF=0.0202;AFR_AF=0.0961;EUR_AF=0.0129;SAS_AF=0.0327;AA=c|||;VT=SNP
19	50229644	rs12609870	T	G	100	PASS	AC=1527;AF=0.304912;AN=5008;NS=2504;DP=22527;EAS_AF=0.2401;AMR_AF=0.3372;AFR_AF=0.5726;EUR_AF=0.0775;SAS_AF=0.2209;AA=N|||;VT=SNP
19	50229833	rs8102379	T	C	100	PASS	AC=657;AF=0.13119;AN=5008;NS=2504;DP=18386;EAS_AF=0.1498;AMR_AF=0.1628;AFR_AF=0.2474;EUR_AF=0.0139;SAS_AF=0.0532;AA=N|||;VT=SNP
19	50230040	rs8102007	G	A	100	PASS	AC=650;AF=0.129792;AN=5008;NS=2504;DP=15848;EAS_AF=0.1518;AMR_AF=0.1599;AFR_AF=0.2421;EUR_AF=0.0139;SAS_AF=0.0532;AA=g|||;VT=SNP
19	50230327	rs8102150	C	G	100	PASS	AC=647;AF=0.129193;AN=5008;NS=2504;DP=18273;EAS_AF=0.1498;AMR_AF=0.1599;AFR_AF=0.2413;EUR_AF=0.0139;SAS_AF=0.0532;AA=c|||;VT=SNP
19	50231039	rs56225415	C	T	100	PASS	AC=1528;AF=0.305112;AN=5008;NS=2504;DP=19700;EAS_AF=0.2391;AMR_AF=0.3372;AFR_AF=0.5756;EUR_AF=0.0785;SAS_AF=0.2178;AA=t|||;VT=SNP
19	50231213	rs10414317	T	C	100	PASS	AC=134;AF=0.0267572;AN=5008;NS=2504;DP=17286;EAS_AF=0.002;AMR_AF=0.0115;AFR_AF=0.0598;EUR_AF=0.0129;SAS_AF=0.0327;AA=t|||;VT=SNP
19	50232196	rs10422689	C	A	100	PASS	AC=138;AF=0.0275559;AN=5008;NS=2504;DP=16555;EAS_AF=0.002;AMR_AF=0.013;AFR_AF=0.062;EUR_AF=0.0129;SAS_AF=0.0327;AA=c|||;VT=SNP
19	50232629	rs12461046	T	A	100	PASS	AC=900;AF=0.179712;AN=5008;NS=2504;DP=16283;EAS_AF=0.122;AMR_AF=0.1816;AFR_AF=0.3222;EUR_AF=0.0636;SAS_AF=0.1646;AA=t|||;VT=SNP
19	50233222	rs146009856	T	G	100	PASS	AC=74;AF=0.0147764;AN=5008;NS=2504;DP=17385;EAS_AF=0.002;AMR_AF=0.0086;AFR_AF=0.0166;EUR_AF=0.0129;SAS_AF=0.0317;AA=t|||;VT=SNP
19	50234210	rs73588460	A	G	100	PASS	AC=1348;AF=0.269169;AN=5008;NS=2504;DP=11109;EAS_AF=0.3542;AMR_AF=0.2997;AFR_AF=0.3631;EUR_AF=0.0586;SAS_AF=0.2495;AA=N|||;VT=SNP
19	50236454	rs117777439	C	T	100	PASS	AC=518;AF=0.103435;AN=5008;NS=2504;DP=19988;EAS_AF=0.2113;AMR_AF=0.1671;AFR_AF=0.0008;EUR_AF=0.0626;SAS_AF=0.1278;AA=c|||;VT=SNP
19	50237116	rs79763137	G	A	100	PASS	AC=1252;AF=0.25;AN=5008;NS=2504;DP=13419;EAS_AF=0.3591;AMR_AF=0.2853;AFR_AF=0.1505;EUR_AF=0.2167;SAS_AF=0.2812;AA=N|||;VT=SNP
19	50237150	rs118083751	C	T	100	PASS	AC=188;AF=0.0375399;AN=5008;NS=2504;DP=11139;EAS_AF=0.0595;AMR_AF=0.0259;AFR_AF=0.0129;EUR_AF=0.0378;SAS_AF=0.0562;AA=-|||;VT=SNP
19	50237163	rs111571999	A	G	100	PASS	AC=1655;AF=0.330471;AN=5008;NS=2504;DP=11363;EAS_AF=0.3671;AMR_AF=0.3127;AFR_AF=0.4349;EUR_AF=0.2167;SAS_AF=0.2812;AA=-|||;VT=SNP
19	50238347	rs76980647	T	C	100	PASS	AC=547;AF=0.109225;AN=5008;NS=2504;DP=19513;EAS_AF=0.2232;AMR_AF=0.1888;AFR_AF=0.0008;EUR_AF=0.0636;SAS_AF=0.1288;AA=t|||;VT=SNP
19	50238354	rs55869656	T	G	100	PASS	AC=1953;AF=0.389976;AN=5008;NS=2504;DP=19331;EAS_AF=0.373;AMR_AF=0.3588;AFR_AF=0.5658;EUR_AF=0.2594;SAS_AF=0.3262;AA=N|||;VT=SNP
19	50238780	rs10416216	C	A	100	PASS	AC=2724;AF=0.54393;AN=5008;NS=2504;DP=17898;EAS_AF=0.5367;AMR_AF=0.4784;AFR_AF=0.7716;EUR_AF=0.3777;SAS_AF=0.4611;AA=a|||;VT=SNP
19	50238842	rs77131987	G	T	100	PASS	AC=1032;AF=0.20607;AN=5008;NS=2504;DP=19491;EAS_AF=0.3403;AMR_AF=0.2853;AFR_AF=0.0106;EUR_AF=0.2197;SAS_AF=0.2618;AA=g|||;VT=SNP
19	50242283	rs73064023	T	C	100	PASS	AC=395;AF=0.0788738;AN=5008;NS=2504;DP=16967;EAS_AF=0.1081;AMR_AF=0.0389;AFR_AF=0.1059;EUR_AF=0.0487;SAS_AF=0.0716;AA=t|||;VT=SNP
19	50244048	rs80006790	C	T	100	PASS	AC=442;AF=0.0882588;AN=5008;NS=2504;DP=18421;EAS_AF=0.2312;AMR_AF=0.1225;AFR_AF=0.0696;EUR_AF=0.0099;SAS_AF=0.0225;AA=t|||;VT=SNP
19	50244487	rs60035851	C	T	100	PASS	AC=396;AF=0.0790735;AN=5008;NS=2504;DP=22540;EAS_AF=0.1111;AMR_AF=0.0677;AFR_AF=0.0877;EUR_AF=0.0497;SAS_AF=0.0726;AA=t|||;VT=SNP
19	50244799	rs73064029	C	T	100	PASS	AC=319;AF=0.0636981;AN=5008;NS=2504;DP=21903;EAS_AF=0.1062;AMR_AF=0.0317;AFR_AF=0.053;EUR_AF=0.0497;SAS_AF=0.0716;AA=c|||;VT=SNP
19	50244896	rs6509443	T	C	100	PASS	AC=3101;AF=0.619209;AN=5008;NS=2504;DP=23669;EAS_AF=0.5565;AMR_AF=0.5288;AFR_AF=0.8328;EUR_AF=0.4851;SAS_AF=0.5971;AA=N|||;VT=SNP
19	50246342	rs76136140	G	T	100	PASS	AC=332;AF=0.0662939;AN=5008;NS=2504;DP=20145;EAS_AF=0.1032;AMR_AF=0.0303;AFR_AF=0.0862;EUR_AF=0.0328;SAS_AF=0.0613;AA=T|||;VT=SNP
19	50246978	rs28485442	T	C	100	PASS	AC=520;AF=0.103834;AN=5008;NS=2504;DP=16559;EAS_AF=0.124;AMR_AF=0.0432;AFR_AF=0.1846;EUR_AF=0.0507;SAS_AF=0.0716;AA=C|||;VT=SNP
19	50248501	rs2304202	T	C	100	PASS	AC=573;AF=0.114417;AN=5008;NS=2504;DP=14808;EAS_AF=0.1101;AMR_AF=0.0519;AFR_AF=0.2307;EUR_AF=0.0497;SAS_AF=0.0726;AA=C|||;VT=SNP;EX_TARGET
19	50248695	rs2304203	A	G	100	PASS	AC=429;AF=0.0856629;AN=5008;NS=2504;DP=14709;EAS_AF=0.1101;AMR_AF=0.0403;AFR_AF=0.1278;EUR_AF=0.0497;SAS_AF=0.0726;AA=G|||;VT=SNP
19	50248986	rs10405801	T	G	100	PASS	AC=378;AF=0.0754792;AN=5008;NS=2504;DP=15441;EAS_AF=0.1101;AMR_AF=0.036;AFR_AF=0.0923;EUR_AF=0.0487;SAS_AF=0.0726;AA=T|||;VT=SNP
19	50249393	rs112301620	C	T	100	PASS	AC=378;AF=0.0754792;AN=5008;NS=2504;DP=14480;EAS_AF=0.1101;AMR_AF=0.036;AFR_AF=0.0923;EUR_AF=0.0487;SAS_AF=0.0726;AA=T|||;VT=SNP
19	50249905	rs57733064	T	C	100	PASS	AC=485;AF=0.096845;AN=5008;NS=2504;DP=12470;EAS_AF=0.123;AMR_AF=0.0403;AFR_AF=0.1581;EUR_AF=0.0487;SAS_AF=0.0767;AA=C|||;VT=SNP;EX_TARGET
19	50250401	rs73934035	C	T	100	PASS	AC=363;AF=0.072484;AN=5008;NS=2504;DP=20272;EAS_AF=0.1101;AMR_AF=0.0331;AFR_AF=0.0825;EUR_AF=0.0487;SAS_AF=0.0726;AA=C|||;VT=SNP
19	50252185	rs7252978	G	A	100	PASS	AC=1449;AF=0.289337;AN=5008;NS=2504;DP=18425;EAS_AF=0.2589;AMR_AF=0.3343;AFR_AF=0.4289;EUR_AF=0.1282;SAS_AF=0.2658;AA=A|||;VT=SNP
19	50252483	rs73064102	C	T	100	PASS	AC=634;AF=0.126597;AN=5008;NS=2504;DP=21262;EAS_AF=0.1151;AMR_AF=0.1369;AFR_AF=0.0703;EUR_AF=0.0934;SAS_AF=0.2413;AA=C|||;VT=SNP
19	50252897	rs57447259	T	G	100	PASS	AC=975;AF=0.194688;AN=5008;NS=2504;DP=18588;EAS_AF=0.124;AMR_AF=0.2478;AFR_AF=0.27;EUR_AF=0.1968;SAS_AF=0.1258;AA=g|||;VT=SNP
19	50253144	rs2380185	A	G	100	PASS	AC=2038;AF=0.406949;AN=5008;NS=2504;DP=18745;EAS_AF=0.2718;AMR_AF=0.415;AFR_AF=0.6573;EUR_AF=0.2644;SAS_AF=0.3487;AA=G|||;VT=SNP
19	50253427	rs77280277	G	A	100	PASS	AC=408;AF=0.0814696;AN=5008;NS=2504;DP=20121;EAS_AF=0.12;AMR_AF=0.1527;AFR_AF=0.0711;EUR_AF=0.0278;SAS_AF=0.0603;AA=G|||;VT=SNP
19	50253584	rs28682480	C	T	100	PASS	AC=332;AF=0.0662939;AN=5008;NS=2504;DP=15417;EAS_AF=0.0337;AMR_AF=0.0331;AFR_AF=0.1694;EUR_AF=0.0368;SAS_AF=0.0143;AA=C|||;VT=SNP
19	50253618	rs28506894	C	G	100	PASS	AC=1176;AF=0.234824;AN=5008;NS=2504;DP=18848;EAS_AF=0.1508;AMR_AF=0.1873;AFR_AF=0.3911;EUR_AF=0.1272;SAS_AF=0.2546;AA=C|||;VT=SNP
19	50256985	rs10424569	G	C	100	PASS	AC=706;AF=0.140974;AN=5008;NS=2504;DP=6545;EAS_AF=0.0337;AMR_AF=0.1066;AFR_AF=0.329;EUR_AF=0.1402;SAS_AF=0.0225;AA=g|||;VT=SNP
19	50257550	rs112759409	G	A	100	PASS	AC=446;AF=0.0890575;AN=5008;NS=2504;DP=10000;EAS_AF=0.1339;AMR_AF=0.1599;AFR_AF=0.0666;EUR_AF=0.0417;SAS_AF=0.0716;AA=g|||;VT=SNP
19	50258031	rs1674137	C	T	100	PASS	AC=1996;AF=0.398562;AN=5008;NS=2504;DP=17686;EAS_AF=0.3204;AMR_AF=0.3646;AFR_AF=0.6952;EUR_AF=0.171;SAS_AF=0.3364;AA=T|||;VT=SNP
19	50258737	rs8102970	A	G	100	PASS	AC=801;AF=0.159944;AN=5008;NS=2504;DP=15585;EAS_AF=0.1181;AMR_AF=0.1282;AFR_AF=0.1959;EUR_AF=0.0905;SAS_AF=0.2485;AA=A|||;VT=SNP
19	50258765	rs75363781	A	G	100	PASS	AC=612;AF=0.122204;AN=5008;NS=2504;DP=15966;EAS_AF=0.0367;AMR_AF=0.0965;AFR_AF=0.2602;EUR_AF=0.1412;SAS_AF=0.0225;AA=A|||;VT=SNP
19	50259641	rs59279982	A	G	100	PASS	AC=505;AF=0.100839;AN=5008;NS=2504;DP=18954;EAS_AF=0.1349;AMR_AF=0.1715;AFR_AF=0.1029;EUR_AF=0.0427;SAS_AF=0.0726;AA=A|||;VT=SNP
19	50259722	rs10414681	C	T	100	PASS	AC=1249;AF=0.249401;AN=5008;NS=2504;DP=19843;EAS_AF=0.1508;AMR_AF=0.183;AFR_AF=0.4289;EUR_AF=0.1292;SAS_AF=0.2791;AA=T|||;VT=SNP
19	50260161	rs73066017	A	G	100	PASS	AC=493;AF=0.0984425;AN=5008;NS=2504;DP=18540;EAS_AF=0.121;AMR_AF=0.1744;AFR_AF=0.1029;EUR_AF=0.0427;SAS_AF=0.0726;AA=A|||;VT=SNP
19	50260266	rs10421230	G	A	100	PASS	AC=331;AF=0.0660942;AN=5008;NS=2504;DP=21249;EAS_AF=0.0357;AMR_AF=0.0331;AFR_AF=0.1672;EUR_AF=0.0368;SAS_AF=0.0143;AA=G|||;VT=SNP
19	50260768	rs2001342	C	T	100	PASS	AC=1209;AF=0.241414;AN=5008;NS=2504;DP=21085;EAS_AF=0.1587;AMR_AF=0.1816;AFR_AF=0.4092;EUR_AF=0.1282;SAS_AF=0.2587;AA=T|||;VT=SNP
19	50261641	rs3889507	C	T	100	PASS	AC=717;AF=0.143171;AN=5008;NS=2504;DP=17806;EAS_AF=0.12;AMR_AF=0.1239;AFR_AF=0.121;EUR_AF=0.0924;SAS_AF=0.2628;AA=C|||;VT=SNP
19	50262005	rs1654603	C	G	100	PASS	AC=1404;AF=0.280351;AN=5008;NS=2504;DP=18964;EAS_AF=0.1577;AMR_AF=0.1916;AFR_AF=0.5212;EUR_AF=0.1392;SAS_AF=0.2894;AA=G|||;VT=SNP
19	50262465	rs112289524	T	C	100	PASS	AC=678;AF=0.135383;AN=5008;NS=2504;DP=11399;EAS_AF=0.1577;AMR_AF=0.0648;AFR_AF=0.2262;EUR_AF=0.0865;SAS_AF=0.09;AA=T|||;VT=SNP
19	50262634	rs28794768	A	G	100	PASS	AC=1791;AF=0.357628;AN=5008;NS=2504;DP=12957;EAS_AF=0.2956;AMR_AF=0.2205;AFR_AF=0.6082;EUR_AF=0.1809;SAS_AF=0.362;AA=G|||;VT=SNP
19	50262999	rs10403659	G	T	100	PASS	AC=1587;AF=0.316893;AN=5008;NS=2504;DP=17299;EAS_AF=0.2698;AMR_AF=0.2046;AFR_AF=0.4856;EUR_AF=0.1809;SAS_AF=0.3569;AA=G|||;VT=SNP
19	50263979	rs7250929	C	T	100	PASS	AC=774;AF=0.154553;AN=5008;NS=2504;DP=15604;EAS_AF=0.1379;AMR_AF=0.0749;AFR_AF=0.3086;EUR_AF=0.0875;SAS_AF=0.089;AA=a|||;VT=SNP
19	50264953	rs67006152	G	A	100	PASS	AC=627;AF=0.1252;AN=5008;NS=2504;DP=16650;EAS_AF=0.0794;AMR_AF=0.0634;AFR_AF=0.1362;EUR_AF=0.1054;SAS_AF=0.2219;AA=G|||;VT=SNP
19	50265230	rs1273634	C	T	100	PASS	AC=2473;AF=0.49381;AN=5008;NS=2504;DP=17197;EAS_AF=0.5437;AMR_AF=0.3271;AFR_AF=0.7746;EUR_AF=0.2863;SAS_AF=0.3947;AA=T|||;VT=SNP
19	50265549	rs3745477	T	G	100	PASS	AC=2485;AF=0.496206;AN=5008;NS=2504;DP=15233;EAS_AF=0.4841;AMR_AF=0.6513;AFR_AF=0.2965;EUR_AF=0.7247;SAS_AF=0.4335;AA=T|||;VT=SNP
19	50267112	rs59611535	G	C	100	PASS	AC=218;AF=0.0435304;AN=5008;NS=2504;DP=14036;EAS_AF=0.13;AMR_AF=0.0663;AFR_AF=0.0015;EUR_AF=0.006;SAS_AF=0.0337;AA=G|||;VT=SNP
19	50267774	rs79516993	A	G	100	PASS	AC=379;AF=0.0756789;AN=5008;NS=2504;DP=16192;EAS_AF=0.0734;AMR_AF=0.0591;AFR_AF=0.0076;EUR_AF=0.0994;SAS_AF=0.1575;AA=A|||;VT=SNP
19	50267988	rs1273636	C	A	100	PASS	AC=2937;AF=0.586462;AN=5008;NS=2504;DP=17574;EAS_AF=0.7242;AMR_AF=0.6686;AFR_AF=0.5023;EUR_AF=0.5696;SAS_AF=0.5174;AA=C|||;VT=SNP
19	50271087	rs74408320	G	A	100	PASS	AC=449;AF=0.0896565;AN=5008;NS=2504;DP=16332;EAS_AF=0.0724;AMR_AF=0.0648;AFR_AF=0.0651;EUR_AF=0.0964;SAS_AF=0.1513;AA=G|||;VT=SNP
19	50271356	rs61398712	G	A	100	PASS	AC=456;AF=0.0910543;AN=5008;NS=2504;DP=18963;EAS_AF=0.0724;AMR_AF=0.0648;AFR_AF=0.0703;EUR_AF=0.0964;SAS_AF=0.1513;AA=G|||;VT=SNP
19	50271502	rs1674139	T	C	100	PASS	AC=2421;AF=0.483427;AN=5008;NS=2504;DP=18993;EAS_AF=0.5476;AMR_AF=0.5865;AFR_AF=0.4123;EUR_AF=0.5646;SAS_AF=0.3569;AA=T|||;VT=SNP
19	50271858	rs4801806	T	A	100	PASS	AC=224;AF=0.0447284;AN=5008;NS=2504;DP=21148;EAS_AF=0.131;AMR_AF=0.0677;AFR_AF=0.0023;EUR_AF=0.007;SAS_AF=0.0358;AA=T|||;VT=SNP
19	50271924	rs10404868	G	T	100	PASS	AC=1141;AF=0.227835;AN=5008;NS=2504;DP=18494;EAS_AF=0.1935;AMR_AF=0.2017;AFR_AF=0.3026;EUR_AF=0.2266;SAS_AF=0.182;AA=G|||;VT=SNP
19	50273126	rs76668316	G	A	100	PASS	AC=458;AF=0.0914537;AN=5008;NS=2504;DP=17992;EAS_AF=0.0734;AMR_AF=0.0648;AFR_AF=0.0726;EUR_AF=0.0954;SAS_AF=0.1503;AA=G|||;VT=SNP
19	50274120	rs112402202	A	G	100	PASS	AC=479;AF=0.095647;AN=5008;NS=2504;DP=18978;EAS_AF=0.0764;AMR_AF=0.0677;AFR_AF=0.0802;EUR_AF=0.0984;SAS_AF=0.1534;AA=A|||;VT=SNP
19	50274534	rs79059207	G	A	100	PASS	AC=324;AF=0.0646965;AN=5008;NS=2504;DP=10883;EAS_AF=0.0526;AMR_AF=0.0274;AFR_AF=0.0575;EUR_AF=0.0318;SAS_AF=0.1472;AA=G|||;VT=SNP
19	50274961	rs4802619	T	C	100	PASS	AC=698;AF=0.139377;AN=5008;NS=2504;DP=16897;EAS_AF=0.2054;AMR_AF=0.134;AFR_AF=0.0817;EUR_AF=0.1064;SAS_AF=0.1871;AA=C|||;VT=SNP
19	50275178	rs79349312	G	A	100	PASS	AC=472;AF=0.0942492;AN=5008;NS=2504;DP=15777;EAS_AF=0.0744;AMR_AF=0.0706;AFR_AF=0.0635;EUR_AF=0.1034;SAS_AF=0.1636;AA=G|||;VT=SNP
19	50275358	rs12971721	C	T	100	PASS	AC=893;AF=0.178315;AN=5008;NS=2504;DP=14207;EAS_AF=0.1915;AMR_AF=0.1657;AFR_AF=0.1679;EUR_AF=0.1998;SAS_AF=0.1656;AA=A|||;VT=SNP
19	50276132	rs10408812	G	A	100	PASS	AC=1223;AF=0.244209;AN=5008;NS=2504;DP=14966;EAS_AF=0.1895;AMR_AF=0.2017;AFR_AF=0.3676;EUR_AF=0.2247;SAS_AF=0.184;AA=G|||;VT=SNP
19	50276181	rs59722125	G	T	100	PASS	AC=760;AF=0.151757;AN=5008;NS=2504;DP=15169;EAS_AF=0.2044;AMR_AF=0.1297;AFR_AF=0.1384;EUR_AF=0.1004;SAS_AF=0.184;AA=G|||;VT=SNP
19	50276414	rs12608893	G	C	100	PASS	AC=762;AF=0.152157;AN=5008;NS=2504;DP=19061;EAS_AF=0.2054;AMR_AF=0.1369;AFR_AF=0.1324;EUR_AF=0.1024;SAS_AF=0.1861;AA=G|||;VT=SNP
19	50276856	rs77220875	A	G	100	PASS	AC=769;AF=0.153554;AN=5008;NS=2504;DP=21431;EAS_AF=0.2054;AMR_AF=0.1311;AFR_AF=0.1377;EUR_AF=0.1034;SAS_AF=0.1892;AA=A|||;VT=SNP
19	50278286	rs11669134	G	A	100	PASS	AC=791;AF=0.157947;AN=5008;NS=2504;DP=16763;EAS_AF=0.1885;AMR_AF=0.17;AFR_AF=0.0976;EUR_AF=0.2008;SAS_AF=0.1554;AA=g|||;VT=SNP
19	50279657	rs77968356	G	A	100	PASS	AC=756;AF=0.150958;AN=5008;NS=2504;DP=17505;EAS_AF=0.2044;AMR_AF=0.1297;AFR_AF=0.1309;EUR_AF=0.1034;SAS_AF=0.1871;AA=g|||;VT=SNP
19	50280376	rs11671380	C	T	100	PASS	AC=193;AF=0.0385383;AN=5008;NS=2504;DP=10951;EAS_AF=0.0327;AMR_AF=0.0418;AFR_AF=0.0363;EUR_AF=0.0437;SAS_AF=0.0399;AA=C|||;VT=SNP
19	50280564	rs1273643	A	G	100	PASS	AC=2376;AF=0.474441;AN=5008;NS=2504;DP=16756;EAS_AF=0.5496;AMR_AF=0.5865;AFR_AF=0.4062;EUR_AF=0.5447;SAS_AF=0.3374;AA=A|||;VT=SNP
19	50281369	rs4802620	C	G	100	PASS	AC=763;AF=0.152356;AN=5008;NS=2504;DP=16874;EAS_AF=0.2054;AMR_AF=0.1297;AFR_AF=0.1377;EUR_AF=0.1034;SAS_AF=0.184;AA=g|||;VT=SNP
19	50281537	rs1273644	T	C	100	PASS	AC=2419;AF=0.483027;AN=5008;NS=2504;DP=15668;EAS_AF=0.5417;AMR_AF=0.5951;AFR_AF=0.416;EUR_AF=0.5616;SAS_AF=0.3528;AA=t|||;VT=SNP
19	50282053	rs62129179	G	A	100	PASS	AC=212;AF=0.0423323;AN=5008;NS=2504;DP=14471;EAS_AF=0.0516;AMR_AF=0.0159;AFR_AF=0.0045;EUR_AF=0.0249;SAS_AF=0.1207;AA=g|||;VT=SNP
19	50282319	rs60458566	C	T	100	PASS	AC=734;AF=0.146565;AN=5008;NS=2504;DP=11622;EAS_AF=0.2044;AMR_AF=0.1282;AFR_AF=0.1172;EUR_AF=0.1034;SAS_AF=0.184;AA=-|||;VT=SNP
19	50282717	rs4802621	T	C	100	PASS	AC=758;AF=0.151358;AN=5008;NS=2504;DP=10318;EAS_AF=0.2014;AMR_AF=0.1282;AFR_AF=0.1377;EUR_AF=0.1034;SAS_AF=0.184;AA=-|||;VT=SNP
19	50282897	rs4802622	G	A	100	PASS	AC=751;AF=0.14996;AN=5008;NS=2504;DP=16362;EAS_AF=0.2024;AMR_AF=0.1239;AFR_AF=0.1339;EUR_AF=0.1034;SAS_AF=0.184;AA=g|||;VT=SNP
19	50285509	rs62129180	G	T	100	PASS	AC=200;AF=0.0399361;AN=5008;NS=2504;DP=9038;EAS_AF=0.0486;AMR_AF=0.0159;AFR_AF=0.0038;EUR_AF=0.0229;SAS_AF=0.1145;AA=G|||;VT=SNP
19	50286338	rs12610882	C	T	100	PASS	AC=863;AF=0.172324;AN=5008;NS=2504;DP=23296;EAS_AF=0.246;AMR_AF=0.1657;AFR_AF=0.1218;EUR_AF=0.1093;SAS_AF=0.2342;AA=C|||;VT=SNP
19	50286382	rs12609447	T	C	100	PASS	AC=807;AF=0.161142;AN=5008;NS=2504;DP=24014;EAS_AF=0.248;AMR_AF=0.1614;AFR_AF=0.0772;EUR_AF=0.1093;SAS_AF=0.2382;AA=T|||;VT=SNP
19	50286936	rs16981435	G	C	100	PASS	AC=254;AF=0.0507188;AN=5008;NS=2504;DP=18741;EAS_AF=0.131;AMR_AF=0.0605;AFR_AF=0.0015;EUR_AF=0.007;SAS_AF=0.0726;AA=G|||;VT=SNP
19	50287255	rs76330541	A	G	100	PASS	AC=801;AF=0.159944;AN=5008;NS=2504;DP=19432;EAS_AF=0.245;AMR_AF=0.1614;AFR_AF=0.0764;EUR_AF=0.1103;SAS_AF=0.2352;AA=A|||;VT=SNP
19	50287644	rs10425303	A	G	100	PASS	AC=2771;AF=0.553315;AN=5008;NS=2504;DP=14416;EAS_AF=0.4613;AMR_AF=0.415;AFR_AF=0.7042;EUR_AF=0.4374;SAS_AF=0.6616;AA=G|||;VT=SNP
19	50287801	rs17310914	T	C	100	PASS	AC=1148;AF=0.229233;AN=5008;NS=2504;DP=19343;EAS_AF=0.247;AMR_AF=0.2161;AFR_AF=0.1369;EUR_AF=0.1978;SAS_AF=0.3773;AA=T|||;VT=SNP
19	50288074	rs79483010	A	G	100	PASS	AC=1199;AF=0.239417;AN=5008;NS=2504;DP=18161;EAS_AF=0.247;AMR_AF=0.2176;AFR_AF=0.1755;EUR_AF=0.1978;SAS_AF=0.3763;AA=G|||;VT=SNP
19	50289859	rs4802623	G	A	100	PASS	AC=2691;AF=0.53734;AN=5008;NS=2504;DP=17194;EAS_AF=0.4563;AMR_AF=0.4092;AFR_AF=0.6558;EUR_AF=0.4304;SAS_AF=0.6616;AA=A|||;VT=SNP
19	50289948	rs4802624	A	G	100	PASS	AC=765;AF=0.152756;AN=5008;NS=2504;DP=18605;EAS_AF=0.244;AMR_AF=0.1614;AFR_AF=0.0794;EUR_AF=0.1093;SAS_AF=0.1963;AA=A|||;VT=SNP
19	50290849	rs11669608	A	G	100	PASS	AC=2696;AF=0.538339;AN=5008;NS=2504;DP=15299;EAS_AF=0.4554;AMR_AF=0.4092;AFR_AF=0.6581;EUR_AF=0.4324;SAS_AF=0.6626;AA=G|||;VT=SNP
19	50291835	rs77887914	A	G	100	PASS	AC=776;AF=0.154952;AN=5008;NS=2504;DP=17363;EAS_AF=0.247;AMR_AF=0.1571;AFR_AF=0.0582;EUR_AF=0.1093;SAS_AF=0.2362;AA=a|||;VT=SNP
19	50293110	rs17370523	T	G	100	PASS	AC=1181;AF=0.235823;AN=5008;NS=2504;DP=18966;EAS_AF=0.249;AMR_AF=0.2176;AFR_AF=0.1581;EUR_AF=0.1998;SAS_AF=0.3773;AA=G|||;VT=SNP
19	50293435	rs77827342	G	A	100	PASS	AC=879;AF=0.175519;AN=5008;NS=2504;DP=18887;EAS_AF=0.247;AMR_AF=0.1657;AFR_AF=0.1316;EUR_AF=0.1093;SAS_AF=0.2362;AA=G|||;VT=SNP
19	50294150	rs7251251	G	A	100	PASS	AC=1478;AF=0.295128;AN=5008;NS=2504;DP=17845;EAS_AF=0.2044;AMR_AF=0.1945;AFR_AF=0.4735;EUR_AF=0.2316;SAS_AF=0.2843;AA=G|||;VT=SNP
19	50294367	rs76653157	A	G	100	PASS	AC=1215;AF=0.242612;AN=5008;NS=2504;DP=16247;EAS_AF=0.2431;AMR_AF=0.2205;AFR_AF=0.1861;EUR_AF=0.1998;SAS_AF=0.3783;AA=G|||;VT=SNP
19	50294457	rs79354423	T	G	100	PASS	AC=766;AF=0.152955;AN=5008;NS=2504;DP=19340;EAS_AF=0.2411;AMR_AF=0.1571;AFR_AF=0.0552;EUR_AF=0.1093;SAS_AF=0.2362;AA=T|||;VT=SNP
19	50294641	rs7251695	C	T	100	PASS	AC=1057;AF=0.211062;AN=5008;NS=2504;DP=16774;EAS_AF=0.1538;AMR_AF=0.1427;AFR_AF=0.3585;EUR_AF=0.1769;SAS_AF=0.1544;AA=C|||;VT=SNP
19	50294759	rs1001281	T	C	100	PASS	AC=1200;AF=0.239617;AN=5008;NS=2504;DP=19378;EAS_AF=0.244;AMR_AF=0.219;AFR_AF=0.1755;EUR_AF=0.1998;SAS_AF=0.3773;AA=C|||;VT=SNP
19	50295708	rs4802626	G	C	100	PASS	AC=913;AF=0.182308;AN=5008;NS=2504;DP=14304;EAS_AF=0.2421;AMR_AF=0.1686;AFR_AF=0.1619;EUR_AF=0.1093;SAS_AF=0.2331;AA=C|||;VT=SNP
19	50296145	rs2302518	T	C	100	PASS	AC=909;AF=0.18151;AN=5008;NS=2504;DP=16537;EAS_AF=0.2411;AMR_AF=0.1686;AFR_AF=0.1596;EUR_AF=0.1093;SAS_AF=0.2331;AA=C|||;VT=SNP
19	50297004	rs76431899	A	C	100	PASS	AC=902;AF=0.180112;AN=5008;NS=2504;DP=16481;EAS_AF=0.2411;AMR_AF=0.1686;AFR_AF=0.1543;EUR_AF=0.1093;SAS_AF=0.2331;AA=C|||;VT=SNP
19	50297269	rs570834667	A	T	100	PASS	AC=44;AF=0.00878594;AN=5008;NS=2504;DP=11775;EAS_AF=0.005;AMR_AF=0.0058;AFR_AF=0.0008;EUR_AF=0.0179;SAS_AF=0.0164;AA=A|||;VT=SNP
19	50297520	rs62129182	T	C	100	PASS	AC=201;AF=0.0401358;AN=5008;NS=2504;DP=12554;EAS_AF=0.0476;AMR_AF=0.0159;AFR_AF=0.0038;EUR_AF=0.0209;SAS_AF=0.1186;AA=T|||;VT=SNP
19	50297554	rs12610289	C	A	100	PASS	AC=766;AF=0.152955;AN=5008;NS=2504;DP=14710;EAS_AF=0.2431;AMR_AF=0.1571;AFR_AF=0.0552;EUR_AF=0.1093;SAS_AF=0.2342;AA=C|||;VT=SNP
19	50297614	rs12610341	G	A	100	PASS	AC=763;AF=0.152356;AN=5008;NS=2504;DP=14677;EAS_AF=0.2411;AMR_AF=0.1571;AFR_AF=0.0552;EUR_AF=0.1083;SAS_AF=0.2342;AA=G|||;VT=SNP
19	50298117	rs12986369	A	G	100	PASS	AC=2718;AF=0.542732;AN=5008;NS=2504;DP=18232;EAS_AF=0.4613;AMR_AF=0.415;AFR_AF=0.6581;EUR_AF=0.4453;SAS_AF=0.6616;AA=G|||;VT=SNP
19	50299408	rs2072451	T	G	100	PASS	AC=2486;AF=0.496406;AN=5008;NS=2504;DP=20080;EAS_AF=0.4335;AMR_AF=0.4135;AFR_AF=0.4887;EUR_AF=0.4831;SAS_AF=0.6442;AA=G|||;VT=SNP
19	50299757	rs7258104	A	G	100	PASS	AC=2540;AF=0.507188;AN=5008;NS=2504;DP=24933;EAS_AF=0.4385;AMR_AF=0.415;AFR_AF=0.5272;EUR_AF=0.4751;SAS_AF=0.6493;AA=G|||;VT=SNP
19	50299865	rs76403112	C	T	100	PASS	AC=615;AF=0.122804;AN=5008;NS=2504;DP=27970;EAS_AF=0.0903;AMR_AF=0.1153;AFR_AF=0.056;EUR_AF=0.164;SAS_AF=0.2096;AA=C|||;VT=SNP
19	50299866	rs115475578	G	A	100	PASS	AC=211;AF=0.0421326;AN=5008;NS=2504;DP=28020;EAS_AF=0.0427;AMR_AF=0.0086;AFR_AF=0.0098;EUR_AF=0.0109;SAS_AF=0.1411;AA=G|||;VT=SNP
19	50299901	rs79716223	T	C	100	PASS	AC=68;AF=0.0135783;AN=5008;NS=2504;DP=29166;EAS_AF=0.005;AMR_AF=0.0058;AFR_AF=0.0015;EUR_AF=0.0229;SAS_AF=0.0348;AA=T|||;VT=SNP
19	50300026	rs28413128	A	G	100	PASS	AC=1923;AF=0.383986;AN=5008;NS=2504;DP=27524;EAS_AF=0.244;AMR_AF=0.3156;AFR_AF=0.3888;EUR_AF=0.4622;SAS_AF=0.4898;AA=G|||;VT=SNP
19	50300477	rs74892778	C	T	100	PASS	AC=220;AF=0.0439297;AN=5008;NS=2504;DP=21002;EAS_AF=0.0496;AMR_AF=0.0086;AFR_AF=0.0113;EUR_AF=0.0109;SAS_AF=0.1411;AA=C|||;VT=SNP
19	50301152	rs34530448	A	T	100	PASS	AC=1067;AF=0.213059;AN=5008;NS=2504;DP=16854;EAS_AF=0.0982;AMR_AF=0.2032;AFR_AF=0.0983;EUR_AF=0.3211;SAS_AF=0.3824;AA=A|||;VT=SNP
19	50301287	rs116381034	C	T	100	PASS	AC=182;AF=0.0363419;AN=5008;NS=2504;DP=18200;EAS_AF=0.0486;AMR_AF=0.0086;AFR_AF=0.0113;EUR_AF=0.0109;SAS_AF=0.1033;AA=C|||;VT=SNP
19	50301545	rs7251463	G	A	100	PASS	AC=1865;AF=0.372404;AN=5008;NS=2504;DP=16417;EAS_AF=0.2351;AMR_AF=0.3112;AFR_AF=0.3691;EUR_AF=0.4483;SAS_AF=0.4836;AA=A|||;VT=SNP
19	50301653	rs7251269	A	G	100	PASS	AC=2622;AF=0.523562;AN=5008;NS=2504;DP=17691;EAS_AF=0.4107;AMR_AF=0.4063;AFR_AF=0.6301;EUR_AF=0.4622;SAS_AF=0.6421;AA=G|||;VT=SNP
19	50301820	rs7247082	A	G	100	PASS	AC=651;AF=0.129992;AN=5008;NS=2504;DP=18871;EAS_AF=0.1379;AMR_AF=0.085;AFR_AF=0.18;EUR_AF=0.1163;SAS_AF=0.1002;AA=A|||;VT=SNP
19	50301844	rs7248071	T	G	100	PASS	AC=1869;AF=0.373203;AN=5008;NS=2504;DP=18471;EAS_AF=0.2361;AMR_AF=0.3112;AFR_AF=0.3707;EUR_AF=0.4483;SAS_AF=0.4847;AA=G|||;VT=SNP
19	50303613	rs62129183	G	C	100	PASS	AC=683;AF=0.136382;AN=5008;NS=2504;DP=18994;EAS_AF=0.1458;AMR_AF=0.0879;AFR_AF=0.1793;EUR_AF=0.1272;SAS_AF=0.1125;AA=G|||;VT=SNP
19	50303660	rs80232594	G	A	100	PASS	AC=220;AF=0.0439297;AN=5008;NS=2504;DP=19751;EAS_AF=0.0516;AMR_AF=0.0086;AFR_AF=0.0098;EUR_AF=0.0109;SAS_AF=0.1411;AA=G|||;VT=SNP
19	50304336	rs1003424	A	G	100	PASS	AC=1936;AF=0.386581;AN=5008;NS=2504;DP=18016;EAS_AF=0.244;AMR_AF=0.3141;AFR_AF=0.3986;EUR_AF=0.4632;SAS_AF=0.4898;AA=G|||;VT=SNP
19	50304392	rs10421561	T	C	100	PASS	AC=1919;AF=0.383187;AN=5008;NS=2504;DP=17907;EAS_AF=0.244;AMR_AF=0.3141;AFR_AF=0.3873;EUR_AF=0.4632;SAS_AF=0.4877;AA=T|||;VT=SNP
19	50304439	rs10421754	T	C	100	PASS	AC=1919;AF=0.383187;AN=5008;NS=2504;DP=17457;EAS_AF=0.244;AMR_AF=0.3141;AFR_AF=0.3873;EUR_AF=0.4632;SAS_AF=0.4877;AA=C|||;VT=SNP
19	50305688	rs2159984	G	C	100	PASS	AC=1861;AF=0.371605;AN=5008;NS=2504;DP=13561;EAS_AF=0.2371;AMR_AF=0.3012;AFR_AF=0.3744;EUR_AF=0.4493;SAS_AF=0.4765;AA=C|||;VT=SNP
19	50306198	rs28736735	G	T	100	PASS	AC=649;AF=0.129593;AN=5008;NS=2504;DP=15628;EAS_AF=0.1379;AMR_AF=0.085;AFR_AF=0.1778;EUR_AF=0.1163;SAS_AF=0.1012;AA=G|||;VT=SNP;EX_TARGET
19	50307155	rs117793773	T	G	100	PASS	AC=213;AF=0.0425319;AN=5008;NS=2504;DP=17801;EAS_AF=0.0496;AMR_AF=0.0086;AFR_AF=0.0098;EUR_AF=0.0109;SAS_AF=0.136;AA=T|||;VT=SNP
19	50307344	rs11879607	C	T	100	PASS	AC=2607;AF=0.520567;AN=5008;NS=2504;DP=15898;EAS_AF=0.4087;AMR_AF=0.4063;AFR_AF=0.6248;EUR_AF=0.4612;SAS_AF=0.637;AA=T|||;VT=SNP
19	50307401	rs62129184	G	A	100	PASS	AC=631;AF=0.125998;AN=5008;NS=2504;DP=17207;EAS_AF=0.0962;AMR_AF=0.1167;AFR_AF=0.0567;EUR_AF=0.166;SAS_AF=0.2157;AA=G|||;VT=SNP
19	50307408	rs11879637	G	A	100	PASS	AC=1840;AF=0.367412;AN=5008;NS=2504;DP=17237;EAS_AF=0.2371;AMR_AF=0.3069;AFR_AF=0.3533;EUR_AF=0.4473;SAS_AF=0.4816;AA=G|||;VT=SNP
19	50307658	rs139317184	C	T	100	PASS	AC=157;AF=0.0313498;AN=5008;NS=2504;DP=13901;EAS_AF=0.0466;AMR_AF=0.0072;AFR_AF=0.0098;EUR_AF=0.006;SAS_AF=0.0879;AA=c|||;VT=SNP
19	50308117	rs114198499	C	T	100	PASS	AC=162;AF=0.0323482;AN=5008;NS=2504;DP=16092;EAS_AF=0.0466;AMR_AF=0.0072;AFR_AF=0.0106;EUR_AF=0.006;SAS_AF=0.092;AA=c|||;VT=SNP
19	50308134	rs2241040	G	C	100	PASS	AC=1954;AF=0.390176;AN=5008;NS=2504;DP=17608;EAS_AF=0.2401;AMR_AF=0.3141;AFR_AF=0.3949;EUR_AF=0.4602;SAS_AF=0.5204;AA=g|||;VT=SNP
19	50308873	rs147959530	G	A	100	PASS	AC=214;AF=0.0427316;AN=5008;NS=2504;DP=10923;EAS_AF=0.002;AMR_AF=0.0504;AFR_AF=0.003;EUR_AF=0.0905;SAS_AF=0.0838;AA=g|||;VT=SNP;EX_TARGET
19	50308893	rs8101959	T	C	100	PASS	AC=2005;AF=0.400359;AN=5008;NS=2504;DP=11090;EAS_AF=0.245;AMR_AF=0.317;AFR_AF=0.4206;EUR_AF=0.4622;SAS_AF=0.5286;AA=c|||;VT=SNP
19	50309883	rs116763803	G	A	100	PASS	AC=157;AF=0.0313498;AN=5008;NS=2504;DP=14876;EAS_AF=0.0466;AMR_AF=0.0072;AFR_AF=0.0098;EUR_AF=0.006;SAS_AF=0.0879;AA=C|||;VT=SNP
19	50310775	rs62129186	C	T	100	PASS	AC=631;AF=0.125998;AN=5008;NS=2504;DP=20329;EAS_AF=0.0952;AMR_AF=0.1167;AFR_AF=0.0575;EUR_AF=0.171;SAS_AF=0.2106;AA=C|||;VT=SNP
19	50311291	rs79229602	T	C	100	PASS	AC=161;AF=0.0321486;AN=5008;NS=2504;DP=21346;EAS_AF=0.0466;AMR_AF=0.0072;AFR_AF=0.0098;EUR_AF=0.006;SAS_AF=0.092;AA=T|||;VT=SNP
19	50312653	rs2305921	C	T	100	PASS	AC=656;AF=0.13099;AN=5008;NS=2504;DP=13586;EAS_AF=0.1399;AMR_AF=0.0865;AFR_AF=0.1793;EUR_AF=0.1183;SAS_AF=0.1012;AA=C|||;VT=SNP;EX_TARGET
19	50312801	rs35002951	C	T	100	PASS	AC=173;AF=0.0345447;AN=5008;NS=2504;DP=15949;EAS_AF=0.0466;AMR_AF=0.0086;AFR_AF=0.0098;EUR_AF=0.0109;SAS_AF=0.0982;AA=C|||;VT=SNP;EX_TARGET
19	50313129	rs147529176	C	T	100	PASS	AC=100;AF=0.0199681;AN=5008;NS=2504;DP=20578;EAS_AF=0.0119;AMR_AF=0.0072;AFR_AF=0.0008;EUR_AF=0.005;SAS_AF=0.0787;AA=C|||;VT=SNP
19	50313806	rs4801807	A	G	100	PASS	AC=2499;AF=0.499002;AN=5008;NS=2504;DP=14981;EAS_AF=0.4147;AMR_AF=0.4049;AFR_AF=0.5257;EUR_AF=0.4722;SAS_AF=0.6442;AA=G|||;VT=SNP
19	50315423	rs8104825	G	A	100	PASS	AC=1818;AF=0.363019;AN=5008;NS=2504;DP=21259;EAS_AF=0.2361;AMR_AF=0.3069;AFR_AF=0.3381;EUR_AF=0.4473;SAS_AF=0.4806;AA=G|||;VT=SNP
19	50315698	rs2305919	A	C	100	PASS	AC=2477;AF=0.494609;AN=5008;NS=2504;DP=21559;EAS_AF=0.4087;AMR_AF=0.4049;AFR_AF=0.5204;EUR_AF=0.4702;SAS_AF=0.637;AA=C|||;VT=SNP
19	50315773	rs2305918	T	A	100	PASS	AC=1835;AF=0.366414;AN=5008;NS=2504;DP=20030;EAS_AF=0.2361;AMR_AF=0.3098;AFR_AF=0.3404;EUR_AF=0.4592;SAS_AF=0.4806;AA=T|||;VT=SNP
19	50316083	rs35816883	C	T	100	PASS	AC=1088;AF=0.217252;AN=5008;NS=2504;DP=17301;EAS_AF=0.0972;AMR_AF=0.2147;AFR_AF=0.1074;EUR_AF=0.326;SAS_AF=0.3793;AA=C|||;VT=SNP
19	50316645	rs138010676	A	T	100	PASS	AC=158;AF=0.0315495;AN=5008;NS=2504;DP=18062;EAS_AF=0.0149;AMR_AF=0.0086;AFR_AF=0;EUR_AF=0.0109;SAS_AF=0.1288;AA=A|||;VT=SNP
19	50316754	rs2286948	C	T	100	PASS	AC=1579;AF=0.315296;AN=5008;NS=2504;DP=18150;EAS_AF=0.5;AMR_AF=0.4438;AFR_AF=0.0408;EUR_AF=0.3877;SAS_AF=0.3303;AA=C|||;VT=SNP
19	50318900	rs113008199	C	T	100	PASS	AC=217;AF=0.0433307;AN=5008;NS=2504;DP=10162;EAS_AF=0.0496;AMR_AF=0.0086;AFR_AF=0.0113;EUR_AF=0.0119;SAS_AF=0.137;AA=C|||;VT=SNP
19	50319125	rs12984891	C	T	100	PASS	AC=4262;AF=0.851038;AN=5008;NS=2504;DP=7394;EAS_AF=0.8611;AMR_AF=0.853;AFR_AF=0.9153;EUR_AF=0.7366;SAS_AF=0.8701;AA=T|||;VT=SNP
19	50319142	rs113537137	G	A	100	PASS	AC=215;AF=0.0429313;AN=5008;NS=2504;DP=7163;EAS_AF=0.0496;AMR_AF=0.0086;AFR_AF=0.0098;EUR_AF=0.0119;SAS_AF=0.137;AA=G|||;VT=SNP
19	50319730	rs77498119	G	A	100	PASS	AC=219;AF=0.04373;AN=5008;NS=2504;DP=14856;EAS_AF=0.0486;AMR_AF=0.0086;AFR_AF=0.0098;EUR_AF=0.0109;SAS_AF=0.1431;AA=G|||;VT=SNP
19	50320671	rs75774062	C	G	100	PASS	AC=246;AF=0.0491214;AN=5008;NS=2504;DP=16584;EAS_AF=0.0724;AMR_AF=0.0101;AFR_AF=0.0098;EUR_AF=0.0129;SAS_AF=0.1431;AA=C|||;VT=SNP
19	50320987	rs12709916	C	T	100	PASS	AC=1062;AF=0.212061;AN=5008;NS=2504;DP=15178;EAS_AF=0.0883;AMR_AF=0.1556;AFR_AF=0.3238;EUR_AF=0.1541;SAS_AF=0.2883;AA=C|||;VT=SNP
19	50321068	rs67012811	C	T	100	PASS	AC=1525;AF=0.304513;AN=5008;NS=2504;DP=14791;EAS_AF=0.4802;AMR_AF=0.438;AFR_AF=0.0401;EUR_AF=0.3678;SAS_AF=0.3211;AA=C|||;VT=SNP
19	50321510	rs7246170	C	T	100	PASS	AC=889;AF=0.177516;AN=5008;NS=2504;DP=13820;EAS_AF=0.0883;AMR_AF=0.1297;AFR_AF=0.2148;EUR_AF=0.1441;SAS_AF=0.2873;AA=C|||;VT=SNP
19	50321512	rs968388	C	G	100	PASS	AC=1541;AF=0.307708;AN=5008;NS=2504;DP=13827;EAS_AF=0.4901;AMR_AF=0.4366;AFR_AF=0.0408;EUR_AF=0.3777;SAS_AF=0.317;AA=C|||;VT=SNP
19	50321858	rs77400039	G	A	100	PASS	AC=237;AF=0.0473243;AN=5008;NS=2504;DP=16287;EAS_AF=0.0645;AMR_AF=0.0101;AFR_AF=0.0098;EUR_AF=0.0129;SAS_AF=0.1421;AA=G|||;VT=SNP;EX_TARGET
19	50321981	rs1674132	G	C	100	PASS	AC=2752;AF=0.549521;AN=5008;NS=2504;DP=14162;EAS_AF=0.5873;AMR_AF=0.6081;AFR_AF=0.528;EUR_AF=0.5765;SAS_AF=0.4703;AA=G|||;VT=SNP
19	50322100	rs1674133	A	G	100	PASS	AC=3074;AF=0.613818;AN=5008;NS=2504;DP=13714;EAS_AF=0.7133;AMR_AF=0.6902;AFR_AF=0.6135;EUR_AF=0.5805;SAS_AF=0.4918;AA=G|||;VT=SNP
19	50322111	rs1674134	T	C	100	PASS	AC=3538;AF=0.70647;AN=5008;NS=2504;DP=13613;EAS_AF=0.7748;AMR_AF=0.7277;AFR_AF=0.7769;EUR_AF=0.6004;SAS_AF=0.635;AA=C|||;VT=SNP
19	50322150	rs79974763	G	C	100	PASS	AC=238;AF=0.047524;AN=5008;NS=2504;DP=14244;EAS_AF=0.0645;AMR_AF=0.0101;AFR_AF=0.0098;EUR_AF=0.0129;SAS_AF=0.1431;AA=G|||;VT=SNP
19	50322245	rs117491473	C	T	100	PASS	AC=239;AF=0.0477236;AN=5008;NS=2504;DP=14802;EAS_AF=0.0655;AMR_AF=0.0101;AFR_AF=0.0098;EUR_AF=0.0129;SAS_AF=0.1431;AA=T|||;VT=SNP
19	50323416	rs117109971	C	G	100	PASS	AC=215;AF=0.0429313;AN=5008;NS=2504;DP=17071;EAS_AF=0.0645;AMR_AF=0.0101;AFR_AF=0;EUR_AF=0.0129;SAS_AF=0.1329;AA=C|||;VT=SNP
19	50323828	rs146374267	A	G	100	PASS	AC=215;AF=0.0429313;AN=5008;NS=2504;DP=20904;EAS_AF=0.0645;AMR_AF=0.0101;AFR_AF=0;EUR_AF=0.0129;SAS_AF=0.1329;AA=A|||;VT=SNP
19	50324914	rs1674140	A	G	100	PASS	AC=3513;AF=0.701478;AN=5008;NS=2504;DP=16752;EAS_AF=0.7758;AMR_AF=0.7248;AFR_AF=0.77;EUR_AF=0.5944;SAS_AF=0.6258;AA=G|||;VT=SNP
19	50325398	rs147835893	C	T	100	PASS	AC=271;AF=0.0541134;AN=5008;NS=2504;DP=12881;EAS_AF=0.0645;AMR_AF=0.013;AFR_AF=0.0408;EUR_AF=0.0129;SAS_AF=0.1329;AA=T|||;VT=SNP
19	50326492	rs1013322	C	T	100	PASS	AC=3510;AF=0.700879;AN=5008;NS=2504;DP=21248;EAS_AF=0.7768;AMR_AF=0.7248;AFR_AF=0.77;EUR_AF=0.5944;SAS_AF=0.6217;AA=T|||;VT=SNP
19	50327012	rs66937811	G	A	100	PASS	AC=1612;AF=0.321885;AN=5008;NS=2504;DP=21207;EAS_AF=0.4891;AMR_AF=0.4395;AFR_AF=0.1044;EUR_AF=0.3628;SAS_AF=0.318;AA=G|||;VT=SNP
19	50328436	rs16981464	A	G	100	PASS	AC=247;AF=0.0493211;AN=5008;NS=2504;DP=20679;EAS_AF=0.0645;AMR_AF=0.0115;AFR_AF=0.0234;EUR_AF=0.0129;SAS_AF=0.1329;AA=A|||;VT=SNP
19	50328661	rs117082545	A	G	100	PASS	AC=215;AF=0.0429313;AN=5008;NS=2504;DP=16913;EAS_AF=0.0645;AMR_AF=0.0101;AFR_AF=0;EUR_AF=0.0129;SAS_AF=0.1329;AA=A|||;VT=SNP
19	50329440	rs145256948	T	A	100	PASS	AC=352;AF=0.0702875;AN=5008;NS=2504;DP=14102;EAS_AF=0.0645;AMR_AF=0.0187;AFR_AF=0.0991;EUR_AF=0.0129;SAS_AF=0.1329;AA=A|||;VT=SNP
19	50329684	rs1290650	A	G	100	PASS	AC=3467;AF=0.692292;AN=5008;NS=2504;DP=18347;EAS_AF=0.7758;AMR_AF=0.7104;AFR_AF=0.7526;EUR_AF=0.5845;SAS_AF=0.6227;AA=a|||;VT=SNP
19	50330563	rs117020672	C	G	100	PASS	AC=200;AF=0.0399361;AN=5008;NS=2504;DP=20968;EAS_AF=0.0645;AMR_AF=0.0086;AFR_AF=0;EUR_AF=0.008;SAS_AF=0.1237;AA=C|||;VT=SNP
19	50335507	rs3745479	A	G	100	PASS	AC=267;AF=0.0533147;AN=5008;NS=2504;DP=13261;EAS_AF=0.0615;AMR_AF=0.013;AFR_AF=0.0408;EUR_AF=0.0129;SAS_AF=0.1319;AA=G|||;VT=SNP
19	50335510	rs3745480	T	C	100	PASS	AC=1529;AF=0.305312;AN=5008;NS=2504;DP=13832;EAS_AF=0.4792;AMR_AF=0.4308;AFR_AF=0.0408;EUR_AF=0.3748;SAS_AF=0.3231;AA=T|||;VT=SNP
19	50335872	rs1290652	A	G	100	PASS	AC=2768;AF=0.552716;AN=5008;NS=2504;DP=19431;EAS_AF=0.5843;AMR_AF=0.6052;AFR_AF=0.5257;EUR_AF=0.5736;SAS_AF=0.498;AA=A|||;VT=SNP
19	50337964	rs7252578	T	C	100	PASS	AC=260;AF=0.0519169;AN=5008;NS=2504;DP=18795;EAS_AF=0.0635;AMR_AF=0.013;AFR_AF=0.0401;EUR_AF=0.0129;SAS_AF=0.1237;AA=C|||;VT=SNP
19	50338453	rs752522	C	T	100	PASS	AC=449;AF=0.0896565;AN=5008;NS=2504;DP=17281;EAS_AF=0.1369;AMR_AF=0.0836;AFR_AF=0.0393;EUR_AF=0.1252;SAS_AF=0.0767;AA=c|||;VT=SNP;EX_TARGET
19	50341048	rs78142815	T	C	100	PASS	AC=197;AF=0.0393371;AN=5008;NS=2504;DP=20489;EAS_AF=0.0635;AMR_AF=0.0086;AFR_AF=0;EUR_AF=0.008;SAS_AF=0.1217;AA=T|||;VT=SNP
19	50342111	rs10403127	G	A	100	PASS	AC=1128;AF=0.22524;AN=5008;NS=2504;DP=19704;EAS_AF=0.2222;AMR_AF=0.1902;AFR_AF=0.1846;EUR_AF=0.2465;SAS_AF=0.2863;AA=G|||;VT=SNP
19	50343129	rs921470	T	C	100	PASS	AC=3297;AF=0.658347;AN=5008;NS=2504;DP=20304;EAS_AF=0.5248;AMR_AF=0.5043;AFR_AF=0.9523;EUR_AF=0.504;SAS_AF=0.6667;AA=C|||;VT=SNP
19	50343950	rs62129201	G	A	100	PASS	AC=902;AF=0.180112;AN=5008;NS=2504;DP=18886;EAS_AF=0.2262;AMR_AF=0.1585;AFR_AF=0.0552;EUR_AF=0.2087;SAS_AF=0.2873;AA=G|||;VT=SNP
19	50344652	rs1545474	A	G	100	PASS	AC=2415;AF=0.482228;AN=5008;NS=2504;DP=18148;EAS_AF=0.4117;AMR_AF=0.5245;AFR_AF=0.5772;EUR_AF=0.3598;SAS_AF=0.5225;AA=G|||;VT=SNP
19	50344969	rs10424397	A	G	100	PASS	AC=2199;AF=0.439097;AN=5008;NS=2504;DP=15343;EAS_AF=0.4177;AMR_AF=0.3458;AFR_AF=0.5257;EUR_AF=0.335;SAS_AF=0.5174;AA=G|||;VT=SNP
19	50345328	rs12609897	T	C	100	PASS	AC=2194;AF=0.438099;AN=5008;NS=2504;DP=19907;EAS_AF=0.4177;AMR_AF=0.3444;AFR_AF=0.525;EUR_AF=0.332;SAS_AF=0.5174;AA=C|||;VT=SNP
19	50346254	rs55639641	A	G	100	PASS	AC=240;AF=0.0479233;AN=5008;NS=2504;DP=18755;EAS_AF=0.0625;AMR_AF=0.0231;AFR_AF=0.0068;EUR_AF=0.0209;SAS_AF=0.1339;AA=A|||;VT=SNP
19	50349958	rs1290655	G	A	100	PASS	AC=3355;AF=0.669928;AN=5008;NS=2504;DP=18968;EAS_AF=0.7718;AMR_AF=0.7075;AFR_AF=0.6982;EUR_AF=0.5537;SAS_AF=0.6196;AA=A|||;VT=SNP
19	50350990	rs76960744	C	T	100	PASS	AC=266;AF=0.053115;AN=5008;NS=2504;DP=19385;EAS_AF=0.0635;AMR_AF=0.0231;AFR_AF=0.0257;EUR_AF=0.0209;SAS_AF=0.1339;AA=C|||;VT=SNP
19	50352900	rs11672587	T	A	100	PASS	AC=1373;AF=0.274161;AN=5008;NS=2504;DP=21610;EAS_AF=0.2302;AMR_AF=0.219;AFR_AF=0.2519;EUR_AF=0.2982;SAS_AF=0.364;AA=T|||;VT=SNP
19	50353273	rs74870551	A	G	100	PASS	AC=188;AF=0.0375399;AN=5008;NS=2504;DP=22618;EAS_AF=0.002;AMR_AF=0.0648;AFR_AF=0.003;EUR_AF=0.1024;SAS_AF=0.0348;AA=A|||;VT=SNP
19	50354211	rs7260222	C	T	100	PASS	AC=2149;AF=0.429113;AN=5008;NS=2504;DP=10061;EAS_AF=0.4187;AMR_AF=0.3386;AFR_AF=0.5038;EUR_AF=0.3191;SAS_AF=0.5164;AA=T|||;VT=SNP
19	50355840	rs78405916	T	C	100	PASS	AC=257;AF=0.0513179;AN=5008;NS=2504;DP=22464;EAS_AF=0.119;AMR_AF=0.0101;AFR_AF=0;EUR_AF=0.008;SAS_AF=0.1247;AA=T|||;VT=SNP
19	50356184	rs12610706	A	G	100	PASS	AC=458;AF=0.0914537;AN=5008;NS=2504;DP=19120;EAS_AF=0.1409;AMR_AF=0.0836;AFR_AF=0.0416;EUR_AF=0.1262;SAS_AF=0.0777;AA=A|||;VT=SNP
19	50356683	rs139231513	C	T	100	PASS	AC=169;AF=0.033746;AN=5008;NS=2504;DP=12372;EAS_AF=0.0208;AMR_AF=0.0303;AFR_AF=0.0348;EUR_AF=0.0527;SAS_AF=0.0286;AA=C|||;VT=SNP
19	50357121	rs75644086	A	G	100	PASS	AC=245;AF=0.0489217;AN=5008;NS=2504;DP=17609;EAS_AF=0.0655;AMR_AF=0.0231;AFR_AF=0.0068;EUR_AF=0.0219;SAS_AF=0.135;AA=A|||;VT=SNP
19	50357164	rs16981486	A	G	100	PASS	AC=401;AF=0.0800719;AN=5008;NS=2504;DP=17483;EAS_AF=0.0675;AMR_AF=0.0331;AFR_AF=0.118;EUR_AF=0.0219;SAS_AF=0.135;AA=G|||;VT=SNP
19	50357189	rs10423897	T	C	100	PASS	AC=2175;AF=0.434305;AN=5008;NS=2504;DP=17224;EAS_AF=0.4216;AMR_AF=0.3415;AFR_AF=0.5144;EUR_AF=0.3221;SAS_AF=0.5204;AA=C|||;VT=SNP
19	50358133	rs75478119	T	G	100	PASS	AC=1800;AF=0.359425;AN=5008;NS=2504;DP=10608;EAS_AF=0.2877;AMR_AF=0.2392;AFR_AF=0.4123;EUR_AF=0.3171;SAS_AF=0.4908;AA=G|||;VT=SNP;EX_TARGET
19	50358170	rs1290657	T	C	100	PASS	AC=3700;AF=0.738818;AN=5008;NS=2504;DP=11079;EAS_AF=0.7728;AMR_AF=0.7882;AFR_AF=0.7769;EUR_AF=0.6978;SAS_AF=0.6595;AA=C|||;VT=SNP;EX_TARGET
19	50359384	rs3786662	A	T	100	PASS	AC=571;AF=0.114018;AN=5008;NS=2504;DP=16949;EAS_AF=0.0883;AMR_AF=0.1009;AFR_AF=0.0182;EUR_AF=0.169;SAS_AF=0.2229;AA=A|||;VT=SNP
19	50359404	rs3786663	C	T	100	PASS	AC=1556;AF=0.310703;AN=5008;NS=2504;DP=15708;EAS_AF=0.2282;AMR_AF=0.2478;AFR_AF=0.2995;EUR_AF=0.3698;SAS_AF=0.3947;AA=C|||;VT=SNP
19	50359808	rs16981492	C	T	100	PASS	AC=275;AF=0.0549121;AN=5008;NS=2504;DP=16646;EAS_AF=0.0635;AMR_AF=0.0245;AFR_AF=0.0272;EUR_AF=0.0209;SAS_AF=0.1401;AA=C|||;VT=SNP
19	50359987	rs78591223	T	C	100	PASS	AC=311;AF=0.0621006;AN=5008;NS=2504;DP=12585;EAS_AF=0.0665;AMR_AF=0.0274;AFR_AF=0.0545;EUR_AF=0.0209;SAS_AF=0.135;AA=C|||;VT=SNP
19	50360046	rs10418141	C	A	100	PASS	AC=1359;AF=0.271366;AN=5008;NS=2504;DP=13110;EAS_AF=0.2292;AMR_AF=0.2133;AFR_AF=0.2474;EUR_AF=0.2972;SAS_AF=0.362;AA=G|||;VT=SNP
19	50360823	rs2278838	A	G	100	PASS	AC=300;AF=0.0599042;AN=5008;NS=2504;DP=16361;EAS_AF=0.0635;AMR_AF=0.0259;AFR_AF=0.0492;EUR_AF=0.0209;SAS_AF=0.135;AA=g|||;VT=SNP
19	50360989	rs59595912	A	G	100	PASS	AC=454;AF=0.090655;AN=5008;NS=2504;DP=19226;EAS_AF=0.0883;AMR_AF=0.0764;AFR_AF=0.0151;EUR_AF=0.0885;SAS_AF=0.2076;AA=A|||;VT=SNP;EX_TARGET
19	50361058	rs62624500	A	G	100	PASS	AC=302;AF=0.0603035;AN=5008;NS=2504;DP=16920;EAS_AF=0.0635;AMR_AF=0.0259;AFR_AF=0.0492;EUR_AF=0.0219;SAS_AF=0.136;AA=G|||;VT=SNP
19	50361353	rs2290286	C	T	100	PASS	AC=180;AF=0.0359425;AN=5008;NS=2504;DP=16493;EAS_AF=0.0139;AMR_AF=0.0216;AFR_AF=0.0068;EUR_AF=0.0189;SAS_AF=0.1258;AA=C|||;VT=SNP;EX_TARGET
19	50362122	rs55927506	C	G	100	PASS	AC=283;AF=0.0565096;AN=5008;NS=2504;DP=15987;EAS_AF=0.0635;AMR_AF=0.0259;AFR_AF=0.0356;EUR_AF=0.0209;SAS_AF=0.136;AA=C|||;VT=SNP
19	50362201	rs7257463	T	A	100	PASS	AC=2134;AF=0.426118;AN=5008;NS=2504;DP=16646;EAS_AF=0.4177;AMR_AF=0.3343;AFR_AF=0.4902;EUR_AF=0.3221;SAS_AF=0.5204;AA=A|||;VT=SNP
19	50362286	rs16981493	T	C	100	PASS	AC=294;AF=0.0587061;AN=5008;NS=2504;DP=16876;EAS_AF=0.0635;AMR_AF=0.0259;AFR_AF=0.0439;EUR_AF=0.0209;SAS_AF=0.136;AA=C|||;VT=SNP
19	50363175	rs1290646	A	G	100	PASS	AC=3182;AF=0.635383;AN=5008;NS=2504;DP=17479;EAS_AF=0.5298;AMR_AF=0.4971;AFR_AF=0.8646;EUR_AF=0.504;SAS_AF=0.6677;AA=G|||;VT=SNP
19	50364423	rs3739209	T	C	100	PASS	AC=238;AF=0.047524;AN=5008;NS=2504;DP=1506;EAS_AF=0.0694;AMR_AF=0.0216;AFR_AF=0.0008;EUR_AF=0.0209;SAS_AF=0.1339;AA=t|||;VT=SNP
19	50366042	rs3739198	G	A	100	PASS	AC=207;AF=0.0413339;AN=5008;NS=2504;DP=13201;EAS_AF=0.0595;AMR_AF=0.0202;AFR_AF=0.0015;EUR_AF=0.0149;SAS_AF=0.1186;AA=g|||;VT=SNP
19	50366222	rs150411318	C	A	100	PASS	AC=31;AF=0.0061901;AN=5008;NS=2504;DP=12940;EAS_AF=0.003;AMR_AF=0.0043;AFR_AF=0.0008;EUR_AF=0.0229;SAS_AF=0.001;AA=C|||;VT=SNP
19	50366363	rs1290648	A	G	100	PASS	AC=2501;AF=0.499401;AN=5008;NS=2504;DP=16708;EAS_AF=0.4157;AMR_AF=0.4683;AFR_AF=0.6331;EUR_AF=0.3917;SAS_AF=0.5378;AA=G|||;VT=SNP
19	50366450	rs3739193	G	C	100	PASS	AC=225;AF=0.0449281;AN=5008;NS=2504;DP=17963;EAS_AF=0.0446;AMR_AF=0.0461;AFR_AF=0.0008;EUR_AF=0.006;SAS_AF=0.1442;AA=G|||;VT=SNP
19	50368035	rs3739183	T	G	100	PASS	AC=226;AF=0.0451278;AN=5008;NS=2504;DP=22778;EAS_AF=0.0704;AMR_AF=0.0576;AFR_AF=0.0098;EUR_AF=0.0169;SAS_AF=0.0869;AA=T|||;VT=SNP
19	50368043	rs3739182	T	C	100	PASS	AC=237;AF=0.0473243;AN=5008;NS=2504;DP=23102;EAS_AF=0.0704;AMR_AF=0.0576;AFR_AF=0.0182;EUR_AF=0.0169;SAS_AF=0.0869;AA=T|||;VT=SNP
19	50368116	rs3729641	C	A	100	PASS	AC=995;AF=0.198682;AN=5008;NS=2504;DP=21451;EAS_AF=0.2153;AMR_AF=0.1499;AFR_AF=0.1331;EUR_AF=0.1938;SAS_AF=0.3098;AA=C|||;VT=SNP
19	50368361	rs1290649	T	A	100	PASS	AC=1880;AF=0.375399;AN=5008;NS=2504;DP=16327;EAS_AF=0.2163;AMR_AF=0.2752;AFR_AF=0.4266;EUR_AF=0.4056;SAS_AF=0.5102;AA=T|||;VT=SNP;EX_TARGET
19	50370066	rs2257103	C	T	100	PASS	AC=1881;AF=0.375599;AN=5008;NS=2504;DP=19523;EAS_AF=0.2163;AMR_AF=0.2752;AFR_AF=0.4259;EUR_AF=0.4066;SAS_AF=0.5112;AA=C|||;VT=SNP
19	50370106	rs2305922	T	G	100	PASS	AC=2671;AF=0.533347;AN=5008;NS=2504;DP=19825;EAS_AF=0.4048;AMR_AF=0.4784;AFR_AF=0.68;EUR_AF=0.4254;SAS_AF=0.6176;AA=G|||;VT=SNP
19	50371399	rs3760709	G	A	100	PASS	AC=3078;AF=0.614617;AN=5008;NS=2504;DP=13341;EAS_AF=0.4792;AMR_AF=0.5403;AFR_AF=0.8676;EUR_AF=0.4344;SAS_AF=0.6503;AA=g|||;VT=SNP
19	50371479	rs3760711	C	T	100	PASS	AC=586;AF=0.117013;AN=5008;NS=2504;DP=17097;EAS_AF=0.1875;AMR_AF=0.1916;AFR_AF=0.1074;EUR_AF=0.0179;SAS_AF=0.1063;AA=T|||;VT=SNP
19	50372762	rs2353005	G	A	100	PASS	AC=411;AF=0.0820687;AN=5008;NS=2504;DP=18461;EAS_AF=0.1171;AMR_AF=0.0735;AFR_AF=0.0113;EUR_AF=0.1252;SAS_AF=0.1033;AA=G|||;VT=SNP
19	50375035	rs2290774	T	C	100	PASS	AC=2726;AF=0.544329;AN=5008;NS=2504;DP=17033;EAS_AF=0.4246;AMR_AF=0.4741;AFR_AF=0.6967;EUR_AF=0.4294;SAS_AF=0.6299;AA=C|||;VT=SNP;EX_TARGET
19	50375242	rs2290775	C	T	100	PASS	AC=1944;AF=0.388179;AN=5008;NS=2504;DP=16666;EAS_AF=0.2331;AMR_AF=0.2781;AFR_AF=0.4395;EUR_AF=0.4135;SAS_AF=0.5307;AA=C|||;VT=SNP
19	50375446	rs8112937	C	G	100	PASS	AC=2743;AF=0.547724;AN=5008;NS=2504;DP=20427;EAS_AF=0.4236;AMR_AF=0.4813;AFR_AF=0.6967;EUR_AF=0.4324;SAS_AF=0.6401;AA=G|||;VT=SNP
19	50375447	rs8112830	A	G	100	PASS	AC=2743;AF=0.547724;AN=5008;NS=2504;DP=20427;EAS_AF=0.4236;AMR_AF=0.4813;AFR_AF=0.6967;EUR_AF=0.4324;SAS_AF=0.6401;AA=G|||;VT=SNP
19	50377483	rs75272647	A	C	100	PASS	AC=592;AF=0.118211;AN=5008;NS=2504;DP=21002;EAS_AF=0.1895;AMR_AF=0.1888;AFR_AF=0.1127;EUR_AF=0.0169;SAS_AF=0.1063;AA=C|||;VT=SNP
19	50377757	rs4802634	C	T	100	PASS	AC=2739;AF=0.546925;AN=5008;NS=2504;DP=20986;EAS_AF=0.4226;AMR_AF=0.4813;AFR_AF=0.6959;EUR_AF=0.4324;SAS_AF=0.638;AA=c|||;VT=SNP
19	50377835	rs8110265	G	A	100	PASS	AC=2148;AF=0.428914;AN=5008;NS=2504;DP=20783;EAS_AF=0.2331;AMR_AF=0.2925;AFR_AF=0.5832;EUR_AF=0.4165;SAS_AF=0.5317;AA=G|||;VT=SNP
19	50378143	rs11083985	T	C	100	PASS	AC=1951;AF=0.389577;AN=5008;NS=2504;DP=20907;EAS_AF=0.2331;AMR_AF=0.2781;AFR_AF=0.4433;EUR_AF=0.4145;SAS_AF=0.5317;AA=T|||;VT=SNP
19	50379053	rs3810267	A	G	100	PASS	AC=2778;AF=0.554712;AN=5008;NS=2504;DP=19672;EAS_AF=0.4226;AMR_AF=0.4957;AFR_AF=0.7186;EUR_AF=0.4324;SAS_AF=0.637;AA=G|||;VT=SNP
19	50379193	rs3810268	C	T	100	PASS	AC=2152;AF=0.429712;AN=5008;NS=2504;DP=19377;EAS_AF=0.2341;AMR_AF=0.3026;AFR_AF=0.5825;EUR_AF=0.4135;SAS_AF=0.5317;AA=C|||;VT=SNP
19	50380858	rs731826	T	G	100	PASS	AC=1935;AF=0.386382;AN=5008;NS=2504;DP=10552;EAS_AF=0.2351;AMR_AF=0.2882;AFR_AF=0.4244;EUR_AF=0.4145;SAS_AF=0.5317;AA=T|||;VT=SNP
19	50381095	rs79983202	C	T	100	PASS	AC=223;AF=0.0445288;AN=5008;NS=2504;DP=14156;EAS_AF=0.0675;AMR_AF=0.0576;AFR_AF=0.0098;EUR_AF=0.0169;SAS_AF=0.0869;AA=C|||;VT=SNP
19	50383392	rs8109732	G	A	100	PASS	AC=224;AF=0.0447284;AN=5008;NS=2504;DP=17290;EAS_AF=0.0685;AMR_AF=0.0576;AFR_AF=0.0098;EUR_AF=0.0169;SAS_AF=0.0869;AA=G|||;VT=SNP
19	50383636	rs3745486	T	C	100	PASS	AC=2720;AF=0.543131;AN=5008;NS=2504;DP=19478;EAS_AF=0.4246;AMR_AF=0.4899;AFR_AF=0.6778;EUR_AF=0.4245;SAS_AF=0.6431;AA=C|||;VT=SNP;EX_TARGET
19	50384882	rs7248498	A	G	100	PASS	AC=2724;AF=0.54393;AN=5008;NS=2504;DP=20782;EAS_AF=0.4266;AMR_AF=0.4899;AFR_AF=0.6778;EUR_AF=0.4245;SAS_AF=0.6452;AA=G|||;VT=SNP
19	50385031	rs7248744	A	G	100	PASS	AC=2367;AF=0.472644;AN=5008;NS=2504;DP=17675;EAS_AF=0.3075;AMR_AF=0.3602;AFR_AF=0.5809;EUR_AF=0.4245;SAS_AF=0.6258;AA=A|||;VT=SNP
19	50386340	rs746738	T	C	100	PASS	AC=2722;AF=0.54353;AN=5008;NS=2504;DP=21027;EAS_AF=0.4266;AMR_AF=0.4899;AFR_AF=0.6762;EUR_AF=0.4245;SAS_AF=0.6452;AA=C|||;VT=SNP;EX_TARGET
19	50390054	rs79613141	A	C	100	PASS	AC=301;AF=0.0601038;AN=5008;NS=2504;DP=17861;EAS_AF=0.0188;AMR_AF=0.0519;AFR_AF=0.056;EUR_AF=0.0795;SAS_AF=0.0941;AA=A|||;VT=SNP
19	50390156	rs150097490	G	T	100	PASS	AC=225;AF=0.0449281;AN=5008;NS=2504;DP=16816;EAS_AF=0.0704;AMR_AF=0.0576;AFR_AF=0.0083;EUR_AF=0.0169;SAS_AF=0.0879;AA=G|||;VT=SNP
19	50391299	rs2305917	C	T	100	PASS	AC=1318;AF=0.263179;AN=5008;NS=2504;DP=12707;EAS_AF=0.2341;AMR_AF=0.196;AFR_AF=0.2186;EUR_AF=0.2803;SAS_AF=0.3834;AA=C|||;VT=SNP
19	50391301	rs2305916	T	G	100	PASS	AC=2696;AF=0.538339;AN=5008;NS=2504;DP=12790;EAS_AF=0.4226;AMR_AF=0.4841;AFR_AF=0.6793;EUR_AF=0.4215;SAS_AF=0.6258;AA=G|||;VT=SNP
19	50391316	rs78137368	G	C	100	PASS	AC=229;AF=0.0457268;AN=5008;NS=2504;DP=12400;EAS_AF=0.0694;AMR_AF=0.0576;AFR_AF=0.0091;EUR_AF=0.0169;SAS_AF=0.092;AA=G|||;VT=SNP
19	50392014	rs11668716	T	A	100	PASS	AC=377;AF=0.0752796;AN=5008;NS=2504;DP=14216;EAS_AF=0.1161;AMR_AF=0.0749;AFR_AF=0.0061;EUR_AF=0.1352;SAS_AF=0.0654;AA=T|||;VT=SNP
19	50392036	rs141405871	T	C	100	PASS	AC=131;AF=0.0261581;AN=5008;NS=2504;DP=14226;EAS_AF=0.0198;AMR_AF=0.0403;AFR_AF=0;EUR_AF=0.006;SAS_AF=0.0787;AA=T|||;VT=SNP
19	50392142	rs76266003	T	C	100	PASS	AC=233;AF=0.0465256;AN=5008;NS=2504;DP=15164;EAS_AF=0.0694;AMR_AF=0.0576;AFR_AF=0.0113;EUR_AF=0.0169;SAS_AF=0.093;AA=T|||;VT=SNP
19	50392162	rs112862536	A	G	100	PASS	AC=233;AF=0.0465256;AN=5008;NS=2504;DP=16049;EAS_AF=0.0694;AMR_AF=0.0576;AFR_AF=0.0113;EUR_AF=0.0169;SAS_AF=0.093;AA=A|||;VT=SNP
19	50393269	rs56359967	A	G	100	PASS	AC=659;AF=0.131589;AN=5008;NS=2504;DP=15075;EAS_AF=0.1885;AMR_AF=0.1945;AFR_AF=0.1566;EUR_AF=0.0169;SAS_AF=0.1125;AA=G|||;VT=SNP;EX_TARGET
19	50394628	rs117015420	C	T	100	PASS	AC=191;AF=0.038139;AN=5008;NS=2504;DP=18429;EAS_AF=0.0724;AMR_AF=0.0403;AFR_AF=0;EUR_AF=0.008;SAS_AF=0.0838;AA=c|||;VT=SNP
19	50394886	rs74359325	C	T	100	PASS	AC=232;AF=0.0463259;AN=5008;NS=2504;DP=17915;EAS_AF=0.0724;AMR_AF=0.0562;AFR_AF=0.0083;EUR_AF=0.0169;SAS_AF=0.0941;AA=C|||;VT=SNP
19	50395042	rs113527040	T	C	100	PASS	AC=388;AF=0.077476;AN=5008;NS=2504;DP=18153;EAS_AF=0.0734;AMR_AF=0.0663;AFR_AF=0.1195;EUR_AF=0.0169;SAS_AF=0.0951;AA=T|||;VT=SNP
19	50396263	rs11673399	T	C	100	PASS	AC=2864;AF=0.571885;AN=5008;NS=2504;DP=20578;EAS_AF=0.4911;AMR_AF=0.487;AFR_AF=0.7269;EUR_AF=0.4314;SAS_AF=0.6503;AA=C|||;VT=SNP
19	50396546	rs62126286	A	T	100	PASS	AC=888;AF=0.177316;AN=5008;NS=2504;DP=13532;EAS_AF=0.2183;AMR_AF=0.1412;AFR_AF=0.0234;EUR_AF=0.2117;SAS_AF=0.3333;AA=A|||;VT=SNP
19	50397372	rs114191104	C	T	100	PASS	AC=348;AF=0.0694888;AN=5008;NS=2504;DP=13665;EAS_AF=0.13;AMR_AF=0.0447;AFR_AF=0.0726;EUR_AF=0.008;SAS_AF=0.0838;AA=C|||;VT=SNP
19	50398078	rs58656993	C	T	100	PASS	AC=449;AF=0.0896565;AN=5008;NS=2504;DP=11588;EAS_AF=0.1369;AMR_AF=0.0476;AFR_AF=0.1422;EUR_AF=0.0109;SAS_AF=0.0808;AA=C|||;VT=SNP
19	50398939	rs1290751	A	G	100	PASS	AC=2890;AF=0.577077;AN=5008;NS=2504;DP=14238;EAS_AF=0.496;AMR_AF=0.4971;AFR_AF=0.7118;EUR_AF=0.4473;SAS_AF=0.6687;AA=G|||;VT=SNP
19	50399354	rs3810269	G	C	100	PASS	AC=257;AF=0.0513179;AN=5008;NS=2504;DP=14674;EAS_AF=0.1369;AMR_AF=0.0389;AFR_AF=0.0023;EUR_AF=0.008;SAS_AF=0.0828;AA=G|||;VT=SNP;EX_TARGET
19	50400094	rs16981522	C	T	100	PASS	AC=330;AF=0.0658946;AN=5008;NS=2504;DP=15717;EAS_AF=0.119;AMR_AF=0.0317;AFR_AF=0.0651;EUR_AF=0.0159;SAS_AF=0.0879;AA=C|||;VT=SNP
19	50400118	rs76042149	G	A	100	PASS	AC=72;AF=0.014377;AN=5008;NS=2504;DP=14750;EAS_AF=0.002;AMR_AF=0.0058;AFR_AF=0.0015;EUR_AF=0.0278;SAS_AF=0.0368;AA=G|||;VT=SNP
19	50400346	rs61132178	G	T	100	PASS	AC=409;AF=0.0816693;AN=5008;NS=2504;DP=18557;EAS_AF=0.1071;AMR_AF=0.0504;AFR_AF=0.1165;EUR_AF=0.007;SAS_AF=0.1074;AA=G|||;VT=SNP
19	50401036	rs1290752	C	G	100	PASS	AC=1533;AF=0.30611;AN=5008;NS=2504;DP=10854;EAS_AF=0.2113;AMR_AF=0.1844;AFR_AF=0.559;EUR_AF=0.1074;SAS_AF=0.3528;AA=G|||;VT=SNP
19	50401048	rs4801810	G	A	100	PASS	AC=1400;AF=0.279553;AN=5008;NS=2504;DP=11160;EAS_AF=0.2748;AMR_AF=0.2464;AFR_AF=0.4592;EUR_AF=0.1322;SAS_AF=0.2168;AA=A|||;VT=SNP
19	50401099	rs10407646	A	G	100	PASS	AC=1181;AF=0.235823;AN=5008;NS=2504;DP=11509;EAS_AF=0.2867;AMR_AF=0.1585;AFR_AF=0.3676;EUR_AF=0.1362;SAS_AF=0.1626;AA=G|||;VT=SNP
19	50401320	rs4802635	A	G	100	PASS	AC=2918;AF=0.582668;AN=5008;NS=2504;DP=13807;EAS_AF=0.4514;AMR_AF=0.5548;AFR_AF=0.612;EUR_AF=0.5577;SAS_AF=0.7239;AA=G|||;VT=SNP
19	50401661	rs1290753	C	T	100	PASS	AC=492;AF=0.0982428;AN=5008;NS=2504;DP=17408;EAS_AF=0.0536;AMR_AF=0.1052;AFR_AF=0.0129;EUR_AF=0.1481;SAS_AF=0.2035;AA=C|||;VT=SNP
19	50403013	rs12981001	C	T	100	PASS	AC=739;AF=0.147564;AN=5008;NS=2504;DP=18693;EAS_AF=0.0476;AMR_AF=0.2392;AFR_AF=0.0265;EUR_AF=0.2078;SAS_AF=0.2873;AA=c|||;VT=SNP
19	50403664	rs28679454	T	G	100	PASS	AC=694;AF=0.138578;AN=5008;NS=2504;DP=17172;EAS_AF=0.3105;AMR_AF=0.0605;AFR_AF=0.1884;EUR_AF=0.0129;SAS_AF=0.0787;AA=T|||;VT=SNP
19	50404939	rs1290754	T	G	100	PASS	AC=1452;AF=0.289936;AN=5008;NS=2504;DP=16932;EAS_AF=0.1062;AMR_AF=0.3818;AFR_AF=0.0908;EUR_AF=0.4503;SAS_AF=0.5184;AA=T|||;VT=SNP;EX_TARGET
19	50405218	rs4239488	T	C	100	PASS	AC=3321;AF=0.663139;AN=5008;NS=2504;DP=18259;EAS_AF=0.5407;AMR_AF=0.6066;AFR_AF=0.7481;EUR_AF=0.6113;SAS_AF=0.7679;AA=C|||;VT=SNP
19	50405285	rs1290755	C	T	100	PASS	AC=600;AF=0.119808;AN=5008;NS=2504;DP=18291;EAS_AF=0.0575;AMR_AF=0.1254;AFR_AF=0.0159;EUR_AF=0.2137;SAS_AF=0.2239;AA=C|||;VT=SNP
19	50405287	rs10424777	C	T	100	PASS	AC=920;AF=0.183706;AN=5008;NS=2504;DP=18445;EAS_AF=0.3968;AMR_AF=0.0994;AFR_AF=0.2322;EUR_AF=0.0239;SAS_AF=0.1227;AA=C|||;VT=SNP
19	50406508	rs2608884	G	C	100	PASS	AC=1530;AF=0.305511;AN=5008;NS=2504;DP=19740;EAS_AF=0.4563;AMR_AF=0.2291;AFR_AF=0.2474;EUR_AF=0.2416;SAS_AF=0.3487;AA=g|||;VT=SNP
19	50407566	rs79172961	G	A	100	PASS	AC=257;AF=0.0513179;AN=5008;NS=2504;DP=18282;EAS_AF=0.0873;AMR_AF=0.0375;AFR_AF=0.0688;EUR_AF=0.0109;SAS_AF=0.0419;AA=G|||;VT=SNP
19	50408115	rs1290748	T	C	100	PASS	AC=4408;AF=0.880192;AN=5008;NS=2504;DP=12121;EAS_AF=0.9425;AMR_AF=0.8732;AFR_AF=0.9834;EUR_AF=0.7863;SAS_AF=0.7781;AA=C|||;VT=SNP
19	50408351	rs12460687	C	T	100	PASS	AC=913;AF=0.182308;AN=5008;NS=2504;DP=14930;EAS_AF=0.3968;AMR_AF=0.0994;AFR_AF=0.2315;EUR_AF=0.0229;SAS_AF=0.1176;AA=C|||;VT=SNP
19	50408655	rs12980435	G	T	100	PASS	AC=404;AF=0.0806709;AN=5008;NS=2504;DP=17339;EAS_AF=0.003;AMR_AF=0.098;AFR_AF=0.0159;EUR_AF=0.2117;SAS_AF=0.1012;AA=G|||;VT=SNP
19	50409080	rs73594179	G	C	100	PASS	AC=687;AF=0.137181;AN=5008;NS=2504;DP=19408;EAS_AF=0.3125;AMR_AF=0.0677;AFR_AF=0.1634;EUR_AF=0.0209;SAS_AF=0.09;AA=G|||;VT=SNP
19	50410363	rs11083988	C	T	100	PASS	AC=914;AF=0.182508;AN=5008;NS=2504;DP=21767;EAS_AF=0.3978;AMR_AF=0.0994;AFR_AF=0.2284;EUR_AF=0.0229;SAS_AF=0.1217;AA=C|||;VT=SNP
19	50410550	rs8429	G	A	100	PASS	AC=1549;AF=0.309305;AN=5008;NS=2504;DP=18120;EAS_AF=0.379;AMR_AF=0.379;AFR_AF=0.2231;EUR_AF=0.3817;SAS_AF=0.2301;AA=G|||;VT=SNP
19	50410577	rs56779488	G	A	100	PASS	AC=819;AF=0.163538;AN=5008;NS=2504;DP=17822;EAS_AF=0.3016;AMR_AF=0.0965;AFR_AF=0.233;EUR_AF=0.0229;SAS_AF=0.1196;AA=G|||;VT=SNP
19	50411132	rs9523	T	C	100	PASS	AC=1585;AF=0.316494;AN=5008;NS=2504;DP=18804;EAS_AF=0.3938;AMR_AF=0.3804;AFR_AF=0.2375;EUR_AF=0.3827;SAS_AF=0.2301;AA=T|||;VT=SNP
19	50411158	rs1044276	T	C	100	PASS	AC=800;AF=0.159744;AN=5008;NS=2504;DP=18802;EAS_AF=0.0446;AMR_AF=0.2594;AFR_AF=0.0401;EUR_AF=0.2366;SAS_AF=0.2904;AA=T|||;VT=SNP
19	50411395	rs11547267	C	G	100	PASS	AC=445;AF=0.0888578;AN=5008;NS=2504;DP=21548;EAS_AF=0.004;AMR_AF=0.111;AFR_AF=0.0234;EUR_AF=0.2316;SAS_AF=0.1022;AA=C|||;VT=SNP
19	50412217	rs1062798	C	G	100	PASS	AC=1584;AF=0.316294;AN=5008;NS=2504;DP=15105;EAS_AF=0.3938;AMR_AF=0.379;AFR_AF=0.2383;EUR_AF=0.3827;SAS_AF=0.229;AA=C|||;VT=SNP;EX_TARGET
19	50412417	rs999583	G	A	100	PASS	AC=4309;AF=0.860423;AN=5008;NS=2504;DP=16527;EAS_AF=0.9544;AMR_AF=0.8473;AFR_AF=0.9221;EUR_AF=0.7783;SAS_AF=0.774;AA=A|||;VT=SNP;EX_TARGET
19	50414717	rs1044167	C	T	100	PASS	AC=1430;AF=0.285543;AN=5008;NS=2504;DP=18176;EAS_AF=0.3819;AMR_AF=0.3429;AFR_AF=0.2012;EUR_AF=0.325;SAS_AF=0.2188;AA=C|||;VT=SNP
19	50414892	rs3786664	A	T	100	PASS	AC=532;AF=0.10623;AN=5008;NS=2504;DP=16505;EAS_AF=0.0843;AMR_AF=0.1095;AFR_AF=0.0756;EUR_AF=0.1541;SAS_AF=0.1186;AA=A|||;VT=SNP
19	50415394	rs1290739	A	G	100	PASS	AC=4326;AF=0.863818;AN=5008;NS=2504;DP=15220;EAS_AF=0.9425;AMR_AF=0.8516;AFR_AF=0.9107;EUR_AF=0.7793;SAS_AF=0.8149;AA=G|||;VT=SNP
19	50415570	rs142850573	C	T	100	PASS	AC=1196;AF=0.238818;AN=5008;NS=2504;DP=14030;EAS_AF=0.3929;AMR_AF=0.1715;AFR_AF=0.2315;EUR_AF=0.17;SAS_AF=0.2086;AA=C|||;VT=SNP
19	50416778	rs12462389	C	G	100	PASS	AC=727;AF=0.145168;AN=5008;NS=2504;DP=15887;EAS_AF=0.2927;AMR_AF=0.0735;AFR_AF=0.1974;EUR_AF=0.0298;SAS_AF=0.092;AA=C|||;VT=SNP
19	50416964	rs7257503	G	A	100	PASS	AC=715;AF=0.142772;AN=5008;NS=2504;DP=20528;EAS_AF=0.1022;AMR_AF=0.1643;AFR_AF=0.1021;EUR_AF=0.2396;SAS_AF=0.1247;AA=G|||;VT=SNP
19	50417283	rs4801811	T	A	100	PASS	AC=931;AF=0.185903;AN=5008;NS=2504;DP=19185;EAS_AF=0.4048;AMR_AF=0.0994;AFR_AF=0.143;EUR_AF=0.0795;SAS_AF=0.1892;AA=T|||;VT=SNP
19	50418038	rs111928045	C	T	100	PASS	AC=599;AF=0.119609;AN=5008;NS=2504;DP=10632;EAS_AF=0.003;AMR_AF=0.1369;AFR_AF=0.1225;EUR_AF=0.2455;SAS_AF=0.0941;AA=C|||;VT=SNP
19	50418198	rs11083989	T	A	100	PASS	AC=935;AF=0.186701;AN=5008;NS=2504;DP=14500;EAS_AF=0.4077;AMR_AF=0.0994;AFR_AF=0.1422;EUR_AF=0.0795;SAS_AF=0.1912;AA=T|||;VT=SNP
19	50418397	rs8101363	G	A	100	PASS	AC=1578;AF=0.315096;AN=5008;NS=2504;DP=17866;EAS_AF=0.3829;AMR_AF=0.3703;AFR_AF=0.2451;EUR_AF=0.3777;SAS_AF=0.2362;AA=G|||;VT=SNP
19	50418405	rs1290742	C	T	100	PASS	AC=4268;AF=0.852236;AN=5008;NS=2504;DP=18118;EAS_AF=0.9573;AMR_AF=0.8444;AFR_AF=0.8896;EUR_AF=0.7783;SAS_AF=0.7751;AA=T|||;VT=SNP
19	50418735	rs1290743	G	A	100	PASS	AC=4420;AF=0.882588;AN=5008;NS=2504;DP=20065;EAS_AF=0.9573;AMR_AF=0.8689;AFR_AF=0.9841;EUR_AF=0.7863;SAS_AF=0.7771;AA=A|||;VT=SNP
19	50419399	rs1299491	A	C	100	PASS	AC=3560;AF=0.710863;AN=5008;NS=2504;DP=19229;EAS_AF=0.9177;AMR_AF=0.6628;AFR_AF=0.6785;EUR_AF=0.7207;SAS_AF=0.5654;AA=C|||;VT=SNP
19	50420156	rs7255188	C	T	100	PASS	AC=1574;AF=0.314297;AN=5008;NS=2504;DP=16962;EAS_AF=0.3829;AMR_AF=0.3703;AFR_AF=0.2443;EUR_AF=0.3748;SAS_AF=0.2362;AA=C|||;VT=SNP
19	50420671	rs1152239	C	A	100	PASS	AC=3557;AF=0.710264;AN=5008;NS=2504;DP=22838;EAS_AF=0.9167;AMR_AF=0.6628;AFR_AF=0.677;EUR_AF=0.7207;SAS_AF=0.5654;AA=A|||;VT=SNP
19	50421665	rs1152238	C	T	100	PASS	AC=4270;AF=0.852636;AN=5008;NS=2504;DP=20045;EAS_AF=0.9573;AMR_AF=0.8444;AFR_AF=0.8903;EUR_AF=0.7783;SAS_AF=0.7761;AA=t|||;VT=SNP
19	50421683	rs1152237	G	A	100	PASS	AC=2583;AF=0.515775;AN=5008;NS=2504;DP=20345;EAS_AF=0.5099;AMR_AF=0.5562;AFR_AF=0.5166;EUR_AF=0.6342;SAS_AF=0.3701;AA=g|||;VT=SNP
19	50422047	rs12977375	C	G	100	PASS	AC=707;AF=0.141174;AN=5008;NS=2504;DP=10260;EAS_AF=0.0397;AMR_AF=0.1816;AFR_AF=0.2095;EUR_AF=0.0577;SAS_AF=0.2106;AA=c|||;VT=SNP
19	50423666	rs7246947	T	G	100	PASS	AC=1576;AF=0.314696;AN=5008;NS=2504;DP=19738;EAS_AF=0.3839;AMR_AF=0.3703;AFR_AF=0.2443;EUR_AF=0.3757;SAS_AF=0.2362;AA=T|||;VT=SNP
19	50423726	rs7246342	G	A	100	PASS	AC=1576;AF=0.314696;AN=5008;NS=2504;DP=20141;EAS_AF=0.3839;AMR_AF=0.3703;AFR_AF=0.2443;EUR_AF=0.3757;SAS_AF=0.2362;AA=G|||;VT=SNP
19	50424590	rs12980474	A	G	100	PASS	AC=451;AF=0.0900559;AN=5008;NS=2504;DP=16415;EAS_AF=0.003;AMR_AF=0.1254;AFR_AF=0.0197;EUR_AF=0.2416;SAS_AF=0.0941;AA=A|||;VT=SNP
19	50424941	rs736941	T	C	100	PASS	AC=1046;AF=0.208866;AN=5008;NS=2504;DP=16056;EAS_AF=0.128;AMR_AF=0.1931;AFR_AF=0.2897;EUR_AF=0.2654;SAS_AF=0.136;AA=T|||;VT=SNP
19	50425032	rs3786665	C	T	100	PASS	AC=1577;AF=0.314896;AN=5008;NS=2504;DP=17749;EAS_AF=0.3839;AMR_AF=0.3703;AFR_AF=0.2443;EUR_AF=0.3757;SAS_AF=0.2372;AA=C|||;VT=SNP
19	50425035	rs3786666	C	T	100	PASS	AC=1575;AF=0.314497;AN=5008;NS=2504;DP=17859;EAS_AF=0.3819;AMR_AF=0.3703;AFR_AF=0.2443;EUR_AF=0.3757;SAS_AF=0.2372;AA=C|||;VT=SNP
19	50425851	rs57737990	G	A	100	PASS	AC=1573;AF=0.314097;AN=5008;NS=2504;DP=17344;EAS_AF=0.381;AMR_AF=0.3703;AFR_AF=0.2443;EUR_AF=0.3757;SAS_AF=0.2362;AA=G|||;VT=SNP
19	50426808	rs1152234	C	G	100	PASS	AC=1013;AF=0.202276;AN=5008;NS=2504;DP=15061;EAS_AF=0.128;AMR_AF=0.1844;AFR_AF=0.2761;EUR_AF=0.2584;SAS_AF=0.1339;AA=C|||;VT=SNP
19	50426833	rs71353347	G	T	100	PASS	AC=451;AF=0.0900559;AN=5008;NS=2504;DP=15981;EAS_AF=0.003;AMR_AF=0.1254;AFR_AF=0.0197;EUR_AF=0.2416;SAS_AF=0.0941;AA=G|||;VT=SNP
19	50427540	rs11083990	G	A	100	PASS	AC=1302;AF=0.259984;AN=5008;NS=2504;DP=18108;EAS_AF=0.2212;AMR_AF=0.3501;AFR_AF=0.1611;EUR_AF=0.3489;SAS_AF=0.2781;AA=G|||;VT=SNP
19	50427631	rs12610164	C	T	100	PASS	AC=1398;AF=0.279153;AN=5008;NS=2504;DP=17119;EAS_AF=0.2262;AMR_AF=0.3602;AFR_AF=0.1331;EUR_AF=0.3757;SAS_AF=0.3742;AA=C|||;VT=SNP
19	50428233	rs1273685	A	G	100	PASS	AC=1005;AF=0.200679;AN=5008;NS=2504;DP=17578;EAS_AF=0.128;AMR_AF=0.1844;AFR_AF=0.27;EUR_AF=0.2575;SAS_AF=0.135;AA=G|||;VT=SNP
19	50428354	rs4802638	A	T	100	PASS	AC=951;AF=0.189896;AN=5008;NS=2504;DP=15946;EAS_AF=0.4097;AMR_AF=0.1037;AFR_AF=0.1445;EUR_AF=0.0845;SAS_AF=0.1943;AA=A|||;VT=SNP
19	50429526	rs10420032	C	T	100	PASS	AC=950;AF=0.189696;AN=5008;NS=2504;DP=14867;EAS_AF=0.4087;AMR_AF=0.1037;AFR_AF=0.1445;EUR_AF=0.0845;SAS_AF=0.1943;AA=C|||;VT=SNP
19	50429861	rs1290745	A	G	100	PASS	AC=1005;AF=0.200679;AN=5008;NS=2504;DP=17701;EAS_AF=0.128;AMR_AF=0.1844;AFR_AF=0.27;EUR_AF=0.2575;SAS_AF=0.135;AA=G|||;VT=SNP
19	50431388	rs3826777	G	A	100	PASS	AC=1699;AF=0.339257;AN=5008;NS=2504;DP=18703;EAS_AF=0.4018;AMR_AF=0.4553;AFR_AF=0.2504;EUR_AF=0.3767;SAS_AF=0.274;AA=G|||;VT=SNP
19	50431879	rs4802639	T	C	100	PASS	AC=160;AF=0.0319489;AN=5008;NS=2504;DP=17815;EAS_AF=0.0903;AMR_AF=0.0303;AFR_AF=0.0008;EUR_AF=0.0109;SAS_AF=0.0368;AA=T|||;VT=SNP
19	50431946	rs4802640	C	T	100	PASS	AC=949;AF=0.189497;AN=5008;NS=2504;DP=17194;EAS_AF=0.4087;AMR_AF=0.1023;AFR_AF=0.1445;EUR_AF=0.0845;SAS_AF=0.1943;AA=C|||;VT=SNP
19	50432427	rs1152232	A	G	100	PASS	AC=871;AF=0.173922;AN=5008;NS=2504;DP=14293;EAS_AF=0.127;AMR_AF=0.1772;AFR_AF=0.1732;EUR_AF=0.2575;SAS_AF=0.135;AA=G|||;VT=SNP
19	50432780	rs2241702	A	T	100	PASS	AC=950;AF=0.189696;AN=5008;NS=2504;DP=14513;EAS_AF=0.4097;AMR_AF=0.1023;AFR_AF=0.1445;EUR_AF=0.0845;SAS_AF=0.1943;AA=A|||;VT=SNP
19	50432810	rs2241701	T	C	100	PASS	AC=980;AF=0.195687;AN=5008;NS=2504;DP=15002;EAS_AF=0.4097;AMR_AF=0.1066;AFR_AF=0.1626;EUR_AF=0.0875;SAS_AF=0.1943;AA=T|||;VT=SNP
19	50432992	rs73053367	G	A	100	PASS	AC=406;AF=0.0810703;AN=5008;NS=2504;DP=16154;EAS_AF=0.0903;AMR_AF=0.062;AFR_AF=0.0703;EUR_AF=0.0726;SAS_AF=0.1084;AA=G|||;VT=SNP
19	50433503	rs1152230	G	A	100	PASS	AC=3550;AF=0.708866;AN=5008;NS=2504;DP=10842;EAS_AF=0.9385;AMR_AF=0.7406;AFR_AF=0.587;EUR_AF=0.7207;SAS_AF=0.6022;AA=G|||;VT=SNP
19	50433887	rs3760714	G	A	100	PASS	AC=408;AF=0.0814696;AN=5008;NS=2504;DP=13694;EAS_AF=0.0903;AMR_AF=0.062;AFR_AF=0.0703;EUR_AF=0.0726;SAS_AF=0.1104;AA=G|||;VT=SNP
19	50433889	rs3760715	G	A	100	PASS	AC=408;AF=0.0814696;AN=5008;NS=2504;DP=13707;EAS_AF=0.0903;AMR_AF=0.062;AFR_AF=0.0703;EUR_AF=0.0726;SAS_AF=0.1104;AA=G|||;VT=SNP
19	50434760	rs34832536	C	T	100	PASS	AC=444;AF=0.0886581;AN=5008;NS=2504;DP=19471;EAS_AF=0.002;AMR_AF=0.1282;AFR_AF=0.0106;EUR_AF=0.2445;SAS_AF=0.0951;AA=C|||;VT=SNP
19	50434808	rs8103678	G	T	100	PASS	AC=1732;AF=0.345847;AN=5008;NS=2504;DP=20616;EAS_AF=0.4345;AMR_AF=0.4568;AFR_AF=0.2511;EUR_AF=0.3738;SAS_AF=0.2751;AA=G|||;VT=SNP
19	50435139	rs283524	G	C	100	PASS	AC=4419;AF=0.882388;AN=5008;NS=2504;DP=20689;EAS_AF=0.9583;AMR_AF=0.8718;AFR_AF=0.9834;EUR_AF=0.7843;SAS_AF=0.7761;AA=C|||;VT=SNP
19	50435747	rs283525	T	C	100	PASS	AC=3346;AF=0.668131;AN=5008;NS=2504;DP=6737;EAS_AF=0.7054;AMR_AF=0.6268;AFR_AF=0.7345;EUR_AF=0.6163;SAS_AF=0.6227;AA=T|||;VT=SNP;EX_TARGET
19	50435862	rs283526	C	T	100	PASS	AC=3348;AF=0.66853;AN=5008;NS=2504;DP=3984;EAS_AF=0.6538;AMR_AF=0.6412;AFR_AF=0.9274;EUR_AF=0.5169;SAS_AF=0.5092;AA=T|||;VT=SNP;EX_TARGET
19	50435998	rs34877198	C	T	100	PASS	AC=415;AF=0.0828674;AN=5008;NS=2504;DP=7755;EAS_AF=0.0942;AMR_AF=0.0591;AFR_AF=0.0688;EUR_AF=0.0666;SAS_AF=0.1237;AA=C|||;VT=SNP;EX_TARGET
19	50436371	rs8667	G	A	100	PASS	AC=1428;AF=0.285144;AN=5008;NS=2504;DP=14452;EAS_AF=0.3978;AMR_AF=0.3429;AFR_AF=0.1634;EUR_AF=0.3757;SAS_AF=0.1994;AA=G|||;VT=SNP;EX_TARGET
19	50436715	rs3170545	G	A	100	PASS	AC=1421;AF=0.283746;AN=5008;NS=2504;DP=19404;EAS_AF=0.3968;AMR_AF=0.3401;AFR_AF=0.1626;EUR_AF=0.3757;SAS_AF=0.1963;AA=G|||;VT=SNP
19	50436758	rs1044297	G	A	100	PASS	AC=1415;AF=0.282548;AN=5008;NS=2504;DP=19415;EAS_AF=0.3968;AMR_AF=0.3401;AFR_AF=0.1566;EUR_AF=0.3757;SAS_AF=0.1984;AA=G|||;VT=SNP
19	50436980	rs8647	G	A	100	PASS	AC=1415;AF=0.282548;AN=5008;NS=2504;DP=17068;EAS_AF=0.3968;AMR_AF=0.3401;AFR_AF=0.1566;EUR_AF=0.3757;SAS_AF=0.1984;AA=G|||;VT=SNP
19	50437233	rs62126297	C	T	100	PASS	AC=663;AF=0.132388;AN=5008;NS=2504;DP=14089;EAS_AF=0.3264;AMR_AF=0.1441;AFR_AF=0.0658;EUR_AF=0.0408;SAS_AF=0.1084;AA=C|||;VT=SNP
19	50437459	rs7247653	T	C	100	PASS	AC=1498;AF=0.299121;AN=5008;NS=2504;DP=10046;EAS_AF=0.4494;AMR_AF=0.3444;AFR_AF=0.1626;EUR_AF=0.3907;SAS_AF=0.2025;AA=T|||;VT=SNP
19	50437863	rs58316270	C	T	100	PASS	AC=303;AF=0.0605032;AN=5008;NS=2504;DP=16169;EAS_AF=0.0724;AMR_AF=0.049;AFR_AF=0.1089;EUR_AF=0.0189;SAS_AF=0.0337;AA=c|||;VT=SNP
19	50438824	rs283528	G	A	100	PASS	AC=1545;AF=0.308506;AN=5008;NS=2504;DP=16603;EAS_AF=0.4911;AMR_AF=0.2709;AFR_AF=0.348;EUR_AF=0.1352;SAS_AF=0.272;AA=a|||;VT=SNP
19	50439006	rs283529	A	G	100	PASS	AC=1582;AF=0.315895;AN=5008;NS=2504;DP=12861;EAS_AF=0.4911;AMR_AF=0.2723;AFR_AF=0.3752;EUR_AF=0.1352;SAS_AF=0.272;AA=N|||;VT=SNP
19	50439148	rs57048293	G	C	100	PASS	AC=1428;AF=0.285144;AN=5008;NS=2504;DP=16146;EAS_AF=0.3988;AMR_AF=0.3415;AFR_AF=0.1611;EUR_AF=0.3797;SAS_AF=0.1984;AA=g|||;VT=SNP
19	50439472	rs283530	C	A	100	PASS	AC=1565;AF=0.3125;AN=5008;NS=2504;DP=14166;EAS_AF=0.4911;AMR_AF=0.2738;AFR_AF=0.3616;EUR_AF=0.1352;SAS_AF=0.272;AA=A|||;VT=SNP
19	50439527	rs75273180	C	T	100	PASS	AC=135;AF=0.0269569;AN=5008;NS=2504;DP=16680;EAS_AF=0.0228;AMR_AF=0.0965;AFR_AF=0;EUR_AF=0.0089;SAS_AF=0.0368;AA=C|||;VT=SNP
19	50439609	rs283531	C	T	100	PASS	AC=1457;AF=0.290935;AN=5008;NS=2504;DP=18088;EAS_AF=0.4911;AMR_AF=0.2695;AFR_AF=0.292;EUR_AF=0.1352;SAS_AF=0.2587;AA=C|||;VT=SNP
19	50439689	rs60162152	T	G	100	PASS	AC=583;AF=0.116414;AN=5008;NS=2504;DP=19194;EAS_AF=0.3254;AMR_AF=0.1427;AFR_AF=0.0076;EUR_AF=0.0408;SAS_AF=0.1074;AA=T|||;VT=SNP
19	50439719	rs12610975	G	A	100	PASS	AC=1469;AF=0.293331;AN=5008;NS=2504;DP=18882;EAS_AF=0.3998;AMR_AF=0.3487;AFR_AF=0.1551;EUR_AF=0.4175;SAS_AF=0.2035;AA=G|||;VT=SNP
19	50440073	rs283532	A	G	100	PASS	AC=1575;AF=0.314497;AN=5008;NS=2504;DP=16868;EAS_AF=0.4901;AMR_AF=0.2767;AFR_AF=0.3669;EUR_AF=0.1362;SAS_AF=0.273;AA=a|||;VT=SNP
19	50440097	rs62126300	G	A	100	PASS	AC=329;AF=0.0656949;AN=5008;NS=2504;DP=15674;EAS_AF=0.0724;AMR_AF=0.049;AFR_AF=0.118;EUR_AF=0.0189;SAS_AF=0.0481;AA=G|||;VT=SNP
19	50440559	rs283533	T	C	100	PASS	AC=1147;AF=0.229034;AN=5008;NS=2504;DP=20353;EAS_AF=0.3998;AMR_AF=0.2133;AFR_AF=0.2912;EUR_AF=0.0676;SAS_AF=0.1462;AA=C|||;VT=SNP
19	50441414	rs60469676	C	T	100	PASS	AC=649;AF=0.129593;AN=5008;NS=2504;DP=14304;EAS_AF=0.3264;AMR_AF=0.147;AFR_AF=0.0658;EUR_AF=0.0408;SAS_AF=0.092;AA=C|||;VT=SNP
19	50441847	rs283534	C	T	100	PASS	AC=1160;AF=0.231629;AN=5008;NS=2504;DP=16568;EAS_AF=0.3978;AMR_AF=0.2334;AFR_AF=0.2935;EUR_AF=0.0696;SAS_AF=0.1421;AA=C|||;VT=SNP
19	50442395	rs78944208	G	A	100	PASS	AC=670;AF=0.133786;AN=5008;NS=2504;DP=17351;EAS_AF=0.3254;AMR_AF=0.1585;AFR_AF=0.0825;EUR_AF=0.0427;SAS_AF=0.0818;AA=G|||;VT=SNP
19	50444061	rs8108252	T	G	100	PASS	AC=1482;AF=0.295927;AN=5008;NS=2504;DP=20926;EAS_AF=0.4028;AMR_AF=0.3487;AFR_AF=0.1611;EUR_AF=0.4235;SAS_AF=0.1994;AA=T|||;VT=SNP
19	50445540	rs78911811	C	T	100	PASS	AC=1449;AF=0.289337;AN=5008;NS=2504;DP=17979;EAS_AF=0.3998;AMR_AF=0.3473;AFR_AF=0.1384;EUR_AF=0.4235;SAS_AF=0.2004;AA=C|||;VT=SNP
19	50447572	rs8105788	C	T	100	PASS	AC=1699;AF=0.339257;AN=5008;NS=2504;DP=17842;EAS_AF=0.6032;AMR_AF=0.2839;AFR_AF=0.2549;EUR_AF=0.159;SAS_AF=0.4059;AA=T|||;VT=SNP
19	50447645	rs8106831	T	G	100	PASS	AC=3143;AF=0.627596;AN=5008;NS=2504;DP=13229;EAS_AF=0.6101;AMR_AF=0.5706;AFR_AF=0.8396;EUR_AF=0.4195;SAS_AF=0.6135;AA=t|||;VT=SNP
19	50448241	rs79373632	G	A	100	PASS	AC=456;AF=0.0910543;AN=5008;NS=2504;DP=13012;EAS_AF=0.1855;AMR_AF=0.0346;AFR_AF=0.0545;EUR_AF=0.0258;SAS_AF=0.1503;AA=G|||;VT=SNP
19	50448371	rs62126303	T	A	100	PASS	AC=701;AF=0.139976;AN=5008;NS=2504;DP=13038;EAS_AF=0.1825;AMR_AF=0.147;AFR_AF=0.1884;EUR_AF=0.0417;SAS_AF=0.1268;AA=t|||;VT=SNP
19	50448616	rs62126304	G	A	100	PASS	AC=455;AF=0.0908546;AN=5008;NS=2504;DP=19138;EAS_AF=0.1855;AMR_AF=0.0346;AFR_AF=0.0545;EUR_AF=0.0258;SAS_AF=0.1493;AA=G|||;VT=SNP
19	50449955	rs405120	C	G	100	PASS	AC=3303;AF=0.659545;AN=5008;NS=2504;DP=13256;EAS_AF=0.7083;AMR_AF=0.6182;AFR_AF=0.677;EUR_AF=0.5358;SAS_AF=0.7423;AA=g|||;VT=SNP
19	50450215	rs386486	A	G	100	PASS	AC=450;AF=0.0898562;AN=5008;NS=2504;DP=18064;EAS_AF=0.1022;AMR_AF=0.0591;AFR_AF=0.1725;EUR_AF=0.0437;SAS_AF=0.0348;AA=A|||;VT=SNP
19	50450272	rs12978570	A	G	100	PASS	AC=1671;AF=0.333666;AN=5008;NS=2504;DP=16957;EAS_AF=0.4306;AMR_AF=0.389;AFR_AF=0.1604;EUR_AF=0.4414;SAS_AF=0.318;AA=A|||;VT=SNP
19	50450429	rs8182515	T	A	100	PASS	AC=604;AF=0.120607;AN=5008;NS=2504;DP=14556;EAS_AF=0.2123;AMR_AF=0.0375;AFR_AF=0.0703;EUR_AF=0.0109;SAS_AF=0.2658;AA=T|||;VT=SNP
19	50451508	rs875121	A	C	100	PASS	AC=1274;AF=0.254393;AN=5008;NS=2504;DP=17462;EAS_AF=0.2649;AMR_AF=0.2075;AFR_AF=0.2791;EUR_AF=0.2416;SAS_AF=0.2566;AA=A|||;VT=SNP
19	50451989	rs383441	T	C	100	PASS	AC=2676;AF=0.534345;AN=5008;NS=2504;DP=18629;EAS_AF=0.5347;AMR_AF=0.451;AFR_AF=0.6233;EUR_AF=0.3748;SAS_AF=0.637;AA=C|||;VT=SNP
19	50453317	rs9304690	C	T	100	PASS	AC=1027;AF=0.205072;AN=5008;NS=2504;DP=16936;EAS_AF=0.2619;AMR_AF=0.1643;AFR_AF=0.0779;EUR_AF=0.2396;SAS_AF=0.3119;AA=C|||;VT=SNP;EX_TARGET
19	50454086	rs62126307	G	T	100	PASS	AC=1007;AF=0.201078;AN=5008;NS=2504;DP=22015;EAS_AF=0.2629;AMR_AF=0.1859;AFR_AF=0.0923;EUR_AF=0.2425;SAS_AF=0.2526;AA=G|||;VT=SNP
19	50455351	rs10405621	C	T	100	PASS	AC=1008;AF=0.201278;AN=5008;NS=2504;DP=18258;EAS_AF=0.2629;AMR_AF=0.1859;AFR_AF=0.0923;EUR_AF=0.2435;SAS_AF=0.2526;AA=C|||;VT=SNP
19	50456518	rs6509448	T	C	100	PASS	AC=2584;AF=0.515974;AN=5008;NS=2504;DP=20402;EAS_AF=0.5298;AMR_AF=0.4294;AFR_AF=0.5545;EUR_AF=0.3579;SAS_AF=0.6738;AA=C|||;VT=SNP
19	50456770	rs8107645	T	A	100	PASS	AC=2535;AF=0.50619;AN=5008;NS=2504;DP=19903;EAS_AF=0.5298;AMR_AF=0.4265;AFR_AF=0.5197;EUR_AF=0.3569;SAS_AF=0.6738;AA=A|||;VT=SNP
19	50456821	rs6509449	T	A	100	PASS	AC=2585;AF=0.516174;AN=5008;NS=2504;DP=19265;EAS_AF=0.5298;AMR_AF=0.4294;AFR_AF=0.556;EUR_AF=0.3579;SAS_AF=0.6728;AA=A|||;VT=SNP
19	50457346	rs10420344	C	T	100	PASS	AC=2517;AF=0.502596;AN=5008;NS=2504;DP=18762;EAS_AF=0.5298;AMR_AF=0.4251;AFR_AF=0.5076;EUR_AF=0.3559;SAS_AF=0.6738;AA=T|||;VT=SNP
19	50458931	rs8103552	C	A	100	PASS	AC=995;AF=0.198682;AN=5008;NS=2504;DP=15322;EAS_AF=0.255;AMR_AF=0.183;AFR_AF=0.0908;EUR_AF=0.2425;SAS_AF=0.2526;AA=C|||;VT=SNP
19	50460914	rs9676983	T	G	100	PASS	AC=227;AF=0.0453275;AN=5008;NS=2504;DP=17867;EAS_AF=0.0069;AMR_AF=0.1326;AFR_AF=0.0045;EUR_AF=0.0467;SAS_AF=0.0767;AA=T|||;VT=SNP
19	50462244	rs1811375	G	A	100	PASS	AC=2820;AF=0.563099;AN=5008;NS=2504;DP=16359;EAS_AF=0.5208;AMR_AF=0.4539;AFR_AF=0.7194;EUR_AF=0.3648;SAS_AF=0.6769;AA=g|||;VT=SNP
19	50465342	rs283513	A	G	100	PASS	AC=2634;AF=0.525958;AN=5008;NS=2504;DP=15692;EAS_AF=0.7758;AMR_AF=0.3818;AFR_AF=0.5303;EUR_AF=0.3042;SAS_AF=0.593;AA=a|||;VT=SNP
19	50466115	rs62115161	C	T	100	PASS	AC=601;AF=0.120008;AN=5008;NS=2504;DP=15078;EAS_AF=0.2907;AMR_AF=0.2133;AFR_AF=0.0083;EUR_AF=0.0537;SAS_AF=0.0971;AA=C|||;VT=SNP
19	50466222	rs79290176	G	T	100	PASS	AC=633;AF=0.126398;AN=5008;NS=2504;DP=13741;EAS_AF=0.2897;AMR_AF=0.2118;AFR_AF=0.0083;EUR_AF=0.0557;SAS_AF=0.1299;AA=G|||;VT=SNP
19	50466226	rs79156027	A	G	100	PASS	AC=668;AF=0.133387;AN=5008;NS=2504;DP=13662;EAS_AF=0.2897;AMR_AF=0.2147;AFR_AF=0.0325;EUR_AF=0.0557;SAS_AF=0.1309;AA=A|||;VT=SNP
19	50466294	rs12981445	T	C	100	PASS	AC=1597;AF=0.31889;AN=5008;NS=2504;DP=13498;EAS_AF=0.6111;AMR_AF=0.3631;AFR_AF=0.1861;EUR_AF=0.2296;SAS_AF=0.2577;AA=C|||;VT=SNP
19	50466522	rs11083992	C	A	100	PASS	AC=638;AF=0.127396;AN=5008;NS=2504;DP=18019;EAS_AF=0.2917;AMR_AF=0.2133;AFR_AF=0.0083;EUR_AF=0.0557;SAS_AF=0.1319;AA=C|||;VT=SNP
19	50467260	rs34785289	A	G	100	PASS	AC=952;AF=0.190096;AN=5008;NS=2504;DP=12451;EAS_AF=0.3214;AMR_AF=0.1513;AFR_AF=0.1717;EUR_AF=0.172;SAS_AF=0.1258;AA=a|||;VT=SNP
19	50467582	rs56068031	C	T	100	PASS	AC=998;AF=0.199281;AN=5008;NS=2504;DP=19319;EAS_AF=0.4117;AMR_AF=0.2334;AFR_AF=0.0303;EUR_AF=0.0825;SAS_AF=0.3047;AA=C|||;VT=SNP
19	50467814	rs7408489	A	G	100	PASS	AC=952;AF=0.190096;AN=5008;NS=2504;DP=18034;EAS_AF=0.3214;AMR_AF=0.1513;AFR_AF=0.1717;EUR_AF=0.172;SAS_AF=0.1258;AA=N|||;VT=SNP
19	50467971	rs12461847	C	T	100	PASS	AC=942;AF=0.188099;AN=5008;NS=2504;DP=18278;EAS_AF=0.3214;AMR_AF=0.1513;AFR_AF=0.1641;EUR_AF=0.172;SAS_AF=0.1258;AA=c|||;VT=SNP
19	50468042	rs12459825	T	C	100	PASS	AC=942;AF=0.188099;AN=5008;NS=2504;DP=16765;EAS_AF=0.3214;AMR_AF=0.1513;AFR_AF=0.1641;EUR_AF=0.172;SAS_AF=0.1258;AA=t|||;VT=SNP
19	50468071	rs8105239	T	C	100	PASS	AC=2263;AF=0.451877;AN=5008;NS=2504;DP=18106;EAS_AF=0.7331;AMR_AF=0.4035;AFR_AF=0.4297;EUR_AF=0.2545;SAS_AF=0.4294;AA=N|||;VT=SNP
19	50468150	rs283512	C	T	100	PASS	AC=826;AF=0.164936;AN=5008;NS=2504;DP=17844;EAS_AF=0.0575;AMR_AF=0.1254;AFR_AF=0.3109;EUR_AF=0.1163;SAS_AF=0.1564;AA=c|||;VT=SNP
19	50468582	rs113293707	T	C	100	PASS	AC=951;AF=0.189896;AN=5008;NS=2504;DP=14539;EAS_AF=0.3214;AMR_AF=0.1499;AFR_AF=0.1717;EUR_AF=0.172;SAS_AF=0.1258;AA=N|||;VT=SNP
19	50468628	rs12462012	G	A	100	PASS	AC=638;AF=0.127396;AN=5008;NS=2504;DP=15455;EAS_AF=0.2917;AMR_AF=0.2133;AFR_AF=0.0083;EUR_AF=0.0557;SAS_AF=0.1319;AA=g|||;VT=SNP
19	50468838	rs12462436	A	G	100	PASS	AC=638;AF=0.127396;AN=5008;NS=2504;DP=10337;EAS_AF=0.2917;AMR_AF=0.2133;AFR_AF=0.0083;EUR_AF=0.0557;SAS_AF=0.1319;AA=a|||;VT=SNP
19	50468923	rs12974204	C	T	100	PASS	AC=952;AF=0.190096;AN=5008;NS=2504;DP=17721;EAS_AF=0.3214;AMR_AF=0.1513;AFR_AF=0.1717;EUR_AF=0.172;SAS_AF=0.1258;AA=c|||;VT=SNP
19	50468936	rs12973985	A	G	100	PASS	AC=952;AF=0.190096;AN=5008;NS=2504;DP=18638;EAS_AF=0.3214;AMR_AF=0.1513;AFR_AF=0.1717;EUR_AF=0.172;SAS_AF=0.1258;AA=a|||;VT=SNP
19	50468978	rs12974013	A	G	100	PASS	AC=951;AF=0.189896;AN=5008;NS=2504;DP=17986;EAS_AF=0.3214;AMR_AF=0.1499;AFR_AF=0.1717;EUR_AF=0.172;SAS_AF=0.1258;AA=a|||;VT=SNP
19	50469121	rs4802642	G	A	100	PASS	AC=951;AF=0.189896;AN=5008;NS=2504;DP=16273;EAS_AF=0.3214;AMR_AF=0.1499;AFR_AF=0.1717;EUR_AF=0.172;SAS_AF=0.1258;AA=A|||;VT=SNP
19	50469629	rs62115162	G	A	100	PASS	AC=613;AF=0.122404;AN=5008;NS=2504;DP=16742;EAS_AF=0.2708;AMR_AF=0.2075;AFR_AF=0.0083;EUR_AF=0.0557;SAS_AF=0.1319;AA=g|||;VT=SNP
19	50469915	rs6509450	T	C	100	PASS	AC=2261;AF=0.451478;AN=5008;NS=2504;DP=14842;EAS_AF=0.7331;AMR_AF=0.4006;AFR_AF=0.4297;EUR_AF=0.2555;SAS_AF=0.4284;AA=C|||;VT=SNP
19	50470086	rs283511	C	T	100	PASS	AC=836;AF=0.166933;AN=5008;NS=2504;DP=16134;EAS_AF=0.0625;AMR_AF=0.1282;AFR_AF=0.3101;EUR_AF=0.1183;SAS_AF=0.1585;AA=c|||;VT=SNP
19	50470097	rs12052198	G	T	100	PASS	AC=2261;AF=0.451478;AN=5008;NS=2504;DP=16671;EAS_AF=0.7331;AMR_AF=0.4006;AFR_AF=0.4297;EUR_AF=0.2555;SAS_AF=0.4284;AA=T|||;VT=SNP
19	50470486	rs2125329	T	C	100	PASS	AC=974;AF=0.194489;AN=5008;NS=2504;DP=17202;EAS_AF=0.3423;AMR_AF=0.1527;AFR_AF=0.1717;EUR_AF=0.172;SAS_AF=0.1258;AA=T|||;VT=SNP
19	50470528	rs2125328	C	T	100	PASS	AC=974;AF=0.194489;AN=5008;NS=2504;DP=18576;EAS_AF=0.3423;AMR_AF=0.1527;AFR_AF=0.1717;EUR_AF=0.172;SAS_AF=0.1258;AA=C|||;VT=SNP
19	50470794	rs7507149	T	C	100	PASS	AC=2261;AF=0.451478;AN=5008;NS=2504;DP=13779;EAS_AF=0.7331;AMR_AF=0.4006;AFR_AF=0.4297;EUR_AF=0.2555;SAS_AF=0.4284;AA=C|||;VT=SNP
19	50470850	rs7507392	C	T	100	PASS	AC=974;AF=0.194489;AN=5008;NS=2504;DP=13368;EAS_AF=0.3423;AMR_AF=0.1527;AFR_AF=0.1717;EUR_AF=0.172;SAS_AF=0.1258;AA=C|||;VT=SNP
19	50471178	rs62115163	A	C	100	PASS	AC=83;AF=0.0165735;AN=5008;NS=2504;DP=12407;EAS_AF=0.006;AMR_AF=0.0159;AFR_AF=0.0023;EUR_AF=0.0199;SAS_AF=0.044;AA=A|||;VT=SNP
19	50471300	rs4310977	T	G	100	PASS	AC=982;AF=0.196086;AN=5008;NS=2504;DP=11690;EAS_AF=0.3433;AMR_AF=0.1527;AFR_AF=0.1717;EUR_AF=0.1759;SAS_AF=0.1288;AA=T|||;VT=SNP
19	50472235	rs55726393	G	T	100	PASS	AC=948;AF=0.189297;AN=5008;NS=2504;DP=16414;EAS_AF=0.3323;AMR_AF=0.1513;AFR_AF=0.1551;EUR_AF=0.1759;SAS_AF=0.1288;AA=G|||;VT=SNP
19	50472416	rs7246244	T	C	100	PASS	AC=2494;AF=0.498003;AN=5008;NS=2504;DP=17692;EAS_AF=0.744;AMR_AF=0.4366;AFR_AF=0.5363;EUR_AF=0.2744;SAS_AF=0.4663;AA=C|||;VT=SNP
19	50472510	rs56220430	G	A	100	PASS	AC=972;AF=0.194089;AN=5008;NS=2504;DP=16127;EAS_AF=0.3333;AMR_AF=0.1527;AFR_AF=0.1717;EUR_AF=0.1759;SAS_AF=0.1288;AA=G|||;VT=SNP
19	50472653	rs4009626	T	C	100	PASS	AC=972;AF=0.194089;AN=5008;NS=2504;DP=16981;EAS_AF=0.3323;AMR_AF=0.1527;AFR_AF=0.1725;EUR_AF=0.1759;SAS_AF=0.1288;AA=C|||;VT=SNP
19	50473221	rs440731	T	C	100	PASS	AC=728;AF=0.145367;AN=5008;NS=2504;DP=12105;EAS_AF=0.128;AMR_AF=0.049;AFR_AF=0.3162;EUR_AF=0.0368;SAS_AF=0.1125;AA=T|||;VT=SNP;EX_TARGET
19	50475017	rs12462972	G	A	100	PASS	AC=955;AF=0.190695;AN=5008;NS=2504;DP=17923;EAS_AF=0.3323;AMR_AF=0.1556;AFR_AF=0.1558;EUR_AF=0.1789;SAS_AF=0.1288;AA=G|||;VT=SNP
19	50475114	rs8111526	G	C	100	PASS	AC=2481;AF=0.495407;AN=5008;NS=2504;DP=16829;EAS_AF=0.7431;AMR_AF=0.4251;AFR_AF=0.5507;EUR_AF=0.2545;SAS_AF=0.4632;AA=C|||;VT=SNP
19	50475174	rs12462945	A	C	100	PASS	AC=989;AF=0.197484;AN=5008;NS=2504;DP=16139;EAS_AF=0.3323;AMR_AF=0.1614;AFR_AF=0.1732;EUR_AF=0.1849;SAS_AF=0.1299;AA=C|||;VT=SNP
19	50475259	rs12463036	G	C	100	PASS	AC=976;AF=0.194888;AN=5008;NS=2504;DP=14776;EAS_AF=0.3304;AMR_AF=0.1571;AFR_AF=0.1717;EUR_AF=0.1789;SAS_AF=0.1299;AA=G|||;VT=SNP
19	50475385	rs12460968	T	A	100	PASS	AC=868;AF=0.173323;AN=5008;NS=2504;DP=16701;EAS_AF=0.2927;AMR_AF=0.2435;AFR_AF=0.1293;EUR_AF=0.0706;SAS_AF=0.1656;AA=T|||;VT=SNP
19	50475458	rs34653225	T	A	100	PASS	AC=972;AF=0.194089;AN=5008;NS=2504;DP=15564;EAS_AF=0.3323;AMR_AF=0.1527;AFR_AF=0.1717;EUR_AF=0.1759;SAS_AF=0.1299;AA=A|||;VT=SNP
19	50475466	rs55752562	G	A	100	PASS	AC=970;AF=0.19369;AN=5008;NS=2504;DP=15581;EAS_AF=0.3313;AMR_AF=0.1527;AFR_AF=0.1717;EUR_AF=0.1759;SAS_AF=0.1288;AA=G|||;VT=SNP
19	50476117	rs283508	C	T	100	PASS	AC=585;AF=0.116813;AN=5008;NS=2504;DP=19596;EAS_AF=0.0546;AMR_AF=0.0965;AFR_AF=0.1717;EUR_AF=0.1024;SAS_AF=0.136;AA=C|||;VT=SNP
19	50476219	rs59949051	T	C	100	PASS	AC=971;AF=0.19389;AN=5008;NS=2504;DP=19612;EAS_AF=0.3323;AMR_AF=0.1527;AFR_AF=0.1717;EUR_AF=0.1759;SAS_AF=0.1288;AA=T|||;VT=SNP
19	50476426	rs35238216	C	T	100	PASS	AC=969;AF=0.19349;AN=5008;NS=2504;DP=20198;EAS_AF=0.3304;AMR_AF=0.1527;AFR_AF=0.1717;EUR_AF=0.1759;SAS_AF=0.1288;AA=C|||;VT=SNP
19	50476467	rs66855472	A	G	100	PASS	AC=959;AF=0.191494;AN=5008;NS=2504;DP=20302;EAS_AF=0.3304;AMR_AF=0.1527;AFR_AF=0.1641;EUR_AF=0.1759;SAS_AF=0.1288;AA=A|||;VT=SNP
19	50476478	rs58165915	A	G	100	PASS	AC=2487;AF=0.496605;AN=5008;NS=2504;DP=19916;EAS_AF=0.7381;AMR_AF=0.4366;AFR_AF=0.5363;EUR_AF=0.2744;SAS_AF=0.4652;AA=G|||;VT=SNP
19	50476553	rs16981577	C	T	100	PASS	AC=969;AF=0.19349;AN=5008;NS=2504;DP=20085;EAS_AF=0.3304;AMR_AF=0.1527;AFR_AF=0.1717;EUR_AF=0.1759;SAS_AF=0.1288;AA=c|||;VT=SNP
19	50476824	rs62115166	C	T	100	PASS	AC=103;AF=0.0205671;AN=5008;NS=2504;DP=18902;EAS_AF=0.0188;AMR_AF=0.0159;AFR_AF=0.0023;EUR_AF=0.0209;SAS_AF=0.0501;AA=C|||;VT=SNP
19	50476871	rs35248548	C	G	100	PASS	AC=969;AF=0.19349;AN=5008;NS=2504;DP=19427;EAS_AF=0.3304;AMR_AF=0.1527;AFR_AF=0.1717;EUR_AF=0.1759;SAS_AF=0.1288;AA=C|||;VT=SNP
19	50477230	rs4802643	C	T	100	PASS	AC=969;AF=0.19349;AN=5008;NS=2504;DP=17963;EAS_AF=0.3304;AMR_AF=0.1527;AFR_AF=0.1717;EUR_AF=0.1759;SAS_AF=0.1288;AA=C|||;VT=SNP
19	50477390	rs4802644	G	A	100	PASS	AC=693;AF=0.138379;AN=5008;NS=2504;DP=24095;EAS_AF=0.3294;AMR_AF=0.1138;AFR_AF=0.0348;EUR_AF=0.1193;SAS_AF=0.1186;AA=G|||;VT=SNP
19	50477499	rs12609061	G	A	100	PASS	AC=969;AF=0.19349;AN=5008;NS=2504;DP=21505;EAS_AF=0.3304;AMR_AF=0.1527;AFR_AF=0.1717;EUR_AF=0.1759;SAS_AF=0.1288;AA=G|||;VT=SNP
19	50477675	rs12609054	A	G	100	PASS	AC=969;AF=0.19349;AN=5008;NS=2504;DP=22357;EAS_AF=0.3304;AMR_AF=0.1527;AFR_AF=0.1717;EUR_AF=0.1759;SAS_AF=0.1288;AA=G|||;VT=SNP
19	50477700	rs12984158	C	T	100	PASS	AC=969;AF=0.19349;AN=5008;NS=2504;DP=23341;EAS_AF=0.3304;AMR_AF=0.1527;AFR_AF=0.1717;EUR_AF=0.1759;SAS_AF=0.1288;AA=C|||;VT=SNP
19	50477710	rs12984340	C	T	100	PASS	AC=970;AF=0.19369;AN=5008;NS=2504;DP=23845;EAS_AF=0.3313;AMR_AF=0.1527;AFR_AF=0.1717;EUR_AF=0.1759;SAS_AF=0.1288;AA=C|||;VT=SNP
19	50477890	rs12975261	A	G	100	PASS	AC=969;AF=0.19349;AN=5008;NS=2504;DP=18520;EAS_AF=0.3304;AMR_AF=0.1527;AFR_AF=0.1717;EUR_AF=0.1759;SAS_AF=0.1288;AA=a|||;VT=SNP
19	50478068	rs12975940	C	G	100	PASS	AC=969;AF=0.19349;AN=5008;NS=2504;DP=16181;EAS_AF=0.3304;AMR_AF=0.1527;AFR_AF=0.1717;EUR_AF=0.1759;SAS_AF=0.1288;AA=C|||;VT=SNP
19	50478182	rs12976644	G	T	100	PASS	AC=969;AF=0.19349;AN=5008;NS=2504;DP=17228;EAS_AF=0.3304;AMR_AF=0.1527;AFR_AF=0.1717;EUR_AF=0.1759;SAS_AF=0.1288;AA=G|||;VT=SNP
19	50478282	rs12978357	T	C	100	PASS	AC=962;AF=0.192093;AN=5008;NS=2504;DP=17142;EAS_AF=0.3304;AMR_AF=0.1499;AFR_AF=0.171;EUR_AF=0.172;SAS_AF=0.1288;AA=t|||;VT=SNP
19	50478309	rs12978378	T	C	100	PASS	AC=969;AF=0.19349;AN=5008;NS=2504;DP=16993;EAS_AF=0.3304;AMR_AF=0.1527;AFR_AF=0.1717;EUR_AF=0.175;SAS_AF=0.1299;AA=C|||;VT=SNP
19	50478354	rs12978610	T	C	100	PASS	AC=968;AF=0.193291;AN=5008;NS=2504;DP=17219;EAS_AF=0.3294;AMR_AF=0.1527;AFR_AF=0.1717;EUR_AF=0.1759;SAS_AF=0.1288;AA=C|||;VT=SNP
19	50478641	rs12609492	G	A	100	PASS	AC=969;AF=0.19349;AN=5008;NS=2504;DP=19512;EAS_AF=0.3304;AMR_AF=0.1527;AFR_AF=0.1717;EUR_AF=0.1759;SAS_AF=0.1288;AA=G|||;VT=SNP
19	50478784	rs12609509	G	T	100	PASS	AC=969;AF=0.19349;AN=5008;NS=2504;DP=19392;EAS_AF=0.3304;AMR_AF=0.1527;AFR_AF=0.1717;EUR_AF=0.1759;SAS_AF=0.1288;AA=T|||;VT=SNP
19	50478865	rs73576692	C	T	100	PASS	AC=865;AF=0.172724;AN=5008;NS=2504;DP=19529;EAS_AF=0.2897;AMR_AF=0.2435;AFR_AF=0.1293;EUR_AF=0.0716;SAS_AF=0.1646;AA=C|||;VT=SNP
19	50478932	rs12611411	T	C	100	PASS	AC=968;AF=0.193291;AN=5008;NS=2504;DP=19313;EAS_AF=0.3304;AMR_AF=0.1527;AFR_AF=0.1717;EUR_AF=0.1759;SAS_AF=0.1278;AA=C|||;VT=SNP
19	50478962	rs12609811	C	T	100	PASS	AC=970;AF=0.19369;AN=5008;NS=2504;DP=20801;EAS_AF=0.3304;AMR_AF=0.1527;AFR_AF=0.1717;EUR_AF=0.1769;SAS_AF=0.1288;AA=T|||;VT=SNP
19	50479078	rs12984584	C	T	100	PASS	AC=969;AF=0.19349;AN=5008;NS=2504;DP=19712;EAS_AF=0.3304;AMR_AF=0.1527;AFR_AF=0.1717;EUR_AF=0.1759;SAS_AF=0.1288;AA=C|||;VT=SNP
19	50479141	rs34038717	G	A	100	PASS	AC=969;AF=0.19349;AN=5008;NS=2504;DP=19862;EAS_AF=0.3304;AMR_AF=0.1527;AFR_AF=0.1717;EUR_AF=0.1759;SAS_AF=0.1288;AA=G|||;VT=SNP
19	50479238	rs12971775	T	C	100	PASS	AC=970;AF=0.19369;AN=5008;NS=2504;DP=19519;EAS_AF=0.3313;AMR_AF=0.1527;AFR_AF=0.1717;EUR_AF=0.1759;SAS_AF=0.1288;AA=C|||;VT=SNP
19	50479239	rs12985533	G	A	100	PASS	AC=970;AF=0.19369;AN=5008;NS=2504;DP=19464;EAS_AF=0.3313;AMR_AF=0.1527;AFR_AF=0.1717;EUR_AF=0.1759;SAS_AF=0.1288;AA=G|||;VT=SNP
19	50479408	rs3826763	T	G	100	PASS	AC=2485;AF=0.496206;AN=5008;NS=2504;DP=19217;EAS_AF=0.7371;AMR_AF=0.4366;AFR_AF=0.5363;EUR_AF=0.2744;SAS_AF=0.4642;AA=G|||;VT=SNP
19	50479428	rs3826764	C	T	100	PASS	AC=972;AF=0.194089;AN=5008;NS=2504;DP=18419;EAS_AF=0.3323;AMR_AF=0.1542;AFR_AF=0.1717;EUR_AF=0.1759;SAS_AF=0.1288;AA=C|||;VT=SNP
19	50479497	rs3826765	C	T	100	PASS	AC=969;AF=0.19349;AN=5008;NS=2504;DP=18268;EAS_AF=0.3304;AMR_AF=0.1527;AFR_AF=0.1717;EUR_AF=0.1759;SAS_AF=0.1288;AA=C|||;VT=SNP
19	50479546	rs3826766	G	C	100	PASS	AC=969;AF=0.19349;AN=5008;NS=2504;DP=18643;EAS_AF=0.3304;AMR_AF=0.1527;AFR_AF=0.1717;EUR_AF=0.1759;SAS_AF=0.1288;AA=C|||;VT=SNP
19	50479639	rs3826767	T	C	100	PASS	AC=959;AF=0.191494;AN=5008;NS=2504;DP=19668;EAS_AF=0.3304;AMR_AF=0.1527;AFR_AF=0.1641;EUR_AF=0.1759;SAS_AF=0.1288;AA=T|||;VT=SNP
19	50479658	rs3826768	G	A	100	PASS	AC=969;AF=0.19349;AN=5008;NS=2504;DP=19424;EAS_AF=0.3304;AMR_AF=0.1527;AFR_AF=0.1717;EUR_AF=0.1759;SAS_AF=0.1288;AA=G|||;VT=SNP
19	50479703	rs3826769	A	G	100	PASS	AC=969;AF=0.19349;AN=5008;NS=2504;DP=18688;EAS_AF=0.3304;AMR_AF=0.1527;AFR_AF=0.1717;EUR_AF=0.1759;SAS_AF=0.1288;AA=G|||;VT=SNP
19	50479759	rs1052498	T	A	100	PASS	AC=969;AF=0.19349;AN=5008;NS=2504;DP=18035;EAS_AF=0.3304;AMR_AF=0.1527;AFR_AF=0.1717;EUR_AF=0.1759;SAS_AF=0.1288;AA=T|||;VT=SNP
19	50479999	rs1052450	A	G	100	PASS	AC=969;AF=0.19349;AN=5008;NS=2504;DP=20178;EAS_AF=0.3304;AMR_AF=0.1527;AFR_AF=0.1717;EUR_AF=0.1759;SAS_AF=0.1288;AA=G|||;VT=SNP
19	50480847	rs12462227	C	T	100	PASS	AC=864;AF=0.172524;AN=5008;NS=2504;DP=18834;EAS_AF=0.2897;AMR_AF=0.2435;AFR_AF=0.1293;EUR_AF=0.0706;SAS_AF=0.1646;AA=C|||;VT=SNP
19	50480960	rs34348550	G	A	100	PASS	AC=951;AF=0.189896;AN=5008;NS=2504;DP=17697;EAS_AF=0.3304;AMR_AF=0.1527;AFR_AF=0.1581;EUR_AF=0.1759;SAS_AF=0.1288;AA=G|||;VT=SNP
19	50481082	rs34958342	A	T	100	PASS	AC=1303;AF=0.260184;AN=5008;NS=2504;DP=18484;EAS_AF=0.3304;AMR_AF=0.1772;AFR_AF=0.4115;EUR_AF=0.1759;SAS_AF=0.1288;AA=T|||;VT=SNP
19	50481171	rs3786668	C	T	100	PASS	AC=864;AF=0.172524;AN=5008;NS=2504;DP=20070;EAS_AF=0.2897;AMR_AF=0.2435;AFR_AF=0.1293;EUR_AF=0.0706;SAS_AF=0.1646;AA=C|||;VT=SNP
19	50482173	rs8104842	T	G	100	PASS	AC=965;AF=0.192692;AN=5008;NS=2504;DP=19010;EAS_AF=0.3304;AMR_AF=0.1542;AFR_AF=0.1679;EUR_AF=0.1759;SAS_AF=0.1288;AA=G|||;VT=SNP
19	50482232	rs8104102	C	T	100	PASS	AC=948;AF=0.189297;AN=5008;NS=2504;DP=18000;EAS_AF=0.3304;AMR_AF=0.1513;AFR_AF=0.1566;EUR_AF=0.1759;SAS_AF=0.1288;AA=C|||;VT=SNP
19	50482910	rs35464650	C	T	100	PASS	AC=1284;AF=0.25639;AN=5008;NS=2504;DP=16594;EAS_AF=0.3304;AMR_AF=0.1729;AFR_AF=0.3994;EUR_AF=0.1759;SAS_AF=0.1288;AA=T|||;VT=SNP
19	50483071	rs58700842	C	T	100	PASS	AC=952;AF=0.190096;AN=5008;NS=2504;DP=13782;EAS_AF=0.3333;AMR_AF=0.1527;AFR_AF=0.1566;EUR_AF=0.1759;SAS_AF=0.1288;AA=C|||;VT=SNP
19	50483262	rs283507	A	G	100	PASS	AC=3177;AF=0.634385;AN=5008;NS=2504;DP=11926;EAS_AF=0.7937;AMR_AF=0.5375;AFR_AF=0.7814;EUR_AF=0.3777;SAS_AF=0.6043;AA=a|||;VT=SNP
19	50483541	rs16981612	C	T	100	PASS	AC=854;AF=0.170527;AN=5008;NS=2504;DP=13538;EAS_AF=0.2887;AMR_AF=0.2435;AFR_AF=0.1278;EUR_AF=0.0636;SAS_AF=0.1646;AA=C|||;VT=SNP
19	50484155	rs4802645	C	G	100	PASS	AC=245;AF=0.0489217;AN=5008;NS=2504;DP=15701;EAS_AF=0.0526;AMR_AF=0.0562;AFR_AF=0.0083;EUR_AF=0.0785;SAS_AF=0.0644;AA=C|||;VT=SNP
19	50484234	rs16981617	G	A	100	PASS	AC=852;AF=0.170128;AN=5008;NS=2504;DP=15492;EAS_AF=0.2867;AMR_AF=0.2421;AFR_AF=0.1278;EUR_AF=0.0646;SAS_AF=0.1646;AA=G|||;VT=SNP;EX_TARGET
19	50485758	rs768574	T	G	100	PASS	AC=2515;AF=0.502196;AN=5008;NS=2504;DP=22530;EAS_AF=0.7381;AMR_AF=0.4438;AFR_AF=0.5401;EUR_AF=0.2863;SAS_AF=0.4714;AA=G|||;VT=SNP
19	50486063	rs8105972	G	A	100	PASS	AC=983;AF=0.196286;AN=5008;NS=2504;DP=18206;EAS_AF=0.3413;AMR_AF=0.1556;AFR_AF=0.1694;EUR_AF=0.1789;SAS_AF=0.1299;AA=G|||;VT=SNP
19	50486243	rs12984304	A	G	100	PASS	AC=863;AF=0.172324;AN=5008;NS=2504;DP=13429;EAS_AF=0.3393;AMR_AF=0.1239;AFR_AF=0.1467;EUR_AF=0.1223;SAS_AF=0.1207;AA=A|||;VT=SNP
19	50486939	rs3786669	T	C	100	PASS	AC=3207;AF=0.640375;AN=5008;NS=2504;DP=23332;EAS_AF=0.7956;AMR_AF=0.5461;AFR_AF=0.7867;EUR_AF=0.3897;SAS_AF=0.6074;AA=C|||;VT=SNP
19	50487115	rs3786671	G	A	100	PASS	AC=875;AF=0.17472;AN=5008;NS=2504;DP=19111;EAS_AF=0.3423;AMR_AF=0.1412;AFR_AF=0.1089;EUR_AF=0.174;SAS_AF=0.1155;AA=G|||;VT=SNP
19	50487811	rs58117051	C	T	100	PASS	AC=596;AF=0.11901;AN=5008;NS=2504;DP=19092;EAS_AF=0.2718;AMR_AF=0.2075;AFR_AF=0.0083;EUR_AF=0.0507;SAS_AF=0.1186;AA=C|||;VT=SNP
19	50488045	rs7260478	C	T	100	PASS	AC=924;AF=0.184505;AN=5008;NS=2504;DP=17242;EAS_AF=0.2887;AMR_AF=0.2507;AFR_AF=0.1687;EUR_AF=0.0706;SAS_AF=0.1687;AA=C|||;VT=SNP
19	50488372	rs958975	T	C	100	PASS	AC=2549;AF=0.508986;AN=5008;NS=2504;DP=19882;EAS_AF=0.746;AMR_AF=0.4452;AFR_AF=0.5681;EUR_AF=0.2773;SAS_AF=0.4683;AA=C|||;VT=SNP
19	50492291	rs6509451	G	A	100	PASS	AC=929;AF=0.185503;AN=5008;NS=2504;DP=20339;EAS_AF=0.2937;AMR_AF=0.2507;AFR_AF=0.1687;EUR_AF=0.0706;SAS_AF=0.1687;AA=G|||;VT=SNP
19	50492564	rs283518	C	T	100	PASS	AC=631;AF=0.125998;AN=5008;NS=2504;DP=18835;EAS_AF=0.0556;AMR_AF=0.098;AFR_AF=0.1967;EUR_AF=0.1074;SAS_AF=0.1421;AA=C|||;VT=SNP
19	50492860	rs10424282	C	G	100	PASS	AC=2551;AF=0.509385;AN=5008;NS=2504;DP=20090;EAS_AF=0.746;AMR_AF=0.4452;AFR_AF=0.5696;EUR_AF=0.2773;SAS_AF=0.4683;AA=G|||;VT=SNP;EX_TARGET
19	50493120	rs283517	T	C	100	PASS	AC=3266;AF=0.652157;AN=5008;NS=2504;DP=19559;EAS_AF=0.8026;AMR_AF=0.5504;AFR_AF=0.8253;EUR_AF=0.3847;SAS_AF=0.6104;AA=C|||;VT=SNP
19	50493131	rs2304112	G	A	100	PASS	AC=2550;AF=0.509185;AN=5008;NS=2504;DP=19294;EAS_AF=0.746;AMR_AF=0.4452;AFR_AF=0.5688;EUR_AF=0.2773;SAS_AF=0.4683;AA=A|||;VT=SNP
19	50493853	rs3786672	C	T	100	PASS	AC=832;AF=0.166134;AN=5008;NS=2504;DP=15303;EAS_AF=0.3413;AMR_AF=0.1239;AFR_AF=0.1225;EUR_AF=0.1223;SAS_AF=0.1196;AA=C|||;VT=SNP
19	50494328	rs62115169	G	C	100	PASS	AC=930;AF=0.185703;AN=5008;NS=2504;DP=18856;EAS_AF=0.2937;AMR_AF=0.2507;AFR_AF=0.1687;EUR_AF=0.0716;SAS_AF=0.1687;AA=G|||;VT=SNP
19	50494458	rs78131709	T	C	100	PASS	AC=274;AF=0.0547125;AN=5008;NS=2504;DP=20997;EAS_AF=0.0565;AMR_AF=0.0605;AFR_AF=0.0053;EUR_AF=0.0895;SAS_AF=0.0798;AA=T|||;VT=SNP
19	50494594	rs35853851	T	C	100	PASS	AC=832;AF=0.166134;AN=5008;NS=2504;DP=19761;EAS_AF=0.3413;AMR_AF=0.1239;AFR_AF=0.1225;EUR_AF=0.1223;SAS_AF=0.1196;AA=T|||;VT=SNP
19	50494815	rs11667524	G	A	100	PASS	AC=930;AF=0.185703;AN=5008;NS=2504;DP=19547;EAS_AF=0.2937;AMR_AF=0.2507;AFR_AF=0.1694;EUR_AF=0.0706;SAS_AF=0.1687;AA=G|||;VT=SNP
19	50494889	rs12462290	T	G	100	PASS	AC=867;AF=0.173123;AN=5008;NS=2504;DP=20087;EAS_AF=0.3413;AMR_AF=0.1254;AFR_AF=0.1475;EUR_AF=0.1223;SAS_AF=0.1207;AA=T|||;VT=SNP
19	50495082	rs157547	C	T	100	PASS	AC=695;AF=0.138778;AN=5008;NS=2504;DP=17879;EAS_AF=0.0556;AMR_AF=0.1009;AFR_AF=0.2436;EUR_AF=0.1074;SAS_AF=0.1421;AA=C|||;VT=SNP
19	50496486	rs2304113	C	G	100	PASS	AC=1266;AF=0.252796;AN=5008;NS=2504;DP=19747;EAS_AF=0.3413;AMR_AF=0.1744;AFR_AF=0.3744;EUR_AF=0.1789;SAS_AF=0.1288;AA=G|||;VT=SNP
19	50496882	rs35032991	C	T	100	PASS	AC=943;AF=0.188299;AN=5008;NS=2504;DP=17051;EAS_AF=0.3413;AMR_AF=0.1542;AFR_AF=0.1407;EUR_AF=0.1789;SAS_AF=0.1288;AA=C|||;VT=SNP
19	50497523	rs745952	C	T	100	PASS	AC=832;AF=0.166134;AN=5008;NS=2504;DP=18552;EAS_AF=0.3403;AMR_AF=0.1239;AFR_AF=0.1225;EUR_AF=0.1223;SAS_AF=0.1207;AA=C|||;VT=SNP
19	50497640	rs745953	G	C	100	PASS	AC=731;AF=0.145966;AN=5008;NS=2504;DP=20622;EAS_AF=0.3403;AMR_AF=0.1153;AFR_AF=0.0507;EUR_AF=0.1223;SAS_AF=0.1207;AA=G|||;VT=SNP
19	50497849	rs12461843	G	A	100	PASS	AC=483;AF=0.0964457;AN=5008;NS=2504;DP=17822;EAS_AF=0.1657;AMR_AF=0.0965;AFR_AF=0.0091;EUR_AF=0.1213;SAS_AF=0.1176;AA=G|||;VT=SNP
19	50498755	rs2278408	T	C	100	PASS	AC=2489;AF=0.497005;AN=5008;NS=2504;DP=20559;EAS_AF=0.7034;AMR_AF=0.4452;AFR_AF=0.5552;EUR_AF=0.2773;SAS_AF=0.4683;AA=C|||;VT=SNP
19	50499292	rs62115170	C	A	100	PASS	AC=930;AF=0.185703;AN=5008;NS=2504;DP=14738;EAS_AF=0.2946;AMR_AF=0.2507;AFR_AF=0.1687;EUR_AF=0.0706;SAS_AF=0.1687;AA=C|||;VT=SNP
19	50499335	rs58703511	C	T	100	PASS	AC=929;AF=0.185503;AN=5008;NS=2504;DP=13891;EAS_AF=0.2937;AMR_AF=0.2507;AFR_AF=0.1687;EUR_AF=0.0706;SAS_AF=0.1687;AA=C|||;VT=SNP
19	50500922	rs12459330	C	A	100	PASS	AC=944;AF=0.188498;AN=5008;NS=2504;DP=19344;EAS_AF=0.3413;AMR_AF=0.1542;AFR_AF=0.1415;EUR_AF=0.1789;SAS_AF=0.1288;AA=C|||;VT=SNP
19	50501251	rs34231555	T	C	100	PASS	AC=930;AF=0.185703;AN=5008;NS=2504;DP=16137;EAS_AF=0.2946;AMR_AF=0.2507;AFR_AF=0.1687;EUR_AF=0.0706;SAS_AF=0.1687;AA=T|||;VT=SNP
19	50501479	rs4802646	T	C	100	PASS	AC=2551;AF=0.509385;AN=5008;NS=2504;DP=20263;EAS_AF=0.746;AMR_AF=0.4452;AFR_AF=0.5696;EUR_AF=0.2773;SAS_AF=0.4683;AA=C|||;VT=SNP
19	50501551	rs4801812	C	T	100	PASS	AC=833;AF=0.166334;AN=5008;NS=2504;DP=16641;EAS_AF=0.3403;AMR_AF=0.1239;AFR_AF=0.1233;EUR_AF=0.1223;SAS_AF=0.1207;AA=C|||;VT=SNP
19	50502912	rs3786673	C	T	100	PASS	AC=878;AF=0.175319;AN=5008;NS=2504;DP=13646;EAS_AF=0.0853;AMR_AF=0.2118;AFR_AF=0.084;EUR_AF=0.3072;SAS_AF=0.2301;AA=C|||;VT=SNP
19	50504250	rs2115507	T	C	100	PASS	AC=2531;AF=0.505391;AN=5008;NS=2504;DP=19804;EAS_AF=0.746;AMR_AF=0.4452;AFR_AF=0.5545;EUR_AF=0.2773;SAS_AF=0.4683;AA=C|||;VT=SNP
19	50505402	rs3786674	G	A	100	PASS	AC=831;AF=0.165935;AN=5008;NS=2504;DP=21699;EAS_AF=0.3393;AMR_AF=0.1239;AFR_AF=0.1225;EUR_AF=0.1223;SAS_AF=0.1207;AA=G|||;VT=SNP
19	50505840	rs35435342	T	C	100	PASS	AC=484;AF=0.0966454;AN=5008;NS=2504;DP=21297;EAS_AF=0.1657;AMR_AF=0.0965;AFR_AF=0.0098;EUR_AF=0.1213;SAS_AF=0.1176;AA=T|||;VT=SNP
19	50506453	rs73055311	C	T	100	PASS	AC=194;AF=0.038738;AN=5008;NS=2504;DP=18836;EAS_AF=0.0099;AMR_AF=0.0634;AFR_AF=0.0038;EUR_AF=0.1153;SAS_AF=0.0194;AA=C|||;VT=SNP
19	50508028	rs4802647	G	A	100	PASS	AC=984;AF=0.196486;AN=5008;NS=2504;DP=16588;EAS_AF=0.3403;AMR_AF=0.1297;AFR_AF=0.233;EUR_AF=0.1233;SAS_AF=0.1217;AA=G|||;VT=SNP
19	50508785	rs2162988	G	A	100	PASS	AC=833;AF=0.166334;AN=5008;NS=2504;DP=19359;EAS_AF=0.3393;AMR_AF=0.1239;AFR_AF=0.1233;EUR_AF=0.1223;SAS_AF=0.1217;AA=G|||;VT=SNP
19	50510263	rs1466324	C	A	100	PASS	AC=2214;AF=0.442093;AN=5008;NS=2504;DP=17813;EAS_AF=0.746;AMR_AF=0.4236;AFR_AF=0.3238;EUR_AF=0.2793;SAS_AF=0.4693;AA=C|||;VT=SNP
19	50510450	rs12461698	C	T	100	PASS	AC=930;AF=0.185703;AN=5008;NS=2504;DP=22222;EAS_AF=0.2946;AMR_AF=0.2507;AFR_AF=0.1687;EUR_AF=0.0706;SAS_AF=0.1687;AA=C|||;VT=SNP
19	50510678	rs7249316	A	G	100	PASS	AC=1273;AF=0.254193;AN=5008;NS=2504;DP=19666;EAS_AF=0.3403;AMR_AF=0.1744;AFR_AF=0.3782;EUR_AF=0.1809;SAS_AF=0.1299;AA=G|||;VT=SNP
19	50511108	rs3816033	T	C	100	PASS	AC=1273;AF=0.254193;AN=5008;NS=2504;DP=20653;EAS_AF=0.3403;AMR_AF=0.1744;AFR_AF=0.3782;EUR_AF=0.1809;SAS_AF=0.1299;AA=C|||;VT=SNP;EX_TARGET
19	50511156	rs3786676	C	T	100	PASS	AC=807;AF=0.161142;AN=5008;NS=2504;DP=21694;EAS_AF=0.3393;AMR_AF=0.1239;AFR_AF=0.1029;EUR_AF=0.1233;SAS_AF=0.1217;AA=c|||;VT=SNP
19	50511993	rs7249767	G	C	100	PASS	AC=806;AF=0.160942;AN=5008;NS=2504;DP=16948;EAS_AF=0.3393;AMR_AF=0.1239;AFR_AF=0.1029;EUR_AF=0.1233;SAS_AF=0.1207;AA=G|||;VT=SNP
19	50514304	rs11083996	T	C	100	PASS	AC=2531;AF=0.505391;AN=5008;NS=2504;DP=18580;EAS_AF=0.745;AMR_AF=0.4438;AFR_AF=0.5537;EUR_AF=0.2793;SAS_AF=0.4693;AA=C|||;VT=SNP
19	50514478	rs7259059	G	A	100	PASS	AC=945;AF=0.188698;AN=5008;NS=2504;DP=19089;EAS_AF=0.3403;AMR_AF=0.1542;AFR_AF=0.1407;EUR_AF=0.1809;SAS_AF=0.1299;AA=G|||;VT=SNP
19	50514596	rs6509452	A	T	100	PASS	AC=2530;AF=0.505192;AN=5008;NS=2504;DP=22821;EAS_AF=0.746;AMR_AF=0.4438;AFR_AF=0.5522;EUR_AF=0.2793;SAS_AF=0.4693;AA=T|||;VT=SNP
19	50515117	rs8102549	T	C	100	PASS	AC=1263;AF=0.252196;AN=5008;NS=2504;DP=17580;EAS_AF=0.3403;AMR_AF=0.1744;AFR_AF=0.3707;EUR_AF=0.1809;SAS_AF=0.1299;AA=C|||;VT=SNP
19	50515418	rs67553371	G	T	100	PASS	AC=944;AF=0.188498;AN=5008;NS=2504;DP=19427;EAS_AF=0.3403;AMR_AF=0.1542;AFR_AF=0.1399;EUR_AF=0.1809;SAS_AF=0.1299;AA=G|||;VT=SNP
19	50515919	rs12462068	G	T	100	PASS	AC=944;AF=0.188498;AN=5008;NS=2504;DP=17177;EAS_AF=0.3403;AMR_AF=0.1542;AFR_AF=0.1399;EUR_AF=0.1809;SAS_AF=0.1299;AA=G|||;VT=SNP
19	50517849	rs8100149	T	A	100	PASS	AC=2567;AF=0.51258;AN=5008;NS=2504;DP=19567;EAS_AF=0.746;AMR_AF=0.4438;AFR_AF=0.5809;EUR_AF=0.2793;SAS_AF=0.4683;AA=A|||;VT=SNP
19	50518033	rs55785633	G	C	100	PASS	AC=962;AF=0.192093;AN=5008;NS=2504;DP=16504;EAS_AF=0.3403;AMR_AF=0.1542;AFR_AF=0.1536;EUR_AF=0.1809;SAS_AF=0.1299;AA=G|||;VT=SNP
19	50518122	rs34698085	G	A	100	PASS	AC=963;AF=0.192292;AN=5008;NS=2504;DP=20387;EAS_AF=0.3403;AMR_AF=0.1556;AFR_AF=0.1536;EUR_AF=0.1809;SAS_AF=0.1299;AA=G|||;VT=SNP
19	50518129	rs79671614	C	T	100	PASS	AC=928;AF=0.185304;AN=5008;NS=2504;DP=20646;EAS_AF=0.2946;AMR_AF=0.2493;AFR_AF=0.1679;EUR_AF=0.0706;SAS_AF=0.1687;AA=C|||;VT=SNP
19	50518360	rs35382765	T	C	100	PASS	AC=963;AF=0.192292;AN=5008;NS=2504;DP=18170;EAS_AF=0.3403;AMR_AF=0.1542;AFR_AF=0.1536;EUR_AF=0.1809;SAS_AF=0.1309;AA=T|||;VT=SNP
19	50518497	rs12461353	T	C	100	PASS	AC=822;AF=0.164137;AN=5008;NS=2504;DP=21748;EAS_AF=0.3393;AMR_AF=0.1239;AFR_AF=0.1157;EUR_AF=0.1223;SAS_AF=0.1207;AA=T|||;VT=SNP
19	50518673	rs59133073	C	G	100	PASS	AC=928;AF=0.185304;AN=5008;NS=2504;DP=20039;EAS_AF=0.2946;AMR_AF=0.2493;AFR_AF=0.1679;EUR_AF=0.0706;SAS_AF=0.1687;AA=C|||;VT=SNP
19	50519231	rs1469694	T	C	100	PASS	AC=1281;AF=0.255791;AN=5008;NS=2504;DP=21310;EAS_AF=0.3403;AMR_AF=0.1744;AFR_AF=0.3843;EUR_AF=0.1809;SAS_AF=0.1299;AA=C|||;VT=SNP;EX_TARGET
19	50519249	rs1469693	C	T	100	PASS	AC=1281;AF=0.255791;AN=5008;NS=2504;DP=22306;EAS_AF=0.3403;AMR_AF=0.1744;AFR_AF=0.3843;EUR_AF=0.1809;SAS_AF=0.1299;AA=C|||;VT=SNP;EX_TARGET
19	50520133	rs11672168	T	C	100	PASS	AC=930;AF=0.185703;AN=5008;NS=2504;DP=19691;EAS_AF=0.2946;AMR_AF=0.2493;AFR_AF=0.1687;EUR_AF=0.0716;SAS_AF=0.1687;AA=T|||;VT=SNP
19	50521636	rs12460935	C	T	100	PASS	AC=824;AF=0.164537;AN=5008;NS=2504;DP=19387;EAS_AF=0.3393;AMR_AF=0.1239;AFR_AF=0.1165;EUR_AF=0.1233;SAS_AF=0.1207;AA=C|||;VT=SNP
19	50523012	rs73578689	C	T	100	PASS	AC=928;AF=0.185304;AN=5008;NS=2504;DP=12688;EAS_AF=0.2927;AMR_AF=0.2507;AFR_AF=0.1687;EUR_AF=0.0706;SAS_AF=0.1687;AA=C|||;VT=SNP
19	50523282	rs11673372	C	T	100	PASS	AC=611;AF=0.122005;AN=5008;NS=2504;DP=14136;EAS_AF=0.2788;AMR_AF=0.2089;AFR_AF=0.0091;EUR_AF=0.0507;SAS_AF=0.1247;AA=C|||;VT=SNP
19	50524226	rs734910	A	G	100	PASS	AC=3021;AF=0.603235;AN=5008;NS=2504;DP=19473;EAS_AF=0.8056;AMR_AF=0.6254;AFR_AF=0.5741;EUR_AF=0.4384;SAS_AF=0.5879;AA=A|||;VT=SNP
19	50524332	rs3745495	A	G	100	PASS	AC=775;AF=0.154752;AN=5008;NS=2504;DP=19399;EAS_AF=0.1637;AMR_AF=0.17;AFR_AF=0.0877;EUR_AF=0.17;SAS_AF=0.2096;AA=A|||;VT=SNP
19	50524900	rs12971442	T	C	100	PASS	AC=2575;AF=0.514177;AN=5008;NS=2504;DP=20968;EAS_AF=0.747;AMR_AF=0.4481;AFR_AF=0.5764;EUR_AF=0.2893;SAS_AF=0.4683;AA=C|||;VT=SNP
19	50525126	rs157546	G	A	100	PASS	AC=675;AF=0.134784;AN=5008;NS=2504;DP=20460;EAS_AF=0.0556;AMR_AF=0.1009;AFR_AF=0.23;EUR_AF=0.1074;SAS_AF=0.1401;AA=G|||;VT=SNP
19	50525919	rs2115508	T	C	100	PASS	AC=2575;AF=0.514177;AN=5008;NS=2504;DP=14935;EAS_AF=0.747;AMR_AF=0.4481;AFR_AF=0.5764;EUR_AF=0.2893;SAS_AF=0.4683;AA=C|||;VT=SNP
19	50526254	rs12978973	A	G	100	PASS	AC=1288;AF=0.257188;AN=5008;NS=2504;DP=16785;EAS_AF=0.3403;AMR_AF=0.1772;AFR_AF=0.3797;EUR_AF=0.1909;SAS_AF=0.1309;AA=G|||;VT=SNP
19	50526524	rs34507995	A	C	100	PASS	AC=2559;AF=0.510982;AN=5008;NS=2504;DP=21738;EAS_AF=0.747;AMR_AF=0.4481;AFR_AF=0.5628;EUR_AF=0.2903;SAS_AF=0.4693;AA=C|||;VT=SNP
19	50526790	rs61314937	T	C	100	PASS	AC=932;AF=0.186102;AN=5008;NS=2504;DP=21484;EAS_AF=0.2956;AMR_AF=0.2507;AFR_AF=0.1694;EUR_AF=0.0706;SAS_AF=0.1687;AA=T|||;VT=SNP
19	50526896	rs245110	G	T	100	PASS	AC=271;AF=0.0541134;AN=5008;NS=2504;DP=20512;EAS_AF=0.0546;AMR_AF=0.0605;AFR_AF=0.0053;EUR_AF=0.0885;SAS_AF=0.0798;AA=G|||;VT=SNP
19	50528718	rs2278410	G	A	100	PASS	AC=2555;AF=0.510184;AN=5008;NS=2504;DP=14872;EAS_AF=0.747;AMR_AF=0.4481;AFR_AF=0.5628;EUR_AF=0.2893;SAS_AF=0.4663;AA=A|||;VT=SNP
19	50528897	rs245111	C	T	100	PASS	AC=3264;AF=0.651757;AN=5008;NS=2504;DP=18576;EAS_AF=0.8026;AMR_AF=0.5533;AFR_AF=0.8162;EUR_AF=0.3966;SAS_AF=0.6063;AA=T|||;VT=SNP
19	50529054	rs4802648	C	T	100	PASS	AC=988;AF=0.197284;AN=5008;NS=2504;DP=18703;EAS_AF=0.3403;AMR_AF=0.1643;AFR_AF=0.1536;EUR_AF=0.1958;SAS_AF=0.1339;AA=C|||;VT=SNP
19	50529738	rs8109025	C	G	100	PASS	AC=1312;AF=0.261981;AN=5008;NS=2504;DP=14423;EAS_AF=0.3413;AMR_AF=0.183;AFR_AF=0.3865;EUR_AF=0.1958;SAS_AF=0.136;AA=G|||;VT=SNP
19	50529844	rs3760716	C	T	100	PASS	AC=919;AF=0.183506;AN=5008;NS=2504;DP=13490;EAS_AF=0.2956;AMR_AF=0.2435;AFR_AF=0.1702;EUR_AF=0.0656;SAS_AF=0.1646;AA=C|||;VT=SNP
19	50531764	rs11083997	C	T	100	PASS	AC=2578;AF=0.514776;AN=5008;NS=2504;DP=15154;EAS_AF=0.747;AMR_AF=0.4467;AFR_AF=0.5802;EUR_AF=0.2893;SAS_AF=0.4673;AA=T|||;VT=SNP
19	50532524	rs12460419	T	C	100	PASS	AC=2578;AF=0.514776;AN=5008;NS=2504;DP=15969;EAS_AF=0.747;AMR_AF=0.4467;AFR_AF=0.5802;EUR_AF=0.2893;SAS_AF=0.4673;AA=t|||;VT=SNP
19	50533872	rs58576836	C	T	100	PASS	AC=918;AF=0.183307;AN=5008;NS=2504;DP=23933;EAS_AF=0.2946;AMR_AF=0.2421;AFR_AF=0.171;EUR_AF=0.0656;SAS_AF=0.1646;AA=C|||;VT=SNP
19	50533877	rs59835607	T	C	100	PASS	AC=918;AF=0.183307;AN=5008;NS=2504;DP=23812;EAS_AF=0.2946;AMR_AF=0.2421;AFR_AF=0.171;EUR_AF=0.0656;SAS_AF=0.1646;AA=T|||;VT=SNP
19	50537043	rs11084000	C	T	100	PASS	AC=1303;AF=0.260184;AN=5008;NS=2504;DP=17239;EAS_AF=0.3403;AMR_AF=0.1844;AFR_AF=0.3805;EUR_AF=0.1958;SAS_AF=0.135;AA=C|||;VT=SNP
19	50539371	rs157550	G	A	100	PASS	AC=670;AF=0.133786;AN=5008;NS=2504;DP=16419;EAS_AF=0.0556;AMR_AF=0.1009;AFR_AF=0.2262;EUR_AF=0.1074;SAS_AF=0.1401;AA=G|||;VT=SNP
19	50539418	rs12460350	T	C	100	PASS	AC=595;AF=0.11881;AN=5008;NS=2504;DP=14969;EAS_AF=0.2808;AMR_AF=0.2003;AFR_AF=0.0091;EUR_AF=0.0457;SAS_AF=0.1176;AA=T|||;VT=SNP
19	50539521	rs62115246	G	C	100	PASS	AC=843;AF=0.168331;AN=5008;NS=2504;DP=14664;EAS_AF=0.2937;AMR_AF=0.2349;AFR_AF=0.1301;EUR_AF=0.0646;SAS_AF=0.1503;AA=G|||;VT=SNP
19	50539646	rs245112	C	A	100	PASS	AC=272;AF=0.0543131;AN=5008;NS=2504;DP=12627;EAS_AF=0.0556;AMR_AF=0.0605;AFR_AF=0.0053;EUR_AF=0.0885;SAS_AF=0.0798;AA=C|||;VT=SNP
19	50540110	rs8111334	C	T	100	PASS	AC=854;AF=0.170527;AN=5008;NS=2504;DP=18023;EAS_AF=0.3393;AMR_AF=0.1254;AFR_AF=0.1301;EUR_AF=0.1332;SAS_AF=0.1217;AA=C|||;VT=SNP
19	50540237	rs157548	A	G	100	PASS	AC=696;AF=0.138978;AN=5008;NS=2504;DP=20447;EAS_AF=0.0556;AMR_AF=0.1023;AFR_AF=0.2443;EUR_AF=0.1074;SAS_AF=0.1411;AA=A|||;VT=SNP
19	50540448	rs8111702	C	T	100	PASS	AC=554;AF=0.110623;AN=5008;NS=2504;DP=19450;EAS_AF=0.1855;AMR_AF=0.1009;AFR_AF=0.0363;EUR_AF=0.1332;SAS_AF=0.1176;AA=C|||;VT=SNP
19	50540471	rs11883067	G	A	100	PASS	AC=1339;AF=0.267372;AN=5008;NS=2504;DP=19786;EAS_AF=0.2649;AMR_AF=0.2968;AFR_AF=0.4213;EUR_AF=0.1282;SAS_AF=0.184;AA=G|||;VT=SNP
19	50541547	rs4802649	C	T	100	PASS	AC=2576;AF=0.514377;AN=5008;NS=2504;DP=12081;EAS_AF=0.746;AMR_AF=0.4452;AFR_AF=0.5802;EUR_AF=0.2893;SAS_AF=0.4673;AA=T|||;VT=SNP
19	50542143	rs2278282	A	G	100	PASS	AC=2540;AF=0.507188;AN=5008;NS=2504;DP=21515;EAS_AF=0.747;AMR_AF=0.4424;AFR_AF=0.5537;EUR_AF=0.2893;SAS_AF=0.4673;AA=G|||;VT=SNP
19	50542359	rs2278283	G	A	100	PASS	AC=854;AF=0.170527;AN=5008;NS=2504;DP=19542;EAS_AF=0.3393;AMR_AF=0.1254;AFR_AF=0.1301;EUR_AF=0.1332;SAS_AF=0.1217;AA=G|||;VT=SNP
19	50542866	rs2278284	C	T	100	PASS	AC=854;AF=0.170527;AN=5008;NS=2504;DP=19313;EAS_AF=0.3393;AMR_AF=0.1254;AFR_AF=0.1301;EUR_AF=0.1332;SAS_AF=0.1217;AA=C|||;VT=SNP
19	50545602	rs1469461	G	A	100	PASS	AC=595;AF=0.11881;AN=5008;NS=2504;DP=21010;EAS_AF=0.2808;AMR_AF=0.2003;AFR_AF=0.0091;EUR_AF=0.0457;SAS_AF=0.1176;AA=G|||;VT=SNP
19	50552467	rs11670885	T	A	100	PASS	AC=552;AF=0.110224;AN=5008;NS=2504;DP=14394;EAS_AF=0.1032;AMR_AF=0.1585;AFR_AF=0.0091;EUR_AF=0.1879;SAS_AF=0.1401;AA=T|||;VT=SNP
19	50554943	rs3097342	A	G	100	PASS	AC=1827;AF=0.364816;AN=5008;NS=2504;DP=16273;EAS_AF=0.1974;AMR_AF=0.4582;AFR_AF=0.2413;EUR_AF=0.6074;SAS_AF=0.3885;AA=A|||;VT=SNP
19	50555369	rs74636834	C	G	100	PASS	AC=1031;AF=0.205871;AN=5008;NS=2504;DP=15493;EAS_AF=0.2907;AMR_AF=0.2666;AFR_AF=0.2163;EUR_AF=0.0875;SAS_AF=0.183;AA=C|||;VT=SNP
19	50555419	rs16981730	G	A	100	PASS	AC=985;AF=0.196685;AN=5008;NS=2504;DP=16084;EAS_AF=0.2917;AMR_AF=0.2478;AFR_AF=0.2156;EUR_AF=0.0626;SAS_AF=0.1748;AA=G|||;VT=SNP
19	50555544	rs4802650	C	T	100	PASS	AC=897;AF=0.179113;AN=5008;NS=2504;DP=18645;EAS_AF=0.3393;AMR_AF=0.1268;AFR_AF=0.1634;EUR_AF=0.1332;SAS_AF=0.1196;AA=C|||;VT=SNP
19	50555971	rs8104650	G	A	100	PASS	AC=1779;AF=0.355232;AN=5008;NS=2504;DP=11747;EAS_AF=0.1974;AMR_AF=0.4553;AFR_AF=0.2065;EUR_AF=0.6074;SAS_AF=0.3885;AA=G|||;VT=SNP
19	50556588	rs3745496	A	G	100	PASS	AC=1938;AF=0.386981;AN=5008;NS=2504;DP=18300;EAS_AF=0.631;AMR_AF=0.3934;AFR_AF=0.385;EUR_AF=0.2207;SAS_AF=0.3047;AA=G|||;VT=SNP
19	50558615	rs8113150	A	G	100	PASS	AC=2209;AF=0.441094;AN=5008;NS=2504;DP=15609;EAS_AF=0.746;AMR_AF=0.3934;AFR_AF=0.388;EUR_AF=0.2227;SAS_AF=0.4571;AA=G|||;VT=SNP
19	50559233	rs35284499	C	A	100	PASS	AC=2203;AF=0.439896;AN=5008;NS=2504;DP=16801;EAS_AF=0.746;AMR_AF=0.3934;AFR_AF=0.3835;EUR_AF=0.2227;SAS_AF=0.4571;AA=C|||;VT=SNP
19	50559702	rs12459509	A	G	100	PASS	AC=2210;AF=0.441294;AN=5008;NS=2504;DP=15554;EAS_AF=0.746;AMR_AF=0.3934;AFR_AF=0.388;EUR_AF=0.2227;SAS_AF=0.4581;AA=G|||;VT=SNP
19	50560147	rs12460044	C	T	100	PASS	AC=1042;AF=0.208067;AN=5008;NS=2504;DP=10853;EAS_AF=0.2927;AMR_AF=0.2478;AFR_AF=0.2579;EUR_AF=0.0626;SAS_AF=0.1748;AA=C|||;VT=SNP
19	50560751	rs71353359	A	G	100	PASS	AC=881;AF=0.175919;AN=5008;NS=2504;DP=8796;EAS_AF=0.3403;AMR_AF=0.1268;AFR_AF=0.149;EUR_AF=0.1332;SAS_AF=0.1217;AA=A|||;VT=SNP
19	50561052	rs16981739	A	G	100	PASS	AC=903;AF=0.180312;AN=5008;NS=2504;DP=2707;EAS_AF=0.3403;AMR_AF=0.1282;AFR_AF=0.1649;EUR_AF=0.1332;SAS_AF=0.1217;AA=A|||;VT=SNP
19	50561372	rs11084001	T	C	100	PASS	AC=2418;AF=0.482827;AN=5008;NS=2504;DP=13583;EAS_AF=0.746;AMR_AF=0.4092;AFR_AF=0.5371;EUR_AF=0.2227;SAS_AF=0.4581;AA=C|||;VT=SNP
19	50561644	rs381569	T	C	100	PASS	AC=4738;AF=0.946086;AN=5008;NS=2504;DP=19716;EAS_AF=0.9464;AMR_AF=0.9395;AFR_AF=0.9947;EUR_AF=0.9115;SAS_AF=0.9202;AA=C|||;VT=SNP
19	50562372	rs11879743	T	C	100	PASS	AC=2398;AF=0.478834;AN=5008;NS=2504;DP=18506;EAS_AF=0.746;AMR_AF=0.4092;AFR_AF=0.5227;EUR_AF=0.2227;SAS_AF=0.4571;AA=C|||;VT=SNP
19	50563208	rs12611180	C	T	100	PASS	AC=717;AF=0.143171;AN=5008;NS=2504;DP=20520;EAS_AF=0.3383;AMR_AF=0.1182;AFR_AF=0.031;EUR_AF=0.1332;SAS_AF=0.1217;AA=C|||;VT=SNP
19	50563239	rs957738	A	G	100	PASS	AC=2427;AF=0.484625;AN=5008;NS=2504;DP=20668;EAS_AF=0.746;AMR_AF=0.4135;AFR_AF=0.5386;EUR_AF=0.2286;SAS_AF=0.456;AA=G|||;VT=SNP
19	50563266	rs11084002	C	T	100	PASS	AC=999;AF=0.199481;AN=5008;NS=2504;DP=20738;EAS_AF=0.3393;AMR_AF=0.134;AFR_AF=0.2345;EUR_AF=0.1332;SAS_AF=0.1227;AA=c|||;VT=SNP
19	50563638	rs8112109	C	T	100	PASS	AC=2417;AF=0.482628;AN=5008;NS=2504;DP=17562;EAS_AF=0.746;AMR_AF=0.4092;AFR_AF=0.5393;EUR_AF=0.2227;SAS_AF=0.454;AA=T|||;VT=SNP
19	50563899	rs8101040	C	A	100	PASS	AC=856;AF=0.170927;AN=5008;NS=2504;DP=16612;EAS_AF=0.3383;AMR_AF=0.1268;AFR_AF=0.1316;EUR_AF=0.1332;SAS_AF=0.1217;AA=C|||;VT=SNP
19	50564657	rs73580313	T	C	100	PASS	AC=853;AF=0.170327;AN=5008;NS=2504;DP=20195;EAS_AF=0.2917;AMR_AF=0.2349;AFR_AF=0.1331;EUR_AF=0.0616;SAS_AF=0.1616;AA=T|||;VT=SNP
19	50566118	rs75092801	G	T	100	PASS	AC=780;AF=0.155751;AN=5008;NS=2504;DP=17690;EAS_AF=0.3413;AMR_AF=0.2233;AFR_AF=0.0174;EUR_AF=0.1342;SAS_AF=0.1258;AA=G|||;VT=SNP
19	50566269	rs448800	G	A	100	PASS	AC=4735;AF=0.945487;AN=5008;NS=2504;DP=13796;EAS_AF=0.9444;AMR_AF=0.9395;AFR_AF=0.9947;EUR_AF=0.9115;SAS_AF=0.9192;AA=A|||;VT=SNP
19	50568409	rs10409599	T	G	100	PASS	AC=1195;AF=0.238618;AN=5008;NS=2504;DP=18229;EAS_AF=0.2917;AMR_AF=0.1628;AFR_AF=0.4228;EUR_AF=0.0636;SAS_AF=0.1687;AA=T|||;VT=SNP
19	50568573	rs2017387	A	G	100	PASS	AC=4167;AF=0.832069;AN=5008;NS=2504;DP=19938;EAS_AF=0.9444;AMR_AF=0.8501;AFR_AF=0.7504;EUR_AF=0.8161;SAS_AF=0.8303;AA=g|||;VT=SNP
19	50568808	rs976282	A	C	100	PASS	AC=2113;AF=0.421925;AN=5008;NS=2504;DP=19508;EAS_AF=0.75;AMR_AF=0.3905;AFR_AF=0.3139;EUR_AF=0.2306;SAS_AF=0.4489;AA=a|||;VT=SNP
19	50568847	rs12971757	G	C	100	PASS	AC=1262;AF=0.251997;AN=5008;NS=2504;DP=19385;EAS_AF=0.4583;AMR_AF=0.2507;AFR_AF=0.1377;EUR_AF=0.167;SAS_AF=0.2822;AA=c|||;VT=SNP
19	50568852	rs12986240	A	G	100	PASS	AC=1264;AF=0.252396;AN=5008;NS=2504;DP=19148;EAS_AF=0.4583;AMR_AF=0.2507;AFR_AF=0.1377;EUR_AF=0.169;SAS_AF=0.2822;AA=a|||;VT=SNP
19	50568874	rs12973089	T	C	100	PASS	AC=1263;AF=0.252196;AN=5008;NS=2504;DP=18961;EAS_AF=0.4583;AMR_AF=0.2507;AFR_AF=0.1384;EUR_AF=0.167;SAS_AF=0.2822;AA=t|||;VT=SNP
19	50568951	rs62115250	C	T	100	PASS	AC=1167;AF=0.233027;AN=5008;NS=2504;DP=16836;EAS_AF=0.2907;AMR_AF=0.1585;AFR_AF=0.4077;EUR_AF=0.0626;SAS_AF=0.1656;AA=t|||;VT=SNP
19	50569560	rs12462384	C	T	100	PASS	AC=1198;AF=0.239217;AN=5008;NS=2504;DP=15194;EAS_AF=0.4583;AMR_AF=0.232;AFR_AF=0.1218;EUR_AF=0.1421;SAS_AF=0.2771;AA=c|||;VT=SNP
19	50569865	rs1064320	C	G	100	PASS	AC=2383;AF=0.475839;AN=5008;NS=2504;DP=16158;EAS_AF=0.75;AMR_AF=0.3905;AFR_AF=0.5401;EUR_AF=0.2048;SAS_AF=0.4458;AA=g|||;VT=SNP
19	50570611	rs8112650	T	C	100	PASS	AC=2454;AF=0.490016;AN=5008;NS=2504;DP=17807;EAS_AF=0.75;AMR_AF=0.4135;AFR_AF=0.5582;EUR_AF=0.2286;SAS_AF=0.453;AA=c|||;VT=SNP
19	50570705	rs8112680	T	C	100	PASS	AC=2451;AF=0.489417;AN=5008;NS=2504;DP=17615;EAS_AF=0.75;AMR_AF=0.4135;AFR_AF=0.5582;EUR_AF=0.2286;SAS_AF=0.4499;AA=c|||;VT=SNP
19	50571262	rs57587548	G	A	100	PASS	AC=942;AF=0.188099;AN=5008;NS=2504;DP=18813;EAS_AF=0.2937;AMR_AF=0.1614;AFR_AF=0.1929;EUR_AF=0.0954;SAS_AF=0.1871;AA=G|||;VT=SNP
19	50573257	rs66943439	G	A	100	PASS	AC=1229;AF=0.245407;AN=5008;NS=2504;DP=13166;EAS_AF=0.3254;AMR_AF=0.2651;AFR_AF=0.177;EUR_AF=0.1789;SAS_AF=0.3098;AA=G|||;VT=SNP
19	50573880	rs13344185	T	C	100	PASS	AC=1279;AF=0.255391;AN=5008;NS=2504;DP=19187;EAS_AF=0.2927;AMR_AF=0.1801;AFR_AF=0.4319;EUR_AF=0.0954;SAS_AF=0.1963;AA=t|||;VT=SNP
19	50588094	rs62115253	T	C	100	PASS	AC=621;AF=0.124002;AN=5008;NS=2504;DP=18922;EAS_AF=0.1121;AMR_AF=0.1441;AFR_AF=0.0575;EUR_AF=0.2068;SAS_AF=0.1268;AA=t|||;VT=SNP
19	50588975	rs8102169	C	T	100	PASS	AC=2369;AF=0.473043;AN=5008;NS=2504;DP=15262;EAS_AF=0.3849;AMR_AF=0.5144;AFR_AF=0.497;EUR_AF=0.5318;SAS_AF=0.4417;AA=c|||;VT=SNP
19	50591873	rs56358268	T	C	100	PASS	AC=616;AF=0.123003;AN=5008;NS=2504;DP=21682;EAS_AF=0.1121;AMR_AF=0.1441;AFR_AF=0.0575;EUR_AF=0.2038;SAS_AF=0.1247;AA=t|||;VT=SNP
19	50592060	rs60887837	A	C	100	PASS	AC=988;AF=0.197284;AN=5008;NS=2504;DP=20529;EAS_AF=0.4425;AMR_AF=0.2205;AFR_AF=0.0333;EUR_AF=0.1451;SAS_AF=0.2035;AA=a|||;VT=SNP
19	50593918	rs4802657	A	T	100	PASS	AC=1000;AF=0.199681;AN=5008;NS=2504;DP=19502;EAS_AF=0.4504;AMR_AF=0.2233;AFR_AF=0.034;EUR_AF=0.1441;SAS_AF=0.2055;AA=-|||;VT=SNP
19	50643696	rs11670144	A	C	100	PASS	AC=4689;AF=0.936302;AN=5008;NS=2504;DP=15442;EAS_AF=0.9554;AMR_AF=0.9769;AFR_AF=0.9584;EUR_AF=0.9761;SAS_AF=0.817;AA=N|||;VT=SNP
19	50645931	rs112355396	C	T	100	PASS	AC=275;AF=0.0549121;AN=5008;NS=2504;DP=14609;EAS_AF=0.0327;AMR_AF=0.0504;AFR_AF=0.0242;EUR_AF=0.1451;SAS_AF=0.0297;AA=C|||;VT=SNP
19	50646598	rs8113250	A	G	100	PASS	AC=4688;AF=0.936102;AN=5008;NS=2504;DP=17413;EAS_AF=0.9524;AMR_AF=0.9784;AFR_AF=0.9592;EUR_AF=0.9771;SAS_AF=0.816;AA=g|||;VT=SNP
19	50646789	rs35055749	G	A	100	PASS	AC=961;AF=0.191893;AN=5008;NS=2504;DP=16442;EAS_AF=0.4256;AMR_AF=0.2219;AFR_AF=0.0159;EUR_AF=0.1481;SAS_AF=0.2127;AA=g|||;VT=SNP
19	50648511	rs8108139	T	C	100	PASS	AC=4806;AF=0.959665;AN=5008;NS=2504;DP=15201;EAS_AF=0.9524;AMR_AF=0.9827;AFR_AF=0.9977;EUR_AF=0.9791;SAS_AF=0.8793;AA=C|||;VT=SNP
19	50651680	rs79823719	G	A	100	PASS	AC=272;AF=0.0543131;AN=5008;NS=2504;DP=21403;EAS_AF=0.0337;AMR_AF=0.0504;AFR_AF=0.0234;EUR_AF=0.1421;SAS_AF=0.0297;AA=G|||;VT=SNP
19	50653848	rs12460458	C	T	100	PASS	AC=428;AF=0.0854633;AN=5008;NS=2504;DP=15781;EAS_AF=0.1587;AMR_AF=0.1571;AFR_AF=0.0068;EUR_AF=0.0646;SAS_AF=0.0869;AA=C|||;VT=SNP
19	50657087	rs111590278	C	T	100	PASS	AC=57;AF=0.0113818;AN=5008;NS=2504;DP=12739;EAS_AF=0.002;AMR_AF=0.0115;AFR_AF=0.0045;EUR_AF=0.0189;SAS_AF=0.0225;AA=C|||;VT=SNP
19	50657558	rs80210022	G	T	100	PASS	AC=262;AF=0.0523163;AN=5008;NS=2504;DP=9458;EAS_AF=0.0466;AMR_AF=0.0476;AFR_AF=0.0136;EUR_AF=0.1382;SAS_AF=0.0256;AA=G|||;VT=SNP
19	50660525	rs79189122	T	C	100	PASS	AC=409;AF=0.0816693;AN=5008;NS=2504;DP=16368;EAS_AF=0.0357;AMR_AF=0.0576;AFR_AF=0.1225;EUR_AF=0.1501;SAS_AF=0.0204;AA=T|||;VT=SNP
19	50660683	rs62112593	C	T	100	PASS	AC=721;AF=0.14397;AN=5008;NS=2504;DP=13828;EAS_AF=0.1171;AMR_AF=0.1484;AFR_AF=0.0628;EUR_AF=0.2684;SAS_AF=0.1503;AA=C|||;VT=SNP
19	50662726	rs3745499	G	C	100	PASS	AC=770;AF=0.153754;AN=5008;NS=2504;DP=20554;EAS_AF=0.1111;AMR_AF=0.1542;AFR_AF=0.0998;EUR_AF=0.2674;SAS_AF=0.1534;AA=G|||;VT=SNP
```
