## Supplementary material for "Characterization of shared and ancestry-specific signals driving complex traits using multi-ancestry fine-mapping": mesusieoutput

```
                 eur          afr      eur_afr
   [1,] 0.0001632859 0.0001520819 5.069422e-05
   [2,] 0.0001632859 0.0001348353 4.494563e-05
   [3,] 0.0001632859 0.0001339040 4.463485e-05
   [4,] 0.0001632859 0.0001368031 4.560150e-05
   [5,] 0.0001632859 0.0001433742 4.779213e-05
   [6,] 0.0001632859 0.0001539720 5.132502e-05
   [7,] 0.0001632859 0.0001251381 4.171308e-05
   [8,] 0.0001632859 0.0001328884 4.429756e-05
   [9,] 0.0001632859 0.0001252841 4.176169e-05
  [10,] 0.0001632859 0.0001255689 4.185639e-05
  [11,] 0.0001632859 0.0001527944 5.093253e-05
  [12,] 0.0001632859 0.0001362239 4.540985e-05
  [13,] 0.0001632859 0.0001365760 4.552722e-05
  [14,] 0.0001632859 0.0001246744 4.155796e-05
  [15,] 0.0001632859 0.0001527436 5.091454e-05
  [16,] 0.0001632859 0.0001602021 5.340066e-05
  [17,] 0.0001632859 0.0001414461 4.714897e-05
  [18,] 0.0001632859 0.0001601580 5.338600e-05
  [19,] 0.0001632859 0.0001256380 4.187931e-05
  [20,] 0.0001632859 0.0001257379 4.191253e-05
  [21,] 0.0001632859 0.0001304001 4.346657e-05
  [22,] 0.0001632859 0.0001255099 4.183652e-05
  [23,] 0.0001632859 0.0001564273 5.214259e-05
  [24,] 0.0001632859 0.0001611453 5.371446e-05
  [25,] 0.0001632859 0.0001558976 5.196757e-05
  [26,] 0.0001632859 0.0001473293 4.910903e-05
  [27,] 0.0001632859 0.0001593675 5.312253e-05
  [28,] 0.0001632859 0.0001507754 5.025911e-05
  [29,] 0.0001632859 0.0001778092 5.926884e-05
  [30,] 0.0001632859 0.0001568090 5.226952e-05
  [31,] 0.0001632859 0.0001484515 4.948443e-05
  [32,] 0.0001632859 0.0001695128 5.650516e-05
  [33,] 0.0001632859 0.0001900496 6.335595e-05
  [34,] 0.0001632859 0.0001302371 4.341231e-05
  [35,] 0.0001632859 0.0001629543 5.431922e-05
  [36,] 0.0001632859 0.0001521658 5.072407e-05
  [37,] 0.0001632859 0.0001613620 5.378734e-05
  [38,] 0.0001632859 0.0002233137 7.443625e-05
  [39,] 0.0001632859 0.0002426984 8.089739e-05
  [40,] 0.0001632859 0.0002234253 7.447384e-05
  [41,] 0.0001632859 0.0001576152 5.253854e-05
  [42,] 0.0001632859 0.0001603127 5.343714e-05
  [43,] 0.0001632859 0.0001404871 4.682973e-05
  [44,] 0.0001632859 0.0001317873 4.392888e-05
  [45,] 0.0001632859 0.0001348299 4.494315e-05
  [46,] 0.0001632859 0.0002287984 7.626491e-05
  [47,] 0.0001632859 0.0001528273 5.093967e-05
  [48,] 0.0001632859 0.0001583396 5.277940e-05
  [49,] 0.0001632859 0.0001595335 5.317577e-05
  [50,] 0.0001632859 0.0001542299 5.140919e-05
  [51,] 0.0001632859 0.0001532376 5.107849e-05
  [52,] 0.0001632859 0.0001387398 4.624769e-05
  [53,] 0.0001632859 0.0001498621 4.995248e-05
  [54,] 0.0001632859 0.0001376524 4.588431e-05
  [55,] 0.0001632859 0.0001276028 4.253588e-05
  [56,] 0.0001632859 0.0001258405 4.194840e-05
  [57,] 0.0001632859 0.0001273410 4.244865e-05
  [58,] 0.0001632859 0.0001776536 5.921700e-05
  [59,] 0.0001632859 0.0001209215 4.030770e-05
  [60,] 0.0001632859 0.0001294265 4.314216e-05
  [61,] 0.0001632859 0.0001300566 4.335219e-05
  [62,] 0.0001632859 0.0001510672 5.035584e-05
  [63,] 0.0001632859 0.0001613852 5.379561e-05
  [64,] 0.0001632859 0.0001438611 4.795295e-05
  [65,] 0.0001632859 0.0004057493 1.352456e-04
  [66,] 0.0001632859 0.0001612597 5.375377e-05
  [67,] 0.0001632859 0.0001303492 4.344955e-05
  [68,] 0.0001632859 0.0001598030 5.326846e-05
  [69,] 0.0001632859 0.0001445822 4.819334e-05
  [70,] 0.0001632859 0.0001275634 4.252197e-05
  [71,] 0.0001632859 0.0001483039 4.943387e-05
  [72,] 0.0001632859 0.0001598484 5.328358e-05
  [73,] 0.0001632859 0.0001713209 5.710592e-05
  [74,] 0.0001632859 0.0001637704 5.459086e-05
  [75,] 0.0001632859 0.0001745328 5.818004e-05
  [76,] 0.0001632859 0.0002318894 7.729876e-05
  [77,] 0.0001632859 0.0002008389 6.694896e-05
  [78,] 0.0001632859 0.0001610427 5.368183e-05
  [79,] 0.0001632859 0.0001704990 5.683546e-05
  [80,] 0.0001632859 0.0001722173 5.740845e-05
  [81,] 0.0001632859 0.0001724199 5.747603e-05
  [82,] 0.0001632859 0.0001733871 5.779840e-05
  [83,] 0.0001632859 0.0001727598 5.758925e-05
  [84,] 0.0001632859 0.0001729594 5.765582e-05
  [85,] 0.0001632859 0.0001694711 5.649216e-05
  [86,] 0.0001632859 0.0001651426 5.504809e-05
  [87,] 0.0001632859 0.0001639894 5.466376e-05
  [88,] 0.0001632859 0.0001340014 4.466781e-05
  [89,] 0.0001632859 0.0001629750 5.432562e-05
  [90,] 0.0001632859 0.0001629733 5.432508e-05
  [91,] 0.0001632859 0.0001370583 4.568721e-05
  [92,] 0.0001632859 0.0001631137 5.437188e-05
  [93,] 0.0001632859 0.0001624182 5.414001e-05
  [94,] 0.0001632859 0.0001626195 5.420714e-05
  [95,] 0.0001632859 0.0001635897 5.453061e-05
  [96,] 0.0001632859 0.0001426123 4.753848e-05
  [97,] 0.0001632859 0.0001629993 5.433375e-05
  [98,] 0.0001632859 0.0001616075 5.386976e-05
  [99,] 0.0001632859 0.0001771880 5.906286e-05
 [100,] 0.0001632859 0.0001652320 5.507810e-05
 [101,] 0.0001632859 0.0001653905 5.513096e-05
 [102,] 0.0001632859 0.0001658771 5.529317e-05
 [103,] 0.0001632859 0.0001636142 5.453870e-05
 [104,] 0.0001632859 0.0001555508 5.184974e-05
 [105,] 0.0001632859 0.0001320674 4.402345e-05
 [106,] 0.0001632859 0.0001636995 5.456720e-05
 [107,] 0.0001632859 0.0001637094 5.457045e-05
 [108,] 0.0001632859 0.0001637038 5.456859e-05
 [109,] 0.0001632859 0.0001618634 5.395502e-05
 [110,] 0.0001632859 0.0001270852 4.236215e-05
 [111,] 0.0001632859 0.0001559045 5.197031e-05
 [112,] 0.0001632859 0.0001615923 5.386358e-05
 [113,] 0.0001632859 0.0001530107 5.100481e-05
 [114,] 0.0001632859 0.0002294193 7.647977e-05
 [115,] 0.0001632859 0.0002348413 7.828729e-05
 [116,] 0.0001632859 0.0001551028 5.170103e-05
 [117,] 0.0001632859 0.0001690652 5.635667e-05
 [118,] 0.0001632859 0.0001255952 4.186525e-05
 [119,] 0.0001632859 0.0001686528 5.621800e-05
 [120,] 0.0001632859 0.0001670316 5.567874e-05
 [121,] 0.0001632859 0.0001385047 4.616860e-05
 [122,] 0.0001632859 0.0001820930 6.069914e-05
 [123,] 0.0001632859 0.0001379753 4.599238e-05
 [124,] 0.0001632859 0.0001393758 4.646010e-05
 [125,] 0.0001632859 0.0002924507 9.749241e-05
 [126,] 0.0001632859 0.0002127556 7.092410e-05
 [127,] 0.0001632859 0.0001949428 6.497982e-05
 [128,] 0.0001632859 0.0001951781 6.505821e-05
 [129,] 0.0001632859 0.0001700798 5.669160e-05
 [130,] 0.0001632859 0.0001699997 5.666488e-05
 [131,] 0.0001632859 0.0001446392 4.821246e-05
 [132,] 0.0001632859 0.0001812967 6.043626e-05
 [133,] 0.0001632859 0.0001486398 4.954673e-05
 [134,] 0.0001632859 0.0001937354 6.458135e-05
 [135,] 0.0001632859 0.0002137159 7.124438e-05
 [136,] 0.0001632859 0.0002671660 8.906255e-05
 [137,] 0.0001632859 0.0001937706 6.459319e-05
 [138,] 0.0001632859 0.0001521857 5.072894e-05
 [139,] 0.0001632859 0.0001514933 5.049823e-05
 [140,] 0.0001632859 0.0001588146 5.293900e-05
 [141,] 0.0001632859 0.0001579497 5.265047e-05
 [142,] 0.0001632859 0.0001956746 6.522793e-05
 [143,] 0.0001632859 0.0001547874 5.159776e-05
 [144,] 0.0001632859 0.0001391628 4.638904e-05
 [145,] 0.0001632859 0.0001430189 4.767492e-05
 [146,] 0.0001632859 0.0001593682 5.312244e-05
 [147,] 0.0001632859 0.0001799649 5.999024e-05
 [148,] 0.0001632859 0.0001595019 5.316701e-05
 [149,] 0.0001632859 0.0001477358 4.924529e-05
 [150,] 0.0001632859 0.0001414983 4.716580e-05
 [151,] 0.0001632859 0.0003741546 1.247331e-04
 [152,] 0.0001632859 0.0004597772 1.532665e-04
 [153,] 0.0001632859 0.0001681749 5.606016e-05
 [154,] 0.0001632859 0.0002982776 9.944140e-05
 [155,] 0.0001632859 0.0003874008 1.291509e-04
 [156,] 0.0001632859 0.0001614469 5.381626e-05
 [157,] 0.0001632859 0.0005374178 1.791600e-04
 [158,] 0.0001632859 0.0006063238 2.021269e-04
 [159,] 0.0001632859 0.0004470853 1.490366e-04
 [160,] 0.0001632859 0.0003417149 1.139196e-04
 [161,] 0.0001632859 0.0001594157 5.313851e-05
 [162,] 0.0001632859 0.0003653049 1.217828e-04
 [163,] 0.0001632859 0.0003839157 1.279872e-04
 [164,] 0.0001632859 0.0003717701 1.239382e-04
 [165,] 0.0001632859 0.0003684751 1.228396e-04
 [166,] 0.0001632859 0.0004079520 1.359909e-04
 [167,] 0.0001632859 0.0003770922 1.257117e-04
 [168,] 0.0001632859 0.0004001179 1.333888e-04
 [169,] 0.0001632859 0.0003738249 1.246230e-04
 [170,] 0.0001632859 0.0003844480 1.281626e-04
 [171,] 0.0001632859 0.0001693845 5.646352e-05
 [172,] 0.0001632859 0.0003933790 1.311402e-04
 [173,] 0.0001632859 0.0005134125 1.711518e-04
 [174,] 0.0001632859 0.0003092982 1.031103e-04
 [175,] 0.0001632859 0.0001578721 5.262397e-05
 [176,] 0.0001632859 0.0001479813 4.933047e-05
 [177,] 0.0001632859 0.0001608776 5.362597e-05
 [178,] 0.0001632859 0.0001447022 4.823408e-05
 [179,] 0.0001632859 0.0001797771 5.992953e-05
 [180,] 0.0001632859 0.0001601797 5.339317e-05
 [181,] 0.0001632859 0.0001530688 5.102290e-05
 [182,] 0.0001632859 0.0001295228 4.317520e-05
 [183,] 0.0001632859 0.0001603570 5.345231e-05
 [184,] 0.0001632859 0.0001402357 4.674538e-05
 [185,] 0.0001632859 0.0001590620 5.302124e-05
 [186,] 0.0001632859 0.0001447688 4.825627e-05
 [187,] 0.0001632859 0.0001558495 5.195071e-05
 [188,] 0.0001632859 0.0001399420 4.664757e-05
 [189,] 0.0001632859 0.0001592301 5.307734e-05
 [190,] 0.0001632859 0.0001449986 4.833286e-05
 [191,] 0.0001632859 0.0001591739 5.305858e-05
 [192,] 0.0001632859 0.0001603164 5.343881e-05
 [193,] 0.0001632859 0.0001569164 5.230630e-05
 [194,] 0.0001632859 0.0001380048 4.600153e-05
 [195,] 0.0001632859 0.0001370720 4.569137e-05
 [196,] 0.0001632859 0.0001522066 5.073557e-05
 [197,] 0.0001632859 0.0001601526 5.338417e-05
 [198,] 0.0001632859 0.0003334960 1.111945e-04
 [199,] 0.0001632859 0.0002504171 8.348875e-05
 [200,] 0.0001632859 0.0001604019 5.346707e-05
 [201,] 0.0001632859 0.0001615221 5.384110e-05
 [202,] 0.0001632859 0.0001599481 5.331600e-05
 [203,] 0.0001632859 0.0001473050 4.910257e-05
 [204,] 0.0001632859 0.0001188054 3.960225e-05
 [205,] 0.0001632859 0.0001257997 4.193342e-05
 [206,] 0.0001632859 0.0001600550 5.335161e-05
 [207,] 0.0001632859 0.0001600551 5.335163e-05
 [208,] 0.0001632859 0.0001600535 5.335111e-05
 [209,] 0.0001632859 0.0001600559 5.335192e-05
 [210,] 0.0001632859 0.0001448143 4.827218e-05
 [211,] 0.0001632859 0.0001463017 4.876807e-05
 [212,] 0.0001632859 0.0001193519 3.978452e-05
 [213,] 0.0001632859 0.0001600550 5.335161e-05
 [214,] 0.0001632859 0.0001364632 4.549154e-05
 [215,] 0.0001632859 0.0001466264 4.887633e-05
 [216,] 0.0001632859 0.0001454028 4.846835e-05
 [217,] 0.0001632859 0.0001600545 5.335143e-05
 [218,] 0.0001632859 0.0001466852 4.889587e-05
 [219,] 0.0001632859 0.0001440542 4.801818e-05
 [220,] 0.0001632859 0.0001600538 5.335122e-05
 [221,] 0.0001632859 0.0001591748 5.305813e-05
 [222,] 0.0001632859 0.0001600555 5.335176e-05
 [223,] 0.0001632859 0.0001443626 4.812099e-05
 [224,] 0.0001632859 0.0001463981 4.880020e-05
 [225,] 0.0001632859 0.0001449016 4.830069e-05
 [226,] 0.0001632859 0.0001469788 4.899373e-05
 [227,] 0.0001632859 0.0001256693 4.189076e-05
 [228,] 0.0001632859 0.0001600555 5.335178e-05
 [229,] 0.0001632859 0.0001526155 5.087687e-05
 [230,] 0.0001632859 0.0001552974 5.176572e-05
 [231,] 0.0001632859 0.0001544080 5.146833e-05
 [232,] 0.0001632859 0.0001600343 5.334471e-05
 [233,] 0.0001632859 0.0001405575 4.685609e-05
 [234,] 0.0001632859 0.0001413710 4.712731e-05
 [235,] 0.0001632859 0.0001415960 4.719878e-05
 [236,] 0.0001632859 0.0001386063 4.620419e-05
 [237,] 0.0001632859 0.0001372524 4.575106e-05
 [238,] 0.0001632859 0.0001600345 5.334480e-05
 [239,] 0.0001632859 0.0001600629 5.335423e-05
 [240,] 0.0001632859 0.0001360344 4.534445e-05
 [241,] 0.0001632859 0.0001600344 5.334476e-05
 [242,] 0.0001632859 0.0001603529 5.345096e-05
 [243,] 0.0001632859 0.0001600343 5.334470e-05
 [244,] 0.0001632859 0.0001390506 4.635216e-05
 [245,] 0.0001632859 0.0001600137 5.333784e-05
 [246,] 0.0001632859 0.0001671919 5.572971e-05
 [247,] 0.0001632859 0.0001600392 5.334634e-05
 [248,] 0.0001632859 0.0001656031 5.520485e-05
 [249,] 0.0001632859 0.0001596452 5.321506e-05
 [250,] 0.0001632859 0.0001367538 4.558779e-05
 [251,] 0.0001632859 0.0001389143 4.630680e-05
 [252,] 0.0001632859 0.0001551739 5.172461e-05
 [253,] 0.0001632859 0.0001457842 4.859475e-05
 [254,] 0.0001632859 0.0001403483 4.678281e-05
 [255,] 0.0001632859 0.0001600315 5.334378e-05
 [256,] 0.0001632859 0.0001308011 4.360187e-05
 [257,] 0.0001632859 0.0001600791 5.335961e-05
 [258,] 0.0001632859 0.0001603614 5.345378e-05
 [259,] 0.0001632859 0.0001294287 4.314292e-05
 [260,] 0.0001632859 0.0001597348 5.324477e-05
 [261,] 0.0001632859 0.0001773165 5.910954e-05
 [262,] 0.0001632859 0.0001656405 5.521904e-05
 [263,] 0.0001632859 0.0001637573 5.459121e-05
 [264,] 0.0001632859 0.0001460366 4.868400e-05
 [265,] 0.0001632859 0.0001751651 5.839249e-05
 [266,] 0.0001632859 0.0001597675 5.326187e-05
 [267,] 0.0001632859 0.0001462467 4.875292e-05
 [268,] 0.0001632859 0.0001498726 4.995754e-05
 [269,] 0.0001632859 0.0001583793 5.279912e-05
 [270,] 0.0001632859 0.0001565386 5.218442e-05
 [271,] 0.0001632859 0.0001601220 5.337389e-05
 [272,] 0.0001632859 0.0002631360 8.772625e-05
 [273,] 0.0001632859 0.0001657104 5.524364e-05
 [274,] 0.0001632859 0.0001295757 4.319173e-05
 [275,] 0.0001632859 0.0001600567 5.335216e-05
 [276,] 0.0001632859 0.0001662133 5.540995e-05
 [277,] 0.0001632859 0.0001653842 5.513371e-05
 [278,] 0.0001632859 0.0001433010 4.777179e-05
 [279,] 0.0001632859 0.0001294373 4.314622e-05
 [280,] 0.0001632859 0.0001484681 4.949355e-05
 [281,] 0.0001632859 0.0001850380 6.168406e-05
 [282,] 0.0001632859 0.0001600567 5.335216e-05
 [283,] 0.0001632859 0.0001464273 4.881425e-05
 [284,] 0.0001632859 0.0001508318 5.027737e-05
 [285,] 0.0001632859 0.0001481168 4.937663e-05
 [286,] 0.0001632859 0.0001902513 6.342456e-05
 [287,] 0.0001632859 0.0001600607 5.335348e-05
 [288,] 0.0001632859 0.0001863392 6.212042e-05
 [289,] 0.0001632859 0.0001643244 5.478183e-05
 [290,] 0.0001632859 0.0001600337 5.334454e-05
 [291,] 0.0001632859 0.0001840757 6.135888e-05
 [292,] 0.0001632859 0.0001599027 5.330071e-05
 [293,] 0.0001632859 0.0001522173 5.073890e-05
 [294,] 0.0001632859 0.0001502294 5.008205e-05
 [295,] 0.0001632859 0.0002855297 9.519161e-05
 [296,] 0.0001632859 0.0002820337 9.402593e-05
 [297,] 0.0001632859 0.0001559501 5.198316e-05
 [298,] 0.0001632859 0.0001600384 5.334607e-05
 [299,] 0.0001632859 0.0001555676 5.185568e-05
 [300,] 0.0001632859 0.0001474473 4.914891e-05
 [301,] 0.0001632859 0.0001552506 5.175006e-05
 [302,] 0.0001632859 0.0001752020 5.840671e-05
 [303,] 0.0001632859 0.0001764476 5.882197e-05
 [304,] 0.0001632859 0.0001875782 6.253346e-05
 [305,] 0.0001632859 0.0001342549 4.475421e-05
 [306,] 0.0001632859 0.0001490427 4.968080e-05
 [307,] 0.0001632859 0.0001490102 4.967000e-05
 [308,] 0.0001632859 0.0001238829 4.129571e-05
 [309,] 0.0001632859 0.0001481641 4.938967e-05
 [310,] 0.0001632859 0.0001463054 4.876984e-05
 [311,] 0.0001632859 0.0001382215 4.607452e-05
 [312,] 0.0001632859 0.0001386283 4.621143e-05
 [313,] 0.0001632859 0.0001674824 5.582858e-05
 [314,] 0.0001632859 0.0001290095 4.300324e-05
 [315,] 0.0001632859 0.0001332772 4.442727e-05
 [316,] 0.0001632859 0.0001690518 5.634779e-05
 [317,] 0.0001632859 0.0001789311 5.964666e-05
 [318,] 0.0001632859 0.0001422641 4.742436e-05
 [319,] 0.0001632859 0.0001553907 5.179673e-05
 [320,] 0.0001632859 0.0001472027 4.907094e-05
 [321,] 0.0001632859 0.0001355134 4.517178e-05
 [322,] 0.0001632859 0.0001361333 4.537906e-05
 [323,] 0.0001632859 0.0001495067 4.983818e-05
 [324,] 0.0001632859 0.0001446157 4.820837e-05
 [325,] 0.0001632859 0.0001502904 5.010038e-05
 [326,] 0.0001632859 0.0001489652 4.965771e-05
 [327,] 0.0001632859 0.0001608714 5.362409e-05
 [328,] 0.0001632859 0.0001638705 5.462722e-05
 [329,] 0.0001632859 0.0001402433 4.675006e-05
 [330,] 0.0001632859 0.0001496088 4.987331e-05
 [331,] 0.0001632859 0.0001553092 5.177358e-05
 [332,] 0.0001632859 0.0001515064 5.050492e-05
 [333,] 0.0001632859 0.0001386457 4.621669e-05
 [334,] 0.0001632859 0.0001692242 5.640615e-05
 [335,] 0.0001632859 0.0001485028 4.950412e-05
 [336,] 0.0001632859 0.0001502797 5.009588e-05
 [337,] 0.0001632859 0.0001606391 5.354659e-05
 [338,] 0.0001632859 0.0001599832 5.332769e-05
 [339,] 0.0001632859 0.0001620733 5.402478e-05
 [340,] 0.0001632859 0.0002481375 8.271722e-05
 [341,] 0.0001632859 0.0001599900 5.332994e-05
 [342,] 0.0001632859 0.0001587619 5.292209e-05
 [343,] 0.0001632859 0.0001454024 4.846831e-05
 [344,] 0.0001632859 0.0002745791 9.153083e-05
 [345,] 0.0001632859 0.0002710934 9.036887e-05
 [346,] 0.0001632859 0.0001620532 5.402271e-05
 [347,] 0.0001632859 0.0001594249 5.314149e-05
 [348,] 0.0001632859 0.0001516606 5.055753e-05
 [349,] 0.0001632859 0.0001608342 5.361650e-05
 [350,] 0.0001632859 0.0001635769 5.453084e-05
 [351,] 0.0001632859 0.0001614351 5.381662e-05
 [352,] 0.0001632859 0.0001650961 5.503729e-05
 [353,] 0.0001632859 0.0001683367 5.611783e-05
 [354,] 0.0001632859 0.0001653390 5.511838e-05
 [355,] 0.0001632859 0.0001643174 5.477785e-05
 [356,] 0.0001632859 0.0001632728 5.442968e-05
 [357,] 0.0001632859 0.0001653110 5.510922e-05
 [358,] 0.0001632859 0.0001491112 4.970461e-05
 [359,] 0.0001632859 0.0001829068 6.097635e-05
 [360,] 0.0001632859 0.0001825730 6.086816e-05
 [361,] 0.0001632859 0.0001652761 5.509825e-05
 [362,] 0.0001632859 0.0001598117 5.327070e-05
 [363,] 0.0001632859 0.0001684546 5.615845e-05
 [364,] 0.0001632859 0.0001661296 5.538326e-05
 [365,] 0.0001632859 0.0001652117 5.507725e-05
 [366,] 0.0001632859 0.0001688514 5.629078e-05
 [367,] 0.0001632859 0.0001666715 5.556100e-05
 [368,] 0.0001632859 0.0001700272 5.668280e-05
 [369,] 0.0001632859 0.0001642655 5.476168e-05
 [370,] 0.0001632859 0.0001676832 5.589642e-05
 [371,] 0.0001632859 0.0001598022 5.326753e-05
 [372,] 0.0001632859 0.0001597884 5.326293e-05
 [373,] 0.0001632859 0.0001309189 4.363991e-05
 [374,] 0.0001632859 0.0001599446 5.331503e-05
 [375,] 0.0001632859 0.0001571034 5.237304e-05
 [376,] 0.0001632859 0.0001595600 5.319244e-05
 [377,] 0.0001632859 0.0001599581 5.331955e-05
 [378,] 0.0001632859 0.0001620045 5.400249e-05
 [379,] 0.0001632859 0.0001639442 5.464917e-05
 [380,] 0.0001632859 0.0002419669 8.065974e-05
 [381,] 0.0001632859 0.0001521023 5.070102e-05
 [382,] 0.0001632859 0.0001523763 5.079240e-05
 [383,] 0.0001632859 0.0001522841 5.076165e-05
 [384,] 0.0001632859 0.0001450251 4.834568e-05
 [385,] 0.0001632859 0.0001523567 5.078585e-05
 [386,] 0.0001632859 0.0001523542 5.078500e-05
 [387,] 0.0001632859 0.0001522270 5.074259e-05
 [388,] 0.0001632859 0.0001715169 5.717937e-05
 [389,] 0.0001632859 0.0001603952 5.346536e-05
 [390,] 0.0001632859 0.0001537313 5.124423e-05
 [391,] 0.0001632859 0.0001538214 5.127697e-05
 [392,] 0.0001632859 0.0001190614 3.968703e-05
 [393,] 0.0001632859 0.0001594325 5.314429e-05
 [394,] 0.0001632859 0.0001595351 5.317847e-05
 [395,] 0.0001632859 0.0001595350 5.317842e-05
 [396,] 0.0001632859 0.0001351721 4.505659e-05
 [397,] 0.0001632859 0.0001596712 5.322434e-05
 [398,] 0.0001632859 0.0001838071 6.127035e-05
 [399,] 0.0001632859 0.0001749024 5.829637e-05
 [400,] 0.0001632859 0.0001697601 5.658304e-05
 [401,] 0.0001632859 0.0002043285 6.811177e-05
 [402,] 0.0001632859 0.0001677154 5.590672e-05
 [403,] 0.0001632859 0.0001911537 6.371958e-05
 [404,] 0.0001632859 0.0001623776 5.412508e-05
 [405,] 0.0001632859 0.0001926801 6.422671e-05
 [406,] 0.0001632859 0.0001229026 4.096777e-05
 [407,] 0.0001632859 0.0001508112 5.027021e-05
 [408,] 0.0001632859 0.0001623209 5.410795e-05
 [409,] 0.0001632859 0.0001235288 4.117637e-05
 [410,] 0.0001632859 0.0001615188 5.383986e-05
 [411,] 0.0001632859 0.0001715055 5.716643e-05
 [412,] 0.0001632859 0.0001886384 6.287562e-05
 [413,] 0.0001632859 0.0002448061 8.160516e-05
 [414,] 0.0001632859 0.0001635703 5.451955e-05
 [415,] 0.0001632859 0.0001483869 4.946151e-05
 [416,] 0.0001632859 0.0005760106 1.919803e-04
 [417,] 0.0001632859 0.0001373100 4.576970e-05
 [418,] 0.0001632859 0.0001367796 4.559428e-05
 [419,] 0.0001632859 0.0001409716 4.698943e-05
 [420,] 0.0001632859 0.0001487318 4.957843e-05
 [421,] 0.0001632859 0.0001425707 4.752423e-05
 [422,] 0.0001632859 0.0002100075 7.000657e-05
 [423,] 0.0001632859 0.0001591052 5.303376e-05
 [424,] 0.0001632859 0.0001363159 4.543869e-05
 [425,] 0.0001632859 0.0001716419 5.720957e-05
 [426,] 0.0001632859 0.0003637724 1.212673e-04
 [427,] 0.0001632859 0.0001457854 4.859570e-05
 [428,] 0.0001632859 0.0001915544 6.384859e-05
 [429,] 0.0001632859 0.0001471388 4.904677e-05
 [430,] 0.0001632859 0.0001412564 4.708549e-05
 [431,] 0.0001632859 0.0001619856 5.399338e-05
 [432,] 0.0001632859 0.0001597579 5.325104e-05
 [433,] 0.0001632859 0.0001515024 5.049972e-05
 [434,] 0.0001632859 0.0001334357 4.447863e-05
 [435,] 0.0001632859 0.0001658511 5.528209e-05
 [436,] 0.0001632859 0.0001562364 5.207992e-05
 [437,] 0.0001632859 0.0001321620 4.405401e-05
 [438,] 0.0001632859 0.0001655275 5.517865e-05
 [439,] 0.0001632859 0.0001404551 4.681850e-05
 [440,] 0.0001632859 0.0001494361 4.981322e-05
 [441,] 0.0001632859 0.0001483599 4.945430e-05
 [442,] 0.0001632859 0.0001480605 4.935200e-05
 [443,] 0.0001632859 0.0001256588 4.188634e-05
 [444,] 0.0001632859 0.0001709886 5.699494e-05
 [445,] 0.0001632859 0.0001475555 4.918424e-05
 [446,] 0.0001632859 0.0001347364 4.491133e-05
 [447,] 0.0001632859 0.0002033381 6.778178e-05
 [448,] 0.0001632859 0.0001311431 4.371408e-05
 [449,] 0.0001632859 0.0001497677 4.992316e-05
 [450,] 0.0001632859 0.0001220795 4.069343e-05
 [451,] 0.0001632859 0.0001456023 4.853290e-05
 [452,] 0.0001632859 0.0001424068 4.746852e-05
 [453,] 0.0001632859 0.0001715868 5.719912e-05
 [454,] 0.0001632859 0.0002202643 7.342538e-05
 [455,] 0.0001632859 0.0001373655 4.578781e-05
 [456,] 0.0001632859 0.0001603575 5.345137e-05
 [457,] 0.0001632859 0.0001605421 5.351293e-05
 [458,] 0.0001632859 0.0001440241 4.800975e-05
 [459,] 0.0001632859 0.0001368875 4.562876e-05
 [460,] 0.0001632859 0.0001247248 4.157525e-05
 [461,] 0.0001632859 0.0001324296 4.414197e-05
 [462,] 0.0001632859 0.0001395776 4.652697e-05
 [463,] 0.0001632859 0.0001375278 4.584178e-05
 [464,] 0.0001632859 0.0001398312 4.661157e-05
 [465,] 0.0001632859 0.0001378226 4.593992e-05
 [466,] 0.0001632859 0.0001413266 4.711050e-05
 [467,] 0.0001632859 0.0001386569 4.621772e-05
 [468,] 0.0001632859 0.0001375862 4.586101e-05
 [469,] 0.0001632859 0.0001402867 4.676047e-05
 [470,] 0.0001632859 0.0001375222 4.584099e-05
 [471,] 0.0001632859 0.0001404021 4.680230e-05
 [472,] 0.0001632859 0.0001267922 4.226477e-05
 [473,] 0.0001632859 0.0002703017 9.010821e-05
 [474,] 0.0001632859 0.0001427553 4.758582e-05
 [475,] 0.0001632859 0.0001496606 4.988697e-05
 [476,] 0.0001632859 0.0001827603 6.091655e-05
 [477,] 0.0001632859 0.0001690916 5.636597e-05
 [478,] 0.0001632859 0.0001650664 5.502380e-05
 [479,] 0.0001632859 0.0001620023 5.400086e-05
 [480,] 0.0001632859 0.0001357958 4.526584e-05
 [481,] 0.0001632859 0.0001347312 4.491016e-05
 [482,] 0.0001632859 0.0001558245 5.194145e-05
 [483,] 0.0001632859 0.0001715721 5.719264e-05
 [484,] 0.0001632859 0.0003399644 1.133331e-04
 [485,] 0.0001632859 0.0001654048 5.513675e-05
 [486,] 0.0001632859 0.0001679594 5.598850e-05
 [487,] 0.0001632859 0.0001710349 5.701416e-05
 [488,] 0.0001632859 0.0001563030 5.210265e-05
 [489,] 0.0001632859 0.0001598272 5.327753e-05
 [490,] 0.0001632859 0.0001523504 5.078473e-05
 [491,] 0.0001632859 0.0001612624 5.375356e-05
 [492,] 0.0001632859 0.0001480522 4.935084e-05
 [493,] 0.0001632859 0.0001561516 5.205180e-05
 [494,] 0.0001632859 0.0001335546 4.451859e-05
 [495,] 0.0001632859 0.0001354741 4.515776e-05
 [496,] 0.0001632859 0.0002196295 7.321074e-05
 [497,] 0.0001632859 0.0001355851 4.519480e-05
 [498,] 0.0001632859 0.0001358446 4.528130e-05
 [499,] 0.0001632859 0.0001377043 4.590130e-05
 [500,] 0.0001632859 0.0001619851 5.399414e-05
 [501,] 0.0001632859 0.0001394770 4.649230e-05
 [502,] 0.0001632859 0.0001396713 4.655725e-05
 [503,] 0.0001632859 0.0001526724 5.089241e-05
 [504,] 0.0001632859 0.0001405305 4.684348e-05
 [505,] 0.0001632859 0.0001600345 5.334479e-05
 [506,] 0.0001632859 0.0001625320 5.417723e-05
 [507,] 0.0001632859 0.0001557843 5.192804e-05
 [508,] 0.0001632859 0.0001575458 5.251647e-05
 [509,] 0.0001632859 0.0001609265 5.364178e-05
 [510,] 0.0001632859 0.0001319996 4.400048e-05
 [511,] 0.0001632859 0.0001594624 5.315556e-05
 [512,] 0.0001632859 0.0001190799 3.969327e-05
 [513,] 0.0001632859 0.0001384594 4.615279e-05
 [514,] 0.0001632859 0.0001451091 4.837054e-05
 [515,] 0.0001632859 0.0001591408 5.304727e-05
 [516,] 0.0001632859 0.0001384556 4.615021e-05
 [517,] 0.0001632859 0.0001366066 4.553680e-05
 [518,] 0.0001632859 0.0001546905 5.156328e-05
 [519,] 0.0001632859 0.0001389648 4.632248e-05
 [520,] 0.0001632859 0.0001315771 4.385968e-05
 [521,] 0.0001632859 0.0001287937 4.293146e-05
 [522,] 0.0001632859 0.0001628579 5.428511e-05
 [523,] 0.0001632859 0.0001319812 4.399308e-05
 [524,] 0.0001632859 0.0001605421 5.351524e-05
 [525,] 0.0001632859 0.0001580206 5.267974e-05
 [526,] 0.0001632859 0.0001347839 4.493037e-05
 [527,] 0.0001632859 0.0001298951 4.330063e-05
 [528,] 0.0001632859 0.0001471937 4.906865e-05
 [529,] 0.0001632859 0.0001474680 4.916025e-05
 [530,] 0.0001632859 0.0001464716 4.882816e-05
 [531,] 0.0001632859 0.0001447539 4.825532e-05
 [532,] 0.0001632859 0.0001414633 4.715593e-05
 [533,] 0.0001632859 0.0001185076 3.950236e-05
 [534,] 0.0001632859 0.0001281279 4.271131e-05
 [535,] 0.0001632859 0.0001530590 5.101961e-05
 [536,] 0.0001632859 0.0001304154 4.347274e-05
 [537,] 0.0001632859 0.0001380720 4.602542e-05
 [538,] 0.0001632859 0.0001202324 4.007632e-05
 [539,] 0.0001632859 0.0001376319 4.587377e-05
 [540,] 0.0001632859 0.0001521675 5.072287e-05
 [541,] 0.0001632859 0.0001478228 4.927581e-05
 [542,] 0.0001632859 0.0001471875 4.906352e-05
 [543,] 0.0001632859 0.0001440330 4.801081e-05
 [544,] 0.0001632859 0.0001250860 4.169539e-05
 [545,] 0.0001632859 0.0001610728 5.369104e-05
 [546,] 0.0001632859 0.0001601654 5.338854e-05
 [547,] 0.0001632859 0.0001780207 5.934131e-05
 [548,] 0.0001632859 0.0001370349 4.567829e-05
 [549,] 0.0001632859 0.0001532555 5.108503e-05
 [550,] 0.0001632859 0.0001643142 5.477337e-05
 [551,] 0.0001632859 0.0001471362 4.904522e-05
 [552,] 0.0001632859 0.0001533744 5.112492e-05
 [553,] 0.0001632859 0.0001411911 4.706366e-05
 [554,] 0.0001632859 0.0001408357 4.694573e-05
 [555,] 0.0001632859 0.0001229317 4.097626e-05
 [556,] 0.0001632859 0.0001344724 4.482415e-05
 [557,] 0.0001632859 0.0001268773 4.229401e-05
 [558,] 0.0001632859 0.0002177696 7.258341e-05
 [559,] 0.0001632859 0.0001576767 5.256190e-05
 [560,] 0.0001632859 0.0002387173 7.957721e-05
 [561,] 0.0001632859 0.0001416325 4.721065e-05
 [562,] 0.0001632859 0.0001577699 5.259027e-05
 [563,] 0.0001632859 0.0001885836 6.286005e-05
 [564,] 0.0001632859 0.0001637087 5.456982e-05
 [565,] 0.0001632859 0.0001605939 5.353176e-05
 [566,] 0.0001632859 0.0001411099 4.703695e-05
 [567,] 0.0001632859 0.0001448387 4.827911e-05
 [568,] 0.0001632859 0.0002670682 8.902474e-05
 [569,] 0.0001632859 0.0001649406 5.498159e-05
 [570,] 0.0001632859 0.0001250459 4.168294e-05
 [571,] 0.0001632859 0.0002492267 8.307787e-05
 [572,] 0.0001632859 0.0001251602 4.172107e-05
 [573,] 0.0001632859 0.0001447162 4.823848e-05
 [574,] 0.0001632859 0.0001553250 5.177510e-05
 [575,] 0.0001632859 0.0001446297 4.820944e-05
 [576,] 0.0001632859 0.0001620504 5.401744e-05
 [577,] 0.0001632859 0.0001443046 4.810112e-05
 [578,] 0.0001632859 0.0001615502 5.385060e-05
 [579,] 0.0001632859 0.0001380917 4.603326e-05
 [580,] 0.0001632859 0.0001612286 5.374339e-05
 [581,] 0.0001632859 0.0001578898 5.262927e-05
 [582,] 0.0001632859 0.0001443705 4.812310e-05
 [583,] 0.0001632859 0.0001410904 4.703314e-05
 [584,] 0.0001632859 0.0001386416 4.621675e-05
 [585,] 0.0001632859 0.0001395320 4.651357e-05
 [586,] 0.0001632859 0.0001432209 4.774351e-05
 [587,] 0.0001632859 0.0001394631 4.649058e-05
 [588,] 0.0001632859 0.0001393949 4.646783e-05
 [589,] 0.0001632859 0.0001392493 4.641930e-05
 [590,] 0.0001632859 0.0001396634 4.655726e-05
 [591,] 0.0001632859 0.0001387465 4.624898e-05
 [592,] 0.0001632859 0.0001382962 4.609876e-05
 [593,] 0.0001632859 0.0001386500 4.621965e-05
 [594,] 0.0001632859 0.0002560609 8.535470e-05
 [595,] 0.0001632859 0.0001434820 4.783050e-05
 [596,] 0.0001632859 0.0001614098 5.380384e-05
 [597,] 0.0001632859 0.0001389831 4.633057e-05
 [598,] 0.0001632859 0.0001406579 4.688881e-05
 [599,] 0.0001632859 0.0001533117 5.110393e-05
 [600,] 0.0001632859 0.0001411996 4.706663e-05
 [601,] 0.0001632859 0.0001379057 4.597068e-05
 [602,] 0.0001632859 0.0002470084 8.233663e-05
 [603,] 0.0001632859 0.0001342177 4.474141e-05
 [604,] 0.0001632859 0.0001581838 5.272749e-05
 [605,] 0.0001632859 0.0001550658 5.169234e-05
 [606,] 0.0001632859 0.0001538154 5.127189e-05
 [607,] 0.0001632859 0.0001276943 4.256493e-05
 [608,] 0.0001632859 0.0001289750 4.299194e-05
 [609,] 0.0001632859 0.0001281079 4.270284e-05
 [610,] 0.0001632859 0.0001329654 4.432173e-05
 [611,] 0.0001632859 0.0001597379 5.324588e-05
 [612,] 0.0001632859 0.0001219691 4.065573e-05
 [613,] 0.0001632859 0.0001239290 4.130975e-05
 [614,] 0.0001632859 0.0001570753 5.235859e-05
 [615,] 0.0001632859 0.0001696260 5.653766e-05
 [616,] 0.0001632859 0.0001596545 5.321812e-05
 [617,] 0.0001632859 0.0001286971 4.289920e-05
 [618,] 0.0001632859 0.0001289027 4.296776e-05
 [619,] 0.0001632859 0.0001197022 3.990035e-05
 [620,] 0.0001632859 0.0001329438 4.431455e-05
 [621,] 0.0001632859 0.0001532297 5.107660e-05
 [622,] 0.0001632859 0.0001533826 5.112756e-05
 [623,] 0.0001632859 0.0001329845 4.432813e-05
 [624,] 0.0001632859 0.0002570987 8.570081e-05
 [625,] 0.0001632859 0.0001364138 4.547124e-05
 [626,] 0.0001632859 0.0001225124 4.083757e-05
 [627,] 0.0001632859 0.0001363855 4.546182e-05
 [628,] 0.0001632859 0.0001285986 4.286639e-05
 [629,] 0.0001632859 0.0001330274 4.434233e-05
 [630,] 0.0001632859 0.0001570793 5.235992e-05
 [631,] 0.0001632859 0.0001287940 4.293144e-05
 [632,] 0.0001632859 0.0002711143 9.037114e-05
 [633,] 0.0001632859 0.0001467204 4.890695e-05
 [634,] 0.0001632859 0.0001537584 5.125224e-05
 [635,] 0.0001632859 0.0001682579 5.608484e-05
 [636,] 0.0001632859 0.0002106806 7.023449e-05
 [637,] 0.0001632859 0.0001516831 5.056088e-05
 [638,] 0.0001632859 0.0001504559 5.015142e-05
 [639,] 0.0001632859 0.0002625712 8.753256e-05
 [640,] 0.0001632859 0.0001475036 4.916712e-05
 [641,] 0.0001632859 0.0001476334 4.921032e-05
 [642,] 0.0001632859 0.0001478475 4.928173e-05
 [643,] 0.0001632859 0.0001746765 5.822714e-05
 [644,] 0.0001632859 0.0001936258 6.454638e-05
 [645,] 0.0001632859 0.0002458743 8.196145e-05
 [646,] 0.0001632859 0.0001598940 5.330012e-05
 [647,] 0.0001632859 0.0001602756 5.342536e-05
 [648,] 0.0001632859 0.0001597415 5.324577e-05
 [649,] 0.0001632859 0.0003459961 1.153172e-04
 [650,] 0.0001632859 0.0001518241 5.060836e-05
 [651,] 0.0001632859 0.0001567628 5.225196e-05
 [652,] 0.0001632859 0.0001489490 4.964889e-05
 [653,] 0.0001632859 0.0001393791 4.645983e-05
 [654,] 0.0001632859 0.0001393753 4.645859e-05
 [655,] 0.0001632859 0.0001411677 4.705398e-05
 [656,] 0.0001632859 0.0001551198 5.170439e-05
 [657,] 0.0001632859 0.0001313046 4.376627e-05
 [658,] 0.0001632859 0.0001425892 4.752803e-05
 [659,] 0.0001632859 0.0001499695 4.998832e-05
 [660,] 0.0001632859 0.0001353190 4.510405e-05
 [661,] 0.0001632859 0.0001478064 4.926660e-05
 [662,] 0.0001632859 0.0001479927 4.932879e-05
 [663,] 0.0001632859 0.0001589662 5.298838e-05
 [664,] 0.0001632859 0.0001488831 4.962697e-05
 [665,] 0.0001632859 0.0001356724 4.522175e-05
 [666,] 0.0001632859 0.0001402727 4.675778e-05
 [667,] 0.0001632859 0.0001344914 4.482838e-05
 [668,] 0.0001632859 0.0001323487 4.411444e-05
 [669,] 0.0001632859 0.0001344934 4.482916e-05
 [670,] 0.0001632859 0.0001370776 4.569020e-05
 [671,] 0.0001632859 0.0001396005 4.653219e-05
 [672,] 0.0001632859 0.0001448791 4.829360e-05
 [673,] 0.0001632859 0.0001302930 4.342903e-05
 [674,] 0.0001632859 0.0001386805 4.622562e-05
 [675,] 0.0001632859 0.0001595788 5.319065e-05
 [676,] 0.0001632859 0.0001390196 4.633961e-05
 [677,] 0.0001632859 0.0001597475 5.324883e-05
 [678,] 0.0001632859 0.0001500607 5.001797e-05
 [679,] 0.0001632859 0.0001385879 4.619345e-05
 [680,] 0.0001632859 0.0002198984 7.329704e-05
 [681,] 0.0001632859 0.0002200835 7.335860e-05
 [682,] 0.0001632859 0.0001675915 5.585956e-05
 [683,] 0.0001632859 0.0001289634 4.298656e-05
 [684,] 0.0001632859 0.0001658849 5.529524e-05
 [685,] 0.0001632859 0.0001712795 5.709350e-05
 [686,] 0.0001632859 0.0002231574 7.438295e-05
 [687,] 0.0001632859 0.0001781759 5.939239e-05
 [688,] 0.0001632859 0.0002062821 6.876007e-05
 [689,] 0.0001632859 0.0001168302 3.894327e-05
 [690,] 0.0001632859 0.0001159443 3.864809e-05
 [691,] 0.0001632859 0.0001678611 5.595420e-05
 [692,] 0.0001632859 0.0002127450 7.091258e-05
 [693,] 0.0001632859 0.0001633621 5.444991e-05
 [694,] 0.0001632859 0.0001418149 4.727052e-05
 [695,] 0.0001632859 0.0002215966 7.386298e-05
 [696,] 0.0001632859 0.0002255510 7.518082e-05
 [697,] 0.0001632859 0.0002210281 7.367337e-05
 [698,] 0.0001632859 0.0001601804 5.339354e-05
 [699,] 0.0001632859 0.0001514042 5.046806e-05
 [700,] 0.0001632859 0.0001164297 3.880977e-05
 [701,] 0.0001632859 0.0002271338 7.570841e-05
 [702,] 0.0001632859 0.0001223303 4.077761e-05
 [703,] 0.0001632859 0.0001252652 4.175599e-05
 [704,] 0.0001632859 0.0001256848 4.189599e-05
 [705,] 0.0001632859 0.0001237526 4.125182e-05
 [706,] 0.0001632859 0.0001457921 4.859622e-05
 [707,] 0.0001632859 0.0001236047 4.120247e-05
 [708,] 0.0001632859 0.0001253744 4.179248e-05
 [709,] 0.0001632859 0.0001161881 3.872942e-05
 [710,] 0.0001632859 0.0001516658 5.055535e-05
 [711,] 0.0001632859 0.0001465494 4.884875e-05
 [712,] 0.0001632859 0.0001647202 5.490270e-05
 [713,] 0.0001632859 0.0002197780 7.325684e-05
 [714,] 0.0001632859 0.0001273131 4.243873e-05
 [715,] 0.0001632859 0.0001235730 4.119195e-05
 [716,] 0.0001632859 0.0001513886 5.046289e-05
 [717,] 0.0001632859 0.0001205785 4.019352e-05
 [718,] 0.0001632859 0.0001225827 4.086175e-05
 [719,] 0.0001632859 0.0001862830 6.208715e-05
 [720,] 0.0001632859 0.0001227551 4.091921e-05
 [721,] 0.0001632859 0.0001218338 4.061206e-05
 [722,] 0.0001632859 0.0001421459 4.738063e-05
 [723,] 0.0001632859 0.0001162983 3.876598e-05
 [724,] 0.0001632859 0.0001159068 3.863559e-05
 [725,] 0.0001632859 0.0001360834 4.535798e-05
 [726,] 0.0001632859 0.0001415246 4.717389e-05
 [727,] 0.0001632859 0.0001201194 4.003945e-05
 [728,] 0.0001632859 0.0001413149 4.710410e-05
 [729,] 0.0001632859 0.0001362614 4.541994e-05
 [730,] 0.0001632859 0.0001404810 4.682569e-05
 [731,] 0.0001632859 0.0001545274 5.150754e-05
 [732,] 0.0001632859 0.0001159838 3.866122e-05
 [733,] 0.0001632859 0.0001734443 5.781023e-05
 [734,] 0.0001632859 0.0001163025 3.876741e-05
 [735,] 0.0001632859 0.0001683323 5.611164e-05
 [736,] 0.0001632859 0.0002160485 7.201384e-05
 [737,] 0.0001632859 0.0001160149 3.867156e-05
 [738,] 0.0001632859 0.0001512792 5.042647e-05
 [739,] 0.0001632859 0.0001365008 4.549974e-05
 [740,] 0.0001632859 0.0001431891 4.772992e-05
 [741,] 0.0001632859 0.0001625165 5.416834e-05
 [742,] 0.0001632859 0.0001167297 3.890973e-05
 [743,] 0.0001632859 0.0001419019 4.729954e-05
 [744,] 0.0001632859 0.0001161553 3.871837e-05
 [745,] 0.0001632859 0.0001163860 3.879523e-05
 [746,] 0.0001632859 0.0001687490 5.625098e-05
 [747,] 0.0001632859 0.0001165614 3.885367e-05
 [748,] 0.0001632859 0.0001513252 5.044179e-05
 [749,] 0.0001632859 0.0001162009 3.873354e-05
 [750,] 0.0001632859 0.0001618263 5.394234e-05
 [751,] 0.0001632859 0.0001511921 5.039835e-05
 [752,] 0.0001632859 0.0001162191 3.873983e-05
 [753,] 0.0001632859 0.0001446341 4.821168e-05
 [754,] 0.0001632859 0.0001782648 5.941631e-05
 [755,] 0.0001632859 0.0001658524 5.528471e-05
 [756,] 0.0001632859 0.0001738453 5.794345e-05
 [757,] 0.0001632859 0.0001769919 5.899238e-05
 [758,] 0.0001632859 0.0001903214 6.343924e-05
 [759,] 0.0001632859 0.0001298033 4.326739e-05
 [760,] 0.0001632859 0.0002189691 7.298726e-05
 [761,] 0.0001632859 0.0001675233 5.584138e-05
 [762,] 0.0001632859 0.0001410432 4.701346e-05
 [763,] 0.0001632859 0.0001269230 4.230714e-05
 [764,] 0.0001632859 0.0001344899 4.483003e-05
 [765,] 0.0001632859 0.0001576904 5.256282e-05
 [766,] 0.0001632859 0.0001594386 5.314264e-05
 [767,] 0.0001632859 0.0001295985 4.319951e-05
 [768,] 0.0001632859 0.0002260925 7.536144e-05
 [769,] 0.0001632859 0.0001323867 4.412910e-05
 [770,] 0.0001632859 0.0001416180 4.720521e-05
 [771,] 0.0001632859 0.0001234182 4.113945e-05
 [772,] 0.0001632859 0.0001238830 4.129442e-05
 [773,] 0.0001632859 0.0001232239 4.107471e-05
 [774,] 0.0001632859 0.0001774358 5.914566e-05
 [775,] 0.0001632859 0.0001220665 4.068886e-05
 [776,] 0.0001632859 0.0001712322 5.707671e-05
 [777,] 0.0001632859 0.0001530741 5.102473e-05
 [778,] 0.0001632859 0.0001518361 5.061216e-05
 [779,] 0.0001632859 0.0001417706 4.725577e-05
 [780,] 0.0001632859 0.0001217437 4.058108e-05
 [781,] 0.0001632859 0.0001687552 5.625188e-05
 [782,] 0.0001632859 0.0001548392 5.161345e-05
 [783,] 0.0001632859 0.0001706338 5.687827e-05
 [784,] 0.0001632859 0.0001488860 4.962775e-05
 [785,] 0.0001632859 0.0001379822 4.599423e-05
 [786,] 0.0001632859 0.0001610934 5.369403e-05
 [787,] 0.0001632859 0.0001268579 4.228611e-05
 [788,] 0.0001632859 0.0001251730 4.172439e-05
 [789,] 0.0001632859 0.0001333684 4.445556e-05
 [790,] 0.0001632859 0.0001654422 5.514680e-05
 [791,] 0.0001632859 0.0001695143 5.650547e-05
 [792,] 0.0001632859 0.0001542999 5.143401e-05
 [793,] 0.0001632859 0.0001645302 5.484505e-05
 [794,] 0.0001632859 0.0001234646 4.115490e-05
 [795,] 0.0001632859 0.0001220521 4.068393e-05
 [796,] 0.0001632859 0.0001226792 4.089278e-05
 [797,] 0.0001632859 0.0001818922 6.063304e-05
 [798,] 0.0001632859 0.0001566206 5.220688e-05
 [799,] 0.0001632859 0.0001420400 4.734721e-05
 [800,] 0.0001632859 0.0001248962 4.163170e-05
 [801,] 0.0001632859 0.0001243348 4.144452e-05
 [802,] 0.0001632859 0.0001464983 4.883279e-05
 [803,] 0.0001632859 0.0001816765 6.056146e-05
 [804,] 0.0001632859 0.0001236254 4.120821e-05
 [805,] 0.0001632859 0.0001571998 5.239643e-05
 [806,] 0.0001632859 0.0001371358 4.571240e-05
 [807,] 0.0001632859 0.0001697845 5.659596e-05
 [808,] 0.0001632859 0.0001612318 5.373992e-05
 [809,] 0.0001632859 0.0001572034 5.240191e-05
 [810,] 0.0001632859 0.0001642126 5.473726e-05
 [811,] 0.0001632859 0.0001420327 4.734094e-05
 [812,] 0.0001632859 0.0001715732 5.719106e-05
 [813,] 0.0001632859 0.0001539096 5.130320e-05
 [814,] 0.0001632859 0.0001858337 6.194277e-05
 [815,] 0.0001632859 0.0001838570 6.128549e-05
 [816,] 0.0001632859 0.0001453990 4.846269e-05
 [817,] 0.0001632859 0.0001494315 4.981045e-05
 [818,] 0.0001632859 0.0001632960 5.442781e-05
 [819,] 0.0001632859 0.0001465918 4.886402e-05
 [820,] 0.0001632859 0.0001740460 5.801416e-05
 [821,] 0.0001632859 0.0001434680 4.781911e-05
 [822,] 0.0001632859 0.0001291351 4.304500e-05
 [823,] 0.0001632859 0.0001517198 5.057321e-05
 [824,] 0.0001632859 0.0001505114 5.017041e-05
 [825,] 0.0001632859 0.0001564695 5.215601e-05
 [826,] 0.0001632859 0.0001491265 4.970850e-05
 [827,] 0.0001632859 0.0002359087 7.862208e-05
 [828,] 0.0001632859 0.0001456044 4.853411e-05
 [829,] 0.0001632859 0.0001240595 4.135445e-05
 [830,] 0.0001632859 0.0002172376 7.241019e-05
 [831,] 0.0001632859 0.0001430251 4.767149e-05
 [832,] 0.0001632859 0.0001697134 5.657035e-05
 [833,] 0.0001632859 0.0001212330 4.040962e-05
 [834,] 0.0001632859 0.0001220240 4.067314e-05
 [835,] 0.0001632859 0.0001419130 4.730379e-05
 [836,] 0.0001632859 0.0001654000 5.513281e-05
 [837,] 0.0001632859 0.0001890311 6.300138e-05
 [838,] 0.0001632859 0.0001153023 3.843406e-05
 [839,] 0.0001632859 0.0001251257 4.170665e-05
 [840,] 0.0001632859 0.0001855030 6.182567e-05
 [841,] 0.0001632859 0.0001398825 4.662426e-05
 [842,] 0.0001632859 0.0002566095 8.551998e-05
 [843,] 0.0001632859 0.0001279157 4.263849e-05
 [844,] 0.0001632859 0.0001819271 6.064065e-05
 [845,] 0.0001632859 0.0001401894 4.672781e-05
 [846,] 0.0001632859 0.0002119002 7.063138e-05
 [847,] 0.0001632859 0.0001730717 5.768998e-05
 [848,] 0.0001632859 0.0001271868 4.239595e-05
 [849,] 0.0001632859 0.0002008575 6.695068e-05
 [850,] 0.0001632859 0.0002760009 9.198653e-05
 [851,] 0.0001632859 0.0002010327 6.700892e-05
 [852,] 0.0001632859 0.0001740932 5.802998e-05
 [853,] 0.0001632859 0.0001569394 5.231353e-05
 [854,] 0.0001632859 0.0002051390 6.837692e-05
 [855,] 0.0001632859 0.0001434815 4.782501e-05
 [856,] 0.0001632859 0.0001734965 5.783152e-05
 [857,] 0.0001632859 0.0001544330 5.147825e-05
 [858,] 0.0001632859 0.0001676876 5.589548e-05
 [859,] 0.0001632859 0.0001234209 4.113862e-05
 [860,] 0.0001632859 0.0001711989 5.706558e-05
 [861,] 0.0001632859 0.0001739549 5.798423e-05
 [862,] 0.0001632859 0.0001688899 5.629592e-05
 [863,] 0.0001632859 0.0002145234 7.150542e-05
 [864,] 0.0001632859 0.0001335540 4.451930e-05
 [865,] 0.0001632859 0.0001717328 5.724364e-05
 [866,] 0.0001632859 0.0001589848 5.299451e-05
 [867,] 0.0001632859 0.0001709906 5.699616e-05
 [868,] 0.0001632859 0.0001704423 5.681333e-05
 [869,] 0.0001632859 0.0001744489 5.814883e-05
 [870,] 0.0001632859 0.0001275431 4.251439e-05
 [871,] 0.0001632859 0.0001740538 5.801718e-05
 [872,] 0.0001632859 0.0001776357 5.921106e-05
 [873,] 0.0001632859 0.0001711002 5.703290e-05
 [874,] 0.0001632859 0.0001729548 5.765089e-05
 [875,] 0.0001632859 0.0001701876 5.672868e-05
 [876,] 0.0001632859 0.0001717198 5.723930e-05
 [877,] 0.0001632859 0.0001764498 5.881583e-05
 [878,] 0.0001632859 0.0001686608 5.621989e-05
 [879,] 0.0001632859 0.0001924118 6.413118e-05
 [880,] 0.0001632859 0.0001725831 5.752714e-05
 [881,] 0.0001632859 0.0001740712 5.802317e-05
 [882,] 0.0001632859 0.0001725118 5.750339e-05
 [883,] 0.0001632859 0.0001737236 5.790742e-05
 [884,] 0.0001632859 0.0001811831 6.038832e-05
 [885,] 0.0001632859 0.0001762796 5.875931e-05
 [886,] 0.0001632859 0.0001908302 6.360866e-05
 [887,] 0.0001632859 0.0001279684 4.265639e-05
 [888,] 0.0001632859 0.0002787464 9.291452e-05
 [889,] 0.0001632859 0.0001173089 3.910305e-05
 [890,] 0.0001632859 0.0001701791 5.672603e-05
 [891,] 0.0001632859 0.0001933657 6.445410e-05
 [892,] 0.0001632859 0.0001799202 5.997283e-05
 [893,] 0.0001632859 0.0001635544 5.451458e-05
 [894,] 0.0001632859 0.0001799223 5.997364e-05
 [895,] 0.0001632859 0.0001729857 5.766146e-05
 [896,] 0.0001632859 0.0001798770 5.995826e-05
 [897,] 0.0001632859 0.0001715651 5.718788e-05
 [898,] 0.0001632859 0.0001743771 5.812522e-05
 [899,] 0.0001632859 0.0001318335 4.394442e-05
 [900,] 0.0001632859 0.0001676182 5.587243e-05
 [901,] 0.0001632859 0.0001711823 5.706029e-05
 [902,] 0.0001632859 0.0001725617 5.752029e-05
 [903,] 0.0001632859 0.0001222460 4.074965e-05
 [904,] 0.0001632859 0.0002183477 7.278009e-05
 [905,] 0.0001632859 0.0001621810 5.405996e-05
 [906,] 0.0001632859 0.0001788648 5.962122e-05
 [907,] 0.0001632859 0.0001823319 6.077673e-05
 [908,] 0.0001632859 0.0001774940 5.916390e-05
 [909,] 0.0001632859 0.0001791055 5.970125e-05
 [910,] 0.0001632859 0.0001692416 5.641354e-05
 [911,] 0.0001632859 0.0002127398 7.091097e-05
 [912,] 0.0001632859 0.0001786592 5.955251e-05
 [913,] 0.0001632859 0.0001805848 6.019462e-05
 [914,] 0.0001632859 0.0001274344 4.247796e-05
 [915,] 0.0001632859 0.0001869152 6.230478e-05
 [916,] 0.0001632859 0.0001230967 4.103238e-05
 [917,] 0.0001632859 0.0001737317 5.790937e-05
 [918,] 0.0001632859 0.0001819339 6.064407e-05
 [919,] 0.0001632859 0.0001716333 5.721008e-05
 [920,] 0.0001632859 0.0001738226 5.793998e-05
 [921,] 0.0001632859 0.0001727671 5.758845e-05
 [922,] 0.0001632859 0.0001368943 4.562860e-05
 [923,] 0.0001632859 0.0001778377 5.927912e-05
 [924,] 0.0001632859 0.0001366820 4.556021e-05
 [925,] 0.0001632859 0.0001368452 4.561457e-05
 [926,] 0.0001632859 0.0001716215 5.720643e-05
 [927,] 0.0001632859 0.0001680146 5.600437e-05
 [928,] 0.0001632859 0.0001726276 5.754154e-05
 [929,] 0.0001632859 0.0001506403 5.021396e-05
 [930,] 0.0001632859 0.0001620358 5.401271e-05
 [931,] 0.0001632859 0.0001563568 5.211967e-05
 [932,] 0.0001632859 0.0001559215 5.197441e-05
 [933,] 0.0001632859 0.0001557233 5.190832e-05
 [934,] 0.0001632859 0.0001590848 5.302886e-05
 [935,] 0.0001632859 0.0001626648 5.422079e-05
 [936,] 0.0001632859 0.0002758865 9.194748e-05
 [937,] 0.0001632859 0.0001657869 5.526140e-05
 [938,] 0.0001632859 0.0001767895 5.892831e-05
 [939,] 0.0001632859 0.0001832758 6.109044e-05
 [940,] 0.0001632859 0.0001595744 5.319096e-05
 [941,] 0.0001632859 0.0001533751 5.112481e-05
 [942,] 0.0001632859 0.0001522682 5.075583e-05
 [943,] 0.0001632859 0.0001523833 5.079422e-05
 [944,] 0.0001632859 0.0001585039 5.283476e-05
 [945,] 0.0001632859 0.0001572823 5.242720e-05
 [946,] 0.0001632859 0.0001524305 5.080978e-05
 [947,] 0.0001632859 0.0001552022 5.173346e-05
 [948,] 0.0001632859 0.0001596392 5.321242e-05
 [949,] 0.0001632859 0.0001574427 5.247986e-05
 [950,] 0.0001632859 0.0001522248 5.074121e-05
 [951,] 0.0001632859 0.0001516877 5.056210e-05
 [952,] 0.0001632859 0.0001523921 5.079720e-05
 [953,] 0.0001632859 0.0001619081 5.396820e-05
 [954,] 0.0001632859 0.0001506087 5.020008e-05
 [955,] 0.0001632859 0.0001634870 5.449547e-05
 [956,] 0.0001632859 0.0001882445 6.274150e-05
 [957,] 0.0001632859 0.0001628638 5.428755e-05
 [958,] 0.0001632859 0.0001633790 5.445936e-05
 [959,] 0.0001632859 0.0001277811 4.259384e-05
 [960,] 0.0001632859 0.0002152771 7.175738e-05
 [961,] 0.0001632859 0.0001225108 4.083681e-05
 [962,] 0.0001632859 0.0001501313 5.004328e-05
 [963,] 0.0001632859 0.0001514900 5.049674e-05
 [964,] 0.0001632859 0.0002228666 7.428808e-05
 [965,] 0.0001632859 0.0003659842 1.220053e-04
 [966,] 0.0001632859 0.0001540336 5.134346e-05
 [967,] 0.0001632859 0.0001359695 4.532541e-05
 [968,] 0.0001632859 0.0001474567 4.915219e-05
 [969,] 0.0001632859 0.0001590472 5.301544e-05
 [970,] 0.0001632859 0.0001533708 5.112343e-05
 [971,] 0.0001632859 0.0001445100 4.816786e-05
 [972,] 0.0001632859 0.0001462809 4.876030e-05
 [973,] 0.0001632859 0.0001462263 4.874209e-05
 [974,] 0.0001632859 0.0001534457 5.114858e-05
 [975,] 0.0001632859 0.0001266859 4.222939e-05
 [976,] 0.0001632859 0.0001228226 4.094132e-05
 [977,] 0.0001632859 0.0001467208 4.890775e-05
 [978,] 0.0001632859 0.0001178454 3.928173e-05
 [979,] 0.0001632859 0.0001646736 5.488942e-05
 [980,] 0.0001632859 0.0001241394 4.138033e-05
 [981,] 0.0001632859 0.0001667243 5.557577e-05
 [982,] 0.0001632859 0.0001656029 5.520055e-05
 [983,] 0.0001632859 0.0001304473 4.348246e-05
 [984,] 0.0001632859 0.0001200592 4.001926e-05
 [985,] 0.0001632859 0.0001279920 4.266320e-05
 [986,] 0.0001632859 0.0001374859 4.582847e-05
 [987,] 0.0001632859 0.0001613528 5.378368e-05
 [988,] 0.0001632859 0.0001246541 4.155052e-05
 [989,] 0.0001632859 0.0001910788 6.369112e-05
 [990,] 0.0001632859 0.0001449483 4.831814e-05
 [991,] 0.0001632859 0.0001616807 5.389301e-05
 [992,] 0.0001632859 0.0001611286 5.370897e-05
 [993,] 0.0001632859 0.0001195287 3.984247e-05
 [994,] 0.0001632859 0.0001351054 4.503506e-05
 [995,] 0.0001632859 0.0001444317 4.814089e-05
 [996,] 0.0001632859 0.0001606594 5.355249e-05
 [997,] 0.0001632859 0.0001233420 4.111324e-05
 [998,] 0.0001632859 0.0001856804 6.189152e-05
 [999,] 0.0001632859 0.0001230790 4.102560e-05
[1000,] 0.0001632859 0.0001237694 4.125573e-05
[1001,] 0.0001632859 0.0001259196 4.197227e-05
[1002,] 0.0001632859 0.0001535646 5.118834e-05
[1003,] 0.0001632859 0.0001633294 5.444304e-05
[1004,] 0.0001632859 0.0001306241 4.354141e-05
[1005,] 0.0001632859 0.0001248946 4.163072e-05
[1006,] 0.0001632859 0.0001236666 4.122154e-05
[1007,] 0.0001632859 0.0001243253 4.144098e-05
[1008,] 0.0001632859 0.0001242406 4.141273e-05
[1009,] 0.0001632859 0.0001622235 5.407479e-05
[1010,] 0.0001632859 0.0001229682 4.098884e-05
[1011,] 0.0001632859 0.0001223113 4.077086e-05
[1012,] 0.0001632859 0.0001216372 4.054549e-05
[1013,] 0.0001632859 0.0001816808 6.055866e-05
[1014,] 0.0001632859 0.0001749157 5.830395e-05
[1015,] 0.0001632859 0.0001729956 5.766220e-05
[1016,] 0.0001632859 0.0001771727 5.905629e-05
[1017,] 0.0001632859 0.0001769817 5.899263e-05
[1018,] 0.0001632859 0.0001807753 6.025714e-05
[1019,] 0.0001632859 0.0001800313 6.000926e-05
[1020,] 0.0001632859 0.0001755381 5.851145e-05
[1021,] 0.0001632859 0.0001765685 5.885495e-05
[1022,] 0.0001632859 0.0001701373 5.671339e-05
[1023,] 0.0001632859 0.0001767819 5.892599e-05
[1024,] 0.0001632859 0.0001810009 6.033217e-05
[1025,] 0.0001632859 0.0001803057 6.010064e-05
[1026,] 0.0001632859 0.0001788228 5.960638e-05
[1027,] 0.0001632859 0.0001807304 6.024219e-05
[1028,] 0.0001632859 0.0001813479 6.044809e-05
[1029,] 0.0001632859 0.0001749057 5.830081e-05
[1030,] 0.0001632859 0.0001890664 6.302012e-05
[1031,] 0.0001632859 0.0001915878 6.386062e-05
[1032,] 0.0001632859 0.0001879905 6.266205e-05
[1033,] 0.0001632859 0.0001778469 5.928053e-05
[1034,] 0.0001632859 0.0001627247 5.424074e-05
[1035,] 0.0001632859 0.0001622188 5.407224e-05
[1036,] 0.0001632859 0.0001763677 5.878830e-05
[1037,] 0.0001632859 0.0001715633 5.718868e-05
[1038,] 0.0001632859 0.0001802054 6.006710e-05
[1039,] 0.0001632859 0.0001793900 5.979533e-05
[1040,] 0.0001632859 0.0001768713 5.895574e-05
[1041,] 0.0001632859 0.0001756825 5.855949e-05
[1042,] 0.0001632859 0.0001265401 4.218007e-05
[1043,] 0.0001632859 0.0001530452 5.101597e-05
[1044,] 0.0001632859 0.0001505988 5.020024e-05
[1045,] 0.0001632859 0.0001241712 4.139037e-05
[1046,] 0.0001632859 0.0001535971 5.119892e-05
[1047,] 0.0001632859 0.0001761164 5.870415e-05
[1048,] 0.0001632859 0.0001750686 5.835502e-05
[1049,] 0.0001632859 0.0001758435 5.861331e-05
[1050,] 0.0001632859 0.0001507504 5.025019e-05
[1051,] 0.0001632859 0.0001706256 5.687412e-05
[1052,] 0.0001632859 0.0001732789 5.775843e-05
[1053,] 0.0001632859 0.0001754202 5.847224e-05
[1054,] 0.0001632859 0.0001740438 5.801346e-05
[1055,] 0.0001632859 0.0001532891 5.109540e-05
[1056,] 0.0001632859 0.0001737964 5.793101e-05
[1057,] 0.0001632859 0.0001738373 5.794469e-05
[1058,] 0.0001632859 0.0001757654 5.858728e-05
[1059,] 0.0001632859 0.0001759156 5.863735e-05
[1060,] 0.0001632859 0.0001688495 5.628084e-05
[1061,] 0.0001632859 0.0001669279 5.564227e-05
[1062,] 0.0001632859 0.0001757447 5.858037e-05
[1063,] 0.0001632859 0.0001334428 4.448015e-05
[1064,] 0.0001632859 0.0001750835 5.836002e-05
[1065,] 0.0001632859 0.0001429012 4.763196e-05
[1066,] 0.0001632859 0.0001772030 5.906647e-05
[1067,] 0.0001632859 0.0001317233 4.390802e-05
[1068,] 0.0001632859 0.0001710972 5.702983e-05
[1069,] 0.0001632859 0.0001543989 5.146424e-05
[1070,] 0.0001632859 0.0001295106 4.317090e-05
[1071,] 0.0001632859 0.0001672830 5.576184e-05
[1072,] 0.0001632859 0.0001309190 4.363979e-05
[1073,] 0.0001632859 0.0001735444 5.784703e-05
[1074,] 0.0001632859 0.0001736856 5.789407e-05
[1075,] 0.0001632859 0.0001735604 5.785242e-05
[1076,] 0.0001632859 0.0001181895 3.939663e-05
[1077,] 0.0001632859 0.0001205501 4.018299e-05
[1078,] 0.0001632859 0.0001719115 5.730262e-05
[1079,] 0.0001632859 0.0001740564 5.801754e-05
[1080,] 0.0001632859 0.0001743524 5.811617e-05
[1081,] 0.0001632859 0.0001298968 4.329893e-05
[1082,] 0.0001632859 0.0001718832 5.729543e-05
[1083,] 0.0001632859 0.0001788685 5.962106e-05
[1084,] 0.0001632859 0.0001791924 5.972901e-05
[1085,] 0.0001632859 0.0001776741 5.922302e-05
[1086,] 0.0001632859 0.0001776771 5.922405e-05
[1087,] 0.0001632859 0.0001651382 5.504471e-05
[1088,] 0.0001632859 0.0001637219 5.457272e-05
[1089,] 0.0001632859 0.0001458245 4.860570e-05
[1090,] 0.0001632859 0.0001386783 4.622510e-05
[1091,] 0.0001632859 0.0001375359 4.584489e-05
[1092,] 0.0001632859 0.0001376923 4.589695e-05
[1093,] 0.0001632859 0.0001458794 4.862271e-05
[1094,] 0.0001632859 0.0001440898 4.802639e-05
[1095,] 0.0001632859 0.0001643299 5.477969e-05
[1096,] 0.0001632859 0.0001433596 4.778307e-05
[1097,] 0.0001632859 0.0001435328 4.784081e-05
[1098,] 0.0001632859 0.0001709037 5.696866e-05
[1099,] 0.0001632859 0.0001436848 4.789144e-05
[1100,] 0.0001632859 0.0001544146 5.147268e-05
[1101,] 0.0001632859 0.0001439786 4.798942e-05
[1102,] 0.0001632859 0.0001511457 5.038220e-05
[1103,] 0.0001632859 0.0001249160 4.163913e-05
[1104,] 0.0001632859 0.0001654043 5.513529e-05
[1105,] 0.0001632859 0.0001612044 5.373761e-05
[1106,] 0.0001632859 0.0001536132 5.120079e-05
[1107,] 0.0001632859 0.0001533042 5.110254e-05
[1108,] 0.0001632859 0.0001305773 4.352569e-05
[1109,] 0.0001632859 0.0001569730 5.231902e-05
[1110,] 0.0001632859 0.0001528786 5.095478e-05
[1111,] 0.0001632859 0.0001648138 5.493838e-05
[1112,] 0.0001632859 0.0001337838 4.459183e-05
[1113,] 0.0001632859 0.0001246178 4.153933e-05
[1114,] 0.0001632859 0.0001340334 4.467497e-05
[1115,] 0.0001632859 0.0001373416 4.577732e-05
[1116,] 0.0001632859 0.0005644375 1.881593e-04
[1117,] 0.0001632859 0.0001624484 5.415061e-05
[1118,] 0.0001632859 0.0001517472 5.058426e-05
[1119,] 0.0001632859 0.0001727515 5.758387e-05
[1120,] 0.0001632859 0.0003318381 1.106088e-04
[1121,] 0.0001632859 0.0001350288 4.501426e-05
[1122,] 0.0001632859 0.0001516500 5.054902e-05
[1123,] 0.0001632859 0.0001320012 4.400050e-05
[1124,] 0.0001632859 0.0002044806 6.816570e-05
[1125,] 0.0001632859 0.0001516853 5.056257e-05
[1126,] 0.0001632859 0.0001354661 4.515750e-05
[1127,] 0.0001632859 0.0001885368 6.284388e-05
[1128,] 0.0001632859 0.0001719730 5.732321e-05
[1129,] 0.0001632859 0.0001784437 5.948526e-05
[1130,] 0.0001632859 0.0001208395 4.027985e-05
[1131,] 0.0001632859 0.0001791301 5.972390e-05
[1132,] 0.0001632859 0.0001523658 5.078905e-05
[1133,] 0.0001632859 0.0001550603 5.169566e-05
[1134,] 0.0001632859 0.0001586921 5.290693e-05
[1135,] 0.0001632859 0.0001568118 5.227954e-05
[1136,] 0.0001632859 0.0001632023 5.440022e-05
[1137,] 0.0001632859 0.0001704086 5.681416e-05
[1138,] 0.0001632859 0.0001626639 5.423101e-05
[1139,] 0.0001632859 0.0003779205 1.260135e-04
[1140,] 0.0001632859 0.0001765451 5.884644e-05
[1141,] 0.0001632859 0.0001647497 5.492748e-05
[1142,] 0.0001632859 0.0001622770 5.410173e-05
[1143,] 0.0001632859 0.0001649922 5.500773e-05
[1144,] 0.0001632859 0.0001639988 5.467648e-05
[1145,] 0.0001632859 0.0001596235 5.320835e-05
[1146,] 0.0001632859 0.0001719238 5.730342e-05
[1147,] 0.0001632859 0.0001730544 5.768282e-05
[1148,] 0.0001632859 0.0001658237 5.528505e-05
[1149,] 0.0001632859 0.0001935657 6.453520e-05
[1150,] 0.0001632859 0.0001732029 5.773246e-05
[1151,] 0.0001632859 0.0001454292 4.847659e-05
[1152,] 0.0001632859 0.0001813798 6.046961e-05
[1153,] 0.0001632859 0.0002304620 7.682178e-05
[1154,] 0.0001632859 0.0001674811 5.582590e-05
[1155,] 0.0001632859 0.0001673106 5.576899e-05
[1156,] 0.0001632859 0.0001759410 5.864509e-05
[1157,] 0.0001632859 0.0001790676 5.968715e-05
[1158,] 0.0001632859 0.0001656523 5.521591e-05
[1159,] 0.0001632859 0.0001655308 5.517547e-05
[1160,] 0.0001632859 0.0002020373 6.735340e-05
[1161,] 0.0001632859 0.0001655020 5.516656e-05
[1162,] 0.0001632859 0.0005559693 1.853226e-04
[1163,] 0.0001632859 0.0002537749 8.458715e-05
[1164,] 0.0001632859 0.0001538483 5.128682e-05
[1165,] 0.0001632859 0.0002543002 8.476211e-05
[1166,] 0.0001632859 0.0001695544 5.651640e-05
[1167,] 0.0001632859 0.0001419437 4.731515e-05
[1168,] 0.0001632859 0.0002538822 8.462267e-05
[1169,] 0.0001632859 0.0002525070 8.416441e-05
[1170,] 0.0001632859 0.0001514408 5.048206e-05
[1171,] 0.0001632859 0.0001399678 4.665686e-05
[1172,] 0.0001632859 0.0002577149 8.590062e-05
[1173,] 0.0001632859 0.0002657655 8.858359e-05
[1174,] 0.0001632859 0.0001364193 4.547303e-05
[1175,] 0.0001632859 0.0001760919 5.869518e-05
[1176,] 0.0001632859 0.0002687595 8.958194e-05
[1177,] 0.0001632859 0.0001406595 4.688847e-05
[1178,] 0.0001632859 0.0002069523 6.898022e-05
[1179,] 0.0001632859 0.0001464776 4.882542e-05
[1180,] 0.0001632859 0.0003146846 1.049006e-04
[1181,] 0.0001632859 0.0003115256 1.038478e-04
[1182,] 0.0001632859 0.0001254568 4.181892e-05
[1183,] 0.0001632859 0.0001724593 5.748852e-05
[1184,] 0.0001632859 0.0001737023 5.790263e-05
[1185,] 0.0001632859 0.0001425406 4.751395e-05
[1186,] 0.0001632859 0.0002451045 8.170938e-05
[1187,] 0.0001632859 0.0001569071 5.230665e-05
[1188,] 0.0001632859 0.0001551570 5.172128e-05
[1189,] 0.0001632859 0.0001551570 5.172133e-05
[1190,] 0.0001632859 0.0001541771 5.139464e-05
[1191,] 0.0001632859 0.0001933763 6.446486e-05
[1192,] 0.0001632859 0.0001537557 5.125279e-05
[1193,] 0.0001632859 0.0001672408 5.574957e-05
[1194,] 0.0001632859 0.0001658421 5.528322e-05
[1195,] 0.0001632859 0.0001776560 5.922204e-05
[1196,] 0.0001632859 0.0001830429 6.101786e-05
[1197,] 0.0001632859 0.0001795327 5.984762e-05
[1198,] 0.0001632859 0.0001577407 5.258237e-05
[1199,] 0.0001632859 0.0001695970 5.653735e-05
[1200,] 0.0001632859 0.0001401699 4.672409e-05
[1201,] 0.0001632859 0.0001177500 3.925002e-05
[1202,] 0.0001632859 0.0001751694 5.838822e-05
[1203,] 0.0001632859 0.0001594842 5.316236e-05
[1204,] 0.0001632859 0.0001521281 5.071086e-05
[1205,] 0.0001632859 0.0001436464 4.788162e-05
[1206,] 0.0001632859 0.0002496682 8.321713e-05
[1207,] 0.0001632859 0.0001739147 5.796887e-05
[1208,] 0.0001632859 0.0001179433 3.931454e-05
[1209,] 0.0001632859 0.0002107901 7.026639e-05
[1210,] 0.0001632859 0.0001907249 6.357750e-05
[1211,] 0.0001632859 0.0001342756 4.475889e-05
[1212,] 0.0001632859 0.0001578951 5.262952e-05
[1213,] 0.0001632859 0.0001710833 5.702489e-05
[1214,] 0.0001632859 0.0001400284 4.667697e-05
[1215,] 0.0001632859 0.0001358612 4.528837e-05
[1216,] 0.0001632859 0.0001188337 3.961084e-05
[1217,] 0.0001632859 0.0001319518 4.398564e-05
[1218,] 0.0001632859 0.0001254388 4.181303e-05
[1219,] 0.0001632859 0.0001246704 4.155689e-05
[1220,] 0.0001632859 0.0001242173 4.140584e-05
[1221,] 0.0001632859 0.0001734244 5.780688e-05
[1222,] 0.0001632859 0.0001585217 5.284227e-05
[1223,] 0.0001632859 0.0001445518 4.818481e-05
[1224,] 0.0001632859 0.0001437059 4.790306e-05
[1225,] 0.0001632859 0.0001506142 5.020405e-05
[1226,] 0.0001632859 0.0001491665 4.972670e-05
[1227,] 0.0001632859 0.0001686013 5.620064e-05
[1228,] 0.0001632859 0.0002428692 8.095957e-05
[1229,] 0.0001632859 0.0001468736 4.896136e-05
[1230,] 0.0001632859 0.0001360484 4.535147e-05
[1231,] 0.0001632859 0.0001341420 4.471582e-05
[1232,] 0.0001632859 0.0001349811 4.499568e-05
[1233,] 0.0001632859 0.0001778597 5.928521e-05
[1234,] 0.0001632859 0.0001838056 6.126889e-05
[1235,] 0.0001632859 0.0001886560 6.288579e-05
[1236,] 0.0001632859 0.0001228931 4.096442e-05
[1237,] 0.0001632859 0.0001974259 6.582084e-05
[1238,] 0.0001632859 0.0001490260 4.968044e-05
[1239,] 0.0001632859 0.0001625809 5.419253e-05
[1240,] 0.0001632859 0.0001506733 5.022391e-05
[1241,] 0.0001632859 0.0001596348 5.321083e-05
[1242,] 0.0001632859 0.0001451816 4.839841e-05
[1243,] 0.0001632859 0.0002742850 9.143158e-05
[1244,] 0.0001632859 0.0001212033 4.040134e-05
[1245,] 0.0001632859 0.0001487620 4.958684e-05
[1246,] 0.0001632859 0.0001194106 3.980460e-05
[1247,] 0.0001632859 0.0001179997 3.933304e-05
[1248,] 0.0001632859 0.0002873737 9.579478e-05
[1249,] 0.0001632859 0.0001384444 4.614779e-05
[1250,] 0.0001632859 0.0001584122 5.280412e-05
[1251,] 0.0001632859 0.0001795649 5.985349e-05
[1252,] 0.0001632859 0.0001539103 5.130381e-05
[1253,] 0.0001632859 0.0001381734 4.605750e-05
[1254,] 0.0001632859 0.0001492159 4.973875e-05
[1255,] 0.0001632859 0.0001491259 4.970871e-05
[1256,] 0.0001632859 0.0001561427 5.204713e-05
[1257,] 0.0001632859 0.0001313685 4.378984e-05
[1258,] 0.0001632859 0.0001491044 4.970147e-05
[1259,] 0.0001632859 0.0001491364 4.971220e-05
[1260,] 0.0001632859 0.0001491613 4.972051e-05
[1261,] 0.0001632859 0.0001492089 4.973642e-05
[1262,] 0.0001632859 0.0001676623 5.588799e-05
[1263,] 0.0001632859 0.0001785510 5.951598e-05
[1264,] 0.0001632859 0.0002229611 7.433407e-05
[1265,] 0.0001632859 0.0001619219 5.397423e-05
[1266,] 0.0001632859 0.0001789932 5.966309e-05
[1267,] 0.0001632859 0.0001805369 6.017776e-05
[1268,] 0.0001632859 0.0001800871 6.002800e-05
[1269,] 0.0001632859 0.0001387573 4.625176e-05
[1270,] 0.0001632859 0.0001788095 5.960196e-05
[1271,] 0.0001632859 0.0001771412 5.904609e-05
[1272,] 0.0001632859 0.0001616315 5.387689e-05
[1273,] 0.0001632859 0.0001607394 5.357953e-05
[1274,] 0.0001632859 0.0001488606 4.961981e-05
[1275,] 0.0001632859 0.0001786809 5.955934e-05
[1276,] 0.0001632859 0.0001728504 5.762382e-05
[1277,] 0.0001632859 0.0001810734 6.035665e-05
[1278,] 0.0001632859 0.0001835856 6.119398e-05
[1279,] 0.0001632859 0.0001837630 6.125346e-05
[1280,] 0.0001632859 0.0001658625 5.528740e-05
[1281,] 0.0001632859 0.0001800388 6.001181e-05
[1282,] 0.0001632859 0.0001833510 6.111580e-05
[1283,] 0.0001632859 0.0001800342 6.001026e-05
[1284,] 0.0001632859 0.0001434385 4.781287e-05
[1285,] 0.0001632859 0.0001335709 4.452573e-05
[1286,] 0.0001632859 0.0001794714 5.982271e-05
[1287,] 0.0001632859 0.0001798330 5.994330e-05
[1288,] 0.0001632859 0.0001794641 5.982033e-05
[1289,] 0.0001632859 0.0001684680 5.615459e-05
[1290,] 0.0001632859 0.0001689413 5.631249e-05
[1291,] 0.0001632859 0.0001694507 5.648092e-05
[1292,] 0.0001632859 0.0001926254 6.420368e-05
[1293,] 0.0001632859 0.0001328745 4.429276e-05
[1294,] 0.0001632859 0.0001513433 5.044772e-05
[1295,] 0.0001632859 0.0001295573 4.318680e-05
[1296,] 0.0001632859 0.0001499442 4.998268e-05
[1297,] 0.0001632859 0.0001209764 4.032596e-05
[1298,] 0.0001632859 0.0001306903 4.356240e-05
[1299,] 0.0001632859 0.0001911703 6.372120e-05
[1300,] 0.0001632859 0.0001596282 5.320970e-05
[1301,] 0.0001632859 0.0001228055 4.093420e-05
[1302,] 0.0001632859 0.0002210977 7.369699e-05
[1303,] 0.0001632859 0.0001499325 4.997824e-05
[1304,] 0.0001632859 0.0001688705 5.629188e-05
[1305,] 0.0001632859 0.0001478419 4.928128e-05
[1306,] 0.0001632859 0.0001365003 4.550112e-05
[1307,] 0.0001632859 0.0001296529 4.321833e-05
[1308,] 0.0001632859 0.0001224989 4.083384e-05
[1309,] 0.0001632859 0.0001248583 4.161977e-05
[1310,] 0.0001632859 0.0001262822 4.209288e-05
[1311,] 0.0001632859 0.0001179684 3.932264e-05
[1312,] 0.0001632859 0.0001470261 4.900884e-05
[1313,] 0.0001632859 0.0001296648 4.322145e-05
[1314,] 0.0001632859 0.0001268037 4.226777e-05
[1315,] 0.0001632859 0.0001465336 4.884428e-05
[1316,] 0.0001632859 0.0001411858 4.706240e-05
[1317,] 0.0001632859 0.0001602039 5.340125e-05
[1318,] 0.0001632859 0.0001385732 4.619083e-05
[1319,] 0.0001632859 0.0001569383 5.231404e-05
[1320,] 0.0001632859 0.0002850429 9.499626e-05
[1321,] 0.0001632859 0.0001575193 5.250136e-05
[1322,] 0.0001632859 0.0001568433 5.228137e-05
[1323,] 0.0001632859 0.0003572951 1.190860e-04
[1324,] 0.0001632859 0.0001465163 4.883799e-05
[1325,] 0.0001632859 0.0001599268 5.330890e-05
[1326,] 0.0001632859 0.0001493733 4.978990e-05
[1327,] 0.0001632859 0.0002310288 7.700981e-05
[1328,] 0.0001632859 0.0001300323 4.334491e-05
[1329,] 0.0001632859 0.0001255518 4.185125e-05
[1330,] 0.0001632859 0.0002267642 7.558116e-05
[1331,] 0.0001632859 0.0001200740 4.002484e-05
[1332,] 0.0001632859 0.0001970838 6.569075e-05
[1333,] 0.0001632859 0.0001316629 4.388562e-05
[1334,] 0.0001632859 0.0001314326 4.380899e-05
[1335,] 0.0001632859 0.0001324275 4.414061e-05
[1336,] 0.0001632859 0.0001929548 6.431124e-05
[1337,] 0.0001632859 0.0001851141 6.169813e-05
[1338,] 0.0001632859 0.0001353267 4.510884e-05
[1339,] 0.0001632859 0.0001416726 4.722428e-05
[1340,] 0.0001632859 0.0001636573 5.455211e-05
[1341,] 0.0001632859 0.0001528913 5.096337e-05
[1342,] 0.0001632859 0.0002033689 6.778276e-05
[1343,] 0.0001632859 0.0001603321 5.344484e-05
[1344,] 0.0001632859 0.0001391280 4.637554e-05
[1345,] 0.0001632859 0.0001609748 5.365909e-05
[1346,] 0.0001632859 0.0001350010 4.500027e-05
[1347,] 0.0001632859 0.0001525922 5.086375e-05
[1348,] 0.0001632859 0.0001529794 5.099298e-05
[1349,] 0.0001632859 0.0004023283 1.340862e-04
[1350,] 0.0001632859 0.0001521867 5.072868e-05
[1351,] 0.0001632859 0.0001378786 4.595978e-05
[1352,] 0.0001632859 0.0004008074 1.335806e-04
[1353,] 0.0001632859 0.0001424482 4.748306e-05
[1354,] 0.0001632859 0.0001415280 4.717610e-05
[1355,] 0.0001632859 0.0002335313 7.783488e-05
[1356,] 0.0001632859 0.0003484476 1.161311e-04
[1357,] 0.0001632859 0.0004380419 1.459922e-04
[1358,] 0.0001632859 0.0003940960 1.313438e-04
[1359,] 0.0001632859 0.0001374622 4.582096e-05
[1360,] 0.0001632859 0.0001528369 5.094553e-05
[1361,] 0.0001632859 0.0003743083 1.247499e-04
[1362,] 0.0001632859 0.0003945606 1.314992e-04
[1363,] 0.0001632859 0.0003978620 1.326002e-04
[1364,] 0.0001632859 0.0004068604 1.355976e-04
[1365,] 0.0001632859 0.0003856126 1.285169e-04
[1366,] 0.0001632859 0.0001350736 4.502465e-05
[1367,] 0.0001632859 0.0001707773 5.692144e-05
[1368,] 0.0001632859 0.0004029627 1.342989e-04
[1369,] 0.0001632859 0.0003947352 1.315563e-04
[1370,] 0.0001632859 0.0004582993 1.527386e-04
[1371,] 0.0001632859 0.0001981332 6.603723e-05
[1372,] 0.0001632859 0.0003948126 1.315824e-04
[1373,] 0.0001632859 0.0002551042 8.502245e-05
[1374,] 0.0001632859 0.0003547430 1.182296e-04
[1375,] 0.0001632859 0.0003898294 1.299220e-04
[1376,] 0.0001632859 0.0004312764 1.437335e-04
[1377,] 0.0001632859 0.0004228845 1.409371e-04
[1378,] 0.0001632859 0.0003940402 1.313241e-04
[1379,] 0.0001632859 0.0003874495 1.291277e-04
[1380,] 0.0001632859 0.0003840571 1.279972e-04
[1381,] 0.0001632859 0.0006290711 2.096555e-04
[1382,] 0.0001632859 0.0003114785 1.038193e-04
[1383,] 0.0001632859 0.0005970502 1.989957e-04
[1384,] 0.0001632859 0.0002287441 7.624342e-05
[1385,] 0.0001632859 0.0001481069 4.936901e-05
[1386,] 0.0001632859 0.0006754963 2.251412e-04
[1387,] 0.0001632859 0.0001892446 6.307904e-05
[1388,] 0.0001632859 0.0002494113 8.312692e-05
[1389,] 0.0001632859 0.0006763337 2.254214e-04
[1390,] 0.0001632859 0.0005974839 1.991408e-04
[1391,] 0.0001632859 0.0001498269 4.994154e-05
[1392,] 0.0001632859 0.0001530402 5.101318e-05
[1393,] 0.0001632859 0.0006412160 2.137184e-04
[1394,] 0.0001632859 0.0001429021 4.763356e-05
[1395,] 0.0001632859 0.0002593938 8.645869e-05
[1396,] 0.0001632859 0.0001236123 4.120409e-05
[1397,] 0.0001632859 0.0001539789 5.132621e-05
[1398,] 0.0001632859 0.0001356183 4.520612e-05
[1399,] 0.0001632859 0.0001369383 4.564604e-05
[1400,] 0.0001632859 0.0001712378 5.708361e-05
[1401,] 0.0001632859 0.0001338053 4.460173e-05
[1402,] 0.0001632859 0.0001743197 5.810612e-05
[1403,] 0.0001632859 0.0001742264 5.807501e-05
[1404,] 0.0001632859 0.0001540448 5.135006e-05
[1405,] 0.0001632859 0.0001421684 4.738946e-05
[1406,] 0.0001632859 0.0001225319 4.084421e-05
[1407,] 0.0001632859 0.0001237049 4.123467e-05
[1408,] 0.0001632859 0.0002428804 8.095977e-05
[1409,] 0.0001632859 0.0001426895 4.756295e-05
[1410,] 0.0001632859 0.0001457009 4.856694e-05
[1411,] 0.0001632859 0.0002173529 7.245735e-05
[1412,] 0.0001632859 0.0002302276 7.674389e-05
[1413,] 0.0001632859 0.0002300226 7.667534e-05
[1414,] 0.0001632859 0.0002131785 7.105556e-05
[1415,] 0.0001632859 0.0004620512 1.540198e-04
[1416,] 0.0001632859 0.0001663243 5.544373e-05
[1417,] 0.0001632859 0.0001628778 5.429498e-05
[1418,] 0.0001632859 0.0001664230 5.547525e-05
[1419,] 0.0001632859 0.0002728106 9.093140e-05
[1420,] 0.0001632859 0.0003034951 1.011618e-04
[1421,] 0.0001632859 0.0002826144 9.420243e-05
[1422,] 0.0001632859 0.0002615898 8.719467e-05
[1423,] 0.0001632859 0.0001689324 5.631142e-05
[1424,] 0.0001632859 0.0002788621 9.295200e-05
[1425,] 0.0001632859 0.0002724345 9.080930e-05
[1426,] 0.0001632859 0.0002690418 8.967731e-05
[1427,] 0.0001632859 0.0001670304 5.567632e-05
[1428,] 0.0001632859 0.0002926284 9.753708e-05
[1429,] 0.0001632859 0.0002152040 7.173379e-05
[1430,] 0.0001632859 0.0002187549 7.291771e-05
[1431,] 0.0001632859 0.0002367167 7.890382e-05
[1432,] 0.0001632859 0.0002589568 8.631723e-05
[1433,] 0.0001632859 0.0002576704 8.588748e-05
[1434,] 0.0001632859 0.0001918108 6.393848e-05
[1435,] 0.0001632859 0.0001612840 5.376087e-05
[1436,] 0.0001632859 0.0002167558 7.225174e-05
[1437,] 0.0001632859 0.0001495280 4.984262e-05
[1438,] 0.0001632859 0.0003121512 1.040466e-04
[1439,] 0.0001632859 0.0001589879 5.299531e-05
[1440,] 0.0001632859 0.0001954201 6.514177e-05
[1441,] 0.0001632859 0.0001660822 5.536068e-05
[1442,] 0.0001632859 0.0001618394 5.395276e-05
[1443,] 0.0001632859 0.0001472958 4.909872e-05
[1444,] 0.0001632859 0.0001881133 6.270609e-05
[1445,] 0.0001632859 0.0001232053 4.106953e-05
[1446,] 0.0001632859 0.0001518199 5.060600e-05
[1447,] 0.0001632859 0.0001513806 5.046037e-05
[1448,] 0.0001632859 0.0001616541 5.388870e-05
[1449,] 0.0001632859 0.0001452407 4.841291e-05
[1450,] 0.0001632859 0.0002002962 6.677381e-05
[1451,] 0.0001632859 0.0001854807 6.182718e-05
[1452,] 0.0001632859 0.0001503943 5.013046e-05
[1453,] 0.0001632859 0.0001425879 4.753155e-05
[1454,] 0.0001632859 0.0001572389 5.241034e-05
[1455,] 0.0001632859 0.0001385819 4.619343e-05
[1456,] 0.0001632859 0.0001654066 5.513727e-05
[1457,] 0.0001632859 0.0001229856 4.099538e-05
[1458,] 0.0001632859 0.0001610009 5.366951e-05
[1459,] 0.0001632859 0.0001505210 5.017259e-05
[1460,] 0.0001632859 0.0001470040 4.900031e-05
[1461,] 0.0001632859 0.0001635547 5.452036e-05
[1462,] 0.0001632859 0.0001621156 5.403971e-05
[1463,] 0.0001632859 0.0001613010 5.376807e-05
[1464,] 0.0001632859 0.0001195655 3.985565e-05
[1465,] 0.0001632859 0.0001376695 4.588949e-05
[1466,] 0.0001632859 0.0001643080 5.477058e-05
[1467,] 0.0001632859 0.0001638080 5.460404e-05
[1468,] 0.0001632859 0.0001530844 5.102862e-05
[1469,] 0.0001632859 0.0001530386 5.101330e-05
[1470,] 0.0001632859 0.0001229145 4.097119e-05
[1471,] 0.0001632859 0.0001211475 4.038249e-05
[1472,] 0.0001632859 0.0001618359 5.394606e-05
[1473,] 0.0001632859 0.0001222967 4.076556e-05
[1474,] 0.0001632859 0.0002052387 6.840892e-05
[1475,] 0.0001632859 0.0002027737 6.758761e-05
[1476,] 0.0001632859 0.0001652234 5.507586e-05
[1477,] 0.0001632859 0.0001525322 5.084642e-05
[1478,] 0.0001632859 0.0001219583 4.065264e-05
[1479,] 0.0001632859 0.0001649693 5.499065e-05
[1480,] 0.0001632859 0.0001311184 4.370607e-05
[1481,] 0.0001632859 0.0002089173 6.963604e-05
[1482,] 0.0001632859 0.0001725190 5.751283e-05
[1483,] 0.0001632859 0.0001454172 4.847304e-05
[1484,] 0.0001632859 0.0001374589 4.582003e-05
[1485,] 0.0001632859 0.0001550357 5.168038e-05
[1486,] 0.0001632859 0.0001373034 4.576817e-05
[1487,] 0.0001632859 0.0001211610 4.038706e-05
[1488,] 0.0001632859 0.0001443792 4.812528e-05
[1489,] 0.0001632859 0.0001780992 5.937316e-05
[1490,] 0.0001632859 0.0001363251 4.544208e-05
[1491,] 0.0001632859 0.0001372652 4.575541e-05
[1492,] 0.0001632859 0.0001707805 5.692749e-05
[1493,] 0.0001632859 0.0002104347 7.014204e-05
[1494,] 0.0001632859 0.0001586380 5.288044e-05
[1495,] 0.0001632859 0.0001367083 4.556858e-05
[1496,] 0.0001632859 0.0001543231 5.144276e-05
[1497,] 0.0001632859 0.0001372311 4.574368e-05
[1498,] 0.0001632859 0.0001668223 5.560668e-05
[1499,] 0.0001632859 0.0001644808 5.482689e-05
[1500,] 0.0001632859 0.0001394665 4.648927e-05
[1501,] 0.0001632859 0.0001653128 5.510456e-05
[1502,] 0.0001632859 0.0001525084 5.083701e-05
[1503,] 0.0001632859 0.0001689584 5.631904e-05
[1504,] 0.0001632859 0.0001589090 5.296950e-05
[1505,] 0.0001632859 0.0001499937 4.999943e-05
[1506,] 0.0001632859 0.0001410470 4.701596e-05
[1507,] 0.0001632859 0.0001421503 4.738421e-05
[1508,] 0.0001632859 0.0001429858 4.766076e-05
[1509,] 0.0001632859 0.0001295080 4.316869e-05
[1510,] 0.0001632859 0.0001425460 4.751421e-05
[1511,] 0.0001632859 0.0001493403 4.978473e-05
[1512,] 0.0001632859 0.0001742014 5.806586e-05
[1513,] 0.0001632859 0.0001822270 6.073975e-05
[1514,] 0.0001632859 0.0001201577 4.005287e-05
[1515,] 0.0001632859 0.0001682468 5.608257e-05
[1516,] 0.0001632859 0.0001588234 5.294124e-05
[1517,] 0.0001632859 0.0001412169 4.707117e-05
[1518,] 0.0001632859 0.0001493918 4.979576e-05
[1519,] 0.0001632859 0.0001507066 5.023637e-05
[1520,] 0.0001632859 0.0001418131 4.726979e-05
[1521,] 0.0001632859 0.0001719352 5.730980e-05
[1522,] 0.0001632859 0.0001724060 5.746880e-05
[1523,] 0.0001632859 0.0001415497 4.718380e-05
[1524,] 0.0001632859 0.0001528336 5.094622e-05
[1525,] 0.0001632859 0.0001340325 4.467740e-05
[1526,] 0.0001632859 0.0001272934 4.243101e-05
[1527,] 0.0001632859 0.0001279695 4.265584e-05
[1528,] 0.0001632859 0.0002066180 6.887259e-05
[1529,] 0.0001632859 0.0001664893 5.549598e-05
[1530,] 0.0001632859 0.0001333459 4.444863e-05
[1531,] 0.0001632859 0.0001343088 4.476956e-05
[1532,] 0.0001632859 0.0001224795 4.082650e-05
[1533,] 0.0001632859 0.0001300018 4.333438e-05
[1534,] 0.0001632859 0.0002865636 9.551141e-05
[1535,] 0.0001632859 0.0001529773 5.099243e-05
[1536,] 0.0001632859 0.0001250882 4.169603e-05
[1537,] 0.0001632859 0.0001564273 5.214331e-05
[1538,] 0.0001632859 0.0001570857 5.236283e-05
[1539,] 0.0001632859 0.0001249137 4.163787e-05
[1540,] 0.0001632859 0.0001261162 4.203872e-05
[1541,] 0.0001632859 0.0001504517 5.015040e-05
[1542,] 0.0001632859 0.0001249191 4.163971e-05
[1543,] 0.0001632859 0.0001261367 4.204554e-05
[1544,] 0.0001632859 0.0001320391 4.401386e-05
[1545,] 0.0001632859 0.0001304203 4.347337e-05
[1546,] 0.0001632859 0.0001825684 6.085496e-05
[1547,] 0.0001632859 0.0002636418 8.787366e-05
[1548,] 0.0001632859 0.0001566532 5.221853e-05
[1549,] 0.0001632859 0.0001579779 5.265890e-05
[1550,] 0.0001632859 0.0001821364 6.071022e-05
[1551,] 0.0001632859 0.0001245145 4.150488e-05
[1552,] 0.0001632859 0.0001984544 6.615005e-05
[1553,] 0.0001632859 0.0001787401 5.957831e-05
[1554,] 0.0001632859 0.0003448077 1.149276e-04
[1555,] 0.0001632859 0.0001749924 5.832899e-05
[1556,] 0.0001632859 0.0001803060 6.010029e-05
[1557,] 0.0001632859 0.0003091659 1.030500e-04
[1558,] 0.0001632859 0.0001844398 6.147807e-05
[1559,] 0.0001632859 0.0001938484 6.461386e-05
[1560,] 0.0001632859 0.0001548463 5.161588e-05
[1561,] 0.0001632859 0.0001955147 6.516899e-05
[1562,] 0.0001632859 0.0001378285 4.594266e-05
[1563,] 0.0001632859 0.0001330817 4.436055e-05
[1564,] 0.0001632859 0.0001372442 4.574853e-05
[1565,] 0.0001632859 0.0001389736 4.632501e-05
[1566,] 0.0001632859 0.0001508986 5.030022e-05
[1567,] 0.0001632859 0.0001597062 5.323538e-05
[1568,] 0.0001632859 0.0001334501 4.448306e-05
[1569,] 0.0001632859 0.0001625820 5.419357e-05
[1570,] 0.0001632859 0.0001656788 5.522639e-05
[1571,] 0.0001632859 0.0001540127 5.133790e-05
[1572,] 0.0001632859 0.0002286565 7.621485e-05
[1573,] 0.0001632859 0.0001279147 4.263822e-05
[1574,] 0.0001632859 0.0001649463 5.498146e-05
[1575,] 0.0001632859 0.0001366870 4.556238e-05
[1576,] 0.0001632859 0.0001357198 4.523994e-05
[1577,] 0.0001632859 0.0001366322 4.554400e-05
[1578,] 0.0001632859 0.0001362548 4.541827e-05
[1579,] 0.0001632859 0.0001360874 4.536243e-05
[1580,] 0.0001632859 0.0001367288 4.557630e-05
[1581,] 0.0001632859 0.0001363115 4.543717e-05
[1582,] 0.0001632859 0.0001528900 5.096344e-05
[1583,] 0.0001632859 0.0001600201 5.334063e-05
[1584,] 0.0001632859 0.0001589763 5.299200e-05
[1585,] 0.0001632859 0.0001625346 5.417795e-05
[1586,] 0.0001632859 0.0001539419 5.131588e-05
[1587,] 0.0001632859 0.0001493821 4.979396e-05
[1588,] 0.0001632859 0.0001532181 5.107459e-05
[1589,] 0.0001632859 0.0001473357 4.911361e-05
[1590,] 0.0001632859 0.0001462687 4.875605e-05
[1591,] 0.0001632859 0.0001296106 4.320443e-05
[1592,] 0.0001632859 0.0001485946 4.953330e-05
[1593,] 0.0001632859 0.0001256885 4.189647e-05
[1594,] 0.0001632859 0.0001543101 5.143704e-05
[1595,] 0.0001632859 0.0001261903 4.206376e-05
[1596,] 0.0001632859 0.0001317327 4.391304e-05
[1597,] 0.0001632859 0.0001511546 5.038505e-05
[1598,] 0.0001632859 0.0001534981 5.116619e-05
[1599,] 0.0001632859 0.0001537885 5.126315e-05
[1600,] 0.0001632859 0.0001537175 5.123951e-05
[1601,] 0.0001632859 0.0001589003 5.296572e-05
[1602,] 0.0001632859 0.0001659153 5.530311e-05
[1603,] 0.0001632859 0.0001621639 5.405360e-05
[1604,] 0.0001632859 0.0001714027 5.713269e-05
[1605,] 0.0001632859 0.0001719155 5.730013e-05
[1606,] 0.0001632859 0.0001722245 5.740433e-05
[1607,] 0.0001632859 0.0001423557 4.745190e-05
[1608,] 0.0001632859 0.0001534841 5.116146e-05
[1609,] 0.0001632859 0.0001630298 5.434273e-05
[1610,] 0.0001632859 0.0001605660 5.351955e-05
[1611,] 0.0001632859 0.0001344005 4.480043e-05
[1612,] 0.0001632859 0.0001568984 5.229878e-05
[1613,] 0.0001632859 0.0001574838 5.249391e-05
[1614,] 0.0001632859 0.0001771340 5.904169e-05
[1615,] 0.0001632859 0.0001543601 5.145368e-05
[1616,] 0.0001632859 0.0001544239 5.147492e-05
[1617,] 0.0001632859 0.0001531320 5.104147e-05
[1618,] 0.0001632859 0.0001605438 5.351381e-05
[1619,] 0.0001632859 0.0001804565 6.014990e-05
[1620,] 0.0001632859 0.0001293280 4.310904e-05
[1621,] 0.0001632859 0.0001543149 5.143837e-05
[1622,] 0.0001632859 0.0001268632 4.228777e-05
[1623,] 0.0001632859 0.0001383635 4.612130e-05
[1624,] 0.0001632859 0.0001610641 5.368426e-05
[1625,] 0.0001632859 0.0001299446 4.331457e-05
[1626,] 0.0001632859 0.0001188659 3.962194e-05
[1627,] 0.0001632859 0.0001193243 3.977470e-05
[1628,] 0.0001632859 0.0001287647 4.292134e-05
[1629,] 0.0001632859 0.0001362240 4.540819e-05
[1630,] 0.0001632859 0.0001262776 4.209205e-05
[1631,] 0.0001632859 0.0001297210 4.324006e-05
[1632,] 0.0001632859 0.0001477875 4.926163e-05
[1633,] 0.0001632859 0.0001198011 3.993362e-05
[1634,] 0.0001632859 0.0001196824 3.989407e-05
[1635,] 0.0001632859 0.0001304299 4.347618e-05
[1636,] 0.0001632859 0.0001839517 6.131322e-05
[1637,] 0.0001632859 0.0001546606 5.155378e-05
[1638,] 0.0001632859 0.0001184030 3.946762e-05
[1639,] 0.0001632859 0.0001574988 5.249908e-05
[1640,] 0.0001632859 0.0001544186 5.147303e-05
[1641,] 0.0001632859 0.0002309607 7.697760e-05
[1642,] 0.0001632859 0.0001182375 3.941242e-05
[1643,] 0.0001632859 0.0001629471 5.431477e-05
[1644,] 0.0001632859 0.0001193022 3.976745e-05
[1645,] 0.0001632859 0.0001190252 3.967511e-05
[1646,] 0.0001632859 0.0001548591 5.161993e-05
[1647,] 0.0001632859 0.0001238020 4.126710e-05
[1648,] 0.0001632859 0.0001775545 5.918205e-05
[1649,] 0.0001632859 0.0001398312 4.661024e-05
[1650,] 0.0001632859 0.0001611174 5.370548e-05
[1651,] 0.0001632859 0.0001189146 3.963814e-05
[1652,] 0.0001632859 0.0001601711 5.339071e-05
[1653,] 0.0001632859 0.0001231992 4.106607e-05
[1654,] 0.0001632859 0.0001290198 4.300613e-05
[1655,] 0.0001632859 0.0001198244 3.994128e-05
[1656,] 0.0001632859 0.0001232949 4.109795e-05
[1657,] 0.0001632859 0.0001250473 4.168296e-05
[1658,] 0.0001632859 0.0001198703 3.995660e-05
[1659,] 0.0001632859 0.0001228295 4.094281e-05
[1660,] 0.0001632859 0.0001224708 4.082327e-05
[1661,] 0.0001632859 0.0001226021 4.086690e-05
[1662,] 0.0001632859 0.0001223971 4.079869e-05
[1663,] 0.0001632859 0.0001201811 4.006016e-05
[1664,] 0.0001632859 0.0001326427 4.421420e-05
[1665,] 0.0001632859 0.0001203234 4.010758e-05
[1666,] 0.0001632859 0.0001322165 4.407216e-05
[1667,] 0.0001632859 0.0001347013 4.489935e-05
[1668,] 0.0001632859 0.0001194117 3.980406e-05
[1669,] 0.0001632859 0.0001199270 3.997586e-05
[1670,] 0.0001632859 0.0001297187 4.323904e-05
[1671,] 0.0001632859 0.0001233801 4.112634e-05
[1672,] 0.0001632859 0.0001239031 4.130064e-05
[1673,] 0.0001632859 0.0001260427 4.201377e-05
[1674,] 0.0001632859 0.0001190892 3.969655e-05
[1675,] 0.0001632859 0.0001203928 4.013119e-05
[1676,] 0.0001632859 0.0001228361 4.094500e-05
[1677,] 0.0001632859 0.0001507148 5.023745e-05
[1678,] 0.0001632859 0.0001182594 3.941986e-05
[1679,] 0.0001632859 0.0001272235 4.240725e-05
[1680,] 0.0001632859 0.0001219477 4.064899e-05
[1681,] 0.0001632859 0.0001227468 4.091532e-05
[1682,] 0.0001632859 0.0001199318 3.997715e-05
[1683,] 0.0001632859 0.0001269144 4.230552e-05
[1684,] 0.0001632859 0.0001917506 6.391434e-05
[1685,] 0.0001632859 0.0001524300 5.080972e-05
[1686,] 0.0001632859 0.0001289049 4.296853e-05
[1687,] 0.0001632859 0.0001537658 5.125539e-05
[1688,] 0.0001632859 0.0001210541 4.035128e-05
[1689,] 0.0001632859 0.0001404151 4.680449e-05
[1690,] 0.0001632859 0.0001473745 4.912481e-05
[1691,] 0.0001632859 0.0001270377 4.234598e-05
[1692,] 0.0001632859 0.0001217856 4.059512e-05
[1693,] 0.0001632859 0.0001567708 5.226105e-05
[1694,] 0.0001632859 0.0001602222 5.340721e-05
[1695,] 0.0001632859 0.0001300634 4.335540e-05
[1696,] 0.0001632859 0.0001509188 5.030249e-05
[1697,] 0.0001632859 0.0001333282 4.444228e-05
[1698,] 0.0001632859 0.0001873770 6.246012e-05
[1699,] 0.0001632859 0.0001343230 4.477539e-05
[1700,] 0.0001632859 0.0001339696 4.465723e-05
[1701,] 0.0001632859 0.0001349741 4.499076e-05
[1702,] 0.0001632859 0.0001557687 5.192257e-05
[1703,] 0.0001632859 0.0001602301 5.341450e-05
[1704,] 0.0001632859 0.0001525416 5.084737e-05
[1705,] 0.0001632859 0.0001299708 4.332436e-05
[1706,] 0.0001632859 0.0001516554 5.055173e-05
[1707,] 0.0001632859 0.0001895031 6.316971e-05
[1708,] 0.0001632859 0.0001800950 6.003354e-05
[1709,] 0.0001632859 0.0001789126 5.963899e-05
[1710,] 0.0001632859 0.0001630021 5.433385e-05
[1711,] 0.0001632859 0.0001420628 4.735582e-05
[1712,] 0.0001632859 0.0001213618 4.045433e-05
[1713,] 0.0001632859 0.0001448018 4.826729e-05
[1714,] 0.0001632859 0.0001639226 5.464061e-05
[1715,] 0.0001632859 0.0001237716 4.125692e-05
[1716,] 0.0001632859 0.0001252850 4.176133e-05
[1717,] 0.0001632859 0.0001249756 4.165825e-05
[1718,] 0.0001632859 0.0001636749 5.456163e-05
[1719,] 0.0001632859 0.0001431561 4.771814e-05
[1720,] 0.0001632859 0.0001293288 4.310981e-05
[1721,] 0.0001632859 0.0001290014 4.300003e-05
[1722,] 0.0001632859 0.0001216553 4.055148e-05
[1723,] 0.0001632859 0.0001506422 5.021413e-05
[1724,] 0.0001632859 0.0001281059 4.270308e-05
[1725,] 0.0001632859 0.0001246567 4.155206e-05
[1726,] 0.0001632859 0.0001874131 6.246812e-05
[1727,] 0.0001632859 0.0001628804 5.429276e-05
[1728,] 0.0001632859 0.0001777847 5.926089e-05
[1729,] 0.0001632859 0.0001640137 5.467046e-05
[1730,] 0.0001632859 0.0001639121 5.463651e-05
[1731,] 0.0001632859 0.0001410204 4.700627e-05
[1732,] 0.0001632859 0.0001505117 5.017064e-05
[1733,] 0.0001632859 0.0001499496 4.998323e-05
[1734,] 0.0001632859 0.0001638215 5.460638e-05
[1735,] 0.0001632859 0.0001251411 4.171374e-05
[1736,] 0.0001632859 0.0001543336 5.144464e-05
[1737,] 0.0001632859 0.0002968478 9.894725e-05
[1738,] 0.0001632859 0.0001495539 4.985131e-05
[1739,] 0.0001632859 0.0002269273 7.564146e-05
[1740,] 0.0001632859 0.0001398663 4.662370e-05
[1741,] 0.0001632859 0.0002376822 7.922568e-05
[1742,] 0.0001632859 0.0001444606 4.815566e-05
[1743,] 0.0001632859 0.0001287492 4.291495e-05
[1744,] 0.0001632859 0.0001276180 4.253812e-05
[1745,] 0.0001632859 0.0001791628 5.972062e-05
[1746,] 0.0001632859 0.0001815392 6.051254e-05
[1747,] 0.0001632859 0.0001686545 5.621784e-05
[1748,] 0.0001632859 0.0001769055 5.896800e-05
[1749,] 0.0001632859 0.0001965650 6.552125e-05
[1750,] 0.0001632859 0.0001737630 5.792056e-05
[1751,] 0.0001632859 0.0001240175 4.133966e-05
[1752,] 0.0001632859 0.0001774964 5.916514e-05
[1753,] 0.0001632859 0.0001844017 6.146660e-05
[1754,] 0.0001632859 0.0001802493 6.008258e-05
[1755,] 0.0001632859 0.0001846899 6.156247e-05
[1756,] 0.0001632859 0.0001550910 5.169949e-05
[1757,] 0.0001632859 0.0001785487 5.951543e-05
[1758,] 0.0001632859 0.0001540014 5.133387e-05
[1759,] 0.0001632859 0.0001828750 6.095766e-05
[1760,] 0.0001632859 0.0001831863 6.106145e-05
[1761,] 0.0001632859 0.0001229058 4.096846e-05
[1762,] 0.0001632859 0.0002055548 6.851648e-05
[1763,] 0.0001632859 0.0001225830 4.086052e-05
[1764,] 0.0001632859 0.0001554301 5.181050e-05
[1765,] 0.0001632859 0.0001556348 5.187878e-05
[1766,] 0.0001632859 0.0001372068 4.573557e-05
[1767,] 0.0001632859 0.0001238818 4.129308e-05
[1768,] 0.0001632859 0.0001241597 4.138573e-05
[1769,] 0.0001632859 0.0001670118 5.566961e-05
[1770,] 0.0001632859 0.0001373436 4.578013e-05
[1771,] 0.0001632859 0.0001740180 5.800326e-05
[1772,] 0.0001632859 0.0001365196 4.550603e-05
[1773,] 0.0001632859 0.0001303519 4.345079e-05
[1774,] 0.0001632859 0.0003327816 1.109300e-04
[1775,] 0.0001632859 0.0001460508 4.868356e-05
[1776,] 0.0001632859 0.0001430482 4.768322e-05
[1777,] 0.0001632859 0.0001459663 4.865526e-05
[1778,] 0.0001632859 0.0001653988 5.513055e-05
[1779,] 0.0001632859 0.0001673648 5.578371e-05
[1780,] 0.0001632859 0.0001615528 5.384858e-05
[1781,] 0.0001632859 0.0001625452 5.417992e-05
[1782,] 0.0001632859 0.0001457925 4.859740e-05
[1783,] 0.0001632859 0.0001362281 4.540898e-05
[1784,] 0.0001632859 0.0001503425 5.011371e-05
[1785,] 0.0001632859 0.0001541394 5.137675e-05
[1786,] 0.0001632859 0.0001665427 5.551284e-05
[1787,] 0.0001632859 0.0002390454 7.968199e-05
[1788,] 0.0001632859 0.0001241151 4.137192e-05
[1789,] 0.0001632859 0.0001710649 5.702009e-05
[1790,] 0.0001632859 0.0001377934 4.593032e-05
[1791,] 0.0001632859 0.0001365032 4.550084e-05
[1792,] 0.0001632859 0.0001372902 4.576291e-05
[1793,] 0.0001632859 0.0001963061 6.543761e-05
[1794,] 0.0001632859 0.0001355945 4.519903e-05
[1795,] 0.0001632859 0.0001524661 5.082324e-05
[1796,] 0.0001632859 0.0001550162 5.167328e-05
[1797,] 0.0001632859 0.0001526236 5.087562e-05
[1798,] 0.0001632859 0.0001256785 4.189450e-05
[1799,] 0.0001632859 0.0001602715 5.342451e-05
[1800,] 0.0001632859 0.0002339389 7.799620e-05
[1801,] 0.0001632859 0.0001482883 4.942799e-05
[1802,] 0.0001632859 0.0001373555 4.578531e-05
[1803,] 0.0001632859 0.0001289163 4.297026e-05
[1804,] 0.0001632859 0.0001445752 4.819195e-05
[1805,] 0.0001632859 0.0001704891 5.683263e-05
[1806,] 0.0001632859 0.0001661632 5.538290e-05
[1807,] 0.0001632859 0.0001760875 5.869974e-05
[1808,] 0.0001632859 0.0001872947 6.242399e-05
[1809,] 0.0001632859 0.0001240848 4.136169e-05
[1810,] 0.0001632859 0.0001237272 4.124107e-05
[1811,] 0.0001632859 0.0001668900 5.563225e-05
[1812,] 0.0001632859 0.0001498695 4.995558e-05
[1813,] 0.0001632859 0.0001586286 5.287678e-05
[1814,] 0.0001632859 0.0001477912 4.926589e-05
[1815,] 0.0001632859 0.0001452582 4.842121e-05
[1816,] 0.0001632859 0.0001446892 4.823148e-05
[1817,] 0.0001632859 0.0001467734 4.892647e-05
[1818,] 0.0001632859 0.0001587045 5.290217e-05
[1819,] 0.0001632859 0.0001446309 4.821201e-05
[1820,] 0.0001632859 0.0001435868 4.786388e-05
[1821,] 0.0001632859 0.0001550096 5.167012e-05
[1822,] 0.0001632859 0.0001419748 4.732478e-05
[1823,] 0.0001632859 0.0001607587 5.358564e-05
[1824,] 0.0001632859 0.0001461579 4.872134e-05
[1825,] 0.0001632859 0.0001554116 5.180436e-05
[1826,] 0.0001632859 0.0001562647 5.208456e-05
[1827,] 0.0001632859 0.0001470495 4.901585e-05
[1828,] 0.0001632859 0.0001524903 5.083281e-05
[1829,] 0.0001632859 0.0001554143 5.180519e-05
[1830,] 0.0001632859 0.0001387569 4.625200e-05
[1831,] 0.0001632859 0.0001716370 5.721509e-05
[1832,] 0.0001632859 0.0001214425 4.048142e-05
[1833,] 0.0001632859 0.0001269466 4.231557e-05
[1834,] 0.0001632859 0.0001311564 4.371979e-05
[1835,] 0.0001632859 0.0001493535 4.978197e-05
[1836,] 0.0001632859 0.0001350805 4.502771e-05
[1837,] 0.0001632859 0.0001521875 5.073195e-05
[1838,] 0.0001632859 0.0001608589 5.361072e-05
[1839,] 0.0001632859 0.0001471957 4.906704e-05
[1840,] 0.0001632859 0.0001730247 5.767194e-05
[1841,] 0.0001632859 0.0001757849 5.859211e-05
[1842,] 0.0001632859 0.0001581617 5.272026e-05
[1843,] 0.0001632859 0.0001584316 5.281071e-05
[1844,] 0.0001632859 0.0001461182 4.870656e-05
[1845,] 0.0001632859 0.0002573146 8.578915e-05
[1846,] 0.0001632859 0.0001690468 5.635084e-05
[1847,] 0.0001632859 0.0001530736 5.102269e-05
[1848,] 0.0001632859 0.0001573079 5.243600e-05
[1849,] 0.0001632859 0.0001814315 6.047590e-05
[1850,] 0.0001632859 0.0001260999 4.203359e-05
[1851,] 0.0001632859 0.0001188662 3.962138e-05
[1852,] 0.0001632859 0.0001187417 3.957996e-05
[1853,] 0.0001632859 0.0001639794 5.465925e-05
[1854,] 0.0001632859 0.0001366906 4.556531e-05
[1855,] 0.0001632859 0.0001187135 3.957165e-05
[1856,] 0.0001632859 0.0001562865 5.209548e-05
[1857,] 0.0001632859 0.0001894281 6.314458e-05
[1858,] 0.0001632859 0.0001581261 5.270878e-05
[1859,] 0.0001632859 0.0001229369 4.097902e-05
[1860,] 0.0001632859 0.0001817088 6.056142e-05
[1861,] 0.0001632859 0.0001321269 4.404010e-05
[1862,] 0.0001632859 0.0001183692 3.945665e-05
[1863,] 0.0001632859 0.0001584162 5.280596e-05
[1864,] 0.0001632859 0.0001532773 5.109245e-05
[1865,] 0.0001632859 0.0001513872 5.046242e-05
[1866,] 0.0001632859 0.0001402955 4.676123e-05
[1867,] 0.0001632859 0.0001370138 4.567152e-05
[1868,] 0.0001632859 0.0001571041 5.236774e-05
[1869,] 0.0001632859 0.0001339506 4.464770e-05
[1870,] 0.0001632859 0.0001319387 4.397755e-05
[1871,] 0.0001632859 0.0001180513 3.935061e-05
[1872,] 0.0001632859 0.0001581208 5.270723e-05
[1873,] 0.0001632859 0.0001218898 4.063027e-05
[1874,] 0.0001632859 0.0001588763 5.295905e-05
[1875,] 0.0001632859 0.0001539055 5.130178e-05
[1876,] 0.0001632859 0.0001424995 4.750023e-05
[1877,] 0.0001632859 0.0001420971 4.736548e-05
[1878,] 0.0001632859 0.0001444545 4.815152e-05
[1879,] 0.0001632859 0.0001542510 5.141898e-05
[1880,] 0.0001632859 0.0001745341 5.817227e-05
[1881,] 0.0001632859 0.0001784440 5.949015e-05
[1882,] 0.0001632859 0.0001585609 5.285434e-05
[1883,] 0.0001632859 0.0001988266 6.627367e-05
[1884,] 0.0001632859 0.0001449388 4.831236e-05
[1885,] 0.0001632859 0.0001313618 4.378600e-05
[1886,] 0.0001632859 0.0001460344 4.867812e-05
[1887,] 0.0001632859 0.0001468246 4.894146e-05
[1888,] 0.0001632859 0.0001605530 5.351751e-05
[1889,] 0.0001632859 0.0001361597 4.538841e-05
[1890,] 0.0001632859 0.0001464747 4.882486e-05
[1891,] 0.0001632859 0.0001374965 4.583394e-05
[1892,] 0.0001632859 0.0001431362 4.770922e-05
[1893,] 0.0001632859 0.0001456506 4.854713e-05
[1894,] 0.0001632859 0.0001306462 4.354731e-05
[1895,] 0.0001632859 0.0001343625 4.478607e-05
[1896,] 0.0001632859 0.0001621103 5.403692e-05
[1897,] 0.0001632859 0.0001517938 5.059809e-05
[1898,] 0.0001632859 0.0001523896 5.079646e-05
[1899,] 0.0001632859 0.0001329287 4.430887e-05
[1900,] 0.0001632859 0.0001224695 4.082271e-05
[1901,] 0.0001632859 0.0001680311 5.601126e-05
[1902,] 0.0001632859 0.0001249858 4.166127e-05
[1903,] 0.0001632859 0.0001325867 4.419540e-05
[1904,] 0.0001632859 0.0001307442 4.358031e-05
[1905,] 0.0001632859 0.0001529939 5.099957e-05
[1906,] 0.0001632859 0.0001495308 4.984498e-05
[1907,] 0.0001632859 0.0001524220 5.080896e-05
[1908,] 0.0001632859 0.0001539510 5.131867e-05
[1909,] 0.0001632859 0.0001516333 5.054615e-05
[1910,] 0.0001632859 0.0001610622 5.368731e-05
[1911,] 0.0001632859 0.0001464865 4.883009e-05
[1912,] 0.0001632859 0.0001334614 4.448722e-05
[1913,] 0.0001632859 0.0001426835 4.756059e-05
[1914,] 0.0001736075 0.0001624534 7.405585e-05
[1915,] 0.0001632859 0.0001504355 5.014549e-05
[1916,] 0.0001632859 0.0001363198 4.543977e-05
[1917,] 0.0001632859 0.0001453184 4.843969e-05
[1918,] 0.0001632859 0.0001396124 4.653694e-05
[1919,] 0.0001632859 0.0001882313 6.274379e-05
[1920,] 0.0001632859 0.0002513220 8.377041e-05
[1921,] 0.0001632859 0.0001647871 5.492463e-05
[1922,] 0.0001632859 0.0001471232 4.904117e-05
[1923,] 0.0001632859 0.0003025487 1.008423e-04
[1924,] 0.0001632859 0.0001445215 4.817396e-05
[1925,] 0.0001632859 0.0005518538 1.839222e-04
[1926,] 0.0001632859 0.0001670193 5.566808e-05
[1927,] 0.0001632859 0.0001574802 5.249195e-05
[1928,] 0.0001632859 0.0001517370 5.057860e-05
[1929,] 0.0001632859 0.0001563829 5.212764e-05
[1930,] 0.0001632859 0.0001989588 6.631916e-05
[1931,] 0.0001632859 0.0001594960 5.316542e-05
[1932,] 0.0001632859 0.0004709746 1.569669e-04
[1933,] 0.0001632859 0.0001820819 6.069186e-05
[1934,] 0.0001632859 0.0001663373 5.544678e-05
[1935,] 0.0001632859 0.0001351329 4.504637e-05
[1936,] 0.0001632859 0.0001319134 4.396955e-05
[1937,] 0.0054686583 0.0001601431 1.808815e-03
[1938,] 0.0450760598 0.0001642730 3.170259e-02
[1939,] 0.0001632859 0.0001667535 5.558390e-05
[1940,] 0.0001632859 0.0002077603 6.925410e-05
[1941,] 0.0055910625 0.0001602241 1.908117e-03
[1942,] 0.0307102960 0.0001194847 8.075996e-03
[1943,] 0.0184889689 0.0001182755 4.269370e-03
[1944,] 0.0257283415 0.0001214240 5.748272e-03
[1945,] 0.2123628967 0.0001586736 1.559472e-02
[1946,] 0.0001632859 0.0001977501 6.591701e-05
[1947,] 0.0256605758 0.0001208854 6.108188e-03
[1948,] 0.0001632859 0.0001524927 5.083036e-05
[1949,] 0.0001632859 0.0001576415 5.254730e-05
[1950,] 0.0019827636 0.0001179697 4.414758e-04
[1951,] 0.0013633879 0.0001178725 3.316682e-04
[1952,] 0.0001632859 0.0001465446 4.884474e-05
[1953,] 0.0014385800 0.0001180851 3.717309e-04
[1954,] 0.0016690901 0.0001183391 3.514973e-04
[1955,] 0.0007692354 0.0001295563 2.828714e-04
[1956,] 0.0006470353 0.0001308544 2.470065e-04
[1957,] 0.0001632859 0.0001257888 4.192981e-05
[1958,] 0.0001632859 0.0001347066 4.490167e-05
[1959,] 0.0001632859 0.0001392380 4.641227e-05
[1960,] 0.0001632859 0.0001313092 4.376994e-05
[1961,] 0.0001632859 0.0001961920 6.539641e-05
[1962,] 0.0001632859 0.0001327254 4.424118e-05
[1963,] 0.0001632859 0.0001354955 4.516436e-05
[1964,] 0.0060544454 0.0001608072 2.221636e-03
[1965,] 0.0001632859 0.0001601507 5.338478e-05
[1966,] 0.0001632859 0.0001355876 4.519593e-05
[1967,] 0.0001632859 0.0001365261 4.550782e-05
[1968,] 0.0001632859 0.0001337829 4.459437e-05
[1969,] 0.0001632859 0.0001230082 4.100202e-05
[1970,] 0.0001632859 0.0001512682 5.042009e-05
[1971,] 0.0001632859 0.0001453245 4.844165e-05
[1972,] 0.0001632859 0.0001307228 4.357359e-05
[1973,] 0.0001632859 0.0001204068 4.013554e-05
[1974,] 0.0001632859 0.0001269753 4.232516e-05
[1975,] 0.0001632859 0.0001288974 4.296585e-05
[1976,] 0.0001632859 0.0001512342 5.041133e-05
[1977,] 0.0001632859 0.0001335909 4.453059e-05
[1978,] 0.0001632859 0.0001191761 3.972555e-05
[1979,] 0.0001632859 0.0001751948 5.839684e-05
[1980,] 0.0001632859 0.0001391486 4.638405e-05
[1981,] 0.0001632859 0.0001387460 4.624963e-05
[1982,] 0.0001632859 0.0001381867 4.606321e-05
[1983,] 0.0001632859 0.0001385294 4.617750e-05
[1984,] 0.0001632859 0.0001303981 4.346620e-05
[1985,] 0.0001632859 0.0001452492 4.841610e-05
[1986,] 0.0001632859 0.0001395045 4.650215e-05
[1987,] 0.0001632859 0.0001456279 4.854244e-05
[1988,] 0.0001632859 0.0001239128 4.130251e-05
[1989,] 0.0001632859 0.0001649690 5.498985e-05
[1990,] 0.0037935441 0.0001602988 1.292670e-03
[1991,] 0.0001632859 0.0001685530 5.618412e-05
[1992,] 0.0726577814 0.0001315513 9.646380e-03
[1993,] 0.2402994650 0.0001641975 1.589622e-01
[1994,] 0.0001632859 0.0001417707 4.725733e-05
[1995,] 0.0001632859 0.0001523095 5.076933e-05
[1996,] 0.0003121291 0.0001690917 5.637078e-05
[1997,] 0.0035837384 0.0001607919 1.049870e-03
[1998,] 0.0001632859 0.0001194994 3.983329e-05
[1999,] 0.0001632859 0.0001189945 3.966497e-05
[2000,] 0.0001632859 0.0001471383 4.904611e-05
[2001,] 0.0034923380 0.0001599637 1.097216e-03
[2002,] 0.0005435276 0.0002149976 7.167919e-05
[2003,] 0.0001632859 0.0001194664 3.982214e-05
[2004,] 0.0001632859 0.0001202487 4.008282e-05
[2005,] 0.0005502596 0.0001570949 9.525353e-05
[2006,] 0.0001632859 0.0001272404 4.241349e-05
[2007,] 0.0001632859 0.0001213302 4.044339e-05
[2008,] 0.0001632859 0.0001587514 5.291617e-05
[2009,] 0.0001632859 0.0001187018 3.956720e-05
[2010,] 0.0001632859 0.0001467054 4.890062e-05
[2011,] 0.0001632859 0.0001506833 5.022694e-05
[2012,] 0.0001632859 0.0001215488 4.051614e-05
[2013,] 0.0003899863 0.0001667488 5.688140e-05
[2014,] 0.0026190844 0.0001943432 2.636343e-04
[2015,] 0.0003537164 0.0003421398 1.140768e-04
[2016,] 0.0001632859 0.0001809508 6.032452e-05
[2017,] 0.0001632859 0.0001560192 5.200566e-05
[2018,] 0.0001632859 0.0002520007 8.401203e-05
[2019,] 0.0001632859 0.0001475319 4.918109e-05
[2020,] 0.0001632859 0.0001650940 5.503172e-05
[2021,] 0.0001632859 0.0001776871 5.923254e-05
[2022,] 0.0001632859 0.0001387382 4.624984e-05
[2023,] 0.0001632859 0.0001481940 4.940104e-05
[2024,] 0.0001632859 0.0001400181 4.667328e-05
[2025,] 0.0001632859 0.0001754699 5.849238e-05
[2026,] 0.0001632859 0.0001361495 4.538634e-05
[2027,] 0.0001632859 0.0001243501 4.145063e-05
[2028,] 0.0001632859 0.0001355381 4.517813e-05
[2029,] 0.0001632859 0.0002258321 7.528358e-05
[2030,] 0.0001632859 0.0001636888 5.456415e-05
[2031,] 0.0001632859 0.0001275289 4.250995e-05
[2032,] 0.0001632859 0.0001434232 4.780973e-05
[2033,] 0.0001632859 0.0001543751 5.145700e-05
[2034,] 0.0001632859 0.0001490216 4.967497e-05
[2035,] 0.0001632859 0.0002272913 7.577475e-05
[2036,] 0.0001632859 0.0001494740 4.982328e-05
[2037,] 0.0001632859 0.0001790261 5.967114e-05
[2038,] 0.0001632859 0.0001904786 6.348962e-05
[2039,] 0.0001632859 0.0001267632 5.070685e-05
[2040,] 0.0001632859 0.0001336421 4.454746e-05
[2041,] 0.0001632859 0.0001344552 4.688510e-05
[2042,] 0.0001632859 0.0001451480 4.838274e-05
[2043,] 0.0001632859 0.0001662854 5.542952e-05
[2044,] 0.0001632859 0.0001233017 4.109833e-05
[2045,] 0.0001632859 0.0001265580 4.218563e-05
[2046,] 0.0001632859 0.0001425132 4.750459e-05
[2047,] 0.0001632859 0.0001575678 5.252162e-05
[2048,] 0.0001632859 0.0001916181 1.018433e-04
[2049,] 0.0001632859 0.0001622097 6.666959e-05
[2050,] 0.0001632859 0.0001360967 4.536432e-05
[2051,] 0.0001632859 0.0001981331 6.603613e-05
[2052,] 0.0001632859 0.0001452623 4.841881e-05
[2053,] 0.0001632859 0.0001827480 6.090878e-05
[2054,] 0.0001632859 0.0001915179 6.383165e-05
[2055,] 0.0001632859 0.0001371975 4.573237e-05
[2056,] 0.0001632859 0.0001503927 5.012900e-05
[2057,] 0.0001632859 0.0001616673 5.388599e-05
[2058,] 0.0001632859 0.0002305998 7.686923e-05
[2059,] 0.0001632859 0.0001365139 4.550590e-05
[2060,] 0.0001632859 0.0001629647 5.432123e-05
[2061,] 0.0001632859 0.0001495814 4.985927e-05
[2062,] 0.0001632859 0.0001562501 5.208566e-05
[2063,] 0.0001632859 0.0001203730 4.012422e-05
[2064,] 0.0001632859 0.0001589837 5.299461e-05
[2065,] 0.0001632859 0.0001904008 6.347396e-05
[2066,] 0.0001632859 0.0001519369 5.064559e-05
[2067,] 0.0001632859 0.0001374167 4.580750e-05
[2068,] 0.0001632859 0.0001344579 4.481724e-05
[2069,] 0.0001632859 0.0001306045 4.353684e-05
[2070,] 0.0001632859 0.0001520213 5.067828e-05
[2071,] 0.0001632859 0.0001448984 4.829934e-05
[2072,] 0.0001632859 0.0001625824 5.419403e-05
[2073,] 0.0001632859 0.0001489706 4.965743e-05
[2074,] 0.0001632859 0.0001396075 4.653618e-05
[2075,] 0.0001632859 0.0001236622 4.122214e-05
[2076,] 0.0001632859 0.0001390968 4.636607e-05
[2077,] 0.0001632859 0.0001458554 4.861910e-05
[2078,] 0.0001632859 0.0001618364 5.394569e-05
[2079,] 0.0001632859 0.0001292629 4.308939e-05
[2080,] 0.0001632859 0.0001499759 4.999057e-05
[2081,] 0.0001632859 0.0001441186 4.803970e-05
[2082,] 0.0001632859 0.0001197356 3.991284e-05
[2083,] 0.0001632859 0.0001677624 5.591876e-05
[2084,] 0.0001632859 0.0001370658 4.568840e-05
[2085,] 0.0001632859 0.0006097274 2.032975e-04
[2086,] 0.0001632859 0.0001217044 4.056768e-05
[2087,] 0.0001632859 0.0001221602 4.072033e-05
[2088,] 0.0001632859 0.0001617507 5.391748e-05
[2089,] 0.0001632859 0.0001486849 4.956326e-05
[2090,] 0.0001632859 0.0001741475 5.804367e-05
[2091,] 0.0001632859 0.0001531960 5.107191e-05
[2092,] 0.0001632859 0.0001411296 4.704218e-05
[2093,] 0.0001632859 0.0001230988 4.103087e-05
[2094,] 0.0001632859 0.0003548195 1.182739e-04
[2095,] 0.0001632859 0.0001518651 5.061984e-05
[2096,] 0.0001632859 0.0004115907 1.371933e-04
[2097,] 0.0001632859 0.0001675152 5.583254e-05
[2098,] 0.0001632859 0.0001887291 6.291432e-05
[2099,] 0.0001632859 0.0002980811 9.935776e-05
[2100,] 0.0001632859 0.0001408824 4.696243e-05
[2101,] 0.0001632859 0.0001400724 4.669081e-05
[2102,] 0.0001632859 0.0003587134 1.195672e-04
[2103,] 0.0001632859 0.0001625141 5.417258e-05
[2104,] 0.0001632859 0.0001962647 6.542113e-05
[2105,] 0.0001632859 0.0002599109 8.662961e-05
[2106,] 0.0001632859 0.0001889896 6.300418e-05
[2107,] 0.0001632859 0.0001388298 4.627663e-05
[2108,] 0.0001632859 0.0001394681 4.648942e-05
[2109,] 0.0001632859 0.0001319971 4.399906e-05
[2110,] 0.0001632859 0.0001311527 4.371760e-05
[2111,] 0.0001632859 0.0001371757 4.572524e-05
[2112,] 0.0001632859 0.0001574821 5.249403e-05
[2113,] 0.0001632859 0.0001314456 4.381519e-05
[2114,] 0.0001632859 0.0001370895 4.569649e-05
[2115,] 0.0001632859 0.0001591815 5.306037e-05
[2116,] 0.0001632859 0.0001676083 5.587174e-05
[2117,] 0.0001632859 0.0001324760 4.415864e-05
[2118,] 0.0001632859 0.0001404261 4.680873e-05
[2119,] 0.0001632859 0.0001401832 4.672779e-05
[2120,] 0.0001632859 0.0001355371 4.517880e-05
[2121,] 0.0001632859 0.0002865953 9.554378e-05
[2122,] 0.0001632859 0.0001229330 4.097858e-05
[2123,] 0.0001632859 0.0001394738 4.649016e-05
[2124,] 0.0001632859 0.0006122102 2.040536e-04
[2125,] 0.0001632859 0.0001658985 5.530964e-05
[2126,] 0.0001632859 0.0001637743 5.458948e-05
[2127,] 0.0001632859 0.0003941168 1.314283e-04
[2128,] 0.0001632859 0.0002680776 8.937812e-05
[2129,] 0.0001632859 0.0001561933 5.206491e-05
[2130,] 0.0001632859 0.0001702218 5.675439e-05
[2131,] 0.0001632859 0.0001623234 5.410831e-05
[2132,] 0.0001632859 0.0002693210 8.979643e-05
[2133,] 0.0001632859 0.0002698420 8.997011e-05
[2134,] 0.0001632859 0.0001617888 5.393041e-05
[2135,] 0.0001632859 0.0001596521 5.322896e-05
[2136,] 0.0001632859 0.0002056115 6.855146e-05
[2137,] 0.0001632859 0.0001617480 5.391677e-05
[2138,] 0.0001632859 0.0001538688 5.128825e-05
[2139,] 0.0001632859 0.0001618495 5.395063e-05
[2140,] 0.0001632859 0.0002562676 8.543955e-05
[2141,] 0.0001632859 0.0001627223 5.425263e-05
[2142,] 0.0001632859 0.0003002912 1.001216e-04
[2143,] 0.0001632859 0.0001569201 5.230713e-05
[2144,] 0.0001632859 0.0001569930 5.233147e-05
[2145,] 0.0001632859 0.0001581292 5.271004e-05
[2146,] 0.0001632859 0.0002377368 7.925177e-05
[2147,] 0.0001632859 0.0003162190 1.053798e-04
[2148,] 0.0001632859 0.0002302999 7.677541e-05
[2149,] 0.0001632859 0.0002379389 7.933008e-05
[2150,] 0.0001632859 0.0002541620 8.474021e-05
[2151,] 0.0001632859 0.0001805172 6.018286e-05
[2152,] 0.0001632859 0.0001533670 5.112224e-05
[2153,] 0.0001632859 0.0002965072 9.886070e-05
[2154,] 0.0001632859 0.0001841387 6.138335e-05
[2155,] 0.0001632859 0.0003814385 1.271640e-04
[2156,] 0.0001632859 0.0001825194 6.084580e-05
[2157,] 0.0001632859 0.0001444781 4.815231e-05
[2158,] 0.0001632859 0.0001350851 4.502855e-05
[2159,] 0.0001632859 0.0001640452 5.468270e-05
[2160,] 0.0001632859 0.0001609532 5.365107e-05
[2161,] 0.0001632859 0.0001889105 6.295646e-05
[2162,] 0.0001632859 0.0001285653 4.285436e-05
[2163,] 0.0001632859 0.0001689795 5.632228e-05
[2164,] 0.0001632859 0.0001340616 4.468754e-05
[2165,] 0.0001632859 0.0001292455 4.308069e-05
[2166,] 0.0001632859 0.0001856934 6.188439e-05
[2167,] 0.0001632859 0.0001567987 5.227201e-05
[2168,] 0.0001632859 0.0001284512 4.281625e-05
[2169,] 0.0001632859 0.0001469674 4.898751e-05
[2170,] 0.0001632859 0.0004058363 1.352431e-04
[2171,] 0.0001632859 0.0001492482 4.975014e-05
[2172,] 0.0001632859 0.0004082784 1.360556e-04
[2173,] 0.0001632859 0.0001412595 4.708594e-05
[2174,] 0.0001632859 0.0001438540 4.795139e-05
[2175,] 0.0001632859 0.0001450539 4.835040e-05
[2176,] 0.0001632859 0.0001441202 4.804032e-05
[2177,] 0.0001632859 0.0002052926 6.842698e-05
[2178,] 0.0001632859 0.0001531715 5.105679e-05
[2179,] 0.0001632859 0.0001557230 5.190330e-05
[2180,] 0.0001632859 0.0002397352 7.991375e-05
[2181,] 0.0001632859 0.0002038955 6.796160e-05
[2182,] 0.0001632859 0.0001527842 5.092776e-05
[2183,] 0.0001632859 0.0001516908 5.056345e-05
[2184,] 0.0001632859 0.0002858015 9.526973e-05
[2185,] 0.0001632859 0.0002177592 7.258240e-05
[2186,] 0.0001632859 0.0001656920 5.523216e-05
[2187,] 0.0001632859 0.0001392435 4.641685e-05
[2188,] 0.0001632859 0.0001508756 5.029381e-05
[2189,] 0.0001632859 0.0001371200 4.570668e-05
[2190,] 0.0001632859 0.0001306696 4.355641e-05
[2191,] 0.0001632859 0.0001537619 5.125223e-05
[2192,] 0.0001632859 0.0007112980 2.372059e-04
[2193,] 0.0001632859 0.0001567213 5.223797e-05
[2194,] 0.0001632859 0.0001322449 4.408112e-05
[2195,] 0.0001632859 0.0001323684 4.412226e-05
[2196,] 0.0001632859 0.0001656092 5.520024e-05
[2197,] 0.0001632859 0.0001648399 5.494387e-05
[2198,] 0.0001632859 0.0001324596 4.415266e-05
[2199,] 0.0001632859 0.0001288286 4.294573e-05
[2200,] 0.0001632859 0.0001327645 4.425442e-05
[2201,] 0.0001632859 0.0001280614 4.268663e-05
[2202,] 0.0001632859 0.0001390883 4.636165e-05
[2203,] 0.0003369699 0.0001210118 1.017845e-04
[2204,] 0.0001632859 0.0001301923 4.340163e-05
[2205,] 0.0001632859 0.0001302056 4.339755e-05
[2206,] 0.0006902070 0.0001257516 2.560886e-04
[2207,] 0.0001632859 0.0001465271 4.884019e-05
[2208,] 0.0001632859 0.0001429249 4.764049e-05
[2209,] 0.0001632859 0.0001275717 4.252051e-05
[2210,] 0.0001632859 0.0001603798 5.345679e-05
[2211,] 0.0001632859 0.0001372048 4.572962e-05
[2212,] 0.0001632859 0.0001374680 4.581714e-05
[2213,] 0.0001632859 0.0001640729 5.469385e-05
[2214,] 0.0001632859 0.0001411420 4.704548e-05
[2215,] 0.0001632859 0.0001323220 4.411055e-05
[2216,] 0.0001632859 0.0001311817 4.372303e-05
[2217,] 0.0001632859 0.0001490451 4.968171e-05
[2218,] 0.0002634764 0.0001662466 1.459350e-04
[2219,] 0.0001632859 0.0001483886 4.945608e-05
[2220,] 0.0003872406 0.0001715186 2.238944e-04
[2221,] 0.0003903485 0.0001705460 2.245523e-04
[2222,] 0.0001632859 0.0001465170 4.883227e-05
[2223,] 0.0001632859 0.0001379474 4.598212e-05
[2224,] 0.0001632859 0.0001489289 4.963588e-05
[2225,] 0.0001632859 0.0001499593 4.997907e-05
[2226,] 0.0001632859 0.0001466247 4.886813e-05
[2227,] 0.0003412724 0.0001530600 1.742344e-04
[2228,] 0.0003332451 0.0001533947 1.700018e-04
[2229,] 0.0003754925 0.0001525170 1.912705e-04
[2230,] 0.0002583420 0.0001660363 1.431440e-04
[2231,] 0.0001632859 0.0003621858 1.207272e-04
[2232,] 0.0001632859 0.0001457818 4.859917e-05
[2233,] 0.0001632859 0.0001360137 4.533259e-05
[2234,] 0.0001632859 0.0001747556 5.826511e-05
[2235,] 0.0001632859 0.0001494063 4.979486e-05
[2236,] 0.0001632859 0.0002896285 9.655706e-05
[2237,] 0.0001632859 0.0001450992 4.836644e-05
[2238,] 0.0002895881 0.0001725637 5.886619e-05
[2239,] 0.0001632859 0.0002768283 9.228885e-05
[2240,] 0.0001632859 0.0002764039 9.214716e-05
[2241,] 0.0001632859 0.0001675329 5.583452e-05
[2242,] 0.0001632859 0.0001968888 6.564925e-05
[2243,] 0.0001632859 0.0001487378 4.957929e-05
[2244,] 0.0001632859 0.0001487454 4.958178e-05
[2245,] 0.0001632859 0.0007007867 2.336854e-04
[2246,] 0.0001632859 0.0001588999 5.296667e-05
[2247,] 0.0001632859 0.0001344681 4.482250e-05
[2248,] 0.0001632859 0.0001786867 5.957662e-05
[2249,] 0.0001632859 0.0001824830 6.083876e-05
[2250,] 0.0001632859 0.0004865160 1.622066e-04
[2251,] 0.0001632859 0.0001467878 4.892902e-05
[2252,] 0.0001632859 0.0001569229 5.230860e-05
[2253,] 0.0001632859 0.0001427703 4.759038e-05
[2254,] 0.0001632859 0.0001793342 5.978797e-05
[2255,] 0.0001632859 0.0001838665 6.128735e-05
[2256,] 0.0001632859 0.0001980988 6.603657e-05
[2257,] 0.0001632859 0.0001201389 4.004748e-05
[2258,] 0.0001632859 0.0001522533 5.075190e-05
[2259,] 0.0001632859 0.0001615104 5.383679e-05
[2260,] 0.0001632859 0.0001541421 5.138092e-05
[2261,] 0.0001632859 0.0001586726 5.289159e-05
[2262,] 0.0001632859 0.0001624310 5.414463e-05
[2263,] 0.0001632859 0.0001307433 4.358155e-05
[2264,] 0.0001632859 0.0001616273 5.387576e-05
[2265,] 0.0001632859 0.0001649363 5.497971e-05
[2266,] 0.0001632859 0.0001343943 4.479768e-05
[2267,] 0.0001632859 0.0001532193 5.107579e-05
[2268,] 0.0001632859 0.0001478534 4.928379e-05
[2269,] 0.0001632859 0.0001327331 4.424428e-05
[2270,] 0.0001632859 0.0001600904 5.336352e-05
[2271,] 0.0001632859 0.0001330749 4.435811e-05
[2272,] 0.0001632859 0.0001577749 5.259223e-05
[2273,] 0.0001632859 0.0001573592 5.245340e-05
[2274,] 0.0001632859 0.0001642734 5.475817e-05
[2275,] 0.0001632859 0.0001711022 5.703419e-05
[2276,] 0.0001632859 0.0001191976 3.973253e-05
[2277,] 0.0001632859 0.0001194116 3.980372e-05
[2278,] 0.0001632859 0.0001498124 4.994364e-05
[2279,] 0.0001632859 0.0001590691 5.302821e-05
[2280,] 0.0001632859 0.0001636799 5.456005e-05
[2281,] 0.0001632859 0.0001595245 5.318123e-05
[2282,] 0.0001632859 0.0001192345 3.974505e-05
[2283,] 0.0001632859 0.0001466426 4.888245e-05
[2284,] 0.0001632859 0.0001602298 5.340994e-05
[2285,] 0.0001632859 0.0001215115 4.050523e-05
[2286,] 0.0001632859 0.0001332651 4.442307e-05
[2287,] 0.0001632859 0.0001415654 4.718956e-05
[2288,] 0.0001632859 0.0001482088 4.940280e-05
[2289,] 0.0001632859 0.0001569493 5.231667e-05
[2290,] 0.0001632859 0.0001569586 5.231977e-05
[2291,] 0.0001632859 0.0001680863 5.603004e-05
[2292,] 0.0001632859 0.0001179083 3.930282e-05
[2293,] 0.0001632859 0.0001353771 4.512576e-05
[2294,] 0.0001632859 0.0001561965 5.206473e-05
[2295,] 0.0001632859 0.0001506719 5.022380e-05
[2296,] 0.0001632859 0.0001184182 3.947270e-05
[2297,] 0.0001632859 0.0001508771 5.029232e-05
[2298,] 0.0001632859 0.0002117833 7.059062e-05
[2299,] 0.0001632859 0.0001361268 4.537532e-05
[2300,] 0.0001632859 0.0001785721 5.952236e-05
[2301,] 0.0001632859 0.0001294440 4.314773e-05
[2302,] 0.0001632859 0.0001277876 4.259561e-05
[2303,] 0.0001632859 0.0001424534 4.748463e-05
[2304,] 0.0001632859 0.0001363717 4.545693e-05
[2305,] 0.0001632859 0.0004576447 1.525368e-04
[2306,] 0.0001632859 0.0001336297 4.454158e-05
[2307,] 0.0001632859 0.0001582622 5.275704e-05
[2308,] 0.0001632859 0.0001691804 5.638977e-05
[2309,] 0.0001632859 0.0001541096 5.137203e-05
[2310,] 0.0001632859 0.0001354385 4.514721e-05
[2311,] 0.0001632859 0.0001287393 4.291372e-05
[2312,] 0.0001632859 0.0001187905 3.959705e-05
[2313,] 0.0001632859 0.0001308631 4.362113e-05
[2314,] 0.0001632859 0.0001225002 4.083335e-05
[2315,] 0.0001632859 0.0001608101 5.360176e-05
[2316,] 0.0001632859 0.0001784685 5.948921e-05
[2317,] 0.0001632859 0.0001552768 5.175960e-05
[2318,] 0.0001632859 0.0001240210 4.134121e-05
[2319,] 0.0001632859 0.0001668242 5.560967e-05
[2320,] 0.0001632859 0.0001346973 4.489911e-05
[2321,] 0.0001632859 0.0001340998 4.470014e-05
[2322,] 0.0001632859 0.0001456045 4.853472e-05
[2323,] 0.0001632859 0.0001697602 5.658412e-05
[2324,] 0.0001632859 0.0001739982 5.799593e-05
[2325,] 0.0001632859 0.0001602722 5.342405e-05
[2326,] 0.0001632859 0.0001540965 5.136543e-05
[2327,] 0.0001632859 0.0001877206 6.256865e-05
[2328,] 0.0001632859 0.0001370619 4.568703e-05
[2329,] 0.0001632859 0.0001983680 6.612409e-05
[2330,] 0.0001632859 0.0001709424 5.698530e-05
[2331,] 0.0001632859 0.0001251619 4.172065e-05
[2332,] 0.0001632859 0.0001357118 4.523882e-05
[2333,] 0.0001632859 0.0001369089 4.563781e-05
[2334,] 0.0001632859 0.0001371950 4.573322e-05
[2335,] 0.0001632859 0.0001247987 4.159972e-05
[2336,] 0.0001632859 0.0001483566 4.945344e-05
[2337,] 0.0001632859 0.0001521595 5.071982e-05
[2338,] 0.0001632859 0.0001244078 4.146930e-05
[2339,] 0.0001632859 0.0001489517 4.965115e-05
[2340,] 0.0001632859 0.0001467557 4.891944e-05
[2341,] 0.0001632859 0.0001521431 5.071435e-05
[2342,] 0.0001632859 0.0001253030 4.176772e-05
[2343,] 0.0001632859 0.0001681347 5.604669e-05
[2344,] 0.0001632859 0.0001669549 5.565045e-05
[2345,] 0.0001632859 0.0001337587 4.458591e-05
[2346,] 0.0001632859 0.0001542817 5.142235e-05
[2347,] 0.0001632859 0.0001606853 5.356121e-05
[2348,] 0.0001632859 0.0001440136 4.800056e-05
[2349,] 0.0001632859 0.0001418630 4.728757e-05
[2350,] 0.0001632859 0.0001503703 5.012493e-05
[2351,] 0.0001632859 0.0001603809 5.345979e-05
[2352,] 0.0001632859 0.0001575231 5.250815e-05
[2353,] 0.0001632859 0.0001577126 5.257063e-05
[2354,] 0.0001632859 0.0001576593 5.255293e-05
[2355,] 0.0001632859 0.0001603436 5.344704e-05
[2356,] 0.0001632859 0.0001288773 4.295884e-05
[2357,] 0.0001632859 0.0001438922 4.796377e-05
[2358,] 0.0001632859 0.0001605597 5.351909e-05
[2359,] 0.0001632859 0.0001431449 4.771473e-05
[2360,] 0.0001632859 0.0001576688 5.255645e-05
[2361,] 0.0001632859 0.0001540350 5.134591e-05
[2362,] 0.0001632859 0.0001386391 4.621244e-05
[2363,] 0.0001632859 0.0001367932 4.559726e-05
[2364,] 0.0001632859 0.0001435765 4.785859e-05
[2365,] 0.0001632859 0.0001413067 4.710198e-05
[2366,] 0.0001632859 0.0001317346 4.390943e-05
[2367,] 0.0001632859 0.0001451564 4.838387e-05
[2368,] 0.0001632859 0.0001435174 4.783772e-05
[2369,] 0.0001632859 0.0001364136 4.547004e-05
[2370,] 0.0001632859 0.0001388498 4.628185e-05
[2371,] 0.0001632859 0.0001389071 4.630090e-05
[2372,] 0.0001632859 0.0001386022 4.619934e-05
[2373,] 0.0001632859 0.0001390042 4.633331e-05
[2374,] 0.0001632859 0.0001391861 4.639393e-05
[2375,] 0.0001632859 0.0001398155 4.660365e-05
[2376,] 0.0001632859 0.0001276056 4.253462e-05
[2377,] 0.0001632859 0.0001385929 4.619625e-05
[2378,] 0.0001632859 0.0001534257 5.114047e-05
[2379,] 0.0002400638 0.0001608346 6.839131e-05
[2380,] 0.0001632859 0.0001617239 5.390756e-05
[2381,] 0.0001632859 0.0001396355 4.654602e-05
[2382,] 0.0001632859 0.0001388948 4.629897e-05
[2383,] 0.0001632859 0.0001392525 4.641834e-05
[2384,] 0.0001632859 0.0001783444 5.945887e-05
[2385,] 0.0001632859 0.0001369873 4.566100e-05
[2386,] 0.0001632859 0.0001613952 5.379802e-05
[2387,] 0.0001632859 0.0001200301 4.000945e-05
[2388,] 0.0001632859 0.0001678163 5.594797e-05
[2389,] 0.0001632859 0.0001323854 4.412775e-05
[2390,] 0.0001632859 0.0001570055 5.233509e-05
[2391,] 0.0001632859 0.0001367236 4.557814e-05
[2392,] 0.0001632859 0.0001324645 4.415414e-05
[2393,] 0.0001632859 0.0001513950 5.046509e-05
[2394,] 0.0001632859 0.0001385452 4.618293e-05
[2395,] 0.0001632859 0.0002276057 7.588841e-05
[2396,] 0.0001632859 0.0002013023 6.711667e-05
[2397,] 0.0001632859 0.0001315968 4.386498e-05
[2398,] 0.0001632859 0.0001580613 5.268775e-05
[2399,] 0.0001632859 0.0001557910 5.193017e-05
[2400,] 0.0001632859 0.0001544238 5.147458e-05
[2401,] 0.0001632859 0.0001853629 6.180062e-05
[2402,] 0.0001632859 0.0001311611 4.371984e-05
[2403,] 0.0001632859 0.0001205391 4.017964e-05
[2404,] 0.0001632859 0.0001303460 4.344823e-05
[2405,] 0.0001632859 0.0001305658 4.352144e-05
[2406,] 0.0001632859 0.0001716730 5.722813e-05
[2407,] 0.0001632859 0.0001513273 5.044140e-05
[2408,] 0.0001632859 0.0001566390 5.221247e-05
[2409,] 0.0001632859 0.0001581296 5.270979e-05
[2410,] 0.0001632859 0.0001566511 5.221805e-05
[2411,] 0.0001632859 0.0001573242 5.244162e-05
[2412,] 0.0001632859 0.0001578293 5.260996e-05
[2413,] 0.0001632859 0.0001535001 5.116712e-05
[2414,] 0.0001632859 0.0001647500 5.492207e-05
[2415,] 0.0001632859 0.0001582851 5.276256e-05
[2416,] 0.0001632859 0.0001281660 4.272179e-05
[2417,] 0.0001632859 0.0001537217 5.124105e-05
[2418,] 0.0001632859 0.0001433515 4.778277e-05
[2419,] 0.0001632859 0.0001597904 5.326884e-05
[2420,] 0.0001632859 0.0001345234 4.484416e-05
[2421,] 0.0001632859 0.0001240650 4.135368e-05
[2422,] 0.0001632859 0.0001263178 4.210599e-05
[2423,] 0.0001632859 0.0001265255 4.217462e-05
[2424,] 0.0001632859 0.0001276642 4.255129e-05
[2425,] 0.0001632859 0.0001350745 4.502755e-05
[2426,] 0.0001632859 0.0001602869 5.342908e-05
[2427,] 0.0001632859 0.0001602082 5.340282e-05
[2428,] 0.0001632859 0.0001307898 4.359371e-05
[2429,] 0.0001632859 0.0001369422 4.564571e-05
[2430,] 0.0001632859 0.0001569412 5.231360e-05
[2431,] 0.0001632859 0.0001569988 5.233700e-05
[2432,] 0.0001632859 0.0001299704 4.332429e-05
[2433,] 0.0001632859 0.0001383579 4.611954e-05
[2434,] 0.0001632859 0.0001605225 5.350781e-05
[2435,] 0.0001632859 0.0001297483 4.324964e-05
[2436,] 0.0001632859 0.0001545541 5.151713e-05
[2437,] 0.0001632859 0.0001560135 5.200514e-05
[2438,] 0.0001632859 0.0001480874 4.936169e-05
[2439,] 0.0001632859 0.0001567606 5.225358e-05
[2440,] 0.0001632859 0.0001290454 4.301557e-05
[2441,] 0.0001632859 0.0001416119 4.720405e-05
[2442,] 0.0001632859 0.0001386749 4.622487e-05
[2443,] 0.0001632859 0.0001481662 4.938888e-05
[2444,] 0.0001632859 0.0001495228 4.984105e-05
[2445,] 0.0001632859 0.0001525984 5.086638e-05
[2446,] 0.0001632859 0.0001380433 4.601706e-05
[2447,] 0.0001632859 0.0001316589 4.388644e-05
[2448,] 0.0001632859 0.0001477237 4.924095e-05
[2449,] 0.0001632859 0.0001390424 4.634690e-05
[2450,] 0.0001632859 0.0001529097 5.097195e-05
[2451,] 0.0001632859 0.0001483791 4.946003e-05
[2452,] 0.0001632859 0.0001316333 4.387778e-05
[2453,] 0.0001632859 0.0001690282 5.634522e-05
[2454,] 0.0001632859 0.0001651757 5.505651e-05
[2455,] 0.0001632859 0.0001616453 5.388270e-05
[2456,] 0.0001632859 0.0001423326 4.744631e-05
[2457,] 0.0001632859 0.0001506902 5.022850e-05
[2458,] 0.0001632859 0.0001458116 4.860979e-05
[2459,] 0.0001632859 0.0001569876 5.232781e-05
[2460,] 0.0001632859 0.0001464597 4.881900e-05
[2461,] 0.0001632859 0.0001987406 6.625351e-05
[2462,] 0.0001632859 0.0001614991 5.383418e-05
[2463,] 0.0001632859 0.0001466366 4.887770e-05
[2464,] 0.0001632859 0.0001244648 4.148920e-05
[2465,] 0.0001632859 0.0001983794 6.612359e-05
[2466,] 0.0001632859 0.0001528007 5.093400e-05
[2467,] 0.0001632859 0.0001522192 5.073984e-05
[2468,] 0.0001632859 0.0001992256 6.641458e-05
[2469,] 0.0001632859 0.0002072477 6.908906e-05
[2470,] 0.0001632859 0.0001596655 5.322172e-05
[2471,] 0.0001632859 0.0001537121 5.123536e-05
[2472,] 0.0001632859 0.0001482351 4.941290e-05
[2473,] 0.0001632859 0.0001360845 4.536125e-05
[2474,] 0.0001632859 0.0001597322 5.324520e-05
[2475,] 0.0001632859 0.0001560481 5.201623e-05
[2476,] 0.0001632859 0.0001197248 3.990983e-05
[2477,] 0.0001632859 0.0001615579 5.385334e-05
[2478,] 0.0001632859 0.0001186312 3.954284e-05
[2479,] 0.0001632859 0.0001251136 4.170649e-05
[2480,] 0.0001632859 0.0001386600 4.621994e-05
[2481,] 0.0001632859 0.0001440321 4.801090e-05
[2482,] 0.0001632859 0.0001545814 5.153093e-05
[2483,] 0.0001632859 0.0001544534 5.147649e-05
[2484,] 0.0001632859 0.0001564236 5.214212e-05
[2485,] 0.0001632859 0.0001764720 5.882401e-05
[2486,] 0.0001632859 0.0001578657 5.262631e-05
[2487,] 0.0001632859 0.0001327843 4.426119e-05
[2488,] 0.0001632859 0.0001511399 5.037960e-05
[2489,] 0.0001632859 0.0001563755 5.212558e-05
[2490,] 0.0001632859 0.0001651330 5.505089e-05
[2491,] 0.0001632859 0.0001599645 5.332695e-05
[2492,] 0.0001632859 0.0001601956 5.340408e-05
[2493,] 0.0001632859 0.0001624284 5.414858e-05
[2494,] 0.0001632859 0.0001644225 5.480761e-05
[2495,] 0.0001632859 0.0001536884 5.123258e-05
[2496,] 0.0001632859 0.0001506681 5.022517e-05
[2497,] 0.0001632859 0.0001443749 4.812783e-05
[2498,] 0.0001632859 0.0001658920 5.529740e-05
[2499,] 0.0001632859 0.0001548054 5.160190e-05
[2500,] 0.0001632859 0.0001219029 4.063606e-05
[2501,] 0.0001632859 0.0001261606 4.205602e-05
[2502,] 0.0001632859 0.0001547775 5.159253e-05
[2503,] 0.0001632859 0.0001396721 4.655580e-05
[2504,] 0.0001632859 0.0001637038 5.456782e-05
[2505,] 0.0001632859 0.0001594487 5.315850e-05
[2506,] 0.0001632859 0.0001711164 5.703948e-05
[2507,] 0.0001632859 0.0001173666 3.912214e-05
[2508,] 0.0001632859 0.0001521544 5.071705e-05
[2509,] 0.0001632859 0.0001537603 5.125347e-05
[2510,] 0.0001632859 0.0001566129 5.220549e-05
[2511,] 0.0001632859 0.0001378021 4.593268e-05
[2512,] 0.0001632859 0.0001295025 4.316976e-05
[2513,] 0.0003395566 0.0001286301 1.003468e-04
[2514,] 0.0001632859 0.0001731077 5.770484e-05
[2515,] 0.0001632859 0.0001347461 4.491212e-05
[2516,] 0.0001632859 0.0001576584 5.255284e-05
[2517,] 0.0001632859 0.0001579660 5.265528e-05
[2518,] 0.0001632859 0.0001482198 4.940559e-05
[2519,] 0.0001632859 0.0001334730 4.449025e-05
[2520,] 0.0001632859 0.0001515635 5.052115e-05
[2521,] 0.0003968375 0.0001290956 1.567463e-04
[2522,] 0.0001632859 0.0001498770 4.995903e-05
[2523,] 0.0001632859 0.0001404635 4.681789e-05
[2524,] 0.0001632859 0.0001534323 5.114407e-05
[2525,] 0.0001632859 0.0001335317 4.451151e-05
[2526,] 0.0001632859 0.0001443440 4.810692e-05
[2527,] 0.0001632859 0.0001213613 4.045386e-05
[2528,] 0.0001632859 0.0001243827 4.146056e-05
[2529,] 0.0001632859 0.0001533199 5.110663e-05
[2530,] 0.0001632859 0.0001594925 5.316160e-05
[2531,] 0.0001632859 0.0001599668 5.332193e-05
[2532,] 0.0001632859 0.0001348655 4.495058e-05
[2533,] 0.0001632859 0.0001287462 4.291212e-05
[2534,] 0.0001632859 0.0001197619 3.991983e-05
[2535,] 0.0001632859 0.0001287054 4.289845e-05
[2536,] 0.0001632859 0.0001325243 4.417038e-05
[2537,] 0.0001632859 0.0001358572 4.528085e-05
[2538,] 0.0001632859 0.0001361471 4.537815e-05
[2539,] 0.0001632859 0.0001435049 4.782878e-05
[2540,] 0.0001632859 0.0001266591 4.222006e-05
[2541,] 0.0001632859 0.0001570961 5.236543e-05
[2542,] 0.0001632859 0.0001469441 4.898107e-05
[2543,] 0.0001632859 0.0001422461 4.741664e-05
[2544,] 0.0001632859 0.0001464233 4.880797e-05
[2545,] 0.0001632859 0.0001459583 4.865344e-05
[2546,] 0.0001632859 0.0001697440 5.658880e-05
[2547,] 0.0001632859 0.0001926321 6.421189e-05
[2548,] 0.0001632859 0.0004139970 1.380414e-04
[2549,] 0.0001632859 0.0001359490 4.531893e-05
[2550,] 0.0001632859 0.0001332597 4.441970e-05
[2551,] 0.0001632859 0.0001404397 4.681320e-05
[2552,] 0.0001632859 0.0001271245 4.237476e-05
[2553,] 0.0001632859 0.0001597079 5.323524e-05
[2554,] 0.0001632859 0.0001638821 5.463170e-05
[2555,] 0.0001632859 0.0001347412 4.491395e-05
[2556,] 0.0001632859 0.0001349310 4.497719e-05
[2557,] 0.0001632859 0.0001352826 4.509448e-05
[2558,] 0.0001632859 0.0002257125 7.523803e-05
[2559,] 0.0001632859 0.0001211518 4.038511e-05
[2560,] 0.0001632859 0.0001520135 5.067898e-05
[2561,] 0.0001632859 0.0001322131 4.407531e-05
[2562,] 0.0001632859 0.0001207222 4.024236e-05
[2563,] 0.0001632859 0.0001702289 5.674358e-05
[2564,] 0.0001632859 0.0001867913 6.227882e-05
[2565,] 0.0001632859 0.0001604299 5.348601e-05
[2566,] 0.0001632859 0.0001829373 6.099179e-05
[2567,] 0.0001632859 0.0001355184 4.517262e-05
[2568,] 0.0001632859 0.0001382634 4.609230e-05
[2569,] 0.0001632859 0.0001406796 4.689356e-05
[2570,] 0.0001632859 0.0001268346 4.228081e-05
[2571,] 0.0001632859 0.0001475760 4.919272e-05
[2572,] 0.0001632859 0.0001354727 4.515774e-05
[2573,] 0.0001632859 0.0001344734 4.482215e-05
[2574,] 0.0001632859 0.0001331682 4.438726e-05
[2575,] 0.0001632859 0.0001410914 4.703163e-05
[2576,] 0.0001632859 0.0001338296 4.460769e-05
[2577,] 0.0001632859 0.0001334374 4.447689e-05
[2578,] 0.0001632859 0.0001344254 4.480607e-05
[2579,] 0.0001632859 0.0001398279 4.660667e-05
[2580,] 0.0001632859 0.0001347415 4.491140e-05
[2581,] 0.0001632859 0.0001344575 4.481678e-05
[2582,] 0.0001632859 0.0001285116 4.283637e-05
[2583,] 0.0001632859 0.0001499282 4.997669e-05
[2584,] 0.0001632859 0.0001283414 4.277944e-05
[2585,] 0.0001632859 0.0001290235 4.300674e-05
[2586,] 0.0001632859 0.0001267738 4.225720e-05
[2587,] 0.0001632859 0.0002528222 8.427516e-05
[2588,] 0.0001632859 0.0002091589 6.971999e-05
[2589,] 0.0001632859 0.0001604271 5.347731e-05
[2590,] 0.0001632859 0.0001760340 5.868540e-05
[2591,] 0.0001632859 0.0001803860 6.013039e-05
[2592,] 0.0001632859 0.0001903319 6.344609e-05
[2593,] 0.0001632859 0.0001724653 5.748337e-05
[2594,] 0.0001632859 0.0001486511 4.954887e-05
[2595,] 0.0001632859 0.0001437582 4.791942e-05
[2596,] 0.0001632859 0.0001437207 4.790689e-05
[2597,] 0.0001632859 0.0001437293 4.790977e-05
[2598,] 0.0001632859 0.0001465563 4.885181e-05
[2599,] 0.0001632859 0.0001615085 5.383620e-05
[2600,] 0.0001632859 0.0001492756 4.976001e-05
[2601,] 0.0001632859 0.0001659166 5.530550e-05
[2602,] 0.0001632859 0.0001555789 5.185954e-05
[2603,] 0.0001632859 0.0001672182 5.573957e-05
[2604,] 0.0001632859 0.0001688437 5.628145e-05
[2605,] 0.0001632859 0.0001409615 4.698841e-05
```
