## Supplementary material for "Characterization of shared and ancestry-specific signals driving complex traits using multi-ancestry fine-mapping": s1_data.bim

```
19	chr19:54528143:C:T	0	54528143	T	C
19	chr19:54528200:T:G	0	54528200	G	T
19	chr19:54528567:T:C	0	54528567	C	T
19	chr19:54529431:A:G	0	54529431	G	A
19	chr19:54529629:G:A	0	54529629	A	G
19	chr19:54529660:C:T	0	54529660	T	C
19	chr19:54530277:A:G	0	54530277	G	A
19	chr19:54530843:C:T	0	54530843	T	C
19	chr19:54531411:A:G	0	54531411	G	A
19	chr19:54531460:T:C	0	54531460	C	T
19	chr19:54533011:T:TTC	0	54533011	TTC	T
19	chr19:54533168:C:T	0	54533168	T	C
19	chr19:54533234:C:T	0	54533234	T	C
19	chr19:54533351:ACT:A	0	54533351	A	ACT
19	chr19:54533400:T:G	0	54533400	G	T
19	chr19:54533497:C:G	0	54533497	G	C
19	chr19:54533823:A:G	0	54533823	G	A
19	chr19:54534992:A:T	0	54534992	T	A
19	chr19:54535145:C:T	0	54535145	T	C
19	chr19:54535161:T:C	0	54535161	C	T
19	chr19:54535268:G:T	0	54535268	T	G
19	chr19:54535520:A:C	0	54535520	C	A
19	chr19:54537441:AG:A	0	54537441	A	AG
19	chr19:54538157:C:T	0	54538157	T	C
19	chr19:54539353:C:T	0	54539353	T	C
19	chr19:54539528:G:A	0	54539528	A	G
19	chr19:54539641:C:T	0	54539641	T	C
19	chr19:54540202:G:A	0	54540202	A	G
19	chr19:54540251:C:T	0	54540251	T	C
19	chr19:54541067:C:T	0	54541067	T	C
19	chr19:54542028:T:C	0	54542028	C	T
19	chr19:54542180:A:G	0	54542180	G	A
19	chr19:54542774:T:C	0	54542774	C	T
19	chr19:54542896:T:C	0	54542896	C	T
19	chr19:54543419:G:A	0	54543419	A	G
19	chr19:54543921:A:C	0	54543921	C	A
19	chr19:54545383:TTGTAATATTCTCCCC:T	0	54545383	T	TTGTAATATTCTCCCC
19	chr19:54545590:A:C	0	54545590	C	A
19	chr19:54545942:T:A	0	54545942	A	T
19	chr19:54546061:G:A	0	54546061	A	G
19	chr19:54546556:C:T	0	54546556	T	C
19	chr19:54546853:G:A	0	54546853	A	G
19	chr19:54547080:C:T	0	54547080	T	C
19	chr19:54547271:T:C	0	54547271	C	T
19	chr19:54547888:G:C	0	54547888	C	G
19	chr19:54548040:C:T	0	54548040	T	C
19	chr19:54548687:C:T	0	54548687	T	C
19	chr19:54548844:A:G	0	54548844	G	A
19	chr19:54549343:G:T	0	54549343	T	G
19	chr19:54549558:C:T	0	54549558	T	C
19	chr19:54549613:A:G	0	54549613	G	A
19	chr19:54549654:C:T	0	54549654	T	C
19	chr19:54550564:T:C	0	54550564	C	T
19	chr19:54551059:G:A	0	54551059	A	G
19	chr19:54552833:GTA:G	0	54552833	G	GTA
19	chr19:54552953:C:A	0	54552953	A	C
19	chr19:54553004:C:T	0	54553004	T	C
19	chr19:54553357:C:T	0	54553357	T	C
19	chr19:54553700:C:T	0	54553700	T	C
19	chr19:54554765:T:C	0	54554765	C	T
19	chr19:54555725:G:A	0	54555725	A	G
19	chr19:54556007:A:G	0	54556007	G	A
19	chr19:54556302:T:C	0	54556302	C	T
19	chr19:54556396:G:A	0	54556396	A	G
19	chr19:54556654:G:A	0	54556654	A	G
19	chr19:54556988:A:G	0	54556988	G	A
19	chr19:54557045:TA:T	0	54557045	T	TA
19	chr19:54557798:T:G	0	54557798	G	T
19	chr19:54558665:C:T	0	54558665	T	C
19	chr19:54559364:T:C	0	54559364	C	T
19	chr19:54559693:G:C	0	54559693	C	G
19	chr19:54561297:A:T	0	54561297	T	A
19	chr19:54561866:A:T	0	54561866	T	A
19	chr19:54562704:G:T	0	54562704	T	G
19	chr19:54562903:G:A	0	54562903	A	G
19	chr19:54563023:A:G	0	54563023	G	A
19	chr19:54563579:A:C	0	54563579	C	A
19	chr19:54563589:C:T	0	54563589	T	C
19	chr19:54564069:C:T	0	54564069	T	C
19	chr19:54564128:T:C	0	54564128	C	T
19	chr19:54564132:A:G	0	54564132	G	A
19	chr19:54564373:C:T	0	54564373	T	C
19	chr19:54565360:T:C	0	54565360	C	T
19	chr19:54565409:G:A	0	54565409	A	G
19	chr19:54565416:A:G	0	54565416	G	A
19	chr19:54565897:A:C	0	54565897	C	A
19	chr19:54565959:G:A	0	54565959	A	G
19	chr19:54566070:T:C	0	54566070	C	T
19	chr19:54566428:A:G	0	54566428	G	A
19	chr19:54566540:T:C	0	54566540	C	T
19	chr19:54566576:G:A	0	54566576	A	G
19	chr19:54566597:G:A	0	54566597	A	G
19	chr19:54566607:T:C	0	54566607	C	T
19	chr19:54567097:A:G	0	54567097	G	A
19	chr19:54567156:T:C	0	54567156	C	T
19	chr19:54567221:T:C	0	54567221	C	T
19	chr19:54567283:C:T	0	54567283	T	C
19	chr19:54567308:G:A	0	54567308	A	G
19	chr19:54568264:A:G	0	54568264	G	A
19	chr19:54568631:A:G	0	54568631	G	A
19	chr19:54568632:AAG:A	0	54568632	A	AAG
19	chr19:54568641:GAAGA:G	0	54568641	G	GAAGA
19	chr19:54568964:T:C	0	54568964	C	T
19	chr19:54569020:C:T	0	54569020	T	C
19	chr19:54569111:A:G	0	54569111	G	A
19	chr19:54569232:A:C	0	54569232	C	A
19	chr19:54569289:T:C	0	54569289	C	T
19	chr19:54569375:T:G	0	54569375	G	T
19	chr19:54569451:G:A	0	54569451	A	G
19	chr19:54570125:T:C	0	54570125	C	T
19	chr19:54570288:A:G	0	54570288	G	A
19	chr19:54570466:C:T	0	54570466	T	C
19	chr19:54570493:T:C	0	54570493	C	T
19	chr19:54570806:C:T	0	54570806	T	C
19	chr19:54571439:C:T	0	54571439	T	C
19	chr19:54572099:T:C	0	54572099	C	T
19	chr19:54572123:G:A	0	54572123	A	G
19	chr19:54572135:A:G	0	54572135	G	A
19	chr19:54572209:A:C	0	54572209	C	A
19	chr19:54572412:C:T	0	54572412	T	C
19	chr19:54572499:G:A	0	54572499	A	G
19	chr19:54572651:C:T	0	54572651	T	C
19	chr19:54572689:A:T	0	54572689	T	A
19	chr19:54572695:AC:A	0	54572695	A	AC
19	chr19:54573499:A:G	0	54573499	G	A
19	chr19:54573515:A:G	0	54573515	G	A
19	chr19:54573651:A:T	0	54573651	T	A
19	chr19:54573653:A:T	0	54573653	T	A
19	chr19:54574280:C:T	0	54574280	T	C
19	chr19:54574283:C:A	0	54574283	A	C
19	chr19:54575308:T:C	0	54575308	C	T
19	chr19:54575846:T:G	0	54575846	G	T
19	chr19:54576778:A:G	0	54576778	G	A
19	chr19:54577510:G:A	0	54577510	A	G
19	chr19:54578177:T:C	0	54578177	C	T
19	chr19:54581706:A:G	0	54581706	G	A
19	chr19:54581853:G:A	0	54581853	A	G
19	chr19:54582327:C:T	0	54582327	T	C
19	chr19:54585281:T:G	0	54585281	G	T
19	chr19:54585932:G:A	0	54585932	A	G
19	chr19:54586662:A:T	0	54586662	T	A
19	chr19:54586894:A:C	0	54586894	C	A
19	chr19:54588122:G:C	0	54588122	C	G
19	chr19:54588128:T:C	0	54588128	C	T
19	chr19:54588992:T:C	0	54588992	C	T
19	chr19:54589036:C:T	0	54589036	T	C
19	chr19:54589216:ACT:A	0	54589216	A	ACT
19	chr19:54589718:T:G	0	54589718	G	T
19	chr19:54590485:T:C	0	54590485	C	T
19	chr19:54591105:T:C	0	54591105	C	T
19	chr19:54591433:T:C	0	54591433	C	T
19	chr19:54591596:G:A	0	54591596	A	G
19	chr19:54591646:C:T	0	54591646	T	C
19	chr19:54592138:T:C	0	54592138	C	T
19	chr19:54593448:T:C	0	54593448	C	T
19	chr19:54593452:C:T	0	54593452	T	C
19	chr19:54593456:T:G	0	54593456	G	T
19	chr19:54593493:T:G	0	54593493	G	T
19	chr19:54593525:T:G	0	54593525	G	T
19	chr19:54593736:T:G	0	54593736	G	T
19	chr19:54593786:G:A	0	54593786	A	G
19	chr19:54594208:C:T	0	54594208	T	C
19	chr19:54594262:A:G	0	54594262	G	A
19	chr19:54594278:A:G	0	54594278	G	A
19	chr19:54594852:A:G	0	54594852	G	A
19	chr19:54595313:G:A	0	54595313	A	G
19	chr19:54595400:T:C	0	54595400	C	T
19	chr19:54595848:T:C	0	54595848	C	T
19	chr19:54595871:C:T	0	54595871	T	C
19	chr19:54595889:C:G	0	54595889	G	C
19	chr19:54596164:T:C	0	54596164	C	T
19	chr19:54596724:A:G	0	54596724	G	A
19	chr19:54596980:T:C	0	54596980	C	T
19	chr19:54597278:T:C	0	54597278	C	T
19	chr19:54598046:G:A	0	54598046	A	G
19	chr19:54598418:C:A	0	54598418	A	C
19	chr19:54599083:T:G	0	54599083	G	T
19	chr19:54600158:G:A	0	54600158	A	G
19	chr19:54600262:T:C	0	54600262	C	T
19	chr19:54600931:C:T	0	54600931	T	C
19	chr19:54601576:C:G	0	54601576	G	C
19	chr19:54603310:C:T	0	54603310	T	C
19	chr19:54603477:C:T	0	54603477	T	C
19	chr19:54604131:T:C	0	54604131	C	T
19	chr19:54604246:T:C	0	54604246	C	T
19	chr19:54604479:G:A	0	54604479	A	G
19	chr19:54604887:A:T	0	54604887	T	A
19	chr19:54605014:T:C	0	54605014	C	T
19	chr19:54605079:T:C	0	54605079	C	T
19	chr19:54605383:T:C	0	54605383	C	T
19	chr19:54605421:A:C	0	54605421	C	A
19	chr19:54605564:T:G	0	54605564	G	T
19	chr19:54605909:C:T	0	54605909	T	C
19	chr19:54606230:T:C	0	54606230	C	T
19	chr19:54606547:G:T	0	54606547	T	G
19	chr19:54606604:C:T	0	54606604	T	C
19	chr19:54606728:G:C	0	54606728	C	G
19	chr19:54606995:C:G	0	54606995	G	C
19	chr19:54607056:G:A	0	54607056	A	G
19	chr19:54607112:C:T	0	54607112	T	C
19	chr19:54607177:C:T	0	54607177	T	C
19	chr19:54607180:C:T	0	54607180	T	C
19	chr19:54607331:G:A	0	54607331	A	G
19	chr19:54607352:T:C	0	54607352	C	T
19	chr19:54607399:T:C	0	54607399	C	T
19	chr19:54607440:G:C	0	54607440	C	G
19	chr19:54607449:C:T	0	54607449	T	C
19	chr19:54607456:T:C	0	54607456	C	T
19	chr19:54607472:A:G	0	54607472	G	A
19	chr19:54607491:T:A	0	54607491	A	T
19	chr19:54607798:G:A	0	54607798	A	G
19	chr19:54607898:G:A	0	54607898	A	G
19	chr19:54607906:G:A	0	54607906	A	G
19	chr19:54608185:G:A	0	54608185	A	G
19	chr19:54608225:T:C	0	54608225	C	T
19	chr19:54608263:G:A	0	54608263	A	G
19	chr19:54608296:A:G	0	54608296	G	A
19	chr19:54608301:G:C	0	54608301	C	G
19	chr19:54608380:G:A	0	54608380	A	G
19	chr19:54608429:T:C	0	54608429	C	T
19	chr19:54608437:C:T	0	54608437	T	C
19	chr19:54608515:T:G	0	54608515	G	T
19	chr19:54608557:C:T	0	54608557	T	C
19	chr19:54609088:C:A	0	54609088	A	C
19	chr19:54609219:C:T	0	54609219	T	C
19	chr19:54609439:G:A	0	54609439	A	G
19	chr19:54609552:T:C	0	54609552	C	T
19	chr19:54609630:A:G	0	54609630	G	A
19	chr19:54609641:C:T	0	54609641	T	C
19	chr19:54609719:C:T	0	54609719	T	C
19	chr19:54609736:C:T	0	54609736	T	C
19	chr19:54610203:G:A	0	54610203	A	G
19	chr19:54610335:CA:C	0	54610335	C	CA
19	chr19:54610340:G:T	0	54610340	T	G
19	chr19:54610364:A:T	0	54610364	T	A
19	chr19:54610373:G:A	0	54610373	A	G
19	chr19:54610810:T:C	0	54610810	C	T
19	chr19:54610830:A:G	0	54610830	G	A
19	chr19:54610868:C:T	0	54610868	T	C
19	chr19:54610929:C:T	0	54610929	T	C
19	chr19:54610967:C:A	0	54610967	A	C
19	chr19:54611185:C:T	0	54611185	T	C
19	chr19:54611530:A:G	0	54611530	G	A
19	chr19:54611618:T:C	0	54611618	C	T
19	chr19:54611623:G:A	0	54611623	A	G
19	chr19:54611689:C:T	0	54611689	T	C
19	chr19:54611801:A:G	0	54611801	G	A
19	chr19:54611839:G:A	0	54611839	A	G
19	chr19:54611977:G:A	0	54611977	A	G
19	chr19:54611998:T:A	0	54611998	A	T
19	chr19:54612055:A:T	0	54612055	T	A
19	chr19:54612166:G:A	0	54612166	A	G
19	chr19:54612271:T:C	0	54612271	C	T
19	chr19:54612348:T:A	0	54612348	A	T
19	chr19:54613184:T:C	0	54613184	C	T
19	chr19:54614073:A:T	0	54614073	T	A
19	chr19:54614966:A:G	0	54614966	G	A
19	chr19:54615211:A:G	0	54615211	G	A
19	chr19:54615303:C:T	0	54615303	T	C
19	chr19:54615386:T:C	0	54615386	C	T
19	chr19:54615659:C:G	0	54615659	G	C
19	chr19:54616176:C:G	0	54616176	G	C
19	chr19:54616885:A:G	0	54616885	G	A
19	chr19:54617369:G:A	0	54617369	A	G
19	chr19:54617625:G:C	0	54617625	C	G
19	chr19:54618199:T:A	0	54618199	A	T
19	chr19:54618436:G:A	0	54618436	A	G
19	chr19:54618553:T:C	0	54618553	C	T
19	chr19:54618778:C:T	0	54618778	T	C
19	chr19:54618989:T:C	0	54618989	C	T
19	chr19:54619115:G:A	0	54619115	A	G
19	chr19:54619711:C:A	0	54619711	A	C
19	chr19:54622123:C:T	0	54622123	T	C
19	chr19:54622451:C:T	0	54622451	T	C
19	chr19:54622561:G:A	0	54622561	A	G
19	chr19:54622740:A:G	0	54622740	G	A
19	chr19:54622812:T:A	0	54622812	A	T
19	chr19:54622971:A:G	0	54622971	G	A
19	chr19:54623120:C:T	0	54623120	T	C
19	chr19:54623440:C:T	0	54623440	T	C
19	chr19:54623619:C:T	0	54623619	T	C
19	chr19:54623754:G:A	0	54623754	A	G
19	chr19:54623856:C:T	0	54623856	T	C
19	chr19:54624360:T:C	0	54624360	C	T
19	chr19:54624957:T:G	0	54624957	G	T
19	chr19:54625053:A:G	0	54625053	G	A
19	chr19:54625108:A:G	0	54625108	G	A
19	chr19:54625157:A:G	0	54625157	G	A
19	chr19:54625389:G:T	0	54625389	T	G
19	chr19:54625451:C:T	0	54625451	T	C
19	chr19:54625851:T:C	0	54625851	C	T
19	chr19:54626202:G:A	0	54626202	A	G
19	chr19:54626517:T:C	0	54626517	C	T
19	chr19:54626611:TG:T	0	54626611	T	TG
19	chr19:54627130:G:A	0	54627130	A	G
19	chr19:54627536:G:A	0	54627536	A	G
19	chr19:54627948:T:C	0	54627948	C	T
19	chr19:54628714:G:T	0	54628714	T	G
19	chr19:54629158:G:A	0	54629158	A	G
19	chr19:54629483:C:A	0	54629483	A	C
19	chr19:54629568:G:A	0	54629568	A	G
19	chr19:54630048:G:A	0	54630048	A	G
19	chr19:54630503:A:G	0	54630503	G	A
19	chr19:54631479:T:C	0	54631479	C	T
19	chr19:54631632:C:T	0	54631632	T	C
19	chr19:54631705:C:T	0	54631705	T	C
19	chr19:54631706:A:G	0	54631706	G	A
19	chr19:54632040:T:G	0	54632040	G	T
19	chr19:54632388:T:A	0	54632388	A	T
19	chr19:54632531:T:C	0	54632531	C	T
19	chr19:54632690:A:G	0	54632690	G	A
19	chr19:54632735:C:T	0	54632735	T	C
19	chr19:54633105:G:A	0	54633105	A	G
19	chr19:54634003:G:A	0	54634003	A	G
19	chr19:54634095:T:G	0	54634095	G	T
19	chr19:54634115:A:G	0	54634115	G	A
19	chr19:54634136:T:C	0	54634136	C	T
19	chr19:54634585:C:T	0	54634585	T	C
19	chr19:54634593:G:A	0	54634593	A	G
19	chr19:54634625:C:T	0	54634625	T	C
19	chr19:54634655:C:G	0	54634655	G	C
19	chr19:54635114:G:A	0	54635114	A	G
19	chr19:54635352:C:T	0	54635352	T	C
19	chr19:54635373:G:A	0	54635373	A	G
19	chr19:54635402:T:C	0	54635402	C	T
19	chr19:54635623:C:T	0	54635623	T	C
19	chr19:54636091:A:C	0	54636091	C	A
19	chr19:54636097:A:G	0	54636097	G	A
19	chr19:54636365:G:A	0	54636365	A	G
19	chr19:54636448:G:A	0	54636448	A	G
19	chr19:54636580:T:C	0	54636580	C	T
19	chr19:54636592:T:C	0	54636592	C	T
19	chr19:54636594:G:A	0	54636594	A	G
19	chr19:54636791:C:T	0	54636791	T	C
19	chr19:54636880:C:T	0	54636880	T	C
19	chr19:54636927:G:A	0	54636927	A	G
19	chr19:54636952:T:C	0	54636952	C	T
19	chr19:54637391:T:C	0	54637391	C	T
19	chr19:54637494:C:T	0	54637494	T	C
19	chr19:54638357:T:C	0	54638357	C	T
19	chr19:54638387:C:T	0	54638387	T	C
19	chr19:54638892:T:C	0	54638892	C	T
19	chr19:54640189:T:C	0	54640189	C	T
19	chr19:54640289:C:T	0	54640289	T	C
19	chr19:54640572:T:C	0	54640572	C	T
19	chr19:54641555:A:G	0	54641555	G	A
19	chr19:54642541:T:C	0	54642541	C	T
19	chr19:54642829:G:A	0	54642829	A	G
19	chr19:54643313:G:A	0	54643313	A	G
19	chr19:54643363:A:T	0	54643363	T	A
19	chr19:54644025:G:A	0	54644025	A	G
19	chr19:54644182:A:G	0	54644182	G	A
19	chr19:54644344:T:C	0	54644344	C	T
19	chr19:54644372:T:TG	0	54644372	TG	T
19	chr19:54644556:G:A	0	54644556	A	G
19	chr19:54644563:C:T	0	54644563	T	C
19	chr19:54644589:T:C	0	54644589	C	T
19	chr19:54645424:T:C	0	54645424	C	T
19	chr19:54645591:T:C	0	54645591	C	T
19	chr19:54646248:A:G	0	54646248	G	A
19	chr19:54646407:G:A	0	54646407	A	G
19	chr19:54647049:G:A	0	54647049	A	G
19	chr19:54647169:C:T	0	54647169	T	C
19	chr19:54647325:T:C	0	54647325	C	T
19	chr19:54647326:G:A	0	54647326	A	G
19	chr19:54647402:C:T	0	54647402	T	C
19	chr19:54647416:A:G	0	54647416	G	A
19	chr19:54647442:G:A	0	54647442	A	G
19	chr19:54647715:A:G	0	54647715	G	A
19	chr19:54648667:A:G	0	54648667	G	A
19	chr19:54648797:G:A	0	54648797	A	G
19	chr19:54649751:A:G	0	54649751	G	A
19	chr19:54650709:A:G	0	54650709	G	A
19	chr19:54651309:T:C	0	54651309	C	T
19	chr19:54651505:G:A	0	54651505	A	G
19	chr19:54651622:A:T	0	54651622	T	A
19	chr19:54651887:A:G	0	54651887	G	A
19	chr19:54652019:G:A	0	54652019	A	G
19	chr19:54652116:A:G	0	54652116	G	A
19	chr19:54652454:C:T	0	54652454	T	C
19	chr19:54653663:A:C	0	54653663	C	A
19	chr19:54653666:A:G	0	54653666	G	A
19	chr19:54653830:A:T	0	54653830	T	A
19	chr19:54653875:C:T	0	54653875	T	C
19	chr19:54654048:C:T	0	54654048	T	C
19	chr19:54654087:T:G	0	54654087	G	T
19	chr19:54654404:T:G	0	54654404	G	T
19	chr19:54655379:T:C	0	54655379	C	T
19	chr19:54656117:C:A	0	54656117	A	C
19	chr19:54656305:G:A	0	54656305	A	G
19	chr19:54657248:C:T	0	54657248	T	C
19	chr19:54657621:G:A	0	54657621	A	G
19	chr19:54658645:C:T	0	54658645	T	C
19	chr19:54658846:G:T	0	54658846	T	G
19	chr19:54659138:A:G	0	54659138	G	A
19	chr19:54659166:T:C	0	54659166	C	T
19	chr19:54659346:C:T	0	54659346	T	C
19	chr19:54660297:G:A	0	54660297	A	G
19	chr19:54660716:G:A	0	54660716	A	G
19	chr19:54661058:G:A	0	54661058	A	G
19	chr19:54661088:G:A	0	54661088	A	G
19	chr19:54661127:A:G	0	54661127	G	A
19	chr19:54661497:T:C	0	54661497	C	T
19	chr19:54662091:G:A	0	54662091	A	G
19	chr19:54662317:A:G	0	54662317	G	A
19	chr19:54662761:C:T	0	54662761	T	C
19	chr19:54664138:TGTGGGAG:T	0	54664138	T	TGTGGGAG
19	chr19:54664532:T:A	0	54664532	A	T
19	chr19:54666478:G:A	0	54666478	A	G
19	chr19:54666584:A:G	0	54666584	G	A
19	chr19:54666689:C:T	0	54666689	T	C
19	chr19:54666772:G:A	0	54666772	A	G
19	chr19:54667225:A:G	0	54667225	G	A
19	chr19:54667282:A:G	0	54667282	G	A
19	chr19:54667353:G:A	0	54667353	A	G
19	chr19:54667469:A:G	0	54667469	G	A
19	chr19:54667517:A:G	0	54667517	G	A
19	chr19:54667590:A:G	0	54667590	G	A
19	chr19:54667678:A:C	0	54667678	C	A
19	chr19:54667766:A:G	0	54667766	G	A
19	chr19:54667792:AG:A	0	54667792	A	AG
19	chr19:54667913:G:A	0	54667913	A	G
19	chr19:54670354:T:G	0	54670354	G	T
19	chr19:54670652:G:A	0	54670652	A	G
19	chr19:54670948:C:A	0	54670948	A	C
19	chr19:54671245:C:T	0	54671245	T	C
19	chr19:54671378:T:G	0	54671378	G	T
19	chr19:54671572:T:C	0	54671572	C	T
19	chr19:54671963:C:T	0	54671963	T	C
19	chr19:54671981:A:G	0	54671981	G	A
19	chr19:54673055:A:T	0	54673055	T	A
19	chr19:54673098:C:G	0	54673098	G	C
19	chr19:54673768:C:T	0	54673768	T	C
19	chr19:54673969:A:T	0	54673969	T	A
19	chr19:54674012:A:G	0	54674012	G	A
19	chr19:54674590:A:G	0	54674590	G	A
19	chr19:54674806:G:A	0	54674806	A	G
19	chr19:54675688:C:T	0	54675688	T	C
19	chr19:54675793:A:C	0	54675793	C	A
19	chr19:54677106:G:C	0	54677106	C	G
19	chr19:54678017:ATACT:A	0	54678017	A	ATACT
19	chr19:54678050:A:C	0	54678050	C	A
19	chr19:54678530:T:C	0	54678530	C	T
19	chr19:54678829:C:T	0	54678829	T	C
19	chr19:54679631:T:C	0	54679631	C	T
19	chr19:54681029:C:G	0	54681029	G	C
19	chr19:54681410:A:C	0	54681410	C	A
19	chr19:54681733:T:C	0	54681733	C	T
19	chr19:54681891:G:A	0	54681891	A	G
19	chr19:54682157:G:A	0	54682157	A	G
19	chr19:54682178:C:T	0	54682178	T	C
19	chr19:54682565:T:C	0	54682565	C	T
19	chr19:54683388:A:G	0	54683388	G	A
19	chr19:54683528:A:G	0	54683528	G	A
19	chr19:54683812:T:C	0	54683812	C	T
19	chr19:54683871:T:C	0	54683871	C	T
19	chr19:54683894:G:A	0	54683894	A	G
19	chr19:54684025:C:T	0	54684025	T	C
19	chr19:54685025:GTT:G	0	54685025	G	GTT
19	chr19:54685507:G:A	0	54685507	A	G
19	chr19:54686477:A:T	0	54686477	T	A
19	chr19:54687066:G:A	0	54687066	A	G
19	chr19:54687232:A:C	0	54687232	C	A
19	chr19:54687241:C:G	0	54687241	G	C
19	chr19:54687948:T:C	0	54687948	C	T
19	chr19:54688270:A:T	0	54688270	T	A
19	chr19:54688519:G:A	0	54688519	A	G
19	chr19:54688732:G:A	0	54688732	A	G
19	chr19:54689088:G:A	0	54689088	A	G
19	chr19:54689572:A:G	0	54689572	G	A
19	chr19:54689862:TG:T	0	54689862	T	TG
19	chr19:54689966:A:G	0	54689966	G	A
19	chr19:54690293:C:A	0	54690293	A	C
19	chr19:54690484:A:G	0	54690484	G	A
19	chr19:54691023:A:G	0	54691023	G	A
19	chr19:54691440:G:C	0	54691440	C	G
19	chr19:54691827:G:A	0	54691827	A	G
19	chr19:54692151:G:T	0	54692151	T	G
19	chr19:54692398:AC:A	0	54692398	A	AC
19	chr19:54692513:G:C	0	54692513	C	G
19	chr19:54693331:TTTA:T	0	54693331	T	TTTA
19	chr19:54693855:G:A	0	54693855	A	G
19	chr19:54694318:G:A	0	54694318	A	G
19	chr19:54694889:AT:A	0	54694889	A	AT
19	chr19:54694949:A:G	0	54694949	G	A
19	chr19:54695227:C:T	0	54695227	T	C
19	chr19:54695289:G:T	0	54695289	T	G
19	chr19:54695368:A:C	0	54695368	C	A
19	chr19:54695430:G:T	0	54695430	T	G
19	chr19:54695660:A:G	0	54695660	G	A
19	chr19:54695990:T:C	0	54695990	C	T
19	chr19:54696011:G:A	0	54696011	A	G
19	chr19:54696059:C:G	0	54696059	G	C
19	chr19:54696069:G:A	0	54696069	A	G
19	chr19:54696119:T:A	0	54696119	A	T
19	chr19:54696121:T:G	0	54696121	G	T
19	chr19:54696327:A:G	0	54696327	G	A
19	chr19:54696792:G:A	0	54696792	A	G
19	chr19:54697021:G:A	0	54697021	A	G
19	chr19:54697267:A:G	0	54697267	G	A
19	chr19:54697470:A:G	0	54697470	G	A
19	chr19:54697534:C:G	0	54697534	G	C
19	chr19:54697606:C:G	0	54697606	G	C
19	chr19:54697648:C:T	0	54697648	T	C
19	chr19:54697744:G:A	0	54697744	A	G
19	chr19:54697774:T:C	0	54697774	C	T
19	chr19:54697869:G:T	0	54697869	T	G
19	chr19:54697884:T:C	0	54697884	C	T
19	chr19:54697967:G:C	0	54697967	C	G
19	chr19:54697978:G:A	0	54697978	A	G
19	chr19:54698048:G:T	0	54698048	T	G
19	chr19:54698087:G:A	0	54698087	A	G
19	chr19:54698648:A:G	0	54698648	G	A
19	chr19:54698818:T:G	0	54698818	G	T
19	chr19:54698835:G:A	0	54698835	A	G
19	chr19:54699151:C:T	0	54699151	T	C
19	chr19:54699375:C:T	0	54699375	T	C
19	chr19:54699487:G:T	0	54699487	T	G
19	chr19:54699727:T:C	0	54699727	C	T
19	chr19:54699767:A:G	0	54699767	G	A
19	chr19:54700079:A:G	0	54700079	G	A
19	chr19:54700131:A:C	0	54700131	C	A
19	chr19:54700291:T:C	0	54700291	C	T
19	chr19:54700976:T:G	0	54700976	G	T
19	chr19:54702415:C:T	0	54702415	T	C
19	chr19:54702465:G:A	0	54702465	A	G
19	chr19:54702571:G:A	0	54702571	A	G
19	chr19:54703728:C:T	0	54703728	T	C
19	chr19:54703941:T:A	0	54703941	A	T
19	chr19:54704384:G:A	0	54704384	A	G
19	chr19:54704904:G:A	0	54704904	A	G
19	chr19:54705117:C:T	0	54705117	T	C
19	chr19:54705147:A:T	0	54705147	T	A
19	chr19:54705173:A:G	0	54705173	G	A
19	chr19:54705544:G:A	0	54705544	A	G
19	chr19:54705812:G:A	0	54705812	A	G
19	chr19:54705883:T:G	0	54705883	G	T
19	chr19:54705936:C:G	0	54705936	G	C
19	chr19:54706349:C:T	0	54706349	T	C
19	chr19:54706438:C:T	0	54706438	T	C
19	chr19:54709461:G:A	0	54709461	A	G
19	chr19:54709929:G:A	0	54709929	A	G
19	chr19:54709949:T:C	0	54709949	C	T
19	chr19:54709956:C:G	0	54709956	G	C
19	chr19:54710318:C:T	0	54710318	T	C
19	chr19:54710319:C:T	0	54710319	T	C
19	chr19:54710324:G:A	0	54710324	A	G
19	chr19:54710343:A:G	0	54710343	G	A
19	chr19:54710511:G:A	0	54710511	A	G
19	chr19:54711280:G:A	0	54711280	A	G
19	chr19:54711299:C:T	0	54711299	T	C
19	chr19:54712683:AAC:A	0	54712683	A	AAC
19	chr19:54712790:G:A	0	54712790	A	G
19	chr19:54713190:C:T	0	54713190	T	C
19	chr19:54713383:A:G	0	54713383	G	A
19	chr19:54713574:A:C	0	54713574	C	A
19	chr19:54714111:T:C	0	54714111	C	T
19	chr19:54714333:G:A	0	54714333	A	G
19	chr19:54714899:T:C	0	54714899	C	T
19	chr19:54715571:G:A	0	54715571	A	G
19	chr19:54715687:A:G	0	54715687	G	A
19	chr19:54715988:C:T	0	54715988	T	C
19	chr19:54716380:G:A	0	54716380	A	G
19	chr19:54716842:C:G	0	54716842	G	C
19	chr19:54716945:A:G	0	54716945	G	A
19	chr19:54716953:G:A	0	54716953	A	G
19	chr19:54717272:A:G	0	54717272	G	A
19	chr19:54717381:C:T	0	54717381	T	C
19	chr19:54717839:G:C	0	54717839	C	G
19	chr19:54718875:G:A	0	54718875	A	G
19	chr19:54719043:G:A	0	54719043	A	G
19	chr19:54719534:C:G	0	54719534	G	C
19	chr19:54720118:G:A	0	54720118	A	G
19	chr19:54720555:G:A	0	54720555	A	G
19	chr19:54720786:C:A	0	54720786	A	C
19	chr19:54720831:C:T	0	54720831	T	C
19	chr19:54721623:C:A	0	54721623	A	C
19	chr19:54722058:A:G	0	54722058	G	A
19	chr19:54722331:A:C	0	54722331	C	A
19	chr19:54722389:T:C	0	54722389	C	T
19	chr19:54722714:A:G	0	54722714	G	A
19	chr19:54723007:A:T	0	54723007	T	A
19	chr19:54723012:T:C	0	54723012	C	T
19	chr19:54723022:A:C	0	54723022	C	A
19	chr19:54723083:G:A	0	54723083	A	G
19	chr19:54723176:G:A	0	54723176	A	G
19	chr19:54723179:T:C	0	54723179	C	T
19	chr19:54723355:C:T	0	54723355	T	C
19	chr19:54723480:G:A	0	54723480	A	G
19	chr19:54723509:T:C	0	54723509	C	T
19	chr19:54723548:A:G	0	54723548	G	A
19	chr19:54723706:C:T	0	54723706	T	C
19	chr19:54723883:A:G	0	54723883	G	A
19	chr19:54724014:G:A	0	54724014	A	G
19	chr19:54724332:C:T	0	54724332	T	C
19	chr19:54725281:G:A	0	54725281	A	G
19	chr19:54725334:C:T	0	54725334	T	C
19	chr19:54726033:G:A	0	54726033	A	G
19	chr19:54726231:C:T	0	54726231	T	C
19	chr19:54726435:A:G	0	54726435	G	A
19	chr19:54726550:T:C	0	54726550	C	T
19	chr19:54726597:A:G	0	54726597	G	A
19	chr19:54726847:C:T	0	54726847	T	C
19	chr19:54726927:C:T	0	54726927	T	C
19	chr19:54726997:G:A	0	54726997	A	G
19	chr19:54727039:T:C	0	54727039	C	T
19	chr19:54727164:A:C	0	54727164	C	A
19	chr19:54727239:G:A	0	54727239	A	G
19	chr19:54727304:A:G	0	54727304	G	A
19	chr19:54727323:C:T	0	54727323	T	C
19	chr19:54727332:AC:A	0	54727332	A	AC
19	chr19:54727369:C:A	0	54727369	A	C
19	chr19:54727502:C:G	0	54727502	G	C
19	chr19:54727581:G:A	0	54727581	A	G
19	chr19:54727757:G:A	0	54727757	A	G
19	chr19:54727876:G:A	0	54727876	A	G
19	chr19:54728318:A:G	0	54728318	G	A
19	chr19:54728350:T:C	0	54728350	C	T
19	chr19:54728395:A:G	0	54728395	G	A
19	chr19:54728648:T:C	0	54728648	C	T
19	chr19:54728685:A:C	0	54728685	C	A
19	chr19:54728867:A:G	0	54728867	G	A
19	chr19:54728881:G:T	0	54728881	T	G
19	chr19:54729000:AAGAC:A	0	54729000	A	AAGAC
19	chr19:54729153:A:G	0	54729153	G	A
19	chr19:54729485:T:C	0	54729485	C	T
19	chr19:54729614:G:A	0	54729614	A	G
19	chr19:54729641:A:G	0	54729641	G	A
19	chr19:54729706:A:C	0	54729706	C	A
19	chr19:54729912:C:T	0	54729912	T	C
19	chr19:54730469:T:G	0	54730469	G	T
19	chr19:54731365:A:G	0	54731365	G	A
19	chr19:54731502:A:T	0	54731502	T	A
19	chr19:54731736:C:T	0	54731736	T	C
19	chr19:54731752:C:T	0	54731752	T	C
19	chr19:54731828:C:T	0	54731828	T	C
19	chr19:54732430:AT:A	0	54732430	A	AT
19	chr19:54732593:T:C	0	54732593	C	T
19	chr19:54732778:G:A	0	54732778	A	G
19	chr19:54732798:A:G	0	54732798	G	A
19	chr19:54732804:A:G	0	54732804	G	A
19	chr19:54732811:T:C	0	54732811	C	T
19	chr19:54732857:A:G	0	54732857	G	A
19	chr19:54732861:T:G	0	54732861	G	T
19	chr19:54732878:C:A	0	54732878	A	C
19	chr19:54732922:C:T	0	54732922	T	C
19	chr19:54732937:A:C	0	54732937	C	A
19	chr19:54733070:G:A	0	54733070	A	G
19	chr19:54733177:A:C	0	54733177	C	A
19	chr19:54733752:G:A	0	54733752	A	G
19	chr19:54734271:C:T	0	54734271	T	C
19	chr19:54734683:C:A	0	54734683	A	C
19	chr19:54734710:G:T	0	54734710	T	G
19	chr19:54734722:G:T	0	54734722	T	G
19	chr19:54734772:A:G	0	54734772	G	A
19	chr19:54734798:G:A	0	54734798	A	G
19	chr19:54734839:C:G	0	54734839	G	C
19	chr19:54734888:T:C	0	54734888	C	T
19	chr19:54734926:G:A	0	54734926	A	G
19	chr19:54734936:A:G	0	54734936	G	A
19	chr19:54734983:A:C	0	54734983	C	A
19	chr19:54735041:G:T	0	54735041	T	G
19	chr19:54735430:T:A	0	54735430	A	T
19	chr19:54735444:T:A	0	54735444	A	T
19	chr19:54735515:T:C	0	54735515	C	T
19	chr19:54735553:C:T	0	54735553	T	C
19	chr19:54735620:C:G	0	54735620	G	C
19	chr19:54735632:A:G	0	54735632	G	A
19	chr19:54735653:A:T	0	54735653	T	A
19	chr19:54735664:A:G	0	54735664	G	A
19	chr19:54735744:T:C	0	54735744	C	T
19	chr19:54735918:G:C	0	54735918	C	G
19	chr19:54736515:G:A	0	54736515	A	G
19	chr19:54736754:T:G	0	54736754	G	T
19	chr19:54736785:A:G	0	54736785	G	A
19	chr19:54736948:G:A	0	54736948	A	G
19	chr19:54737366:A:C	0	54737366	C	A
19	chr19:54737392:A:G	0	54737392	G	A
19	chr19:54737408:T:C	0	54737408	C	T
19	chr19:54793034:C:A	0	54793034	A	C
19	chr19:54793633:C:T	0	54793633	T	C
19	chr19:54793716:G:A	0	54793716	A	G
19	chr19:54794127:G:A	0	54794127	A	G
19	chr19:54794427:G:A	0	54794427	A	G
19	chr19:54794831:T:C	0	54794831	C	T
19	chr19:54794870:T:A	0	54794870	A	T
19	chr19:54795193:T:G	0	54795193	G	T
19	chr19:54795353:G:A	0	54795353	A	G
19	chr19:54795456:A:G	0	54795456	G	A
19	chr19:54795633:A:C	0	54795633	C	A
19	chr19:54795755:C:T	0	54795755	T	C
19	chr19:54796067:C:T	0	54796067	T	C
19	chr19:54796266:G:A	0	54796266	A	G
19	chr19:54796415:A:G	0	54796415	G	A
19	chr19:54796523:T:C	0	54796523	C	T
19	chr19:54797048:T:A	0	54797048	A	T
19	chr19:54797051:AG:A	0	54797051	A	AG
19	chr19:54797098:G:A	0	54797098	A	G
19	chr19:54797913:C:T	0	54797913	T	C
19	chr19:54799120:A:C	0	54799120	C	A
19	chr19:54799265:A:C	0	54799265	C	A
19	chr19:54799646:A:G	0	54799646	G	A
19	chr19:54799733:T:C	0	54799733	C	T
19	chr19:54799764:G:A	0	54799764	A	G
19	chr19:54799817:GACTGCATGTCC:G	0	54799817	G	GACTGCATGTCC
19	chr19:54799911:A:G	0	54799911	G	A
19	chr19:54799923:A:C	0	54799923	C	A
19	chr19:54799949:T:C	0	54799949	C	T
19	chr19:54800136:C:T	0	54800136	T	C
19	chr19:54800417:A:G	0	54800417	G	A
19	chr19:54800956:G:A	0	54800956	A	G
19	chr19:54801018:C:T	0	54801018	T	C
19	chr19:54801167:A:G	0	54801167	G	A
19	chr19:54801543:G:T	0	54801543	T	G
19	chr19:54801642:AT:A	0	54801642	A	AT
19	chr19:54801698:G:C	0	54801698	C	G
19	chr19:54801760:T:C	0	54801760	C	T
19	chr19:54802354:C:T	0	54802354	T	C
19	chr19:54802427:G:T	0	54802427	T	G
19	chr19:54802639:T:C	0	54802639	C	T
19	chr19:54802679:G:A	0	54802679	A	G
19	chr19:54802832:A:G	0	54802832	G	A
19	chr19:54803442:G:C	0	54803442	C	G
19	chr19:54803494:T:C	0	54803494	C	T
19	chr19:54803852:C:G	0	54803852	G	C
19	chr19:54803985:A:G	0	54803985	G	A
19	chr19:54804161:C:T	0	54804161	T	C
19	chr19:54804542:C:G	0	54804542	G	C
19	chr19:54804874:A:G	0	54804874	G	A
19	chr19:54805365:T:C	0	54805365	C	T
19	chr19:54805570:C:A	0	54805570	A	C
19	chr19:54805645:C:T	0	54805645	T	C
19	chr19:54805821:G:A	0	54805821	A	G
19	chr19:54806001:G:A	0	54806001	A	G
19	chr19:54806736:G:A	0	54806736	A	G
19	chr19:54806987:C:T	0	54806987	T	C
19	chr19:54807170:C:T	0	54807170	T	C
19	chr19:54807186:C:T	0	54807186	T	C
19	chr19:54807205:A:T	0	54807205	T	A
19	chr19:54807249:T:A	0	54807249	A	T
19	chr19:54807705:T:C	0	54807705	C	T
19	chr19:54807744:T:C	0	54807744	C	T
19	chr19:54807818:T:C	0	54807818	C	T
19	chr19:54808145:G:T	0	54808145	T	G
19	chr19:54808545:C:T	0	54808545	T	C
19	chr19:54808591:C:T	0	54808591	T	C
19	chr19:54808745:T:G	0	54808745	G	T
19	chr19:54808812:C:A	0	54808812	A	C
19	chr19:54809237:A:G	0	54809237	G	A
19	chr19:54809472:T:A	0	54809472	A	T
19	chr19:54809941:T:C	0	54809941	C	T
19	chr19:54810058:G:A	0	54810058	A	G
19	chr19:54810142:A:G	0	54810142	G	A
19	chr19:54810151:C:T	0	54810151	T	C
19	chr19:54810401:A:C	0	54810401	C	A
19	chr19:54810630:G:C	0	54810630	C	G
19	chr19:54810647:A:G	0	54810647	G	A
19	chr19:54810672:G:A	0	54810672	A	G
19	chr19:54810689:A:T	0	54810689	T	A
19	chr19:54810724:C:T	0	54810724	T	C
19	chr19:54810968:G:C	0	54810968	C	G
19	chr19:54811235:T:A	0	54811235	A	T
19	chr19:54811269:G:A	0	54811269	A	G
19	chr19:54811291:G:A	0	54811291	A	G
19	chr19:54811602:A:G	0	54811602	G	A
19	chr19:54811638:C:G	0	54811638	G	C
19	chr19:54812145:G:C	0	54812145	C	G
19	chr19:54812586:C:G	0	54812586	G	C
19	chr19:54812784:C:A	0	54812784	A	C
19	chr19:54812863:A:AC	0	54812863	AC	A
19	chr19:54813019:T:C	0	54813019	C	T
19	chr19:54813111:C:T	0	54813111	T	C
19	chr19:54813180:T:C	0	54813180	C	T
19	chr19:54813377:C:A	0	54813377	A	C
19	chr19:54813405:G:A	0	54813405	A	G
19	chr19:54813668:T:C	0	54813668	C	T
19	chr19:54814000:G:A	0	54814000	A	G
19	chr19:54814366:C:G	0	54814366	G	C
19	chr19:54814618:T:C	0	54814618	C	T
19	chr19:54815104:G:A	0	54815104	A	G
19	chr19:54815139:A:G	0	54815139	G	A
19	chr19:54815284:T:C	0	54815284	C	T
19	chr19:54815615:C:T	0	54815615	T	C
19	chr19:54815642:C:G	0	54815642	G	C
19	chr19:54815777:C:T	0	54815777	T	C
19	chr19:54815844:T:A	0	54815844	A	T
19	chr19:54816093:T:TA	0	54816093	TA	T
19	chr19:54816179:A:G	0	54816179	G	A
19	chr19:54816183:T:A	0	54816183	A	T
19	chr19:54816328:T:C	0	54816328	C	T
19	chr19:54816436:A:G	0	54816436	G	A
19	chr19:54816475:A:G	0	54816475	G	A
19	chr19:54817190:T:A	0	54817190	A	T
19	chr19:54817255:C:T	0	54817255	T	C
19	chr19:54817278:C:T	0	54817278	T	C
19	chr19:54817365:C:G	0	54817365	G	C
19	chr19:54817464:G:A	0	54817464	A	G
19	chr19:54817504:G:T	0	54817504	T	G
19	chr19:54817566:A:G	0	54817566	G	A
19	chr19:54817713:T:C	0	54817713	C	T
19	chr19:54817727:A:T	0	54817727	T	A
19	chr19:54817785:T:C	0	54817785	C	T
19	chr19:54818060:G:A	0	54818060	A	G
19	chr19:54818328:A:G	0	54818328	G	A
19	chr19:54818437:A:G	0	54818437	G	A
19	chr19:54818467:A:T	0	54818467	T	A
19	chr19:54818479:A:G	0	54818479	G	A
19	chr19:54818564:C:T	0	54818564	T	C
19	chr19:54818870:G:C	0	54818870	C	G
19	chr19:54819009:G:A	0	54819009	A	G
19	chr19:54819016:G:A	0	54819016	A	G
19	chr19:54819067:A:G	0	54819067	G	A
19	chr19:54819301:A:G	0	54819301	G	A
19	chr19:54821259:A:G	0	54821259	G	A
19	chr19:54821568:C:T	0	54821568	T	C
19	chr19:54822493:T:C	0	54822493	C	T
19	chr19:54822963:G:A	0	54822963	A	G
19	chr19:54823491:T:C	0	54823491	C	T
19	chr19:54824303:G:A	0	54824303	A	G
19	chr19:54824360:A:G	0	54824360	G	A
19	chr19:54824450:G:A	0	54824450	A	G
19	chr19:54824479:C:T	0	54824479	T	C
19	chr19:54824670:T:C	0	54824670	C	T
19	chr19:54824684:AC:A	0	54824684	A	AC
19	chr19:54824701:A:G	0	54824701	G	A
19	chr19:54824717:T:C	0	54824717	C	T
19	chr19:54824741:T:C	0	54824741	C	T
19	chr19:54825339:C:A	0	54825339	A	C
19	chr19:54825526:C:T	0	54825526	T	C
19	chr19:54825568:C:T	0	54825568	T	C
19	chr19:54825579:G:A	0	54825579	A	G
19	chr19:54825659:C:T	0	54825659	T	C
19	chr19:54825663:A:G	0	54825663	G	A
19	chr19:54825667:T:C	0	54825667	C	T
19	chr19:54826033:A:C	0	54826033	C	A
19	chr19:54826081:T:C	0	54826081	C	T
19	chr19:54826099:G:C	0	54826099	C	G
19	chr19:54826121:C:T	0	54826121	T	C
19	chr19:54826237:A:G	0	54826237	G	A
19	chr19:54826803:G:T	0	54826803	T	G
19	chr19:54826820:C:A	0	54826820	A	C
19	chr19:54826823:G:C	0	54826823	C	G
19	chr19:54826865:G:A	0	54826865	A	G
19	chr19:54826867:A:G	0	54826867	G	A
19	chr19:54826983:AG:A	0	54826983	A	AG
19	chr19:54827015:T:G	0	54827015	G	T
19	chr19:54827057:G:A	0	54827057	A	G
19	chr19:54827124:T:C	0	54827124	C	T
19	chr19:54827134:A:G	0	54827134	G	A
19	chr19:54827378:G:A	0	54827378	A	G
19	chr19:54827467:C:T	0	54827467	T	C
19	chr19:54827491:A:G	0	54827491	G	A
19	chr19:54827545:G:A	0	54827545	A	G
19	chr19:54827828:C:G	0	54827828	G	C
19	chr19:54827899:T:C	0	54827899	C	T
19	chr19:54827940:T:C	0	54827940	C	T
19	chr19:54828002:T:C	0	54828002	C	T
19	chr19:54828101:C:G	0	54828101	G	C
19	chr19:54828103:G:C	0	54828103	C	G
19	chr19:54828148:G:A	0	54828148	A	G
19	chr19:54828700:A:T	0	54828700	T	A
19	chr19:54828799:C:T	0	54828799	T	C
19	chr19:54828801:C:A	0	54828801	A	C
19	chr19:54828803:G:A	0	54828803	A	G
19	chr19:54828807:T:C	0	54828807	C	T
19	chr19:54828836:C:A	0	54828836	A	C
19	chr19:54828848:A:G	0	54828848	G	A
19	chr19:54828852:T:C	0	54828852	C	T
19	chr19:54828863:C:T	0	54828863	T	C
19	chr19:54828891:G:A	0	54828891	A	G
19	chr19:54829184:C:T	0	54829184	T	C
19	chr19:54829228:A:G	0	54829228	G	A
19	chr19:54829264:T:C	0	54829264	C	T
19	chr19:54829271:A:T	0	54829271	T	A
19	chr19:54829284:C:G	0	54829284	G	C
19	chr19:54829316:A:G	0	54829316	G	A
19	chr19:54829339:C:T	0	54829339	T	C
19	chr19:54829367:C:T	0	54829367	T	C
19	chr19:54829386:G:C	0	54829386	C	G
19	chr19:54829406:T:A	0	54829406	A	T
19	chr19:54829413:C:T	0	54829413	T	C
19	chr19:54829418:T:C	0	54829418	C	T
19	chr19:54829445:T:G	0	54829445	G	T
19	chr19:54829451:G:A	0	54829451	A	G
19	chr19:54829483:C:G	0	54829483	G	C
19	chr19:54829549:G:A	0	54829549	A	G
19	chr19:54829572:A:G	0	54829572	G	A
19	chr19:54829671:T:C	0	54829671	C	T
19	chr19:54829712:C:G	0	54829712	G	C
19	chr19:54829749:A:C	0	54829749	C	A
19	chr19:54830101:C:T	0	54830101	T	C
19	chr19:54830118:C:A	0	54830118	A	C
19	chr19:54830120:G:C	0	54830120	C	G
19	chr19:54830129:A:T	0	54830129	T	A
19	chr19:54830140:G:A	0	54830140	A	G
19	chr19:54830206:T:A	0	54830206	A	T
19	chr19:54830217:T:G	0	54830217	G	T
19	chr19:54830227:G:A	0	54830227	A	G
19	chr19:54830243:A:G	0	54830243	G	A
19	chr19:54830265:C:T	0	54830265	T	C
19	chr19:54830269:C:T	0	54830269	T	C
19	chr19:54830336:A:G	0	54830336	G	A
19	chr19:54830575:A:G	0	54830575	G	A
19	chr19:54830587:G:T	0	54830587	T	G
19	chr19:54830602:A:C	0	54830602	C	A
19	chr19:54830624:G:A	0	54830624	A	G
19	chr19:54830628:T:C	0	54830628	C	T
19	chr19:54830800:TG:T	0	54830800	T	TG
19	chr19:54830802:TA:T	0	54830802	T	TA
19	chr19:54830830:T:G	0	54830830	G	T
19	chr19:54830850:C:T	0	54830850	T	C
19	chr19:54830859:T:C	0	54830859	C	T
19	chr19:54830862:G:A	0	54830862	A	G
19	chr19:54830865:G:A	0	54830865	A	G
19	chr19:54830866:G:A	0	54830866	A	G
19	chr19:54830882:C:T	0	54830882	T	C
19	chr19:54830949:C:T	0	54830949	T	C
19	chr19:54831485:CAAT:C	0	54831485	C	CAAT
19	chr19:54831526:GAATAAGT:G	0	54831526	G	GAATAAGT
19	chr19:54831549:C:A	0	54831549	A	C
19	chr19:54831563:T:A	0	54831563	A	T
19	chr19:54831584:A:G	0	54831584	G	A
19	chr19:54831653:C:T	0	54831653	T	C
19	chr19:54831842:T:C	0	54831842	C	T
19	chr19:54831849:G:A	0	54831849	A	G
19	chr19:54831870:T:C	0	54831870	C	T
19	chr19:54831874:G:A	0	54831874	A	G
19	chr19:54831888:G:A	0	54831888	A	G
19	chr19:54831907:T:C	0	54831907	C	T
19	chr19:54831927:T:A	0	54831927	A	T
19	chr19:54831948:T:C	0	54831948	C	T
19	chr19:54831961:A:G	0	54831961	G	A
19	chr19:54831977:G:A	0	54831977	A	G
19	chr19:54831988:G:A	0	54831988	A	G
19	chr19:54832016:C:T	0	54832016	T	C
19	chr19:54832048:G:A	0	54832048	A	G
19	chr19:54832060:G:A	0	54832060	A	G
19	chr19:54832114:T:C	0	54832114	C	T
19	chr19:54832123:C:G	0	54832123	G	C
19	chr19:54832173:A:G	0	54832173	G	A
19	chr19:54832195:A:T	0	54832195	T	A
19	chr19:54832207:A:C	0	54832207	C	A
19	chr19:54832221:T:G	0	54832221	G	T
19	chr19:54832371:T:C	0	54832371	C	T
19	chr19:54832379:C:T	0	54832379	T	C
19	chr19:54832399:T:C	0	54832399	C	T
19	chr19:54832427:C:T	0	54832427	T	C
19	chr19:54832454:T:A	0	54832454	A	T
19	chr19:54832471:T:C	0	54832471	C	T
19	chr19:54832495:C:T	0	54832495	T	C
19	chr19:54832501:T:C	0	54832501	C	T
19	chr19:54832526:T:G	0	54832526	G	T
19	chr19:54832557:T:C	0	54832557	C	T
19	chr19:54832595:T:C	0	54832595	C	T
19	chr19:54832606:G:A	0	54832606	A	G
19	chr19:54832612:C:A	0	54832612	A	C
19	chr19:54832784:T:G	0	54832784	G	T
19	chr19:54832812:G:A	0	54832812	A	G
19	chr19:54849083:G:A	0	54849083	A	G
19	chr19:54849102:G:A	0	54849102	A	G
19	chr19:54849220:C:T	0	54849220	T	C
19	chr19:54851595:G:A	0	54851595	A	G
19	chr19:54851728:T:C	0	54851728	C	T
19	chr19:54852049:G:A	0	54852049	A	G
19	chr19:54852249:G:A	0	54852249	A	G
19	chr19:54852400:A:G	0	54852400	G	A
19	chr19:54852441:A:C	0	54852441	C	A
19	chr19:54853847:C:T	0	54853847	T	C
19	chr19:54853865:G:T	0	54853865	T	G
19	chr19:54853888:G:A	0	54853888	A	G
19	chr19:54854144:G:A	0	54854144	A	G
19	chr19:54855856:G:A	0	54855856	A	G
19	chr19:54855996:T:C	0	54855996	C	T
19	chr19:54857392:C:G	0	54857392	G	C
19	chr19:54857410:A:T	0	54857410	T	A
19	chr19:54858722:T:C	0	54858722	C	T
19	chr19:54859390:A:C	0	54859390	C	A
19	chr19:54859612:G:C	0	54859612	C	G
19	chr19:54859629:A:G	0	54859629	G	A
19	chr19:54859992:G:C	0	54859992	C	G
19	chr19:54860058:G:A	0	54860058	A	G
19	chr19:54860426:G:A	0	54860426	A	G
19	chr19:54860707:T:A	0	54860707	A	T
19	chr19:54860712:T:G	0	54860712	G	T
19	chr19:54860792:T:G	0	54860792	G	T
19	chr19:54860796:G:A	0	54860796	A	G
19	chr19:54860808:CA:C	0	54860808	C	CA
19	chr19:54860858:G:T	0	54860858	T	G
19	chr19:54860874:G:T	0	54860874	T	G
19	chr19:54860878:C:G	0	54860878	G	C
19	chr19:54860885:T:C	0	54860885	C	T
19	chr19:54860895:G:A	0	54860895	A	G
19	chr19:54860913:T:C	0	54860913	C	T
19	chr19:54860920:A:G	0	54860920	G	A
19	chr19:54860972:C:T	0	54860972	T	C
19	chr19:54860994:A:C	0	54860994	C	A
19	chr19:54861000:T:C	0	54861000	C	T
19	chr19:54861014:A:G	0	54861014	G	A
19	chr19:54861064:T:C	0	54861064	C	T
19	chr19:54861072:A:G	0	54861072	G	A
19	chr19:54861108:G:C	0	54861108	C	G
19	chr19:54861166:A:G	0	54861166	G	A
19	chr19:54861198:G:A	0	54861198	A	G
19	chr19:54861389:G:A	0	54861389	A	G
19	chr19:54861606:A:G	0	54861606	G	A
19	chr19:54861645:T:G	0	54861645	G	T
19	chr19:54861733:C:T	0	54861733	T	C
19	chr19:54861907:T:G	0	54861907	G	T
19	chr19:54862255:T:A	0	54862255	A	T
19	chr19:54862412:C:A	0	54862412	A	C
19	chr19:54862528:C:T	0	54862528	T	C
19	chr19:54862560:G:T	0	54862560	T	G
19	chr19:54862578:C:G	0	54862578	G	C
19	chr19:54862625:T:C	0	54862625	C	T
19	chr19:54862632:T:C	0	54862632	C	T
19	chr19:54865625:T:C	0	54865625	C	T
19	chr19:54865626:G:A	0	54865626	A	G
19	chr19:54865975:G:A	0	54865975	A	G
19	chr19:54866022:G:A	0	54866022	A	G
19	chr19:54866144:C:G	0	54866144	G	C
19	chr19:54866197:G:A	0	54866197	A	G
19	chr19:54866553:C:T	0	54866553	T	C
19	chr19:54866628:T:C	0	54866628	C	T
19	chr19:54866772:A:C	0	54866772	C	A
19	chr19:54866800:A:G	0	54866800	G	A
19	chr19:54866808:G:T	0	54866808	T	G
19	chr19:54866819:G:C	0	54866819	C	G
19	chr19:54866822:C:T	0	54866822	T	C
19	chr19:54866874:C:T	0	54866874	T	C
19	chr19:54866897:C:G	0	54866897	G	C
19	chr19:54866930:G:T	0	54866930	T	G
19	chr19:54866935:T:C	0	54866935	C	T
19	chr19:54867131:T:C	0	54867131	C	T
19	chr19:54867166:C:T	0	54867166	T	C
19	chr19:54867214:C:T	0	54867214	T	C
19	chr19:54867670:G:A	0	54867670	A	G
19	chr19:54867871:A:T	0	54867871	T	A
19	chr19:54868070:T:C	0	54868070	C	T
19	chr19:54868379:A:G	0	54868379	G	A
19	chr19:54868531:A:C	0	54868531	C	A
19	chr19:54868588:C:T	0	54868588	T	C
19	chr19:54868759:A:G	0	54868759	G	A
19	chr19:54869214:G:A	0	54869214	A	G
19	chr19:54869719:A:G	0	54869719	G	A
19	chr19:54870060:G:A	0	54870060	A	G
19	chr19:54870111:A:G	0	54870111	G	A
19	chr19:54870391:T:C	0	54870391	C	T
19	chr19:54870396:G:A	0	54870396	A	G
19	chr19:54870598:T:TCA	0	54870598	TCA	T
19	chr19:54871077:C:T	0	54871077	T	C
19	chr19:54871155:C:T	0	54871155	T	C
19	chr19:54871375:G:A	0	54871375	A	G
19	chr19:54871457:T:C	0	54871457	C	T
19	chr19:54871535:T:C	0	54871535	C	T
19	chr19:54871595:G:A	0	54871595	A	G
19	chr19:54871641:A:C	0	54871641	C	A
19	chr19:54871701:A:C	0	54871701	C	A
19	chr19:54872022:C:T	0	54872022	T	C
19	chr19:54872067:C:G	0	54872067	G	C
19	chr19:54872451:G:A	0	54872451	A	G
19	chr19:54872485:C:T	0	54872485	T	C
19	chr19:54872521:A:G	0	54872521	G	A
19	chr19:54872711:C:T	0	54872711	T	C
19	chr19:54872737:A:G	0	54872737	G	A
19	chr19:54872900:A:G	0	54872900	G	A
19	chr19:54873023:A:G	0	54873023	G	A
19	chr19:54873341:C:A	0	54873341	A	C
19	chr19:54873950:G:A	0	54873950	A	G
19	chr19:54873979:T:C	0	54873979	C	T
19	chr19:54874148:T:C	0	54874148	C	T
19	chr19:54874506:C:G	0	54874506	G	C
19	chr19:54874705:A:AT	0	54874705	AT	A
19	chr19:54874997:T:C	0	54874997	C	T
19	chr19:54874999:T:C	0	54874999	C	T
19	chr19:54875189:C:T	0	54875189	T	C
19	chr19:54875434:A:G	0	54875434	G	A
19	chr19:54875464:A:G	0	54875464	G	A
19	chr19:54875944:C:T	0	54875944	T	C
19	chr19:54876052:C:A	0	54876052	A	C
19	chr19:54876187:C:G	0	54876187	G	C
19	chr19:54876497:G:A	0	54876497	A	G
19	chr19:54876653:C:T	0	54876653	T	C
19	chr19:54876681:A:G	0	54876681	G	A
19	chr19:54876682:A:G	0	54876682	G	A
19	chr19:54876685:C:T	0	54876685	T	C
19	chr19:54876686:A:G	0	54876686	G	A
19	chr19:54876701:T:C	0	54876701	C	T
19	chr19:54876704:G:A	0	54876704	A	G
19	chr19:54876762:C:T	0	54876762	T	C
19	chr19:54876789:T:C	0	54876789	C	T
19	chr19:54876808:C:T	0	54876808	T	C
19	chr19:54876838:G:A	0	54876838	A	G
19	chr19:54877419:T:C	0	54877419	C	T
19	chr19:54877573:T:G	0	54877573	G	T
19	chr19:54877576:C:T	0	54877576	T	C
19	chr19:54877642:T:C	0	54877642	C	T
19	chr19:54877688:T:G	0	54877688	G	T
19	chr19:54877706:T:C	0	54877706	C	T
19	chr19:54877719:A:C	0	54877719	C	A
19	chr19:54878009:A:G	0	54878009	G	A
19	chr19:54878071:C:A	0	54878071	A	C
19	chr19:54878076:C:T	0	54878076	T	C
19	chr19:54878208:T:C	0	54878208	C	T
19	chr19:54878404:G:A	0	54878404	A	G
19	chr19:54878455:C:T	0	54878455	T	C
19	chr19:54878939:T:C	0	54878939	C	T
19	chr19:54879145:A:G	0	54879145	G	A
19	chr19:54879377:G:A	0	54879377	A	G
19	chr19:54879406:G:A	0	54879406	A	G
19	chr19:54879647:C:A	0	54879647	A	C
19	chr19:54879976:C:T	0	54879976	T	C
19	chr19:54880218:G:A	0	54880218	A	G
19	chr19:54880250:A:T	0	54880250	T	A
19	chr19:54880263:T:TG	0	54880263	TG	T
19	chr19:54880342:T:C	0	54880342	C	T
19	chr19:54881299:C:T	0	54881299	T	C
19	chr19:54881501:T:G	0	54881501	G	T
19	chr19:54881613:C:T	0	54881613	T	C
19	chr19:54881614:C:T	0	54881614	T	C
19	chr19:54881661:G:A	0	54881661	A	G
19	chr19:54881709:G:A	0	54881709	A	G
19	chr19:54881797:T:C	0	54881797	C	T
19	chr19:54881822:A:G	0	54881822	G	A
19	chr19:54882390:A:G	0	54882390	G	A
19	chr19:54882868:G:T	0	54882868	T	G
19	chr19:54883323:A:G	0	54883323	G	A
19	chr19:54883816:G:A	0	54883816	A	G
19	chr19:54883938:C:G	0	54883938	G	C
19	chr19:54884171:A:G	0	54884171	G	A
19	chr19:54884900:A:G	0	54884900	G	A
19	chr19:54885201:A:G	0	54885201	G	A
19	chr19:54885501:G:A	0	54885501	A	G
19	chr19:54885805:G:A	0	54885805	A	G
19	chr19:54885968:T:C	0	54885968	C	T
19	chr19:54886454:C:T	0	54886454	T	C
19	chr19:54886495:G:C	0	54886495	C	G
19	chr19:54886606:C:T	0	54886606	T	C
19	chr19:54886690:G:A	0	54886690	A	G
19	chr19:54886824:C:T	0	54886824	T	C
19	chr19:54886844:G:A	0	54886844	A	G
19	chr19:54887009:TGCCTGTAATCCCAGCACTTTGGGAGGCTGGGCGCCGTGGCTCAC:T	0	54887009	T	TGCCTGTAATCCCAGCACTTTGGGAGGCTGGGCGCCGTGGCTCAC
19	chr19:54887078:A:G	0	54887078	G	A
19	chr19:54887180:C:T	0	54887180	T	C
19	chr19:54887197:T:C	0	54887197	C	T
19	chr19:54887289:A:G	0	54887289	G	A
19	chr19:54887321:T:C	0	54887321	C	T
19	chr19:54887481:C:T	0	54887481	T	C
19	chr19:54887495:C:T	0	54887495	T	C
19	chr19:54887576:G:A	0	54887576	A	G
19	chr19:54887596:C:T	0	54887596	T	C
19	chr19:54887607:T:C	0	54887607	C	T
19	chr19:54887643:A:G	0	54887643	G	A
19	chr19:54887947:G:T	0	54887947	T	G
19	chr19:54888276:T:C	0	54888276	C	T
19	chr19:54888317:C:T	0	54888317	T	C
19	chr19:54888553:C:T	0	54888553	T	C
19	chr19:54888769:G:A	0	54888769	A	G
19	chr19:54888807:G:A	0	54888807	A	G
19	chr19:54888858:G:A	0	54888858	A	G
19	chr19:54888925:G:A	0	54888925	A	G
19	chr19:54888962:G:A	0	54888962	A	G
19	chr19:54889090:T:C	0	54889090	C	T
19	chr19:54889605:G:A	0	54889605	A	G
19	chr19:54889804:A:G	0	54889804	G	A
19	chr19:54890046:T:C	0	54890046	C	T
19	chr19:54890081:G:T	0	54890081	T	G
19	chr19:54890090:A:G	0	54890090	G	A
19	chr19:54890115:A:G	0	54890115	G	A
19	chr19:54890259:CA:C	0	54890259	C	CA
19	chr19:54890358:C:T	0	54890358	T	C
19	chr19:54890366:T:G	0	54890366	G	T
19	chr19:54890707:T:C	0	54890707	C	T
19	chr19:54891325:T:G	0	54891325	G	T
19	chr19:54892019:A:T	0	54892019	T	A
19	chr19:54892198:A:G	0	54892198	G	A
19	chr19:54892907:T:C	0	54892907	C	T
19	chr19:54893025:T:C	0	54893025	C	T
19	chr19:54893125:T:C	0	54893125	C	T
19	chr19:54893919:T:C	0	54893919	C	T
19	chr19:54894258:G:A	0	54894258	A	G
19	chr19:54894268:T:C	0	54894268	C	T
19	chr19:54894345:A:G	0	54894345	G	A
19	chr19:54894375:C:T	0	54894375	T	C
19	chr19:54894376:A:G	0	54894376	G	A
19	chr19:54894570:CATCAGTTAAGGCAGGAACAGGCCATTTTCATTTCTTTCGTGGTGG:C	0	54894570	C	CATCAGTTAAGGCAGGAACAGGCCATTTTCATTTCTTTCGTGGTGG
19	chr19:54894771:C:T	0	54894771	T	C
19	chr19:54895021:T:A	0	54895021	A	T
19	chr19:54895045:C:T	0	54895045	T	C
19	chr19:54895046:T:C	0	54895046	C	T
19	chr19:54895056:A:G	0	54895056	G	A
19	chr19:54895286:G:T	0	54895286	T	G
19	chr19:54895362:C:T	0	54895362	T	C
19	chr19:54895377:C:T	0	54895377	T	C
19	chr19:54895379:T:G	0	54895379	G	T
19	chr19:54895483:A:T	0	54895483	T	A
19	chr19:54895488:T:C	0	54895488	C	T
19	chr19:54895496:T:C	0	54895496	C	T
19	chr19:54895497:G:A	0	54895497	A	G
19	chr19:54895601:C:G	0	54895601	G	C
19	chr19:54895797:A:G	0	54895797	G	A
19	chr19:54895901:T:A	0	54895901	A	T
19	chr19:54896262:T:G	0	54896262	G	T
19	chr19:54896321:T:A	0	54896321	A	T
19	chr19:54896325:C:T	0	54896325	T	C
19	chr19:54896335:A:G	0	54896335	G	A
19	chr19:54896414:C:T	0	54896414	T	C
19	chr19:54896792:T:G	0	54896792	G	T
19	chr19:54896802:A:G	0	54896802	G	A
19	chr19:54896831:A:G	0	54896831	G	A
19	chr19:54896832:C:T	0	54896832	T	C
19	chr19:54896865:C:T	0	54896865	T	C
19	chr19:54896866:G:A	0	54896866	A	G
19	chr19:54896874:T:G	0	54896874	G	T
19	chr19:54897016:A:G	0	54897016	G	A
19	chr19:54897027:T:C	0	54897027	C	T
19	chr19:54897075:T:C	0	54897075	C	T
19	chr19:54897135:T:C	0	54897135	C	T
19	chr19:54897147:C:G	0	54897147	G	C
19	chr19:54897149:A:C	0	54897149	C	A
19	chr19:54897159:T:C	0	54897159	C	T
19	chr19:54897235:C:T	0	54897235	T	C
19	chr19:54897263:C:T	0	54897263	T	C
19	chr19:54897280:T:C	0	54897280	C	T
19	chr19:54897362:C:T	0	54897362	T	C
19	chr19:54897366:A:G	0	54897366	G	A
19	chr19:54897376:T:C	0	54897376	C	T
19	chr19:54897379:T:G	0	54897379	G	T
19	chr19:54897450:T:C	0	54897450	C	T
19	chr19:54897633:A:G	0	54897633	G	A
19	chr19:54897639:C:T	0	54897639	T	C
19	chr19:54897649:T:G	0	54897649	G	T
19	chr19:54897687:T:C	0	54897687	C	T
19	chr19:54897722:T:C	0	54897722	C	T
19	chr19:54897743:A:G	0	54897743	G	A
19	chr19:54897756:A:G	0	54897756	G	A
19	chr19:54897783:G:T	0	54897783	T	G
19	chr19:54897816:T:C	0	54897816	C	T
19	chr19:54897887:A:G	0	54897887	G	A
19	chr19:54897928:G:C	0	54897928	C	G
19	chr19:54897960:A:G	0	54897960	G	A
19	chr19:54897994:A:G	0	54897994	G	A
19	chr19:54898118:C:T	0	54898118	T	C
19	chr19:54898137:C:T	0	54898137	T	C
19	chr19:54898277:T:C	0	54898277	C	T
19	chr19:54898382:G:A	0	54898382	A	G
19	chr19:54898518:C:T	0	54898518	T	C
19	chr19:54898550:T:C	0	54898550	C	T
19	chr19:54898676:C:T	0	54898676	T	C
19	chr19:54898867:G:A	0	54898867	A	G
19	chr19:54898959:C:T	0	54898959	T	C
19	chr19:54899058:C:T	0	54899058	T	C
19	chr19:54899291:C:T	0	54899291	T	C
19	chr19:54899433:T:C	0	54899433	C	T
19	chr19:54899554:G:A	0	54899554	A	G
19	chr19:54899591:G:A	0	54899591	A	G
19	chr19:54899876:C:T	0	54899876	T	C
19	chr19:54900171:T:C	0	54900171	C	T
19	chr19:54900220:A:C	0	54900220	C	A
19	chr19:54900269:G:T	0	54900269	T	G
19	chr19:54900276:G:A	0	54900276	A	G
19	chr19:54900420:G:A	0	54900420	A	G
19	chr19:54900496:G:A	0	54900496	A	G
19	chr19:54901099:A:G	0	54901099	G	A
19	chr19:54901766:A:G	0	54901766	G	A
19	chr19:54901875:A:G	0	54901875	G	A
19	chr19:54901949:C:T	0	54901949	T	C
19	chr19:54902744:G:A	0	54902744	A	G
19	chr19:54902789:C:T	0	54902789	T	C
19	chr19:54902835:TAAG:T	0	54902835	T	TAAG
19	chr19:54902898:A:G	0	54902898	G	A
19	chr19:54903022:T:C	0	54903022	C	T
19	chr19:54903304:A:G	0	54903304	G	A
19	chr19:54903669:ATAT:A	0	54903669	A	ATAT
19	chr19:54903728:G:A	0	54903728	A	G
19	chr19:54904034:G:A	0	54904034	A	G
19	chr19:54904258:A:T	0	54904258	T	A
19	chr19:54904310:T:C	0	54904310	C	T
19	chr19:54904313:A:G	0	54904313	G	A
19	chr19:54904513:G:A	0	54904513	A	G
19	chr19:54905208:T:C	0	54905208	C	T
19	chr19:54905381:G:A	0	54905381	A	G
19	chr19:54905508:G:A	0	54905508	A	G
19	chr19:54905519:A:G	0	54905519	G	A
19	chr19:54905530:C:T	0	54905530	T	C
19	chr19:54905596:C:T	0	54905596	T	C
19	chr19:54905605:C:T	0	54905605	T	C
19	chr19:54905725:G:A	0	54905725	A	G
19	chr19:54906111:A:G	0	54906111	G	A
19	chr19:54906373:A:G	0	54906373	G	A
19	chr19:54906696:C:A	0	54906696	A	C
19	chr19:54907100:C:T	0	54907100	T	C
19	chr19:54908273:C:T	0	54908273	T	C
19	chr19:54908333:A:G	0	54908333	G	A
19	chr19:54908819:G:A	0	54908819	A	G
19	chr19:54908874:G:T	0	54908874	T	G
19	chr19:54909102:G:A	0	54909102	A	G
19	chr19:54909565:G:C	0	54909565	C	G
19	chr19:54909686:A:G	0	54909686	G	A
19	chr19:54909849:C:T	0	54909849	T	C
19	chr19:54910577:AAAAC:A	0	54910577	A	AAAAC
19	chr19:54910674:G:C	0	54910674	C	G
19	chr19:54911112:C:T	0	54911112	T	C
19	chr19:54911118:A:G	0	54911118	G	A
19	chr19:54911124:A:G	0	54911124	G	A
19	chr19:54911162:C:T	0	54911162	T	C
19	chr19:54911240:G:A	0	54911240	A	G
19	chr19:54911325:G:A	0	54911325	A	G
19	chr19:54911489:T:C	0	54911489	C	T
19	chr19:54911735:C:T	0	54911735	T	C
19	chr19:54912120:T:C	0	54912120	C	T
19	chr19:54912395:A:G	0	54912395	G	A
19	chr19:54912939:G:A	0	54912939	A	G
19	chr19:54913706:C:T	0	54913706	T	C
19	chr19:54913707:A:G	0	54913707	G	A
19	chr19:54913913:T:C	0	54913913	C	T
19	chr19:54914463:T:C	0	54914463	C	T
19	chr19:54914725:G:A	0	54914725	A	G
19	chr19:54914930:G:A	0	54914930	A	G
19	chr19:54915227:C:G	0	54915227	G	C
19	chr19:54915980:A:G	0	54915980	G	A
19	chr19:54916142:G:A	0	54916142	A	G
19	chr19:54917508:T:C	0	54917508	C	T
19	chr19:54917548:C:T	0	54917548	T	C
19	chr19:54917673:C:G	0	54917673	G	C
19	chr19:54918223:C:T	0	54918223	T	C
19	chr19:54919206:A:C	0	54919206	C	A
19	chr19:54919439:AGG:A	0	54919439	A	AGG
19	chr19:54919672:G:A	0	54919672	A	G
19	chr19:54920022:G:A	0	54920022	A	G
19	chr19:54920923:T:C	0	54920923	C	T
19	chr19:54921974:G:A	0	54921974	A	G
19	chr19:54922953:G:A	0	54922953	A	G
19	chr19:54923090:G:C	0	54923090	C	G
19	chr19:54923134:C:T	0	54923134	T	C
19	chr19:54923207:G:A	0	54923207	A	G
19	chr19:54923355:A:C	0	54923355	C	A
19	chr19:54923450:A:G	0	54923450	G	A
19	chr19:54923899:TC:T	0	54923899	T	TC
19	chr19:54924164:C:T	0	54924164	T	C
19	chr19:54924188:G:A	0	54924188	A	G
19	chr19:54924271:A:G	0	54924271	G	A
19	chr19:54924273:A:G	0	54924273	G	A
19	chr19:54924413:C:T	0	54924413	T	C
19	chr19:54924531:A:G	0	54924531	G	A
19	chr19:54924563:G:A	0	54924563	A	G
19	chr19:54924649:A:G	0	54924649	G	A
19	chr19:54925595:C:A	0	54925595	A	C
19	chr19:54925609:C:A	0	54925609	A	C
19	chr19:54925857:G:A	0	54925857	A	G
19	chr19:54925868:C:T	0	54925868	T	C
19	chr19:54926057:C:T	0	54926057	T	C
19	chr19:54926518:G:A	0	54926518	A	G
19	chr19:54926572:G:C	0	54926572	C	G
19	chr19:54926628:A:C	0	54926628	C	A
19	chr19:54927377:G:A	0	54927377	A	G
19	chr19:54927463:G:T	0	54927463	T	G
19	chr19:54927482:A:G	0	54927482	G	A
19	chr19:54927798:T:C	0	54927798	C	T
19	chr19:54927800:C:G	0	54927800	G	C
19	chr19:54927953:C:T	0	54927953	T	C
19	chr19:54928003:A:G	0	54928003	G	A
19	chr19:54928104:T:C	0	54928104	C	T
19	chr19:54928174:T:C	0	54928174	C	T
19	chr19:54928177:G:A	0	54928177	A	G
19	chr19:54928271:A:G	0	54928271	G	A
19	chr19:54928298:G:A	0	54928298	A	G
19	chr19:54928453:G:T	0	54928453	T	G
19	chr19:54928470:A:G	0	54928470	G	A
19	chr19:54928989:G:A	0	54928989	A	G
19	chr19:54929407:TTACTC:T	0	54929407	T	TTACTC
19	chr19:54929517:T:G	0	54929517	G	T
19	chr19:54929972:A:G	0	54929972	G	A
19	chr19:54930032:G:A	0	54930032	A	G
19	chr19:54930059:A:G	0	54930059	G	A
19	chr19:54930275:C:T	0	54930275	T	C
19	chr19:54930373:A:G	0	54930373	G	A
19	chr19:54930376:C:T	0	54930376	T	C
19	chr19:54930401:G:A	0	54930401	A	G
19	chr19:54930534:T:C	0	54930534	C	T
19	chr19:54930627:A:G	0	54930627	G	A
19	chr19:54930912:A:C	0	54930912	C	A
19	chr19:54931042:C:A	0	54931042	A	C
19	chr19:54931281:G:A	0	54931281	A	G
19	chr19:54931414:G:A	0	54931414	A	G
19	chr19:54931619:C:T	0	54931619	T	C
19	chr19:54931628:T:C	0	54931628	C	T
19	chr19:54931716:G:A	0	54931716	A	G
19	chr19:54932056:A:G	0	54932056	G	A
19	chr19:54932262:C:T	0	54932262	T	C
19	chr19:54932413:G:A	0	54932413	A	G
19	chr19:54932694:C:T	0	54932694	T	C
19	chr19:54932717:G:A	0	54932717	A	G
19	chr19:54932749:A:G	0	54932749	G	A
19	chr19:54933806:T:C	0	54933806	C	T
19	chr19:54934053:G:C	0	54934053	C	G
19	chr19:54934957:G:A	0	54934957	A	G
19	chr19:54935262:C:T	0	54935262	T	C
19	chr19:54935625:G:A	0	54935625	A	G
19	chr19:54935646:C:T	0	54935646	T	C
19	chr19:54935814:A:G	0	54935814	G	A
19	chr19:54935930:T:C	0	54935930	C	T
19	chr19:54935973:T:C	0	54935973	C	T
19	chr19:54935974:C:T	0	54935974	T	C
19	chr19:54936133:G:A	0	54936133	A	G
19	chr19:54936204:A:G	0	54936204	G	A
19	chr19:54936227:A:G	0	54936227	G	A
19	chr19:54936472:A:C	0	54936472	C	A
19	chr19:54937731:G:C	0	54937731	C	G
19	chr19:54938387:G:A	0	54938387	A	G
19	chr19:54939287:T:C	0	54939287	C	T
19	chr19:54939864:C:T	0	54939864	T	C
19	chr19:54940429:C:T	0	54940429	T	C
19	chr19:54940522:T:C	0	54940522	C	T
19	chr19:54940801:T:C	0	54940801	C	T
19	chr19:54941766:G:A	0	54941766	A	G
19	chr19:54942050:G:A	0	54942050	A	G
19	chr19:54942143:C:T	0	54942143	T	C
19	chr19:54944189:T:G	0	54944189	G	T
19	chr19:54944209:T:C	0	54944209	C	T
19	chr19:54946942:A:G	0	54946942	G	A
19	chr19:54947186:A:G	0	54947186	G	A
19	chr19:54947305:C:A	0	54947305	A	C
19	chr19:54947433:G:A	0	54947433	A	G
19	chr19:54948146:A:G	0	54948146	G	A
19	chr19:54948641:A:G	0	54948641	G	A
19	chr19:54949826:T:C	0	54949826	C	T
19	chr19:54950642:T:C	0	54950642	C	T
19	chr19:54950693:T:G	0	54950693	G	T
19	chr19:54950709:G:A	0	54950709	A	G
19	chr19:54950721:C:G	0	54950721	G	C
19	chr19:54950723:T:G	0	54950723	G	T
19	chr19:54950745:A:G	0	54950745	G	A
19	chr19:54950778:T:A	0	54950778	A	T
19	chr19:54951326:CA:C	0	54951326	C	CA
19	chr19:54951854:A:T	0	54951854	T	A
19	chr19:54952090:A:C	0	54952090	C	A
19	chr19:54953523:G:A	0	54953523	A	G
19	chr19:54953902:G:C	0	54953902	C	G
19	chr19:54955025:C:CT	0	54955025	CT	C
19	chr19:54955046:G:C	0	54955046	C	G
19	chr19:54955065:C:T	0	54955065	T	C
19	chr19:54955489:T:C	0	54955489	C	T
19	chr19:54955559:A:G	0	54955559	G	A
19	chr19:54955697:G:A	0	54955697	A	G
19	chr19:54955709:T:C	0	54955709	C	T
19	chr19:54955943:G:C	0	54955943	C	G
19	chr19:54956239:T:C	0	54956239	C	T
19	chr19:54957310:T:C	0	54957310	C	T
19	chr19:54957844:C:A	0	54957844	A	C
19	chr19:54958782:T:TC	0	54958782	TC	T
19	chr19:54959225:G:A	0	54959225	A	G
19	chr19:54960335:T:C	0	54960335	C	T
19	chr19:54961216:A:C	0	54961216	C	A
19	chr19:54961249:G:A	0	54961249	A	G
19	chr19:54961340:G:A	0	54961340	A	G
19	chr19:54961513:A:G	0	54961513	G	A
19	chr19:54961564:T:A	0	54961564	A	T
19	chr19:54961835:A:G	0	54961835	G	A
19	chr19:54962630:T:C	0	54962630	C	T
19	chr19:54962688:C:T	0	54962688	T	C
19	chr19:54962760:C:T	0	54962760	T	C
19	chr19:54962824:C:T	0	54962824	T	C
19	chr19:54962860:A:G	0	54962860	G	A
19	chr19:54963134:A:G	0	54963134	G	A
19	chr19:54963137:G:A	0	54963137	A	G
19	chr19:54968024:T:C	0	54968024	C	T
19	chr19:54968101:C:T	0	54968101	T	C
19	chr19:54969076:C:G	0	54969076	G	C
19	chr19:54969108:T:G	0	54969108	G	T
19	chr19:54969433:G:A	0	54969433	A	G
19	chr19:54969952:G:C	0	54969952	C	G
19	chr19:54970030:G:A	0	54970030	A	G
19	chr19:54970301:T:C	0	54970301	C	T
19	chr19:54970867:T:C	0	54970867	C	T
19	chr19:54971623:T:C	0	54971623	C	T
19	chr19:54972219:T:C	0	54972219	C	T
19	chr19:54972926:C:T	0	54972926	T	C
19	chr19:54973075:C:T	0	54973075	T	C
19	chr19:54973191:A:G	0	54973191	G	A
19	chr19:54974418:G:A	0	54974418	A	G
19	chr19:54974531:G:A	0	54974531	A	G
19	chr19:54974943:G:A	0	54974943	A	G
19	chr19:54975259:C:T	0	54975259	T	C
19	chr19:54976564:C:T	0	54976564	T	C
19	chr19:54976629:G:C	0	54976629	C	G
19	chr19:54977238:G:A	0	54977238	A	G
19	chr19:54977288:G:A	0	54977288	A	G
19	chr19:54977360:G:A	0	54977360	A	G
19	chr19:54978336:G:A	0	54978336	A	G
19	chr19:54978494:C:G	0	54978494	G	C
19	chr19:54978704:G:A	0	54978704	A	G
19	chr19:54979467:G:A	0	54979467	A	G
19	chr19:54979934:G:A	0	54979934	A	G
19	chr19:54980327:C:T	0	54980327	T	C
19	chr19:54980491:G:T	0	54980491	T	G
19	chr19:54981080:C:G	0	54981080	G	C
19	chr19:54981196:G:A	0	54981196	A	G
19	chr19:54981242:C:T	0	54981242	T	C
19	chr19:54981727:C:G	0	54981727	G	C
19	chr19:54982073:C:T	0	54982073	T	C
19	chr19:54982479:C:T	0	54982479	T	C
19	chr19:54982789:G:A	0	54982789	A	G
19	chr19:54983244:A:G	0	54983244	G	A
19	chr19:54983270:T:C	0	54983270	C	T
19	chr19:54983283:A:G	0	54983283	G	A
19	chr19:54983847:A:G	0	54983847	G	A
19	chr19:54984012:G:A	0	54984012	A	G
19	chr19:54984110:T:TC	0	54984110	TC	T
19	chr19:54984172:G:A	0	54984172	A	G
19	chr19:54984225:T:G	0	54984225	G	T
19	chr19:54984297:T:C	0	54984297	C	T
19	chr19:54985398:C:T	0	54985398	T	C
19	chr19:54985477:A:G	0	54985477	G	A
19	chr19:54985627:A:G	0	54985627	G	A
19	chr19:54985735:C:T	0	54985735	T	C
19	chr19:54985922:G:A	0	54985922	A	G
19	chr19:54986138:C:T	0	54986138	T	C
19	chr19:54986458:G:A	0	54986458	A	G
19	chr19:54986487:A:G	0	54986487	G	A
19	chr19:54986575:A:G	0	54986575	G	A
19	chr19:54986911:G:A	0	54986911	A	G
19	chr19:54986949:A:G	0	54986949	G	A
19	chr19:54987376:G:A	0	54987376	A	G
19	chr19:54988333:C:T	0	54988333	T	C
19	chr19:54988666:T:C	0	54988666	C	T
19	chr19:54988847:A:G	0	54988847	G	A
19	chr19:54988905:C:T	0	54988905	T	C
19	chr19:54989397:G:A	0	54989397	A	G
19	chr19:54989436:C:T	0	54989436	T	C
19	chr19:54989848:T:G	0	54989848	G	T
19	chr19:54989948:G:A	0	54989948	A	G
19	chr19:54991126:AT:A	0	54991126	A	AT
19	chr19:54991242:T:G	0	54991242	G	T
19	chr19:54991553:A:AC	0	54991553	AC	A
19	chr19:54992419:T:C	0	54992419	C	T
19	chr19:54992715:C:T	0	54992715	T	C
19	chr19:54993274:GT:G	0	54993274	G	GT
19	chr19:54993412:A:T	0	54993412	T	A
19	chr19:54993598:T:C	0	54993598	C	T
19	chr19:54993739:C:CA	0	54993739	CA	C
19	chr19:54993791:A:C	0	54993791	C	A
19	chr19:54993840:T:C	0	54993840	C	T
19	chr19:54993903:G:A	0	54993903	A	G
19	chr19:54994189:C:T	0	54994189	T	C
19	chr19:54995071:C:T	0	54995071	T	C
19	chr19:54995545:C:G	0	54995545	G	C
19	chr19:54995758:C:T	0	54995758	T	C
19	chr19:54995780:G:A	0	54995780	A	G
19	chr19:54996061:AAC:A	0	54996061	A	AAC
19	chr19:54997068:C:T	0	54997068	T	C
19	chr19:54997108:A:G	0	54997108	G	A
19	chr19:54997194:C:T	0	54997194	T	C
19	chr19:54997925:C:T	0	54997925	T	C
19	chr19:54997932:C:T	0	54997932	T	C
19	chr19:54998175:C:T	0	54998175	T	C
19	chr19:54998497:G:A	0	54998497	A	G
19	chr19:54998898:G:A	0	54998898	A	G
19	chr19:54998958:C:T	0	54998958	T	C
19	chr19:54999843:T:A	0	54999843	A	T
19	chr19:55000524:C:T	0	55000524	T	C
19	chr19:55000643:A:C	0	55000643	C	A
19	chr19:55000864:C:A	0	55000864	A	C
19	chr19:55001063:A:G	0	55001063	G	A
19	chr19:55001065:CCTTAT:C	0	55001065	C	CCTTAT
19	chr19:55001923:G:C	0	55001923	C	G
19	chr19:55002773:T:C	0	55002773	C	T
19	chr19:55002954:T:C	0	55002954	C	T
19	chr19:55003027:G:C	0	55003027	C	G
19	chr19:55003593:A:G	0	55003593	G	A
19	chr19:55003641:C:T	0	55003641	T	C
19	chr19:55003974:AAC:A	0	55003974	A	AAC
19	chr19:55004416:T:C	0	55004416	C	T
19	chr19:55004604:A:G	0	55004604	G	A
19	chr19:55004766:G:A	0	55004766	A	G
19	chr19:55005440:C:A	0	55005440	A	C
19	chr19:55005589:A:C	0	55005589	C	A
19	chr19:55005607:T:C	0	55005607	C	T
19	chr19:55005617:A:G	0	55005617	G	A
19	chr19:55005622:G:A	0	55005622	A	G
19	chr19:55005635:A:G	0	55005635	G	A
19	chr19:55005641:A:G	0	55005641	G	A
19	chr19:55006783:G:A	0	55006783	A	G
19	chr19:55006793:ATTAT:A	0	55006793	A	ATTAT
19	chr19:55006842:T:C	0	55006842	C	T
19	chr19:55006894:C:T	0	55006894	T	C
19	chr19:55007356:T:C	0	55007356	C	T
19	chr19:55007380:G:A	0	55007380	A	G
19	chr19:55007433:C:T	0	55007433	T	C
19	chr19:55007574:C:T	0	55007574	T	C
19	chr19:55007756:T:C	0	55007756	C	T
19	chr19:55007860:C:T	0	55007860	T	C
19	chr19:55007880:C:T	0	55007880	T	C
19	chr19:55008542:G:A	0	55008542	A	G
19	chr19:55008572:A:G	0	55008572	G	A
19	chr19:55008749:A:G	0	55008749	G	A
19	chr19:55008801:A:G	0	55008801	G	A
19	chr19:55009086:A:T	0	55009086	T	A
19	chr19:55009100:G:A	0	55009100	A	G
19	chr19:55009140:A:C	0	55009140	C	A
19	chr19:55009375:T:TTTGG	0	55009375	TTTGG	T
19	chr19:55009521:T:C	0	55009521	C	T
19	chr19:55009540:T:C	0	55009540	C	T
19	chr19:55009587:C:T	0	55009587	T	C
19	chr19:55009591:T:C	0	55009591	C	T
19	chr19:55009606:C:A	0	55009606	A	C
19	chr19:55009719:G:A	0	55009719	A	G
19	chr19:55009966:G:A	0	55009966	A	G
19	chr19:55010070:C:T	0	55010070	T	C
19	chr19:55011163:A:G	0	55011163	G	A
19	chr19:55011284:G:A	0	55011284	A	G
19	chr19:55011462:G:A	0	55011462	A	G
19	chr19:55011602:A:G	0	55011602	G	A
19	chr19:55011629:G:A	0	55011629	A	G
19	chr19:55011631:G:A	0	55011631	A	G
19	chr19:55011756:C:T	0	55011756	T	C
19	chr19:55012226:C:G	0	55012226	G	C
19	chr19:55012350:G:A	0	55012350	A	G
19	chr19:55012769:A:C	0	55012769	C	A
19	chr19:55012823:G:A	0	55012823	A	G
19	chr19:55013075:T:C	0	55013075	C	T
19	chr19:55013136:C:G	0	55013136	G	C
19	chr19:55013252:T:G	0	55013252	G	T
19	chr19:55013378:CT:C	0	55013378	C	CT
19	chr19:55013445:C:T	0	55013445	T	C
19	chr19:55013537:A:G	0	55013537	G	A
19	chr19:55013640:A:C	0	55013640	C	A
19	chr19:55013654:A:C	0	55013654	C	A
19	chr19:55013673:G:A	0	55013673	A	G
19	chr19:55013969:G:A	0	55013969	A	G
19	chr19:55014020:G:T	0	55014020	T	G
19	chr19:55014129:A:G	0	55014129	G	A
19	chr19:55014218:C:T	0	55014218	T	C
19	chr19:55014228:T:C	0	55014228	C	T
19	chr19:55014526:G:A	0	55014526	A	G
19	chr19:55014977:T:G	0	55014977	G	T
19	chr19:55015458:G:C	0	55015458	C	G
19	chr19:55015564:TTACTC:T	0	55015564	T	TTACTC
19	chr19:55015821:G:T	0	55015821	T	G
19	chr19:55016322:T:C	0	55016322	C	T
19	chr19:55017671:G:A	0	55017671	A	G
19	chr19:55017721:C:G	0	55017721	G	C
19	chr19:55017732:T:C	0	55017732	C	T
19	chr19:55017960:C:T	0	55017960	T	C
19	chr19:55018468:C:T	0	55018468	T	C
19	chr19:55018565:A:G	0	55018565	G	A
19	chr19:55018568:A:G	0	55018568	G	A
19	chr19:55018667:C:T	0	55018667	T	C
19	chr19:55019141:T:A	0	55019141	A	T
19	chr19:55019300:G:A	0	55019300	A	G
19	chr19:55019879:C:T	0	55019879	T	C
19	chr19:55021497:C:T	0	55021497	T	C
19	chr19:55021645:C:T	0	55021645	T	C
19	chr19:55021762:T:C	0	55021762	C	T
19	chr19:55021811:T:C	0	55021811	C	T
19	chr19:55023701:A:G	0	55023701	G	A
19	chr19:55023744:T:C	0	55023744	C	T
19	chr19:55023921:A:G	0	55023921	G	A
19	chr19:55023951:GGT:G	0	55023951	G	GGT
19	chr19:55023958:G:A	0	55023958	A	G
19	chr19:55024044:T:C	0	55024044	C	T
19	chr19:55024066:A:G	0	55024066	G	A
19	chr19:55024114:T:C	0	55024114	C	T
19	chr19:55024513:A:G	0	55024513	G	A
19	chr19:55024604:T:C	0	55024604	C	T
19	chr19:55024838:T:A	0	55024838	A	T
19	chr19:55024942:G:C	0	55024942	C	G
19	chr19:55025227:G:A	0	55025227	A	G
19	chr19:55025516:G:A	0	55025516	A	G
19	chr19:55025724:A:G	0	55025724	G	A
19	chr19:55026094:A:G	0	55026094	G	A
19	chr19:55026419:C:G	0	55026419	G	C
19	chr19:55026446:G:GTGAC	0	55026446	GTGAC	G
19	chr19:55026743:G:A	0	55026743	A	G
19	chr19:55026749:G:C	0	55026749	C	G
19	chr19:55026821:G:A	0	55026821	A	G
19	chr19:55027693:A:G	0	55027693	G	A
19	chr19:55027935:C:G	0	55027935	G	C
19	chr19:55028466:C:T	0	55028466	T	C
19	chr19:55028500:A:G	0	55028500	G	A
19	chr19:55028789:T:G	0	55028789	G	T
19	chr19:55029634:T:C	0	55029634	C	T
19	chr19:55029686:G:A	0	55029686	A	G
19	chr19:55029854:A:ATT	0	55029854	ATT	A
19	chr19:55030031:A:G	0	55030031	G	A
19	chr19:55030686:T:C	0	55030686	C	T
19	chr19:55031496:G:A	0	55031496	A	G
19	chr19:55031954:C:T	0	55031954	T	C
19	chr19:55032036:G:T	0	55032036	T	G
19	chr19:55032466:C:T	0	55032466	T	C
19	chr19:55032727:A:G	0	55032727	G	A
19	chr19:55033771:A:G	0	55033771	G	A
19	chr19:55033916:A:G	0	55033916	G	A
19	chr19:55034270:C:T	0	55034270	T	C
19	chr19:55035675:C:T	0	55035675	T	C
19	chr19:55036062:G:A	0	55036062	A	G
19	chr19:55036718:A:T	0	55036718	T	A
19	chr19:55036901:T:C	0	55036901	C	T
19	chr19:55037395:T:C	0	55037395	C	T
19	chr19:55038390:G:A	0	55038390	A	G
19	chr19:55038658:C:T	0	55038658	T	C
19	chr19:55038912:C:T	0	55038912	T	C
19	chr19:55039439:T:C	0	55039439	C	T
19	chr19:55039634:C:G	0	55039634	G	C
19	chr19:55039672:A:C	0	55039672	C	A
19	chr19:55039800:T:C	0	55039800	C	T
19	chr19:55040275:C:T	0	55040275	T	C
19	chr19:55040307:T:C	0	55040307	C	T
19	chr19:55040315:T:C	0	55040315	C	T
19	chr19:55040429:A:G	0	55040429	G	A
19	chr19:55040433:G:C	0	55040433	C	G
19	chr19:55040849:G:A	0	55040849	A	G
19	chr19:55041068:G:A	0	55041068	A	G
19	chr19:55041078:A:G	0	55041078	G	A
19	chr19:55041338:C:T	0	55041338	T	C
19	chr19:55041455:A:G	0	55041455	G	A
19	chr19:55041541:GTAT:G	0	55041541	G	GTAT
19	chr19:55041651:C:A	0	55041651	A	C
19	chr19:55041838:C:G	0	55041838	G	C
19	chr19:55042279:T:G	0	55042279	G	T
19	chr19:55042708:G:A	0	55042708	A	G
19	chr19:55042864:A:G	0	55042864	G	A
19	chr19:55043031:C:T	0	55043031	T	C
19	chr19:55043182:A:C	0	55043182	C	A
19	chr19:55043528:TGTG:T	0	55043528	T	TGTG
19	chr19:55044010:A:G	0	55044010	G	A
19	chr19:55044477:A:G	0	55044477	G	A
19	chr19:55044786:G:A	0	55044786	A	G
19	chr19:55045817:G:A	0	55045817	A	G
19	chr19:55046502:A:G	0	55046502	G	A
19	chr19:55046872:C:G	0	55046872	G	C
19	chr19:55047200:G:A	0	55047200	A	G
19	chr19:55047230:G:A	0	55047230	A	G
19	chr19:55047554:C:T	0	55047554	T	C
19	chr19:55047666:C:A	0	55047666	A	C
19	chr19:55048347:G:A	0	55048347	A	G
19	chr19:55048372:G:A	0	55048372	A	G
19	chr19:55049099:G:A	0	55049099	A	G
19	chr19:55050101:GC:G	0	55050101	G	GC
19	chr19:55050353:G:A	0	55050353	A	G
19	chr19:55050484:C:T	0	55050484	T	C
19	chr19:55050700:C:T	0	55050700	T	C
19	chr19:55051034:A:G	0	55051034	G	A
19	chr19:55051138:C:T	0	55051138	T	C
19	chr19:55051314:G:A	0	55051314	A	G
19	chr19:55053273:C:A	0	55053273	A	C
19	chr19:55053377:T:C	0	55053377	C	T
19	chr19:55053430:T:C	0	55053430	C	T
19	chr19:55053525:A:G	0	55053525	G	A
19	chr19:55053581:C:T	0	55053581	T	C
19	chr19:55053614:C:G	0	55053614	G	C
19	chr19:55053671:C:A	0	55053671	A	C
19	chr19:55053806:C:T	0	55053806	T	C
19	chr19:55053984:G:A	0	55053984	A	G
19	chr19:55054423:G:A	0	55054423	A	G
19	chr19:55054465:C:A	0	55054465	A	C
19	chr19:55054466:C:T	0	55054466	T	C
19	chr19:55054635:T:C	0	55054635	C	T
19	chr19:55054644:C:T	0	55054644	T	C
19	chr19:55054872:G:A	0	55054872	A	G
19	chr19:55054890:T:C	0	55054890	C	T
19	chr19:55055443:T:C	0	55055443	C	T
19	chr19:55055676:A:C	0	55055676	C	A
19	chr19:55056238:A:T	0	55056238	T	A
19	chr19:55056611:G:A	0	55056611	A	G
19	chr19:55056716:C:T	0	55056716	T	C
19	chr19:55056868:A:G	0	55056868	G	A
19	chr19:55057624:A:T	0	55057624	T	A
19	chr19:55057661:C:T	0	55057661	T	C
19	chr19:55058209:C:G	0	55058209	G	C
19	chr19:55058547:C:A	0	55058547	A	C
19	chr19:55058766:T:C	0	55058766	C	T
19	chr19:55058961:A:G	0	55058961	G	A
19	chr19:55059206:A:G	0	55059206	G	A
19	chr19:55059620:G:A	0	55059620	A	G
19	chr19:55059626:G:A	0	55059626	A	G
19	chr19:55059666:T:A	0	55059666	A	T
19	chr19:55059839:T:C	0	55059839	C	T
19	chr19:55060146:G:A	0	55060146	A	G
19	chr19:55060177:G:T	0	55060177	T	G
19	chr19:55060194:C:T	0	55060194	T	C
19	chr19:55060354:G:A	0	55060354	A	G
19	chr19:55060541:G:A	0	55060541	A	G
19	chr19:55060872:A:T	0	55060872	T	A
19	chr19:55062072:G:A	0	55062072	A	G
19	chr19:55062517:G:A	0	55062517	A	G
19	chr19:55062609:G:A	0	55062609	A	G
19	chr19:55063128:G:A	0	55063128	A	G
19	chr19:55063144:G:A	0	55063144	A	G
19	chr19:55063455:C:T	0	55063455	T	C
19	chr19:55063539:G:A	0	55063539	A	G
19	chr19:55065072:G:T	0	55065072	T	G
19	chr19:55065452:C:A	0	55065452	A	C
19	chr19:55066057:C:T	0	55066057	T	C
19	chr19:55066770:T:C	0	55066770	C	T
19	chr19:55066777:C:T	0	55066777	T	C
19	chr19:55066827:G:T	0	55066827	T	G
19	chr19:55067069:T:C	0	55067069	C	T
19	chr19:55067334:G:A	0	55067334	A	G
19	chr19:55067372:C:T	0	55067372	T	C
19	chr19:55067521:AG:A	0	55067521	A	AG
19	chr19:55067961:C:T	0	55067961	T	C
19	chr19:55068145:CTGTCTCTCTCTTCCTCTTTTCCTT:C	0	55068145	C	CTGTCTCTCTCTTCCTCTTTTCCTT
19	chr19:55070143:T:C	0	55070143	C	T
19	chr19:55070367:A:T	0	55070367	T	A
19	chr19:55070729:G:A	0	55070729	A	G
19	chr19:55070751:C:T	0	55070751	T	C
19	chr19:55071203:G:A	0	55071203	A	G
19	chr19:55071333:G:C	0	55071333	C	G
19	chr19:55071925:G:A	0	55071925	A	G
19	chr19:55071963:T:C	0	55071963	C	T
19	chr19:55072012:T:G	0	55072012	G	T
19	chr19:55072825:G:C	0	55072825	C	G
19	chr19:55073213:T:C	0	55073213	C	T
19	chr19:55073622:T:C	0	55073622	C	T
19	chr19:55074287:A:G	0	55074287	G	A
19	chr19:55074299:A:G	0	55074299	G	A
19	chr19:55074431:G:A	0	55074431	A	G
19	chr19:55074466:C:T	0	55074466	T	C
19	chr19:55074578:A:G	0	55074578	G	A
19	chr19:55074629:T:C	0	55074629	C	T
19	chr19:55074654:G:T	0	55074654	T	G
19	chr19:55074723:T:A	0	55074723	A	T
19	chr19:55074783:C:T	0	55074783	T	C
19	chr19:55074802:A:G	0	55074802	G	A
19	chr19:55074850:C:T	0	55074850	T	C
19	chr19:55074944:G:T	0	55074944	T	G
19	chr19:55075422:G:A	0	55075422	A	G
19	chr19:55075436:T:C	0	55075436	C	T
19	chr19:55075734:C:A	0	55075734	A	C
19	chr19:55076290:G:A	0	55076290	A	G
19	chr19:55076454:G:A	0	55076454	A	G
19	chr19:55076638:G:C	0	55076638	C	G
19	chr19:55077043:A:G	0	55077043	G	A
19	chr19:55077283:A:G	0	55077283	G	A
19	chr19:55077358:T:C	0	55077358	C	T
19	chr19:55077724:C:G	0	55077724	G	C
19	chr19:55079226:C:T	0	55079226	T	C
19	chr19:55079231:G:A	0	55079231	A	G
19	chr19:55079303:G:A	0	55079303	A	G
19	chr19:55079399:T:C	0	55079399	C	T
19	chr19:55079440:A:G	0	55079440	G	A
19	chr19:55080353:G:C	0	55080353	C	G
19	chr19:55080702:G:A	0	55080702	A	G
19	chr19:55082049:C:T	0	55082049	T	C
19	chr19:55082711:G:A	0	55082711	A	G
19	chr19:55083628:C:G	0	55083628	G	C
19	chr19:55087356:A:G	0	55087356	G	A
19	chr19:55088210:C:A	0	55088210	A	C
19	chr19:55089078:C:T	0	55089078	T	C
19	chr19:55089368:C:T	0	55089368	T	C
19	chr19:55089545:T:A	0	55089545	A	T
19	chr19:55089605:G:T	0	55089605	T	G
19	chr19:55089622:G:A	0	55089622	A	G
19	chr19:55090424:A:G	0	55090424	G	A
19	chr19:55090668:G:A	0	55090668	A	G
19	chr19:55090712:G:A	0	55090712	A	G
19	chr19:55098006:C:T	0	55098006	T	C
19	chr19:55098014:A:G	0	55098014	G	A
19	chr19:55098220:C:A	0	55098220	A	C
19	chr19:55101233:C:T	0	55101233	T	C
19	chr19:55101459:A:G	0	55101459	G	A
19	chr19:55101474:G:A	0	55101474	A	G
19	chr19:55101601:T:G	0	55101601	G	T
19	chr19:55102999:C:T	0	55102999	T	C
19	chr19:55103027:C:T	0	55103027	T	C
19	chr19:55103206:T:C	0	55103206	C	T
19	chr19:55103555:T:C	0	55103555	C	T
19	chr19:55104581:T:C	0	55104581	C	T
19	chr19:55105060:G:A	0	55105060	A	G
19	chr19:55105474:TTTTC:T	0	55105474	T	TTTTC
19	chr19:55105744:G:C	0	55105744	C	G
19	chr19:55107624:G:T	0	55107624	T	G
19	chr19:55108092:T:C	0	55108092	C	T
19	chr19:55109241:T:C	0	55109241	C	T
19	chr19:55112438:C:T	0	55112438	T	C
19	chr19:55112745:G:A	0	55112745	A	G
19	chr19:55113980:G:A	0	55113980	A	G
19	chr19:55114477:C:T	0	55114477	T	C
19	chr19:55114576:T:C	0	55114576	C	T
19	chr19:55115458:G:A	0	55115458	A	G
19	chr19:55117241:A:G	0	55117241	G	A
19	chr19:55117865:C:T	0	55117865	T	C
19	chr19:55117959:A:G	0	55117959	G	A
19	chr19:55118257:T:C	0	55118257	C	T
19	chr19:55119518:T:C	0	55119518	C	T
19	chr19:55119699:T:C	0	55119699	C	T
19	chr19:55120096:G:C	0	55120096	C	G
19	chr19:55120242:C:G	0	55120242	G	C
19	chr19:55121025:G:A	0	55121025	A	G
19	chr19:55121286:C:T	0	55121286	T	C
19	chr19:55121320:T:C	0	55121320	C	T
19	chr19:55121675:C:T	0	55121675	T	C
19	chr19:55121725:C:T	0	55121725	T	C
19	chr19:55123789:A:T	0	55123789	T	A
19	chr19:55123794:C:CCTT	0	55123794	CCTT	C
19	chr19:55125671:G:A	0	55125671	A	G
19	chr19:55125680:G:A	0	55125680	A	G
19	chr19:55126135:C:T	0	55126135	T	C
19	chr19:55126217:A:G	0	55126217	G	A
19	chr19:55126225:C:T	0	55126225	T	C
19	chr19:55126257:A:G	0	55126257	G	A
19	chr19:55126261:T:C	0	55126261	C	T
19	chr19:55126672:G:C	0	55126672	C	G
19	chr19:55127224:A:G	0	55127224	G	A
19	chr19:55127227:T:C	0	55127227	C	T
19	chr19:55127232:A:G	0	55127232	G	A
19	chr19:55127240:G:A	0	55127240	A	G
19	chr19:55127257:G:A	0	55127257	A	G
19	chr19:55127840:C:T	0	55127840	T	C
19	chr19:55128391:T:G	0	55128391	G	T
19	chr19:55128408:C:T	0	55128408	T	C
19	chr19:55129947:AAAG:A	0	55129947	A	AAAG
19	chr19:55129971:C:T	0	55129971	T	C
19	chr19:55130299:A:G	0	55130299	G	A
19	chr19:55130447:A:G	0	55130447	G	A
19	chr19:55130455:C:T	0	55130455	T	C
19	chr19:55131777:A:C	0	55131777	C	A
19	chr19:55133074:G:A	0	55133074	A	G
19	chr19:55134492:C:A	0	55134492	A	C
19	chr19:55136902:G:A	0	55136902	A	G
19	chr19:55139022:T:C	0	55139022	C	T
19	chr19:55139186:A:G	0	55139186	G	A
19	chr19:55139620:G:A	0	55139620	A	G
19	chr19:55139814:T:A	0	55139814	A	T
19	chr19:55141390:A:G	0	55141390	G	A
19	chr19:55141929:A:C	0	55141929	C	A
19	chr19:55143886:C:T	0	55143886	T	C
19	chr19:55145673:C:A	0	55145673	A	C
19	chr19:55145701:T:A	0	55145701	A	T
19	chr19:55146854:T:C	0	55146854	C	T
19	chr19:55147019:T:C	0	55147019	C	T
19	chr19:55149131:A:G	0	55149131	G	A
19	chr19:55149169:T:C	0	55149169	C	T
19	chr19:55150074:C:T	0	55150074	T	C
19	chr19:55150253:T:C	0	55150253	C	T
19	chr19:55150539:C:G	0	55150539	G	C
19	chr19:55153195:G:T	0	55153195	T	G
19	chr19:55153585:G:A	0	55153585	A	G
19	chr19:55156438:T:C	0	55156438	C	T
19	chr19:55156776:T:C	0	55156776	C	T
19	chr19:55157029:C:T	0	55157029	T	C
19	chr19:55157141:A:T	0	55157141	T	A
19	chr19:55157354:C:CCTGT	0	55157354	CCTGT	C
19	chr19:55157437:T:C	0	55157437	C	T
19	chr19:55157451:A:G	0	55157451	G	A
19	chr19:55157624:G:T	0	55157624	T	G
19	chr19:55159457:T:C	0	55159457	C	T
19	chr19:55160353:A:G	0	55160353	G	A
19	chr19:55160362:G:A	0	55160362	A	G
19	chr19:55161102:T:C	0	55161102	C	T
19	chr19:55161201:G:A	0	55161201	A	G
19	chr19:55161599:G:T	0	55161599	T	G
19	chr19:55161877:G:A	0	55161877	A	G
19	chr19:55162378:C:A	0	55162378	A	C
19	chr19:55162756:T:C	0	55162756	C	T
19	chr19:55162957:C:G	0	55162957	G	C
19	chr19:55163410:G:A	0	55163410	A	G
19	chr19:55163449:C:T	0	55163449	T	C
19	chr19:55164108:C:T	0	55164108	T	C
19	chr19:55164707:T:C	0	55164707	C	T
19	chr19:55166155:C:T	0	55166155	T	C
19	chr19:55167538:G:A	0	55167538	A	G
19	chr19:55167680:C:A	0	55167680	A	C
19	chr19:55167717:G:GACA	0	55167717	GACA	G
19	chr19:55168153:G:A	0	55168153	A	G
19	chr19:55168761:C:T	0	55168761	T	C
19	chr19:55169005:G:A	0	55169005	A	G
19	chr19:55169072:C:G	0	55169072	G	C
19	chr19:55169104:T:C	0	55169104	C	T
19	chr19:55169378:A:G	0	55169378	G	A
19	chr19:55169762:T:C	0	55169762	C	T
19	chr19:55170465:A:G	0	55170465	G	A
19	chr19:55170557:A:G	0	55170557	G	A
19	chr19:55170616:T:C	0	55170616	C	T
19	chr19:55170678:C:T	0	55170678	T	C
19	chr19:55170686:G:A	0	55170686	A	G
19	chr19:55171002:C:G	0	55171002	G	C
19	chr19:55171151:T:C	0	55171151	C	T
19	chr19:55171181:G:A	0	55171181	A	G
19	chr19:55171466:CAAGT:C	0	55171466	C	CAAGT
19	chr19:55171535:C:T	0	55171535	T	C
19	chr19:55171598:A:G	0	55171598	G	A
19	chr19:55171609:T:C	0	55171609	C	T
19	chr19:55171878:C:T	0	55171878	T	C
19	chr19:55172170:T:C	0	55172170	C	T
19	chr19:55172197:G:T	0	55172197	T	G
19	chr19:55172221:T:C	0	55172221	C	T
19	chr19:55172832:G:A	0	55172832	A	G
19	chr19:55176655:G:A	0	55176655	A	G
19	chr19:55176919:G:C	0	55176919	C	G
19	chr19:55181713:G:C	0	55181713	C	G
19	chr19:55181876:T:C	0	55181876	C	T
19	chr19:55182298:G:A	0	55182298	A	G
19	chr19:55182385:A:G	0	55182385	G	A
19	chr19:55182540:A:G	0	55182540	G	A
19	chr19:55183850:G:A	0	55183850	A	G
19	chr19:55184241:G:A	0	55184241	A	G
19	chr19:55184356:A:G	0	55184356	G	A
19	chr19:55184376:A:G	0	55184376	G	A
19	chr19:55185144:G:A	0	55185144	A	G
19	chr19:55185868:G:A	0	55185868	A	G
19	chr19:55185911:C:T	0	55185911	T	C
19	chr19:55186797:A:C	0	55186797	C	A
19	chr19:55186843:A:G	0	55186843	G	A
19	chr19:55186913:C:T	0	55186913	T	C
19	chr19:55187491:G:A	0	55187491	A	G
19	chr19:55187709:T:C	0	55187709	C	T
19	chr19:55187727:A:C	0	55187727	C	A
19	chr19:55188207:T:C	0	55188207	C	T
19	chr19:55188386:G:A	0	55188386	A	G
19	chr19:55188454:G:A	0	55188454	A	G
19	chr19:55188808:A:G	0	55188808	G	A
19	chr19:55189004:G:A	0	55189004	A	G
19	chr19:55189474:T:C	0	55189474	C	T
19	chr19:55190757:G:A	0	55190757	A	G
19	chr19:55190847:C:T	0	55190847	T	C
19	chr19:55191185:G:A	0	55191185	A	G
19	chr19:55191542:C:A	0	55191542	A	C
19	chr19:55192070:G:A	0	55192070	A	G
19	chr19:55192812:A:T	0	55192812	T	A
19	chr19:55192902:A:G	0	55192902	G	A
19	chr19:55193090:A:G	0	55193090	G	A
19	chr19:55193377:G:GC	0	55193377	GC	G
19	chr19:55193822:C:T	0	55193822	T	C
19	chr19:55193913:A:G	0	55193913	G	A
19	chr19:55194082:A:G	0	55194082	G	A
19	chr19:55195129:A:G	0	55195129	G	A
19	chr19:55197189:A:G	0	55197189	G	A
19	chr19:55197205:G:A	0	55197205	A	G
19	chr19:55197857:C:T	0	55197857	T	C
19	chr19:55198560:C:T	0	55198560	T	C
19	chr19:55198706:G:A	0	55198706	A	G
19	chr19:55200175:G:A	0	55200175	A	G
19	chr19:55200856:T:C	0	55200856	C	T
19	chr19:55201173:G:C	0	55201173	C	G
19	chr19:55202017:A:G	0	55202017	G	A
19	chr19:55202167:G:A	0	55202167	A	G
19	chr19:55202246:A:G	0	55202246	G	A
19	chr19:55202518:T:G	0	55202518	G	T
19	chr19:55203941:C:T	0	55203941	T	C
19	chr19:55204096:T:C	0	55204096	C	T
19	chr19:55204200:G:A	0	55204200	A	G
19	chr19:55205183:T:C	0	55205183	C	T
19	chr19:55205432:A:G	0	55205432	G	A
19	chr19:55205788:G:T	0	55205788	T	G
19	chr19:55206455:A:G	0	55206455	G	A
19	chr19:55206486:C:CT	0	55206486	CT	C
19	chr19:55207327:T:C	0	55207327	C	T
19	chr19:55207438:T:C	0	55207438	C	T
19	chr19:55209540:G:C	0	55209540	C	G
19	chr19:55211028:C:T	0	55211028	T	C
19	chr19:55211473:A:G	0	55211473	G	A
19	chr19:55211554:C:T	0	55211554	T	C
19	chr19:55211836:C:A	0	55211836	A	C
19	chr19:55213030:A:G	0	55213030	G	A
19	chr19:55213075:G:A	0	55213075	A	G
19	chr19:55213719:T:C	0	55213719	C	T
19	chr19:55215247:T:C	0	55215247	C	T
19	chr19:55215821:A:C	0	55215821	C	A
19	chr19:55215901:G:T	0	55215901	T	G
19	chr19:55217283:A:G	0	55217283	G	A
19	chr19:55217617:C:T	0	55217617	T	C
19	chr19:55217675:T:C	0	55217675	C	T
19	chr19:55217875:G:A	0	55217875	A	G
19	chr19:55217930:C:T	0	55217930	T	C
19	chr19:55218086:G:T	0	55218086	T	G
19	chr19:55218209:G:A	0	55218209	A	G
19	chr19:55218658:A:C	0	55218658	C	A
19	chr19:55219023:A:G	0	55219023	G	A
19	chr19:55219816:G:A	0	55219816	A	G
19	chr19:55220346:C:T	0	55220346	T	C
19	chr19:55221132:G:A	0	55221132	A	G
19	chr19:55222265:G:A	0	55222265	A	G
19	chr19:55222442:C:T	0	55222442	T	C
19	chr19:55223664:A:G	0	55223664	G	A
19	chr19:55224031:C:T	0	55224031	T	C
19	chr19:55224122:C:T	0	55224122	T	C
19	chr19:55225381:G:A	0	55225381	A	G
19	chr19:55226448:G:A	0	55226448	A	G
19	chr19:55226779:C:G	0	55226779	G	C
19	chr19:55226813:G:A	0	55226813	A	G
19	chr19:55227057:G:A	0	55227057	A	G
19	chr19:55227266:T:C	0	55227266	C	T
19	chr19:55227378:G:A	0	55227378	A	G
19	chr19:55227972:A:G	0	55227972	G	A
19	chr19:55228147:T:C	0	55228147	C	T
19	chr19:55228321:G:A	0	55228321	A	G
19	chr19:55229837:G:A	0	55229837	A	G
19	chr19:55231153:T:C	0	55231153	C	T
19	chr19:55231785:T:C	0	55231785	C	T
19	chr19:55232616:CA:C	0	55232616	C	CA
19	chr19:55232975:T:C	0	55232975	C	T
19	chr19:55234102:A:G	0	55234102	G	A
19	chr19:55234874:G:C	0	55234874	C	G
19	chr19:55235186:C:T	0	55235186	T	C
19	chr19:55235409:G:A	0	55235409	A	G
19	chr19:55235587:T:C	0	55235587	C	T
19	chr19:55235648:C:A	0	55235648	A	C
19	chr19:55238290:A:G	0	55238290	G	A
19	chr19:55239755:G:A	0	55239755	A	G
19	chr19:55240188:T:C	0	55240188	C	T
19	chr19:55240423:G:A	0	55240423	A	G
19	chr19:55240678:C:T	0	55240678	T	C
19	chr19:55245612:A:G	0	55245612	G	A
19	chr19:55248589:T:C	0	55248589	C	T
19	chr19:55249092:G:A	0	55249092	A	G
19	chr19:55249317:C:A	0	55249317	A	C
19	chr19:55249483:C:T	0	55249483	T	C
19	chr19:55250192:A:G	0	55250192	G	A
19	chr19:55250460:T:C	0	55250460	C	T
19	chr19:55250746:C:G	0	55250746	G	C
19	chr19:55250857:T:C	0	55250857	C	T
19	chr19:55250949:A:G	0	55250949	G	A
19	chr19:55250979:C:A	0	55250979	A	C
19	chr19:55252117:T:C	0	55252117	C	T
19	chr19:55252239:T:A	0	55252239	A	T
19	chr19:55252685:T:C	0	55252685	C	T
19	chr19:55253159:T:C	0	55253159	C	T
19	chr19:55253626:A:G	0	55253626	G	A
19	chr19:55255032:G:C	0	55255032	C	G
19	chr19:55255438:T:G	0	55255438	G	T
19	chr19:55255621:T:C	0	55255621	C	T
19	chr19:55256908:T:C	0	55256908	C	T
19	chr19:55257488:C:T	0	55257488	T	C
19	chr19:55258086:A:G	0	55258086	G	A
19	chr19:55258200:A:G	0	55258200	G	A
19	chr19:55259461:A:G	0	55259461	G	A
19	chr19:55259816:C:G	0	55259816	G	C
19	chr19:55260079:A:T	0	55260079	T	A
19	chr19:55261044:A:G	0	55261044	G	A
19	chr19:55261525:G:A	0	55261525	A	G
19	chr19:55261586:T:A	0	55261586	A	T
19	chr19:55261587:T:G	0	55261587	G	T
19	chr19:55261784:A:G	0	55261784	G	A
19	chr19:55261916:A:G	0	55261916	G	A
19	chr19:55263137:T:C	0	55263137	C	T
19	chr19:55263581:T:C	0	55263581	C	T
19	chr19:55263954:C:A	0	55263954	A	C
19	chr19:55264578:T:C	0	55264578	C	T
19	chr19:55265455:G:A	0	55265455	A	G
19	chr19:55265775:T:C	0	55265775	C	T
19	chr19:55267400:C:T	0	55267400	T	C
19	chr19:55267443:G:A	0	55267443	A	G
19	chr19:55267754:C:T	0	55267754	T	C
19	chr19:55267942:C:G	0	55267942	G	C
19	chr19:55269119:T:C	0	55269119	C	T
19	chr19:55270456:A:T	0	55270456	T	A
19	chr19:55275159:T:C	0	55275159	C	T
19	chr19:55277127:A:G	0	55277127	G	A
19	chr19:55277262:A:G	0	55277262	G	A
19	chr19:55277493:T:TG	0	55277493	TG	T
19	chr19:55279109:T:C	0	55279109	C	T
19	chr19:55279723:C:T	0	55279723	T	C
19	chr19:55286720:G:A	0	55286720	A	G
19	chr19:55287197:C:T	0	55287197	T	C
19	chr19:55288325:A:C	0	55288325	C	A
19	chr19:55288550:C:T	0	55288550	T	C
19	chr19:55289277:G:A	0	55289277	A	G
19	chr19:55289420:C:T	0	55289420	T	C
19	chr19:55289682:G:A	0	55289682	A	G
19	chr19:55290058:G:C	0	55290058	C	G
19	chr19:55291006:C:CT	0	55291006	CT	C
19	chr19:55291034:A:T	0	55291034	T	A
19	chr19:55291413:G:A	0	55291413	A	G
19	chr19:55291712:T:G	0	55291712	G	T
19	chr19:55292452:A:C	0	55292452	C	A
19	chr19:55293261:C:T	0	55293261	T	C
19	chr19:55294662:C:T	0	55294662	T	C
19	chr19:55295077:C:T	0	55295077	T	C
19	chr19:55295901:T:G	0	55295901	G	T
19	chr19:55295924:G:A	0	55295924	A	G
19	chr19:55296263:C:T	0	55296263	T	C
19	chr19:55296292:G:C	0	55296292	C	G
19	chr19:55296780:G:A	0	55296780	A	G
19	chr19:55297007:C:T	0	55297007	T	C
19	chr19:55297338:A:G	0	55297338	G	A
19	chr19:55297357:A:G	0	55297357	G	A
19	chr19:55297457:C:T	0	55297457	T	C
19	chr19:55297648:AC:A	0	55297648	A	AC
19	chr19:55297945:T:TG	0	55297945	TG	T
19	chr19:55298105:T:G	0	55298105	G	T
19	chr19:55298558:A:G	0	55298558	G	A
19	chr19:55299367:TTTGG:T	0	55299367	T	TTTGG
19	chr19:55299408:TG:T	0	55299408	T	TG
19	chr19:55300729:C:T	0	55300729	T	C
19	chr19:55301303:A:C	0	55301303	C	A
19	chr19:55301860:G:T	0	55301860	T	G
19	chr19:55303513:A:G	0	55303513	G	A
19	chr19:55303791:C:A	0	55303791	A	C
19	chr19:55304406:T:A	0	55304406	A	T
19	chr19:55304538:C:T	0	55304538	T	C
19	chr19:55305310:C:T	0	55305310	T	C
19	chr19:55305407:G:A	0	55305407	A	G
19	chr19:55306169:C:T	0	55306169	T	C
19	chr19:55306308:G:A	0	55306308	A	G
19	chr19:55306544:G:A	0	55306544	A	G
19	chr19:55306570:ACT:A	0	55306570	A	ACT
19	chr19:55307377:T:C	0	55307377	C	T
19	chr19:55308477:C:T	0	55308477	T	C
19	chr19:55310797:G:A	0	55310797	A	G
19	chr19:55310888:A:G	0	55310888	G	A
19	chr19:55311422:C:G	0	55311422	G	C
19	chr19:55313218:G:A	0	55313218	A	G
19	chr19:55313266:T:C	0	55313266	C	T
19	chr19:55313293:A:T	0	55313293	T	A
19	chr19:55313810:G:GGCTCCA	0	55313810	GGCTCCA	G
19	chr19:55313970:T:G	0	55313970	G	T
19	chr19:55314021:G:A	0	55314021	A	G
19	chr19:55314387:A:G	0	55314387	G	A
19	chr19:55314447:C:T	0	55314447	T	C
19	chr19:55314573:G:A	0	55314573	A	G
19	chr19:55314686:T:TG	0	55314686	TG	T
19	chr19:55315317:A:G	0	55315317	G	A
19	chr19:55315678:A:G	0	55315678	G	A
19	chr19:55315807:G:A	0	55315807	A	G
19	chr19:55316013:T:TG	0	55316013	TG	T
19	chr19:55316233:C:T	0	55316233	T	C
19	chr19:55317363:T:C	0	55317363	C	T
19	chr19:55317426:C:G	0	55317426	G	C
19	chr19:55317502:A:G	0	55317502	G	A
19	chr19:55319720:A:G	0	55319720	G	A
19	chr19:55319820:A:G	0	55319820	G	A
19	chr19:55319847:C:A	0	55319847	A	C
19	chr19:55320208:A:C	0	55320208	C	A
19	chr19:55320209:A:C	0	55320209	C	A
19	chr19:55320221:A:G	0	55320221	G	A
19	chr19:55320355:T:G	0	55320355	G	T
19	chr19:55321059:T:G	0	55321059	G	T
19	chr19:55321187:G:A	0	55321187	A	G
19	chr19:55321516:G:A	0	55321516	A	G
19	chr19:55321708:C:A	0	55321708	A	C
19	chr19:55322092:C:T	0	55322092	T	C
19	chr19:55322296:A:G	0	55322296	G	A
19	chr19:55322817:G:A	0	55322817	A	G
19	chr19:55323080:C:G	0	55323080	G	C
19	chr19:55323665:G:A	0	55323665	A	G
19	chr19:55324416:G:A	0	55324416	A	G
19	chr19:55324420:T:C	0	55324420	C	T
19	chr19:55324421:G:A	0	55324421	A	G
19	chr19:55324422:G:A	0	55324422	A	G
19	chr19:55324642:C:T	0	55324642	T	C
19	chr19:55324717:G:A	0	55324717	A	G
19	chr19:55325129:C:T	0	55325129	T	C
19	chr19:55325835:G:A	0	55325835	A	G
19	chr19:55326163:G:A	0	55326163	A	G
19	chr19:55326273:C:T	0	55326273	T	C
19	chr19:55327808:A:G	0	55327808	G	A
19	chr19:55327904:T:C	0	55327904	C	T
19	chr19:55328164:C:T	0	55328164	T	C
19	chr19:55329563:T:C	0	55329563	C	T
19	chr19:55330677:T:C	0	55330677	C	T
19	chr19:55331324:G:A	0	55331324	A	G
19	chr19:55332437:C:T	0	55332437	T	C
19	chr19:55332703:G:A	0	55332703	A	G
19	chr19:55333523:C:T	0	55333523	T	C
19	chr19:55334018:A:G	0	55334018	G	A
19	chr19:55334721:C:T	0	55334721	T	C
19	chr19:55334806:G:A	0	55334806	A	G
19	chr19:55335273:G:A	0	55335273	A	G
19	chr19:55335437:C:G	0	55335437	G	C
19	chr19:55336253:C:T	0	55336253	T	C
19	chr19:55337344:G:A	0	55337344	A	G
19	chr19:55337636:G:A	0	55337636	A	G
19	chr19:55338178:A:G	0	55338178	G	A
19	chr19:55338697:A:G	0	55338697	G	A
19	chr19:55338840:C:T	0	55338840	T	C
19	chr19:55338901:G:A	0	55338901	A	G
19	chr19:55339024:TA:T	0	55339024	T	TA
19	chr19:55339123:C:G	0	55339123	G	C
19	chr19:55339283:C:T	0	55339283	T	C
19	chr19:55339395:G:T	0	55339395	T	G
19	chr19:55340615:G:GC	0	55340615	GC	G
19	chr19:55340621:T:C	0	55340621	C	T
19	chr19:55340638:T:G	0	55340638	G	T
19	chr19:55341050:C:A	0	55341050	A	C
19	chr19:55342129:T:C	0	55342129	C	T
19	chr19:55342874:A:G	0	55342874	G	A
19	chr19:55342945:G:A	0	55342945	A	G
19	chr19:55343021:G:A	0	55343021	A	G
19	chr19:55343040:A:C	0	55343040	C	A
19	chr19:55344715:T:C	0	55344715	C	T
19	chr19:55344843:C:T	0	55344843	T	C
19	chr19:55345483:G:A	0	55345483	A	G
19	chr19:55345490:C:T	0	55345490	T	C
19	chr19:55348071:C:A	0	55348071	A	C
19	chr19:55354159:C:T	0	55354159	T	C
19	chr19:55355100:G:C	0	55355100	C	G
19	chr19:55355669:T:C	0	55355669	C	T
19	chr19:55356957:G:C	0	55356957	C	G
19	chr19:55357076:G:A	0	55357076	A	G
19	chr19:55357092:A:G	0	55357092	G	A
19	chr19:55357923:A:G	0	55357923	G	A
19	chr19:55357927:G:A	0	55357927	A	G
19	chr19:55358921:C:T	0	55358921	T	C
19	chr19:55359651:A:G	0	55359651	G	A
19	chr19:55360823:G:A	0	55360823	A	G
19	chr19:55361029:A:G	0	55361029	G	A
19	chr19:55361945:CAGACCCAGGAGTCCAGGGCCCTTAGCTCCTCCCT:C	0	55361945	C	CAGACCCAGGAGTCCAGGGCCCTTAGCTCCTCCCT
19	chr19:55362274:C:T	0	55362274	T	C
19	chr19:55363274:C:T	0	55363274	T	C
19	chr19:55364872:C:T	0	55364872	T	C
19	chr19:55365286:G:C	0	55365286	C	G
19	chr19:55365299:C:T	0	55365299	T	C
19	chr19:55365379:C:T	0	55365379	T	C
19	chr19:55365743:A:C	0	55365743	C	A
19	chr19:55365863:C:T	0	55365863	T	C
19	chr19:55366667:C:G	0	55366667	G	C
19	chr19:55367153:G:C	0	55367153	C	G
19	chr19:55367688:G:A	0	55367688	A	G
19	chr19:55369017:G:T	0	55369017	T	G
19	chr19:55369052:C:T	0	55369052	T	C
19	chr19:55369793:C:G	0	55369793	G	C
19	chr19:55369983:T:C	0	55369983	C	T
19	chr19:55372141:C:T	0	55372141	T	C
19	chr19:55373599:C:T	0	55373599	T	C
19	chr19:55373845:G:A	0	55373845	A	G
19	chr19:55374216:A:G	0	55374216	G	A
19	chr19:55374226:T:A	0	55374226	A	T
19	chr19:55374324:T:C	0	55374324	C	T
19	chr19:55375584:C:A	0	55375584	A	C
19	chr19:55376727:C:T	0	55376727	T	C
19	chr19:55376788:C:T	0	55376788	T	C
19	chr19:55378083:G:A	0	55378083	A	G
19	chr19:55378434:C:T	0	55378434	T	C
19	chr19:55378758:G:A	0	55378758	A	G
19	chr19:55378801:C:T	0	55378801	T	C
19	chr19:55379047:G:A	0	55379047	A	G
19	chr19:55379466:G:A	0	55379466	A	G
19	chr19:55379791:G:A	0	55379791	A	G
19	chr19:55380222:CTGTGCAGCTG:C	0	55380222	C	CTGTGCAGCTG
19	chr19:55380531:T:A	0	55380531	A	T
19	chr19:55380570:G:A	0	55380570	A	G
19	chr19:55380670:C:T	0	55380670	T	C
19	chr19:55380671:C:T	0	55380671	T	C
19	chr19:55380764:T:G	0	55380764	G	T
19	chr19:55381216:T:G	0	55381216	G	T
19	chr19:55381311:G:A	0	55381311	A	G
19	chr19:55384220:G:A	0	55384220	A	G
19	chr19:55384714:T:C	0	55384714	C	T
19	chr19:55384741:C:T	0	55384741	T	C
19	chr19:55385251:C:T	0	55385251	T	C
19	chr19:55385341:C:T	0	55385341	T	C
19	chr19:55385398:A:G	0	55385398	G	A
19	chr19:55387810:G:C	0	55387810	C	G
19	chr19:55388504:A:G	0	55388504	G	A
19	chr19:55388572:T:C	0	55388572	C	T
19	chr19:55388806:A:C	0	55388806	C	A
19	chr19:55389501:A:G	0	55389501	G	A
19	chr19:55389821:C:T	0	55389821	T	C
19	chr19:55390167:A:G	0	55390167	G	A
19	chr19:55390249:C:T	0	55390249	T	C
19	chr19:55390285:G:A	0	55390285	A	G
19	chr19:55390553:C:G	0	55390553	G	C
19	chr19:55390567:C:A	0	55390567	A	C
19	chr19:55390716:T:C	0	55390716	C	T
19	chr19:55390889:A:G	0	55390889	G	A
19	chr19:55392612:C:T	0	55392612	T	C
19	chr19:55393449:A:G	0	55393449	G	A
19	chr19:55393907:C:T	0	55393907	T	C
19	chr19:55393992:G:A	0	55393992	A	G
19	chr19:55394043:A:G	0	55394043	G	A
19	chr19:55394134:C:T	0	55394134	T	C
19	chr19:55394194:G:A	0	55394194	A	G
19	chr19:55394404:T:C	0	55394404	C	T
19	chr19:55395499:A:G	0	55395499	G	A
19	chr19:55395573:A:G	0	55395573	G	A
19	chr19:55396209:T:TG	0	55396209	TG	T
19	chr19:55396385:G:C	0	55396385	C	G
19	chr19:55397903:T:C	0	55397903	C	T
19	chr19:55398132:G:A	0	55398132	A	G
19	chr19:55398342:C:A	0	55398342	A	C
19	chr19:55398400:T:C	0	55398400	C	T
19	chr19:55398414:T:G	0	55398414	G	T
19	chr19:55398542:T:C	0	55398542	C	T
19	chr19:55398690:G:A	0	55398690	A	G
19	chr19:55398808:TCTC:T	0	55398808	T	TCTC
19	chr19:55398953:T:C	0	55398953	C	T
19	chr19:55398989:C:T	0	55398989	T	C
19	chr19:55399953:C:T	0	55399953	T	C
19	chr19:55399973:G:A	0	55399973	A	G
19	chr19:55400097:G:A	0	55400097	A	G
19	chr19:55400158:T:C	0	55400158	C	T
19	chr19:55400292:C:T	0	55400292	T	C
19	chr19:55400964:C:T	0	55400964	T	C
19	chr19:55401107:T:C	0	55401107	C	T
19	chr19:55401578:T:G	0	55401578	G	T
19	chr19:55401670:C:T	0	55401670	T	C
19	chr19:55402310:C:A	0	55402310	A	C
19	chr19:55403497:AGAAAGAAAG:A	0	55403497	A	AGAAAGAAAG
19	chr19:55403814:C:T	0	55403814	T	C
19	chr19:55405171:C:T	0	55405171	T	C
19	chr19:55405568:C:T	0	55405568	T	C
19	chr19:55407861:C:T	0	55407861	T	C
19	chr19:55409184:G:A	0	55409184	A	G
19	chr19:55410211:T:C	0	55410211	C	T
19	chr19:55410263:G:A	0	55410263	A	G
19	chr19:55411517:T:C	0	55411517	C	T
19	chr19:55412439:G:A	0	55412439	A	G
19	chr19:55412940:C:T	0	55412940	T	C
19	chr19:55412989:A:C	0	55412989	C	A
19	chr19:55414132:G:A	0	55414132	A	G
19	chr19:55414820:C:A	0	55414820	A	C
19	chr19:55414906:T:A	0	55414906	A	T
19	chr19:55415103:G:A	0	55415103	A	G
19	chr19:55415180:T:C	0	55415180	C	T
19	chr19:55416127:G:A	0	55416127	A	G
19	chr19:55417858:C:T	0	55417858	T	C
19	chr19:55418135:C:G	0	55418135	G	C
19	chr19:55418556:A:G	0	55418556	G	A
19	chr19:55418959:G:A	0	55418959	A	G
19	chr19:55419033:T:C	0	55419033	C	T
19	chr19:55419839:G:A	0	55419839	A	G
19	chr19:55420096:G:T	0	55420096	T	G
19	chr19:55420518:G:T	0	55420518	T	G
19	chr19:55420629:G:A	0	55420629	A	G
19	chr19:55421094:C:T	0	55421094	T	C
19	chr19:55421220:C:G	0	55421220	G	C
19	chr19:55421879:A:C	0	55421879	C	A
19	chr19:55422068:A:G	0	55422068	G	A
19	chr19:55422449:C:T	0	55422449	T	C
19	chr19:55423817:C:T	0	55423817	T	C
19	chr19:55425685:C:T	0	55425685	T	C
19	chr19:55429825:T:TC	0	55429825	TC	T
19	chr19:55429931:T:C	0	55429931	C	T
19	chr19:55430141:A:G	0	55430141	G	A
19	chr19:55430373:T:C	0	55430373	C	T
19	chr19:55432799:A:G	0	55432799	G	A
19	chr19:55435929:A:C	0	55435929	C	A
19	chr19:55436499:G:A	0	55436499	A	G
19	chr19:55438486:T:C	0	55438486	C	T
19	chr19:55439870:G:A	0	55439870	A	G
19	chr19:55443096:C:T	0	55443096	T	C
19	chr19:55444308:C:T	0	55444308	T	C
19	chr19:55445874:T:C	0	55445874	C	T
19	chr19:55446508:A:G	0	55446508	G	A
19	chr19:55447103:C:T	0	55447103	T	C
19	chr19:55447116:T:C	0	55447116	C	T
19	chr19:55447752:TG:T	0	55447752	T	TG
19	chr19:55451371:C:A	0	55451371	A	C
19	chr19:55452447:A:AG	0	55452447	AG	A
19	chr19:55452530:T:G	0	55452530	G	T
19	chr19:55453097:T:C	0	55453097	C	T
19	chr19:55454053:C:T	0	55454053	T	C
19	chr19:55454088:C:T	0	55454088	T	C
19	chr19:55454613:G:A	0	55454613	A	G
19	chr19:55454979:C:T	0	55454979	T	C
19	chr19:55455528:TG:T	0	55455528	T	TG
19	chr19:55456116:C:T	0	55456116	T	C
19	chr19:55456481:C:T	0	55456481	T	C
19	chr19:55456649:A:G	0	55456649	G	A
19	chr19:55457021:G:C	0	55457021	C	G
19	chr19:55457116:C:T	0	55457116	T	C
19	chr19:55457201:G:A	0	55457201	A	G
19	chr19:55457865:A:G	0	55457865	G	A
19	chr19:55457912:G:C	0	55457912	C	G
19	chr19:55458146:G:A	0	55458146	A	G
19	chr19:55458379:G:A	0	55458379	A	G
19	chr19:55458780:T:C	0	55458780	C	T
19	chr19:55459222:C:A	0	55459222	A	C
19	chr19:55459732:A:G	0	55459732	G	A
19	chr19:55459766:G:A	0	55459766	A	G
19	chr19:55459788:GT:G	0	55459788	G	GT
19	chr19:55459857:G:A	0	55459857	A	G
19	chr19:55459975:C:T	0	55459975	T	C
19	chr19:55460407:T:C	0	55460407	C	T
19	chr19:55460925:CCAGTT:C	0	55460925	C	CCAGTT
19	chr19:55461938:C:T	0	55461938	T	C
19	chr19:55462779:C:T	0	55462779	T	C
19	chr19:55462850:T:C	0	55462850	C	T
19	chr19:55463675:G:T	0	55463675	T	G
19	chr19:55464119:G:A	0	55464119	A	G
19	chr19:55465278:G:A	0	55465278	A	G
19	chr19:55466542:G:A	0	55466542	A	G
19	chr19:55468470:A:G	0	55468470	G	A
19	chr19:55468617:G:A	0	55468617	A	G
19	chr19:55469361:C:T	0	55469361	T	C
19	chr19:55469845:C:T	0	55469845	T	C
19	chr19:55470631:C:T	0	55470631	T	C
19	chr19:55470786:G:T	0	55470786	T	G
19	chr19:55471414:G:A	0	55471414	A	G
19	chr19:55471783:A:G	0	55471783	G	A
19	chr19:55472883:A:G	0	55472883	G	A
19	chr19:55473013:G:C	0	55473013	C	G
19	chr19:55473759:T:G	0	55473759	G	T
19	chr19:55474419:T:C	0	55474419	C	T
19	chr19:55474766:T:C	0	55474766	C	T
19	chr19:55475270:T:C	0	55475270	C	T
19	chr19:55475552:T:G	0	55475552	G	T
19	chr19:55476504:A:C	0	55476504	C	A
19	chr19:55476938:A:T	0	55476938	T	A
19	chr19:55476982:C:T	0	55476982	T	C
19	chr19:55477440:A:G	0	55477440	G	A
19	chr19:55477756:T:C	0	55477756	C	T
19	chr19:55478025:C:T	0	55478025	T	C
19	chr19:55479608:C:A	0	55479608	A	C
19	chr19:55479637:A:G	0	55479637	G	A
19	chr19:55480427:A:C	0	55480427	C	A
19	chr19:55480503:C:T	0	55480503	T	C
19	chr19:55481625:C:T	0	55481625	T	C
19	chr19:55482423:A:G	0	55482423	G	A
19	chr19:55482873:C:T	0	55482873	T	C
19	chr19:55483341:A:G	0	55483341	G	A
19	chr19:55483905:G:A	0	55483905	A	G
19	chr19:55484519:G:A	0	55484519	A	G
19	chr19:55484697:T:C	0	55484697	C	T
19	chr19:55484861:G:A	0	55484861	A	G
19	chr19:55485572:G:A	0	55485572	A	G
19	chr19:55485990:C:CA	0	55485990	CA	C
19	chr19:55486113:CCTCCAGCCTCCA:C	0	55486113	C	CCTCCAGCCTCCA
19	chr19:55486895:C:T	0	55486895	T	C
19	chr19:55487144:T:A	0	55487144	A	T
19	chr19:55487496:C:T	0	55487496	T	C
19	chr19:55489125:C:T	0	55489125	T	C
19	chr19:55490157:C:T	0	55490157	T	C
19	chr19:55490504:C:T	0	55490504	T	C
19	chr19:55491332:T:C	0	55491332	C	T
19	chr19:55491535:AGGAG:A	0	55491535	A	AGGAG
19	chr19:55491682:C:G	0	55491682	G	C
19	chr19:55491953:G:A	0	55491953	A	G
19	chr19:55491984:T:C	0	55491984	C	T
19	chr19:55492410:G:A	0	55492410	A	G
19	chr19:55492645:T:C	0	55492645	C	T
19	chr19:55492713:G:C	0	55492713	C	G
19	chr19:55492783:C:T	0	55492783	T	C
19	chr19:55493377:A:AG	0	55493377	AG	A
19	chr19:55493489:T:C	0	55493489	C	T
19	chr19:55493534:G:A	0	55493534	A	G
19	chr19:55493922:T:C	0	55493922	C	T
19	chr19:55494192:A:G	0	55494192	G	A
19	chr19:55495608:T:G	0	55495608	G	T
19	chr19:55495674:G:A	0	55495674	A	G
19	chr19:55496004:G:A	0	55496004	A	G
19	chr19:55497231:G:A	0	55497231	A	G
19	chr19:55497848:G:A	0	55497848	A	G
19	chr19:55498374:C:T	0	55498374	T	C
19	chr19:55498514:T:C	0	55498514	C	T
19	chr19:55498759:C:T	0	55498759	T	C
19	chr19:55499133:A:G	0	55499133	G	A
19	chr19:55499724:G:A	0	55499724	A	G
19	chr19:55500093:C:T	0	55500093	T	C
19	chr19:55500206:C:T	0	55500206	T	C
19	chr19:55500548:G:A	0	55500548	A	G
19	chr19:55501014:T:C	0	55501014	C	T
19	chr19:55501711:C:T	0	55501711	T	C
19	chr19:55503202:A:C	0	55503202	C	A
19	chr19:55503257:G:A	0	55503257	A	G
19	chr19:55503289:T:C	0	55503289	C	T
19	chr19:55504081:C:T	0	55504081	T	C
19	chr19:55504246:A:C	0	55504246	C	A
19	chr19:55504896:T:G	0	55504896	G	T
19	chr19:55505026:G:A	0	55505026	A	G
19	chr19:55505620:A:G	0	55505620	G	A
19	chr19:55505792:A:G	0	55505792	G	A
19	chr19:55506021:G:A	0	55506021	A	G
19	chr19:55506685:C:T	0	55506685	T	C
19	chr19:55506828:G:A	0	55506828	A	G
19	chr19:55507100:C:T	0	55507100	T	C
19	chr19:55507999:G:T	0	55507999	T	G
19	chr19:55508230:C:T	0	55508230	T	C
19	chr19:55509244:G:A	0	55509244	A	G
19	chr19:55509272:A:T	0	55509272	T	A
19	chr19:55509754:G:A	0	55509754	A	G
19	chr19:55512775:G:A	0	55512775	A	G
19	chr19:55513942:G:T	0	55513942	T	G
19	chr19:55514027:C:A	0	55514027	A	C
19	chr19:55514042:T:C	0	55514042	C	T
19	chr19:55514047:G:A	0	55514047	A	G
19	chr19:55514217:A:G	0	55514217	G	A
19	chr19:55514222:G:A	0	55514222	A	G
19	chr19:55514273:T:C	0	55514273	C	T
19	chr19:55514287:C:T	0	55514287	T	C
19	chr19:55514349:G:A	0	55514349	A	G
19	chr19:55515478:A:G	0	55515478	G	A
19	chr19:55515679:G:C	0	55515679	C	G
19	chr19:55515704:C:T	0	55515704	T	C
19	chr19:55516181:C:A	0	55516181	A	C
19	chr19:55516225:C:T	0	55516225	T	C
19	chr19:55516227:A:G	0	55516227	G	A
19	chr19:55516432:G:A	0	55516432	A	G
19	chr19:55516627:TTTTG:T	0	55516627	T	TTTTG
19	chr19:55516741:T:G	0	55516741	G	T
19	chr19:55517821:C:G	0	55517821	G	C
19	chr19:55518642:C:T	0	55518642	T	C
19	chr19:55519228:T:C	0	55519228	C	T
19	chr19:55519240:C:T	0	55519240	T	C
19	chr19:55520121:C:T	0	55520121	T	C
19	chr19:55520796:A:G	0	55520796	G	A
19	chr19:55521299:G:A	0	55521299	A	G
19	chr19:55521344:A:G	0	55521344	G	A
19	chr19:55521636:G:A	0	55521636	A	G
19	chr19:55521679:G:A	0	55521679	A	G
19	chr19:55522508:T:C	0	55522508	C	T
19	chr19:55523483:T:C	0	55523483	C	T
19	chr19:55523694:G:A	0	55523694	A	G
19	chr19:55524164:C:G	0	55524164	G	C
19	chr19:55524168:A:G	0	55524168	G	A
19	chr19:55524170:A:G	0	55524170	G	A
19	chr19:55524174:T:C	0	55524174	C	T
19	chr19:55524770:T:C	0	55524770	C	T
19	chr19:55525210:AAAAC:A	0	55525210	A	AAAAC
19	chr19:55525249:C:A	0	55525249	A	C
19	chr19:55525577:C:G	0	55525577	G	C
19	chr19:55526662:A:G	0	55526662	G	A
19	chr19:55526919:T:C	0	55526919	C	T
19	chr19:55527422:A:G	0	55527422	G	A
```
