## Supplementary material for "Characterization of shared and ancestry-specific signals driving complex traits using multi-ancestry fine-mapping": mesusieoutput

```
                 eur          afr      eur_afr
   [1,] 0.0003691392 0.0003691397 0.0001230464
   [2,] 0.0003691393 0.0003691396 0.0001230464
   [3,] 0.0003691394 0.0003691396 0.0001230464
   [4,] 0.0003691389 0.0003691397 0.0001230463
   [5,] 0.0003691395 0.0003691399 0.0001230468
   [6,] 0.0003691395 0.0003691397 0.0001230465
   [7,] 0.0003691398 0.0003691396 0.0001230466
   [8,] 0.0003691397 0.0003691396 0.0001230465
   [9,] 0.0003691396 0.0003691399 0.0001230465
  [10,] 0.0003691395 0.0003691396 0.0001230464
  [11,] 0.0003691395 0.0003691396 0.0001230464
  [12,] 0.0003691399 0.0003691398 0.0001230466
  [13,] 0.0003691388 0.0003691397 0.0001230462
  [14,] 0.0003691396 0.0003691399 0.0001230465
  [15,] 0.0003691394 0.0003691397 0.0001230465
  [16,] 0.0003691396 0.0003691399 0.0001230465
  [17,] 0.0003691395 0.0003691396 0.0001230464
  [18,] 0.0003691396 0.0003691399 0.0001230465
  [19,] 0.0003691396 0.0003691399 0.0001230465
  [20,] 0.0003691388 0.0003691397 0.0001230462
  [21,] 0.0003691396 0.0003691399 0.0001230465
  [22,] 0.0003691399 0.0003691397 0.0001230468
  [23,] 0.0003691396 0.0003691399 0.0001230465
  [24,] 0.0003691396 0.0003691399 0.0001230465
  [25,] 0.0003691396 0.0003691396 0.0001230465
  [26,] 0.0003691392 0.0003691397 0.0001230464
  [27,] 0.0003691398 0.0003691397 0.0001230465
  [28,] 0.0003691396 0.0003691399 0.0001230465
  [29,] 0.0003691396 0.0003691396 0.0001230465
  [30,] 0.0003691396 0.0003691399 0.0001230465
  [31,] 0.0003691398 0.0003691396 0.0001230465
  [32,] 0.0003691388 0.0003691397 0.0001230462
  [33,] 0.0003691397 0.0003691396 0.0001230465
  [34,] 0.0003691397 0.0003691396 0.0001230464
  [35,] 0.0003691396 0.0003691399 0.0001230465
  [36,] 0.0003691393 0.0003691396 0.0001230463
  [37,] 0.0003691396 0.0003691399 0.0001230465
  [38,] 0.0003691392 0.0003691396 0.0001230463
  [39,] 0.0003691396 0.0003691399 0.0001230466
  [40,] 0.0003691396 0.0003691396 0.0001230464
  [41,] 0.0003691396 0.0003691399 0.0001230465
  [42,] 0.0003691392 0.0003691398 0.0001230463
  [43,] 0.0003691392 0.0003691398 0.0001230463
  [44,] 0.0003691392 0.0003691396 0.0001230463
  [45,] 0.0003691393 0.0003691396 0.0001230463
  [46,] 0.0003691395 0.0003691397 0.0001230464
  [47,] 0.0003691389 0.0003691397 0.0001230462
  [48,] 0.0003691396 0.0003691399 0.0001230465
  [49,] 0.0003691393 0.0003691397 0.0001230463
  [50,] 0.0003691398 0.0003691399 0.0001230466
  [51,] 0.0003691392 0.0003691397 0.0001230463
  [52,] 0.0003691396 0.0003691399 0.0001230465
  [53,] 0.0003691393 0.0003691397 0.0001230463
  [54,] 0.0003691393 0.0003691397 0.0001230463
  [55,] 0.0003691393 0.0003691397 0.0001230463
  [56,] 0.0003691396 0.0003691397 0.0001230464
  [57,] 0.0003691393 0.0003691397 0.0001230463
  [58,] 0.0003691396 0.0003691399 0.0001230465
  [59,] 0.0003691396 0.0003691396 0.0001230464
  [60,] 0.0003691397 0.0003691399 0.0001230466
  [61,] 0.0003691391 0.0003691398 0.0001230463
  [62,] 0.0003691395 0.0003691399 0.0001230465
  [63,] 0.0003691390 0.0003691400 0.0001230464
  [64,] 0.0003691395 0.0003691397 0.0001230465
  [65,] 0.0003691390 0.0003691397 0.0001230463
  [66,] 0.0003691395 0.0003691399 0.0001230465
  [67,] 0.0003691395 0.0003691399 0.0001230465
  [68,] 0.0003691395 0.0003691400 0.0001230466
  [69,] 0.0003691396 0.0003691399 0.0001230465
  [70,] 0.0003691396 0.0003691399 0.0001230465
  [71,] 0.0003691389 0.0003691398 0.0001230463
  [72,] 0.0003691395 0.0003691399 0.0001230465
  [73,] 0.0003691396 0.0003691399 0.0001230465
  [74,] 0.0003691395 0.0003691398 0.0001230466
  [75,] 0.0003691393 0.0003691401 0.0001230467
  [76,] 0.0003691390 0.0003691398 0.0001230463
  [77,] 0.0003691398 0.0003691396 0.0001230465
  [78,] 0.0003691394 0.0003691398 0.0001230465
  [79,] 0.0003691393 0.0003691400 0.0001230466
  [80,] 0.0003691396 0.0003691399 0.0001230465
  [81,] 0.0003691394 0.0003691398 0.0001230465
  [82,] 0.0003691389 0.0003691397 0.0001230464
  [83,] 0.0003691393 0.0003691400 0.0001230466
  [84,] 0.0003691390 0.0003691396 0.0001230462
  [85,] 0.0003691389 0.0003691398 0.0001230463
  [86,] 0.0003691392 0.0003691399 0.0001230466
  [87,] 0.0003691393 0.0003691399 0.0001230466
  [88,] 0.0003691395 0.0003691398 0.0001230466
  [89,] 0.0003691392 0.0003691399 0.0001230465
  [90,] 0.0003691393 0.0003691399 0.0001230466
  [91,] 0.0003691394 0.0003691398 0.0001230465
  [92,] 0.0003691394 0.0003691399 0.0001230465
  [93,] 0.0003691395 0.0003691400 0.0001230467
  [94,] 0.0003691393 0.0003691399 0.0001230466
  [95,] 0.0003691393 0.0003691400 0.0001230466
  [96,] 0.0003691394 0.0003691398 0.0001230465
  [97,] 0.0003691394 0.0003691398 0.0001230465
  [98,] 0.0003691395 0.0003691398 0.0001230466
  [99,] 0.0003691393 0.0003691399 0.0001230466
 [100,] 0.0003691393 0.0003691399 0.0001230466
 [101,] 0.0003691393 0.0003691399 0.0001230466
 [102,] 0.0003691390 0.0003691397 0.0001230463
 [103,] 0.0003691390 0.0003691396 0.0001230462
 [104,] 0.0003691396 0.0003691399 0.0001230465
 [105,] 0.0003691394 0.0003691400 0.0001230466
 [106,] 0.0003691396 0.0003691399 0.0001230465
 [107,] 0.0003691393 0.0003691401 0.0001230467
 [108,] 0.0003691394 0.0003691400 0.0001230466
 [109,] 0.0003691393 0.0003691402 0.0001230467
 [110,] 0.0003691400 0.0003691399 0.0001230467
 [111,] 0.0003691396 0.0003691398 0.0001230465
 [112,] 0.0003691392 0.0003691401 0.0001230466
 [113,] 0.0003691395 0.0003691399 0.0001230465
 [114,] 0.0003691393 0.0003691401 0.0001230467
 [115,] 0.0003691392 0.0003691402 0.0001230467
 [116,] 0.0003691395 0.0003691399 0.0001230465
 [117,] 0.0003691395 0.0003691399 0.0001230465
 [118,] 0.0003691395 0.0003691400 0.0001230466
 [119,] 0.0003691395 0.0003691399 0.0001230465
 [120,] 0.0003691395 0.0003691399 0.0001230465
 [121,] 0.0003691390 0.0003691396 0.0001230463
 [122,] 0.0003691395 0.0003691398 0.0001230464
 [123,] 0.0003691390 0.0003691396 0.0001230462
 [124,] 0.0003691392 0.0003691402 0.0001230467
 [125,] 0.0003691390 0.0003691396 0.0001230462
 [126,] 0.0003691395 0.0003691399 0.0001230465
 [127,] 0.0003691394 0.0003691399 0.0001230466
 [128,] 0.0003691392 0.0003691401 0.0001230467
 [129,] 0.0003691395 0.0003691399 0.0001230465
 [130,] 0.0003691395 0.0003691399 0.0001230465
 [131,] 0.0003691395 0.0003691398 0.0001230465
 [132,] 0.0003691395 0.0003691399 0.0001230465
 [133,] 0.0003691392 0.0003691402 0.0001230466
 [134,] 0.0003691393 0.0003691402 0.0001230468
 [135,] 0.0003691388 0.0003691397 0.0001230462
 [136,] 0.0003691388 0.0003691397 0.0001230462
 [137,] 0.0003691388 0.0003691397 0.0001230462
 [138,] 0.0003691395 0.0003691399 0.0001230465
 [139,] 0.0003691393 0.0003691401 0.0001230467
 [140,] 0.0003691395 0.0003691399 0.0001230465
 [141,] 0.0003691390 0.0003691396 0.0001230462
 [142,] 0.0003691392 0.0003691401 0.0001230466
 [143,] 0.0003691392 0.0003691401 0.0001230466
 [144,] 0.0003691396 0.0003691399 0.0001230467
 [145,] 0.0003691389 0.0003691397 0.0001230463
 [146,] 0.0003691395 0.0003691399 0.0001230465
 [147,] 0.0003691395 0.0003691399 0.0001230465
 [148,] 0.0003691396 0.0003691400 0.0001230467
 [149,] 0.0003691395 0.0003691399 0.0001230466
 [150,] 0.0003691393 0.0003691400 0.0001230466
 [151,] 0.0003691395 0.0003691399 0.0001230465
 [152,] 0.0003691390 0.0003691398 0.0001230463
 [153,] 0.0003691391 0.0003691401 0.0001230464
 [154,] 0.0003691395 0.0003691398 0.0001230465
 [155,] 0.0003691388 0.0003691398 0.0001230462
 [156,] 0.0003691392 0.0003691402 0.0001230466
 [157,] 0.0003691395 0.0003691399 0.0001230465
 [158,] 0.0003691399 0.0003691399 0.0001230467
 [159,] 0.0003691392 0.0003691400 0.0001230465
 [160,] 0.0003691394 0.0003691400 0.0001230466
 [161,] 0.0003691396 0.0003691399 0.0001230466
 [162,] 0.0003691395 0.0003691400 0.0001230466
 [163,] 0.0003691395 0.0003691400 0.0001230466
 [164,] 0.0003691395 0.0003691400 0.0001230466
 [165,] 0.0003691395 0.0003691400 0.0001230466
 [166,] 0.0003691395 0.0003691400 0.0001230466
 [167,] 0.0003691394 0.0003691400 0.0001230466
 [168,] 0.0003691389 0.0003691401 0.0001230463
 [169,] 0.0003691389 0.0003691398 0.0001230462
 [170,] 0.0003691391 0.0003691396 0.0001230463
 [171,] 0.0003691394 0.0003691401 0.0001230466
 [172,] 0.0003691391 0.0003691396 0.0001230463
 [173,] 0.0003691389 0.0003691398 0.0001230462
 [174,] 0.0003691395 0.0003691397 0.0001230464
 [175,] 0.0003691396 0.0003691399 0.0001230465
 [176,] 0.0003691395 0.0003691399 0.0001230465
 [177,] 0.0003691395 0.0003691396 0.0001230464
 [178,] 0.0003691401 0.0003691399 0.0001230467
 [179,] 0.0003691395 0.0003691399 0.0001230465
 [180,] 0.0003691396 0.0003691396 0.0001230464
 [181,] 0.0003691396 0.0003691399 0.0001230465
 [182,] 0.0003691396 0.0003691397 0.0001230465
 [183,] 0.0003691396 0.0003691397 0.0001230465
 [184,] 0.0003691393 0.0003691397 0.0001230464
 [185,] 0.0003691397 0.0003691397 0.0001230464
 [186,] 0.0003691389 0.0003691397 0.0001230463
 [187,] 0.0003691390 0.0003691401 0.0001230466
 [188,] 0.0003691399 0.0003691398 0.0001230468
 [189,] 0.0003691398 0.0003691396 0.0001230466
 [190,] 0.0003691396 0.0003691399 0.0001230467
 [191,] 0.0003691395 0.0003691398 0.0001230465
 [192,] 0.0003691393 0.0003691397 0.0001230464
 [193,] 0.0003691395 0.0003691399 0.0001230464
 [194,] 0.0003691395 0.0003691396 0.0001230466
 [195,] 0.0003691395 0.0003691398 0.0001230465
 [196,] 0.0003691402 0.0003691399 0.0001230470
 [197,] 0.0003691395 0.0003691396 0.0001230465
 [198,] 0.0003691397 0.0003691398 0.0001230466
 [199,] 0.0003691398 0.0003691396 0.0001230465
 [200,] 0.0003691397 0.0003691396 0.0001230465
 [201,] 0.0003691398 0.0003691396 0.0001230465
 [202,] 0.0003691395 0.0003691398 0.0001230465
 [203,] 0.0003691396 0.0003691399 0.0001230465
 [204,] 0.0003691395 0.0003691397 0.0001230466
 [205,] 0.0003691396 0.0003691398 0.0001230466
 [206,] 0.0003691393 0.0003691396 0.0001230463
 [207,] 0.0003691395 0.0003691398 0.0001230465
 [208,] 0.0003691395 0.0003691398 0.0001230465
 [209,] 0.0003691396 0.0003691398 0.0001230465
 [210,] 0.0003691395 0.0003691398 0.0001230465
 [211,] 0.0003691396 0.0003691399 0.0001230465
 [212,] 0.0003691396 0.0003691399 0.0001230465
 [213,] 0.0003691395 0.0003691398 0.0001230465
 [214,] 0.0003691398 0.0003691399 0.0001230465
 [215,] 0.0003691398 0.0003691396 0.0001230466
 [216,] 0.0003691395 0.0003691399 0.0001230464
 [217,] 0.0003691395 0.0003691399 0.0001230464
 [218,] 0.0003691394 0.0003691400 0.0001230465
 [219,] 0.0003691401 0.0003691399 0.0001230467
 [220,] 0.0003691397 0.0003691401 0.0001230470
 [221,] 0.0003691390 0.0003691397 0.0001230463
 [222,] 0.0003691403 0.0003691400 0.0001230471
 [223,] 0.0003691393 0.0003691396 0.0001230463
 [224,] 0.0003691399 0.0003691397 0.0001230468
 [225,] 0.0003691399 0.0003691398 0.0001230469
 [226,] 0.0003691403 0.0003691404 0.0001230476
 [227,] 0.0003691398 0.0003691399 0.0001230467
 [228,] 0.0003691395 0.0003691399 0.0001230465
 [229,] 0.0003691417 0.0003691397 0.0001230475
 [230,] 0.0003691411 0.0003691397 0.0001230472
 [231,] 0.0003691397 0.0003691397 0.0001230467
 [232,] 0.0003691414 0.0003691396 0.0001230471
 [233,] 0.0003691402 0.0003691399 0.0001230467
 [234,] 0.0003691408 0.0003691398 0.0001230465
 [235,] 0.0003691407 0.0003691398 0.0001230465
 [236,] 0.0003691390 0.0003691399 0.0001230463
 [237,] 0.0003691409 0.0003691396 0.0001230469
 [238,] 0.0003691409 0.0003691396 0.0001230469
 [239,] 0.0003691391 0.0003691398 0.0001230462
 [240,] 0.0003691412 0.0003691396 0.0001230470
 [241,] 0.0003691399 0.0003691399 0.0001230465
 [242,] 0.0003691408 0.0003691396 0.0001230468
 [243,] 0.0003691403 0.0003691398 0.0001230471
 [244,] 0.0003691389 0.0003691401 0.0001230464
 [245,] 0.0003691409 0.0003691396 0.0001230470
 [246,] 0.0003691407 0.0003691396 0.0001230468
 [247,] 0.0003691401 0.0003691397 0.0001230469
 [248,] 0.0003691408 0.0003691396 0.0001230469
 [249,] 0.0003691400 0.0003691399 0.0001230470
 [250,] 0.0003691407 0.0003691396 0.0001230469
 [251,] 0.0003691390 0.0003691403 0.0001230463
 [252,] 0.0003691405 0.0003691396 0.0001230468
 [253,] 0.0003691401 0.0003691399 0.0001230470
 [254,] 0.0003691407 0.0003691396 0.0001230469
 [255,] 0.0003691407 0.0003691396 0.0001230469
 [256,] 0.0003691407 0.0003691396 0.0001230469
 [257,] 0.0003691407 0.0003691396 0.0001230469
 [258,] 0.0003691390 0.0003691400 0.0001230463
 [259,] 0.0003691389 0.0003691401 0.0001230463
 [260,] 0.0003691390 0.0003691401 0.0001230463
 [261,] 0.0003691409 0.0003691396 0.0001230470
 [262,] 0.0003691405 0.0003691396 0.0001230469
 [263,] 0.0003691390 0.0003691402 0.0001230465
 [264,] 0.0003691390 0.0003691402 0.0001230463
 [265,] 0.0003691390 0.0003691405 0.0001230464
 [266,] 0.0003691402 0.0003691398 0.0001230463
 [267,] 0.0003691389 0.0003691401 0.0001230464
 [268,] 0.0003691390 0.0003691402 0.0001230463
 [269,] 0.0003691390 0.0003691402 0.0001230463
 [270,] 0.0003691393 0.0003691398 0.0001230464
 [271,] 0.0003691391 0.0003691397 0.0001230463
 [272,] 0.0003691394 0.0003691399 0.0001230465
 [273,] 0.0003691389 0.0003691397 0.0001230462
 [274,] 0.0003691392 0.0003691399 0.0001230464
 [275,] 0.0003691402 0.0003691398 0.0001230469
 [276,] 0.0003691393 0.0003691398 0.0001230464
 [277,] 0.0003691392 0.0003691398 0.0001230464
 [278,] 0.0003691398 0.0003691399 0.0001230466
 [279,] 0.0003691397 0.0003691398 0.0001230466
 [280,] 0.0003691391 0.0003691397 0.0001230463
 [281,] 0.0003691392 0.0003691397 0.0001230463
 [282,] 0.0003691392 0.0003691397 0.0001230463
 [283,] 0.0003691397 0.0003691399 0.0001230467
 [284,] 0.0003691389 0.0003691402 0.0001230466
 [285,] 0.0003691390 0.0003691398 0.0001230463
 [286,] 0.0003691398 0.0003691399 0.0001230466
 [287,] 0.0003691398 0.0003691400 0.0001230467
 [288,] 0.0003691392 0.0003691397 0.0001230463
 [289,] 0.0003691390 0.0003691397 0.0001230463
 [290,] 0.0003691392 0.0003691397 0.0001230464
 [291,] 0.0003691391 0.0003691397 0.0001230463
 [292,] 0.0003691402 0.0003691397 0.0001230469
 [293,] 0.0003691397 0.0003691396 0.0001230465
 [294,] 0.0003691390 0.0003691398 0.0001230463
 [295,] 0.0003691400 0.0003691398 0.0001230466
 [296,] 0.0003691395 0.0003691399 0.0001230463
 [297,] 0.0003691395 0.0003691396 0.0001230464
 [298,] 0.0003691394 0.0003691397 0.0001230463
 [299,] 0.0003691405 0.0003691397 0.0001230469
 [300,] 0.0003691405 0.0003691396 0.0001230469
 [301,] 0.0003691404 0.0003691397 0.0001230469
 [302,] 0.0003691391 0.0003691398 0.0001230464
 [303,] 0.0003691406 0.0003691397 0.0001230470
 [304,] 0.0003691406 0.0003691397 0.0001230470
 [305,] 0.0003691406 0.0003691397 0.0001230470
 [306,] 0.0003691406 0.0003691397 0.0001230470
 [307,] 0.0003691400 0.0003691398 0.0001230467
 [308,] 0.0003691423 0.0003691397 0.0001230477
 [309,] 0.0003691407 0.0003691397 0.0001230471
 [310,] 0.0003691423 0.0003691396 0.0001230476
 [311,] 0.0003691423 0.0003691396 0.0001230473
 [312,] 0.0003691405 0.0003691397 0.0001230470
 [313,] 0.0003691405 0.0003691396 0.0001230469
 [314,] 0.0003691411 0.0003691397 0.0001230473
 [315,] 0.0003691398 0.0003691399 0.0001230465
 [316,] 0.0003691406 0.0003691397 0.0001230470
 [317,] 0.0003691403 0.0003691397 0.0001230469
 [318,] 0.0003691405 0.0003691397 0.0001230470
 [319,] 0.0003691407 0.0003691397 0.0001230470
 [320,] 0.0003691395 0.0003691399 0.0001230464
 [321,] 0.0003691394 0.0003691399 0.0001230464
 [322,] 0.0003691395 0.0003691399 0.0001230465
 [323,] 0.0003691405 0.0003691397 0.0001230470
 [324,] 0.0003691406 0.0003691397 0.0001230470
 [325,] 0.0003691406 0.0003691397 0.0001230470
 [326,] 0.0003691393 0.0003691398 0.0001230464
 [327,] 0.0003691406 0.0003691397 0.0001230470
 [328,] 0.0003691405 0.0003691397 0.0001230470
 [329,] 0.0003691427 0.0003691396 0.0001230475
 [330,] 0.0003691399 0.0003691397 0.0001230465
 [331,] 0.0003691399 0.0003691396 0.0001230465
 [332,] 0.0003691394 0.0003691396 0.0001230464
 [333,] 0.0003691394 0.0003691398 0.0001230464
 [334,] 0.0003691393 0.0003691396 0.0001230463
 [335,] 0.0003691395 0.0003691397 0.0001230463
 [336,] 0.0003691421 0.0003691396 0.0001230473
 [337,] 0.0003691391 0.0003691400 0.0001230463
 [338,] 0.0003691419 0.0003691396 0.0001230473
 [339,] 0.0003691390 0.0003691398 0.0001230464
 [340,] 0.0003691420 0.0003691396 0.0001230473
 [341,] 0.0003691420 0.0003691396 0.0001230473
 [342,] 0.0003691427 0.0003691396 0.0001230475
 [343,] 0.0003691427 0.0003691396 0.0001230475
 [344,] 0.0003691404 0.0003691397 0.0001230468
 [345,] 0.0003691420 0.0003691396 0.0001230473
 [346,] 0.0003691394 0.0003691399 0.0001230464
 [347,] 0.0003691420 0.0003691396 0.0001230473
 [348,] 0.0003691427 0.0003691396 0.0001230475
 [349,] 0.0003691419 0.0003691396 0.0001230473
 [350,] 0.0003691423 0.0003691397 0.0001230477
 [351,] 0.0003691421 0.0003691396 0.0001230475
 [352,] 0.0003691410 0.0003691397 0.0001230473
 [353,] 0.0003691411 0.0003691396 0.0001230471
 [354,] 0.0003691426 0.0003691396 0.0001230475
 [355,] 0.0003691420 0.0003691396 0.0001230473
 [356,] 0.0003691391 0.0003691399 0.0001230464
 [357,] 0.0003691421 0.0003691396 0.0001230473
 [358,] 0.0003691421 0.0003691396 0.0001230473
 [359,] 0.0003691424 0.0003691396 0.0001230474
 [360,] 0.0003691421 0.0003691396 0.0001230474
 [361,] 0.0003691392 0.0003691399 0.0001230465
 [362,] 0.0003691402 0.0003691398 0.0001230467
 [363,] 0.0003691422 0.0003691396 0.0001230473
 [364,] 0.0003691401 0.0003691398 0.0001230468
 [365,] 0.0003691422 0.0003691396 0.0001230473
 [366,] 0.0003691427 0.0003691396 0.0001230473
 [367,] 0.0003691421 0.0003691396 0.0001230473
 [368,] 0.0003691417 0.0003691396 0.0001230471
 [369,] 0.0003691393 0.0003691398 0.0001230465
 [370,] 0.0003691420 0.0003691396 0.0001230472
 [371,] 0.0003691426 0.0003691396 0.0001230476
 [372,] 0.0003691422 0.0003691396 0.0001230474
 [373,] 0.0003691404 0.0003691398 0.0001230468
 [374,] 0.0003691427 0.0003691396 0.0001230474
 [375,] 0.0003691404 0.0003691397 0.0001230468
 [376,] 0.0003691421 0.0003691396 0.0001230472
 [377,] 0.0003691427 0.0003691396 0.0001230474
 [378,] 0.0003691426 0.0003691396 0.0001230474
 [379,] 0.0003691424 0.0003691396 0.0001230475
 [380,] 0.0003691420 0.0003691396 0.0001230472
 [381,] 0.0003691402 0.0003691397 0.0001230468
 [382,] 0.0003691396 0.0003691398 0.0001230465
 [383,] 0.0003691423 0.0003691396 0.0001230476
 [384,] 0.0003691418 0.0003691396 0.0001230474
 [385,] 0.0003691419 0.0003691396 0.0001230474
 [386,] 0.0003691396 0.0003691397 0.0001230464
 [387,] 0.0003691425 0.0003691397 0.0001230477
 [388,] 0.0003691418 0.0003691396 0.0001230474
 [389,] 0.0003691423 0.0003691396 0.0001230476
 [390,] 0.0003691423 0.0003691397 0.0001230477
 [391,] 0.0003691419 0.0003691396 0.0001230474
 [392,] 0.0003691402 0.0003691398 0.0001230468
 [393,] 0.0003691400 0.0003691398 0.0001230468
 [394,] 0.0003691423 0.0003691396 0.0001230476
 [395,] 0.0003691398 0.0003691397 0.0001230465
 [396,] 0.0003691402 0.0003691398 0.0001230469
 [397,] 0.0003691423 0.0003691396 0.0001230476
 [398,] 0.0003691423 0.0003691396 0.0001230476
 [399,] 0.0003691423 0.0003691396 0.0001230476
 [400,] 0.0003691394 0.0003691396 0.0001230463
 [401,] 0.0003691420 0.0003691396 0.0001230475
 [402,] 0.0003691418 0.0003691396 0.0001230474
 [403,] 0.0003691418 0.0003691396 0.0001230474
 [404,] 0.0003691396 0.0003691397 0.0001230464
 [405,] 0.0003691422 0.0003691396 0.0001230476
 [406,] 0.0003691422 0.0003691396 0.0001230476
 [407,] 0.0003691389 0.0003691397 0.0001230462
 [408,] 0.0003691418 0.0003691396 0.0001230474
 [409,] 0.0003691396 0.0003691397 0.0001230464
 [410,] 0.0003691422 0.0003691396 0.0001230476
 [411,] 0.0003691393 0.0003691399 0.0001230465
 [412,] 0.0003691421 0.0003691396 0.0001230476
 [413,] 0.0003691421 0.0003691396 0.0001230475
 [414,] 0.0003691401 0.0003691398 0.0001230467
 [415,] 0.0003691420 0.0003691397 0.0001230476
 [416,] 0.0003691397 0.0003691398 0.0001230466
 [417,] 0.0003691424 0.0003691396 0.0001230476
 [418,] 0.0003691423 0.0003691397 0.0001230478
 [419,] 0.0003691422 0.0003691397 0.0001230478
 [420,] 0.0003691418 0.0003691396 0.0001230474
 [421,] 0.0003691419 0.0003691396 0.0001230474
 [422,] 0.0003691410 0.0003691397 0.0001230471
 [423,] 0.0003691424 0.0003691397 0.0001230477
 [424,] 0.0003691395 0.0003691398 0.0001230465
 [425,] 0.0003691389 0.0003691397 0.0001230463
 [426,] 0.0003691392 0.0003691398 0.0001230464
 [427,] 0.0003691392 0.0003691398 0.0001230464
 [428,] 0.0003691422 0.0003691396 0.0001230473
 [429,] 0.0003691396 0.0003691398 0.0001230465
 [430,] 0.0003691396 0.0003691396 0.0001230463
 [431,] 0.0003691403 0.0003691398 0.0001230470
 [432,] 0.0003691395 0.0003691398 0.0001230465
 [433,] 0.0003691388 0.0003691396 0.0001230462
 [434,] 0.0003691400 0.0003691397 0.0001230466
 [435,] 0.0003691388 0.0003691396 0.0001230462
 [436,] 0.0003691407 0.0003691398 0.0001230473
 [437,] 0.0003691401 0.0003691397 0.0001230466
 [438,] 0.0003691397 0.0003691397 0.0001230463
 [439,] 0.0003691393 0.0003691398 0.0001230464
 [440,] 0.0003691401 0.0003691398 0.0001230469
 [441,] 0.0003691399 0.0003691396 0.0001230464
 [442,] 0.0003691398 0.0003691396 0.0001230464
 [443,] 0.0003691394 0.0003691398 0.0001230465
 [444,] 0.0003691393 0.0003691397 0.0001230464
 [445,] 0.0003691399 0.0003691398 0.0001230465
 [446,] 0.0003691402 0.0003691399 0.0001230470
 [447,] 0.0003691396 0.0003691396 0.0001230463
 [448,] 0.0003691394 0.0003691398 0.0001230464
 [449,] 0.0003691393 0.0003691398 0.0001230464
 [450,] 0.0003691401 0.0003691396 0.0001230467
 [451,] 0.0003691395 0.0003691398 0.0001230465
 [452,] 0.0003691399 0.0003691399 0.0001230466
 [453,] 0.0003691427 0.0003691397 0.0001230477
 [454,] 0.0003691395 0.0003691398 0.0001230465
 [455,] 0.0003691401 0.0003691398 0.0001230466
 [456,] 0.0003691393 0.0003691398 0.0001230464
 [457,] 0.0003691401 0.0003691396 0.0001230466
 [458,] 0.0003691392 0.0003691398 0.0001230464
 [459,] 0.0003691393 0.0003691399 0.0001230465
 [460,] 0.0003691400 0.0003691396 0.0001230465
 [461,] 0.0003691402 0.0003691398 0.0001230467
 [462,] 0.0003691393 0.0003691398 0.0001230464
 [463,] 0.0003691397 0.0003691398 0.0001230467
 [464,] 0.0003691397 0.0003691398 0.0001230467
 [465,] 0.0003691393 0.0003691397 0.0001230464
 [466,] 0.0003691405 0.0003691396 0.0001230467
 [467,] 0.0003691401 0.0003691398 0.0001230468
 [468,] 0.0003691393 0.0003691398 0.0001230465
 [469,] 0.0003691427 0.0003691396 0.0001230476
 [470,] 0.0003691393 0.0003691397 0.0001230464
 [471,] 0.0003691395 0.0003691398 0.0001230465
 [472,] 0.0003691394 0.0003691397 0.0001230464
 [473,] 0.0003691394 0.0003691396 0.0001230463
 [474,] 0.0003691398 0.0003691399 0.0001230466
 [475,] 0.0003691393 0.0003691397 0.0001230464
 [476,] 0.0003691398 0.0003691399 0.0001230466
 [477,] 0.0003691397 0.0003691398 0.0001230466
 [478,] 0.0003691397 0.0003691398 0.0001230465
 [479,] 0.0003691396 0.0003691398 0.0001230465
 [480,] 0.0003691393 0.0003691398 0.0001230465
 [481,] 0.0003691399 0.0003691402 0.0001230472
 [482,] 0.0003691389 0.0003691397 0.0001230462
 [483,] 0.0003691394 0.0003691397 0.0001230464
 [484,] 0.0003691395 0.0003691397 0.0001230464
 [485,] 0.0003691397 0.0003691400 0.0001230469
 [486,] 0.0003691406 0.0003691397 0.0001230470
 [487,] 0.0003691393 0.0003691398 0.0001230464
 [488,] 0.0003691395 0.0003691397 0.0001230464
 [489,] 0.0003691405 0.0003691397 0.0001230469
 [490,] 0.0003691399 0.0003691398 0.0001230467
 [491,] 0.0003691396 0.0003691397 0.0001230464
 [492,] 0.0003691403 0.0003691396 0.0001230467
 [493,] 0.0003691399 0.0003691398 0.0001230465
 [494,] 0.0003691402 0.0003691398 0.0001230465
 [495,] 0.0003691398 0.0003691398 0.0001230466
 [496,] 0.0003691397 0.0003691398 0.0001230465
 [497,] 0.0003691398 0.0003691399 0.0001230466
 [498,] 0.0003691389 0.0003691401 0.0001230463
 [499,] 0.0003691388 0.0003691400 0.0001230463
 [500,] 0.0003691392 0.0003691397 0.0001230462
 [501,] 0.0003691391 0.0003691396 0.0001230463
 [502,] 0.0003691395 0.0003691401 0.0001230464
 [503,] 0.0003691395 0.0003691398 0.0001230466
 [504,] 0.0003691392 0.0003691400 0.0001230463
 [505,] 0.0003691392 0.0003691400 0.0001230463
 [506,] 0.0003691390 0.0003691404 0.0001230467
 [507,] 0.0003691393 0.0003691400 0.0001230463
 [508,] 0.0003691398 0.0003691399 0.0001230466
 [509,] 0.0003691392 0.0003691400 0.0001230463
 [510,] 0.0003691400 0.0003691399 0.0001230466
 [511,] 0.0003691394 0.0003691400 0.0001230467
 [512,] 0.0003691398 0.0003691406 0.0001230464
 [513,] 0.0003691395 0.0003691400 0.0001230467
 [514,] 0.0003691389 0.0003691402 0.0001230465
 [515,] 0.0003691390 0.0003691402 0.0001230466
 [516,] 0.0003691393 0.0003691400 0.0001230463
 [517,] 0.0003691403 0.0003691398 0.0001230466
 [518,] 0.0003691392 0.0003691406 0.0001230470
 [519,] 0.0003691393 0.0003691404 0.0001230470
 [520,] 0.0003691393 0.0003691402 0.0001230469
 [521,] 0.0003691408 0.0003691398 0.0001230469
 [522,] 0.0003691393 0.0003691400 0.0001230463
 [523,] 0.0003691395 0.0003691400 0.0001230467
 [524,] 0.0003691399 0.0003691399 0.0001230466
 [525,] 0.0003691393 0.0003691400 0.0001230463
 [526,] 0.0003691393 0.0003691400 0.0001230463
 [527,] 0.0003691397 0.0003691400 0.0001230464
 [528,] 0.0003691398 0.0003691397 0.0001230468
 [529,] 0.0003691395 0.0003691401 0.0001230469
 [530,] 0.0003691408 0.0003691398 0.0001230468
 [531,] 0.0003691390 0.0003691403 0.0001230463
 [532,] 0.0003691393 0.0003691400 0.0001230463
 [533,] 0.0003691395 0.0003691400 0.0001230468
 [534,] 0.0003691393 0.0003691400 0.0001230463
 [535,] 0.0003691403 0.0003691398 0.0001230467
 [536,] 0.0003691393 0.0003691399 0.0001230463
 [537,] 0.0003691395 0.0003691402 0.0001230468
 [538,] 0.0003691400 0.0003691399 0.0001230466
 [539,] 0.0003691393 0.0003691400 0.0001230463
 [540,] 0.0003691394 0.0003691400 0.0001230463
 [541,] 0.0003691390 0.0003691402 0.0001230463
 [542,] 0.0003691403 0.0003691396 0.0001230466
 [543,] 0.0003691396 0.0003691406 0.0001230464
 [544,] 0.0003691391 0.0003691400 0.0001230464
 [545,] 0.0003691391 0.0003691400 0.0001230464
 [546,] 0.0003691391 0.0003691400 0.0001230464
 [547,] 0.0003691391 0.0003691399 0.0001230463
 [548,] 0.0003691395 0.0003691399 0.0001230465
 [549,] 0.0003691396 0.0003739541 0.0001230474
 [550,] 0.0003691393 0.0003691408 0.0001230472
 [551,] 0.0003691391 0.0003691400 0.0001230466
 [552,] 0.0003691391 0.0003691400 0.0001230466
 [553,] 0.0003691397 0.0003691401 0.0001230466
 [554,] 0.0003691401 0.0003691402 0.0001230472
 [555,] 0.0003691403 0.0003691402 0.0001230473
 [556,] 0.0003691397 0.0003691399 0.0001230466
 [557,] 0.0003691391 0.0003691399 0.0001230463
 [558,] 0.0003691392 0.0003691400 0.0001230463
 [559,] 0.0003691391 0.0003691399 0.0001230464
 [560,] 0.0003691397 0.0003691399 0.0001230466
 [561,] 0.0003691389 0.0003691398 0.0001230462
 [562,] 0.0003691391 0.0003691403 0.0001230464
 [563,] 0.0003691399 0.0003691400 0.0001230465
 [564,] 0.0003691389 0.0003691402 0.0001230464
 [565,] 0.0003691395 0.0003691398 0.0001230465
 [566,] 0.0003691391 0.0003691405 0.0001230465
 [567,] 0.0003691391 0.0003691401 0.0001230465
 [568,] 0.0003691395 0.0003691397 0.0001230464
 [569,] 0.0003691395 0.0003691397 0.0001230464
 [570,] 0.0003691401 0.0003691400 0.0001230471
 [571,] 0.0003691395 0.0003691398 0.0001230464
 [572,] 0.0003691395 0.0003691397 0.0001230464
 [573,] 0.0003691395 0.0003691397 0.0001230464
 [574,] 0.0003691393 0.0003691403 0.0001230467
 [575,] 0.0003691395 0.0003691397 0.0001230464
 [576,] 0.0003691395 0.0003691398 0.0001230464
 [577,] 0.0003691393 0.0003691396 0.0001230464
 [578,] 0.0003691392 0.0003691403 0.0001230462
 [579,] 0.0003691395 0.0003691398 0.0001230464
 [580,] 0.0003691395 0.0003691399 0.0001230464
 [581,] 0.0003691392 0.0003691401 0.0001230466
 [582,] 0.0003691392 0.0003691402 0.0001230466
 [583,] 0.0003691389 0.0003691399 0.0001230464
 [584,] 0.0003691395 0.0003691397 0.0001230464
 [585,] 0.0003691395 0.0003691399 0.0001230464
 [586,] 0.0003691395 0.0003691398 0.0001230464
 [587,] 0.0003691395 0.0003691397 0.0001230464
 [588,] 0.0003691397 0.0003691397 0.0001230463
 [589,] 0.0003691392 0.0003691401 0.0001230465
 [590,] 0.0003691400 0.0003691399 0.0001230468
 [591,] 0.0003691398 0.0003691396 0.0001230465
 [592,] 0.0003691398 0.0003691396 0.0001230465
 [593,] 0.0003691404 0.0003691399 0.0001230466
 [594,] 0.0003691395 0.0003691400 0.0001230466
 [595,] 0.0003691399 0.0003691396 0.0001230465
 [596,] 0.0003691396 0.0003691398 0.0001230462
 [597,] 0.0003691398 0.0003691397 0.0001230465
 [598,] 0.0003691398 0.0003691398 0.0001230466
 [599,] 0.0003691401 0.0003691396 0.0001230466
 [600,] 0.0003691388 0.0003691401 0.0001230463
 [601,] 0.0003691407 0.0003691401 0.0001230466
 [602,] 0.0003691397 0.0003691398 0.0001230467
 [603,] 0.0003691398 0.0003691398 0.0001230467
 [604,] 0.0003691391 0.0003691410 0.0001230469
 [605,] 0.0003691392 0.0003691399 0.0001230464
 [606,] 0.0003691392 0.0003691397 0.0001230463
 [607,] 0.0003691394 0.0003691399 0.0001230467
 [608,] 0.0003691414 0.0003691399 0.0001230468
 [609,] 0.0003691400 0.0003691397 0.0001230467
 [610,] 0.0003691393 0.0003691400 0.0001230462
 [611,] 0.0003691400 0.0003691397 0.0001230466
 [612,] 0.0003691400 0.0003691397 0.0001230466
 [613,] 0.0003691398 0.0003691399 0.0001230466
 [614,] 0.0003691400 0.0003691397 0.0001230467
 [615,] 0.0003691408 0.0003691396 0.0001230470
 [616,] 0.0003691396 0.0003691396 0.0001230465
 [617,] 0.0003691394 0.0003691399 0.0001230465
 [618,] 0.0003691400 0.0003691397 0.0001230466
 [619,] 0.0003691400 0.0003691397 0.0001230466
 [620,] 0.0003691398 0.0003691397 0.0001230466
 [621,] 0.0003691409 0.0003691396 0.0001230471
 [622,] 0.0003691400 0.0003691397 0.0001230466
 [623,] 0.0003691392 0.0003691398 0.0001230463
 [624,] 0.0003691400 0.0003691397 0.0001230466
 [625,] 0.0003691399 0.0003691397 0.0001230466
 [626,] 0.0003691400 0.0003691397 0.0001230466
 [627,] 0.0003691400 0.0003691397 0.0001230466
 [628,] 0.0003691400 0.0003691397 0.0001230466
 [629,] 0.0003691399 0.0003691397 0.0001230466
 [630,] 0.0003691399 0.0003691397 0.0001230466
 [631,] 0.0003691400 0.0003691397 0.0001230466
 [632,] 0.0003691396 0.0003691398 0.0001230463
 [633,] 0.0003691399 0.0003691397 0.0001230466
 [634,] 0.0003691394 0.0003691399 0.0001230466
 [635,] 0.0003691400 0.0003691397 0.0001230466
 [636,] 0.0003691404 0.0003691397 0.0001230464
 [637,] 0.0003691404 0.0003691397 0.0001230464
 [638,] 0.0003691403 0.0003691397 0.0001230464
 [639,] 0.0003691401 0.0003691397 0.0001230468
 [640,] 0.0003691399 0.0003691397 0.0001230466
 [641,] 0.0003691393 0.0003691396 0.0001230463
 [642,] 0.0003691392 0.0003691396 0.0001230463
 [643,] 0.0003691394 0.0003691396 0.0001230464
 [644,] 0.0003691395 0.0003691396 0.0001230464
 [645,] 0.0003691394 0.0003691396 0.0001230464
 [646,] 0.0003691393 0.0003691396 0.0001230463
 [647,] 0.0003691404 0.0003691396 0.0001230468
 [648,] 0.0003691390 0.0003691398 0.0001230463
 [649,] 0.0003691393 0.0003691396 0.0001230463
 [650,] 0.0003691394 0.0003691399 0.0001230465
 [651,] 0.0003691399 0.0003691397 0.0001230466
 [652,] 0.0003691394 0.0003691397 0.0001230462
 [653,] 0.0003691393 0.0003691397 0.0001230464
 [654,] 0.0003691393 0.0003691397 0.0001230462
 [655,] 0.0003691394 0.0003691397 0.0001230462
 [656,] 0.0003691394 0.0003691397 0.0001230462
 [657,] 0.0003691394 0.0003691397 0.0001230462
 [658,] 0.0003691393 0.0003691398 0.0001230462
 [659,] 0.0003691400 0.0003691396 0.0001230465
 [660,] 0.0003691399 0.0003691397 0.0001230466
 [661,] 0.0003691395 0.0003691397 0.0001230462
 [662,] 0.0003691394 0.0003691397 0.0001230462
 [663,] 0.0003691394 0.0003691397 0.0001230462
 [664,] 0.0003691404 0.0003691396 0.0001230465
 [665,] 0.0003691394 0.0003691398 0.0001230462
 [666,] 0.0003691391 0.0003691397 0.0001230462
 [667,] 0.0003691394 0.0003691397 0.0001230462
 [668,] 0.0003691394 0.0003691397 0.0001230462
 [669,] 0.0003691393 0.0003691397 0.0001230462
 [670,] 0.0003691392 0.0003691397 0.0001230462
 [671,] 0.0003691393 0.0003691398 0.0001230464
 [672,] 0.0003691393 0.0003691397 0.0001230462
 [673,] 0.0003691395 0.0003691397 0.0001230462
 [674,] 0.0003691401 0.0003691396 0.0001230468
 [675,] 0.0003691394 0.0003691396 0.0001230463
 [676,] 0.0003691395 0.0003691396 0.0001230463
 [677,] 0.0003691394 0.0003691396 0.0001230463
 [678,] 0.0003691401 0.0003691396 0.0001230469
 [679,] 0.0003691394 0.0003691396 0.0001230463
 [680,] 0.0003691394 0.0003691396 0.0001230463
 [681,] 0.0003691395 0.0003691399 0.0001230466
 [682,] 0.0003691393 0.0003691397 0.0001230464
 [683,] 0.0003691398 0.0003691398 0.0001230466
 [684,] 0.0003691396 0.0003691396 0.0001230464
 [685,] 0.0003691413 0.0003691396 0.0001230470
 [686,] 0.0003691395 0.0003691399 0.0001230463
 [687,] 0.0003691398 0.0003691396 0.0001230466
 [688,] 0.0003691394 0.0003691399 0.0001230463
 [689,] 0.0003691399 0.0003691396 0.0001230466
 [690,] 0.0003691393 0.0003691397 0.0001230464
 [691,] 0.0003691400 0.0003691396 0.0001230467
 [692,] 0.0003691398 0.0003691396 0.0001230466
 [693,] 0.0003691398 0.0003691400 0.0001230463
 [694,] 0.0003691393 0.0003691399 0.0001230464
 [695,] 0.0003691392 0.0003691397 0.0001230463
 [696,] 0.0003691398 0.0003691400 0.0001230463
 [697,] 0.0003691392 0.0003691397 0.0001230463
 [698,] 0.0003691399 0.0003691398 0.0001230466
 [699,] 0.0003691399 0.0003691398 0.0001230465
 [700,] 0.0003691398 0.0003691399 0.0001230465
 [701,] 0.0003691398 0.0003691400 0.0001230467
 [702,] 0.0003691414 0.0003691396 0.0001230470
 [703,] 0.0003691398 0.0003691399 0.0001230463
 [704,] 0.0003691413 0.0003691396 0.0001230469
 [705,] 0.0003691400 0.0003691398 0.0001230466
 [706,] 0.0003691392 0.0003691397 0.0001230464
 [707,] 0.0003691415 0.0003691399 0.0001230466
 [708,] 0.0003691410 0.0003691399 0.0001230465
 [709,] 0.0003691399 0.0003691400 0.0001230463
 [710,] 0.0003691411 0.0003691396 0.0001230469
 [711,] 0.0003691391 0.0003691403 0.0001230466
 [712,] 0.0003691392 0.0003691397 0.0001230464
 [713,] 0.0003691393 0.0003691400 0.0001230465
 [714,] 0.0003691392 0.0003691399 0.0001230464
 [715,] 0.0003691413 0.0003691399 0.0001230465
 [716,] 0.0003691409 0.0003691396 0.0001230468
 [717,] 0.0003691403 0.0003691400 0.0001230464
 [718,] 0.0003691406 0.0003691397 0.0001230465
 [719,] 0.0003691406 0.0003691397 0.0001230464
 [720,] 0.0003691406 0.0003691404 0.0001230462
 [721,] 0.0003691391 0.0003691397 0.0001230463
 [722,] 0.0003691408 0.0003691397 0.0001230465
 [723,] 0.0003691392 0.0003691397 0.0001230463
 [724,] 0.0003691403 0.0003691396 0.0001230465
 [725,] 0.0003691404 0.0003691398 0.0001230464
 [726,] 0.0003691404 0.0003691399 0.0001230464
 [727,] 0.0003691392 0.0003691397 0.0001230463
 [728,] 0.0003691419 0.0003691397 0.0001230469
 [729,] 0.0003691398 0.0003691399 0.0001230466
 [730,] 0.0003691425 0.0003691405 0.0001230465
 [731,] 0.0003691424 0.0003691399 0.0001230468
 [732,] 0.0003691397 0.0003691399 0.0001230466
 [733,] 0.0003691409 0.0003691398 0.0001230467
 [734,] 0.0003691393 0.0003691399 0.0001230464
 [735,] 0.0003691397 0.0003691398 0.0001230466
 [736,] 0.0003691390 0.0003691396 0.0001230462
 [737,] 0.0003691390 0.0003691396 0.0001230462
 [738,] 0.0003691398 0.0003691398 0.0001230466
 [739,] 0.0003691398 0.0003691399 0.0001230466
 [740,] 0.0003691395 0.0003691397 0.0001230462
 [741,] 0.0003691393 0.0003691396 0.0001230463
 [742,] 0.0003691398 0.0003691398 0.0001230464
 [743,] 0.0003691398 0.0003691399 0.0001230466
 [744,] 0.0003691397 0.0003691399 0.0001230465
 [745,] 0.0003691390 0.0003691398 0.0001230463
 [746,] 0.0003691392 0.0003691398 0.0001230464
 [747,] 0.0003691391 0.0003691396 0.0001230463
 [748,] 0.0003691398 0.0003691398 0.0001230466
 [749,] 0.0003691392 0.0003691397 0.0001230463
 [750,] 0.0003691391 0.0003691396 0.0001230463
 [751,] 0.0003691397 0.0003691399 0.0001230466
 [752,] 0.0003691392 0.0003691396 0.0001230463
 [753,] 0.0003691396 0.0003691398 0.0001230465
 [754,] 0.0003691391 0.0003691399 0.0001230463
 [755,] 0.0003691396 0.0003691396 0.0001230464
 [756,] 0.0003691399 0.0003691396 0.0001230465
 [757,] 0.0003691397 0.0003691399 0.0001230467
 [758,] 0.0003691397 0.0003691399 0.0001230467
 [759,] 0.0003691395 0.0003691397 0.0001230464
 [760,] 0.0003691395 0.0003691397 0.0001230464
 [761,] 0.0003691395 0.0003691397 0.0001230464
 [762,] 0.0003691395 0.0003691397 0.0001230464
 [763,] 0.0003691396 0.0003691399 0.0001230464
 [764,] 0.0003691396 0.0003691398 0.0001230464
 [765,] 0.0003691396 0.0003691399 0.0001230466
 [766,] 0.0003691398 0.0003691399 0.0001230467
 [767,] 0.0003691392 0.0003691402 0.0001230466
 [768,] 0.0003691392 0.0003691402 0.0001230466
 [769,] 0.0003691393 0.0003691399 0.0001230465
 [770,] 0.0003691395 0.0003691397 0.0001230465
 [771,] 0.0003691395 0.0003691400 0.0001230465
 [772,] 0.0003691395 0.0003691396 0.0001230464
 [773,] 0.0003691395 0.0003691397 0.0001230465
 [774,] 0.0003691396 0.0003691398 0.0001230464
 [775,] 0.0003691397 0.0003691398 0.0001230466
 [776,] 0.0003691396 0.0003691397 0.0001230464
 [777,] 0.0003691396 0.0003691398 0.0001230464
 [778,] 0.0003691395 0.0003691397 0.0001230464
 [779,] 0.0003691395 0.0003691397 0.0001230464
 [780,] 0.0003691396 0.0003691398 0.0001230464
 [781,] 0.0003691396 0.0003691397 0.0001230464
 [782,] 0.0003691395 0.0003691397 0.0001230464
 [783,] 0.0003691396 0.0003691398 0.0001230464
 [784,] 0.0003691395 0.0003691397 0.0001230465
 [785,] 0.0003691395 0.0003691397 0.0001230464
 [786,] 0.0003691396 0.0003691401 0.0001230465
 [787,] 0.0003691396 0.0003691399 0.0001230465
 [788,] 0.0003691396 0.0003691400 0.0001230465
 [789,] 0.0003691396 0.0003691400 0.0001230465
 [790,] 0.0003691397 0.0003691399 0.0001230465
 [791,] 0.0003691397 0.0003691400 0.0001230465
 [792,] 0.0003691396 0.0003691400 0.0001230465
 [793,] 0.0003691397 0.0003691399 0.0001230465
 [794,] 0.0003691397 0.0003691400 0.0001230465
 [795,] 0.0003691398 0.0003691398 0.0001230464
 [796,] 0.0003691397 0.0003691401 0.0001230465
 [797,] 0.0003691397 0.0003691400 0.0001230465
 [798,] 0.0003691397 0.0003691399 0.0001230465
 [799,] 0.0003691393 0.0003691396 0.0001230464
 [800,] 0.0003691397 0.0003691400 0.0001230465
 [801,] 0.0003691397 0.0003691400 0.0001230465
 [802,] 0.0003691397 0.0003691400 0.0001230465
 [803,] 0.0003691397 0.0003691400 0.0001230465
 [804,] 0.0003691397 0.0003691400 0.0001230465
 [805,] 0.0003691397 0.0003691400 0.0001230465
 [806,] 0.0003691397 0.0003691400 0.0001230465
 [807,] 0.0003691397 0.0003691400 0.0001230465
 [808,] 0.0003691397 0.0003691402 0.0001230466
 [809,] 0.0003691397 0.0003691400 0.0001230465
 [810,] 0.0003691397 0.0003691400 0.0001230465
 [811,] 0.0003691396 0.0003691401 0.0001230465
 [812,] 0.0003691397 0.0003691398 0.0001230466
 [813,] 0.0003691396 0.0003691400 0.0001230465
 [814,] 0.0003691396 0.0003691403 0.0001230466
 [815,] 0.0003691396 0.0003691399 0.0001230465
 [816,] 0.0003691398 0.0003691405 0.0001230465
 [817,] 0.0003691396 0.0003691397 0.0001230464
 [818,] 0.0003691397 0.0003691399 0.0001230466
 [819,] 0.0003691397 0.0003691398 0.0001230464
 [820,] 0.0003691397 0.0003691401 0.0001230465
 [821,] 0.0003691400 0.0003691398 0.0001230465
 [822,] 0.0003691400 0.0003691403 0.0001230465
 [823,] 0.0003691401 0.0003691401 0.0001230464
 [824,] 0.0003691401 0.0003691401 0.0001230464
 [825,] 0.0003691401 0.0003691400 0.0001230464
 [826,] 0.0003691415 0.0003691399 0.0001230466
 [827,] 0.0003691405 0.0003691396 0.0001230467
 [828,] 0.0004062748 0.0003691397 0.0001230475
 [829,] 0.0003691397 0.0003691396 0.0001230465
 [830,] 0.0003691412 0.0003691397 0.0001230467
 [831,] 0.0003691410 0.0003691397 0.0001230468
 [832,] 0.0004940452 0.0003691399 0.0002802706
 [833,] 0.0003691416 0.0003691401 0.0001230480
 [834,] 0.0003691395 0.0003691398 0.0001230465
 [835,] 0.0003691395 0.0003691398 0.0001230465
 [836,] 0.0003691398 0.0003691399 0.0001230465
 [837,] 0.0003691397 0.0003691397 0.0001230465
 [838,] 0.0003691396 0.0003691398 0.0001230465
 [839,] 0.0003691396 0.0003691398 0.0001230465
 [840,] 0.0003691396 0.0003691398 0.0001230465
 [841,] 0.0017605967 0.0003691396 0.0001984489
 [842,] 0.0003691396 0.0003691398 0.0001230465
 [843,] 0.0003691396 0.0003691398 0.0001230465
 [844,] 0.0003691396 0.0003691398 0.0001230465
 [845,] 0.0003691396 0.0003691398 0.0001230465
 [846,] 0.0003691396 0.0003691398 0.0001230465
 [847,] 0.0005025474 0.0003691399 0.0002050994
 [848,] 0.0003691397 0.0003691400 0.0001230465
 [849,] 0.0003691396 0.0003691398 0.0001230465
 [850,] 0.0003691395 0.0003691398 0.0001230465
 [851,] 0.0003691397 0.0003691400 0.0001230465
 [852,] 0.0003691395 0.0003691398 0.0001230465
 [853,] 0.0021803637 0.0003691398 0.0005863962
 [854,] 0.0003691395 0.0003691398 0.0001230465
 [855,] 0.0003691398 0.0003691399 0.0001230467
 [856,] 0.0007675517 0.0003691398 0.0002866033
 [857,] 0.0006334204 0.0003691398 0.0002409708
 [858,] 0.0003691396 0.0003691398 0.0001230465
 [859,] 0.0003691402 0.0003691399 0.0001230469
 [860,] 0.0004907612 0.0003691398 0.0001780366
 [861,] 0.0003691399 0.0003691399 0.0001230466
 [862,] 0.0055283895 0.0003691396 0.0003863804
 [863,] 0.0013687486 0.0003691398 0.0003816653
 [864,] 0.0003691395 0.0003691399 0.0001230465
 [865,] 0.0031242063 0.0003691398 0.0007353287
 [866,] 0.0003691398 0.0003691399 0.0001230467
 [867,] 0.0012603008 0.0003691398 0.0003222816
 [868,] 0.0024024347 0.0003691397 0.0004073394
 [869,] 0.0011918678 0.0003691397 0.0002650468
 [870,] 0.0160322161 0.0003691398 0.0036889888
 [871,] 0.0003691395 0.0003691398 0.0001230465
 [872,] 0.0003691397 0.0003691400 0.0001230465
 [873,] 0.0003691413 0.0003691396 0.0001230471
 [874,] 0.0003691395 0.0003691398 0.0001230465
 [875,] 0.0048096593 0.0003691399 0.0039725564
 [876,] 0.0003691411 0.0003691396 0.0001230471
 [877,] 0.0003691407 0.0003691396 0.0001230469
 [878,] 0.0003691408 0.0003691396 0.0001230469
 [879,] 0.0003691401 0.0003691399 0.0001230470
 [880,] 0.0225929262 0.0003691398 0.0046408915
 [881,] 0.0003691410 0.0003691397 0.0001230473
 [882,] 0.0003691397 0.0003691399 0.0001230465
 [883,] 0.0302008343 0.0003691398 0.0069286620
 [884,] 0.0003691408 0.0003691396 0.0001230470
 [885,] 0.0003691411 0.0003691396 0.0001230472
 [886,] 0.0003691411 0.0003691396 0.0001230469
 [887,] 0.0003691398 0.0003691396 0.0001230465
 [888,] 0.0003691411 0.0003691396 0.0001230470
 [889,] 0.0003691398 0.0003691396 0.0001230465
 [890,] 0.0003691398 0.0003691396 0.0001230465
 [891,] 0.0003691410 0.0003691396 0.0001230469
 [892,] 0.0003691410 0.0003691396 0.0001230470
 [893,] 0.0003691398 0.0003691396 0.0001230465
 [894,] 0.0003691398 0.0003691396 0.0001230465
 [895,] 0.0003691398 0.0003691396 0.0001230465
 [896,] 0.0003691398 0.0003691396 0.0001230465
 [897,] 0.0003691398 0.0003691396 0.0001230465
 [898,] 0.0003691398 0.0003691396 0.0001230465
 [899,] 0.0003691407 0.0003691397 0.0001230471
 [900,] 0.0003691395 0.0003691398 0.0001230465
 [901,] 0.0003691398 0.0003691396 0.0001230465
 [902,] 0.0003691401 0.0003691399 0.0001230469
 [903,] 0.0003691407 0.0003691398 0.0001230470
 [904,] 0.0003691411 0.0003691396 0.0001230471
 [905,] 0.0003691419 0.0003691397 0.0001230473
 [906,] 0.0003691398 0.0003691399 0.0001230466
 [907,] 0.0003691398 0.0003691399 0.0001230466
 [908,] 0.0136909730 0.0003691397 0.0018423837
 [909,] 0.0003691398 0.0003691396 0.0001230465
 [910,] 0.0003691398 0.0003691396 0.0001230465
 [911,] 0.0003691402 0.0003691397 0.0001230467
 [912,] 0.0003691394 0.0003691399 0.0001230462
 [913,] 0.0021045461 0.0003691399 0.0043223289
 [914,] 0.0004164310 0.0003691399 0.0001852366
 [915,] 0.0003691401 0.0003691399 0.0001230469
 [916,] 0.0030295905 0.0003691400 0.0108678672
 [917,] 0.0006197205 0.0003691399 0.0015596577
 [918,] 0.0010062728 0.0003691398 0.0004894030
 [919,] 0.0003691394 0.0003691406 0.0002646995
 [920,] 0.0019248779 0.0003691399 0.0038805144
 [921,] 0.0003691390 0.0003691398 0.0001230463
 [922,] 0.0022188890 0.0003691399 0.0041305000
 [923,] 0.0003691391 0.0003691400 0.0001230465
 [924,] 0.0003691394 0.0003691398 0.0001230464
 [925,] 0.0003691391 0.0003691400 0.0001230465
 [926,] 0.0023813988 0.0003691399 0.0050535723
 [927,] 0.0003691403 0.0003691399 0.0001844291
 [928,] 0.0003691400 0.0003691401 0.0001230465
 [929,] 0.0022866459 0.0003691399 0.0032441920
 [930,] 0.0021951901 0.0003691398 0.0030610636
 [931,] 0.0025805218 0.0003691399 0.0055737396
 [932,] 0.0022231644 0.0003691398 0.0030892628
 [933,] 0.0003691396 0.0003691398 0.0001230465
 [934,] 0.0003691396 0.0003691398 0.0001230465
 [935,] 0.0003691396 0.0003691398 0.0001230465
 [936,] 0.0023106850 0.0003691398 0.0031517660
 [937,] 0.0018199729 0.0003691399 0.0030002575
 [938,] 0.0016722939 0.0003691399 0.0043412401
 [939,] 0.0022529185 0.0003691400 0.0076977932
 [940,] 0.0019551169 0.0003691398 0.0026724190
 [941,] 0.0020054731 0.0003691398 0.0026940725
 [942,] 0.0022942969 0.0003691399 0.0032749541
 [943,] 0.0003691400 0.0003691398 0.0001230465
 [944,] 0.0022795505 0.0003691398 0.0030299432
 [945,] 0.0003691396 0.0003691398 0.0001230465
 [946,] 0.0022314083 0.0003691398 0.0027585757
 [947,] 0.0003691391 0.0003691398 0.0001230464
 [948,] 0.0003691399 0.0003691398 0.0001230465
 [949,] 0.0003691399 0.0003691402 0.0002546546
 [950,] 0.0003691391 0.0003691397 0.0001230464
 [951,] 0.0003691401 0.0003691398 0.0001230465
 [952,] 0.0015396551 0.0003691398 0.0013519043
 [953,] 0.0003691390 0.0003691404 0.0001305110
 [954,] 0.0025049159 0.0003691398 0.0026420895
 [955,] 0.0027502695 0.0003691398 0.0026664018
 [956,] 0.0003691396 0.0003691398 0.0001230465
 [957,] 0.0003691404 0.0003691399 0.0001719935
 [958,] 0.0025805198 0.0003691398 0.0026227164
 [959,] 0.0003691391 0.0003691397 0.0001230464
 [960,] 0.0003691402 0.0003691400 0.0001942928
 [961,] 0.0003915935 0.0003691399 0.0001895189
 [962,] 0.0003691402 0.0003691400 0.0002341527
 [963,] 0.0026651373 0.0003691398 0.0026980568
 [964,] 0.0026422625 0.0003691399 0.0066226477
 [965,] 0.0003691396 0.0003691401 0.0001230470
 [966,] 0.0028396202 0.0003691398 0.0029682839
 [967,] 0.0029815889 0.0003691398 0.0032826098
 [968,] 0.0003691390 0.0003691397 0.0001230463
 [969,] 0.0003691402 0.0003691400 0.0002540774
 [970,] 0.0003691402 0.0003691400 0.0002337205
 [971,] 0.0032021972 0.0003691399 0.0070309001
 [972,] 0.0003691396 0.0003691398 0.0001230465
 [973,] 0.0025570035 0.0003691398 0.0026747633
 [974,] 0.0003691403 0.0003691399 0.0001794764
 [975,] 0.0024153957 0.0003691399 0.0050514740
 [976,] 0.0025623581 0.0003691397 0.0003051286
 [977,] 0.0003691401 0.0003691398 0.0001230465
 [978,] 0.0003691398 0.0003691399 0.0001230469
 [979,] 0.0023798184 0.0003691398 0.0025441501
 [980,] 0.0003691401 0.0003691398 0.0001230465
 [981,] 0.0003691396 0.0003691398 0.0001230464
 [982,] 0.0003691400 0.0003691398 0.0001230465
 [983,] 0.0039705784 0.0003691398 0.0045745176
 [984,] 0.0004511301 0.0003691398 0.0001995036
 [985,] 0.0003691399 0.0003691398 0.0001230465
 [986,] 0.0005117713 0.0003691399 0.0002242052
 [987,] 0.0003691394 0.0003691398 0.0001230464
 [988,] 0.0003691399 0.0003691398 0.0001230465
 [989,] 0.0003691399 0.0003691398 0.0001230465
 [990,] 0.0003691399 0.0003691396 0.0001230465
 [991,] 0.0044312633 0.0003691398 0.0052527813
 [992,] 0.0004883307 0.0003691398 0.0001873573
 [993,] 0.0036278934 0.0003691398 0.0038923923
 [994,] 0.0003691397 0.0003691399 0.0001230466
 [995,] 0.0040903394 0.0003691399 0.0111539242
 [996,] 0.0043943912 0.0003691399 0.0115145402
 [997,] 0.0003691400 0.0003691396 0.0001230465
 [998,] 0.0003691397 0.0003691398 0.0001230465
 [999,] 0.0003691400 0.0003691396 0.0001230465
[1000,] 0.0003691395 0.0003691399 0.0001230465
[1001,] 0.0046240724 0.0003691399 0.0138953346
[1002,] 0.0003691399 0.0003691398 0.0001230465
[1003,] 0.0003691395 0.0003691398 0.0001230465
[1004,] 0.0003691402 0.0003691399 0.0001230471
[1005,] 0.0003691400 0.0003691396 0.0001230465
[1006,] 0.0003691405 0.0003691397 0.0001230469
[1007,] 0.0003691397 0.0003691398 0.0001230464
[1008,] 0.0003691405 0.0003691398 0.0001230470
[1009,] 0.0045389773 0.0003691400 0.0163959583
[1010,] 0.0003691400 0.0003691398 0.0001230468
[1011,] 0.0003691399 0.0003691398 0.0001230468
[1012,] 0.0003691395 0.0003691398 0.0001230464
[1013,] 0.0034942786 0.0003691399 0.0090807822
[1014,] 0.0037297149 0.0003691399 0.0109707634
[1015,] 0.0026757803 0.0003691399 0.0048266234
[1016,] 0.0026358044 0.0003691399 0.0061961032
[1017,] 0.0003691398 0.0003691399 0.0001230466
[1018,] 0.0003691395 0.0003691397 0.0001230465
[1019,] 0.0003691393 0.0003691398 0.0001230463
[1020,] 0.0003691392 0.0003691398 0.0001230463
[1021,] 0.0005900572 0.0003691398 0.0003017347
[1022,] 0.0004940499 0.0003691398 0.0002483847
[1023,] 0.0003691393 0.0003691398 0.0001934200
[1024,] 0.0003691397 0.0003691399 0.0001230466
[1025,] 0.0008974879 0.0003691398 0.0004927267
[1026,] 0.0003691389 0.0003691397 0.0001230462
[1027,] 0.0003691401 0.0003691398 0.0001230471
[1028,] 0.0003691393 0.0003691399 0.0001230464
[1029,] 0.0003691396 0.0003691398 0.0001230464
[1030,] 0.0003691399 0.0003691399 0.0001230466
[1031,] 0.0005134094 0.0003691396 0.0001230471
[1032,] 0.0003691397 0.0003691398 0.0001230465
[1033,] 0.0003691394 0.0003691398 0.0001230464
[1034,] 0.0003691397 0.0003691399 0.0001230466
[1035,] 0.0007125847 0.0003691400 0.0004374292
[1036,] 0.0003691395 0.0003691398 0.0001230464
[1037,] 0.0003691397 0.0003691399 0.0001230466
[1038,] 0.0003691395 0.0003691399 0.0001230465
[1039,] 0.0017849685 0.0003691398 0.0015334108
[1040,] 0.0019820344 0.0003691398 0.0010939108
[1041,] 0.0011897078 0.0003691398 0.0011629924
[1042,] 0.0003691397 0.0003691399 0.0001230466
[1043,] 0.0003691395 0.0003691399 0.0001230464
[1044,] 0.0018814845 0.0003691399 0.0038488578
[1045,] 0.0003691399 0.0003691401 0.0001514335
[1046,] 0.0003691403 0.0003691398 0.0001230471
[1047,] 0.0006191323 0.0003691398 0.0003451666
[1048,] 0.0040304196 0.0003691399 0.0074634965
[1049,] 0.0003691401 0.0003691399 0.0001230467
[1050,] 0.0031369950 0.0003691399 0.0057343917
[1051,] 0.0003691395 0.0003691398 0.0001230466
[1052,] 0.0003691394 0.0003691398 0.0001230464
[1053,] 0.0027942954 0.0003691399 0.0051715636
[1054,] 0.0003691406 0.0003691397 0.0001230471
[1055,] 0.0048400601 0.0003691399 0.0155809891
[1056,] 0.0057502973 0.0003691400 0.0228014471
[1057,] 0.0055504503 0.0003691400 0.0201413699
[1058,] 0.0003691398 0.0003691398 0.0001230469
[1059,] 0.0052428506 0.0003691400 0.0244668650
[1060,] 0.0004200218 0.0003691396 0.0001230469
[1061,] 0.0003691398 0.0003691399 0.0001230466
[1062,] 0.0003691392 0.0003691396 0.0001230464
[1063,] 0.0005192331 0.0003691400 0.0012091880
[1064,] 0.0004491150 0.0003691399 0.0004671725
[1065,] 0.0033089630 0.0003691400 0.0167172326
[1066,] 0.0031357641 0.0003691400 0.0180667003
[1067,] 0.0026676493 0.0003691400 0.0108684312
[1068,] 0.0034716912 0.0003691400 0.0205985356
[1069,] 0.0057219073 0.0003691398 0.0039802739
[1070,] 0.0003691398 0.0003691399 0.0001230466
[1071,] 0.0004200941 0.0003691398 0.0001633961
[1072,] 0.0003691401 0.0003691399 0.0001230466
[1073,] 0.0032159469 0.0003691401 0.0226353887
[1074,] 0.0003691402 0.0003691399 0.0001230467
[1075,] 0.0030205553 0.0003691401 0.0193800685
[1076,] 0.0003691403 0.0003691396 0.0001230469
[1077,] 0.0003691396 0.0003691403 0.0003453049
[1078,] 0.0010266238 0.0015502320 0.0293394010
[1079,] 0.0005060474 0.0023664772 0.0174875828
[1080,] 0.0007547145 0.0006754451 0.0090728804
[1081,] 0.0003691392 0.0003691399 0.0001230463
[1082,] 0.0003691392 0.0003691396 0.0001230462
[1083,] 0.0003691397 0.0003691398 0.0001230466
[1084,] 0.0003691392 0.0003691399 0.0001230463
[1085,] 0.0003691399 0.0003691399 0.0001230467
[1086,] 0.0003691396 0.0003691398 0.0001230465
[1087,] 0.0003691394 0.0003691399 0.0001230464
[1088,] 0.0003691396 0.0003691397 0.0001230465
[1089,] 0.0008751966 0.0003691400 0.0020161056
[1090,] 0.0013455110 0.0003691400 0.0020160478
[1091,] 0.0003691397 0.0003691397 0.0001230465
[1092,] 0.0003691402 0.0003691399 0.0001230466
[1093,] 0.0015636026 0.0003691399 0.0023424607
[1094,] 0.0003691392 0.0003691400 0.0001230466
[1095,] 0.0003691402 0.0003691398 0.0001230468
[1096,] 0.0003691396 0.0003691398 0.0001230465
[1097,] 0.0003691404 0.0003691401 0.0001230465
[1098,] 0.0003691400 0.0003691400 0.0001230468
[1099,] 0.0003691396 0.0003691399 0.0001230465
[1100,] 0.0010183412 0.0003691399 0.0001956852
[1101,] 0.0007675988 0.0003691400 0.0016291747
[1102,] 0.0003691389 0.0003691401 0.0001230465
[1103,] 0.0003691396 0.0003691399 0.0001230465
[1104,] 0.0003691397 0.0003691399 0.0001230465
[1105,] 0.0003691389 0.0003691397 0.0001230463
[1106,] 0.0003691400 0.0003691399 0.0001230466
[1107,] 0.0015315626 0.0003691400 0.0028875157
[1108,] 0.0003691390 0.0003691398 0.0001230463
[1109,] 0.0003691397 0.0003691403 0.0001230465
[1110,] 0.0003691424 0.0003691402 0.0001230466
[1111,] 0.0003691399 0.0003691403 0.0001230467
[1112,] 0.0003691397 0.0003691404 0.0001230465
[1113,] 0.0020122301 0.0003691405 0.0112594876
[1114,] 0.0003691399 0.0003691402 0.0001230465
[1115,] 0.0003691397 0.0003691398 0.0001230465
[1116,] 0.0012889190 0.0003691401 0.0040803512
[1117,] 0.0003775556 0.0003691409 0.0016642646
[1118,] 0.0003691399 0.0003691401 0.0001230465
[1119,] 0.0003691422 0.0003691398 0.0001230472
[1120,] 0.0011042560 0.0003691400 0.0016435653
[1121,] 0.0003691418 0.0003691398 0.0001230473
[1122,] 0.0003691403 0.0003691399 0.0001230467
[1123,] 0.0003691400 0.0003691407 0.0007878083
[1124,] 0.0003691396 0.0003691398 0.0001230465
[1125,] 0.0003691391 0.0003691398 0.0001230463
[1126,] 0.0003691400 0.0003691399 0.0001230466
[1127,] 0.0009903041 0.0003691400 0.0016682770
[1128,] 0.0003691399 0.0003691408 0.0008108358
[1129,] 0.0003691396 0.0003691399 0.0001230465
[1130,] 0.0006671780 0.0003691400 0.0012617722
[1131,] 0.0003691396 0.0003691404 0.0001230468
[1132,] 0.0015792972 0.0003691400 0.0026577365
[1133,] 0.0003691390 0.0003691397 0.0001230463
[1134,] 0.0003691391 0.0003691398 0.0001230463
[1135,] 0.0003691391 0.0003691398 0.0001230463
[1136,] 0.0003691399 0.0003691407 0.0005763839
[1137,] 0.0003691392 0.0003691398 0.0001230465
[1138,] 0.0010028512 0.0003691400 0.0017066316
[1139,] 0.0003691419 0.0003691398 0.0001230474
[1140,] 0.0003691397 0.0003691403 0.0001230465
[1141,] 0.0003691396 0.0003691397 0.0001230465
[1142,] 0.0003691397 0.0003691398 0.0001230465
[1143,] 0.0003691397 0.0003691399 0.0001230466
[1144,] 0.0013025245 0.0003691399 0.0016512249
[1145,] 0.0003691391 0.0003691398 0.0001230463
[1146,] 0.0003691397 0.0003691403 0.0001230465
[1147,] 0.0003691415 0.0003691398 0.0001230473
[1148,] 0.0003691391 0.0003691398 0.0001230463
[1149,] 0.0003691415 0.0003691398 0.0001230472
[1150,] 0.0003691412 0.0003691396 0.0001230467
[1151,] 0.0003691416 0.0003691397 0.0001230468
[1152,] 0.0003691396 0.0003691398 0.0001230465
[1153,] 0.0003691413 0.0003691397 0.0001230467
[1154,] 0.0003691414 0.0003691397 0.0001230467
[1155,] 0.0003691417 0.0003691398 0.0001230473
[1156,] 0.0003691417 0.0003691398 0.0001230472
[1157,] 0.0003691412 0.0003691398 0.0001230466
[1158,] 0.0003691396 0.0003691396 0.0001230465
[1159,] 0.0003691417 0.0003691398 0.0001230474
[1160,] 0.0003691396 0.0003691398 0.0001230465
[1161,] 0.0003691396 0.0003691400 0.0007680968
```
