## Supplementary material for "Characterization of shared and ancestry-specific signals driving complex traits using multi-ancestry fine-mapping": s1_data.bim

```
19	chr19:57946563:A:G	0	57946563	G	A
19	chr19:57947655:C:G	0	57947655	G	C
19	chr19:57948216:C:T	0	57948216	T	C
19	chr19:57950442:C:T	0	57950442	T	C
19	chr19:57950805:G:A	0	57950805	A	G
19	chr19:57950917:G:A	0	57950917	A	G
19	chr19:57951746:GCAGTGTGTCCTGT:G	0	57951746	G	GCAGTGTGTCCTGT
19	chr19:57952062:T:G	0	57952062	G	T
19	chr19:57952856:T:G	0	57952856	G	T
19	chr19:57953216:A:G	0	57953216	G	A
19	chr19:57953374:G:C	0	57953374	C	G
19	chr19:57953451:G:A	0	57953451	A	G
19	chr19:57953562:A:G	0	57953562	G	A
19	chr19:57954051:T:C	0	57954051	C	T
19	chr19:57954096:C:T	0	57954096	T	C
19	chr19:57954555:C:A	0	57954555	A	C
19	chr19:57954580:C:T	0	57954580	T	C
19	chr19:57954688:C:T	0	57954688	T	C
19	chr19:57954689:A:G	0	57954689	G	A
19	chr19:57955343:G:C	0	57955343	C	G
19	chr19:57955495:G:A	0	57955495	A	G
19	chr19:57955534:G:A	0	57955534	A	G
19	chr19:57955765:C:T	0	57955765	T	C
19	chr19:57956162:C:T	0	57956162	T	C
19	chr19:57956461:A:AAAT	0	57956461	AAAT	A
19	chr19:57956493:C:T	0	57956493	T	C
19	chr19:57956571:T:C	0	57956571	C	T
19	chr19:57957028:C:G	0	57957028	G	C
19	chr19:57957106:TTTTC:T	0	57957106	T	TTTTC
19	chr19:57957198:C:T	0	57957198	T	C
19	chr19:57957338:C:T	0	57957338	T	C
19	chr19:57957644:C:T	0	57957644	T	C
19	chr19:57957788:T:C	0	57957788	C	T
19	chr19:57958024:G:A	0	57958024	A	G
19	chr19:57958785:G:A	0	57958785	A	G
19	chr19:57959153:T:C	0	57959153	C	T
19	chr19:57959573:C:T	0	57959573	T	C
19	chr19:57960253:C:T	0	57960253	T	C
19	chr19:57960813:C:T	0	57960813	T	C
19	chr19:57960882:T:C	0	57960882	C	T
19	chr19:57961192:G:A	0	57961192	A	G
19	chr19:57961580:GCA:G	0	57961580	G	GCA
19	chr19:57961595:T:G	0	57961595	G	T
19	chr19:57962552:A:G	0	57962552	G	A
19	chr19:57963280:C:T	0	57963280	T	C
19	chr19:57963505:T:C	0	57963505	C	T
19	chr19:57964083:T:C	0	57964083	C	T
19	chr19:57965521:G:A	0	57965521	A	G
19	chr19:57966039:A:G	0	57966039	G	A
19	chr19:57966046:C:T	0	57966046	T	C
19	chr19:57967109:G:GA	0	57967109	GA	G
19	chr19:57967829:G:A	0	57967829	A	G
19	chr19:57967844:AT:A	0	57967844	A	AT
19	chr19:57968231:A:G	0	57968231	G	A
19	chr19:57968378:T:C	0	57968378	C	T
19	chr19:57968476:G:A	0	57968476	A	G
19	chr19:57968753:C:T	0	57968753	T	C
19	chr19:57968829:C:G	0	57968829	G	C
19	chr19:57970512:G:A	0	57970512	A	G
19	chr19:57972047:G:A	0	57972047	A	G
19	chr19:57972341:A:G	0	57972341	G	A
19	chr19:57972976:C:T	0	57972976	T	C
19	chr19:57974071:C:T	0	57974071	T	C
19	chr19:57974460:C:T	0	57974460	T	C
19	chr19:57975485:C:G	0	57975485	G	C
19	chr19:57975929:CT:C	0	57975929	C	CT
19	chr19:57976150:T:C	0	57976150	C	T
19	chr19:57976437:A:G	0	57976437	G	A
19	chr19:57976449:T:C	0	57976449	C	T
19	chr19:57977051:G:A	0	57977051	A	G
19	chr19:57978019:A:G	0	57978019	G	A
19	chr19:57978031:C:G	0	57978031	G	C
19	chr19:57979561:T:C	0	57979561	C	T
19	chr19:57980259:T:C	0	57980259	C	T
19	chr19:57980534:T:G	0	57980534	G	T
19	chr19:57980923:C:A	0	57980923	A	C
19	chr19:57982346:A:G	0	57982346	G	A
19	chr19:57982447:T:C	0	57982447	C	T
19	chr19:57982567:T:C	0	57982567	C	T
19	chr19:57982999:A:C	0	57982999	C	A
19	chr19:57983297:G:A	0	57983297	A	G
19	chr19:57983691:C:T	0	57983691	T	C
19	chr19:57983833:TA:T	0	57983833	T	TA
19	chr19:57984292:G:C	0	57984292	C	G
19	chr19:57984733:C:T	0	57984733	T	C
19	chr19:57985445:A:G	0	57985445	G	A
19	chr19:57985501:C:T	0	57985501	T	C
19	chr19:57985522:A:G	0	57985522	G	A
19	chr19:57985710:T:C	0	57985710	C	T
19	chr19:57985732:C:T	0	57985732	T	C
19	chr19:57985786:T:C	0	57985786	C	T
19	chr19:57986205:G:A	0	57986205	A	G
19	chr19:57986396:A:G	0	57986396	G	A
19	chr19:57986739:C:T	0	57986739	T	C
19	chr19:57986775:T:C	0	57986775	C	T
19	chr19:57986955:C:T	0	57986955	T	C
19	chr19:57987636:C:A	0	57987636	A	C
19	chr19:57989100:G:A	0	57989100	A	G
19	chr19:57989309:A:T	0	57989309	T	A
19	chr19:57989744:G:C	0	57989744	C	G
19	chr19:57990226:G:A	0	57990226	A	G
19	chr19:57990373:AAAAAG:A	0	57990373	A	AAAAAG
19	chr19:57990583:C:G	0	57990583	G	C
19	chr19:57990888:G:GA	0	57990888	GA	G
19	chr19:57991582:C:T	0	57991582	T	C
19	chr19:57991649:G:A	0	57991649	A	G
19	chr19:57991983:A:G	0	57991983	G	A
19	chr19:57993051:A:G	0	57993051	G	A
19	chr19:57993070:C:T	0	57993070	T	C
19	chr19:57994368:G:A	0	57994368	A	G
19	chr19:57994785:G:C	0	57994785	C	G
19	chr19:57994988:T:C	0	57994988	C	T
19	chr19:57995052:G:A	0	57995052	A	G
19	chr19:57995116:G:A	0	57995116	A	G
19	chr19:57995288:G:A	0	57995288	A	G
19	chr19:57996476:G:A	0	57996476	A	G
19	chr19:57996585:G:T	0	57996585	T	G
19	chr19:57997315:G:A	0	57997315	A	G
19	chr19:57997509:G:A	0	57997509	A	G
19	chr19:57997964:A:C	0	57997964	C	A
19	chr19:57997988:G:C	0	57997988	C	G
19	chr19:57998890:T:C	0	57998890	C	T
19	chr19:57999135:T:C	0	57999135	C	T
19	chr19:57999782:C:T	0	57999782	T	C
19	chr19:58000090:GC:G	0	58000090	G	GC
19	chr19:58000105:T:C	0	58000105	C	T
19	chr19:58000859:G:A	0	58000859	A	G
19	chr19:58000860:T:C	0	58000860	C	T
19	chr19:58001109:A:C	0	58001109	C	A
19	chr19:58001494:G:C	0	58001494	C	G
19	chr19:58001799:G:A	0	58001799	A	G
19	chr19:58001958:T:TA	0	58001958	TA	T
19	chr19:58002109:G:A	0	58002109	A	G
19	chr19:58002439:A:C	0	58002439	C	A
19	chr19:58003347:C:G	0	58003347	G	C
19	chr19:58003447:T:G	0	58003447	G	T
19	chr19:58003710:G:A	0	58003710	A	G
19	chr19:58005354:G:C	0	58005354	C	G
19	chr19:58005620:T:C	0	58005620	C	T
19	chr19:58005845:C:A	0	58005845	A	C
19	chr19:58006609:T:C	0	58006609	C	T
19	chr19:58006839:G:C	0	58006839	C	G
19	chr19:58007148:G:A	0	58007148	A	G
19	chr19:58007166:C:T	0	58007166	T	C
19	chr19:58007523:A:G	0	58007523	G	A
19	chr19:58007601:G:A	0	58007601	A	G
19	chr19:58008113:G:A	0	58008113	A	G
19	chr19:58008432:CAT:C	0	58008432	C	CAT
19	chr19:58009922:G:A	0	58009922	A	G
19	chr19:58010220:C:T	0	58010220	T	C
19	chr19:58010454:C:T	0	58010454	T	C
19	chr19:58011166:G:A	0	58011166	A	G
19	chr19:58012126:T:A	0	58012126	A	T
19	chr19:58012311:TAC:T	0	58012311	T	TAC
19	chr19:58012622:T:C	0	58012622	C	T
19	chr19:58012758:C:T	0	58012758	T	C
19	chr19:58012981:A:C	0	58012981	C	A
19	chr19:58013022:C:T	0	58013022	T	C
19	chr19:58013699:G:C	0	58013699	C	G
19	chr19:58014705:G:A	0	58014705	A	G
19	chr19:58014723:C:G	0	58014723	G	C
19	chr19:58014785:C:T	0	58014785	T	C
19	chr19:58014786:A:G	0	58014786	G	A
19	chr19:58014834:T:C	0	58014834	C	T
19	chr19:58015328:C:T	0	58015328	T	C
19	chr19:58015368:G:C	0	58015368	C	G
19	chr19:58015374:A:G	0	58015374	G	A
19	chr19:58016104:G:A	0	58016104	A	G
19	chr19:58016460:T:C	0	58016460	C	T
19	chr19:58017253:A:G	0	58017253	G	A
19	chr19:58017610:C:T	0	58017610	T	C
19	chr19:58017997:C:T	0	58017997	T	C
19	chr19:58018150:C:T	0	58018150	T	C
19	chr19:58018373:A:C	0	58018373	C	A
19	chr19:58018624:T:C	0	58018624	C	T
19	chr19:58020036:C:T	0	58020036	T	C
19	chr19:58020051:G:A	0	58020051	A	G
19	chr19:58020347:A:G	0	58020347	G	A
19	chr19:58021359:TTTTG:T	0	58021359	T	TTTTG
19	chr19:58021388:T:C	0	58021388	C	T
19	chr19:58022242:A:G	0	58022242	G	A
19	chr19:58023116:G:A	0	58023116	A	G
19	chr19:58023286:G:A	0	58023286	A	G
19	chr19:58024536:G:T	0	58024536	T	G
19	chr19:58025498:T:C	0	58025498	C	T
19	chr19:58025943:T:G	0	58025943	G	T
19	chr19:58026093:G:C	0	58026093	C	G
19	chr19:58027671:G:T	0	58027671	T	G
19	chr19:58029492:G:A	0	58029492	A	G
19	chr19:58030140:A:G	0	58030140	G	A
19	chr19:58031057:T:C	0	58031057	C	T
19	chr19:58032021:AC:A	0	58032021	A	AC
19	chr19:58032728:C:G	0	58032728	G	C
19	chr19:58033104:G:A	0	58033104	A	G
19	chr19:58033765:T:C	0	58033765	C	T
19	chr19:58033871:G:A	0	58033871	A	G
19	chr19:58034065:G:C	0	58034065	C	G
19	chr19:58035107:C:T	0	58035107	T	C
19	chr19:58035942:TTTG:T	0	58035942	T	TTTG
19	chr19:58036081:C:A	0	58036081	A	C
19	chr19:58036148:G:A	0	58036148	A	G
19	chr19:58037063:T:C	0	58037063	C	T
19	chr19:58037380:T:C	0	58037380	C	T
19	chr19:58037392:A:G	0	58037392	G	A
19	chr19:58038865:G:A	0	58038865	A	G
19	chr19:58038913:G:C	0	58038913	C	G
19	chr19:58039068:A:G	0	58039068	G	A
19	chr19:58039624:G:A	0	58039624	A	G
19	chr19:58040743:G:C	0	58040743	C	G
19	chr19:58041433:A:G	0	58041433	G	A
19	chr19:58043245:A:G	0	58043245	G	A
19	chr19:58044251:A:G	0	58044251	G	A
19	chr19:58044603:A:C	0	58044603	C	A
19	chr19:58045284:C:T	0	58045284	T	C
19	chr19:58045522:G:T	0	58045522	T	G
19	chr19:58050782:G:A	0	58050782	A	G
19	chr19:58051732:G:A	0	58051732	A	G
19	chr19:58052375:A:G	0	58052375	G	A
19	chr19:58053865:G:A	0	58053865	A	G
19	chr19:58054063:C:T	0	58054063	T	C
19	chr19:58055386:C:G	0	58055386	G	C
19	chr19:58055872:CAGTT:C	0	58055872	C	CAGTT
19	chr19:58057590:T:C	0	58057590	C	T
19	chr19:58058380:A:C	0	58058380	C	A
19	chr19:58059329:G:T	0	58059329	T	G
19	chr19:58059426:C:T	0	58059426	T	C
19	chr19:58061611:G:A	0	58061611	A	G
19	chr19:58061715:A:G	0	58061715	G	A
19	chr19:58062191:T:C	0	58062191	C	T
19	chr19:58062281:C:A	0	58062281	A	C
19	chr19:58063267:AGGGACTGAGAGTAG:A	0	58063267	A	AGGGACTGAGAGTAG
19	chr19:58063343:TC:T	0	58063343	T	TC
19	chr19:58066075:C:T	0	58066075	T	C
19	chr19:58066076:G:A	0	58066076	A	G
19	chr19:58066304:G:A	0	58066304	A	G
19	chr19:58066394:T:C	0	58066394	C	T
19	chr19:58066432:T:TCCTC	0	58066432	TCCTC	T
19	chr19:58067210:C:T	0	58067210	T	C
19	chr19:58068909:C:T	0	58068909	T	C
19	chr19:58069026:G:A	0	58069026	A	G
19	chr19:58069247:G:A	0	58069247	A	G
19	chr19:58069594:C:T	0	58069594	T	C
19	chr19:58069670:G:A	0	58069670	A	G
19	chr19:58070204:G:A	0	58070204	A	G
19	chr19:58070536:A:G	0	58070536	G	A
19	chr19:58071218:G:A	0	58071218	A	G
19	chr19:58071438:G:A	0	58071438	A	G
19	chr19:58072571:G:A	0	58072571	A	G
19	chr19:58072883:C:T	0	58072883	T	C
19	chr19:58072956:T:C	0	58072956	C	T
19	chr19:58073066:C:T	0	58073066	T	C
19	chr19:58073154:A:G	0	58073154	G	A
19	chr19:58073157:C:T	0	58073157	T	C
19	chr19:58073275:G:A	0	58073275	A	G
19	chr19:58073354:C:A	0	58073354	A	C
19	chr19:58073397:G:A	0	58073397	A	G
19	chr19:58073473:C:T	0	58073473	T	C
19	chr19:58073880:A:G	0	58073880	G	A
19	chr19:58073999:T:C	0	58073999	C	T
19	chr19:58075242:G:A	0	58075242	A	G
19	chr19:58075678:C:A	0	58075678	A	C
19	chr19:58076409:G:A	0	58076409	A	G
19	chr19:58077067:A:G	0	58077067	G	A
19	chr19:58077482:C:T	0	58077482	T	C
19	chr19:58078232:T:C	0	58078232	C	T
19	chr19:58078784:T:C	0	58078784	C	T
19	chr19:58078951:T:C	0	58078951	C	T
19	chr19:58079160:AG:A	0	58079160	A	AG
19	chr19:58079164:AAAAG:A	0	58079164	A	AAAAG
19	chr19:58081421:T:C	0	58081421	C	T
19	chr19:58081807:A:G	0	58081807	G	A
19	chr19:58082142:C:T	0	58082142	T	C
19	chr19:58082374:C:T	0	58082374	T	C
19	chr19:58083100:G:A	0	58083100	A	G
19	chr19:58085082:C:T	0	58085082	T	C
19	chr19:58085589:G:T	0	58085589	T	G
19	chr19:58086038:C:T	0	58086038	T	C
19	chr19:58086538:G:A	0	58086538	A	G
19	chr19:58086601:C:G	0	58086601	G	C
19	chr19:58087417:A:G	0	58087417	G	A
19	chr19:58088076:G:A	0	58088076	A	G
19	chr19:58088393:T:C	0	58088393	C	T
19	chr19:58089079:G:A	0	58089079	A	G
19	chr19:58089854:T:C	0	58089854	C	T
19	chr19:58090614:G:A	0	58090614	A	G
19	chr19:58091427:GAAC:G	0	58091427	G	GAAC
19	chr19:58091503:G:A	0	58091503	A	G
19	chr19:58091571:G:A	0	58091571	A	G
19	chr19:58092747:A:G	0	58092747	G	A
19	chr19:58092845:C:T	0	58092845	T	C
19	chr19:58092952:G:T	0	58092952	T	G
19	chr19:58093630:C:T	0	58093630	T	C
19	chr19:58094179:C:T	0	58094179	T	C
19	chr19:58097225:G:A	0	58097225	A	G
19	chr19:58097577:TC:T	0	58097577	T	TC
19	chr19:58098009:G:A	0	58098009	A	G
19	chr19:58098090:A:G	0	58098090	G	A
19	chr19:58098740:A:G	0	58098740	G	A
19	chr19:58098887:G:A	0	58098887	A	G
19	chr19:58099146:TACACC:T	0	58099146	T	TACACC
19	chr19:58099192:C:A	0	58099192	A	C
19	chr19:58099744:A:G	0	58099744	G	A
19	chr19:58099802:A:G	0	58099802	G	A
19	chr19:58099843:C:T	0	58099843	T	C
19	chr19:58100056:G:T	0	58100056	T	G
19	chr19:58100225:G:T	0	58100225	T	G
19	chr19:58100239:G:A	0	58100239	A	G
19	chr19:58100356:A:G	0	58100356	G	A
19	chr19:58100629:G:C	0	58100629	C	G
19	chr19:58100755:T:C	0	58100755	C	T
19	chr19:58101139:T:C	0	58101139	C	T
19	chr19:58101664:T:C	0	58101664	C	T
19	chr19:58101746:T:C	0	58101746	C	T
19	chr19:58102132:G:T	0	58102132	T	G
19	chr19:58102184:C:T	0	58102184	T	C
19	chr19:58102224:C:T	0	58102224	T	C
19	chr19:58102452:C:T	0	58102452	T	C
19	chr19:58102583:A:G	0	58102583	G	A
19	chr19:58102668:C:T	0	58102668	T	C
19	chr19:58102756:TC:T	0	58102756	T	TC
19	chr19:58102789:T:C	0	58102789	C	T
19	chr19:58102810:G:A	0	58102810	A	G
19	chr19:58102969:G:A	0	58102969	A	G
19	chr19:58102990:T:C	0	58102990	C	T
19	chr19:58103037:G:A	0	58103037	A	G
19	chr19:58103179:GGTTT:G	0	58103179	G	GGTTT
19	chr19:58103382:G:C	0	58103382	C	G
19	chr19:58103607:G:A	0	58103607	A	G
19	chr19:58103903:G:A	0	58103903	A	G
19	chr19:58104374:C:T	0	58104374	T	C
19	chr19:58104725:TAAAATAAAATAAAATAAAATAA:T	0	58104725	T	TAAAATAAAATAAAATAAAATAA
19	chr19:58104889:T:G	0	58104889	G	T
19	chr19:58104913:A:G	0	58104913	G	A
19	chr19:58104946:G:C	0	58104946	C	G
19	chr19:58105307:C:T	0	58105307	T	C
19	chr19:58106112:G:A	0	58106112	A	G
19	chr19:58107161:A:G	0	58107161	G	A
19	chr19:58107212:T:C	0	58107212	C	T
19	chr19:58107607:G:A	0	58107607	A	G
19	chr19:58108701:T:C	0	58108701	C	T
19	chr19:58108736:T:A	0	58108736	A	T
19	chr19:58108842:AGG:A	0	58108842	A	AGG
19	chr19:58109157:C:T	0	58109157	T	C
19	chr19:58109312:G:C	0	58109312	C	G
19	chr19:58109505:T:C	0	58109505	C	T
19	chr19:58109530:A:G	0	58109530	G	A
19	chr19:58109598:G:A	0	58109598	A	G
19	chr19:58109737:T:G	0	58109737	G	T
19	chr19:58109796:C:CA	0	58109796	CA	C
19	chr19:58110071:A:G	0	58110071	G	A
19	chr19:58110125:C:T	0	58110125	T	C
19	chr19:58110826:T:C	0	58110826	C	T
19	chr19:58110895:A:G	0	58110895	G	A
19	chr19:58111529:T:C	0	58111529	C	T
19	chr19:58111618:A:G	0	58111618	G	A
19	chr19:58111781:GC:G	0	58111781	G	GC
19	chr19:58111882:G:A	0	58111882	A	G
19	chr19:58111956:C:T	0	58111956	T	C
19	chr19:58113132:G:A	0	58113132	A	G
19	chr19:58113248:G:A	0	58113248	A	G
19	chr19:58113292:G:T	0	58113292	T	G
19	chr19:58113365:G:A	0	58113365	A	G
19	chr19:58113714:C:T	0	58113714	T	C
19	chr19:58113769:A:C	0	58113769	C	A
19	chr19:58113903:A:G	0	58113903	G	A
19	chr19:58114271:A:G	0	58114271	G	A
19	chr19:58114497:T:A	0	58114497	A	T
19	chr19:58114638:G:A	0	58114638	A	G
19	chr19:58114998:T:C	0	58114998	C	T
19	chr19:58115069:C:G	0	58115069	G	C
19	chr19:58116015:G:C	0	58116015	C	G
19	chr19:58116039:A:G	0	58116039	G	A
19	chr19:58116358:C:T	0	58116358	T	C
19	chr19:58116441:G:A	0	58116441	A	G
19	chr19:58117070:CT:C	0	58117070	C	CT
19	chr19:58117142:C:G	0	58117142	G	C
19	chr19:58117148:G:C	0	58117148	C	G
19	chr19:58117714:C:G	0	58117714	G	C
19	chr19:58117860:G:A	0	58117860	A	G
19	chr19:58118511:G:T	0	58118511	T	G
19	chr19:58118825:G:A	0	58118825	A	G
19	chr19:58119042:C:T	0	58119042	T	C
19	chr19:58119665:G:A	0	58119665	A	G
19	chr19:58121079:T:C	0	58121079	C	T
19	chr19:58121139:T:C	0	58121139	C	T
19	chr19:58121217:C:T	0	58121217	T	C
19	chr19:58121267:G:A	0	58121267	A	G
19	chr19:58121282:T:C	0	58121282	C	T
19	chr19:58121401:T:G	0	58121401	G	T
19	chr19:58121505:A:G	0	58121505	G	A
19	chr19:58121956:A:G	0	58121956	G	A
19	chr19:58122089:AAGTATG:A	0	58122089	A	AAGTATG
19	chr19:58122251:C:A	0	58122251	A	C
19	chr19:58123378:T:A	0	58123378	A	T
19	chr19:58123389:C:T	0	58123389	T	C
19	chr19:58123494:TCCAACCC:T	0	58123494	T	TCCAACCC
19	chr19:58123758:C:T	0	58123758	T	C
19	chr19:58123779:C:A	0	58123779	A	C
19	chr19:58123912:CTCAT:C	0	58123912	C	CTCAT
19	chr19:58123927:A:G	0	58123927	G	A
19	chr19:58124807:A:G	0	58124807	G	A
19	chr19:58125094:T:C	0	58125094	C	T
19	chr19:58125289:A:G	0	58125289	G	A
19	chr19:58125365:A:G	0	58125365	G	A
19	chr19:58125870:C:T	0	58125870	T	C
19	chr19:58126022:A:G	0	58126022	G	A
19	chr19:58126131:G:A	0	58126131	A	G
19	chr19:58127032:G:A	0	58127032	A	G
19	chr19:58129597:G:T	0	58129597	T	G
19	chr19:58130090:C:T	0	58130090	T	C
19	chr19:58130319:T:C	0	58130319	C	T
19	chr19:58130334:C:T	0	58130334	T	C
19	chr19:58130410:C:T	0	58130410	T	C
19	chr19:58131851:G:A	0	58131851	A	G
19	chr19:58132009:C:T	0	58132009	T	C
19	chr19:58132117:C:CT	0	58132117	CT	C
19	chr19:58132384:C:T	0	58132384	T	C
19	chr19:58132461:A:G	0	58132461	G	A
19	chr19:58132474:A:G	0	58132474	G	A
19	chr19:58132809:TTTTTC:T	0	58132809	T	TTTTTC
19	chr19:58133004:G:T	0	58133004	T	G
19	chr19:58133459:G:A	0	58133459	A	G
19	chr19:58135847:G:A	0	58135847	A	G
19	chr19:58136149:T:G	0	58136149	G	T
19	chr19:58136992:C:T	0	58136992	T	C
19	chr19:58137161:A:G	0	58137161	G	A
19	chr19:58138627:C:T	0	58138627	T	C
19	chr19:58138631:C:G	0	58138631	G	C
19	chr19:58139929:G:A	0	58139929	A	G
19	chr19:58140574:A:G	0	58140574	G	A
19	chr19:58140974:G:A	0	58140974	A	G
19	chr19:58141358:G:A	0	58141358	A	G
19	chr19:58142009:T:C	0	58142009	C	T
19	chr19:58142828:A:C	0	58142828	C	A
19	chr19:58142940:T:C	0	58142940	C	T
19	chr19:58144006:G:A	0	58144006	A	G
19	chr19:58144513:G:A	0	58144513	A	G
19	chr19:58145051:A:G	0	58145051	G	A
19	chr19:58145813:A:G	0	58145813	G	A
19	chr19:58146061:A:G	0	58146061	G	A
19	chr19:58146347:A:G	0	58146347	G	A
19	chr19:58146785:A:G	0	58146785	G	A
19	chr19:58147245:G:A	0	58147245	A	G
19	chr19:58147383:G:A	0	58147383	A	G
19	chr19:58147881:C:T	0	58147881	T	C
19	chr19:58147995:C:T	0	58147995	T	C
19	chr19:58148308:A:G	0	58148308	G	A
19	chr19:58149402:G:A	0	58149402	A	G
19	chr19:58150214:G:A	0	58150214	A	G
19	chr19:58150365:C:T	0	58150365	T	C
19	chr19:58150868:C:T	0	58150868	T	C
19	chr19:58151498:G:A	0	58151498	A	G
19	chr19:58152090:T:A	0	58152090	A	T
19	chr19:58153051:T:C	0	58153051	C	T
19	chr19:58153080:T:C	0	58153080	C	T
19	chr19:58153634:G:C	0	58153634	C	G
19	chr19:58154123:T:C	0	58154123	C	T
19	chr19:58154450:C:A	0	58154450	A	C
19	chr19:58154719:G:A	0	58154719	A	G
19	chr19:58155060:A:G	0	58155060	G	A
19	chr19:58155435:C:T	0	58155435	T	C
19	chr19:58155623:T:C	0	58155623	C	T
19	chr19:58155709:T:C	0	58155709	C	T
19	chr19:58156597:C:T	0	58156597	T	C
19	chr19:58157230:C:T	0	58157230	T	C
19	chr19:58157398:T:C	0	58157398	C	T
19	chr19:58157968:C:T	0	58157968	T	C
19	chr19:58158606:G:A	0	58158606	A	G
19	chr19:58158814:G:A	0	58158814	A	G
19	chr19:58159811:G:C	0	58159811	C	G
19	chr19:58159900:G:A	0	58159900	A	G
19	chr19:58160711:G:A	0	58160711	A	G
19	chr19:58160889:TG:T	0	58160889	T	TG
19	chr19:58161233:C:T	0	58161233	T	C
19	chr19:58161234:G:A	0	58161234	A	G
19	chr19:58161421:G:A	0	58161421	A	G
19	chr19:58162167:A:G	0	58162167	G	A
19	chr19:58162934:G:T	0	58162934	T	G
19	chr19:58162945:C:T	0	58162945	T	C
19	chr19:58163159:A:G	0	58163159	G	A
19	chr19:58163329:A:T	0	58163329	T	A
19	chr19:58163389:A:G	0	58163389	G	A
19	chr19:58163421:A:G	0	58163421	G	A
19	chr19:58163638:C:A	0	58163638	A	C
19	chr19:58164050:A:G	0	58164050	G	A
19	chr19:58164236:T:C	0	58164236	C	T
19	chr19:58164527:C:G	0	58164527	G	C
19	chr19:58164549:C:T	0	58164549	T	C
19	chr19:58164650:A:C	0	58164650	C	A
19	chr19:58165295:G:A	0	58165295	A	G
19	chr19:58167016:T:G	0	58167016	G	T
19	chr19:58167021:A:G	0	58167021	G	A
19	chr19:58168260:G:A	0	58168260	A	G
19	chr19:58169321:T:C	0	58169321	C	T
19	chr19:58170828:G:A	0	58170828	A	G
19	chr19:58171574:G:T	0	58171574	T	G
19	chr19:58172952:T:C	0	58172952	C	T
19	chr19:58173040:A:G	0	58173040	G	A
19	chr19:58173244:G:A	0	58173244	A	G
19	chr19:58173684:A:G	0	58173684	G	A
19	chr19:58173980:G:A	0	58173980	A	G
19	chr19:58175624:A:G	0	58175624	G	A
19	chr19:58176148:AAAC:A	0	58176148	A	AAAC
19	chr19:58177063:A:G	0	58177063	G	A
19	chr19:58177705:A:G	0	58177705	G	A
19	chr19:58178017:A:G	0	58178017	G	A
19	chr19:58178467:T:G	0	58178467	G	T
19	chr19:58179098:A:C	0	58179098	C	A
19	chr19:58179451:C:T	0	58179451	T	C
19	chr19:58179568:C:T	0	58179568	T	C
19	chr19:58182330:T:C	0	58182330	C	T
19	chr19:58182503:T:C	0	58182503	C	T
19	chr19:58185176:A:G	0	58185176	G	A
19	chr19:58185231:T:C	0	58185231	C	T
19	chr19:58185330:A:G	0	58185330	G	A
19	chr19:58185431:A:G	0	58185431	G	A
19	chr19:58185923:C:G	0	58185923	G	C
19	chr19:58187548:G:A	0	58187548	A	G
19	chr19:58188764:A:G	0	58188764	G	A
19	chr19:58189991:T:C	0	58189991	C	T
19	chr19:58190650:G:A	0	58190650	A	G
19	chr19:58190683:T:C	0	58190683	C	T
19	chr19:58191718:C:G	0	58191718	G	C
19	chr19:58194746:G:A	0	58194746	A	G
19	chr19:58194819:A:T	0	58194819	T	A
19	chr19:58195528:CCA:C	0	58195528	C	CCA
19	chr19:58197140:C:T	0	58197140	T	C
19	chr19:58197159:C:T	0	58197159	T	C
19	chr19:58197363:G:A	0	58197363	A	G
19	chr19:58197648:T:C	0	58197648	C	T
19	chr19:58198469:C:CAG	0	58198469	CAG	C
19	chr19:58199470:C:T	0	58199470	T	C
19	chr19:58199741:C:G	0	58199741	G	C
19	chr19:58200142:C:T	0	58200142	T	C
19	chr19:58201792:G:A	0	58201792	A	G
19	chr19:58202407:A:G	0	58202407	G	A
19	chr19:58203559:C:T	0	58203559	T	C
19	chr19:58203721:G:A	0	58203721	A	G
19	chr19:58204051:G:C	0	58204051	C	G
19	chr19:58204171:T:G	0	58204171	G	T
19	chr19:58204577:C:T	0	58204577	T	C
19	chr19:58204996:T:C	0	58204996	C	T
19	chr19:58205658:A:G	0	58205658	G	A
19	chr19:58206080:TC:T	0	58206080	T	TC
19	chr19:58206902:G:A	0	58206902	A	G
19	chr19:58207332:A:G	0	58207332	G	A
19	chr19:58208835:G:C	0	58208835	C	G
19	chr19:58208870:A:G	0	58208870	G	A
19	chr19:58208994:A:G	0	58208994	G	A
19	chr19:58209351:A:G	0	58209351	G	A
19	chr19:58209621:C:CT	0	58209621	CT	C
19	chr19:58209626:G:A	0	58209626	A	G
19	chr19:58210763:G:A	0	58210763	A	G
19	chr19:58211307:G:A	0	58211307	A	G
19	chr19:58211993:T:C	0	58211993	C	T
19	chr19:58213014:G:A	0	58213014	A	G
19	chr19:58214358:C:T	0	58214358	T	C
19	chr19:58215379:AAAG:A	0	58215379	A	AAAG
19	chr19:58216455:C:T	0	58216455	T	C
19	chr19:58217305:G:A	0	58217305	A	G
19	chr19:58218467:T:C	0	58218467	C	T
19	chr19:58218538:C:T	0	58218538	T	C
19	chr19:58219028:A:G	0	58219028	G	A
19	chr19:58220024:C:G	0	58220024	G	C
19	chr19:58220338:A:G	0	58220338	G	A
19	chr19:58220455:G:A	0	58220455	A	G
19	chr19:58221239:C:A	0	58221239	A	C
19	chr19:58221645:T:A	0	58221645	A	T
19	chr19:58222189:C:T	0	58222189	T	C
19	chr19:58222244:G:T	0	58222244	T	G
19	chr19:58222275:T:C	0	58222275	C	T
19	chr19:58222964:T:C	0	58222964	C	T
19	chr19:58223044:T:C	0	58223044	C	T
19	chr19:58223687:A:G	0	58223687	G	A
19	chr19:58224091:C:T	0	58224091	T	C
19	chr19:58224374:A:G	0	58224374	G	A
19	chr19:58224860:G:T	0	58224860	T	G
19	chr19:58225721:A:G	0	58225721	G	A
19	chr19:58225795:A:G	0	58225795	G	A
19	chr19:58226907:G:A	0	58226907	A	G
19	chr19:58227401:G:A	0	58227401	A	G
19	chr19:58227473:G:A	0	58227473	A	G
19	chr19:58227531:G:A	0	58227531	A	G
19	chr19:58228344:C:T	0	58228344	T	C
19	chr19:58228378:C:G	0	58228378	G	C
19	chr19:58228973:T:G	0	58228973	G	T
19	chr19:58229124:G:A	0	58229124	A	G
19	chr19:58229378:T:C	0	58229378	C	T
19	chr19:58229657:CTG:C	0	58229657	C	CTG
19	chr19:58231776:C:T	0	58231776	T	C
19	chr19:58232500:A:G	0	58232500	G	A
19	chr19:58232574:A:G	0	58232574	G	A
19	chr19:58232667:C:T	0	58232667	T	C
19	chr19:58232779:A:T	0	58232779	T	A
19	chr19:58233020:A:G	0	58233020	G	A
19	chr19:58233567:G:A	0	58233567	A	G
19	chr19:58233793:G:A	0	58233793	A	G
19	chr19:58234232:G:A	0	58234232	A	G
19	chr19:58235495:T:C	0	58235495	C	T
19	chr19:58235931:A:G	0	58235931	G	A
19	chr19:58236127:T:C	0	58236127	C	T
19	chr19:58236204:T:C	0	58236204	C	T
19	chr19:58236321:G:C	0	58236321	C	G
19	chr19:58237264:A:G	0	58237264	G	A
19	chr19:58237485:T:C	0	58237485	C	T
19	chr19:58237578:G:A	0	58237578	A	G
19	chr19:58237589:C:A	0	58237589	A	C
19	chr19:58237608:T:C	0	58237608	C	T
19	chr19:58238410:C:T	0	58238410	T	C
19	chr19:58238431:C:T	0	58238431	T	C
19	chr19:58238960:G:A	0	58238960	A	G
19	chr19:58239145:T:G	0	58239145	G	T
19	chr19:58239184:C:T	0	58239184	T	C
19	chr19:58239305:T:C	0	58239305	C	T
19	chr19:58239386:C:CA	0	58239386	CA	C
19	chr19:58239664:C:T	0	58239664	T	C
19	chr19:58240891:T:C	0	58240891	C	T
19	chr19:58241566:A:G	0	58241566	G	A
19	chr19:58241614:G:A	0	58241614	A	G
19	chr19:58242249:C:T	0	58242249	T	C
19	chr19:58242571:T:C	0	58242571	C	T
19	chr19:58242736:T:C	0	58242736	C	T
19	chr19:58243473:TG:T	0	58243473	T	TG
19	chr19:58243601:C:T	0	58243601	T	C
19	chr19:58243706:A:G	0	58243706	G	A
19	chr19:58243888:C:T	0	58243888	T	C
19	chr19:58244000:G:A	0	58244000	A	G
19	chr19:58245242:CT:C	0	58245242	C	CT
19	chr19:58245362:C:T	0	58245362	T	C
19	chr19:58245503:T:C	0	58245503	C	T
19	chr19:58245635:G:A	0	58245635	A	G
19	chr19:58246504:G:C	0	58246504	C	G
19	chr19:58246602:T:C	0	58246602	C	T
19	chr19:58247534:A:G	0	58247534	G	A
19	chr19:58248313:G:A	0	58248313	A	G
19	chr19:58249741:A:G	0	58249741	G	A
19	chr19:58250167:A:G	0	58250167	G	A
19	chr19:58250219:A:G	0	58250219	G	A
19	chr19:58252819:C:T	0	58252819	T	C
19	chr19:58253982:C:T	0	58253982	T	C
19	chr19:58254093:G:A	0	58254093	A	G
19	chr19:58255184:A:G	0	58255184	G	A
19	chr19:58255371:G:T	0	58255371	T	G
19	chr19:58255508:A:C	0	58255508	C	A
19	chr19:58255619:C:CAAAT	0	58255619	CAAAT	C
19	chr19:58255785:G:A	0	58255785	A	G
19	chr19:58256199:C:T	0	58256199	T	C
19	chr19:58256811:G:A	0	58256811	A	G
19	chr19:58257134:T:G	0	58257134	G	T
19	chr19:58259517:G:A	0	58259517	A	G
19	chr19:58261213:C:G	0	58261213	G	C
19	chr19:58262705:A:G	0	58262705	G	A
19	chr19:58262857:GC:G	0	58262857	G	GC
19	chr19:58263292:CTT:C	0	58263292	C	CTT
19	chr19:58263396:G:T	0	58263396	T	G
19	chr19:58263816:C:T	0	58263816	T	C
19	chr19:58263826:G:A	0	58263826	A	G
19	chr19:58264120:A:G	0	58264120	G	A
19	chr19:58264371:G:T	0	58264371	T	G
19	chr19:58264981:C:T	0	58264981	T	C
19	chr19:58265117:A:G	0	58265117	G	A
19	chr19:58265264:A:G	0	58265264	G	A
19	chr19:58265399:C:T	0	58265399	T	C
19	chr19:58265497:A:G	0	58265497	G	A
19	chr19:58266024:G:A	0	58266024	A	G
19	chr19:58267085:G:A	0	58267085	A	G
19	chr19:58267146:T:C	0	58267146	C	T
19	chr19:58267147:T:C	0	58267147	C	T
19	chr19:58267974:G:A	0	58267974	A	G
19	chr19:58268003:G:A	0	58268003	A	G
19	chr19:58268037:C:T	0	58268037	T	C
19	chr19:58268200:G:A	0	58268200	A	G
19	chr19:58268288:T:C	0	58268288	C	T
19	chr19:58268765:A:G	0	58268765	G	A
19	chr19:58269137:C:T	0	58269137	T	C
19	chr19:58269863:A:G	0	58269863	G	A
19	chr19:58270013:C:T	0	58270013	T	C
19	chr19:58270286:G:A	0	58270286	A	G
19	chr19:58270551:T:C	0	58270551	C	T
19	chr19:58270579:G:C	0	58270579	C	G
19	chr19:58272491:G:C	0	58272491	C	G
19	chr19:58273274:G:A	0	58273274	A	G
19	chr19:58273501:C:T	0	58273501	T	C
19	chr19:58273815:A:G	0	58273815	G	A
19	chr19:58273861:C:T	0	58273861	T	C
19	chr19:58274373:G:C	0	58274373	C	G
19	chr19:58274534:C:T	0	58274534	T	C
19	chr19:58274718:T:C	0	58274718	C	T
19	chr19:58274780:T:C	0	58274780	C	T
19	chr19:58274810:A:G	0	58274810	G	A
19	chr19:58275257:C:T	0	58275257	T	C
19	chr19:58275587:C:T	0	58275587	T	C
19	chr19:58276107:G:T	0	58276107	T	G
19	chr19:58276495:T:G	0	58276495	G	T
19	chr19:58276611:G:A	0	58276611	A	G
19	chr19:58277027:T:C	0	58277027	C	T
19	chr19:58277216:GGGCCAGAAGGATCTGAGAGAGTGTGGCCAGCTTGAGCCCTCAGGAGTC:G	0	58277216	G	GGGCCAGAAGGATCTGAGAGAGTGTGGCCAGCTTGAGCCCTCAGGAGTC
19	chr19:58277535:G:C	0	58277535	C	G
19	chr19:58277560:AC:A	0	58277560	A	AC
19	chr19:58277782:G:A	0	58277782	A	G
19	chr19:58278399:T:C	0	58278399	C	T
19	chr19:58278729:T:C	0	58278729	C	T
19	chr19:58278993:C:A	0	58278993	A	C
19	chr19:58279847:C:A	0	58279847	A	C
19	chr19:58280270:C:T	0	58280270	T	C
19	chr19:58280350:A:G	0	58280350	G	A
19	chr19:58280824:T:A	0	58280824	A	T
19	chr19:58282188:G:A	0	58282188	A	G
19	chr19:58282230:A:G	0	58282230	G	A
19	chr19:58282660:C:T	0	58282660	T	C
19	chr19:58282667:G:A	0	58282667	A	G
19	chr19:58282874:C:T	0	58282874	T	C
19	chr19:58283841:T:C	0	58283841	C	T
19	chr19:58283993:C:T	0	58283993	T	C
19	chr19:58284108:T:C	0	58284108	C	T
19	chr19:58284620:G:A	0	58284620	A	G
19	chr19:58285439:G:C	0	58285439	C	G
19	chr19:58286217:C:CT	0	58286217	CT	C
19	chr19:58286771:T:C	0	58286771	C	T
19	chr19:58286934:C:T	0	58286934	T	C
19	chr19:58287124:T:C	0	58287124	C	T
19	chr19:58287232:A:G	0	58287232	G	A
19	chr19:58288163:T:C	0	58288163	C	T
19	chr19:58288286:T:C	0	58288286	C	T
19	chr19:58288886:G:A	0	58288886	A	G
19	chr19:58288980:A:G	0	58288980	G	A
19	chr19:58289994:C:A	0	58289994	A	C
19	chr19:58290152:T:C	0	58290152	C	T
19	chr19:58290233:C:T	0	58290233	T	C
19	chr19:58290392:A:G	0	58290392	G	A
19	chr19:58290418:A:G	0	58290418	G	A
19	chr19:58290983:C:T	0	58290983	T	C
19	chr19:58292064:T:G	0	58292064	G	T
19	chr19:58292338:C:T	0	58292338	T	C
19	chr19:58292755:G:C	0	58292755	C	G
19	chr19:58293447:T:G	0	58293447	G	T
19	chr19:58294717:T:C	0	58294717	C	T
19	chr19:58295320:A:G	0	58295320	G	A
19	chr19:58296391:A:G	0	58296391	G	A
19	chr19:58297343:A:C	0	58297343	C	A
19	chr19:58297641:G:A	0	58297641	A	G
19	chr19:58297788:T:G	0	58297788	G	T
19	chr19:58298678:C:G	0	58298678	G	C
19	chr19:58300935:A:G	0	58300935	G	A
19	chr19:58301164:C:T	0	58301164	T	C
19	chr19:58301291:C:T	0	58301291	T	C
19	chr19:58302384:C:T	0	58302384	T	C
19	chr19:58302501:TC:T	0	58302501	T	TC
19	chr19:58302566:C:T	0	58302566	T	C
19	chr19:58303141:A:G	0	58303141	G	A
19	chr19:58303792:T:A	0	58303792	A	T
19	chr19:58304487:C:T	0	58304487	T	C
19	chr19:58304963:T:C	0	58304963	C	T
19	chr19:58306093:A:G	0	58306093	G	A
19	chr19:58307747:A:G	0	58307747	G	A
19	chr19:58307760:G:GGGGCCT	0	58307760	GGGGCCT	G
19	chr19:58309037:C:T	0	58309037	T	C
19	chr19:58309084:A:G	0	58309084	G	A
19	chr19:58310317:T:C	0	58310317	C	T
19	chr19:58310692:C:T	0	58310692	T	C
19	chr19:58311830:G:A	0	58311830	A	G
19	chr19:58311855:T:C	0	58311855	C	T
19	chr19:58313355:C:T	0	58313355	T	C
19	chr19:58313491:CCTT:C	0	58313491	C	CCTT
19	chr19:58314362:C:A	0	58314362	A	C
19	chr19:58315155:T:G	0	58315155	G	T
19	chr19:58315168:A:G	0	58315168	G	A
19	chr19:58315169:T:A	0	58315169	A	T
19	chr19:58316351:A:G	0	58316351	G	A
19	chr19:58316755:C:G	0	58316755	G	C
19	chr19:58318895:T:C	0	58318895	C	T
19	chr19:58319343:A:G	0	58319343	G	A
19	chr19:58319775:T:C	0	58319775	C	T
19	chr19:58320453:A:G	0	58320453	G	A
19	chr19:58320600:A:G	0	58320600	G	A
19	chr19:58321508:C:T	0	58321508	T	C
19	chr19:58322505:G:A	0	58322505	A	G
19	chr19:58323156:T:C	0	58323156	C	T
19	chr19:58323328:G:A	0	58323328	A	G
19	chr19:58324197:T:C	0	58324197	C	T
19	chr19:58324497:G:A	0	58324497	A	G
19	chr19:58324762:G:A	0	58324762	A	G
19	chr19:58324767:G:A	0	58324767	A	G
19	chr19:58325379:T:A	0	58325379	A	T
19	chr19:58325903:A:G	0	58325903	G	A
19	chr19:58329124:C:T	0	58329124	T	C
19	chr19:58329205:AGGTCACCAGC:A	0	58329205	A	AGGTCACCAGC
19	chr19:58329539:A:G	0	58329539	G	A
19	chr19:58329700:T:C	0	58329700	C	T
19	chr19:58329998:C:G	0	58329998	G	C
19	chr19:58330149:G:T	0	58330149	T	G
19	chr19:58330194:G:T	0	58330194	T	G
19	chr19:58330239:A:G	0	58330239	G	A
19	chr19:58330495:T:C	0	58330495	C	T
19	chr19:58330814:A:G	0	58330814	G	A
19	chr19:58331084:C:T	0	58331084	T	C
19	chr19:58331168:G:A	0	58331168	A	G
19	chr19:58331369:G:A	0	58331369	A	G
19	chr19:58331436:T:C	0	58331436	C	T
19	chr19:58331637:C:T	0	58331637	T	C
19	chr19:58331780:T:C	0	58331780	C	T
19	chr19:58331978:T:A	0	58331978	A	T
19	chr19:58332515:T:C	0	58332515	C	T
19	chr19:58333240:C:A	0	58333240	A	C
19	chr19:58334187:T:C	0	58334187	C	T
19	chr19:58335500:G:T	0	58335500	T	G
19	chr19:58335766:T:A	0	58335766	A	T
19	chr19:58337368:C:T	0	58337368	T	C
19	chr19:58339764:C:CT	0	58339764	CT	C
19	chr19:58339872:T:C	0	58339872	C	T
19	chr19:58340562:G:A	0	58340562	A	G
19	chr19:58340620:C:T	0	58340620	T	C
19	chr19:58341997:C:T	0	58341997	T	C
19	chr19:58343200:C:T	0	58343200	T	C
19	chr19:58343234:G:A	0	58343234	A	G
19	chr19:58345765:T:C	0	58345765	C	T
19	chr19:58346865:GC:G	0	58346865	G	GC
19	chr19:58347310:A:G	0	58347310	G	A
19	chr19:58348456:G:A	0	58348456	A	G
19	chr19:58349446:G:T	0	58349446	T	G
19	chr19:58352784:T:C	0	58352784	C	T
19	chr19:58353501:A:G	0	58353501	G	A
19	chr19:58353688:T:C	0	58353688	C	T
19	chr19:58353702:T:C	0	58353702	C	T
19	chr19:58353725:A:G	0	58353725	G	A
19	chr19:58355068:G:A	0	58355068	A	G
19	chr19:58357114:G:T	0	58357114	T	G
19	chr19:58357814:C:A	0	58357814	A	C
19	chr19:58358468:AGT:A	0	58358468	A	AGT
19	chr19:58358637:T:TGAG	0	58358637	TGAG	T
19	chr19:58359764:C:G	0	58359764	G	C
19	chr19:58360870:C:T	0	58360870	T	C
19	chr19:58362218:G:A	0	58362218	A	G
19	chr19:58363901:A:C	0	58363901	C	A
19	chr19:58363968:G:A	0	58363968	A	G
19	chr19:58364748:T:C	0	58364748	C	T
19	chr19:58365150:T:C	0	58365150	C	T
19	chr19:58365251:C:T	0	58365251	T	C
19	chr19:58365430:C:G	0	58365430	G	C
19	chr19:58366018:T:C	0	58366018	C	T
19	chr19:58367117:G:A	0	58367117	A	G
19	chr19:58368293:T:C	0	58368293	C	T
19	chr19:58368817:T:C	0	58368817	C	T
19	chr19:58368875:T:C	0	58368875	C	T
19	chr19:58369394:G:A	0	58369394	A	G
19	chr19:58369742:A:G	0	58369742	G	A
19	chr19:58370819:C:T	0	58370819	T	C
19	chr19:58371017:A:G	0	58371017	G	A
19	chr19:58371400:T:C	0	58371400	C	T
19	chr19:58372450:G:A	0	58372450	A	G
19	chr19:58372530:G:A	0	58372530	A	G
19	chr19:58372795:G:T	0	58372795	T	G
19	chr19:58373598:C:T	0	58373598	T	C
19	chr19:58373893:G:A	0	58373893	A	G
19	chr19:58373900:A:T	0	58373900	T	A
19	chr19:58374335:G:A	0	58374335	A	G
19	chr19:58374406:T:C	0	58374406	C	T
19	chr19:58374475:A:G	0	58374475	G	A
19	chr19:58375064:C:T	0	58375064	T	C
19	chr19:58375128:A:G	0	58375128	G	A
19	chr19:58375131:C:T	0	58375131	T	C
19	chr19:58375214:A:C	0	58375214	C	A
19	chr19:58375803:T:G	0	58375803	G	T
19	chr19:58376291:G:A	0	58376291	A	G
19	chr19:58376950:A:G	0	58376950	G	A
19	chr19:58376999:C:T	0	58376999	T	C
19	chr19:58377074:A:T	0	58377074	T	A
19	chr19:58377420:T:C	0	58377420	C	T
19	chr19:58377741:G:T	0	58377741	T	G
19	chr19:58380027:CAG:C	0	58380027	C	CAG
19	chr19:58380693:A:G	0	58380693	G	A
19	chr19:58381157:A:G	0	58381157	G	A
19	chr19:58382333:G:A	0	58382333	A	G
19	chr19:58382868:C:T	0	58382868	T	C
19	chr19:58383088:A:G	0	58383088	G	A
19	chr19:58383854:T:C	0	58383854	C	T
19	chr19:58385110:G:A	0	58385110	A	G
19	chr19:58385345:C:T	0	58385345	T	C
19	chr19:58386285:C:T	0	58386285	T	C
19	chr19:58386826:C:T	0	58386826	T	C
19	chr19:58387069:T:C	0	58387069	C	T
19	chr19:58387473:G:T	0	58387473	T	G
19	chr19:58387596:T:G	0	58387596	G	T
19	chr19:58387689:T:C	0	58387689	C	T
19	chr19:58387936:C:G	0	58387936	G	C
19	chr19:58387975:A:G	0	58387975	G	A
19	chr19:58388588:C:T	0	58388588	T	C
19	chr19:58388970:C:T	0	58388970	T	C
19	chr19:58388989:C:T	0	58388989	T	C
19	chr19:58389073:C:T	0	58389073	T	C
19	chr19:58389380:T:C	0	58389380	C	T
19	chr19:58390027:G:T	0	58390027	T	G
19	chr19:58390127:T:C	0	58390127	C	T
19	chr19:58390182:C:T	0	58390182	T	C
19	chr19:58390823:G:A	0	58390823	A	G
19	chr19:58391045:T:C	0	58391045	C	T
19	chr19:58391195:A:G	0	58391195	G	A
19	chr19:58391197:T:C	0	58391197	C	T
19	chr19:58392207:C:G	0	58392207	G	C
19	chr19:58393029:G:A	0	58393029	A	G
19	chr19:58393298:A:G	0	58393298	G	A
19	chr19:58393348:C:T	0	58393348	T	C
19	chr19:58393742:T:G	0	58393742	G	T
19	chr19:58394796:T:C	0	58394796	C	T
19	chr19:58395222:G:A	0	58395222	A	G
19	chr19:58395996:A:G	0	58395996	G	A
19	chr19:58396818:T:C	0	58396818	C	T
19	chr19:58398010:A:T	0	58398010	T	A
19	chr19:58399085:A:G	0	58399085	G	A
19	chr19:58399414:C:G	0	58399414	G	C
19	chr19:58399981:A:G	0	58399981	G	A
19	chr19:58400401:A:G	0	58400401	G	A
19	chr19:58401017:G:C	0	58401017	C	G
19	chr19:58401384:TGC:T	0	58401384	T	TGC
19	chr19:58401428:T:C	0	58401428	C	T
19	chr19:58401539:G:A	0	58401539	A	G
19	chr19:58402001:G:A	0	58402001	A	G
19	chr19:58402140:A:G	0	58402140	G	A
19	chr19:58402272:TG:T	0	58402272	T	TG
19	chr19:58402864:A:G	0	58402864	G	A
19	chr19:58403352:C:T	0	58403352	T	C
19	chr19:58403558:T:C	0	58403558	C	T
19	chr19:58403826:G:A	0	58403826	A	G
19	chr19:58405526:G:A	0	58405526	A	G
19	chr19:58406208:G:A	0	58406208	A	G
19	chr19:58406970:G:A	0	58406970	A	G
19	chr19:58407038:A:G	0	58407038	G	A
19	chr19:58407254:C:G	0	58407254	G	C
19	chr19:58407338:T:C	0	58407338	C	T
19	chr19:58407366:T:C	0	58407366	C	T
19	chr19:58407381:C:T	0	58407381	T	C
19	chr19:58407397:A:G	0	58407397	G	A
19	chr19:58407433:C:T	0	58407433	T	C
19	chr19:58407450:A:G	0	58407450	G	A
19	chr19:58407635:G:A	0	58407635	A	G
19	chr19:58407699:A:T	0	58407699	T	A
19	chr19:58407953:A:G	0	58407953	G	A
19	chr19:58407996:CCCATACGT:C	0	58407996	C	CCCATACGT
19	chr19:58408190:G:A	0	58408190	A	G
19	chr19:58408935:A:G	0	58408935	G	A
19	chr19:58409585:A:G	0	58409585	G	A
19	chr19:58409929:A:G	0	58409929	G	A
19	chr19:58410396:T:C	0	58410396	C	T
19	chr19:58411135:T:G	0	58411135	G	T
19	chr19:58411184:T:G	0	58411184	G	T
19	chr19:58411896:C:T	0	58411896	T	C
19	chr19:58412358:C:T	0	58412358	T	C
19	chr19:58412364:C:T	0	58412364	T	C
19	chr19:58412499:A:G	0	58412499	G	A
19	chr19:58412843:G:A	0	58412843	A	G
19	chr19:58414499:C:T	0	58414499	T	C
19	chr19:58414978:T:C	0	58414978	C	T
19	chr19:58415117:T:C	0	58415117	C	T
19	chr19:58415848:C:T	0	58415848	T	C
19	chr19:58416122:A:G	0	58416122	G	A
19	chr19:58416549:T:C	0	58416549	C	T
19	chr19:58416935:T:C	0	58416935	C	T
19	chr19:58416942:C:T	0	58416942	T	C
19	chr19:58417419:A:G	0	58417419	G	A
19	chr19:58417685:G:A	0	58417685	A	G
19	chr19:58417769:G:A	0	58417769	A	G
19	chr19:58417827:A:G	0	58417827	G	A
19	chr19:58417833:A:C	0	58417833	C	A
19	chr19:58417855:G:A	0	58417855	A	G
19	chr19:58417938:G:C	0	58417938	C	G
19	chr19:58418060:G:A	0	58418060	A	G
19	chr19:58418676:G:C	0	58418676	C	G
19	chr19:58418810:A:C	0	58418810	C	A
19	chr19:58420190:A:G	0	58420190	G	A
19	chr19:58420528:TA:T	0	58420528	T	TA
19	chr19:58420732:T:A	0	58420732	A	T
19	chr19:58420993:C:T	0	58420993	T	C
19	chr19:58421334:T:C	0	58421334	C	T
19	chr19:58421395:C:A	0	58421395	A	C
19	chr19:58421421:C:T	0	58421421	T	C
19	chr19:58422025:C:T	0	58422025	T	C
19	chr19:58422726:A:G	0	58422726	G	A
19	chr19:58423161:A:G	0	58423161	G	A
19	chr19:58423318:G:A	0	58423318	A	G
19	chr19:58423424:T:C	0	58423424	C	T
19	chr19:58424401:A:G	0	58424401	G	A
19	chr19:58425425:C:T	0	58425425	T	C
19	chr19:58426469:G:A	0	58426469	A	G
19	chr19:58427798:A:G	0	58427798	G	A
19	chr19:58427889:C:T	0	58427889	T	C
19	chr19:58428022:T:G	0	58428022	G	T
19	chr19:58430548:T:C	0	58430548	C	T
19	chr19:58430858:G:A	0	58430858	A	G
19	chr19:58431303:T:C	0	58431303	C	T
19	chr19:58431710:G:A	0	58431710	A	G
19	chr19:58432035:G:A	0	58432035	A	G
19	chr19:58433035:A:G	0	58433035	G	A
19	chr19:58433722:A:G	0	58433722	G	A
19	chr19:58434595:C:T	0	58434595	T	C
19	chr19:58434836:C:T	0	58434836	T	C
19	chr19:58435466:T:C	0	58435466	C	T
19	chr19:58436448:C:T	0	58436448	T	C
19	chr19:58437679:C:T	0	58437679	T	C
19	chr19:58438921:C:G	0	58438921	G	C
19	chr19:58439016:T:C	0	58439016	C	T
19	chr19:58439729:G:A	0	58439729	A	G
19	chr19:58439971:G:A	0	58439971	A	G
19	chr19:58440319:C:T	0	58440319	T	C
19	chr19:58440444:C:A	0	58440444	A	C
19	chr19:58440960:A:G	0	58440960	G	A
19	chr19:58441952:C:T	0	58441952	T	C
19	chr19:58442082:A:G	0	58442082	G	A
19	chr19:58442326:A:G	0	58442326	G	A
19	chr19:58442395:C:T	0	58442395	T	C
19	chr19:58443492:C:T	0	58443492	T	C
19	chr19:58443552:C:T	0	58443552	T	C
19	chr19:58444189:C:G	0	58444189	G	C
19	chr19:58444446:G:A	0	58444446	A	G
19	chr19:58444959:C:T	0	58444959	T	C
19	chr19:58445521:A:G	0	58445521	G	A
19	chr19:58447068:C:T	0	58447068	T	C
19	chr19:58448090:T:C	0	58448090	C	T
19	chr19:58450446:G:C	0	58450446	C	G
19	chr19:58451591:C:T	0	58451591	T	C
19	chr19:58451982:A:C	0	58451982	C	A
19	chr19:58452101:G:A	0	58452101	A	G
19	chr19:58452108:G:T	0	58452108	T	G
19	chr19:58452121:C:T	0	58452121	T	C
19	chr19:58452237:A:G	0	58452237	G	A
19	chr19:58452302:G:T	0	58452302	T	G
19	chr19:58452347:G:GA	0	58452347	GA	G
19	chr19:58452939:A:G	0	58452939	G	A
19	chr19:58455277:A:T	0	58455277	T	A
19	chr19:58458732:A:G	0	58458732	G	A
19	chr19:58459007:G:A	0	58459007	A	G
19	chr19:58459013:G:A	0	58459013	A	G
19	chr19:58460885:A:T	0	58460885	T	A
19	chr19:58463011:G:A	0	58463011	A	G
19	chr19:58464242:A:G	0	58464242	G	A
19	chr19:58466096:C:G	0	58466096	G	C
19	chr19:58467807:T:C	0	58467807	C	T
19	chr19:58468591:C:T	0	58468591	T	C
19	chr19:58470677:C:T	0	58470677	T	C
19	chr19:58472191:T:G	0	58472191	G	T
19	chr19:58474499:T:C	0	58474499	C	T
19	chr19:58474893:A:G	0	58474893	G	A
19	chr19:58475194:C:T	0	58475194	T	C
19	chr19:58476812:C:T	0	58476812	T	C
19	chr19:58478057:C:T	0	58478057	T	C
19	chr19:58478128:A:C	0	58478128	C	A
19	chr19:58480112:G:A	0	58480112	A	G
19	chr19:58480853:T:G	0	58480853	G	T
19	chr19:58481887:G:A	0	58481887	A	G
19	chr19:58482627:G:A	0	58482627	A	G
19	chr19:58483221:G:A	0	58483221	A	G
19	chr19:58483283:C:T	0	58483283	T	C
19	chr19:58483675:A:G	0	58483675	G	A
19	chr19:58483686:G:C	0	58483686	C	G
19	chr19:58484361:A:G	0	58484361	G	A
19	chr19:58485712:C:T	0	58485712	T	C
19	chr19:58487534:C:T	0	58487534	T	C
19	chr19:58487547:G:A	0	58487547	A	G
19	chr19:58488454:C:A	0	58488454	A	C
19	chr19:58488473:C:T	0	58488473	T	C
19	chr19:58488906:A:G	0	58488906	G	A
19	chr19:58489949:C:T	0	58489949	T	C
19	chr19:58490274:T:C	0	58490274	C	T
19	chr19:58492265:A:T	0	58492265	T	A
19	chr19:58492463:C:T	0	58492463	T	C
19	chr19:58495557:C:T	0	58495557	T	C
19	chr19:58495617:C:T	0	58495617	T	C
19	chr19:58495836:G:A	0	58495836	A	G
19	chr19:58496199:G:T	0	58496199	T	G
19	chr19:58496846:T:C	0	58496846	C	T
19	chr19:58496892:A:G	0	58496892	G	A
19	chr19:58497199:G:A	0	58497199	A	G
19	chr19:58497345:AT:A	0	58497345	A	AT
19	chr19:58497742:T:C	0	58497742	C	T
19	chr19:58498286:GC:G	0	58498286	G	GC
19	chr19:58498307:T:C	0	58498307	C	T
19	chr19:58499452:G:T	0	58499452	T	G
19	chr19:58501767:G:A	0	58501767	A	G
19	chr19:58501829:A:G	0	58501829	G	A
19	chr19:58505423:G:A	0	58505423	A	G
19	chr19:58506273:G:A	0	58506273	A	G
19	chr19:58507023:G:A	0	58507023	A	G
19	chr19:58507136:A:C	0	58507136	C	A
19	chr19:58507454:G:A	0	58507454	A	G
19	chr19:58508164:C:T	0	58508164	T	C
19	chr19:58508281:G:A	0	58508281	A	G
19	chr19:58508418:C:T	0	58508418	T	C
19	chr19:58509246:C:T	0	58509246	T	C
19	chr19:58509682:A:G	0	58509682	G	A
19	chr19:58511807:A:G	0	58511807	G	A
19	chr19:58513279:C:T	0	58513279	T	C
19	chr19:58514318:A:C	0	58514318	C	A
19	chr19:58516114:C:T	0	58516114	T	C
19	chr19:58517218:G:A	0	58517218	A	G
19	chr19:58521786:C:T	0	58521786	T	C
19	chr19:58521974:T:C	0	58521974	C	T
19	chr19:58522307:A:G	0	58522307	G	A
19	chr19:58524190:C:T	0	58524190	T	C
19	chr19:58524650:G:A	0	58524650	A	G
19	chr19:58524906:T:C	0	58524906	C	T
19	chr19:58527517:G:T	0	58527517	T	G
19	chr19:58527528:T:C	0	58527528	C	T
19	chr19:58530356:G:A	0	58530356	A	G
19	chr19:58530908:C:A	0	58530908	A	C
19	chr19:58532960:C:T	0	58532960	T	C
19	chr19:58533199:T:C	0	58533199	C	T
19	chr19:58536944:C:T	0	58536944	T	C
19	chr19:58537387:C:T	0	58537387	T	C
19	chr19:58542921:G:A	0	58542921	A	G
19	chr19:58543745:G:T	0	58543745	T	G
19	chr19:58546716:G:T	0	58546716	T	G
19	chr19:58546806:C:T	0	58546806	T	C
19	chr19:58546832:G:A	0	58546832	A	G
19	chr19:58547326:G:A	0	58547326	A	G
19	chr19:58548362:G:A	0	58548362	A	G
19	chr19:58549990:C:T	0	58549990	T	C
19	chr19:58550892:C:T	0	58550892	T	C
19	chr19:58553572:T:C	0	58553572	C	T
19	chr19:58555363:A:G	0	58555363	G	A
19	chr19:58555551:A:C	0	58555551	C	A
19	chr19:58557629:C:T	0	58557629	T	C
19	chr19:58557986:T:C	0	58557986	C	T
19	chr19:58559211:G:T	0	58559211	T	G
19	chr19:58559549:T:C	0	58559549	C	T
19	chr19:58560013:T:C	0	58560013	C	T
19	chr19:58560653:G:A	0	58560653	A	G
19	chr19:58561004:G:A	0	58561004	A	G
19	chr19:58561317:C:T	0	58561317	T	C
19	chr19:58563286:T:C	0	58563286	C	T
19	chr19:58563748:G:A	0	58563748	A	G
19	chr19:58565664:A:C	0	58565664	C	A
19	chr19:58565723:G:A	0	58565723	A	G
19	chr19:58567729:C:T	0	58567729	T	C
19	chr19:58567890:A:G	0	58567890	G	A
19	chr19:58567967:T:C	0	58567967	C	T
19	chr19:58571238:C:T	0	58571238	T	C
19	chr19:58572227:T:A	0	58572227	A	T
19	chr19:58572814:G:C	0	58572814	C	G
19	chr19:58573678:G:A	0	58573678	A	G
19	chr19:58573722:A:G	0	58573722	G	A
19	chr19:58573794:A:G	0	58573794	G	A
19	chr19:58574299:C:T	0	58574299	T	C
19	chr19:58576534:C:T	0	58576534	T	C
19	chr19:58577083:G:A	0	58577083	A	G
19	chr19:58577941:C:G	0	58577941	G	C
19	chr19:58578896:G:C	0	58578896	C	G
19	chr19:58579056:C:G	0	58579056	G	C
19	chr19:58580013:T:C	0	58580013	C	T
19	chr19:58580350:A:G	0	58580350	G	A
19	chr19:58580755:A:T	0	58580755	T	A
19	chr19:58581872:T:C	0	58581872	C	T
19	chr19:58582117:G:T	0	58582117	T	G
19	chr19:58582769:A:G	0	58582769	G	A
19	chr19:58583086:A:C	0	58583086	C	A
19	chr19:58583342:C:G	0	58583342	G	C
19	chr19:58583759:G:T	0	58583759	T	G
19	chr19:58585583:T:C	0	58585583	C	T
19	chr19:58585862:A:T	0	58585862	T	A
19	chr19:58586767:G:A	0	58586767	A	G
19	chr19:58588397:G:A	0	58588397	A	G
19	chr19:58590603:G:A	0	58590603	A	G
19	chr19:58591512:T:C	0	58591512	C	T
```
