## Supplementary material for "Characterization of shared and ancestry-specific signals driving complex traits using multi-ancestry fine-mapping": mesusieoutput

```
                 eur          afr      eur_afr
   [1,] 0.0002064136 0.0002615211 8.723183e-05
   [2,] 0.0002064136 0.0001713992 5.713779e-05
   [3,] 0.0002064136 0.0001973701 6.582169e-05
   [4,] 0.0002064136 0.0001609394 5.364743e-05
   [5,] 0.0002064135 0.0001602047 5.340080e-05
   [6,] 0.0002064136 0.0002523888 8.418166e-05
   [7,] 0.0002064136 0.0001982467 6.608767e-05
   [8,] 0.0002064137 0.0001724243 5.749790e-05
   [9,] 0.0002064136 0.0001607845 5.359549e-05
  [10,] 0.0002064136 0.0001976150 6.587637e-05
  [11,] 0.0002064135 0.0001602514 5.341619e-05
  [12,] 0.0002064136 0.0001607890 5.359705e-05
  [13,] 0.0002064136 0.0001616090 5.386877e-05
  [14,] 0.0002064136 0.0002448277 8.164905e-05
  [15,] 0.0002064136 0.0002010699 6.702309e-05
  [16,] 0.0002064137 0.0001852461 6.175205e-05
  [17,] 0.0002064136 0.0002032560 6.775820e-05
  [18,] 0.0002064136 0.0003320862 1.106363e-04
  [19,] 0.0002064136 0.0001685260 5.616344e-05
  [20,] 0.0002064138 0.0001611447 5.368936e-05
  [21,] 0.0002064135 0.0001496411 4.987988e-05
  [22,] 0.0002064135 0.0001994734 6.649528e-05
  [23,] 0.0002064136 0.0002079542 6.931891e-05
  [24,] 0.0002064136 0.0002053786 6.845991e-05
  [25,] 0.0002064136 0.0001541863 5.139557e-05
  [26,] 0.0002064136 0.0001977798 6.593477e-05
  [27,] 0.0002064136 0.0001942452 6.474974e-05
  [28,] 0.0002064136 0.0001950974 6.503379e-05
  [29,] 0.0002064136 0.0001524565 5.081706e-05
  [30,] 0.0002064137 0.0001882155 6.273128e-05
  [31,] 0.0002064136 0.0001940587 6.468700e-05
  [32,] 0.0002064136 0.0001941197 6.470818e-05
  [33,] 0.0002064136 0.0001899571 6.332398e-05
  [34,] 0.0002064136 0.0001945856 6.486253e-05
  [35,] 0.0002064136 0.0001946714 6.489152e-05
  [36,] 0.0002064136 0.0001851643 6.170900e-05
  [37,] 0.0002064136 0.0001698086 5.660241e-05
  [38,] 0.0002064135 0.0001508053 5.026777e-05
  [39,] 0.0002064136 0.0002605346 8.682707e-05
  [40,] 0.0002064136 0.0001532286 5.107557e-05
  [41,] 0.0002064136 0.0002561923 8.538124e-05
  [42,] 0.0002064136 0.0001919248 6.400358e-05
  [43,] 0.0002064136 0.0001549049 5.163387e-05
  [44,] 0.0002064136 0.0002585396 8.616421e-05
  [45,] 0.0002064136 0.0002582571 8.606548e-05
  [46,] 0.0002064136 0.0002569781 8.564374e-05
  [47,] 0.0002064136 0.0001719393 5.731448e-05
  [48,] 0.0002064136 0.0002516176 8.386007e-05
  [49,] 0.0002064136 0.0002605979 8.685351e-05
  [50,] 0.0002064136 0.0003593637 1.197715e-04
  [51,] 0.0002064135 0.0002437829 8.124669e-05
  [52,] 0.0002064136 0.0003048002 1.015810e-04
  [53,] 0.0002064136 0.0002437415 8.124600e-05
  [54,] 0.0002064136 0.0002577171 8.590237e-05
  [55,] 0.0002064136 0.0001872746 6.242496e-05
  [56,] 0.0002064139 0.0001934016 6.444751e-05
  [57,] 0.0002064136 0.0001864937 6.216426e-05
  [58,] 0.0002064136 0.0002160554 7.201778e-05
  [59,] 0.0002064136 0.0002164841 7.216160e-05
  [60,] 0.0002064137 0.0001706091 5.687379e-05
  [61,] 0.0002064136 0.0002307900 7.693419e-05
  [62,] 0.0002064135 0.0002224452 7.414392e-05
  [63,] 0.0002064136 0.0002326883 7.756445e-05
  [64,] 0.0002064137 0.0001921323 6.401580e-05
  [65,] 0.0002064136 0.0002298272 7.661234e-05
  [66,] 0.0002064136 0.0001859912 6.198829e-05
  [67,] 0.0002064136 0.0002044309 6.814847e-05
  [68,] 0.0002064136 0.0002288993 7.630196e-05
  [69,] 0.0002064136 0.0001500051 5.000184e-05
  [70,] 0.0002064136 0.0001543202 5.143980e-05
  [71,] 0.0002064136 0.0001519517 5.065033e-05
  [72,] 0.0002064136 0.0001510023 5.033413e-05
  [73,] 0.0002064136 0.0001509660 5.032209e-05
  [74,] 0.0002064136 0.0001511468 5.038229e-05
  [75,] 0.0002064136 0.0001500958 5.003161e-05
  [76,] 0.0002064136 0.0001523942 5.079727e-05
  [77,] 0.0002064136 0.0001527489 5.091476e-05
  [78,] 0.0002064136 0.0001496372 4.987959e-05
  [79,] 0.0002064137 0.0001715397 5.716133e-05
  [80,] 0.0002064136 0.0002602181 8.672585e-05
  [81,] 0.0002064136 0.0002117661 7.058018e-05
  [82,] 0.0002064136 0.0001531676 5.106301e-05
  [83,] 0.0002064137 0.0001688040 5.624666e-05
  [84,] 0.0002064137 0.0001602894 5.341530e-05
  [85,] 0.0002064136 0.0002419380 8.063522e-05
  [86,] 0.0002064136 0.0002374290 7.913385e-05
  [87,] 0.0002064136 0.0001731330 5.773040e-05
  [88,] 0.0002064136 0.0002187283 7.289657e-05
  [89,] 0.0002064136 0.0002396898 7.988701e-05
  [90,] 0.0002064136 0.0001745923 5.819279e-05
  [91,] 0.0002064136 0.0002371290 7.903468e-05
  [92,] 0.0002064136 0.0002105064 7.016894e-05
  [93,] 0.0002064136 0.0002171099 7.237318e-05
  [94,] 0.0002064136 0.0002403812 8.011749e-05
  [95,] 0.0002064137 0.0001493728 4.978868e-05
  [96,] 0.0002064136 0.0002189098 7.295693e-05
  [97,] 0.0002064136 0.0002322904 7.742493e-05
  [98,] 0.0002064137 0.0001553613 5.177586e-05
  [99,] 0.0002064136 0.0002039701 6.799376e-05
 [100,] 0.0002064136 0.0001691575 5.638296e-05
 [101,] 0.0002064136 0.0001574559 5.249581e-05
 [102,] 0.0002064137 0.0001519258 5.063473e-05
 [103,] 0.0002064137 0.0001557154 5.189374e-05
 [104,] 0.0002064137 0.0001682685 5.609542e-05
 [105,] 0.0002064136 0.0002366161 7.886186e-05
 [106,] 0.0002064137 0.0001578810 5.262444e-05
 [107,] 0.0002064136 0.0002105612 7.017928e-05
 [108,] 0.0002064136 0.0001708225 5.693750e-05
 [109,] 0.0002064136 0.0002425188 8.083003e-05
 [110,] 0.0002064136 0.0002238215 7.459256e-05
 [111,] 0.0002064137 0.0001577978 5.259689e-05
 [112,] 0.0002064136 0.0002230851 7.435528e-05
 [113,] 0.0002064136 0.0002369465 7.897273e-05
 [114,] 0.0002064136 0.0002107054 7.023736e-05
 [115,] 0.0002064136 0.0002240274 7.467118e-05
 [116,] 0.0002064136 0.0002022790 6.746146e-05
 [117,] 0.0002064136 0.0002432837 8.108435e-05
 [118,] 0.0002064136 0.0002059093 6.862902e-05
 [119,] 0.0002064138 0.0001537060 5.124192e-05
 [120,] 0.0002064137 0.0001555301 5.184771e-05
 [121,] 0.0002064137 0.0001579577 5.265095e-05
 [122,] 0.0002064136 0.0002143307 7.143632e-05
 [123,] 0.0002064137 0.0001580016 5.266916e-05
 [124,] 0.0002064137 0.0001659266 5.532345e-05
 [125,] 0.0002064137 0.0001651039 5.504873e-05
 [126,] 0.0002064137 0.0001642372 5.475894e-05
 [127,] 0.0002064137 0.0001581356 5.271500e-05
 [128,] 0.0002064137 0.0001638575 5.463248e-05
 [129,] 0.0002064137 0.0001645518 5.486406e-05
 [130,] 0.0002064136 0.0002446467 8.153336e-05
 [131,] 0.0002064136 0.0002028235 6.760421e-05
 [132,] 0.0002064136 0.0002014351 6.714220e-05
 [133,] 0.0002064136 0.0002044724 6.815392e-05
 [134,] 0.0002064137 0.0001569348 5.231475e-05
 [135,] 0.0002064136 0.0002344375 7.813084e-05
 [136,] 0.0002064137 0.0001827062 6.093598e-05
 [137,] 0.0002064137 0.0001659247 5.532268e-05
 [138,] 0.0002064136 0.0002641086 8.810125e-05
 [139,] 0.0002064139 0.0001544396 5.149029e-05
 [140,] 0.0002064136 0.0002024618 6.748516e-05
 [141,] 0.0002064137 0.0002566929 8.549602e-05
 [142,] 0.0002064135 0.0001658129 5.527171e-05
 [143,] 0.0002064136 0.0001898866 6.329612e-05
 [144,] 0.0002064135 0.0001807695 6.025544e-05
 [145,] 0.0002064136 0.0001904255 6.347622e-05
 [146,] 0.0002064135 0.0001784401 5.948037e-05
 [147,] 0.0002064136 0.0001967959 6.560118e-05
 [148,] 0.0002064136 0.0001967959 6.560120e-05
 [149,] 0.0002064136 0.0001943903 6.478337e-05
 [150,] 0.0002064135 0.0001813379 6.044616e-05
 [151,] 0.0002064135 0.0001821650 6.072285e-05
 [152,] 0.0002064136 0.0001909284 6.364332e-05
 [153,] 0.0002064135 0.0001835999 6.120606e-05
 [154,] 0.0002064136 0.0001971775 6.572511e-05
 [155,] 0.0002064136 0.0002036710 6.789218e-05
 [156,] 0.0002064136 0.0002102062 7.006921e-05
 [157,] 0.0002064136 0.0001858412 6.195919e-05
 [158,] 0.0002064137 0.0002954323 9.837813e-05
 [159,] 0.0002064136 0.0001798977 5.997341e-05
 [160,] 0.0002064136 0.0001810325 6.035137e-05
 [161,] 0.0002064136 0.0001801187 6.004645e-05
 [162,] 0.0002064136 0.0001812521 6.042534e-05
 [163,] 0.0002064136 0.0002080857 6.937168e-05
 [164,] 0.0002064136 0.0002092750 6.975827e-05
 [165,] 0.0002064136 0.0001962837 6.542896e-05
 [166,] 0.0002064136 0.0001842215 6.141764e-05
 [167,] 0.0002064136 0.0001822595 6.076143e-05
 [168,] 0.0002064136 0.0001827030 6.090932e-05
 [169,] 0.0002064136 0.0001834731 6.116600e-05
 [170,] 0.0002064135 0.0001578939 5.262632e-05
 [171,] 0.0002064136 0.0001835201 6.118190e-05
 [172,] 0.0002064136 0.0001838412 6.128909e-05
 [173,] 0.0002064136 0.0001835560 6.119407e-05
 [174,] 0.0002064136 0.0001839999 6.134164e-05
 [175,] 0.0002064136 0.0001827392 6.092130e-05
 [176,] 0.0002064136 0.0001836946 6.124031e-05
 [177,] 0.0002064136 0.0001836069 6.121100e-05
 [178,] 0.0002064136 0.0002101812 7.005805e-05
 [179,] 0.0002064136 0.0001830124 6.101279e-05
 [180,] 0.0002064136 0.0001855582 6.186294e-05
 [181,] 0.0002064136 0.0001829082 6.096704e-05
 [182,] 0.0002064136 0.0001844011 6.147707e-05
 [183,] 0.0002064136 0.0002140395 7.135643e-05
 [184,] 0.0002064136 0.0002132105 7.107626e-05
 [185,] 0.0002064136 0.0001838177 6.128179e-05
 [186,] 0.0002064136 0.0001503616 5.011960e-05
 [187,] 0.0002064136 0.0002410609 8.041582e-05
 [188,] 0.0002064136 0.0001852350 6.175028e-05
 [189,] 0.0002064137 0.0002545562 8.492408e-05
 [190,] 0.0002064136 0.0002019286 6.730704e-05
 [191,] 0.0002064136 0.0001872010 6.240724e-05
 [192,] 0.0002064137 0.0002225054 7.422568e-05
 [193,] 0.0002064137 0.0002129030 7.102080e-05
 [194,] 0.0002064136 0.0001636602 5.455993e-05
 [195,] 0.0002064136 0.0002106317 7.020065e-05
 [196,] 0.0002064136 0.0001888003 6.293626e-05
 [197,] 0.0002064137 0.0002647681 8.818275e-05
 [198,] 0.0002064136 0.0001883732 6.279352e-05
 [199,] 0.0002064136 0.0001883324 6.277086e-05
 [200,] 0.0002064136 0.0001999504 6.666052e-05
 [201,] 0.0002064136 0.0001924768 6.415997e-05
 [202,] 0.0002064136 0.0002268515 7.563409e-05
 [203,] 0.0002064136 0.0001823778 6.081256e-05
 [204,] 0.0002064136 0.0002250175 7.502205e-05
 [205,] 0.0002064136 0.0002029212 6.763887e-05
 [206,] 0.0002064136 0.0001995941 6.655776e-05
 [207,] 0.0002064137 0.0002713937 9.038510e-05
 [208,] 0.0002064136 0.0001879702 6.265745e-05
 [209,] 0.0002064135 0.0001700679 5.668556e-05
 [210,] 0.0002064136 0.0001852206 6.174247e-05
 [211,] 0.0002064137 0.0002025516 6.751395e-05
 [212,] 0.0002064136 0.0001851967 6.173438e-05
 [213,] 0.0002064136 0.0001873634 6.245866e-05
 [214,] 0.0002064136 0.0001986198 6.621615e-05
 [215,] 0.0002064137 0.0002090075 6.968873e-05
 [216,] 0.0002064136 0.0001916381 6.388033e-05
 [217,] 0.0002064136 0.0001798758 5.996904e-05
 [218,] 0.0002064136 0.0001984445 6.615717e-05
 [219,] 0.0002064137 0.0001969617 6.566028e-05
 [220,] 0.0002064136 0.0002033341 6.777757e-05
 [221,] 0.0002064137 0.0001962173 6.541262e-05
 [222,] 0.0002064136 0.0001989769 6.633603e-05
 [223,] 0.0002064136 0.0001852587 6.175522e-05
 [224,] 0.0002064135 0.0001706498 5.687859e-05
 [225,] 0.0002064137 0.0001974082 6.580969e-05
 [226,] 0.0002064136 0.0001809578 6.032964e-05
 [227,] 0.0002064135 0.0001705593 5.684852e-05
 [228,] 0.0002064135 0.0001744497 5.814398e-05
 [229,] 0.0002064136 0.0001856913 6.189731e-05
 [230,] 0.0002064135 0.0001703268 5.677184e-05
 [231,] 0.0002064136 0.0001872303 6.241453e-05
 [232,] 0.0002064136 0.0001878390 6.260624e-05
 [233,] 0.0002064137 0.0002025516 6.751399e-05
 [234,] 0.0002064137 0.0001973742 6.579821e-05
 [235,] 0.0002064137 0.0002025516 6.751402e-05
 [236,] 0.0002064136 0.0001933561 6.445010e-05
 [237,] 0.0002064137 0.0001966299 6.555042e-05
 [238,] 0.0002064136 0.0001871195 6.237687e-05
 [239,] 0.0002064136 0.0001820782 6.070360e-05
 [240,] 0.0002064135 0.0001946670 6.488834e-05
 [241,] 0.0002064137 0.0001973912 6.580416e-05
 [242,] 0.0002064136 0.0001951937 6.506860e-05
 [243,] 0.0002064136 0.0001965617 6.552988e-05
 [244,] 0.0002064136 0.0002048876 6.829243e-05
 [245,] 0.0002064135 0.0001892639 6.308799e-05
 [246,] 0.0002064136 0.0002291712 7.636553e-05
 [247,] 0.0002064136 0.0003026637 1.008826e-04
 [248,] 0.0002064135 0.0002079097 6.931392e-05
 [249,] 0.0002064136 0.0002029534 6.765355e-05
 [250,] 0.0002064136 0.0001790773 5.969088e-05
 [251,] 0.0002064136 0.0001756745 5.855809e-05
 [252,] 0.0002064135 0.0001655591 5.518635e-05
 [253,] 0.0002064135 0.0001526234 5.087452e-05
 [254,] 0.0002064136 0.0001957138 6.525099e-05
 [255,] 0.0002064136 0.0001540569 5.134909e-05
 [256,] 0.0002064136 0.0001945504 6.485209e-05
 [257,] 0.0002064136 0.0001938658 6.463391e-05
 [258,] 0.0002064136 0.0001955945 6.521162e-05
 [259,] 0.0002064137 0.0001662845 5.543886e-05
 [260,] 0.0002064138 0.0001607898 5.358114e-05
 [261,] 0.0002064136 0.0003280900 1.093636e-04
 [262,] 0.0002064137 0.0001685806 5.619343e-05
 [263,] 0.0002064136 0.0001852877 6.177608e-05
 [264,] 0.0002064136 0.0001840771 6.135474e-05
 [265,] 0.0002064136 0.0001624337 5.414012e-05
 [266,] 0.0002064137 0.0001982783 6.611287e-05
 [267,] 0.0002064136 0.0001867193 6.225056e-05
 [268,] 0.0002064136 0.0002099943 6.999675e-05
 [269,] 0.0002064136 0.0001802295 6.007916e-05
 [270,] 0.0002064136 0.0001870606 6.234926e-05
 [271,] 0.0002064136 0.0001863288 6.211616e-05
 [272,] 0.0002064136 0.0001711183 5.703210e-05
 [273,] 0.0002064137 0.0001961910 6.541422e-05
 [274,] 0.0002064136 0.0001859241 6.198107e-05
 [275,] 0.0002064137 0.0001969096 6.561156e-05
 [276,] 0.0002064137 0.0001913400 6.379206e-05
 [277,] 0.0002064137 0.0002025927 6.752726e-05
 [278,] 0.0002064136 0.0002251734 7.507946e-05
 [279,] 0.0002064136 0.0001802351 6.008598e-05
 [280,] 0.0002064136 0.0001553808 5.178789e-05
 [281,] 0.0002064136 0.0001837966 6.126350e-05
 [282,] 0.0002064136 0.0001814981 6.049826e-05
 [283,] 0.0002064136 0.0001841342 6.137580e-05
 [284,] 0.0002064136 0.0001784075 5.947820e-05
 [285,] 0.0002064136 0.0001779464 5.931540e-05
 [286,] 0.0002064136 0.0001782258 5.940828e-05
 [287,] 0.0002064137 0.0001990892 6.638200e-05
 [288,] 0.0002064137 0.0002004787 6.684519e-05
 [289,] 0.0002064137 0.0002026008 6.755545e-05
 [290,] 0.0002064136 0.0002121085 7.069430e-05
 [291,] 0.0002064137 0.0002030859 6.771746e-05
 [292,] 0.0002064136 0.0002655683 8.857583e-05
 [293,] 0.0002064136 0.0002158672 7.195126e-05
 [294,] 0.0002064136 0.0001921922 6.406346e-05
 [295,] 0.0002064136 0.0001916961 6.390152e-05
 [296,] 0.0002064137 0.0001695364 5.651773e-05
 [297,] 0.0002064137 0.0002070263 6.903629e-05
 [298,] 0.0002064136 0.0001917152 6.390781e-05
 [299,] 0.0002064138 0.0002388609 7.953778e-05
 [300,] 0.0002064137 0.0009628027 3.213813e-04
 [301,] 0.0002064137 0.0009791340 3.268528e-04
 [302,] 0.0002064136 0.0001827390 6.091329e-05
 [303,] 0.0002064136 0.0001773966 5.912978e-05
 [304,] 0.0002064137 0.0001889469 6.300306e-05
 [305,] 0.0002064140 0.0002226987 7.432741e-05
 [306,] 0.0002064137 0.0002275377 7.579540e-05
 [307,] 0.0002064136 0.0004779504 1.591612e-04
 [308,] 0.0002064136 0.0001948418 6.494215e-05
 [309,] 0.0002064136 0.0002411895 8.037404e-05
 [310,] 0.0002064136 0.0002024548 6.748586e-05
 [311,] 0.0002064136 0.0003842323 1.281361e-04
 [312,] 0.0002064135 0.0001792987 5.976442e-05
 [313,] 0.0002064136 0.0002674414 8.911653e-05
 [314,] 0.0002064135 0.0001803983 6.013055e-05
 [315,] 0.0002064137 0.0001564932 5.217671e-05
 [316,] 0.0002064135 0.0002313312 7.709435e-05
 [317,] 0.0002064137 0.0002328129 7.753530e-05
 [318,] 0.0002064137 0.0002585814 8.624652e-05
 [319,] 0.0002064135 0.0001720213 5.734008e-05
 [320,] 0.0002064136 0.0001905902 6.353019e-05
 [321,] 0.0002064136 0.0001506739 5.021954e-05
 [322,] 0.0002064136 0.0001582414 5.274707e-05
 [323,] 0.0002064135 0.0003954809 1.317954e-04
 [324,] 0.0002064137 0.0002965741 9.878207e-05
 [325,] 0.0002064138 0.0002064712 6.879117e-05
 [326,] 0.0002064136 0.0002220234 7.398978e-05
 [327,] 0.0002064136 0.0003064685 1.021020e-04
 [328,] 0.0002064136 0.0001680098 5.600362e-05
 [329,] 0.0002064136 0.0002756346 9.183041e-05
 [330,] 0.0002064136 0.0002056049 6.850588e-05
 [331,] 0.0002064138 0.0002626556 8.764580e-05
 [332,] 0.0002064136 0.0001685730 5.618966e-05
 [333,] 0.0002064136 0.0001699105 5.663373e-05
 [334,] 0.0002064138 0.0003050382 1.018035e-04
 [335,] 0.0002064137 0.0001616999 5.388493e-05
 [336,] 0.0002064135 0.0002839504 9.464431e-05
 [337,] 0.0002064138 0.0001978894 6.601007e-05
 [338,] 0.0002064136 0.0002024341 6.747766e-05
 [339,] 0.0002064136 0.0002231657 7.436448e-05
 [340,] 0.0002064136 0.0001674648 5.582045e-05
 [341,] 0.0002064137 0.0002011336 6.702872e-05
 [342,] 0.0002064136 0.0001752106 5.840029e-05
 [343,] 0.0002064138 0.0002801390 9.348976e-05
 [344,] 0.0002064136 0.0001923420 6.413443e-05
 [345,] 0.0002064137 0.0002016881 6.722860e-05
 [346,] 0.0002064135 0.0005630575 1.876042e-04
 [347,] 0.0002064138 0.0002885133 9.628592e-05
 [348,] 0.0002064136 0.0001575763 5.251488e-05
 [349,] 0.0002064138 0.0001852234 6.178472e-05
 [350,] 0.0002064136 0.0001550011 5.167291e-05
 [351,] 0.0002064136 0.0001529746 5.098564e-05
 [352,] 0.0002064136 0.0001700183 5.667111e-05
 [353,] 0.0002064136 0.0002235716 7.450642e-05
 [354,] 0.0002064137 0.0002203356 7.346991e-05
 [355,] 0.0002064136 0.0002484153 8.282864e-05
 [356,] 0.0002064138 0.0003062489 1.022049e-04
 [357,] 0.0002064137 0.0002188529 7.297421e-05
 [358,] 0.0002064136 0.0003024613 1.007993e-04
 [359,] 0.0002064135 0.0001842334 6.141116e-05
 [360,] 0.0002064137 0.0002189129 7.299397e-05
 [361,] 0.0002064136 0.0001575626 5.251990e-05
 [362,] 0.0002064137 0.0002189113 7.299345e-05
 [363,] 0.0002064137 0.0002186722 7.291351e-05
 [364,] 0.0002064138 0.0002569094 8.572883e-05
 [365,] 0.0002064137 0.0002521608 8.409496e-05
 [366,] 0.0002064136 0.0001891497 6.305568e-05
 [367,] 0.0002064136 0.0002291190 7.638271e-05
 [368,] 0.0002064137 0.0002184470 7.283888e-05
 [369,] 0.0002064136 0.0003042321 1.014483e-04
 [370,] 0.0002064138 0.0002777161 9.268462e-05
 [371,] 0.0002064136 0.0001694974 5.649755e-05
 [372,] 0.0002064137 0.0002329048 7.766624e-05
 [373,] 0.0002064137 0.0001613129 5.375610e-05
 [374,] 0.0002064138 0.0002845254 9.495882e-05
 [375,] 0.0002064136 0.0001694587 5.648451e-05
 [376,] 0.0002064135 0.0001911862 6.372844e-05
 [377,] 0.0002064136 0.0001571729 5.239175e-05
 [378,] 0.0002064136 0.0001741305 5.804456e-05
 [379,] 0.0002064138 0.0002842936 9.487608e-05
 [380,] 0.0002064135 0.0001996607 6.655036e-05
 [381,] 0.0002064136 0.0001684359 5.614385e-05
 [382,] 0.0002064136 0.0001488900 4.963150e-05
 [383,] 0.0002064136 0.0001488856 4.963001e-05
 [384,] 0.0002064136 0.0001686024 5.619870e-05
 [385,] 0.0002064136 0.0001694069 5.646675e-05
 [386,] 0.0002064135 0.0001754500 5.848318e-05
 [387,] 0.0002064136 0.0002239130 7.463587e-05
 [388,] 0.0002064135 0.0001781024 5.936733e-05
 [389,] 0.0002064136 0.0002357972 7.858392e-05
 [390,] 0.0002064135 0.0002371642 7.903429e-05
 [391,] 0.0002064135 0.0002211986 7.371749e-05
 [392,] 0.0002064136 0.0001500795 5.003184e-05
 [393,] 0.0002064139 0.0001504835 5.017242e-05
 [394,] 0.0002064139 0.0001483793 4.946010e-05
 [395,] 0.0002064136 0.0001674506 5.581655e-05
 [396,] 0.0002064139 0.0001487057 4.957335e-05
 [397,] 0.0002064136 0.0001501926 5.006944e-05
 [398,] 0.0002064136 0.0002039267 6.793686e-05
 [399,] 0.0002064139 0.0001485686 4.952562e-05
 [400,] 0.0002064136 0.0001489709 4.965969e-05
 [401,] 0.0002064138 0.0002985941 9.966368e-05
 [402,] 0.0002064136 0.0001691653 5.638845e-05
 [403,] 0.0002064136 0.0001903256 6.344192e-05
 [404,] 0.0002064138 0.0002474940 8.259112e-05
 [405,] 0.0002064139 0.0001499219 4.997530e-05
 [406,] 0.0002064136 0.0001676407 5.587985e-05
 [407,] 0.0002064138 0.0002791728 9.316978e-05
 [408,] 0.0002064137 0.0002004301 6.676803e-05
 [409,] 0.0002064136 0.0001828509 6.095029e-05
 [410,] 0.0002064139 0.0001490617 4.969404e-05
 [411,] 0.0002064136 0.0002239587 7.463466e-05
 [412,] 0.0002064138 0.0001670240 5.568533e-05
 [413,] 0.0002064137 0.0001789400 5.966620e-05
 [414,] 0.0002064136 0.0001774292 5.913500e-05
 [415,] 0.0002064136 0.0001884344 6.281641e-05
 [416,] 0.0002064136 0.0001885943 6.287001e-05
 [417,] 0.0002064136 0.0001826961 6.088751e-05
 [418,] 0.0002064136 0.0001773467 5.910603e-05
 [419,] 0.0002064136 0.0001857784 6.191313e-05
 [420,] 0.0002064135 0.0001515075 5.050242e-05
 [421,] 0.0002064136 0.0001843333 6.143188e-05
 [422,] 0.0002064136 0.0001505366 5.017891e-05
 [423,] 0.0002064136 0.0001853306 6.176387e-05
 [424,] 0.0002064136 0.0001862872 6.208184e-05
 [425,] 0.0002064136 0.0001808681 6.027730e-05
 [426,] 0.0002064136 0.0001862457 6.206808e-05
 [427,] 0.0002064136 0.0001859262 6.196059e-05
 [428,] 0.0002064136 0.0001827153 6.089067e-05
 [429,] 0.0002064135 0.0001899664 6.332132e-05
 [430,] 0.0002064136 0.0001829457 6.096748e-05
 [431,] 0.0002064136 0.0001826142 6.085679e-05
 [432,] 0.0002064136 0.0001894733 6.314017e-05
 [433,] 0.0002064136 0.0001730065 5.768024e-05
 [434,] 0.0002064136 0.0001812905 6.041669e-05
 [435,] 0.0002064135 0.0001518678 5.062231e-05
 [436,] 0.0002064136 0.0001881835 6.273240e-05
 [437,] 0.0002064136 0.0001884830 6.281147e-05
 [438,] 0.0002064136 0.0001890642 6.300518e-05
 [439,] 0.0002064136 0.0001793171 5.976616e-05
 [440,] 0.0002064136 0.0001808556 6.027255e-05
 [441,] 0.0002064136 0.0001878674 6.260599e-05
 [442,] 0.0002064136 0.0001877034 6.255230e-05
 [443,] 0.0002064136 0.0001868959 6.228375e-05
 [444,] 0.0002064136 0.0001836000 6.118617e-05
 [445,] 0.0002064136 0.0001893118 6.308675e-05
 [446,] 0.0002064138 0.0001917138 6.388537e-05
 [447,] 0.0002064136 0.0001881414 6.269732e-05
 [448,] 0.0002064136 0.0001840787 6.134504e-05
 [449,] 0.0002064136 0.0001899249 6.329041e-05
 [450,] 0.0002064136 0.0001718062 5.727844e-05
 [451,] 0.0002064136 0.0001832764 6.107730e-05
 [452,] 0.0002064136 0.0001563424 5.211337e-05
 [453,] 0.0002064137 0.0001767395 5.893125e-05
 [454,] 0.0002064136 0.0001820101 6.065590e-05
 [455,] 0.0002064135 0.0001523576 5.078540e-05
 [456,] 0.0002064135 0.0001573988 5.246455e-05
 [457,] 0.0002064135 0.0001757299 5.857981e-05
 [458,] 0.0002064135 0.0001661264 5.537306e-05
 [459,] 0.0002064137 0.0002269118 7.568234e-05
 [460,] 0.0002064135 0.0001638287 5.460699e-05
 [461,] 0.0002064135 0.0001642866 5.475986e-05
 [462,] 0.0002064135 0.0001638440 5.461203e-05
 [463,] 0.0002064135 0.0001601708 5.338865e-05
 [464,] 0.0002064136 0.0001963729 6.546751e-05
 [465,] 0.0002064135 0.0001680905 5.603085e-05
 [466,] 0.0002064138 0.0001638958 5.462987e-05
 [467,] 0.0002064136 0.0001865459 6.218282e-05
 [468,] 0.0002064136 0.0001675256 5.584555e-05
 [469,] 0.0002064136 0.0001600513 5.335114e-05
 [470,] 0.0002064137 0.0001827311 6.093034e-05
 [471,] 0.0002064137 0.0001585148 5.284305e-05
 [472,] 0.0002064137 0.0001590280 5.301661e-05
 [473,] 0.0002064136 0.0001600819 5.336013e-05
 [474,] 0.0002064136 0.0001662074 5.539769e-05
 [475,] 0.0002064137 0.0001616983 5.388773e-05
 [476,] 0.0002064137 0.0001561598 5.205060e-05
 [477,] 0.0002064137 0.0001923682 6.410344e-05
 [478,] 0.0002064136 0.0001669014 5.563766e-05
 [479,] 0.0002064136 0.0001593052 5.310136e-05
 [480,] 0.0002064136 0.0001857879 6.193102e-05
 [481,] 0.0002064137 0.0001758328 5.862694e-05
 [482,] 0.0002064137 0.0001616161 5.385861e-05
 [483,] 0.0002064137 0.0001564237 5.213734e-05
 [484,] 0.0002064136 0.0001593127 5.310436e-05
 [485,] 0.0002064137 0.0001909180 6.362192e-05
 [486,] 0.0002064136 0.0001554149 5.179891e-05
 [487,] 0.0002064136 0.0001604313 5.347762e-05
 [488,] 0.0002064135 0.0001900368 6.335837e-05
 [489,] 0.0002064137 0.0001722171 5.741815e-05
 [490,] 0.0002064136 0.0001629001 5.430734e-05
 [491,] 0.0002064136 0.0001614336 5.381715e-05
 [492,] 0.0002064136 0.0001635325 5.451799e-05
 [493,] 0.0002064136 0.0001626934 5.423812e-05
 [494,] 0.0002064136 0.0001681624 5.606302e-05
 [495,] 0.0002064136 0.0001645319 5.485135e-05
 [496,] 0.0002064136 0.0001665680 5.553094e-05
 [497,] 0.0002064136 0.0001668262 5.561688e-05
 [498,] 0.0002064135 0.0001735908 5.787025e-05
 [499,] 0.0002064136 0.0001953197 6.508520e-05
 [500,] 0.0002064136 0.0001809215 6.029814e-05
 [501,] 0.0002064137 0.0002383094 7.937444e-05
 [502,] 0.0002064137 0.0001592950 5.309972e-05
 [503,] 0.0002064137 0.0001587774 5.293315e-05
 [504,] 0.0002064137 0.0001705871 5.684458e-05
 [505,] 0.0002064137 0.0001981206 6.600957e-05
 [506,] 0.0002064137 0.0001930320 6.431488e-05
 [507,] 0.0002064137 0.0001919666 6.396032e-05
 [508,] 0.0002064138 0.0001588977 5.298206e-05
 [509,] 0.0002064138 0.0001911191 6.375063e-05
 [510,] 0.0002064137 0.0002041755 6.802238e-05
 [511,] 0.0002064137 0.0002002851 6.672556e-05
 [512,] 0.0002064137 0.0002063196 6.873609e-05
 [513,] 0.0002064137 0.0002065899 6.882603e-05
 [514,] 0.0002064137 0.0002242843 7.470620e-05
 [515,] 0.0002064137 0.0002068692 6.891919e-05
 [516,] 0.0002064138 0.0001592964 5.311546e-05
 [517,] 0.0002064137 0.0002059288 6.860655e-05
 [518,] 0.0002064135 0.0002853339 9.514853e-05
 [519,] 0.0002064137 0.0001789148 5.962737e-05
 [520,] 0.0002064135 0.0002999771 1.000338e-04
 [521,] 0.0002064137 0.0002055356 6.847554e-05
 [522,] 0.0002064137 0.0002058915 6.859377e-05
 [523,] 0.0002064138 0.0001595313 5.319464e-05
 [524,] 0.0002064137 0.0002232754 7.436887e-05
 [525,] 0.0002064137 0.0002220635 7.396601e-05
 [526,] 0.0002064137 0.0002084360 6.944058e-05
 [527,] 0.0002064137 0.0002045336 6.814184e-05
 [528,] 0.0002064137 0.0002093588 6.974810e-05
 [529,] 0.0002064137 0.0001570898 5.236349e-05
 [530,] 0.0002064136 0.0003693355 1.231935e-04
 [531,] 0.0002064136 0.0003711265 1.237885e-04
 [532,] 0.0002064138 0.0004907611 1.639188e-04
 [533,] 0.0002064136 0.0003101097 1.034337e-04
 [534,] 0.0002064135 0.0003549358 1.183340e-04
 [535,] 0.0002064137 0.0001598143 5.328139e-05
 [536,] 0.0002064135 0.0005087999 1.696038e-04
 [537,] 0.0002064136 0.0001932581 6.441271e-05
 [538,] 0.0002064135 0.0002582550 8.609287e-05
 [539,] 0.0002064135 0.0003485603 1.161808e-04
 [540,] 0.0002064136 0.0004053360 1.352371e-04
 [541,] 0.0002064136 0.0001952938 6.508685e-05
 [542,] 0.0002064135 0.0002270585 7.569774e-05
 [543,] 0.0002064135 0.0005415292 1.805117e-04
 [544,] 0.0002064135 0.0005555851 1.851936e-04
 [545,] 0.0002064137 0.0001987047 6.626422e-05
 [546,] 0.0002064136 0.0011574413 3.863151e-04
 [547,] 0.0002064137 0.0001942550 6.477875e-05
 [548,] 0.0002064135 0.0005054209 1.684686e-04
 [549,] 0.0002064135 0.0004827016 1.609018e-04
 [550,] 0.0002064135 0.0004831303 1.610467e-04
 [551,] 0.0002064135 0.0004848039 1.616072e-04
 [552,] 0.0002064135 0.0003438070 1.145983e-04
 [553,] 0.0002064136 0.0010998032 3.670800e-04
 [554,] 0.0002064135 0.0004797654 1.599220e-04
 [555,] 0.0002064135 0.0005099685 1.699872e-04
 [556,] 0.0002064135 0.0005128051 1.709322e-04
 [557,] 0.0002064135 0.0005075546 1.691843e-04
 [558,] 0.0002064137 0.0001804457 6.013567e-05
 [559,] 0.0002064137 0.0001986824 6.625637e-05
 [560,] 0.0002064137 0.0001790597 5.967428e-05
 [561,] 0.0002064135 0.0005608317 1.869750e-04
 [562,] 0.0002064135 0.0005633699 1.878248e-04
 [563,] 0.0002064136 0.0003290745 1.097900e-04
 [564,] 0.0002064135 0.0004226819 1.409188e-04
 [565,] 0.0002064137 0.0006885383 2.298597e-04
 [566,] 0.0002064136 0.0003636932 1.213332e-04
 [567,] 0.0002064136 0.0003432597 1.145209e-04
 [568,] 0.0002064136 0.0001776761 5.922331e-05
 [569,] 0.0002064135 0.0007168251 2.388703e-04
 [570,] 0.0002064136 0.0001776614 5.921844e-05
 [571,] 0.0002064135 0.0003818219 1.272340e-04
 [572,] 0.0002064135 0.0004708906 1.569013e-04
 [573,] 0.0002064135 0.0003741767 1.246838e-04
 [574,] 0.0002064135 0.0003321617 1.107180e-04
 [575,] 0.0002064135 0.0003004537 1.001247e-04
 [576,] 0.0002064135 0.0002906457 9.685560e-05
 [577,] 0.0002064135 0.0002928981 9.760851e-05
 [578,] 0.0002064135 0.0005615961 1.872395e-04
 [579,] 0.0002064135 0.0003647347 1.215357e-04
 [580,] 0.0002064136 0.0001567176 5.223908e-05
 [581,] 0.0002064136 0.0002030230 6.767296e-05
 [582,] 0.0002064136 0.0001779897 5.932756e-05
 [583,] 0.0002064135 0.0004962021 1.653885e-04
 [584,] 0.0002064136 0.0001567236 5.224106e-05
 [585,] 0.0002064136 0.0005366770 1.787088e-04
 [586,] 0.0002064136 0.0005118756 1.704547e-04
 [587,] 0.0002064136 0.0001734429 5.781902e-05
 [588,] 0.0002064136 0.0002337690 7.788686e-05
 [589,] 0.0002064135 0.0007216349 2.404578e-04
 [590,] 0.0002064136 0.0001768868 5.895754e-05
 [591,] 0.0002064135 0.0005148122 1.715964e-04
 [592,] 0.0002064136 0.0002221456 7.401383e-05
 [593,] 0.0002064136 0.0001768868 5.895756e-05
 [594,] 0.0002064135 0.0004264463 1.421731e-04
 [595,] 0.0002064136 0.0001776965 5.922598e-05
 [596,] 0.0002064135 0.0008873140 2.957428e-04
 [597,] 0.0002064136 0.0003579787 1.192324e-04
 [598,] 0.0002064136 0.0001770843 5.902315e-05
 [599,] 0.0002064136 0.0001793848 5.979646e-05
 [600,] 0.0002064136 0.0001793881 5.979755e-05
 [601,] 0.0002064137 0.0002476187 8.259238e-05
 [602,] 0.0002064136 0.0001807817 6.027681e-05
 [603,] 0.0002064136 0.0001921890 6.405865e-05
 [604,] 0.0002064136 0.0004596676 1.530904e-04
 [605,] 0.0002064136 0.0002030289 6.767494e-05
 [606,] 0.0002064136 0.0001663159 5.545274e-05
 [607,] 0.0002064136 0.0004153053 1.383176e-04
 [608,] 0.0002064135 0.0004857595 1.619481e-04
 [609,] 0.0002064136 0.0002282983 7.605517e-05
 [610,] 0.0002064136 0.0001931465 6.437574e-05
 [611,] 0.0002064136 0.0002453177 8.173704e-05
 [612,] 0.0002064136 0.0001976689 6.589068e-05
 [613,] 0.0002064135 0.0004681973 1.560502e-04
 [614,] 0.0002064136 0.0001895159 6.316957e-05
 [615,] 0.0002064136 0.0002821044 9.396862e-05
 [616,] 0.0002064137 0.0001741820 5.805631e-05
 [617,] 0.0002064136 0.0001790553 5.967911e-05
 [618,] 0.0002064137 0.0001531637 5.104763e-05
 [619,] 0.0002064137 0.0001621470 5.403761e-05
 [620,] 0.0002064136 0.0001721479 5.737888e-05
 [621,] 0.0002064136 0.0001665777 5.552561e-05
 [622,] 0.0002064136 0.0003623772 1.206971e-04
 [623,] 0.0002064135 0.0001678769 5.596405e-05
 [624,] 0.0002064136 0.0002020338 6.733943e-05
 [625,] 0.0002064136 0.0001756053 5.855023e-05
 [626,] 0.0002064137 0.0002265503 7.554590e-05
 [627,] 0.0002064136 0.0001864208 6.215619e-05
 [628,] 0.0002064136 0.0001850695 6.170549e-05
 [629,] 0.0002064136 0.0001870981 6.238062e-05
 [630,] 0.0002064135 0.0001587785 5.292296e-05
 [631,] 0.0002064135 0.0001584508 5.281405e-05
 [632,] 0.0002064136 0.0001856740 6.190498e-05
 [633,] 0.0002064136 0.0001844022 6.147991e-05
 [634,] 0.0002064135 0.0001592976 5.309575e-05
 [635,] 0.0002064136 0.0001844777 6.150578e-05
 [636,] 0.0002064135 0.0001590922 5.302680e-05
 [637,] 0.0002064136 0.0001844198 6.148676e-05
 [638,] 0.0002064135 0.0003185950 1.061672e-04
 [639,] 0.0002064135 0.0002552743 8.509893e-05
 [640,] 0.0002064135 0.0001781720 5.939593e-05
 [641,] 0.0002064135 0.0001783302 5.944851e-05
 [642,] 0.0002064135 0.0001605405 5.350966e-05
 [643,] 0.0002064135 0.0001610551 5.368087e-05
 [644,] 0.0002064135 0.0001603781 5.345565e-05
 [645,] 0.0002064136 0.0001823937 6.081060e-05
 [646,] 0.0002064136 0.0001845876 6.154273e-05
 [647,] 0.0002064136 0.0002052097 6.840268e-05
 [648,] 0.0002064135 0.0001947625 6.492988e-05
 [649,] 0.0002064136 0.0001990145 6.633715e-05
 [650,] 0.0002064135 0.0001814314 6.048271e-05
 [651,] 0.0002064136 0.0001851569 6.172075e-05
 [652,] 0.0002064136 0.0001917268 6.391453e-05
 [653,] 0.0002064135 0.0003843625 1.281492e-04
 [654,] 0.0002064135 0.0002506113 8.354149e-05
 [655,] 0.0002064136 0.0001902626 6.342729e-05
 [656,] 0.0002064135 0.0002439728 8.132121e-05
 [657,] 0.0002064136 0.0001611026 5.370676e-05
 [658,] 0.0002064136 0.0002438156 8.128695e-05
 [659,] 0.0002064136 0.0001549242 5.164167e-05
 [660,] 0.0002064135 0.0001642336 5.473849e-05
 [661,] 0.0002064136 0.0001804705 6.016386e-05
 [662,] 0.0002064136 0.0002298363 7.661000e-05
 [663,] 0.0002064136 0.0001975855 6.586450e-05
 [664,] 0.0002064135 0.0002416665 8.055699e-05
 [665,] 0.0002064136 0.0001835712 6.119216e-05
 [666,] 0.0002064135 0.0002149014 7.163715e-05
 [667,] 0.0002064135 0.0002013141 6.709186e-05
 [668,] 0.0002064136 0.0001991570 6.638483e-05
 [669,] 0.0002064135 0.0002058141 6.859810e-05
 [670,] 0.0002064136 0.0001973492 6.578223e-05
 [671,] 0.0002064136 0.0001808693 6.028596e-05
 [672,] 0.0002064136 0.0001519313 5.064495e-05
 [673,] 0.0002064136 0.0001760110 5.867212e-05
 [674,] 0.0002064136 0.0003058932 1.019151e-04
 [675,] 0.0002064136 0.0001532379 5.107456e-05
 [676,] 0.0002064136 0.0002302429 7.678032e-05
 [677,] 0.0002064136 0.0001516017 5.053298e-05
 [678,] 0.0002064136 0.0001500347 5.001127e-05
 [679,] 0.0002064136 0.0002806327 9.352467e-05
 [680,] 0.0002064136 0.0001525916 5.086498e-05
 [681,] 0.0002064136 0.0001506505 5.021696e-05
 [682,] 0.0002064136 0.0002471891 8.238989e-05
 [683,] 0.0002064136 0.0002301193 7.672599e-05
 [684,] 0.0002064136 0.0001513920 5.046438e-05
 [685,] 0.0002064136 0.0001512340 5.041168e-05
 [686,] 0.0002064136 0.0002153863 7.178980e-05
 [687,] 0.0002064137 0.0003213433 1.072070e-04
 [688,] 0.0002064138 0.0008075630 2.697558e-04
 [689,] 0.0002064136 0.0001497111 4.990179e-05
 [690,] 0.0002064136 0.0002330686 7.765344e-05
 [691,] 0.0002064136 0.0001848871 6.162298e-05
 [692,] 0.0002064137 0.0002198394 7.324937e-05
 [693,] 0.0002064138 0.0002263274 7.537409e-05
 [694,] 0.0002064136 0.0002300672 7.671154e-05
 [695,] 0.0002064137 0.0002304018 7.675134e-05
 [696,] 0.0002064136 0.0001572282 5.240370e-05
 [697,] 0.0002064136 0.0001962837 6.542695e-05
 [698,] 0.0002064136 0.0001790806 5.968738e-05
 [699,] 0.0002064136 0.0001516599 5.056038e-05
 [700,] 0.0002064136 0.0002959491 9.865291e-05
 [701,] 0.0002064137 0.0002198381 7.322423e-05
 [702,] 0.0002064136 0.0002254540 7.514448e-05
 [703,] 0.0002064136 0.0002163196 7.209852e-05
 [704,] 0.0002064136 0.0002056627 6.854575e-05
 [705,] 0.0002064137 0.0002306576 7.682359e-05
 [706,] 0.0002064137 0.0001589786 5.297836e-05
 [707,] 0.0002064136 0.0002674456 8.914370e-05
 [708,] 0.0002064137 0.0001609617 5.363823e-05
 [709,] 0.0002064136 0.0001935812 6.452980e-05
 [710,] 0.0002064136 0.0001868707 6.226183e-05
 [711,] 0.0002064136 0.0002193593 7.312784e-05
 [712,] 0.0002064136 0.0001598135 5.327395e-05
 [713,] 0.0002064136 0.0002156147 7.188069e-05
 [714,] 0.0002064138 0.0001895919 6.320719e-05
 [715,] 0.0002064138 0.0001551966 5.171451e-05
 [716,] 0.0002064138 0.0001616851 5.388336e-05
 [717,] 0.0002064138 0.0001591234 5.303394e-05
 [718,] 0.0002064136 0.0002315140 7.716034e-05
 [719,] 0.0002064137 0.0001594498 5.313626e-05
 [720,] 0.0002064136 0.0001967042 6.556512e-05
 [721,] 0.0002064136 0.0001822982 6.075509e-05
 [722,] 0.0002064136 0.0001514895 5.049649e-05
 [723,] 0.0002064137 0.0001879355 6.261363e-05
 [724,] 0.0002064137 0.0002004314 6.683292e-05
 [725,] 0.0002064136 0.0001945079 6.487045e-05
 [726,] 0.0002064136 0.0001884688 6.280517e-05
 [727,] 0.0002064137 0.0001776553 5.924535e-05
 [728,] 0.0002064137 0.0001917796 6.396227e-05
 [729,] 0.0002064137 0.0001821829 6.069863e-05
 [730,] 0.0002064136 0.0001995888 6.652536e-05
 [731,] 0.0002064136 0.0001606980 5.355341e-05
 [732,] 0.0002064137 0.0001788780 5.963161e-05
 [733,] 0.0002064135 0.0001490930 4.969868e-05
 [734,] 0.0002064137 0.0001540172 5.135070e-05
 [735,] 0.0002064136 0.0001694751 5.648757e-05
 [736,] 0.0002064136 0.0002118050 7.059053e-05
 [737,] 0.0002064136 0.0001489872 4.966487e-05
 [738,] 0.0002064136 0.0001955961 6.519758e-05
 [739,] 0.0002064138 0.0002031753 6.769759e-05
 [740,] 0.0002064148 0.0001865250 6.228248e-05
 [741,] 0.0002064136 0.0001916148 6.385507e-05
 [742,] 0.0002064145 0.0002021168 6.729487e-05
 [743,] 0.0002064136 0.0002005675 6.685723e-05
 [744,] 0.0002064136 0.0002007290 6.691071e-05
 [745,] 0.0002064136 0.0001962455 6.541754e-05
 [746,] 0.0002064136 0.0001949092 6.497144e-05
 [747,] 0.0002064137 0.0001935043 6.449389e-05
 [748,] 0.0002064137 0.0001847394 6.158085e-05
 [749,] 0.0002064137 0.0001847324 6.157847e-05
 [750,] 0.0002064144 0.0001713393 5.706727e-05
 [751,] 0.0002064136 0.0001680449 5.601266e-05
 [752,] 0.0002064136 0.0001508716 5.028695e-05
 [753,] 0.0002064136 0.0001497858 4.992833e-05
 [754,] 0.0002064143 0.0001946154 6.482169e-05
 [755,] 0.0002064136 0.0001616262 5.387337e-05
 [756,] 0.0002064136 0.0001918418 6.394542e-05
 [757,] 0.0002064137 0.0001789362 5.964244e-05
 [758,] 0.0002064136 0.0001921042 6.402024e-05
 [759,] 0.0002064137 0.0001999848 6.666283e-05
 [760,] 0.0002064136 0.0001828348 6.094224e-05
 [761,] 0.0002064152 0.0002015505 6.728783e-05
 [762,] 0.0002064137 0.0001721100 5.734771e-05
 [763,] 0.0002064137 0.0001705717 5.683537e-05
 [764,] 0.0002064137 0.0002154692 7.179430e-05
 [765,] 0.0002064136 0.0001756256 5.854185e-05
 [766,] 0.0002064137 0.0002062283 6.871786e-05
 [767,] 0.0002064136 0.0002654337 8.851251e-05
 [768,] 0.0002064149 0.0001777229 5.930154e-05
 [769,] 0.0002064136 0.0001862477 6.209001e-05
 [770,] 0.0002064154 0.0001975522 6.596012e-05
 [771,] 0.0002064136 0.0001930551 6.435145e-05
 [772,] 0.0002064145 0.0001784125 5.941042e-05
 [773,] 0.0002064145 0.0001829218 6.088697e-05
 [774,] 0.0002064137 0.0002600289 8.673065e-05
 [775,] 0.0002064136 0.0002074972 6.917137e-05
 [776,] 0.0002064136 0.0001889239 6.297411e-05
 [777,] 0.0002064143 0.0001603282 5.341896e-05
 [778,] 0.0002064140 0.0001909691 6.367921e-05
 [779,] 0.0002064136 0.0001556880 5.189791e-05
 [780,] 0.0002064142 0.0001667686 5.555080e-05
 [781,] 0.0002064136 0.0001726561 5.754795e-05
 [782,] 0.0002064141 0.0001597990 5.323230e-05
 [783,] 0.0002064142 0.0001855040 6.176076e-05
 [784,] 0.0002064137 0.0002057037 6.859942e-05
 [785,] 0.0002064141 0.0001858995 6.196918e-05
 [786,] 0.0002064142 0.0002077885 6.935324e-05
 [787,] 0.0002064142 0.0002181684 7.282920e-05
 [788,] 0.0002064140 0.0002227529 7.435061e-05
 [789,] 0.0002064137 0.0001971717 6.572937e-05
 [790,] 0.0002064136 0.0001595015 5.316752e-05
 [791,] 0.0002064143 0.0001727266 5.756351e-05
 [792,] 0.0002064143 0.0001906078 6.360858e-05
 [793,] 0.0002064142 0.0001860731 6.202934e-05
 [794,] 0.0002064150 0.0001501550 5.006575e-05
 [795,] 0.0002064149 0.0001497495 4.992664e-05
 [796,] 0.0002064143 0.0001731742 5.770597e-05
 [797,] 0.0002064136 0.0001976222 6.587482e-05
 [798,] 0.0002064149 0.0001500820 5.004062e-05
 [799,] 0.0002064149 0.0001495426 4.985492e-05
 [800,] 0.0002064149 0.0001502119 5.005901e-05
 [801,] 0.0002064137 0.0001728272 5.759581e-05
 [802,] 0.0002064149 0.0001500908 5.001930e-05
 [803,] 0.0002064149 0.0001498871 4.995386e-05
 [804,] 0.0002064136 0.0002060586 6.868923e-05
 [805,] 0.0002064150 0.0001506144 5.022280e-05
 [806,] 0.0002064142 0.0001866193 6.221981e-05
 [807,] 0.0002064148 0.0001530133 5.098054e-05
 [808,] 0.0002064136 0.0001703126 5.677057e-05
 [809,] 0.0002064144 0.0001631538 5.442805e-05
 [810,] 0.0002064144 0.0001586601 5.287449e-05
 [811,] 0.0002064144 0.0001813824 6.047517e-05
 [812,] 0.0002064137 0.0002015504 6.718942e-05
 [813,] 0.0002064143 0.0001862149 6.208167e-05
 [814,] 0.0002064137 0.0001967237 6.554649e-05
 [815,] 0.0002064137 0.0001699805 5.665022e-05
 [816,] 0.0002064143 0.0001863025 6.211208e-05
 [817,] 0.0002064137 0.0001650087 5.500130e-05
 [818,] 0.0002064136 0.0001979409 6.598101e-05
 [819,] 0.0002064137 0.0001700903 5.670850e-05
 [820,] 0.0002064145 0.0001816992 6.064903e-05
 [821,] 0.0002064136 0.0002000481 6.668420e-05
 [822,] 0.0002064147 0.0001735860 5.784741e-05
 [823,] 0.0002064145 0.0001860232 6.200884e-05
 [824,] 0.0002064146 0.0001599711 5.332543e-05
 [825,] 0.0002064136 0.0001715597 5.718622e-05
 [826,] 0.0002064144 0.0001860676 6.202478e-05
 [827,] 0.0002064147 0.0001756431 5.851515e-05
 [828,] 0.0002064136 0.0001739403 5.796787e-05
 [829,] 0.0002064146 0.0001722282 5.740274e-05
 [830,] 0.0002064136 0.0001822674 6.075104e-05
 [831,] 0.0002064146 0.0001735316 5.782304e-05
 [832,] 0.0002064144 0.0001604916 5.351174e-05
 [833,] 0.0002064136 0.0002028080 6.759799e-05
 [834,] 0.0002064144 0.0001842865 6.140359e-05
 [835,] 0.0002064136 0.0001537416 5.124788e-05
 [836,] 0.0002064145 0.0002057716 6.848896e-05
 [837,] 0.0002064136 0.0002230448 7.432042e-05
 [838,] 0.0002064136 0.0001884460 6.281877e-05
 [839,] 0.0002064146 0.0001753866 5.840733e-05
 [840,] 0.0002064146 0.0001756480 5.849395e-05
 [841,] 0.0002064144 0.0001902045 6.338021e-05
 [842,] 0.0002064146 0.0001727234 5.758029e-05
 [843,] 0.0002064136 0.0001637909 5.459618e-05
 [844,] 0.0002064143 0.0001882183 6.274664e-05
 [845,] 0.0002064136 0.0001862290 6.207461e-05
 [846,] 0.0002064144 0.0001611528 5.372947e-05
 [847,] 0.0002064136 0.0001684432 5.614785e-05
 [848,] 0.0002064136 0.0002023582 6.744233e-05
 [849,] 0.0002064138 0.0001944965 6.489147e-05
 [850,] 0.0002064136 0.0001757139 5.857143e-05
 [851,] 0.0002064143 0.0001925076 6.411632e-05
 [852,] 0.0002064136 0.0004125771 1.375473e-04
 [853,] 0.0002064136 0.0001855288 6.184200e-05
 [854,] 0.0002064136 0.0001801337 6.005431e-05
 [855,] 0.0002064140 0.0002496251 8.333342e-05
 [856,] 0.0002064140 0.0002449569 8.177526e-05
 [857,] 0.0002064136 0.0003877649 1.292181e-04
 [858,] 0.0002064136 0.0002559911 8.531397e-05
 [859,] 0.0002064136 0.0008953803 2.983289e-04
 [860,] 0.0002064136 0.0004169760 1.389488e-04
 [861,] 0.0002064136 0.0007683609 2.559534e-04
 [862,] 0.0002064136 0.0001854163 6.180535e-05
 [863,] 0.0002064136 0.0002314597 7.715460e-05
 [864,] 0.0002064136 0.0001740498 5.801691e-05
 [865,] 0.0002064136 0.0005395516 1.797719e-04
 [866,] 0.0002064136 0.0001814599 6.048654e-05
 [867,] 0.0002064140 0.0001644238 5.477998e-05
 [868,] 0.0002064141 0.0001980795 6.610943e-05
 [869,] 0.0002064136 0.0003534312 1.177793e-04
 [870,] 0.0002064136 0.0001858545 6.195168e-05
 [871,] 0.0002064136 0.0002636231 8.787982e-05
 [872,] 0.0002064136 0.0001860734 6.202391e-05
 [873,] 0.0002064136 0.0004461590 1.486746e-04
 [874,] 0.0002064136 0.0001950363 6.501113e-05
 [875,] 0.0002064136 0.0001664234 5.547541e-05
 [876,] 0.0002064136 0.0001521048 5.069975e-05
 [877,] 0.0002064136 0.0001683167 5.612457e-05
 [878,] 0.0002064136 0.0001662982 5.543237e-05
 [879,] 0.0002064137 0.0001699516 5.665281e-05
 [880,] 0.0002064137 0.0001696515 5.654951e-05
 [881,] 0.0002064136 0.0001604092 5.347031e-05
 [882,] 0.0002064136 0.0001717650 5.725488e-05
 [883,] 0.0002064138 0.0001628487 5.430785e-05
 [884,] 0.0002064136 0.0002769061 9.230749e-05
 [885,] 0.0002064137 0.0002045880 6.818882e-05
 [886,] 0.0002064136 0.0001692241 5.640803e-05
 [887,] 0.0002064136 0.0002598775 8.663428e-05
 [888,] 0.0002064138 0.0002023712 6.751338e-05
 [889,] 0.0002064136 0.0001929599 6.432559e-05
 [890,] 0.0002064136 0.0002305933 7.687337e-05
 [891,] 0.0002064136 0.0002772244 9.240606e-05
 [892,] 0.0002064136 0.0002238379 7.460388e-05
 [893,] 0.0002064137 0.0001668931 5.562422e-05
 [894,] 0.0002064136 0.0001560132 5.200167e-05
 [895,] 0.0002064136 0.0002014017 6.713225e-05
 [896,] 0.0002064136 0.0002037078 6.790935e-05
 [897,] 0.0002064136 0.0001854293 6.181858e-05
 [898,] 0.0002064137 0.0001988659 6.626089e-05
 [899,] 0.0002064136 0.0001918192 6.393799e-05
 [900,] 0.0002064136 0.0001721499 5.739169e-05
 [901,] 0.0002064136 0.0001843411 6.145032e-05
 [902,] 0.0002064135 0.0002645350 8.816421e-05
 [903,] 0.0002064136 0.0002764120 9.208522e-05
 [904,] 0.0002064136 0.0003616193 1.204443e-04
 [905,] 0.0002064136 0.0002135946 7.117276e-05
 [906,] 0.0002064136 0.0002686967 8.950726e-05
 [907,] 0.0002064135 0.0002461502 8.202259e-05
 [908,] 0.0002064135 0.0001531990 5.106355e-05
 [909,] 0.0002064136 0.0001546601 5.155420e-05
 [910,] 0.0002064136 0.0002882783 9.601237e-05
 [911,] 0.0002064136 0.0002294909 7.650105e-05
 [912,] 0.0002064136 0.0003562846 1.186559e-04
 [913,] 0.0002064136 0.0001997420 6.658220e-05
 [914,] 0.0002064136 0.0002395134 7.986524e-05
 [915,] 0.0002064136 0.0001674223 5.578942e-05
 [916,] 0.0002064135 0.0001539383 5.131031e-05
 [917,] 0.0002064136 0.0002280567 7.602633e-05
 [918,] 0.0002064136 0.0002021868 6.739769e-05
 [919,] 0.0002064135 0.0001564328 5.213994e-05
 [920,] 0.0002064136 0.0002035812 6.786217e-05
 [921,] 0.0002064136 0.0002426205 8.083949e-05
 [922,] 0.0002064136 0.0002263273 7.545125e-05
 [923,] 0.0002064136 0.0001988367 6.628663e-05
 [924,] 0.0002064136 0.0001781754 5.939585e-05
 [925,] 0.0002064135 0.0001653017 5.509410e-05
 [926,] 0.0002064135 0.0001494817 4.982629e-05
 [927,] 0.0002064135 0.0001600472 5.335068e-05
 [928,] 0.0002064135 0.0001599445 5.331658e-05
 [929,] 0.0002064135 0.0001494261 4.980776e-05
 [930,] 0.0002064135 0.0001597368 5.324781e-05
 [931,] 0.0002064136 0.0002022212 6.740888e-05
 [932,] 0.0002064135 0.0001839062 6.130255e-05
 [933,] 0.0002064135 0.0001691081 5.637019e-05
 [934,] 0.0002064135 0.0001626593 5.422147e-05
 [935,] 0.0002064136 0.0002002109 6.673690e-05
 [936,] 0.0002064135 0.0001605827 5.352889e-05
 [937,] 0.0002064135 0.0001609798 5.366124e-05
 [938,] 0.0002064137 0.0002009141 6.698763e-05
 [939,] 0.0002064136 0.0002140822 7.135868e-05
 [940,] 0.0002064136 0.0002243452 7.478901e-05
 [941,] 0.0002064136 0.0002573171 8.575820e-05
 [942,] 0.0002064136 0.0001559022 5.196758e-05
 [943,] 0.0002064136 0.0004630674 1.543433e-04
 [944,] 0.0002064136 0.0001879470 6.264904e-05
 [945,] 0.0002064136 0.0001577288 5.258157e-05
 [946,] 0.0002064136 0.0002033901 6.779761e-05
 [947,] 0.0002064136 0.0001697344 5.659074e-05
 [948,] 0.0002064135 0.0004270239 1.422701e-04
 [949,] 0.0002064135 0.0004270239 1.422714e-04
 [950,] 0.0002064136 0.0001869714 6.232839e-05
 [951,] 0.0002064136 0.0001954269 6.514367e-05
 [952,] 0.0002064136 0.0001871497 6.238540e-05
 [953,] 0.0002064136 0.0001922661 6.408892e-05
 [954,] 0.0002064136 0.0001820125 6.066920e-05
 [955,] 0.0002064138 0.0001591235 5.306164e-05
 [956,] 0.0002064137 0.0001640196 5.468578e-05
 [957,] 0.0002064136 0.0001950093 6.500331e-05
 [958,] 0.0002064136 0.0001644420 5.481614e-05
 [959,] 0.0002064136 0.0001510202 5.033388e-05
 [960,] 0.0002064136 0.0001603174 5.344044e-05
 [961,] 0.0002064136 0.0001987368 6.624563e-05
 [962,] 0.0002064136 0.0001510287 5.033631e-05
 [963,] 0.0002064138 0.0001489699 4.965268e-05
 [964,] 0.0002064136 0.0001769270 5.898251e-05
 [965,] 0.0002064136 0.0001967236 6.557447e-05
 [966,] 0.0002064139 0.0001665312 5.550562e-05
 [967,] 0.0002064136 0.0001800475 6.002540e-05
 [968,] 0.0002064139 0.0001982633 6.615338e-05
 [969,] 0.0002064138 0.0002814903 9.395124e-05
 [970,] 0.0002064138 0.0002467581 8.235388e-05
 [971,] 0.0002064136 0.0001986185 6.620582e-05
 [972,] 0.0002064136 0.0001962814 6.542646e-05
 [973,] 0.0002064136 0.0001930927 6.436492e-05
 [974,] 0.0002064136 0.0002001741 6.672592e-05
 [975,] 0.0002064139 0.0002359914 7.876533e-05
 [976,] 0.0002064139 0.0001654070 5.512599e-05
 [977,] 0.0002064136 0.0001907641 6.358801e-05
 [978,] 0.0002064136 0.0001844485 6.148549e-05
 [979,] 0.0002064140 0.0001877999 6.265465e-05
 [980,] 0.0002064136 0.0001705254 5.684567e-05
 [981,] 0.0002064137 0.0002022548 6.741458e-05
 [982,] 0.0002064137 0.0002049471 6.830178e-05
 [983,] 0.0002064136 0.0002150784 7.169518e-05
 [984,] 0.0002064137 0.0001581733 5.271472e-05
 [985,] 0.0002064138 0.0001944893 6.480934e-05
 [986,] 0.0002064137 0.0001620030 5.401739e-05
 [987,] 0.0002064136 0.0001531414 1.062572e-04
 [988,] 0.0002064136 0.0004049920 1.350096e-04
 [989,] 0.0055676958 0.0001915200 1.712039e-02
 [990,] 0.0054132469 0.0001722720 7.917315e-03
 [991,] 0.0042376565 0.0002073125 2.731238e-02
 [992,] 0.0056742782 0.0001713029 6.768944e-03
 [993,] 0.0056095463 0.0001991108 2.396501e-02
 [994,] 0.0053862511 0.0002085056 3.155808e-02
 [995,] 0.0031411098 0.0002167847 2.448526e-02
 [996,] 0.0002064136 0.0002029352 6.764696e-05
 [997,] 0.0002064136 0.0004184643 1.395196e-04
 [998,] 0.0002064136 0.0001930868 6.434870e-05
 [999,] 0.0002064136 0.0004272942 1.424710e-04
[1000,] 0.0002064138 0.0001783794 5.947585e-05
[1001,] 0.0002064136 0.0002199982 7.335429e-05
[1002,] 0.0002064136 0.0001592632 5.309085e-05
[1003,] 0.0002064136 0.0001695124 5.651586e-05
[1004,] 0.0002064136 0.0001901790 6.339284e-05
[1005,] 0.0002064137 0.0001993965 6.650022e-05
[1006,] 0.0002064136 0.0001827400 6.092969e-05
[1007,] 0.0002064137 0.0001900625 6.337500e-05
[1008,] 0.0002064136 0.0002093209 6.976749e-05
[1009,] 0.0003634904 0.0001678533 1.045314e-01
[1010,] 0.0004626021 0.0001654155 1.040150e-01
[1011,] 0.0002064135 0.0001773768 6.253099e-02
[1012,] 0.0006487141 0.0001729864 2.822066e-01
[1013,] 0.0004658073 0.0001779068 2.700414e-01
[1014,] 0.0002064137 0.0002036476 8.392036e-05
[1015,] 0.0002064136 0.0001590883 5.303664e-05
[1016,] 0.0002064136 0.0001528354 5.094866e-05
[1017,] 0.0002064136 0.0001722350 5.741206e-05
[1018,] 0.0002064137 0.0002038526 6.793961e-05
[1019,] 0.0002064136 0.0002379818 7.931831e-05
[1020,] 0.0002064136 0.0002101777 7.006081e-05
[1021,] 0.0002064137 0.0001872447 6.241177e-05
[1022,] 0.0002064137 0.0001872447 6.241174e-05
[1023,] 0.0002064136 0.0001790158 5.967292e-05
[1024,] 0.0002064136 0.0002034091 6.780098e-05
[1025,] 0.0002064136 0.0001861204 6.204272e-05
[1026,] 0.0002064136 0.0001866461 6.221814e-05
[1027,] 0.0002064136 0.0002300176 7.665890e-05
[1028,] 0.0002064136 0.0001855817 6.186319e-05
[1029,] 0.0002064136 0.0001512576 5.041939e-05
[1030,] 0.0002064136 0.0003024603 1.008571e-04
[1031,] 0.0002064137 0.0003341053 1.114226e-04
[1032,] 0.0002064136 0.0003299707 1.099975e-04
[1033,] 0.0002064137 0.0001589487 5.299775e-05
[1034,] 0.0002064136 0.0001786644 5.955657e-05
[1035,] 0.0002064136 0.0003021381 1.007165e-04
[1036,] 0.0002064136 0.0001516111 5.053846e-05
[1037,] 0.0002064136 0.0001789017 5.963604e-05
[1038,] 0.0002064137 0.0001778891 5.929656e-05
[1039,] 0.0002064137 0.0001796266 5.986695e-05
[1040,] 0.0002064136 0.0001658792 5.529290e-05
[1041,] 0.0002064136 0.0001931415 6.437927e-05
[1042,] 0.0002064136 0.0001700763 5.667379e-05
[1043,] 0.0002064136 0.0001665321 5.551027e-05
[1044,] 0.0002064136 0.0001738478 5.792863e-05
[1045,] 0.0002064137 0.0002031301 6.774769e-05
[1046,] 0.0002064136 0.0001569681 5.231534e-05
[1047,] 0.0002064137 0.0001499193 4.997274e-05
[1048,] 0.0002064136 0.0001838017 6.126126e-05
[1049,] 0.0002064136 0.0001794333 5.981267e-05
[1050,] 0.0002064136 0.0001800304 6.000099e-05
[1051,] 0.0002064137 0.0001866919 6.222653e-05
[1052,] 0.0002064137 0.0002931710 9.777952e-05
[1053,] 0.0002064137 0.0002338815 7.799553e-05
[1054,] 0.0002064136 0.0001753279 5.844409e-05
[1055,] 0.0002064137 0.0001671673 5.571676e-05
[1056,] 0.0002064139 0.0001539834 5.133942e-05
[1057,] 0.0002064137 0.0001651248 5.504325e-05
[1058,] 0.0002064136 0.0001859406 6.198030e-05
[1059,] 0.0002064136 0.0001710373 5.701750e-05
[1060,] 0.0002064136 0.0002647212 8.827847e-05
[1061,] 0.0002064136 0.0001936633 6.457466e-05
[1062,] 0.0002064139 0.0001919479 6.393293e-05
[1063,] 0.0002064137 0.0001597599 5.327274e-05
[1064,] 0.0002064136 0.0002292516 7.642272e-05
[1065,] 0.0002064136 0.0002020241 6.733735e-05
[1066,] 0.0002064136 0.0001799503 5.999052e-05
[1067,] 0.0002064136 0.0001596335 5.321685e-05
[1068,] 0.0002064136 0.0001724216 5.747594e-05
[1069,] 0.0002064138 0.0001645267 5.484418e-05
[1070,] 0.0002064136 0.0006130313 2.043640e-04
[1071,] 0.0002064136 0.0003292581 1.097286e-04
[1072,] 0.0002064136 0.0005626499 1.875743e-04
[1073,] 0.0002064136 0.0001595693 5.318959e-05
[1074,] 0.0002064136 0.0001921965 6.406536e-05
[1075,] 0.0002064136 0.0005631011 1.877032e-04
[1076,] 0.0002064136 0.0005547352 1.849254e-04
[1077,] 0.0002064136 0.0002518623 8.394882e-05
[1078,] 0.0002064141 0.0001541858 5.141859e-05
[1079,] 0.0002064140 0.0001738124 5.798585e-05
[1080,] 0.0002064136 0.0005652935 1.884468e-04
[1081,] 0.0002064136 0.0002195391 7.318736e-05
[1082,] 0.0002064140 0.0002154821 7.173368e-05
[1083,] 0.0002064136 0.0002839417 9.465219e-05
[1084,] 0.0002064136 0.0001671704 5.573273e-05
[1085,] 0.0002064136 0.0001611103 5.371041e-05
[1086,] 0.0002064136 0.0001692522 5.642757e-05
[1087,] 0.0002064136 0.0001547190 5.157254e-05
[1088,] 0.0002064136 0.0001765212 5.884374e-05
[1089,] 0.0002064136 0.0002243197 7.475086e-05
[1090,] 0.0002064139 0.0002041561 6.812226e-05
[1091,] 0.0002064136 0.0001956539 6.523904e-05
[1092,] 0.0002064136 0.0002096476 6.988232e-05
[1093,] 0.0002064136 0.0001528137 5.094003e-05
[1094,] 0.0002064136 0.0001525773 5.086098e-05
[1095,] 0.0002064136 0.0001886736 6.290289e-05
[1096,] 0.0002064136 0.0001899970 6.334429e-05
[1097,] 0.0002064136 0.0001887102 6.290508e-05
[1098,] 0.0002064137 0.0001702924 5.677086e-05
[1099,] 0.0002064137 0.0001708375 5.695287e-05
[1100,] 0.0002064137 0.0002204149 7.342571e-05
[1101,] 0.0002064137 0.0001867506 6.222768e-05
[1102,] 0.0002064142 0.0001559980 5.202002e-05
[1103,] 0.0002064137 0.0001730985 5.770883e-05
[1104,] 0.0002064144 0.0001611064 5.366299e-05
[1105,] 0.0002064140 0.0001574391 5.246693e-05
[1106,] 0.0002064137 0.0001726681 5.756519e-05
[1107,] 0.0002064137 0.0001872206 6.238619e-05
[1108,] 0.0002064140 0.0001509028 5.031293e-05
[1109,] 0.0002064137 0.0002004223 6.683160e-05
[1110,] 0.0002064136 0.0001700629 5.668830e-05
[1111,] 0.0002064136 0.0001993525 6.646780e-05
[1112,] 0.0002064138 0.0001952045 6.505372e-05
[1113,] 0.0002064142 0.0001555069 5.186292e-05
[1114,] 0.0002064136 0.0002102201 7.008742e-05
[1115,] 0.0002064136 0.0003069324 1.023392e-04
[1116,] 0.0002064142 0.0001718566 5.733091e-05
[1117,] 0.0002064136 0.0002154460 7.181999e-05
[1118,] 0.0002064136 0.0001844080 6.147780e-05
[1119,] 0.0002064136 0.0002031668 6.771713e-05
[1120,] 0.0002064141 0.0001526979 5.090914e-05
[1121,] 0.0002064141 0.0004102853 1.364313e-04
[1122,] 0.0002064141 0.0005276412 1.754194e-04
[1123,] 0.0002064136 0.0001951838 6.506119e-05
[1124,] 0.0002064139 0.0002692202 8.961846e-05
[1125,] 0.0002064136 0.0002012257 6.707529e-05
[1126,] 0.0002064136 0.0002058749 6.863297e-05
[1127,] 0.0002064136 0.0002145734 7.151622e-05
[1128,] 0.0002064137 0.0003666053 1.223281e-04
[1129,] 0.0002064137 0.0001994300 6.648553e-05
[1130,] 0.0002064136 0.0002123545 7.079594e-05
[1131,] 0.0002064136 0.0001929673 6.432075e-05
[1132,] 0.0002064145 0.0001587699 5.290449e-05
[1133,] 0.0002064139 0.0002680718 8.922724e-05
[1134,] 0.0002064139 0.0001576310 5.256602e-05
[1135,] 0.0002064136 0.0002053080 6.844901e-05
[1136,] 0.0002064137 0.0001690658 5.635083e-05
[1137,] 0.0002064136 0.0002007999 6.693583e-05
[1138,] 0.0002064137 0.0001699104 5.663087e-05
[1139,] 0.0002064137 0.0001693343 5.643977e-05
[1140,] 0.0002064136 0.0002649784 8.828327e-05
[1141,] 0.0002064138 0.0001684437 5.616954e-05
[1142,] 0.0002064136 0.0002022412 6.741779e-05
[1143,] 0.0002064136 0.0002602517 8.670468e-05
[1144,] 0.0002064137 0.0001697403 5.657451e-05
[1145,] 0.0002064136 0.0002008109 6.693946e-05
[1146,] 0.0002064138 0.0002297844 7.666785e-05
[1147,] 0.0002064137 0.0001700025 5.666139e-05
[1148,] 0.0002064137 0.0002439001 8.134293e-05
[1149,] 0.0002064137 0.0002893607 9.651591e-05
[1150,] 0.0002064136 0.0001832052 6.107135e-05
[1151,] 0.0002064137 0.0002472699 8.247207e-05
[1152,] 0.0002064139 0.0001751876 5.835772e-05
[1153,] 0.0002064144 0.0001607672 5.359859e-05
[1154,] 0.0002064137 0.0001708212 5.696117e-05
[1155,] 0.0002064136 0.0001892215 6.308392e-05
[1156,] 0.0002064136 0.0002199847 7.330099e-05
[1157,] 0.0002064136 0.0002090921 6.970434e-05
[1158,] 0.0002064136 0.0002392707 7.973527e-05
[1159,] 0.0002064137 0.0002179204 7.258566e-05
[1160,] 0.0002064142 0.0001695119 5.645781e-05
[1161,] 0.0002064136 0.0002219604 7.395888e-05
[1162,] 0.0002064142 0.0001736726 5.783849e-05
[1163,] 0.0002064142 0.0001803244 6.003941e-05
[1164,] 0.0002064144 0.0001675005 5.579765e-05
[1165,] 0.0002064137 0.0002180923 7.264258e-05
[1166,] 0.0002064137 0.0002002642 6.675396e-05
[1167,] 0.0002064136 0.0002172084 7.239566e-05
[1168,] 0.0002064137 0.0002003519 6.678049e-05
[1169,] 0.0002064136 0.0002243131 7.475258e-05
[1170,] 0.0002064136 0.0002123853 7.078798e-05
[1171,] 0.0002064136 0.0002292116 7.639157e-05
[1172,] 0.0002064136 0.0002086257 6.953598e-05
[1173,] 0.0002064136 0.0002237226 7.455794e-05
[1174,] 0.0002064136 0.0001898740 6.329563e-05
[1175,] 0.0002064141 0.0001640687 5.466764e-05
[1176,] 0.0002064136 0.0001806482 6.021437e-05
[1177,] 0.0002064136 0.0002098858 6.995574e-05
[1178,] 0.0002064137 0.0002006644 6.688374e-05
[1179,] 0.0002064136 0.0002020715 6.735947e-05
[1180,] 0.0002064136 0.0001876608 6.255575e-05
[1181,] 0.0002064139 0.0001654333 5.512036e-05
[1182,] 0.0002064137 0.0002004190 6.680297e-05
[1183,] 0.0002064136 0.0002103064 7.009398e-05
[1184,] 0.0002064137 0.0002152157 7.177299e-05
[1185,] 0.0002064137 0.0001984381 6.613940e-05
[1186,] 0.0002064138 0.0001964226 6.551157e-05
[1187,] 0.0002064140 0.0001917630 6.398223e-05
[1188,] 0.0002064136 0.0001847425 6.157957e-05
[1189,] 0.0002064140 0.0001922235 6.413638e-05
[1190,] 0.0002064140 0.0001918966 6.402640e-05
[1191,] 0.0002064136 0.0002622125 8.741641e-05
[1192,] 0.0002064136 0.0001915904 6.386864e-05
[1193,] 0.0002064136 0.0002027883 6.759571e-05
[1194,] 0.0002064136 0.0002104046 7.013146e-05
[1195,] 0.0002064137 0.0001957447 6.525374e-05
[1196,] 0.0002064137 0.0001957556 6.525743e-05
[1197,] 0.0002064136 0.0001840405 6.134768e-05
[1198,] 0.0002064136 0.0001827375 6.091470e-05
[1199,] 0.0002064136 0.0001854406 6.181373e-05
[1200,] 0.0002064136 0.0001854269 6.180908e-05
[1201,] 0.0002064136 0.0001854257 6.180867e-05
[1202,] 0.0002064136 0.0001821901 6.073151e-05
[1203,] 0.0002064136 0.0001827173 6.090785e-05
[1204,] 0.0002064136 0.0001825988 6.086832e-05
[1205,] 0.0002064136 0.0001825988 6.086835e-05
[1206,] 0.0002064136 0.0001826499 6.088546e-05
[1207,] 0.0002064136 0.0001826017 6.086930e-05
[1208,] 0.0002064136 0.0001825619 6.085601e-05
[1209,] 0.0002064136 0.0001854368 6.181238e-05
[1210,] 0.0002064136 0.0001826292 6.087853e-05
[1211,] 0.0002064136 0.0001854244 6.180818e-05
[1212,] 0.0002064136 0.0001825220 6.084266e-05
[1213,] 0.0002064136 0.0001825024 6.083614e-05
[1214,] 0.0002064136 0.0001826379 6.088146e-05
[1215,] 0.0002064136 0.0001825024 6.083611e-05
[1216,] 0.0002064136 0.0001854646 6.182108e-05
[1217,] 0.0002064138 0.0001953640 6.512406e-05
[1218,] 0.0002064136 0.0001827662 6.092442e-05
[1219,] 0.0002064136 0.0001824662 6.082394e-05
[1220,] 0.0002064136 0.0001854260 6.180873e-05
[1221,] 0.0002064136 0.0001823631 6.078950e-05
[1222,] 0.0002064136 0.0001812342 6.040963e-05
[1223,] 0.0002064136 0.0001823497 6.078500e-05
[1224,] 0.0002064138 0.0001953694 6.512593e-05
[1225,] 0.0002064136 0.0001820402 6.068127e-05
[1226,] 0.0002064136 0.0001822741 6.075962e-05
[1227,] 0.0002064136 0.0001822665 6.075718e-05
[1228,] 0.0002064136 0.0001824435 6.081640e-05
[1229,] 0.0002064138 0.0001958319 6.528431e-05
[1230,] 0.0002064136 0.0001918275 6.394460e-05
[1231,] 0.0002064136 0.0001661015 5.536447e-05
[1232,] 0.0002064138 0.0001770213 5.902170e-05
[1233,] 0.0002064136 0.0001663156 5.543805e-05
[1234,] 0.0002064136 0.0002105703 7.019014e-05
[1235,] 0.0002064136 0.0002026506 6.755435e-05
[1236,] 0.0002064136 0.0001654380 5.514705e-05
[1237,] 0.0002064135 0.0001559601 5.198482e-05
[1238,] 0.0002064138 0.0001616985 5.388428e-05
[1239,] 0.0002064136 0.0002085129 6.949341e-05
[1240,] 0.0002064136 0.0001994525 6.648910e-05
[1241,] 0.0002064136 0.0002009952 6.700095e-05
[1242,] 0.0002064136 0.0001952817 6.509485e-05
[1243,] 0.0002064136 0.0002006072 6.687517e-05
[1244,] 0.0002064136 0.0001953273 6.511017e-05
[1245,] 0.0002064136 0.0001952282 6.507691e-05
[1246,] 0.0002064136 0.0001963574 6.545807e-05
[1247,] 0.0002064136 0.0002020454 6.735543e-05
[1248,] 0.0002064136 0.0001996383 6.654763e-05
[1249,] 0.0002064136 0.0001985005 6.616758e-05
[1250,] 0.0002064136 0.0001945052 6.483590e-05
[1251,] 0.0002064136 0.0001805290 6.017801e-05
[1252,] 0.0002064135 0.0001947711 6.491696e-05
[1253,] 0.0002064135 0.0001888452 6.294929e-05
[1254,] 0.0002064135 0.0001874292 6.247586e-05
[1255,] 0.0002064137 0.0001757703 5.860128e-05
[1256,] 0.0002064137 0.0001759174 5.865069e-05
[1257,] 0.0002064136 0.0002009878 6.699713e-05
[1258,] 0.0002064136 0.0001845276 6.150899e-05
[1259,] 0.0002064136 0.0001551781 5.172274e-05
[1260,] 0.0002064138 0.0001767994 5.894392e-05
[1261,] 0.0002064136 0.0002046397 6.822375e-05
[1262,] 0.0002064136 0.0002032517 6.775996e-05
[1263,] 0.0002064136 0.0002030208 6.768437e-05
[1264,] 0.0002064136 0.0002415245 8.044726e-05
[1265,] 0.0002064138 0.0002063416 6.873614e-05
[1266,] 0.0002064137 0.0002188999 7.291528e-05
[1267,] 0.0002064136 0.0002376395 7.917073e-05
[1268,] 0.0002064136 0.0002600913 8.665241e-05
[1269,] 0.0002064136 0.0001961035 6.537574e-05
[1270,] 0.0002064136 0.0002175077 7.248498e-05
[1271,] 0.0002064136 0.0002548713 8.490507e-05
[1272,] 0.0002064136 0.0002530182 8.429152e-05
[1273,] 0.0002064136 0.0001987916 6.626993e-05
[1274,] 0.0002064137 0.0002924522 9.739395e-05
[1275,] 0.0002064136 0.0003174605 1.057493e-04
[1276,] 0.0002064136 0.0003229700 1.075851e-04
[1277,] 0.0002064136 0.0002498547 8.321857e-05
[1278,] 0.0002064136 0.0002640184 8.795325e-05
[1279,] 0.0002064135 0.0001911437 6.370967e-05
[1280,] 0.0002064136 0.0003001943 1.000114e-04
[1281,] 0.0002064136 0.0003297216 1.098428e-04
[1282,] 0.0002064136 0.0002613782 8.707564e-05
[1283,] 0.0002064135 0.0002267480 7.557425e-05
[1284,] 0.0002064136 0.0002058068 6.860828e-05
[1285,] 0.0002064136 0.0002000924 6.669711e-05
[1286,] 0.0002064136 0.0002016215 6.720478e-05
[1287,] 0.0002064136 0.0002020339 6.734787e-05
[1288,] 0.0002064135 0.0002468304 8.226575e-05
[1289,] 0.0002064136 0.0003726188 1.241042e-04
[1290,] 0.0002064136 0.0002989831 9.959629e-05
[1291,] 0.0002064136 0.0003604673 1.200772e-04
[1292,] 0.0002064136 0.0002117128 7.057637e-05
[1293,] 0.0002064135 0.0002224514 7.414309e-05
[1294,] 0.0002064136 0.0002038894 6.796962e-05
[1295,] 0.0002064135 0.0002191650 7.304887e-05
[1296,] 0.0002064136 0.0001931669 6.439906e-05
[1297,] 0.0002064136 0.0001984399 6.615237e-05
[1298,] 0.0002064136 0.0002411256 8.033262e-05
[1299,] 0.0002064137 0.0002021950 6.736476e-05
[1300,] 0.0002064136 0.0003113676 1.037178e-04
[1301,] 0.0002064136 0.0001657577 5.525152e-05
[1302,] 0.0002064136 0.0002432301 8.104599e-05
[1303,] 0.0002064136 0.0001660973 5.536472e-05
[1304,] 0.0002064136 0.0002616083 8.715125e-05
[1305,] 0.0002064136 0.0001741412 5.804731e-05
[1306,] 0.0002064136 0.0001993742 6.644607e-05
[1307,] 0.0002064136 0.0001921624 6.404398e-05
[1308,] 0.0002064136 0.0001836604 6.122070e-05
[1309,] 0.0002064136 0.0001906608 6.354345e-05
[1310,] 0.0002064136 0.0002061896 6.873318e-05
[1311,] 0.0002064136 0.0001847274 6.157289e-05
[1312,] 0.0002064136 0.0001846279 6.153995e-05
[1313,] 0.0002064136 0.0001851488 6.171344e-05
[1314,] 0.0002064136 0.0001843132 6.143496e-05
[1315,] 0.0002064137 0.0002975842 9.909302e-05
[1316,] 0.0002064137 0.0002839228 9.454669e-05
[1317,] 0.0002064137 0.0002777378 9.248793e-05
[1318,] 0.0002064136 0.0002047095 6.823928e-05
[1319,] 0.0002064138 0.0001881524 6.268563e-05
[1320,] 0.0002064136 0.0001860470 6.201774e-05
[1321,] 0.0002064136 0.0002054551 6.848797e-05
[1322,] 0.0002064136 0.0001843610 6.145483e-05
[1323,] 0.0002064136 0.0002757050 9.182176e-05
[1324,] 0.0002064136 0.0002084014 6.947589e-05
[1325,] 0.0002064136 0.0002128967 7.096945e-05
[1326,] 0.0002064136 0.0002017000 6.723702e-05
[1327,] 0.0002064136 0.0002153699 7.179523e-05
[1328,] 0.0002064136 0.0002469901 8.232259e-05
[1329,] 0.0002064136 0.0002120314 7.068179e-05
[1330,] 0.0002064136 0.0002296762 7.656420e-05
[1331,] 0.0002064136 0.0001882000 6.273050e-05
[1332,] 0.0002064136 0.0001801894 6.006313e-05
[1333,] 0.0002064136 0.0001865153 6.216707e-05
[1334,] 0.0002064136 0.0001801286 6.004287e-05
[1335,] 0.0002064136 0.0001854539 6.182020e-05
[1336,] 0.0002064136 0.0001873114 6.243895e-05
[1337,] 0.0002064136 0.0001819696 6.065612e-05
[1338,] 0.0002064136 0.0002029841 6.766113e-05
[1339,] 0.0002064136 0.0001538708 5.128820e-05
[1340,] 0.0002064136 0.0002022573 6.742060e-05
[1341,] 0.0002064136 0.0001790127 5.967605e-05
[1342,] 0.0002064136 0.0001856418 6.187929e-05
[1343,] 0.0002064136 0.0002158233 7.195605e-05
[1344,] 0.0002064136 0.0001752839 5.842815e-05
[1345,] 0.0002064136 0.0003061677 1.021173e-04
[1346,] 0.0002064136 0.0002137432 7.125999e-05
[1347,] 0.0002064136 0.0002008701 6.695471e-05
[1348,] 0.0002064135 0.0001866145 6.219631e-05
[1349,] 0.0002064135 0.0001526652 5.088845e-05
[1350,] 0.0002064135 0.0001779265 5.931088e-05
[1351,] 0.0002064137 0.0001892171 6.302794e-05
[1352,] 0.0002064137 0.0002006656 6.689217e-05
[1353,] 0.0002064137 0.0002482623 8.270723e-05
[1354,] 0.0002064137 0.0002437463 8.119639e-05
[1355,] 0.0002064137 0.0002279398 7.594875e-05
[1356,] 0.0002064137 0.0002152810 7.172884e-05
[1357,] 0.0002064137 0.0002214230 7.376973e-05
[1358,] 0.0002064137 0.0001731514 5.769090e-05
[1359,] 0.0002064136 0.0001922634 6.408711e-05
[1360,] 0.0002064137 0.0001773513 5.908837e-05
[1361,] 0.0002064135 0.0001892336 6.308614e-05
[1362,] 0.0002064136 0.0002085493 6.949913e-05
[1363,] 0.0002064135 0.0001966786 6.556018e-05
[1364,] 0.0002064135 0.0001814085 6.047698e-05
[1365,] 0.0002064136 0.0003675098 1.224000e-04
[1366,] 0.0002064136 0.0002523917 8.410187e-05
[1367,] 0.0002064136 0.0002683588 8.945166e-05
[1368,] 0.0002064136 0.0001710210 5.700512e-05
[1369,] 0.0002064136 0.0001624463 5.415772e-05
[1370,] 0.0002064136 0.0002301525 7.676738e-05
[1371,] 0.0002064136 0.0003019224 1.006325e-04
[1372,] 0.0002064136 0.0001850158 6.166340e-05
[1373,] 0.0002064136 0.0001552401 5.175365e-05
[1374,] 0.0002064136 0.0001570484 5.235006e-05
[1375,] 0.0002064137 0.0001818905 6.060342e-05
[1376,] 0.0002064137 0.0001799690 5.996291e-05
[1377,] 0.0002064137 0.0001806292 6.018251e-05
[1378,] 0.0002064135 0.0002035307 6.785184e-05
[1379,] 0.0002064137 0.0001906075 6.350242e-05
[1380,] 0.0002064137 0.0001813885 6.043574e-05
[1381,] 0.0002064137 0.0001817981 6.057191e-05
[1382,] 0.0002064136 0.0002071747 6.906209e-05
[1383,] 0.0002064137 0.0001813774 6.043112e-05
[1384,] 0.0002064136 0.0001835828 6.118839e-05
[1385,] 0.0002064135 0.0002072299 6.909697e-05
[1386,] 0.0002064135 0.0002050120 6.834861e-05
[1387,] 0.0002064136 0.0001853492 6.178289e-05
[1388,] 0.0002064136 0.0001853510 6.178357e-05
[1389,] 0.0002064136 0.0002074693 6.916027e-05
[1390,] 0.0002064135 0.0001762412 5.875789e-05
[1391,] 0.0002064136 0.0002610856 8.701889e-05
[1392,] 0.0002064136 0.0002566000 8.552236e-05
[1393,] 0.0002064136 0.0001554098 5.181226e-05
[1394,] 0.0002064137 0.0001884882 6.279783e-05
[1395,] 0.0002064135 0.0002702944 9.012049e-05
[1396,] 0.0002064135 0.0002594802 8.651622e-05
[1397,] 0.0002064137 0.0001853588 6.175670e-05
[1398,] 0.0002064136 0.0002008604 6.695713e-05
[1399,] 0.0002064136 0.0001835304 6.117285e-05
[1400,] 0.0002064135 0.0002158712 7.197551e-05
[1401,] 0.0002064137 0.0001865141 6.213733e-05
[1402,] 0.0002064137 0.0001851250 6.167764e-05
[1403,] 0.0002064137 0.0001916634 6.385294e-05
[1404,] 0.0002064137 0.0001889236 6.294151e-05
[1405,] 0.0002064137 0.0001873707 6.242472e-05
[1406,] 0.0002064136 0.0002650479 8.833804e-05
[1407,] 0.0002064137 0.0001856831 6.186360e-05
[1408,] 0.0002064136 0.0002093442 6.978135e-05
[1409,] 0.0002064136 0.0003332140 1.110031e-04
[1410,] 0.0002064137 0.0001903421 6.341397e-05
[1411,] 0.0002064137 0.0001904004 6.343296e-05
[1412,] 0.0002064137 0.0001881549 6.268097e-05
[1413,] 0.0002064136 0.0002208116 7.363211e-05
[1414,] 0.0002064136 0.0001857209 6.190687e-05
[1415,] 0.0002064136 0.0001924699 6.418709e-05
[1416,] 0.0002064136 0.0001913517 6.378124e-05
[1417,] 0.0002064136 0.0001800192 6.001784e-05
[1418,] 0.0002064136 0.0001823025 6.075416e-05
[1419,] 0.0002064136 0.0001814614 6.048153e-05
[1420,] 0.0002064140 0.0001942750 6.475755e-05
[1421,] 0.0002064137 0.0001490425 4.968161e-05
[1422,] 0.0002064136 0.0001645162 5.483464e-05
[1423,] 0.0002064136 0.0001864508 6.217353e-05
[1424,] 0.0002064136 0.0001821894 6.072646e-05
[1425,] 0.0002064137 0.0001726953 5.754159e-05
[1426,] 0.0002064136 0.0001766230 5.886868e-05
[1427,] 0.0002064136 0.0001497190 4.991114e-05
[1428,] 0.0002064135 0.0001830272 6.100718e-05
[1429,] 0.0002064135 0.0001850246 6.167268e-05
[1430,] 0.0002064136 0.0001736487 5.788095e-05
[1431,] 0.0002064136 0.0001553702 5.179102e-05
[1432,] 0.0002064136 0.0001736011 5.786018e-05
[1433,] 0.0002064137 0.0001501415 5.004321e-05
[1434,] 0.0002064136 0.0001886999 6.288723e-05
[1435,] 0.0002064136 0.0001862757 6.209588e-05
[1436,] 0.0002064136 0.0002122823 7.073512e-05
[1437,] 0.0002064136 0.0001627904 5.425785e-05
[1438,] 0.0002064136 0.0001847977 6.158372e-05
[1439,] 0.0002064135 0.0001935272 6.451639e-05
[1440,] 0.0002064136 0.0001537912 5.126115e-05
[1441,] 0.0002064135 0.0001806226 6.020589e-05
[1442,] 0.0002064137 0.0001692426 5.640253e-05
[1443,] 0.0002064137 0.0001803361 6.007333e-05
[1444,] 0.0002064136 0.0001629226 5.431917e-05
[1445,] 0.0002064138 0.0001496462 4.987573e-05
[1446,] 0.0002064137 0.0001885068 6.284508e-05
[1447,] 0.0002064136 0.0002002988 6.676622e-05
[1448,] 0.0002064136 0.0001836194 6.120203e-05
[1449,] 0.0002064136 0.0001699056 5.663560e-05
[1450,] 0.0002064139 0.0001606414 5.355714e-05
[1451,] 0.0002064136 0.0002300969 7.669416e-05
[1452,] 0.0002064136 0.0002464703 8.215276e-05
[1453,] 0.0002064138 0.0001986232 6.624329e-05
[1454,] 0.0002064135 0.0002036128 6.786875e-05
[1455,] 0.0002064135 0.0002036128 6.786903e-05
[1456,] 0.0002064136 0.0001619925 5.399949e-05
[1457,] 0.0002064136 0.0002031740 6.773175e-05
[1458,] 0.0002064135 0.0003390959 1.130765e-04
[1459,] 0.0002064136 0.0001974856 6.583022e-05
[1460,] 0.0002064136 0.0001921876 6.404223e-05
[1461,] 0.0002064138 0.0005595556 1.861673e-04
[1462,] 0.0002064136 0.0001990880 6.636344e-05
[1463,] 0.0002064135 0.0001838234 6.127450e-05
[1464,] 0.0002064136 0.0001901694 6.339551e-05
[1465,] 0.0002064136 0.0001583836 5.279724e-05
[1466,] 0.0002064135 0.0001846128 6.153588e-05
[1467,] 0.0002064136 0.0002304247 7.681637e-05
[1468,] 0.0002064135 0.0001850567 6.168384e-05
[1469,] 0.0002064136 0.0001741023 5.803241e-05
[1470,] 0.0002064135 0.0001844950 6.149683e-05
[1471,] 0.0002064136 0.0001588467 5.295191e-05
[1472,] 0.0002064136 0.0001657953 5.526048e-05
[1473,] 0.0002064135 0.0001758201 5.861148e-05
[1474,] 0.0002064135 0.0001838707 6.128895e-05
[1475,] 0.0002064136 0.0002011482 6.704112e-05
[1476,] 0.0002064135 0.0001841606 6.138540e-05
[1477,] 0.0002064136 0.0003316352 1.105665e-04
[1478,] 0.0002064135 0.0001826026 6.086699e-05
[1479,] 0.0002064135 0.0001843112 6.143761e-05
[1480,] 0.0002064136 0.0002120393 7.068664e-05
[1481,] 0.0002064135 0.0001832456 6.108341e-05
[1482,] 0.0002064136 0.0001765509 5.885993e-05
[1483,] 0.0002064136 0.0002601203 8.672040e-05
[1484,] 0.0002064136 0.0002589396 8.630199e-05
[1485,] 0.0002064137 0.0001600275 5.333028e-05
[1486,] 0.0002064136 0.0001847643 6.158616e-05
[1487,] 0.0002064139 0.0001963353 6.542174e-05
[1488,] 0.0002064137 0.0002756432 9.177598e-05
[1489,] 0.0002064136 0.0001576643 5.255604e-05
[1490,] 0.0002064138 0.0001737235 5.789118e-05
[1491,] 0.0002064138 0.0002000003 6.661662e-05
[1492,] 0.0002064136 0.0001788728 5.962293e-05
[1493,] 0.0002064136 0.0001622528 5.408860e-05
[1494,] 0.0002064139 0.0001788693 5.961765e-05
[1495,] 0.0002064136 0.0001876537 6.256501e-05
[1496,] 0.0002064140 0.0001966306 6.551584e-05
[1497,] 0.0002064136 0.0001527430 5.091804e-05
[1498,] 0.0002064136 0.0002013988 6.712901e-05
[1499,] 0.0002064137 0.0001710669 5.701700e-05
[1500,] 0.0002064137 0.0001749562 5.829713e-05
[1501,] 0.0002064139 0.0001980882 6.599839e-05
[1502,] 0.0002064136 0.0001512116 5.040665e-05
[1503,] 0.0002064139 0.0001999477 6.660346e-05
[1504,] 0.0002064139 0.0001625551 5.417293e-05
[1505,] 0.0002064137 0.0001978918 6.597136e-05
[1506,] 0.0002064139 0.0002302807 7.667694e-05
[1507,] 0.0002064137 0.0001723703 5.743913e-05
[1508,] 0.0002064137 0.0001784881 5.947147e-05
[1509,] 0.0002064136 0.0001744704 5.816620e-05
[1510,] 0.0002064136 0.0001745718 5.819980e-05
[1511,] 0.0002064136 0.0001765914 5.887438e-05
[1512,] 0.0002064136 0.0001725961 5.753896e-05
[1513,] 0.0002064141 0.0003788332 1.265663e-04
[1514,] 0.0002064142 0.0001646887 5.493881e-05
[1515,] 0.0002064135 0.0001703687 5.678300e-05
[1516,] 0.0002064138 0.0001839086 6.127884e-05
[1517,] 0.0002064136 0.0001520690 5.068810e-05
[1518,] 0.0002064136 0.0001612331 5.374698e-05
[1519,] 0.0002064137 0.0001609555 5.364877e-05
[1520,] 0.0002064136 0.0002563677 8.548220e-05
[1521,] 0.0002064137 0.0001860152 6.199685e-05
[1522,] 0.0002064136 0.0002216976 7.387729e-05
[1523,] 0.0002064136 0.0002136897 7.124914e-05
[1524,] 0.0002064136 0.0002179607 7.263305e-05
[1525,] 0.0002064136 0.0002087876 6.961082e-05
[1526,] 0.0002064136 0.0002877167 9.585505e-05
[1527,] 0.0002064137 0.0001985091 6.613839e-05
[1528,] 0.0002064137 0.0001879010 6.262574e-05
[1529,] 0.0002064136 0.0001845088 6.150105e-05
[1530,] 0.0002064135 0.0001536075 5.120296e-05
[1531,] 0.0002064136 0.0002120433 7.068115e-05
[1532,] 0.0002064137 0.0001894759 6.314389e-05
[1533,] 0.0002064136 0.0001748251 5.827080e-05
[1534,] 0.0002064136 0.0001890667 6.302234e-05
[1535,] 0.0002064136 0.0001901917 6.338916e-05
[1536,] 0.0002064137 0.0001671290 5.572581e-05
[1537,] 0.0002064136 0.0001880763 6.268577e-05
[1538,] 0.0002064136 0.0001910777 6.368366e-05
[1539,] 0.0002064136 0.0001741165 5.805219e-05
[1540,] 0.0002064136 0.0001685456 5.619504e-05
[1541,] 0.0002064136 0.0001919482 6.398244e-05
[1542,] 0.0002064138 0.0001859692 6.202394e-05
[1543,] 0.0002064138 0.0001836946 6.126277e-05
[1544,] 0.0002064136 0.0001830337 6.100733e-05
[1545,] 0.0002064138 0.0001997158 6.661667e-05
[1546,] 0.0002064136 0.0002471487 8.240238e-05
[1547,] 0.0002064138 0.0001982683 6.613586e-05
[1548,] 0.0002064136 0.0001638471 5.461936e-05
[1549,] 0.0002064136 0.0001636501 5.455326e-05
[1550,] 0.0002064136 0.0001697573 5.657098e-05
[1551,] 0.0002064136 0.0003049963 1.016887e-04
[1552,] 0.0002064136 0.0002427858 8.094813e-05
[1553,] 0.0002064136 0.0001649762 5.499864e-05
[1554,] 0.0002064136 0.0002037874 6.792530e-05
[1555,] 0.0002064136 0.0001836423 6.120868e-05
[1556,] 0.0002064136 0.0001829786 6.098870e-05
[1557,] 0.0002064136 0.0002371980 7.904214e-05
[1558,] 0.0002064136 0.0001646653 5.489365e-05
[1559,] 0.0002064136 0.0001666490 5.555765e-05
[1560,] 0.0002064136 0.0001998919 6.665332e-05
[1561,] 0.0002064136 0.0001520816 5.068884e-05
[1562,] 0.0002064137 0.0001623540 5.412504e-05
[1563,] 0.0002064137 0.0001714541 5.716669e-05
[1564,] 0.0002064135 0.0001485169 4.950522e-05
[1565,] 0.0002064136 0.0001666845 5.556884e-05
[1566,] 0.0002064135 0.0001533847 5.112784e-05
[1567,] 0.0002064137 0.0001666346 5.555630e-05
[1568,] 0.0002064135 0.0001534759 5.115824e-05
[1569,] 0.0002064136 0.0001660702 5.535691e-05
[1570,] 0.0002064136 0.0001818028 6.059966e-05
[1571,] 0.0002064136 0.0001955668 6.518934e-05
[1572,] 0.0002064138 0.0001641923 5.471874e-05
[1573,] 0.0002064135 0.0001907988 6.359961e-05
[1574,] 0.0002064135 0.0001892473 6.308280e-05
[1575,] 0.0002064138 0.0001524164 5.081237e-05
[1576,] 0.0002064137 0.0002992698 9.964283e-05
[1577,] 0.0002064136 0.0001949222 6.497328e-05
[1578,] 0.0002064138 0.0001528937 5.097319e-05
[1579,] 0.0002064138 0.0001537498 5.126029e-05
[1580,] 0.0002064139 0.0001495323 4.985241e-05
[1581,] 0.0002064136 0.0002094153 6.979118e-05
[1582,] 0.0002064137 0.0003396451 1.130718e-04
[1583,] 0.0002064136 0.0001819207 6.063548e-05
[1584,] 0.0002064138 0.0001601512 5.339089e-05
[1585,] 0.0002064137 0.0001545531 5.152837e-05
[1586,] 0.0002064138 0.0001575046 5.249337e-05
[1587,] 0.0002064138 0.0001673692 5.576067e-05
[1588,] 0.0002064142 0.0002017781 6.716856e-05
[1589,] 0.0002064139 0.0002378633 7.918274e-05
[1590,] 0.0002064136 0.0001992698 6.642238e-05
[1591,] 0.0002064136 0.0002021647 6.739140e-05
[1592,] 0.0002064136 0.0001760859 5.868711e-05
[1593,] 0.0002064136 0.0003104265 1.034520e-04
[1594,] 0.0002064136 0.0001854744 6.183127e-05
[1595,] 0.0002064136 0.0001640956 5.469856e-05
[1596,] 0.0002064136 0.0002053412 6.844394e-05
[1597,] 0.0002064136 0.0001984841 6.616180e-05
[1598,] 0.0002064136 0.0001788645 5.962105e-05
[1599,] 0.0002064136 0.0001705983 5.687509e-05
[1600,] 0.0002064136 0.0002059030 6.860842e-05
[1601,] 0.0002064136 0.0002662253 8.875653e-05
[1602,] 0.0002064136 0.0002669039 8.898261e-05
[1603,] 0.0002064136 0.0001801478 6.005080e-05
[1604,] 0.0002064136 0.0001990267 6.633208e-05
[1605,] 0.0002064136 0.0002028672 6.760862e-05
[1606,] 0.0002064136 0.0002020107 6.733697e-05
[1607,] 0.0002064136 0.0001855623 6.185972e-05
[1608,] 0.0002064136 0.0001535954 5.119551e-05
[1609,] 0.0002064136 0.0001506127 5.020391e-05
[1610,] 0.0002064138 0.0001684988 5.619621e-05
[1611,] 0.0002064136 0.0001784234 5.947330e-05
[1612,] 0.0002064139 0.0001863561 6.212068e-05
[1613,] 0.0002064136 0.0001547992 5.159472e-05
[1614,] 0.0002064136 0.0001952670 6.508084e-05
[1615,] 0.0002064136 0.0002022451 6.741549e-05
[1616,] 0.0002064136 0.0002691641 8.973034e-05
[1617,] 0.0002064136 0.0001939204 6.463283e-05
[1618,] 0.0002064136 0.0001972669 6.574426e-05
[1619,] 0.0002064136 0.0002028944 6.764219e-05
[1620,] 0.0002064136 0.0002002572 6.676389e-05
[1621,] 0.0002064136 0.0001569769 5.231582e-05
[1622,] 0.0002064136 0.0001922452 6.407519e-05
[1623,] 0.0002064136 0.0001903029 6.342900e-05
[1624,] 0.0002064136 0.0001921147 6.402934e-05
[1625,] 0.0002064136 0.0001515117 5.050242e-05
[1626,] 0.0002064136 0.0001993125 6.643558e-05
[1627,] 0.0002064136 0.0002023545 6.745227e-05
[1628,] 0.0002064136 0.0001993038 6.643274e-05
[1629,] 0.0002064136 0.0001993038 6.643274e-05
[1630,] 0.0002064137 0.0001551639 5.171190e-05
[1631,] 0.0002064137 0.0001558899 5.195282e-05
[1632,] 0.0002064136 0.0001755804 5.854423e-05
[1633,] 0.0002064137 0.0001534357 5.113723e-05
[1634,] 0.0002064136 0.0001902911 6.342502e-05
[1635,] 0.0002064136 0.0001881746 6.271882e-05
[1636,] 0.0002064137 0.0001556108 5.186031e-05
[1637,] 0.0002064136 0.0001944331 6.480116e-05
[1638,] 0.0002064136 0.0001626757 5.421119e-05
[1639,] 0.0002064142 0.0001999199 6.669846e-05
[1640,] 0.0002064136 0.0001913899 6.379103e-05
[1641,] 0.0002064136 0.0001511326 5.037561e-05
[1642,] 0.0002064136 0.0001605296 5.351818e-05
[1643,] 0.0002064136 0.0001621363 5.403258e-05
[1644,] 0.0002064136 0.0001898208 6.326887e-05
[1645,] 0.0002064136 0.0001659550 5.530272e-05
[1646,] 0.0002064136 0.0001602283 5.339710e-05
[1647,] 0.0002064136 0.0001592494 5.307182e-05
[1648,] 0.0002064136 0.0001910137 6.366537e-05
[1649,] 0.0002064136 0.0001724897 5.748068e-05
[1650,] 0.0002064140 0.0001828322 6.099926e-05
[1651,] 0.0002064136 0.0001708931 5.694554e-05
[1652,] 0.0002064136 0.0001523845 5.079493e-05
[1653,] 0.0002064137 0.0001632092 5.438689e-05
[1654,] 0.0002064137 0.0001633047 5.441863e-05
[1655,] 0.0002064136 0.0001899348 6.330591e-05
[1656,] 0.0002064137 0.0001504159 5.013425e-05
[1657,] 0.0002064137 0.0001499506 4.998042e-05
[1658,] 0.0002064136 0.0001532832 5.109419e-05
[1659,] 0.0002064136 0.0001540942 5.136397e-05
[1660,] 0.0002064137 0.0001563252 5.209743e-05
[1661,] 0.0002064137 0.0001577513 5.257169e-05
[1662,] 0.0002064137 0.0001573122 5.242548e-05
[1663,] 0.0002064137 0.0001613265 5.376073e-05
[1664,] 0.0002064137 0.0001606257 5.352801e-05
[1665,] 0.0002064137 0.0001600649 5.334174e-05
[1666,] 0.0002064136 0.0001995611 6.651963e-05
[1667,] 0.0002064136 0.0001565463 5.218884e-05
[1668,] 0.0002064136 0.0001525287 5.084163e-05
[1669,] 0.0002064136 0.0001911194 6.368986e-05
[1670,] 0.0002064136 0.0001654894 5.515836e-05
[1671,] 0.0002064136 0.0001511296 5.037721e-05
[1672,] 0.0002064141 0.0001910715 6.364068e-05
[1673,] 0.0002064136 0.0001666262 5.554113e-05
[1674,] 0.0002064136 0.0001949406 6.497818e-05
[1675,] 0.0002064136 0.0001902955 6.343130e-05
[1676,] 0.0002064136 0.0001874299 6.247687e-05
[1677,] 0.0002064136 0.0001874937 6.249811e-05
[1678,] 0.0002064136 0.0001890226 6.300593e-05
[1679,] 0.0002064136 0.0001873512 6.245056e-05
[1680,] 0.0002064136 0.0001839943 6.132509e-05
[1681,] 0.0002064136 0.0001863299 6.211012e-05
[1682,] 0.0002064136 0.0001644157 5.480450e-05
[1683,] 0.0002064136 0.0001886246 6.287510e-05
[1684,] 0.0002064136 0.0001862312 6.207711e-05
[1685,] 0.0002064137 0.0001838595 6.130847e-05
[1686,] 0.0002064136 0.0001941244 6.470589e-05
[1687,] 0.0002064136 0.0001862856 6.209521e-05
[1688,] 0.0002064136 0.0002026761 6.756583e-05
[1689,] 0.0002064136 0.0001688104 5.627234e-05
[1690,] 0.0002064136 0.0001699467 5.665849e-05
[1691,] 0.0002064136 0.0002218114 7.394821e-05
[1692,] 0.0002064136 0.0001686562 5.622257e-05
[1693,] 0.0002064136 0.0001633472 5.445137e-05
[1694,] 0.0002064136 0.0001874459 6.248186e-05
[1695,] 0.0002064137 0.0002257353 7.520664e-05
[1696,] 0.0002064137 0.0001812867 6.041061e-05
[1697,] 0.0002064136 0.0002008683 6.692265e-05
[1698,] 0.0002064137 0.0001484953 4.950103e-05
[1699,] 0.0002064138 0.0001694474 5.651326e-05
[1700,] 0.0002064136 0.0001682174 5.608191e-05
[1701,] 0.0002064137 0.0001740479 5.801303e-05
[1702,] 0.0002064136 0.0001728418 5.760296e-05
[1703,] 0.0002064136 0.0002779351 9.264956e-05
[1704,] 0.0002064136 0.0003618980 1.206126e-04
[1705,] 0.0002064136 0.0001870512 6.235032e-05
[1706,] 0.0002064136 0.0002279184 7.597349e-05
[1707,] 0.0002064137 0.0004354393 1.453471e-04
[1708,] 0.0002064136 0.0004795128 1.599934e-04
[1709,] 0.0002064138 0.0002373169 7.919174e-05
[1710,] 0.0002064136 0.0001503641 5.012122e-05
[1711,] 0.0002064136 0.0001995042 6.650294e-05
[1712,] 0.0002064135 0.0001560675 5.202591e-05
[1713,] 0.0002064136 0.0001784142 5.947493e-05
[1714,] 0.0002064136 0.0001567726 5.225656e-05
[1715,] 0.0002064136 0.0001981130 6.601687e-05
[1716,] 0.0002064136 0.0001642270 5.474145e-05
[1717,] 0.0002064136 0.0002011697 6.705926e-05
[1718,] 0.0002064136 0.0002208327 7.361143e-05
[1719,] 0.0002064136 0.0001709985 5.699095e-05
[1720,] 0.0002064136 0.0002026417 6.755177e-05
[1721,] 0.0002064136 0.0001669488 5.564873e-05
[1722,] 0.0002064136 0.0002028576 6.761813e-05
[1723,] 0.0002064135 0.0001607835 5.359778e-05
[1724,] 0.0002064136 0.0002506761 8.355942e-05
[1725,] 0.0002064138 0.0001569340 5.232989e-05
[1726,] 0.0002064136 0.0001545276 5.150838e-05
[1727,] 0.0002064136 0.0002676520 8.923708e-05
[1728,] 0.0002064135 0.0001529746 5.099168e-05
[1729,] 0.0002064135 0.0001533606 5.112030e-05
[1730,] 0.0002064136 0.0002018593 6.728928e-05
[1731,] 0.0002064135 0.0002169359 7.232818e-05
[1732,] 0.0002064135 0.0001969139 6.563822e-05
[1733,] 0.0002064135 0.0001622664 5.409019e-05
[1734,] 0.0002064136 0.0001751877 5.839868e-05
[1735,] 0.0002064135 0.0001963368 6.545303e-05
[1736,] 0.0002064136 0.0001761987 5.873979e-05
[1737,] 0.0002064136 0.0001944248 6.481081e-05
[1738,] 0.0002064136 0.0001725870 5.751647e-05
[1739,] 0.0002064137 0.0001799876 6.000912e-05
[1740,] 0.0002064137 0.0001741505 5.805955e-05
[1741,] 0.0002064136 0.0001890472 6.300794e-05
[1742,] 0.0002064136 0.0001573520 5.244379e-05
[1743,] 0.0002064136 0.0002020274 6.734202e-05
[1744,] 0.0002064136 0.0001553578 5.178351e-05
[1745,] 0.0002064136 0.0002613751 8.716859e-05
[1746,] 0.0002064135 0.0002516951 8.389002e-05
[1747,] 0.0002064137 0.0001680491 5.603314e-05
[1748,] 0.0002064137 0.0001696464 5.654608e-05
[1749,] 0.0002064137 0.0002381564 7.943972e-05
[1750,] 0.0002064137 0.0002345409 7.823787e-05
[1751,] 0.0002064136 0.0002026928 6.756655e-05
[1752,] 0.0002064137 0.0001714038 5.715390e-05
[1753,] 0.0002064137 0.0002474202 8.253293e-05
[1754,] 0.0002064136 0.0001676585 5.588811e-05
[1755,] 0.0002064136 0.0002124602 7.084644e-05
[1756,] 0.0002064136 0.0001698886 5.663532e-05
[1757,] 0.0002064135 0.0002272303 7.572562e-05
[1758,] 0.0002064136 0.0001774459 5.913669e-05
[1759,] 0.0002064136 0.0002211140 7.372950e-05
[1760,] 0.0002064138 0.0001838352 6.128224e-05
[1761,] 0.0002064135 0.0002232850 7.441436e-05
[1762,] 0.0002064138 0.0001818067 6.061130e-05
[1763,] 0.0002064137 0.0001955923 6.524384e-05
[1764,] 0.0002064135 0.0002411870 8.037819e-05
[1765,] 0.0002064135 0.0002268087 7.558537e-05
[1766,] 0.0002064137 0.0001925913 6.424111e-05
[1767,] 0.0002064137 0.0001964126 6.551924e-05
[1768,] 0.0002064138 0.0001817993 6.060871e-05
[1769,] 0.0002064137 0.0002272502 7.582069e-05
[1770,] 0.0002064137 0.0006077814 2.028060e-04
[1771,] 0.0002064138 0.0001679077 5.595310e-05
[1772,] 0.0002064136 0.0001570778 5.235838e-05
[1773,] 0.0002064136 0.0001974335 6.581782e-05
[1774,] 0.0002064137 0.0001748435 5.830430e-05
[1775,] 0.0002064136 0.0001912356 6.374804e-05
[1776,] 0.0002064137 0.0001844516 6.151257e-05
[1777,] 0.0002064137 0.0001835755 6.121955e-05
[1778,] 0.0002064135 0.0002723891 9.076284e-05
[1779,] 0.0002064136 0.0003072545 1.024588e-04
[1780,] 0.0002064136 0.0001736551 5.787598e-05
[1781,] 0.0002064137 0.0001792554 5.977354e-05
[1782,] 0.0002064137 0.0001678255 5.591899e-05
[1783,] 0.0002064137 0.0001686738 5.620094e-05
[1784,] 0.0002064137 0.0001806366 6.023805e-05
[1785,] 0.0002064137 0.0001790218 5.969910e-05
[1786,] 0.0002064137 0.0001791150 5.973159e-05
[1787,] 0.0002064136 0.0001905956 6.353400e-05
[1788,] 0.0002064136 0.0003099668 1.033645e-04
[1789,] 0.0002064137 0.0001776268 5.923316e-05
[1790,] 0.0002064137 0.0001785614 5.954448e-05
[1791,] 0.0002064137 0.0001791799 5.975091e-05
[1792,] 0.0002064137 0.0001856162 6.190010e-05
[1793,] 0.0002064137 0.0001827040 6.092742e-05
[1794,] 0.0002064136 0.0002009405 6.697729e-05
[1795,] 0.0002064139 0.0001769596 5.895119e-05
[1796,] 0.0002064137 0.0001815391 6.053882e-05
[1797,] 0.0002064137 0.0001859026 6.199581e-05
[1798,] 0.0002064136 0.0001909807 6.366292e-05
[1799,] 0.0002064139 0.0001774040 5.909939e-05
[1800,] 0.0002064136 0.0001752472 5.840627e-05
[1801,] 0.0002064136 0.0002421839 8.074230e-05
[1802,] 0.0002064136 0.0001734465 5.780726e-05
[1803,] 0.0002064137 0.0001773439 5.913725e-05
[1804,] 0.0002064139 0.0001774057 5.910021e-05
[1805,] 0.0002064136 0.0003232836 1.078077e-04
[1806,] 0.0002064136 0.0001907232 6.357667e-05
[1807,] 0.0002064137 0.0001822026 6.076145e-05
[1808,] 0.0002064137 0.0001822026 6.076153e-05
[1809,] 0.0002064135 0.0002428858 8.093403e-05
[1810,] 0.0002064136 0.0001906242 6.354369e-05
[1811,] 0.0002064135 0.0002383185 7.941401e-05
[1812,] 0.0002064139 0.0001794334 5.977322e-05
[1813,] 0.0002064137 0.0001766856 5.891945e-05
[1814,] 0.0002064137 0.0001705845 5.683603e-05
[1815,] 0.0002064137 0.0001773099 5.912752e-05
[1816,] 0.0002064137 0.0001691737 5.636704e-05
[1817,] 0.0002064136 0.0001754216 5.846339e-05
[1818,] 0.0002064136 0.0003184176 1.061826e-04
[1819,] 0.0002064137 0.0001692563 5.639405e-05
[1820,] 0.0002064135 0.0002313903 7.710486e-05
[1821,] 0.0002064137 0.0001699593 5.662762e-05
[1822,] 0.0002064138 0.0001690661 5.632998e-05
[1823,] 0.0002064136 0.0001750867 5.835055e-05
[1824,] 0.0002064136 0.0001898521 6.328166e-05
[1825,] 0.0002064139 0.0001685432 5.620569e-05
[1826,] 0.0002064138 0.0001632551 5.443012e-05
[1827,] 0.0002064136 0.0003197962 1.066481e-04
[1828,] 0.0002064139 0.0001524341 5.081078e-05
[1829,] 0.0002064139 0.0001524160 5.080517e-05
[1830,] 0.0002064139 0.0001525188 5.083722e-05
[1831,] 0.0002064136 0.0002165558 7.216020e-05
[1832,] 0.0002064136 0.0001981685 6.603385e-05
[1833,] 0.0002064138 0.0001525613 5.085091e-05
[1834,] 0.0002064136 0.0001891908 6.306661e-05
[1835,] 0.0002064139 0.0001520387 5.067595e-05
[1836,] 0.0002064136 0.0001578159 5.259635e-05
[1837,] 0.0002064138 0.0001525364 5.084294e-05
[1838,] 0.0002064139 0.0001526227 5.087082e-05
[1839,] 0.0002064139 0.0001527049 5.089757e-05
[1840,] 0.0002064140 0.0001704300 5.682718e-05
[1841,] 0.0002064139 0.0001526314 5.087431e-05
[1842,] 0.0002064136 0.0001895599 6.319043e-05
[1843,] 0.0002064136 0.0001936960 6.454537e-05
[1844,] 0.0002064136 0.0001972020 6.571326e-05
[1845,] 0.0002064136 0.0001583438 5.277120e-05
[1846,] 0.0002064141 0.0002005233 6.691560e-05
[1847,] 0.0002064136 0.0001566291 5.220126e-05
[1848,] 0.0002064136 0.0001991980 6.640876e-05
[1849,] 0.0002064140 0.0001523275 5.077038e-05
[1850,] 0.0002064137 0.0001718863 5.729061e-05
[1851,] 0.0002064139 0.0001762569 5.870509e-05
[1852,] 0.0002064139 0.0001767430 5.886650e-05
[1853,] 0.0002064140 0.0001535714 5.117705e-05
[1854,] 0.0002064140 0.0001626804 5.420760e-05
[1855,] 0.0002064139 0.0001688804 5.625381e-05
[1856,] 0.0002064136 0.0001572918 5.242064e-05
[1857,] 0.0002064136 0.0002112434 7.042198e-05
[1858,] 0.0002064136 0.0001880862 6.269968e-05
[1859,] 0.0002064136 0.0001821499 6.071657e-05
[1860,] 0.0002064137 0.0001504086 5.014218e-05
[1861,] 0.0002064141 0.0001670996 5.569544e-05
[1862,] 0.0002064138 0.0001638914 5.465519e-05
[1863,] 0.0002064136 0.0001574745 5.248158e-05
[1864,] 0.0002064136 0.0001571514 5.237440e-05
[1865,] 0.0002064136 0.0001574646 5.247832e-05
[1866,] 0.0002064136 0.0001533683 5.111708e-05
[1867,] 0.0002064137 0.0001507937 5.027121e-05
[1868,] 0.0002064136 0.0001906519 6.355597e-05
[1869,] 0.0002064136 0.0001582909 5.275302e-05
[1870,] 0.0002064136 0.0001588411 5.293580e-05
[1871,] 0.0002064137 0.0002217730 7.395958e-05
[1872,] 0.0002064136 0.0001576524 5.254040e-05
[1873,] 0.0002064136 0.0001515309 5.051138e-05
[1874,] 0.0002064136 0.0001574737 5.248133e-05
[1875,] 0.0002064136 0.0001585868 5.285136e-05
[1876,] 0.0002064136 0.0001515495 5.051761e-05
[1877,] 0.0002064136 0.0001575656 5.251150e-05
[1878,] 0.0002064136 0.0001562357 5.206914e-05
[1879,] 0.0002064136 0.0001569672 5.231242e-05
[1880,] 0.0002064136 0.0001538173 5.126668e-05
[1881,] 0.0002064137 0.0001778875 5.931540e-05
[1882,] 0.0002064139 0.0001855973 6.181499e-05
[1883,] 0.0002064136 0.0001806432 6.022133e-05
[1884,] 0.0002064136 0.0001509890 5.032846e-05
[1885,] 0.0002064136 0.0001917320 6.392609e-05
[1886,] 0.0002064137 0.0001542620 5.141854e-05
[1887,] 0.0002064136 0.0002172175 7.238357e-05
[1888,] 0.0002064136 0.0001942464 6.475153e-05
[1889,] 0.0002064136 0.0002825844 9.425475e-05
[1890,] 0.0002064136 0.0002344817 7.818675e-05
[1891,] 0.0002064136 0.0001640275 5.467132e-05
[1892,] 0.0002064136 0.0001588623 5.296690e-05
[1893,] 0.0002064136 0.0002195267 7.318446e-05
[1894,] 0.0002064137 0.0001865904 6.218112e-05
[1895,] 0.0002064139 0.0001679749 5.599767e-05
[1896,] 0.0002064136 0.0001880333 6.267577e-05
[1897,] 0.0002064136 0.0001907142 6.357323e-05
[1898,] 0.0002064140 0.0001838998 6.132435e-05
[1899,] 0.0002064136 0.0002391097 7.969648e-05
[1900,] 0.0002064139 0.0001949507 6.501871e-05
[1901,] 0.0002064139 0.0001639198 5.462271e-05
[1902,] 0.0002064139 0.0002019134 6.735424e-05
[1903,] 0.0002064140 0.0001661396 5.539127e-05
[1904,] 0.0002064136 0.0001975285 6.585308e-05
[1905,] 0.0002064137 0.0001747142 5.823750e-05
[1906,] 0.0002064137 0.0001861536 6.206813e-05
[1907,] 0.0002064139 0.0001702269 5.674491e-05
[1908,] 0.0002064136 0.0002129853 7.100703e-05
[1909,] 0.0002064136 0.0002754270 9.180432e-05
[1910,] 0.0002064142 0.0001667558 5.560178e-05
[1911,] 0.0002064142 0.0001666364 5.556137e-05
[1912,] 0.0002064136 0.0001941665 6.472864e-05
[1913,] 0.0002064138 0.0001850076 6.166329e-05
[1914,] 0.0002064147 0.0001652938 5.511841e-05
[1915,] 0.0002064139 0.0001875638 6.249617e-05
[1916,] 0.0002064140 0.0001676958 5.590362e-05
[1917,] 0.0002064136 0.0001950084 6.500560e-05
[1918,] 0.0002064138 0.0002015379 6.719824e-05
[1919,] 0.0002064136 0.0001945655 6.485733e-05
[1920,] 0.0002064136 0.0001945820 6.486286e-05
[1921,] 0.0002064139 0.0001805004 6.019040e-05
[1922,] 0.0002064136 0.0002611231 8.701108e-05
[1923,] 0.0002064138 0.0002024060 6.749028e-05
[1924,] 0.0002064136 0.0001905161 6.350817e-05
[1925,] 0.0002064140 0.0001643468 5.479522e-05
[1926,] 0.0002064136 0.0001894587 6.315359e-05
[1927,] 0.0002064137 0.0002014694 6.717667e-05
[1928,] 0.0002064136 0.0001810548 6.034890e-05
[1929,] 0.0002064136 0.0001840061 6.131339e-05
[1930,] 0.0002064137 0.0002690985 8.962901e-05
[1931,] 0.0002064136 0.0001771806 5.905988e-05
[1932,] 0.0002064136 0.0001917018 6.390471e-05
[1933,] 0.0002064136 0.0002203373 7.345458e-05
[1934,] 0.0002064136 0.0001796243 5.987467e-05
[1935,] 0.0002064136 0.0001793430 5.978101e-05
[1936,] 0.0002064136 0.0002122148 7.072453e-05
[1937,] 0.0002064136 0.0001912504 6.375878e-05
[1938,] 0.0002064136 0.0002096897 6.990248e-05
[1939,] 0.0002064137 0.0001554113 5.181669e-05
[1940,] 0.0002064136 0.0001582051 5.272916e-05
[1941,] 0.0002064136 0.0001760359 5.868150e-05
[1942,] 0.0002064136 0.0002968530 9.898950e-05
[1943,] 0.0002064136 0.0003255786 1.085737e-04
[1944,] 0.0002064137 0.0001737865 5.795963e-05
[1945,] 0.0002064137 0.0002037091 6.795109e-05
[1946,] 0.0002064137 0.0001575248 5.251268e-05
[1947,] 0.0002064138 0.0001746059 5.823703e-05
[1948,] 0.0002064137 0.0001717948 5.729195e-05
[1949,] 0.0002064137 0.0001609937 5.367412e-05
[1950,] 0.0002064136 0.0001692702 5.642401e-05
[1951,] 0.0002064137 0.0001760668 5.871908e-05
[1952,] 0.0002064136 0.0001768395 5.894659e-05
[1953,] 0.0002064136 0.0002026744 6.755814e-05
[1954,] 0.0002064137 0.0001704723 5.685118e-05
[1955,] 0.0002064137 0.0001556048 5.185721e-05
[1956,] 0.0002064136 0.0002889688 9.636460e-05
[1957,] 0.0002064136 0.0002996433 9.992720e-05
[1958,] 0.0002064136 0.0001618214 5.392654e-05
[1959,] 0.0002064137 0.0001658338 5.526132e-05
[1960,] 0.0002064137 0.0001666994 5.559033e-05
[1961,] 0.0002064136 0.0003336804 1.112823e-04
[1962,] 0.0002064137 0.0001670395 5.566262e-05
[1963,] 0.0002064136 0.0001682646 5.608947e-05
[1964,] 0.0002064136 0.0001532748 5.108877e-05
[1965,] 0.0002064136 0.0002235714 7.453111e-05
[1966,] 0.0002064136 0.0003864169 1.288947e-04
[1967,] 0.0002064136 0.0003801919 1.268220e-04
[1968,] 0.0002064136 0.0002799479 9.337449e-05
[1969,] 0.0002064136 0.0004385488 1.463092e-04
[1970,] 0.0002064136 0.0001508779 5.029147e-05
[1971,] 0.0002064136 0.0001562246 5.206489e-05
[1972,] 0.0002064136 0.0002495286 8.321394e-05
[1973,] 0.0002064136 0.0002490676 8.305962e-05
[1974,] 0.0002064136 0.0003026007 1.009389e-04
[1975,] 0.0002064136 0.0002507258 8.361609e-05
[1976,] 0.0002064136 0.0002506824 8.360169e-05
[1977,] 0.0002064136 0.0002505714 8.356784e-05
[1978,] 0.0002064136 0.0002439062 8.134233e-05
[1979,] 0.0002064136 0.0001838009 6.128850e-05
[1980,] 0.0002064136 0.0001663891 5.547632e-05
[1981,] 0.0002064137 0.0001986236 6.623035e-05
[1982,] 0.0002064136 0.0001558768 5.196254e-05
[1983,] 0.0002064136 0.0001961915 6.542118e-05
[1984,] 0.0002064136 0.0001822732 6.078192e-05
[1985,] 0.0002064136 0.0001822732 6.078225e-05
[1986,] 0.0002064136 0.0002724253 9.087174e-05
[1987,] 0.0002064139 0.0002749139 9.178051e-05
[1988,] 0.0002064136 0.0002103320 7.009201e-05
[1989,] 0.0002064136 0.0002068359 6.892837e-05
[1990,] 0.0002064139 0.0002268035 7.551993e-05
[1991,] 0.0002064136 0.0001827649 6.092538e-05
[1992,] 0.0002064136 0.0002033477 6.776517e-05
[1993,] 0.0002064136 0.0001696931 5.658148e-05
[1994,] 0.0002064136 0.0002010077 6.698628e-05
[1995,] 0.0002064136 0.0001965770 6.554667e-05
[1996,] 0.0002064136 0.0002036850 6.787707e-05
[1997,] 0.0002064136 0.0001601674 5.339022e-05
[1998,] 0.0002064136 0.0002014383 6.713037e-05
[1999,] 0.0002064136 0.0001850446 6.168591e-05
[2000,] 0.0002064136 0.0001985208 6.618094e-05
[2001,] 0.0002064136 0.0001847466 6.158350e-05
[2002,] 0.0002064136 0.0001985048 6.615261e-05
[2003,] 0.0002064136 0.0001959101 6.528809e-05
[2004,] 0.0002064136 0.0001833197 6.111073e-05
[2005,] 0.0002064136 0.0001812152 6.041997e-05
[2006,] 0.0002064136 0.0002000406 6.666356e-05
[2007,] 0.0002064136 0.0001956245 6.519218e-05
[2008,] 0.0002064136 0.0001980040 6.598436e-05
[2009,] 0.0002064136 0.0001799463 5.999682e-05
[2010,] 0.0002064136 0.0001988631 6.627256e-05
[2011,] 0.0002064136 0.0001969332 6.562869e-05
[2012,] 0.0002064136 0.0001655452 5.518868e-05
[2013,] 0.0002064136 0.0002201336 7.338478e-05
[2014,] 0.0002064136 0.0001993293 6.642691e-05
[2015,] 0.0002064136 0.0001985399 6.616433e-05
[2016,] 0.0002064136 0.0002010449 6.699904e-05
[2017,] 0.0002064137 0.0001595951 5.320761e-05
[2018,] 0.0002064136 0.0002047641 6.823670e-05
[2019,] 0.0002064136 0.0001996217 6.652505e-05
[2020,] 0.0002064136 0.0001649674 5.499516e-05
[2021,] 0.0002064136 0.0001987493 6.623461e-05
[2022,] 0.0002064136 0.0002121933 7.075135e-05
[2023,] 0.0002064136 0.0002069447 6.896423e-05
[2024,] 0.0002064136 0.0001631846 5.439955e-05
[2025,] 0.0002064136 0.0002040515 6.803806e-05
[2026,] 0.0002064136 0.0001693325 5.645965e-05
[2027,] 0.0002064136 0.0002353568 7.847760e-05
[2028,] 0.0002064136 0.0001719595 5.733747e-05
[2029,] 0.0002064137 0.0001564966 5.217384e-05
[2030,] 0.0002064136 0.0002393564 7.981142e-05
[2031,] 0.0002064136 0.0002347728 7.828532e-05
[2032,] 0.0002064135 0.0002354412 7.850454e-05
[2033,] 0.0002064136 0.0002189191 7.294720e-05
[2034,] 0.0002064136 0.0005978120 1.991709e-04
[2035,] 0.0002064135 0.0002295375 7.652868e-05
[2036,] 0.0002064135 0.0002182180 7.274747e-05
[2037,] 0.0002064136 0.0003232837 1.077624e-04
[2038,] 0.0002064136 0.0004480875 1.494688e-04
[2039,] 0.0002064136 0.0001685306 5.618624e-05
[2040,] 0.0002064136 0.0001872308 6.240516e-05
[2041,] 0.0002064136 0.0003148660 1.049704e-04
[2042,] 0.0002064136 0.0003546102 1.182379e-04
[2043,] 0.0002064136 0.0003091745 1.030691e-04
[2044,] 0.0002064136 0.0003135165 1.045197e-04
[2045,] 0.0002064135 0.0002409875 8.034380e-05
[2046,] 0.0002064136 0.0003011780 1.004034e-04
[2047,] 0.0002064136 0.0003033779 1.011408e-04
[2048,] 0.0002064136 0.0003272389 1.090978e-04
[2049,] 0.0002064136 0.0001505924 5.019435e-05
[2050,] 0.0002064136 0.0003252487 1.084330e-04
[2051,] 0.0002064136 0.0001844021 6.146453e-05
[2052,] 0.0002064136 0.0002584683 8.620106e-05
[2053,] 0.0002064136 0.0001836237 6.121430e-05
[2054,] 0.0002064135 0.0002756753 9.187805e-05
[2055,] 0.0002064136 0.0003203452 1.068032e-04
[2056,] 0.0002064135 0.0002197638 7.325930e-05
[2057,] 0.0002064135 0.0002664619 8.880514e-05
[2058,] 0.0002064136 0.0003222841 1.074421e-04
[2059,] 0.0002064136 0.0001847272 6.157274e-05
[2060,] 0.0002064136 0.0002950166 9.835673e-05
[2061,] 0.0002064136 0.0002955361 9.852936e-05
[2062,] 0.0002064136 0.0003586571 1.195788e-04
[2063,] 0.0002064136 0.0003327280 1.109303e-04
[2064,] 0.0002064135 0.0002361085 7.871177e-05
[2065,] 0.0002064136 0.0001981631 6.606711e-05
[2066,] 0.0002064136 0.0001914096 6.379740e-05
```
