## Supplementary material for "Characterization of shared and ancestry-specific signals driving complex traits using multi-ancestry fine-mapping": s1_data.bim

```
20	chr20:1443658:G:A	0	1443658	A	G
20	chr20:1444433:A:G	0	1444433	G	A
20	chr20:1445748:C:T	0	1445748	T	C
20	chr20:1446216:A:G	0	1446216	G	A
20	chr20:1448490:C:T	0	1448490	T	C
20	chr20:1449559:C:T	0	1449559	T	C
20	chr20:1449747:T:A	0	1449747	A	T
20	chr20:1449905:T:C	0	1449905	C	T
20	chr20:1452183:A:G	0	1452183	G	A
20	chr20:1453435:C:T	0	1453435	T	C
20	chr20:1453723:G:A	0	1453723	A	G
20	chr20:1455800:T:A	0	1455800	A	T
20	chr20:1456503:A:G	0	1456503	G	A
20	chr20:1457585:C:T	0	1457585	T	C
20	chr20:1459797:A:G	0	1459797	G	A
20	chr20:1464875:T:C	0	1464875	C	T
20	chr20:1465176:C:T	0	1465176	T	C
20	chr20:1467296:C:G	0	1467296	G	C
20	chr20:1467721:T:G	0	1467721	G	T
20	chr20:1467832:C:T	0	1467832	T	C
20	chr20:1467930:A:G	0	1467930	G	A
20	chr20:1468063:T:C	0	1468063	C	T
20	chr20:1468793:T:G	0	1468793	G	T
20	chr20:1468850:A:C	0	1468850	C	A
20	chr20:1469918:A:AT	0	1469918	AT	A
20	chr20:1469978:C:G	0	1469978	G	C
20	chr20:1472079:T:C	0	1472079	C	T
20	chr20:1472812:C:T	0	1472812	T	C
20	chr20:1472867:C:G	0	1472867	G	C
20	chr20:1472873:C:T	0	1472873	T	C
20	chr20:1473506:T:C	0	1473506	C	T
20	chr20:1473609:A:G	0	1473609	G	A
20	chr20:1474523:T:C	0	1474523	C	T
20	chr20:1475165:C:T	0	1475165	T	C
20	chr20:1475434:G:A	0	1475434	A	G
20	chr20:1475496:C:T	0	1475496	T	C
20	chr20:1475880:G:A	0	1475880	A	G
20	chr20:1476400:T:G	0	1476400	G	T
20	chr20:1477265:C:A	0	1477265	A	C
20	chr20:1477614:C:T	0	1477614	T	C
20	chr20:1477684:T:A	0	1477684	A	T
20	chr20:1477859:C:G	0	1477859	G	C
20	chr20:1478231:C:T	0	1478231	T	C
20	chr20:1479627:T:C	0	1479627	C	T
20	chr20:1480295:G:A	0	1480295	A	G
20	chr20:1480515:G:A	0	1480515	A	G
20	chr20:1480645:T:C	0	1480645	C	T
20	chr20:1480770:C:T	0	1480770	T	C
20	chr20:1481506:C:T	0	1481506	T	C
20	chr20:1481711:A:G	0	1481711	G	A
20	chr20:1482244:G:T	0	1482244	T	G
20	chr20:1482330:G:A	0	1482330	A	G
20	chr20:1482788:A:G	0	1482788	G	A
20	chr20:1482851:C:T	0	1482851	T	C
20	chr20:1482972:T:G	0	1482972	G	T
20	chr20:1483155:C:G	0	1483155	G	C
20	chr20:1483341:AG:A	0	1483341	A	AG
20	chr20:1484128:A:G	0	1484128	G	A
20	chr20:1484643:A:G	0	1484643	G	A
20	chr20:1484952:A:G	0	1484952	G	A
20	chr20:1486141:C:G	0	1486141	G	C
20	chr20:1487272:T:C	0	1487272	C	T
20	chr20:1487871:A:G	0	1487871	G	A
20	chr20:1488556:G:C	0	1488556	C	G
20	chr20:1488720:A:G	0	1488720	G	A
20	chr20:1488745:A:G	0	1488745	G	A
20	chr20:1489042:C:T	0	1489042	T	C
20	chr20:1489315:T:A	0	1489315	A	T
20	chr20:1489698:T:C	0	1489698	C	T
20	chr20:1489873:G:T	0	1489873	T	G
20	chr20:1490020:A:C	0	1490020	C	A
20	chr20:1490235:G:T	0	1490235	T	G
20	chr20:1490666:T:C	0	1490666	C	T
20	chr20:1490667:G:A	0	1490667	A	G
20	chr20:1490774:G:A	0	1490774	A	G
20	chr20:1490964:C:T	0	1490964	T	C
20	chr20:1491257:A:G	0	1491257	G	A
20	chr20:1491762:C:T	0	1491762	T	C
20	chr20:1491778:G:A	0	1491778	A	G
20	chr20:1492056:C:G	0	1492056	G	C
20	chr20:1492074:G:A	0	1492074	A	G
20	chr20:1492133:C:T	0	1492133	T	C
20	chr20:1492172:A:T	0	1492172	T	A
20	chr20:1492751:A:G	0	1492751	G	A
20	chr20:1492959:T:A	0	1492959	A	T
20	chr20:1492984:T:C	0	1492984	C	T
20	chr20:1493486:T:C	0	1493486	C	T
20	chr20:1493557:ACC:A	0	1493557	A	ACC
20	chr20:1493759:C:A	0	1493759	A	C
20	chr20:1493835:G:A	0	1493835	A	G
20	chr20:1494117:G:T	0	1494117	T	G
20	chr20:1494304:G:A	0	1494304	A	G
20	chr20:1494493:T:C	0	1494493	C	T
20	chr20:1494499:G:A	0	1494499	A	G
20	chr20:1494784:C:CTCT	0	1494784	CTCT	C
20	chr20:1494933:G:A	0	1494933	A	G
20	chr20:1494989:G:A	0	1494989	A	G
20	chr20:1495277:T:C	0	1495277	C	T
20	chr20:1495378:C:T	0	1495378	T	C
20	chr20:1495488:T:C	0	1495488	C	T
20	chr20:1495699:T:A	0	1495699	A	T
20	chr20:1495944:C:T	0	1495944	T	C
20	chr20:1496066:T:C	0	1496066	C	T
20	chr20:1496330:C:T	0	1496330	T	C
20	chr20:1496405:G:A	0	1496405	A	G
20	chr20:1496766:A:G	0	1496766	G	A
20	chr20:1496811:A:C	0	1496811	C	A
20	chr20:1496857:A:G	0	1496857	G	A
20	chr20:1497783:C:T	0	1497783	T	C
20	chr20:1498016:C:G	0	1498016	G	C
20	chr20:1498029:G:A	0	1498029	A	G
20	chr20:1499695:G:C	0	1499695	C	G
20	chr20:1499873:T:C	0	1499873	C	T
20	chr20:1499899:G:A	0	1499899	A	G
20	chr20:1499923:T:A	0	1499923	A	T
20	chr20:1500023:T:C	0	1500023	C	T
20	chr20:1500404:G:C	0	1500404	C	G
20	chr20:1500549:A:T	0	1500549	T	A
20	chr20:1500582:C:T	0	1500582	T	C
20	chr20:1500673:C:T	0	1500673	T	C
20	chr20:1500953:A:G	0	1500953	G	A
20	chr20:1501119:A:G	0	1501119	G	A
20	chr20:1501661:G:C	0	1501661	C	G
20	chr20:1502521:A:G	0	1502521	G	A
20	chr20:1502994:G:A	0	1502994	A	G
20	chr20:1503216:C:T	0	1503216	T	C
20	chr20:1503280:T:C	0	1503280	C	T
20	chr20:1503736:T:C	0	1503736	C	T
20	chr20:1503945:A:C	0	1503945	C	A
20	chr20:1504691:G:A	0	1504691	A	G
20	chr20:1505267:G:A	0	1505267	A	G
20	chr20:1505556:G:A	0	1505556	A	G
20	chr20:1505875:T:C	0	1505875	C	T
20	chr20:1505991:T:C	0	1505991	C	T
20	chr20:1506158:G:T	0	1506158	T	G
20	chr20:1506924:T:C	0	1506924	C	T
20	chr20:1507112:C:T	0	1507112	T	C
20	chr20:1507204:G:A	0	1507204	A	G
20	chr20:1507535:T:A	0	1507535	A	T
20	chr20:1507644:A:G	0	1507644	G	A
20	chr20:1508984:C:A	0	1508984	A	C
20	chr20:1509506:A:C	0	1509506	C	A
20	chr20:1510211:T:C	0	1510211	C	T
20	chr20:1511424:C:T	0	1511424	T	C
20	chr20:1511774:T:C	0	1511774	C	T
20	chr20:1512386:G:A	0	1512386	A	G
20	chr20:1512617:A:G	0	1512617	G	A
20	chr20:1512942:G:A	0	1512942	A	G
20	chr20:1513306:G:A	0	1513306	A	G
20	chr20:1513818:G:T	0	1513818	T	G
20	chr20:1513957:T:C	0	1513957	C	T
20	chr20:1515010:A:G	0	1515010	G	A
20	chr20:1515019:T:C	0	1515019	C	T
20	chr20:1515633:A:G	0	1515633	G	A
20	chr20:1516206:A:G	0	1516206	G	A
20	chr20:1516263:T:C	0	1516263	C	T
20	chr20:1516804:T:C	0	1516804	C	T
20	chr20:1516977:T:C	0	1516977	C	T
20	chr20:1517146:C:T	0	1517146	T	C
20	chr20:1517344:A:G	0	1517344	G	A
20	chr20:1517347:T:G	0	1517347	G	T
20	chr20:1517717:G:T	0	1517717	T	G
20	chr20:1518034:G:A	0	1518034	A	G
20	chr20:1518051:T:G	0	1518051	G	T
20	chr20:1518444:G:A	0	1518444	A	G
20	chr20:1518570:A:G	0	1518570	G	A
20	chr20:1518769:A:G	0	1518769	G	A
20	chr20:1519077:C:A	0	1519077	A	C
20	chr20:1519275:C:A	0	1519275	A	C
20	chr20:1519529:A:C	0	1519529	C	A
20	chr20:1519758:G:A	0	1519758	A	G
20	chr20:1519834:A:G	0	1519834	G	A
20	chr20:1519860:A:G	0	1519860	G	A
20	chr20:1520218:G:A	0	1520218	A	G
20	chr20:1520565:T:A	0	1520565	A	T
20	chr20:1520589:T:A	0	1520589	A	T
20	chr20:1520659:C:A	0	1520659	A	C
20	chr20:1520747:A:G	0	1520747	G	A
20	chr20:1521846:A:G	0	1521846	G	A
20	chr20:1522003:C:T	0	1522003	T	C
20	chr20:1522790:G:A	0	1522790	A	G
20	chr20:1522805:A:G	0	1522805	G	A
20	chr20:1524200:T:TG	0	1524200	TG	T
20	chr20:1524236:ACATC:A	0	1524236	A	ACATC
20	chr20:1524346:T:G	0	1524346	G	T
20	chr20:1524964:G:A	0	1524964	A	G
20	chr20:1526861:TTAAC:T	0	1526861	T	TTAAC
20	chr20:1526988:C:T	0	1526988	T	C
20	chr20:1527495:C:T	0	1527495	T	C
20	chr20:1527689:C:A	0	1527689	A	C
20	chr20:1529402:C:T	0	1529402	T	C
20	chr20:1529786:T:C	0	1529786	C	T
20	chr20:1530123:C:T	0	1530123	T	C
20	chr20:1531627:C:T	0	1531627	T	C
20	chr20:1531936:GT:G	0	1531936	G	GT
20	chr20:1532797:A:T	0	1532797	T	A
20	chr20:1533189:G:A	0	1533189	A	G
20	chr20:1533196:T:G	0	1533196	G	T
20	chr20:1535724:C:A	0	1535724	A	C
20	chr20:1535733:A:T	0	1535733	T	A
20	chr20:1535971:G:C	0	1535971	C	G
20	chr20:1536260:C:A	0	1536260	A	C
20	chr20:1536655:G:T	0	1536655	T	G
20	chr20:1537454:G:A	0	1537454	A	G
20	chr20:1537519:C:A	0	1537519	A	C
20	chr20:1537663:G:A	0	1537663	A	G
20	chr20:1537940:C:T	0	1537940	T	C
20	chr20:1538865:T:G	0	1538865	G	T
20	chr20:1539396:T:A	0	1539396	A	T
20	chr20:1539587:T:G	0	1539587	G	T
20	chr20:1539599:C:T	0	1539599	T	C
20	chr20:1539626:T:C	0	1539626	C	T
20	chr20:1540237:T:C	0	1540237	C	T
20	chr20:1541639:T:C	0	1541639	C	T
20	chr20:1541726:T:A	0	1541726	A	T
20	chr20:1541943:G:T	0	1541943	T	G
20	chr20:1541996:A:T	0	1541996	T	A
20	chr20:1542468:T:C	0	1542468	C	T
20	chr20:1542546:G:C	0	1542546	C	G
20	chr20:1545022:A:G	0	1545022	G	A
20	chr20:1545207:G:GT	0	1545207	GT	G
20	chr20:1545733:T:G	0	1545733	G	T
20	chr20:1547392:A:C	0	1547392	C	A
20	chr20:1548487:C:T	0	1548487	T	C
20	chr20:1548607:G:A	0	1548607	A	G
20	chr20:1548756:T:TC	0	1548756	TC	T
20	chr20:1548853:G:A	0	1548853	A	G
20	chr20:1549504:C:T	0	1549504	T	C
20	chr20:1549551:T:C	0	1549551	C	T
20	chr20:1549617:T:G	0	1549617	G	T
20	chr20:1551949:T:C	0	1551949	C	T
20	chr20:1552141:G:A	0	1552141	A	G
20	chr20:1552160:G:A	0	1552160	A	G
20	chr20:1552446:C:T	0	1552446	T	C
20	chr20:1552495:T:C	0	1552495	C	T
20	chr20:1552559:T:C	0	1552559	C	T
20	chr20:1553179:A:G	0	1553179	G	A
20	chr20:1553606:A:G	0	1553606	G	A
20	chr20:1553862:G:A	0	1553862	A	G
20	chr20:1555750:C:T	0	1555750	T	C
20	chr20:1556788:C:T	0	1556788	T	C
20	chr20:1557603:C:T	0	1557603	T	C
20	chr20:1557620:G:A	0	1557620	A	G
20	chr20:1557733:C:T	0	1557733	T	C
20	chr20:1558224:G:A	0	1558224	A	G
20	chr20:1558519:C:T	0	1558519	T	C
20	chr20:1558774:C:T	0	1558774	T	C
20	chr20:1558798:C:T	0	1558798	T	C
20	chr20:1559910:T:A	0	1559910	A	T
20	chr20:1561323:C:T	0	1561323	T	C
20	chr20:1561586:A:G	0	1561586	G	A
20	chr20:1562333:G:A	0	1562333	A	G
20	chr20:1562420:G:A	0	1562420	A	G
20	chr20:1563249:T:C	0	1563249	C	T
20	chr20:1563516:C:A	0	1563516	A	C
20	chr20:1563823:A:T	0	1563823	T	A
20	chr20:1563883:C:T	0	1563883	T	C
20	chr20:1564037:C:G	0	1564037	G	C
20	chr20:1564822:T:C	0	1564822	C	T
20	chr20:1564971:T:C	0	1564971	C	T
20	chr20:1564989:G:A	0	1564989	A	G
20	chr20:1565211:C:T	0	1565211	T	C
20	chr20:1565529:T:G	0	1565529	G	T
20	chr20:1565804:C:T	0	1565804	T	C
20	chr20:1566096:T:A	0	1566096	A	T
20	chr20:1566159:G:A	0	1566159	A	G
20	chr20:1566265:C:G	0	1566265	G	C
20	chr20:1566605:A:C	0	1566605	C	A
20	chr20:1568756:A:T	0	1568756	T	A
20	chr20:1569008:T:C	0	1569008	C	T
20	chr20:1570451:C:G	0	1570451	G	C
20	chr20:1570839:C:T	0	1570839	T	C
20	chr20:1571702:GGT:G	0	1571702	G	GGT
20	chr20:1571784:T:C	0	1571784	C	T
20	chr20:1571811:G:A	0	1571811	A	G
20	chr20:1572640:C:T	0	1572640	T	C
20	chr20:1614056:T:C	0	1614056	C	T
20	chr20:1615827:A:G	0	1615827	G	A
20	chr20:1616404:G:A	0	1616404	A	G
20	chr20:1616582:G:A	0	1616582	A	G
20	chr20:1616609:TG:T	0	1616609	T	TG
20	chr20:1616787:G:T	0	1616787	T	G
20	chr20:1618496:C:T	0	1618496	T	C
20	chr20:1619878:T:C	0	1619878	C	T
20	chr20:1620148:C:T	0	1620148	T	C
20	chr20:1620521:C:T	0	1620521	T	C
20	chr20:1621503:A:G	0	1621503	G	A
20	chr20:1622022:C:T	0	1622022	T	C
20	chr20:1622023:C:G	0	1622023	G	C
20	chr20:1622058:T:C	0	1622058	C	T
20	chr20:1622497:C:T	0	1622497	T	C
20	chr20:1622910:A:G	0	1622910	G	A
20	chr20:1623425:C:G	0	1623425	G	C
20	chr20:1623471:A:G	0	1623471	G	A
20	chr20:1623713:G:T	0	1623713	T	G
20	chr20:1626186:A:G	0	1626186	G	A
20	chr20:1626218:C:T	0	1626218	T	C
20	chr20:1626742:C:T	0	1626742	T	C
20	chr20:1627375:T:G	0	1627375	G	T
20	chr20:1627462:T:G	0	1627462	G	T
20	chr20:1627564:A:G	0	1627564	G	A
20	chr20:1628034:C:A	0	1628034	A	C
20	chr20:1628127:TA:T	0	1628127	T	TA
20	chr20:1628368:G:A	0	1628368	A	G
20	chr20:1628709:G:C	0	1628709	C	G
20	chr20:1629306:C:T	0	1629306	T	C
20	chr20:1629416:A:C	0	1629416	C	A
20	chr20:1629555:C:T	0	1629555	T	C
20	chr20:1629905:T:C	0	1629905	C	T
20	chr20:1629983:A:G	0	1629983	G	A
20	chr20:1630144:G:A	0	1630144	A	G
20	chr20:1630293:G:A	0	1630293	A	G
20	chr20:1631633:G:A	0	1631633	A	G
20	chr20:1631636:T:G	0	1631636	G	T
20	chr20:1631845:C:T	0	1631845	T	C
20	chr20:1632173:A:G	0	1632173	G	A
20	chr20:1633310:A:G	0	1633310	G	A
20	chr20:1633954:T:A	0	1633954	A	T
20	chr20:1634292:C:T	0	1634292	T	C
20	chr20:1634459:G:A	0	1634459	A	G
20	chr20:1634582:A:T	0	1634582	T	A
20	chr20:1634947:A:G	0	1634947	G	A
20	chr20:1635015:T:C	0	1635015	C	T
20	chr20:1635237:A:G	0	1635237	G	A
20	chr20:1635313:T:C	0	1635313	C	T
20	chr20:1635560:A:G	0	1635560	G	A
20	chr20:1636246:A:G	0	1636246	G	A
20	chr20:1636423:A:G	0	1636423	G	A
20	chr20:1636868:CAG:C	0	1636868	C	CAG
20	chr20:1638106:G:C	0	1638106	C	G
20	chr20:1639746:G:T	0	1639746	T	G
20	chr20:1640024:C:A	0	1640024	A	C
20	chr20:1640889:C:T	0	1640889	T	C
20	chr20:1641040:T:A	0	1641040	A	T
20	chr20:1641555:T:C	0	1641555	C	T
20	chr20:1641609:G:A	0	1641609	A	G
20	chr20:1643986:C:T	0	1643986	T	C
20	chr20:1644267:G:A	0	1644267	A	G
20	chr20:1644510:T:A	0	1644510	A	T
20	chr20:1644706:C:T	0	1644706	T	C
20	chr20:1645169:C:T	0	1645169	T	C
20	chr20:1645422:A:G	0	1645422	G	A
20	chr20:1645761:C:T	0	1645761	T	C
20	chr20:1645833:T:C	0	1645833	C	T
20	chr20:1646433:C:T	0	1646433	T	C
20	chr20:1647120:CA:C	0	1647120	C	CA
20	chr20:1647792:A:G	0	1647792	G	A
20	chr20:1648901:T:C	0	1648901	C	T
20	chr20:1648960:A:G	0	1648960	G	A
20	chr20:1649260:C:T	0	1649260	T	C
20	chr20:1649955:T:C	0	1649955	C	T
20	chr20:1650177:C:T	0	1650177	T	C
20	chr20:1650523:G:T	0	1650523	T	G
20	chr20:1650700:A:G	0	1650700	G	A
20	chr20:1650938:T:C	0	1650938	C	T
20	chr20:1651070:A:G	0	1651070	G	A
20	chr20:1651275:T:C	0	1651275	C	T
20	chr20:1651625:G:A	0	1651625	A	G
20	chr20:1652007:A:G	0	1652007	G	A
20	chr20:1652430:T:C	0	1652430	C	T
20	chr20:1653122:G:T	0	1653122	T	G
20	chr20:1654340:A:G	0	1654340	G	A
20	chr20:1654808:A:G	0	1654808	G	A
20	chr20:1654950:T:C	0	1654950	C	T
20	chr20:1655359:A:G	0	1655359	G	A
20	chr20:1656298:G:T	0	1656298	T	G
20	chr20:1656843:C:G	0	1656843	G	C
20	chr20:1656886:T:C	0	1656886	C	T
20	chr20:1657233:T:C	0	1657233	C	T
20	chr20:1657585:G:A	0	1657585	A	G
20	chr20:1657932:T:C	0	1657932	C	T
20	chr20:1658282:T:C	0	1658282	C	T
20	chr20:1658523:T:C	0	1658523	C	T
20	chr20:1659178:C:A	0	1659178	A	C
20	chr20:1659373:T:G	0	1659373	G	T
20	chr20:1659621:C:T	0	1659621	T	C
20	chr20:1659676:C:T	0	1659676	T	C
20	chr20:1660500:T:C	0	1660500	C	T
20	chr20:1661011:G:A	0	1661011	A	G
20	chr20:1661656:T:C	0	1661656	C	T
20	chr20:1661838:C:T	0	1661838	T	C
20	chr20:1662101:T:A	0	1662101	A	T
20	chr20:1662102:T:C	0	1662102	C	T
20	chr20:1663040:G:A	0	1663040	A	G
20	chr20:1663229:C:T	0	1663229	T	C
20	chr20:1663623:T:C	0	1663623	C	T
20	chr20:1663644:C:T	0	1663644	T	C
20	chr20:1663645:G:A	0	1663645	A	G
20	chr20:1663658:T:C	0	1663658	C	T
20	chr20:1664856:A:G	0	1664856	G	A
20	chr20:1664925:T:TG	0	1664925	TG	T
20	chr20:1665336:G:T	0	1665336	T	G
20	chr20:1665406:G:A	0	1665406	A	G
20	chr20:1665745:A:T	0	1665745	T	A
20	chr20:1666797:A:G	0	1666797	G	A
20	chr20:1667056:G:C	0	1667056	C	G
20	chr20:1667960:T:C	0	1667960	C	T
20	chr20:1668397:T:C	0	1668397	C	T
20	chr20:1668432:A:G	0	1668432	G	A
20	chr20:1668526:A:C	0	1668526	C	A
20	chr20:1669126:T:A	0	1669126	A	T
20	chr20:1669394:G:A	0	1669394	A	G
20	chr20:1669826:T:C	0	1669826	C	T
20	chr20:1669931:G:A	0	1669931	A	G
20	chr20:1670774:T:G	0	1670774	G	T
20	chr20:1670956:G:A	0	1670956	A	G
20	chr20:1671014:T:C	0	1671014	C	T
20	chr20:1671142:A:G	0	1671142	G	A
20	chr20:1671323:G:A	0	1671323	A	G
20	chr20:1671826:G:A	0	1671826	A	G
20	chr20:1672403:C:T	0	1672403	T	C
20	chr20:1673641:A:G	0	1673641	G	A
20	chr20:1674252:G:A	0	1674252	A	G
20	chr20:1674349:A:G	0	1674349	G	A
20	chr20:1674540:C:T	0	1674540	T	C
20	chr20:1674835:C:T	0	1674835	T	C
20	chr20:1676087:C:T	0	1676087	T	C
20	chr20:1676208:C:T	0	1676208	T	C
20	chr20:1676461:G:A	0	1676461	A	G
20	chr20:1676683:T:C	0	1676683	C	T
20	chr20:1676854:C:T	0	1676854	T	C
20	chr20:1676883:C:T	0	1676883	T	C
20	chr20:1677357:T:C	0	1677357	C	T
20	chr20:1677565:G:A	0	1677565	A	G
20	chr20:1677612:C:T	0	1677612	T	C
20	chr20:1677841:G:A	0	1677841	A	G
20	chr20:1678246:TG:T	0	1678246	T	TG
20	chr20:1678263:G:A	0	1678263	A	G
20	chr20:1678525:C:G	0	1678525	G	C
20	chr20:1678577:A:G	0	1678577	G	A
20	chr20:1678815:G:A	0	1678815	A	G
20	chr20:1678861:G:A	0	1678861	A	G
20	chr20:1679082:A:G	0	1679082	G	A
20	chr20:1679130:A:G	0	1679130	G	A
20	chr20:1679253:G:A	0	1679253	A	G
20	chr20:1679346:C:A	0	1679346	A	C
20	chr20:1679394:C:T	0	1679394	T	C
20	chr20:1679429:G:A	0	1679429	A	G
20	chr20:1679453:G:A	0	1679453	A	G
20	chr20:1679847:AT:A	0	1679847	A	AT
20	chr20:1679968:T:C	0	1679968	C	T
20	chr20:1680153:C:T	0	1680153	T	C
20	chr20:1680161:C:G	0	1680161	G	C
20	chr20:1680270:G:A	0	1680270	A	G
20	chr20:1680709:TG:T	0	1680709	T	TG
20	chr20:1680747:T:C	0	1680747	C	T
20	chr20:1681345:T:C	0	1681345	C	T
20	chr20:1681946:GATATAACTA:G	0	1681946	G	GATATAACTA
20	chr20:1682104:C:G	0	1682104	G	C
20	chr20:1682163:T:C	0	1682163	C	T
20	chr20:1682225:T:C	0	1682225	C	T
20	chr20:1682353:G:T	0	1682353	T	G
20	chr20:1682420:C:G	0	1682420	G	C
20	chr20:1682691:T:C	0	1682691	C	T
20	chr20:1682893:C:T	0	1682893	T	C
20	chr20:1683744:G:A	0	1683744	A	G
20	chr20:1683800:A:G	0	1683800	G	A
20	chr20:1683962:A:T	0	1683962	T	A
20	chr20:1684194:T:C	0	1684194	C	T
20	chr20:1684464:C:A	0	1684464	A	C
20	chr20:1684477:A:C	0	1684477	C	A
20	chr20:1684526:T:C	0	1684526	C	T
20	chr20:1684719:T:C	0	1684719	C	T
20	chr20:1685110:T:G	0	1685110	G	T
20	chr20:1685460:A:C	0	1685460	C	A
20	chr20:1685971:C:A	0	1685971	A	C
20	chr20:1686196:T:G	0	1686196	G	T
20	chr20:1687214:A:G	0	1687214	G	A
20	chr20:1687755:C:T	0	1687755	T	C
20	chr20:1687976:G:T	0	1687976	T	G
20	chr20:1688505:C:T	0	1688505	T	C
20	chr20:1688724:GAGA:G	0	1688724	G	GAGA
20	chr20:1688922:G:T	0	1688922	T	G
20	chr20:1689035:T:C	0	1689035	C	T
20	chr20:1689080:C:T	0	1689080	T	C
20	chr20:1690320:TGC:T	0	1690320	T	TGC
20	chr20:1690955:G:A	0	1690955	A	G
20	chr20:1690972:T:C	0	1690972	C	T
20	chr20:1691094:T:C	0	1691094	C	T
20	chr20:1691159:C:T	0	1691159	T	C
20	chr20:1691645:C:A	0	1691645	A	C
20	chr20:1691693:T:C	0	1691693	C	T
20	chr20:1692222:G:C	0	1692222	C	G
20	chr20:1693161:G:A	0	1693161	A	G
20	chr20:1693236:T:A	0	1693236	A	T
20	chr20:1693694:T:C	0	1693694	C	T
20	chr20:1694535:A:T	0	1694535	T	A
20	chr20:1695419:T:C	0	1695419	C	T
20	chr20:1696795:C:T	0	1696795	T	C
20	chr20:1697991:T:C	0	1697991	C	T
20	chr20:1698136:G:A	0	1698136	A	G
20	chr20:1698255:G:A	0	1698255	A	G
20	chr20:1698392:T:C	0	1698392	C	T
20	chr20:1698572:G:T	0	1698572	T	G
20	chr20:1698643:C:T	0	1698643	T	C
20	chr20:1698842:G:A	0	1698842	A	G
20	chr20:1698888:C:T	0	1698888	T	C
20	chr20:1699159:C:T	0	1699159	T	C
20	chr20:1700459:G:A	0	1700459	A	G
20	chr20:1700504:G:A	0	1700504	A	G
20	chr20:1700696:T:G	0	1700696	G	T
20	chr20:1700758:T:C	0	1700758	C	T
20	chr20:1700891:A:G	0	1700891	G	A
20	chr20:1701024:T:A	0	1701024	A	T
20	chr20:1701283:A:G	0	1701283	G	A
20	chr20:1701391:C:T	0	1701391	T	C
20	chr20:1701646:C:T	0	1701646	T	C
20	chr20:1701880:T:C	0	1701880	C	T
20	chr20:1701975:A:AT	0	1701975	AT	A
20	chr20:1702398:T:G	0	1702398	G	T
20	chr20:1702471:T:C	0	1702471	C	T
20	chr20:1702483:A:G	0	1702483	G	A
20	chr20:1702507:CA:C	0	1702507	C	CA
20	chr20:1702638:A:G	0	1702638	G	A
20	chr20:1702640:T:A	0	1702640	A	T
20	chr20:1702712:A:G	0	1702712	G	A
20	chr20:1702833:T:C	0	1702833	C	T
20	chr20:1703125:C:T	0	1703125	T	C
20	chr20:1703167:C:CT	0	1703167	CT	C
20	chr20:1703418:A:T	0	1703418	T	A
20	chr20:1703512:A:G	0	1703512	G	A
20	chr20:1703631:C:T	0	1703631	T	C
20	chr20:1703746:T:A	0	1703746	A	T
20	chr20:1703882:C:T	0	1703882	T	C
20	chr20:1703939:T:C	0	1703939	C	T
20	chr20:1703942:G:A	0	1703942	A	G
20	chr20:1703967:C:T	0	1703967	T	C
20	chr20:1704006:G:A	0	1704006	A	G
20	chr20:1704780:C:T	0	1704780	T	C
20	chr20:1704806:T:G	0	1704806	G	T
20	chr20:1704854:T:G	0	1704854	G	T
20	chr20:1704931:A:G	0	1704931	G	A
20	chr20:1705001:A:G	0	1705001	G	A
20	chr20:1705783:T:C	0	1705783	C	T
20	chr20:1706029:C:T	0	1706029	T	C
20	chr20:1706047:C:T	0	1706047	T	C
20	chr20:1706422:T:C	0	1706422	C	T
20	chr20:1706503:G:T	0	1706503	T	G
20	chr20:1706777:C:A	0	1706777	A	C
20	chr20:1706782:C:A	0	1706782	A	C
20	chr20:1706804:G:A	0	1706804	A	G
20	chr20:1706822:C:A	0	1706822	A	C
20	chr20:1707134:T:A	0	1707134	A	T
20	chr20:1707810:T:G	0	1707810	G	T
20	chr20:1708073:A:C	0	1708073	C	A
20	chr20:1708167:T:C	0	1708167	C	T
20	chr20:1708190:A:G	0	1708190	G	A
20	chr20:1708312:C:T	0	1708312	T	C
20	chr20:1708473:C:T	0	1708473	T	C
20	chr20:1708507:G:C	0	1708507	C	G
20	chr20:1708514:C:T	0	1708514	T	C
20	chr20:1708624:C:T	0	1708624	T	C
20	chr20:1708815:A:G	0	1708815	G	A
20	chr20:1708911:A:G	0	1708911	G	A
20	chr20:1708990:G:A	0	1708990	A	G
20	chr20:1708994:G:A	0	1708994	A	G
20	chr20:1709212:T:C	0	1709212	C	T
20	chr20:1709252:T:C	0	1709252	C	T
20	chr20:1709484:T:A	0	1709484	A	T
20	chr20:1709545:G:A	0	1709545	A	G
20	chr20:1709856:C:T	0	1709856	T	C
20	chr20:1710013:G:T	0	1710013	T	G
20	chr20:1710640:G:C	0	1710640	C	G
20	chr20:1710647:G:A	0	1710647	A	G
20	chr20:1710739:C:T	0	1710739	T	C
20	chr20:1711123:A:G	0	1711123	G	A
20	chr20:1711639:A:C	0	1711639	C	A
20	chr20:1712969:A:T	0	1712969	T	A
20	chr20:1713067:T:C	0	1713067	C	T
20	chr20:1714001:G:C	0	1714001	C	G
20	chr20:1714023:A:G	0	1714023	G	A
20	chr20:1714509:C:T	0	1714509	T	C
20	chr20:1715939:T:G	0	1715939	G	T
20	chr20:1716126:G:A	0	1716126	A	G
20	chr20:1716433:G:A	0	1716433	A	G
20	chr20:1717222:A:T	0	1717222	T	A
20	chr20:1717704:C:T	0	1717704	T	C
20	chr20:1719078:G:A	0	1719078	A	G
20	chr20:1719125:G:C	0	1719125	C	G
20	chr20:1719300:G:C	0	1719300	C	G
20	chr20:1719452:A:C	0	1719452	C	A
20	chr20:1719926:G:A	0	1719926	A	G
20	chr20:1719933:A:C	0	1719933	C	A
20	chr20:1720008:A:G	0	1720008	G	A
20	chr20:1720982:A:G	0	1720982	G	A
20	chr20:1721022:G:A	0	1721022	A	G
20	chr20:1721813:G:A	0	1721813	A	G
20	chr20:1722146:G:A	0	1722146	A	G
20	chr20:1722460:T:C	0	1722460	C	T
20	chr20:1722517:A:G	0	1722517	G	A
20	chr20:1722541:A:T	0	1722541	T	A
20	chr20:1723273:A:T	0	1723273	T	A
20	chr20:1723468:T:C	0	1723468	C	T
20	chr20:1724191:T:C	0	1724191	C	T
20	chr20:1724222:G:A	0	1724222	A	G
20	chr20:1724791:G:A	0	1724791	A	G
20	chr20:1724828:C:T	0	1724828	T	C
20	chr20:1724917:A:G	0	1724917	G	A
20	chr20:1725595:C:G	0	1725595	G	C
20	chr20:1725601:T:C	0	1725601	C	T
20	chr20:1726253:T:C	0	1726253	C	T
20	chr20:1726381:T:C	0	1726381	C	T
20	chr20:1727195:G:C	0	1727195	C	G
20	chr20:1727264:C:A	0	1727264	A	C
20	chr20:1727549:G:A	0	1727549	A	G
20	chr20:1727717:C:A	0	1727717	A	C
20	chr20:1727772:G:A	0	1727772	A	G
20	chr20:1727945:G:A	0	1727945	A	G
20	chr20:1729028:G:A	0	1729028	A	G
20	chr20:1729626:T:C	0	1729626	C	T
20	chr20:1730513:T:C	0	1730513	C	T
20	chr20:1731122:A:T	0	1731122	T	A
20	chr20:1732837:T:C	0	1732837	C	T
20	chr20:1733311:T:G	0	1733311	G	T
20	chr20:1733716:C:T	0	1733716	T	C
20	chr20:1734802:C:T	0	1734802	T	C
20	chr20:1736056:G:A	0	1736056	A	G
20	chr20:1736329:T:C	0	1736329	C	T
20	chr20:1736382:T:C	0	1736382	C	T
20	chr20:1736435:G:A	0	1736435	A	G
20	chr20:1737532:T:C	0	1737532	C	T
20	chr20:1737604:G:A	0	1737604	A	G
20	chr20:1738356:T:C	0	1738356	C	T
20	chr20:1740381:A:G	0	1740381	G	A
20	chr20:1741341:A:G	0	1741341	G	A
20	chr20:1741573:C:T	0	1741573	T	C
20	chr20:1745013:AG:A	0	1745013	A	AG
20	chr20:1745017:T:A	0	1745017	A	T
20	chr20:1745161:A:G	0	1745161	G	A
20	chr20:1746257:G:A	0	1746257	A	G
20	chr20:1746317:T:C	0	1746317	C	T
20	chr20:1746396:T:TA	0	1746396	TA	T
20	chr20:1746460:T:A	0	1746460	A	T
20	chr20:1746755:C:T	0	1746755	T	C
20	chr20:1746785:T:C	0	1746785	C	T
20	chr20:1746861:G:T	0	1746861	T	G
20	chr20:1746898:C:G	0	1746898	G	C
20	chr20:1747147:C:T	0	1747147	T	C
20	chr20:1747214:A:G	0	1747214	G	A
20	chr20:1747281:T:C	0	1747281	C	T
20	chr20:1747318:T:C	0	1747318	C	T
20	chr20:1747511:G:A	0	1747511	A	G
20	chr20:1747529:T:C	0	1747529	C	T
20	chr20:1747566:T:G	0	1747566	G	T
20	chr20:1747743:T:A	0	1747743	A	T
20	chr20:1747836:T:C	0	1747836	C	T
20	chr20:1748032:CAG:C	0	1748032	C	CAG
20	chr20:1748072:C:G	0	1748072	G	C
20	chr20:1748247:A:G	0	1748247	G	A
20	chr20:1748318:G:A	0	1748318	A	G
20	chr20:1748327:G:A	0	1748327	A	G
20	chr20:1748505:A:C	0	1748505	C	A
20	chr20:1748683:G:A	0	1748683	A	G
20	chr20:1748894:A:G	0	1748894	G	A
20	chr20:1748914:A:G	0	1748914	G	A
20	chr20:1749228:G:A	0	1749228	A	G
20	chr20:1749314:C:T	0	1749314	T	C
20	chr20:1749333:G:A	0	1749333	A	G
20	chr20:1749971:A:C	0	1749971	C	A
20	chr20:1752128:A:C	0	1752128	C	A
20	chr20:1752364:C:T	0	1752364	T	C
20	chr20:1752870:T:C	0	1752870	C	T
20	chr20:1753711:C:T	0	1753711	T	C
20	chr20:1753721:T:C	0	1753721	C	T
20	chr20:1754902:G:A	0	1754902	A	G
20	chr20:1756110:T:G	0	1756110	G	T
20	chr20:1756576:G:A	0	1756576	A	G
20	chr20:1757197:T:C	0	1757197	C	T
20	chr20:1757625:A:G	0	1757625	G	A
20	chr20:1759347:G:A	0	1759347	A	G
20	chr20:1759797:C:T	0	1759797	T	C
20	chr20:1760654:G:T	0	1760654	T	G
20	chr20:1764496:A:G	0	1764496	G	A
20	chr20:1766823:G:A	0	1766823	A	G
20	chr20:1766921:C:A	0	1766921	A	C
20	chr20:1767480:C:T	0	1767480	T	C
20	chr20:1768108:T:C	0	1768108	C	T
20	chr20:1769344:A:G	0	1769344	G	A
20	chr20:1770672:A:G	0	1770672	G	A
20	chr20:1770948:A:T	0	1770948	T	A
20	chr20:1772229:C:T	0	1772229	T	C
20	chr20:1772383:GC:G	0	1772383	G	GC
20	chr20:1773236:T:C	0	1773236	C	T
20	chr20:1773273:A:G	0	1773273	G	A
20	chr20:1773276:A:G	0	1773276	G	A
20	chr20:1776075:A:G	0	1776075	G	A
20	chr20:1777426:A:C	0	1777426	C	A
20	chr20:1777454:G:A	0	1777454	A	G
20	chr20:1777542:T:C	0	1777542	C	T
20	chr20:1778319:C:T	0	1778319	T	C
20	chr20:1778469:G:A	0	1778469	A	G
20	chr20:1778944:C:T	0	1778944	T	C
20	chr20:1779145:G:A	0	1779145	A	G
20	chr20:1779506:C:T	0	1779506	T	C
20	chr20:1780165:G:C	0	1780165	C	G
20	chr20:1781391:C:T	0	1781391	T	C
20	chr20:1781638:A:G	0	1781638	G	A
20	chr20:1781787:C:T	0	1781787	T	C
20	chr20:1781978:C:A	0	1781978	A	C
20	chr20:1782890:A:C	0	1782890	C	A
20	chr20:1783974:A:G	0	1783974	G	A
20	chr20:1784452:T:G	0	1784452	G	T
20	chr20:1786383:C:A	0	1786383	A	C
20	chr20:1786651:G:A	0	1786651	A	G
20	chr20:1787443:G:A	0	1787443	A	G
20	chr20:1788502:A:C	0	1788502	C	A
20	chr20:1789961:G:A	0	1789961	A	G
20	chr20:1790587:G:A	0	1790587	A	G
20	chr20:1790638:T:C	0	1790638	C	T
20	chr20:1790994:G:A	0	1790994	A	G
20	chr20:1791750:G:A	0	1791750	A	G
20	chr20:1792379:T:C	0	1792379	C	T
20	chr20:1794412:G:A	0	1794412	A	G
20	chr20:1795547:T:C	0	1795547	C	T
20	chr20:1797208:T:C	0	1797208	C	T
20	chr20:1797694:T:A	0	1797694	A	T
20	chr20:1798191:G:T	0	1798191	T	G
20	chr20:1799939:G:A	0	1799939	A	G
20	chr20:1801108:G:A	0	1801108	A	G
20	chr20:1801209:T:C	0	1801209	C	T
20	chr20:1802021:C:T	0	1802021	T	C
20	chr20:1803401:T:C	0	1803401	C	T
20	chr20:1803553:C:G	0	1803553	G	C
20	chr20:1803759:G:A	0	1803759	A	G
20	chr20:1804946:T:C	0	1804946	C	T
20	chr20:1806080:T:G	0	1806080	G	T
20	chr20:1806806:G:A	0	1806806	A	G
20	chr20:1809152:G:C	0	1809152	C	G
20	chr20:1809181:G:A	0	1809181	A	G
20	chr20:1809769:C:T	0	1809769	T	C
20	chr20:1809788:C:G	0	1809788	G	C
20	chr20:1810819:G:A	0	1810819	A	G
20	chr20:1811114:C:G	0	1811114	G	C
20	chr20:1811274:T:G	0	1811274	G	T
20	chr20:1811443:C:T	0	1811443	T	C
20	chr20:1811770:C:G	0	1811770	G	C
20	chr20:1811788:G:A	0	1811788	A	G
20	chr20:1812690:A:G	0	1812690	G	A
20	chr20:1813305:A:G	0	1813305	G	A
20	chr20:1813696:G:A	0	1813696	A	G
20	chr20:1814444:A:G	0	1814444	G	A
20	chr20:1815815:G:T	0	1815815	T	G
20	chr20:1817867:C:G	0	1817867	G	C
20	chr20:1821436:G:A	0	1821436	A	G
20	chr20:1821906:A:G	0	1821906	G	A
20	chr20:1822521:A:G	0	1822521	G	A
20	chr20:1823960:C:T	0	1823960	T	C
20	chr20:1824251:T:C	0	1824251	C	T
20	chr20:1824739:G:A	0	1824739	A	G
20	chr20:1825114:G:A	0	1825114	A	G
20	chr20:1825588:C:A	0	1825588	A	C
20	chr20:1826169:A:G	0	1826169	G	A
20	chr20:1826415:C:A	0	1826415	A	C
20	chr20:1826775:C:A	0	1826775	A	C
20	chr20:1827620:G:T	0	1827620	T	G
20	chr20:1827631:C:G	0	1827631	G	C
20	chr20:1828677:A:G	0	1828677	G	A
20	chr20:1828866:TCTTCCTTCC:T	0	1828866	T	TCTTCCTTCC
20	chr20:1831975:C:T	0	1831975	T	C
20	chr20:1832314:T:C	0	1832314	C	T
20	chr20:1832727:T:C	0	1832727	C	T
20	chr20:1834737:T:C	0	1834737	C	T
20	chr20:1834974:A:G	0	1834974	G	A
20	chr20:1836323:G:A	0	1836323	A	G
20	chr20:1836650:T:C	0	1836650	C	T
20	chr20:1837024:C:A	0	1837024	A	C
20	chr20:1837910:T:C	0	1837910	C	T
20	chr20:1837967:T:C	0	1837967	C	T
20	chr20:1838337:A:T	0	1838337	T	A
20	chr20:1838634:T:C	0	1838634	C	T
20	chr20:1839551:C:A	0	1839551	A	C
20	chr20:1841271:C:A	0	1841271	A	C
20	chr20:1842680:C:G	0	1842680	G	C
20	chr20:1842721:G:T	0	1842721	T	G
20	chr20:1843195:T:C	0	1843195	C	T
20	chr20:1843535:G:T	0	1843535	T	G
20	chr20:1843588:C:T	0	1843588	T	C
20	chr20:1843948:C:T	0	1843948	T	C
20	chr20:1845192:A:G	0	1845192	G	A
20	chr20:1845449:G:T	0	1845449	T	G
20	chr20:1846342:C:A	0	1846342	A	C
20	chr20:1846369:G:A	0	1846369	A	G
20	chr20:1847009:G:A	0	1847009	A	G
20	chr20:1848113:C:A	0	1848113	A	C
20	chr20:1849565:C:T	0	1849565	T	C
20	chr20:1849885:C:T	0	1849885	T	C
20	chr20:1849943:C:T	0	1849943	T	C
20	chr20:1850054:G:A	0	1850054	A	G
20	chr20:1851765:G:C	0	1851765	C	G
20	chr20:1852009:A:G	0	1852009	G	A
20	chr20:1852343:C:T	0	1852343	T	C
20	chr20:1852635:T:C	0	1852635	C	T
20	chr20:1852852:C:G	0	1852852	G	C
20	chr20:1853413:A:G	0	1853413	G	A
20	chr20:1853548:C:T	0	1853548	T	C
20	chr20:1853899:A:G	0	1853899	G	A
20	chr20:1854139:G:A	0	1854139	A	G
20	chr20:1854261:G:A	0	1854261	A	G
20	chr20:1854355:A:G	0	1854355	G	A
20	chr20:1855111:G:A	0	1855111	A	G
20	chr20:1855480:G:T	0	1855480	T	G
20	chr20:1855715:T:C	0	1855715	C	T
20	chr20:1855886:A:G	0	1855886	G	A
20	chr20:1856289:A:G	0	1856289	G	A
20	chr20:1856863:A:G	0	1856863	G	A
20	chr20:1857250:A:T	0	1857250	T	A
20	chr20:1857576:C:A	0	1857576	A	C
20	chr20:1858383:A:G	0	1858383	G	A
20	chr20:1858762:T:C	0	1858762	C	T
20	chr20:1858796:A:G	0	1858796	G	A
20	chr20:1859697:T:C	0	1859697	C	T
20	chr20:1859716:A:G	0	1859716	G	A
20	chr20:1859888:C:T	0	1859888	T	C
20	chr20:1860599:G:A	0	1860599	A	G
20	chr20:1861007:ACTTTCCAGCTGTGTGTC:A	0	1861007	A	ACTTTCCAGCTGTGTGTC
20	chr20:1861687:T:A	0	1861687	A	T
20	chr20:1863038:A:C	0	1863038	C	A
20	chr20:1863083:G:A	0	1863083	A	G
20	chr20:1864212:G:A	0	1864212	A	G
20	chr20:1864538:T:A	0	1864538	A	T
20	chr20:1865759:T:C	0	1865759	C	T
20	chr20:1866894:T:C	0	1866894	C	T
20	chr20:1867557:T:C	0	1867557	C	T
20	chr20:1869986:T:C	0	1869986	C	T
20	chr20:1870230:T:C	0	1870230	C	T
20	chr20:1870344:T:C	0	1870344	C	T
20	chr20:1871471:T:C	0	1871471	C	T
20	chr20:1871747:T:C	0	1871747	C	T
20	chr20:1871980:A:G	0	1871980	G	A
20	chr20:1872312:T:C	0	1872312	C	T
20	chr20:1872449:C:T	0	1872449	T	C
20	chr20:1874032:C:T	0	1874032	T	C
20	chr20:1874391:T:C	0	1874391	C	T
20	chr20:1875209:T:A	0	1875209	A	T
20	chr20:1875546:A:G	0	1875546	G	A
20	chr20:1875813:G:A	0	1875813	A	G
20	chr20:1875887:A:G	0	1875887	G	A
20	chr20:1876003:C:A	0	1876003	A	C
20	chr20:1876083:A:G	0	1876083	G	A
20	chr20:1876085:A:G	0	1876085	G	A
20	chr20:1876320:C:T	0	1876320	T	C
20	chr20:1876326:A:G	0	1876326	G	A
20	chr20:1877373:G:C	0	1877373	C	G
20	chr20:1877495:C:T	0	1877495	T	C
20	chr20:1877578:G:A	0	1877578	A	G
20	chr20:1878109:G:A	0	1878109	A	G
20	chr20:1878176:C:T	0	1878176	T	C
20	chr20:1880217:C:T	0	1880217	T	C
20	chr20:1880544:A:G	0	1880544	G	A
20	chr20:1880584:T:A	0	1880584	A	T
20	chr20:1880760:T:C	0	1880760	C	T
20	chr20:1881262:C:T	0	1881262	T	C
20	chr20:1881990:G:A	0	1881990	A	G
20	chr20:1882232:G:A	0	1882232	A	G
20	chr20:1882247:C:T	0	1882247	T	C
20	chr20:1882379:C:T	0	1882379	T	C
20	chr20:1882501:ACT:A	0	1882501	A	ACT
20	chr20:1882570:G:A	0	1882570	A	G
20	chr20:1882904:T:C	0	1882904	C	T
20	chr20:1883056:T:C	0	1883056	C	T
20	chr20:1883721:T:G	0	1883721	G	T
20	chr20:1883950:G:A	0	1883950	A	G
20	chr20:1884143:C:T	0	1884143	T	C
20	chr20:1884612:C:T	0	1884612	T	C
20	chr20:1885372:C:CA	0	1885372	CA	C
20	chr20:1885376:T:C	0	1885376	C	T
20	chr20:1885999:G:A	0	1885999	A	G
20	chr20:1886717:G:C	0	1886717	C	G
20	chr20:1887019:G:A	0	1887019	A	G
20	chr20:1887403:T:A	0	1887403	A	T
20	chr20:1887527:G:A	0	1887527	A	G
20	chr20:1887546:C:T	0	1887546	T	C
20	chr20:1887572:T:C	0	1887572	C	T
20	chr20:1887640:C:T	0	1887640	T	C
20	chr20:1887709:T:C	0	1887709	C	T
20	chr20:1887941:C:T	0	1887941	T	C
20	chr20:1888701:T:C	0	1888701	C	T
20	chr20:1889123:C:T	0	1889123	T	C
20	chr20:1889975:T:C	0	1889975	C	T
20	chr20:1890109:T:C	0	1890109	C	T
20	chr20:1890136:A:G	0	1890136	G	A
20	chr20:1890251:T:C	0	1890251	C	T
20	chr20:1891326:T:A	0	1891326	A	T
20	chr20:1891442:T:C	0	1891442	C	T
20	chr20:1891791:AT:A	0	1891791	A	AT
20	chr20:1892012:G:C	0	1892012	C	G
20	chr20:1892202:A:AG	0	1892202	AG	A
20	chr20:1892514:T:C	0	1892514	C	T
20	chr20:1892628:G:A	0	1892628	A	G
20	chr20:1892777:C:T	0	1892777	T	C
20	chr20:1893667:A:C	0	1893667	C	A
20	chr20:1894162:GC:G	0	1894162	G	GC
20	chr20:1896504:A:G	0	1896504	G	A
20	chr20:1897018:C:T	0	1897018	T	C
20	chr20:1898505:G:A	0	1898505	A	G
20	chr20:1898647:T:C	0	1898647	C	T
20	chr20:1899904:C:T	0	1899904	T	C
20	chr20:1900266:G:A	0	1900266	A	G
20	chr20:1901088:C:T	0	1901088	T	C
20	chr20:1902308:T:C	0	1902308	C	T
20	chr20:1903034:AAAAG:A	0	1903034	A	AAAAG
20	chr20:1903293:T:C	0	1903293	C	T
20	chr20:1903469:A:G	0	1903469	G	A
20	chr20:1903474:T:C	0	1903474	C	T
20	chr20:1903480:C:A	0	1903480	A	C
20	chr20:1903894:C:T	0	1903894	T	C
20	chr20:1904012:C:T	0	1904012	T	C
20	chr20:1904453:C:G	0	1904453	G	C
20	chr20:1904497:A:G	0	1904497	G	A
20	chr20:1905847:A:G	0	1905847	G	A
20	chr20:1905978:G:A	0	1905978	A	G
20	chr20:1906938:C:A	0	1906938	A	C
20	chr20:1908093:G:A	0	1908093	A	G
20	chr20:1908555:C:T	0	1908555	T	C
20	chr20:1908831:T:A	0	1908831	A	T
20	chr20:1909212:A:G	0	1909212	G	A
20	chr20:1910038:C:T	0	1910038	T	C
20	chr20:1910210:A:G	0	1910210	G	A
20	chr20:1910344:CTT:C	0	1910344	C	CTT
20	chr20:1910615:T:A	0	1910615	A	T
20	chr20:1910899:G:A	0	1910899	A	G
20	chr20:1912543:G:A	0	1912543	A	G
20	chr20:1912752:G:A	0	1912752	A	G
20	chr20:1912924:G:A	0	1912924	A	G
20	chr20:1913101:T:C	0	1913101	C	T
20	chr20:1913138:G:A	0	1913138	A	G
20	chr20:1913163:G:A	0	1913163	A	G
20	chr20:1913169:G:A	0	1913169	A	G
20	chr20:1913340:C:G	0	1913340	G	C
20	chr20:1913669:C:T	0	1913669	T	C
20	chr20:1913788:G:A	0	1913788	A	G
20	chr20:1915598:A:G	0	1915598	G	A
20	chr20:1915642:A:G	0	1915642	G	A
20	chr20:1915755:T:A	0	1915755	A	T
20	chr20:1916442:A:G	0	1916442	G	A
20	chr20:1916761:A:G	0	1916761	G	A
20	chr20:1916796:C:T	0	1916796	T	C
20	chr20:1918941:C:T	0	1918941	T	C
20	chr20:1919121:G:A	0	1919121	A	G
20	chr20:1919563:G:T	0	1919563	T	G
20	chr20:1920090:G:A	0	1920090	A	G
20	chr20:1920315:C:T	0	1920315	T	C
20	chr20:1920413:T:C	0	1920413	C	T
20	chr20:1922279:A:G	0	1922279	G	A
20	chr20:1923009:CATCTCCCTGGCTG:C	0	1923009	C	CATCTCCCTGGCTG
20	chr20:1923869:G:T	0	1923869	T	G
20	chr20:1924517:C:T	0	1924517	T	C
20	chr20:1925381:G:A	0	1925381	A	G
20	chr20:1925382:T:A	0	1925382	A	T
20	chr20:1926444:T:C	0	1926444	C	T
20	chr20:1927653:C:T	0	1927653	T	C
20	chr20:1927959:C:T	0	1927959	T	C
20	chr20:1928054:C:T	0	1928054	T	C
20	chr20:1929194:C:T	0	1929194	T	C
20	chr20:1929260:A:G	0	1929260	G	A
20	chr20:1929274:A:G	0	1929274	G	A
20	chr20:1929448:C:A	0	1929448	A	C
20	chr20:1929562:G:GC	0	1929562	GC	G
20	chr20:1929736:C:A	0	1929736	A	C
20	chr20:1929794:T:A	0	1929794	A	T
20	chr20:1930044:G:A	0	1930044	A	G
20	chr20:1930128:C:T	0	1930128	T	C
20	chr20:1930235:A:G	0	1930235	G	A
20	chr20:1930252:C:T	0	1930252	T	C
20	chr20:1930342:A:G	0	1930342	G	A
20	chr20:1931419:AC:A	0	1931419	A	AC
20	chr20:1931664:T:C	0	1931664	C	T
20	chr20:1932335:A:C	0	1932335	C	A
20	chr20:1932835:A:G	0	1932835	G	A
20	chr20:1932980:G:A	0	1932980	A	G
20	chr20:1933508:G:A	0	1933508	A	G
20	chr20:1933541:A:G	0	1933541	G	A
20	chr20:1933632:T:G	0	1933632	G	T
20	chr20:1933786:A:G	0	1933786	G	A
20	chr20:1934136:T:C	0	1934136	C	T
20	chr20:1934580:G:A	0	1934580	A	G
20	chr20:1936086:A:G	0	1936086	G	A
20	chr20:1936563:G:A	0	1936563	A	G
20	chr20:1936644:A:G	0	1936644	G	A
20	chr20:1936759:G:A	0	1936759	A	G
20	chr20:1936833:C:G	0	1936833	G	C
20	chr20:1937659:G:A	0	1937659	A	G
20	chr20:1937781:T:C	0	1937781	C	T
20	chr20:1937841:G:T	0	1937841	T	G
20	chr20:1938678:C:T	0	1938678	T	C
20	chr20:1939932:C:T	0	1939932	T	C
20	chr20:1939959:T:C	0	1939959	C	T
20	chr20:1940804:G:A	0	1940804	A	G
20	chr20:1942625:C:A	0	1942625	A	C
20	chr20:1942977:T:G	0	1942977	G	T
20	chr20:1943028:G:A	0	1943028	A	G
20	chr20:1943327:A:G	0	1943327	G	A
20	chr20:1943420:T:C	0	1943420	C	T
20	chr20:1943481:G:A	0	1943481	A	G
20	chr20:1944061:C:T	0	1944061	T	C
20	chr20:1944205:T:C	0	1944205	C	T
20	chr20:1945079:G:A	0	1945079	A	G
20	chr20:1945216:T:C	0	1945216	C	T
20	chr20:1945813:A:C	0	1945813	C	A
20	chr20:1946326:T:C	0	1946326	C	T
20	chr20:1946602:A:T	0	1946602	T	A
20	chr20:1946690:A:G	0	1946690	G	A
20	chr20:1946869:A:G	0	1946869	G	A
20	chr20:1947923:G:A	0	1947923	A	G
20	chr20:1948790:C:T	0	1948790	T	C
20	chr20:1948896:C:T	0	1948896	T	C
20	chr20:1948936:C:G	0	1948936	G	C
20	chr20:1949053:G:A	0	1949053	A	G
20	chr20:1950058:C:T	0	1950058	T	C
20	chr20:1950152:T:C	0	1950152	C	T
20	chr20:1950227:G:A	0	1950227	A	G
20	chr20:1950251:T:C	0	1950251	C	T
20	chr20:1950355:C:T	0	1950355	T	C
20	chr20:1950531:A:G	0	1950531	G	A
20	chr20:1950573:G:A	0	1950573	A	G
20	chr20:1950661:T:C	0	1950661	C	T
20	chr20:1950854:A:G	0	1950854	G	A
20	chr20:1950862:T:C	0	1950862	C	T
20	chr20:1950873:A:G	0	1950873	G	A
20	chr20:1951020:C:T	0	1951020	T	C
20	chr20:1951929:TC:T	0	1951929	T	TC
20	chr20:1951932:C:T	0	1951932	T	C
20	chr20:1952345:C:T	0	1952345	T	C
20	chr20:1952495:G:C	0	1952495	C	G
20	chr20:1953771:C:G	0	1953771	G	C
20	chr20:1953782:G:A	0	1953782	A	G
20	chr20:1953822:T:C	0	1953822	C	T
20	chr20:1953838:T:C	0	1953838	C	T
20	chr20:1953902:A:G	0	1953902	G	A
20	chr20:1954155:C:G	0	1954155	G	C
20	chr20:1954278:G:A	0	1954278	A	G
20	chr20:1955629:G:A	0	1955629	A	G
20	chr20:1955646:C:T	0	1955646	T	C
20	chr20:1955886:G:C	0	1955886	C	G
20	chr20:1956340:T:A	0	1956340	A	T
20	chr20:1956829:A:G	0	1956829	G	A
20	chr20:1956838:A:C	0	1956838	C	A
20	chr20:1957723:A:T	0	1957723	T	A
20	chr20:1958353:T:C	0	1958353	C	T
20	chr20:1959322:G:C	0	1959322	C	G
20	chr20:1959499:T:C	0	1959499	C	T
20	chr20:1959858:T:C	0	1959858	C	T
20	chr20:1960051:G:A	0	1960051	A	G
20	chr20:1960334:G:GA	0	1960334	GA	G
20	chr20:1960349:A:G	0	1960349	G	A
20	chr20:1960372:A:G	0	1960372	G	A
20	chr20:1960842:A:G	0	1960842	G	A
20	chr20:1961507:A:G	0	1961507	G	A
20	chr20:1962430:G:A	0	1962430	A	G
20	chr20:1962822:A:G	0	1962822	G	A
20	chr20:1962994:T:C	0	1962994	C	T
20	chr20:1964367:G:A	0	1964367	A	G
20	chr20:1964430:G:T	0	1964430	T	G
20	chr20:1964611:A:G	0	1964611	G	A
20	chr20:1964623:G:C	0	1964623	C	G
20	chr20:1964760:T:C	0	1964760	C	T
20	chr20:1964980:G:A	0	1964980	A	G
20	chr20:1965042:G:A	0	1965042	A	G
20	chr20:1965267:A:T	0	1965267	T	A
20	chr20:1965310:C:A	0	1965310	A	C
20	chr20:1965378:C:T	0	1965378	T	C
20	chr20:1965583:A:C	0	1965583	C	A
20	chr20:1965691:A:C	0	1965691	C	A
20	chr20:1966023:C:T	0	1966023	T	C
20	chr20:1966633:A:G	0	1966633	G	A
20	chr20:1966748:A:C	0	1966748	C	A
20	chr20:1967863:A:G	0	1967863	G	A
20	chr20:1968481:C:A	0	1968481	A	C
20	chr20:1970212:G:A	0	1970212	A	G
20	chr20:1971936:A:G	0	1971936	G	A
20	chr20:1972624:A:C	0	1972624	C	A
20	chr20:1972717:A:G	0	1972717	G	A
20	chr20:1973387:G:A	0	1973387	A	G
20	chr20:1974103:G:A	0	1974103	A	G
20	chr20:1974231:A:C	0	1974231	C	A
20	chr20:1976017:T:C	0	1976017	C	T
20	chr20:1977754:G:A	0	1977754	A	G
20	chr20:1979293:G:A	0	1979293	A	G
20	chr20:1979580:A:G	0	1979580	G	A
20	chr20:1979667:A:G	0	1979667	G	A
20	chr20:1980488:A:G	0	1980488	G	A
20	chr20:1981129:C:T	0	1981129	T	C
20	chr20:1981331:T:C	0	1981331	C	T
20	chr20:1982471:A:C	0	1982471	C	A
20	chr20:1982475:G:C	0	1982475	C	G
20	chr20:1982767:G:A	0	1982767	A	G
20	chr20:1984481:T:C	0	1984481	C	T
20	chr20:1985012:C:T	0	1985012	T	C
20	chr20:1985523:G:A	0	1985523	A	G
20	chr20:1986165:T:C	0	1986165	C	T
20	chr20:1986301:T:C	0	1986301	C	T
20	chr20:1986403:C:T	0	1986403	T	C
20	chr20:1986509:T:G	0	1986509	G	T
20	chr20:1986571:G:T	0	1986571	T	G
20	chr20:1986661:T:C	0	1986661	C	T
20	chr20:1986675:T:C	0	1986675	C	T
20	chr20:1986988:G:A	0	1986988	A	G
20	chr20:1987371:C:A	0	1987371	A	C
20	chr20:1988197:T:C	0	1988197	C	T
20	chr20:1988687:C:T	0	1988687	T	C
20	chr20:1989178:C:T	0	1989178	T	C
20	chr20:1989288:A:G	0	1989288	G	A
20	chr20:1989901:C:G	0	1989901	G	C
20	chr20:1989918:C:T	0	1989918	T	C
20	chr20:1990166:T:C	0	1990166	C	T
20	chr20:1990414:G:T	0	1990414	T	G
20	chr20:1991814:T:C	0	1991814	C	T
20	chr20:1992115:A:G	0	1992115	G	A
20	chr20:1995204:G:A	0	1995204	A	G
20	chr20:1995207:T:C	0	1995207	C	T
20	chr20:1995502:C:T	0	1995502	T	C
20	chr20:1996172:C:G	0	1996172	G	C
20	chr20:1996399:A:T	0	1996399	T	A
20	chr20:1997106:C:T	0	1997106	T	C
20	chr20:1997869:C:T	0	1997869	T	C
20	chr20:2000377:G:A	0	2000377	A	G
20	chr20:2001482:G:A	0	2001482	A	G
20	chr20:2004404:G:A	0	2004404	A	G
20	chr20:2004975:G:A	0	2004975	A	G
20	chr20:2007379:C:T	0	2007379	T	C
20	chr20:2007842:G:C	0	2007842	C	G
20	chr20:2008036:A:G	0	2008036	G	A
20	chr20:2008269:G:A	0	2008269	A	G
20	chr20:2008737:C:T	0	2008737	T	C
20	chr20:2009336:C:T	0	2009336	T	C
20	chr20:2009971:T:C	0	2009971	C	T
20	chr20:2010831:C:T	0	2010831	T	C
20	chr20:2013138:A:T	0	2013138	T	A
20	chr20:2013157:C:T	0	2013157	T	C
20	chr20:2013706:TA:T	0	2013706	T	TA
20	chr20:2013787:G:GA	0	2013787	GA	G
20	chr20:2014155:C:T	0	2014155	T	C
20	chr20:2014317:G:A	0	2014317	A	G
20	chr20:2014754:C:G	0	2014754	G	C
20	chr20:2017026:T:C	0	2017026	C	T
20	chr20:2017052:C:T	0	2017052	T	C
20	chr20:2017062:CAT:C	0	2017062	C	CAT
20	chr20:2017541:A:G	0	2017541	G	A
20	chr20:2017969:C:T	0	2017969	T	C
20	chr20:2018976:C:T	0	2018976	T	C
20	chr20:2019209:G:C	0	2019209	C	G
20	chr20:2019375:G:T	0	2019375	T	G
20	chr20:2020164:T:G	0	2020164	G	T
20	chr20:2020193:C:T	0	2020193	T	C
20	chr20:2020369:A:G	0	2020369	G	A
20	chr20:2020515:A:G	0	2020515	G	A
20	chr20:2020609:A:G	0	2020609	G	A
20	chr20:2021454:A:T	0	2021454	T	A
20	chr20:2021842:C:T	0	2021842	T	C
20	chr20:2021954:G:A	0	2021954	A	G
20	chr20:2022467:T:C	0	2022467	C	T
20	chr20:2023317:C:T	0	2023317	T	C
20	chr20:2023324:T:G	0	2023324	G	T
20	chr20:2024119:T:TG	0	2024119	TG	T
20	chr20:2025077:T:C	0	2025077	C	T
20	chr20:2026275:G:A	0	2026275	A	G
20	chr20:2026813:A:G	0	2026813	G	A
20	chr20:2027191:C:T	0	2027191	T	C
20	chr20:2028307:G:A	0	2028307	A	G
20	chr20:2029688:A:G	0	2029688	G	A
20	chr20:2030560:A:G	0	2030560	G	A
20	chr20:2031135:T:C	0	2031135	C	T
20	chr20:2031970:C:T	0	2031970	T	C
20	chr20:2032125:G:C	0	2032125	C	G
20	chr20:2032828:A:T	0	2032828	T	A
20	chr20:2035010:G:C	0	2035010	C	G
20	chr20:2038761:G:A	0	2038761	A	G
20	chr20:2040137:C:T	0	2040137	T	C
20	chr20:2040993:C:G	0	2040993	G	C
20	chr20:2042710:A:C	0	2042710	C	A
20	chr20:2043283:A:C	0	2043283	C	A
20	chr20:2043719:C:T	0	2043719	T	C
20	chr20:2044185:TG:T	0	2044185	T	TG
20	chr20:2044326:T:C	0	2044326	C	T
20	chr20:2045230:A:T	0	2045230	T	A
20	chr20:2045422:C:T	0	2045422	T	C
20	chr20:2048192:G:A	0	2048192	A	G
20	chr20:2048334:A:G	0	2048334	G	A
20	chr20:2050906:C:T	0	2050906	T	C
20	chr20:2052410:A:C	0	2052410	C	A
20	chr20:2052981:T:C	0	2052981	C	T
20	chr20:2053696:G:A	0	2053696	A	G
20	chr20:2053927:C:T	0	2053927	T	C
20	chr20:2056218:A:G	0	2056218	G	A
20	chr20:2056517:G:T	0	2056517	T	G
20	chr20:2056669:CAT:C	0	2056669	C	CAT
20	chr20:2057221:T:C	0	2057221	C	T
20	chr20:2057356:A:G	0	2057356	G	A
20	chr20:2057707:A:G	0	2057707	G	A
20	chr20:2058579:T:C	0	2058579	C	T
20	chr20:2059653:G:A	0	2059653	A	G
20	chr20:2059788:A:G	0	2059788	G	A
20	chr20:2060018:T:C	0	2060018	C	T
20	chr20:2061008:C:T	0	2061008	T	C
20	chr20:2061355:G:T	0	2061355	T	G
20	chr20:2061356:C:T	0	2061356	T	C
20	chr20:2061446:G:C	0	2061446	C	G
20	chr20:2061815:A:C	0	2061815	C	A
20	chr20:2061940:A:G	0	2061940	G	A
20	chr20:2061975:C:A	0	2061975	A	C
20	chr20:2062185:G:C	0	2062185	C	G
20	chr20:2062372:A:G	0	2062372	G	A
20	chr20:2062434:A:T	0	2062434	T	A
20	chr20:2062621:A:G	0	2062621	G	A
20	chr20:2063158:T:C	0	2063158	C	T
20	chr20:2063540:T:C	0	2063540	C	T
20	chr20:2063601:A:C	0	2063601	C	A
20	chr20:2063621:T:C	0	2063621	C	T
20	chr20:2063682:C:T	0	2063682	T	C
20	chr20:2064176:C:A	0	2064176	A	C
20	chr20:2064260:C:A	0	2064260	A	C
20	chr20:2064298:A:G	0	2064298	G	A
20	chr20:2064458:G:A	0	2064458	A	G
20	chr20:2064536:A:G	0	2064536	G	A
20	chr20:2064551:T:C	0	2064551	C	T
20	chr20:2064772:G:A	0	2064772	A	G
20	chr20:2064871:G:A	0	2064871	A	G
20	chr20:2065001:T:G	0	2065001	G	T
20	chr20:2065143:T:C	0	2065143	C	T
20	chr20:2065382:A:G	0	2065382	G	A
20	chr20:2065531:T:C	0	2065531	C	T
20	chr20:2065713:C:T	0	2065713	T	C
20	chr20:2065838:C:T	0	2065838	T	C
20	chr20:2066178:G:A	0	2066178	A	G
20	chr20:2066196:A:G	0	2066196	G	A
20	chr20:2066206:A:T	0	2066206	T	A
20	chr20:2066295:A:G	0	2066295	G	A
20	chr20:2066316:A:G	0	2066316	G	A
20	chr20:2067783:G:A	0	2067783	A	G
20	chr20:2068452:A:G	0	2068452	G	A
20	chr20:2068534:A:G	0	2068534	G	A
20	chr20:2070997:T:C	0	2070997	C	T
20	chr20:2074906:A:G	0	2074906	G	A
20	chr20:2076818:G:A	0	2076818	A	G
20	chr20:2076885:A:G	0	2076885	G	A
20	chr20:2077169:G:A	0	2077169	A	G
20	chr20:2077262:T:C	0	2077262	C	T
20	chr20:2077990:C:T	0	2077990	T	C
20	chr20:2078287:C:T	0	2078287	T	C
20	chr20:2078299:T:C	0	2078299	C	T
20	chr20:2078309:A:C	0	2078309	C	A
20	chr20:2078587:T:C	0	2078587	C	T
20	chr20:2078700:A:G	0	2078700	G	A
20	chr20:2078710:A:G	0	2078710	G	A
20	chr20:2078759:G:C	0	2078759	C	G
20	chr20:2078827:T:C	0	2078827	C	T
20	chr20:2079030:A:G	0	2079030	G	A
20	chr20:2079654:C:T	0	2079654	T	C
20	chr20:2080167:C:T	0	2080167	T	C
20	chr20:2080562:A:G	0	2080562	G	A
20	chr20:2080602:G:A	0	2080602	A	G
20	chr20:2082085:C:T	0	2082085	T	C
20	chr20:2082487:C:T	0	2082487	T	C
20	chr20:2084248:T:C	0	2084248	C	T
20	chr20:2086135:A:G	0	2086135	G	A
20	chr20:2086180:C:A	0	2086180	A	C
20	chr20:2089217:GC:G	0	2089217	G	GC
20	chr20:2093677:T:C	0	2093677	C	T
20	chr20:2094292:G:A	0	2094292	A	G
20	chr20:2094887:A:G	0	2094887	G	A
20	chr20:2096323:C:G	0	2096323	G	C
20	chr20:2099855:A:G	0	2099855	G	A
20	chr20:2102404:C:A	0	2102404	A	C
20	chr20:2103541:T:C	0	2103541	C	T
20	chr20:2104024:C:T	0	2104024	T	C
20	chr20:2104246:T:C	0	2104246	C	T
20	chr20:2105707:T:TTA	0	2105707	TTA	T
20	chr20:2106818:G:A	0	2106818	A	G
20	chr20:2107576:T:C	0	2107576	C	T
20	chr20:2107809:C:T	0	2107809	T	C
20	chr20:2108052:A:G	0	2108052	G	A
20	chr20:2108909:T:C	0	2108909	C	T
20	chr20:2109270:G:A	0	2109270	A	G
20	chr20:2111578:A:G	0	2111578	G	A
20	chr20:2111586:T:C	0	2111586	C	T
20	chr20:2112199:G:T	0	2112199	T	G
20	chr20:2113432:T:C	0	2113432	C	T
20	chr20:2113653:C:G	0	2113653	G	C
20	chr20:2113658:G:A	0	2113658	A	G
20	chr20:2114197:T:C	0	2114197	C	T
20	chr20:2114293:G:T	0	2114293	T	G
20	chr20:2114785:A:G	0	2114785	G	A
20	chr20:2114813:T:C	0	2114813	C	T
20	chr20:2114981:A:C	0	2114981	C	A
20	chr20:2116497:C:A	0	2116497	A	C
20	chr20:2117538:G:A	0	2117538	A	G
20	chr20:2119932:A:G	0	2119932	G	A
20	chr20:2119982:A:T	0	2119982	T	A
20	chr20:2120843:G:A	0	2120843	A	G
20	chr20:2121547:A:G	0	2121547	G	A
20	chr20:2121952:T:C	0	2121952	C	T
20	chr20:2123995:A:T	0	2123995	T	A
20	chr20:2124165:A:G	0	2124165	G	A
20	chr20:2124243:G:A	0	2124243	A	G
20	chr20:2125709:G:A	0	2125709	A	G
20	chr20:2127946:A:G	0	2127946	G	A
20	chr20:2128029:T:C	0	2128029	C	T
20	chr20:2128234:A:T	0	2128234	T	A
20	chr20:2131744:T:C	0	2131744	C	T
20	chr20:2134898:A:G	0	2134898	G	A
20	chr20:2136083:C:CA	0	2136083	CA	C
20	chr20:2136118:G:C	0	2136118	C	G
20	chr20:2136230:G:A	0	2136230	A	G
20	chr20:2136816:C:T	0	2136816	T	C
20	chr20:2138196:G:A	0	2138196	A	G
20	chr20:2139863:AAAGGT:A	0	2139863	A	AAAGGT
20	chr20:2139937:T:C	0	2139937	C	T
20	chr20:2141012:G:C	0	2141012	C	G
20	chr20:2141013:T:C	0	2141013	C	T
20	chr20:2141359:G:A	0	2141359	A	G
20	chr20:2141767:CT:C	0	2141767	C	CT
20	chr20:2141982:A:G	0	2141982	G	A
20	chr20:2142183:C:T	0	2142183	T	C
20	chr20:2142194:A:G	0	2142194	G	A
20	chr20:2145191:A:G	0	2145191	G	A
20	chr20:2145443:A:G	0	2145443	G	A
20	chr20:2145450:A:G	0	2145450	G	A
20	chr20:2145467:AT:A	0	2145467	A	AT
20	chr20:2145921:T:C	0	2145921	C	T
20	chr20:2147875:G:C	0	2147875	C	G
20	chr20:2149094:A:G	0	2149094	G	A
20	chr20:2149231:G:T	0	2149231	T	G
20	chr20:2149261:A:G	0	2149261	G	A
20	chr20:2149579:TTGGTGAGGCTGCCCAGTC:T	0	2149579	T	TTGGTGAGGCTGCCCAGTC
20	chr20:2150716:C:T	0	2150716	T	C
20	chr20:2151167:G:A	0	2151167	A	G
20	chr20:2153009:T:A	0	2153009	A	T
20	chr20:2153064:T:C	0	2153064	C	T
20	chr20:2153226:A:C	0	2153226	C	A
20	chr20:2154445:G:T	0	2154445	T	G
20	chr20:2155641:C:G	0	2155641	G	C
20	chr20:2157347:G:C	0	2157347	C	G
20	chr20:2157820:A:C	0	2157820	C	A
20	chr20:2158473:C:T	0	2158473	T	C
20	chr20:2159769:A:G	0	2159769	G	A
20	chr20:2160092:G:A	0	2160092	A	G
20	chr20:2162507:A:C	0	2162507	C	A
20	chr20:2162985:A:G	0	2162985	G	A
20	chr20:2165890:T:A	0	2165890	A	T
20	chr20:2166351:C:T	0	2166351	T	C
20	chr20:2167757:G:A	0	2167757	A	G
20	chr20:2167986:A:C	0	2167986	C	A
20	chr20:2168414:C:T	0	2168414	T	C
20	chr20:2168724:G:A	0	2168724	A	G
20	chr20:2168749:C:T	0	2168749	T	C
20	chr20:2169266:G:A	0	2169266	A	G
20	chr20:2169711:A:C	0	2169711	C	A
20	chr20:2170318:T:C	0	2170318	C	T
20	chr20:2170704:A:G	0	2170704	G	A
20	chr20:2171411:A:G	0	2171411	G	A
20	chr20:2172578:C:A	0	2172578	A	C
20	chr20:2172742:A:T	0	2172742	T	A
20	chr20:2173005:T:A	0	2173005	A	T
20	chr20:2173015:A:G	0	2173015	G	A
20	chr20:2174434:T:C	0	2174434	C	T
20	chr20:2174491:G:A	0	2174491	A	G
20	chr20:2174553:A:G	0	2174553	G	A
20	chr20:2175362:G:A	0	2175362	A	G
20	chr20:2176042:A:G	0	2176042	G	A
20	chr20:2176484:G:A	0	2176484	A	G
20	chr20:2177031:GAC:G	0	2177031	G	GAC
20	chr20:2177163:C:T	0	2177163	T	C
20	chr20:2177288:G:C	0	2177288	C	G
20	chr20:2177480:C:T	0	2177480	T	C
20	chr20:2177940:A:G	0	2177940	G	A
20	chr20:2177995:A:G	0	2177995	G	A
20	chr20:2178025:A:G	0	2178025	G	A
20	chr20:2178590:G:A	0	2178590	A	G
20	chr20:2178693:A:T	0	2178693	T	A
20	chr20:2179145:A:G	0	2179145	G	A
20	chr20:2179896:G:A	0	2179896	A	G
20	chr20:2179939:AT:A	0	2179939	A	AT
20	chr20:2180849:G:A	0	2180849	A	G
20	chr20:2180858:A:G	0	2180858	G	A
20	chr20:2180965:A:G	0	2180965	G	A
20	chr20:2181025:T:A	0	2181025	A	T
20	chr20:2181032:G:A	0	2181032	A	G
20	chr20:2181297:CA:C	0	2181297	C	CA
20	chr20:2181306:G:A	0	2181306	A	G
20	chr20:2181817:G:A	0	2181817	A	G
20	chr20:2182010:C:T	0	2182010	T	C
20	chr20:2182245:G:A	0	2182245	A	G
20	chr20:2182739:A:G	0	2182739	G	A
20	chr20:2183685:T:C	0	2183685	C	T
20	chr20:2183700:T:C	0	2183700	C	T
20	chr20:2183941:A:G	0	2183941	G	A
20	chr20:2184308:G:A	0	2184308	A	G
20	chr20:2184613:C:T	0	2184613	T	C
20	chr20:2185359:T:G	0	2185359	G	T
20	chr20:2185672:A:G	0	2185672	G	A
20	chr20:2186359:A:C	0	2186359	C	A
20	chr20:2186787:A:G	0	2186787	G	A
20	chr20:2188420:C:G	0	2188420	G	C
20	chr20:2188868:A:C	0	2188868	C	A
20	chr20:2188940:T:G	0	2188940	G	T
20	chr20:2189155:A:G	0	2189155	G	A
20	chr20:2189400:C:T	0	2189400	T	C
20	chr20:2189553:G:A	0	2189553	A	G
20	chr20:2189940:C:A	0	2189940	A	C
20	chr20:2190064:C:T	0	2190064	T	C
20	chr20:2190243:A:G	0	2190243	G	A
20	chr20:2190299:G:A	0	2190299	A	G
20	chr20:2190368:T:C	0	2190368	C	T
20	chr20:2190396:G:A	0	2190396	A	G
20	chr20:2190545:T:C	0	2190545	C	T
20	chr20:2190679:A:G	0	2190679	G	A
20	chr20:2190756:T:TA	0	2190756	TA	T
20	chr20:2190984:C:T	0	2190984	T	C
20	chr20:2191003:A:G	0	2191003	G	A
20	chr20:2191154:C:T	0	2191154	T	C
20	chr20:2191157:G:A	0	2191157	A	G
20	chr20:2191616:T:G	0	2191616	G	T
20	chr20:2191762:A:G	0	2191762	G	A
20	chr20:2191858:G:T	0	2191858	T	G
20	chr20:2191900:C:T	0	2191900	T	C
20	chr20:2192001:T:A	0	2192001	A	T
20	chr20:2192217:C:T	0	2192217	T	C
20	chr20:2192260:C:T	0	2192260	T	C
20	chr20:2192400:A:G	0	2192400	G	A
20	chr20:2192748:T:A	0	2192748	A	T
20	chr20:2193255:A:T	0	2193255	T	A
20	chr20:2193288:G:A	0	2193288	A	G
20	chr20:2193473:T:C	0	2193473	C	T
20	chr20:2193654:T:C	0	2193654	C	T
20	chr20:2195323:G:A	0	2195323	A	G
20	chr20:2195478:T:A	0	2195478	A	T
20	chr20:2197796:A:G	0	2197796	G	A
20	chr20:2199069:A:G	0	2199069	G	A
20	chr20:2199135:A:G	0	2199135	G	A
20	chr20:2199173:A:C	0	2199173	C	A
20	chr20:2199519:T:C	0	2199519	C	T
20	chr20:2200079:C:T	0	2200079	T	C
20	chr20:2200527:T:A	0	2200527	A	T
20	chr20:2200812:T:C	0	2200812	C	T
20	chr20:2200848:C:T	0	2200848	T	C
20	chr20:2202962:C:T	0	2202962	T	C
20	chr20:2203046:C:T	0	2203046	T	C
20	chr20:2203360:C:T	0	2203360	T	C
20	chr20:2203691:T:C	0	2203691	C	T
20	chr20:2203849:T:C	0	2203849	C	T
20	chr20:2203923:T:C	0	2203923	C	T
20	chr20:2204076:A:G	0	2204076	G	A
20	chr20:2204674:T:C	0	2204674	C	T
20	chr20:2204711:C:T	0	2204711	T	C
20	chr20:2204721:G:A	0	2204721	A	G
20	chr20:2205078:T:G	0	2205078	G	T
20	chr20:2205346:C:T	0	2205346	T	C
20	chr20:2205740:AG:A	0	2205740	A	AG
20	chr20:2205894:G:A	0	2205894	A	G
20	chr20:2206129:T:C	0	2206129	C	T
20	chr20:2206778:A:G	0	2206778	G	A
20	chr20:2206784:G:A	0	2206784	A	G
20	chr20:2206960:G:C	0	2206960	C	G
20	chr20:2207297:G:T	0	2207297	T	G
20	chr20:2207298:C:T	0	2207298	T	C
20	chr20:2207724:G:A	0	2207724	A	G
20	chr20:2207751:G:C	0	2207751	C	G
20	chr20:2207896:G:T	0	2207896	T	G
20	chr20:2208408:C:T	0	2208408	T	C
20	chr20:2208409:G:A	0	2208409	A	G
20	chr20:2208520:G:A	0	2208520	A	G
20	chr20:2209126:T:C	0	2209126	C	T
20	chr20:2211870:G:C	0	2211870	C	G
20	chr20:2212281:A:G	0	2212281	G	A
20	chr20:2212368:A:G	0	2212368	G	A
20	chr20:2213671:G:A	0	2213671	A	G
20	chr20:2213840:A:G	0	2213840	G	A
20	chr20:2213946:G:A	0	2213946	A	G
20	chr20:2214107:T:C	0	2214107	C	T
20	chr20:2214589:A:G	0	2214589	G	A
20	chr20:2214718:A:G	0	2214718	G	A
20	chr20:2215186:G:C	0	2215186	C	G
20	chr20:2215639:G:A	0	2215639	A	G
20	chr20:2215913:G:C	0	2215913	C	G
20	chr20:2216413:G:A	0	2216413	A	G
20	chr20:2216709:A:G	0	2216709	G	A
20	chr20:2217224:G:T	0	2217224	T	G
20	chr20:2217262:G:A	0	2217262	A	G
20	chr20:2217642:G:A	0	2217642	A	G
20	chr20:2217691:AAG:A	0	2217691	A	AAG
20	chr20:2217970:C:A	0	2217970	A	C
20	chr20:2218253:A:C	0	2218253	C	A
20	chr20:2219171:C:A	0	2219171	A	C
20	chr20:2219659:A:G	0	2219659	G	A
20	chr20:2220611:G:A	0	2220611	A	G
20	chr20:2220814:C:T	0	2220814	T	C
20	chr20:2222578:C:A	0	2222578	A	C
20	chr20:2224063:T:C	0	2224063	C	T
20	chr20:2224526:T:C	0	2224526	C	T
20	chr20:2225295:T:C	0	2225295	C	T
20	chr20:2225311:G:A	0	2225311	A	G
20	chr20:2225332:T:C	0	2225332	C	T
20	chr20:2225628:C:T	0	2225628	T	C
20	chr20:2225660:A:G	0	2225660	G	A
20	chr20:2226021:T:C	0	2226021	C	T
20	chr20:2226505:C:A	0	2226505	A	C
20	chr20:2227757:A:G	0	2227757	G	A
20	chr20:2229211:A:G	0	2229211	G	A
20	chr20:2229350:C:G	0	2229350	G	C
20	chr20:2229609:T:C	0	2229609	C	T
20	chr20:2229717:T:C	0	2229717	C	T
20	chr20:2229884:A:C	0	2229884	C	A
20	chr20:2230069:A:G	0	2230069	G	A
20	chr20:2230548:C:A	0	2230548	A	C
20	chr20:2230879:A:G	0	2230879	G	A
20	chr20:2231027:C:T	0	2231027	T	C
20	chr20:2231564:T:C	0	2231564	C	T
20	chr20:2232080:T:C	0	2232080	C	T
20	chr20:2233091:G:A	0	2233091	A	G
20	chr20:2233100:A:T	0	2233100	T	A
20	chr20:2233441:T:A	0	2233441	A	T
20	chr20:2233495:T:G	0	2233495	G	T
20	chr20:2233816:A:C	0	2233816	C	A
20	chr20:2233936:A:G	0	2233936	G	A
20	chr20:2234139:G:A	0	2234139	A	G
20	chr20:2234330:C:T	0	2234330	T	C
20	chr20:2234499:A:G	0	2234499	G	A
20	chr20:2236523:C:T	0	2236523	T	C
20	chr20:2236645:A:C	0	2236645	C	A
20	chr20:2236711:C:T	0	2236711	T	C
20	chr20:2236889:CCT:C	0	2236889	C	CCT
20	chr20:2238124:G:A	0	2238124	A	G
20	chr20:2238313:C:T	0	2238313	T	C
20	chr20:2238576:G:A	0	2238576	A	G
20	chr20:2239064:A:T	0	2239064	T	A
20	chr20:2239395:T:G	0	2239395	G	T
20	chr20:2241635:G:A	0	2241635	A	G
20	chr20:2242155:C:T	0	2242155	T	C
20	chr20:2242510:G:A	0	2242510	A	G
20	chr20:2242835:A:G	0	2242835	G	A
20	chr20:2243008:T:C	0	2243008	C	T
20	chr20:2243141:A:G	0	2243141	G	A
20	chr20:2243149:G:A	0	2243149	A	G
20	chr20:2243185:T:C	0	2243185	C	T
20	chr20:2243577:C:T	0	2243577	T	C
20	chr20:2244339:A:G	0	2244339	G	A
20	chr20:2244417:A:C	0	2244417	C	A
20	chr20:2244520:C:T	0	2244520	T	C
20	chr20:2245223:G:A	0	2245223	A	G
20	chr20:2245984:G:A	0	2245984	A	G
20	chr20:2246235:C:T	0	2246235	T	C
20	chr20:2246692:C:G	0	2246692	G	C
20	chr20:2246709:A:G	0	2246709	G	A
20	chr20:2246787:A:G	0	2246787	G	A
20	chr20:2247090:C:T	0	2247090	T	C
20	chr20:2247273:T:C	0	2247273	C	T
20	chr20:2247587:A:G	0	2247587	G	A
20	chr20:2247802:C:T	0	2247802	T	C
20	chr20:2247914:C:G	0	2247914	G	C
20	chr20:2248225:C:T	0	2248225	T	C
20	chr20:2249020:C:CT	0	2249020	CT	C
20	chr20:2249051:CTTCTCTTTCT:C	0	2249051	C	CTTCTCTTTCT
20	chr20:2249140:TC:T	0	2249140	T	TC
20	chr20:2249198:G:A	0	2249198	A	G
20	chr20:2249661:C:T	0	2249661	T	C
20	chr20:2249690:C:T	0	2249690	T	C
20	chr20:2249963:A:T	0	2249963	T	A
20	chr20:2250232:C:T	0	2250232	T	C
20	chr20:2250235:G:A	0	2250235	A	G
20	chr20:2250438:C:T	0	2250438	T	C
20	chr20:2250486:A:C	0	2250486	C	A
20	chr20:2251544:T:C	0	2251544	C	T
20	chr20:2251817:C:A	0	2251817	A	C
20	chr20:2252606:C:T	0	2252606	T	C
20	chr20:2252608:T:A	0	2252608	A	T
20	chr20:2253130:T:C	0	2253130	C	T
20	chr20:2253267:C:T	0	2253267	T	C
20	chr20:2254824:G:A	0	2254824	A	G
20	chr20:2255089:C:A	0	2255089	A	C
20	chr20:2255112:T:G	0	2255112	G	T
20	chr20:2256129:G:A	0	2256129	A	G
20	chr20:2256244:C:T	0	2256244	T	C
20	chr20:2256328:G:A	0	2256328	A	G
20	chr20:2256871:C:T	0	2256871	T	C
20	chr20:2257179:T:C	0	2257179	C	T
20	chr20:2257184:G:A	0	2257184	A	G
20	chr20:2257233:A:G	0	2257233	G	A
20	chr20:2257329:G:A	0	2257329	A	G
20	chr20:2258654:C:T	0	2258654	T	C
20	chr20:2258923:C:T	0	2258923	T	C
20	chr20:2259023:C:T	0	2259023	T	C
20	chr20:2259719:A:G	0	2259719	G	A
20	chr20:2259995:T:G	0	2259995	G	T
20	chr20:2260248:G:A	0	2260248	A	G
20	chr20:2260280:G:T	0	2260280	T	G
20	chr20:2260555:G:A	0	2260555	A	G
20	chr20:2260756:C:T	0	2260756	T	C
20	chr20:2263375:G:A	0	2263375	A	G
20	chr20:2263393:A:C	0	2263393	C	A
20	chr20:2263665:A:G	0	2263665	G	A
20	chr20:2264355:TATTA:T	0	2264355	T	TATTA
20	chr20:2266533:A:G	0	2266533	G	A
20	chr20:2267319:G:A	0	2267319	A	G
20	chr20:2267583:T:C	0	2267583	C	T
20	chr20:2267787:C:T	0	2267787	T	C
20	chr20:2269362:CCT:C	0	2269362	C	CCT
20	chr20:2270121:A:G	0	2270121	G	A
20	chr20:2271504:T:A	0	2271504	A	T
20	chr20:2271759:C:T	0	2271759	T	C
20	chr20:2272093:T:C	0	2272093	C	T
20	chr20:2272128:C:T	0	2272128	T	C
20	chr20:2272400:T:C	0	2272400	C	T
20	chr20:2273300:C:T	0	2273300	T	C
20	chr20:2273781:A:G	0	2273781	G	A
20	chr20:2274234:C:T	0	2274234	T	C
20	chr20:2277442:G:A	0	2277442	A	G
20	chr20:2277504:T:C	0	2277504	C	T
20	chr20:2278152:A:C	0	2278152	C	A
20	chr20:2278786:A:G	0	2278786	G	A
20	chr20:2279279:G:A	0	2279279	A	G
20	chr20:2280322:G:A	0	2280322	A	G
20	chr20:2280741:G:T	0	2280741	T	G
20	chr20:2281136:A:G	0	2281136	G	A
20	chr20:2281891:T:C	0	2281891	C	T
20	chr20:2282452:TG:T	0	2282452	T	TG
20	chr20:2282614:T:A	0	2282614	A	T
20	chr20:2287482:A:G	0	2287482	G	A
20	chr20:2287683:C:T	0	2287683	T	C
20	chr20:2287758:A:G	0	2287758	G	A
20	chr20:2288297:T:C	0	2288297	C	T
20	chr20:2289369:C:T	0	2289369	T	C
20	chr20:2290138:G:A	0	2290138	A	G
20	chr20:2290206:C:T	0	2290206	T	C
20	chr20:2290305:C:T	0	2290305	T	C
20	chr20:2290661:A:G	0	2290661	G	A
20	chr20:2291108:C:G	0	2291108	G	C
20	chr20:2291381:G:C	0	2291381	C	G
20	chr20:2291543:A:T	0	2291543	T	A
20	chr20:2291544:C:G	0	2291544	G	C
20	chr20:2293341:A:T	0	2293341	T	A
20	chr20:2293735:G:A	0	2293735	A	G
20	chr20:2294164:G:A	0	2294164	A	G
20	chr20:2294882:C:T	0	2294882	T	C
20	chr20:2294972:G:A	0	2294972	A	G
20	chr20:2295221:A:C	0	2295221	C	A
20	chr20:2295330:C:T	0	2295330	T	C
20	chr20:2296758:A:G	0	2296758	G	A
20	chr20:2297382:G:A	0	2297382	A	G
20	chr20:2297495:C:A	0	2297495	A	C
20	chr20:2297895:G:A	0	2297895	A	G
20	chr20:2297907:G:A	0	2297907	A	G
20	chr20:2298789:A:G	0	2298789	G	A
20	chr20:2299263:C:T	0	2299263	T	C
20	chr20:2299309:G:A	0	2299309	A	G
20	chr20:2299654:C:T	0	2299654	T	C
20	chr20:2299709:T:C	0	2299709	C	T
20	chr20:2299745:G:A	0	2299745	A	G
20	chr20:2299915:C:T	0	2299915	T	C
20	chr20:2299969:A:G	0	2299969	G	A
20	chr20:2300606:G:T	0	2300606	T	G
20	chr20:2301324:G:A	0	2301324	A	G
20	chr20:2301709:T:C	0	2301709	C	T
20	chr20:2302019:C:T	0	2302019	T	C
20	chr20:2302811:C:T	0	2302811	T	C
20	chr20:2303015:T:C	0	2303015	C	T
20	chr20:2303021:C:T	0	2303021	T	C
20	chr20:2303618:A:G	0	2303618	G	A
20	chr20:2303794:A:G	0	2303794	G	A
20	chr20:2304130:G:C	0	2304130	C	G
20	chr20:2304260:G:A	0	2304260	A	G
20	chr20:2304328:C:T	0	2304328	T	C
20	chr20:2304389:G:A	0	2304389	A	G
20	chr20:2305252:AGTCACTG:A	0	2305252	A	AGTCACTG
20	chr20:2305411:G:A	0	2305411	A	G
20	chr20:2306356:TAAG:T	0	2306356	T	TAAG
20	chr20:2307823:C:T	0	2307823	T	C
20	chr20:2307944:G:A	0	2307944	A	G
20	chr20:2309886:T:G	0	2309886	G	T
20	chr20:2310518:AG:A	0	2310518	A	AG
20	chr20:2311242:A:T	0	2311242	T	A
20	chr20:2311627:G:A	0	2311627	A	G
20	chr20:2312137:C:T	0	2312137	T	C
20	chr20:2314420:C:G	0	2314420	G	C
20	chr20:2314630:G:A	0	2314630	A	G
20	chr20:2315065:G:A	0	2315065	A	G
20	chr20:2315454:C:T	0	2315454	T	C
20	chr20:2315521:C:T	0	2315521	T	C
20	chr20:2315567:A:T	0	2315567	T	A
20	chr20:2315694:C:T	0	2315694	T	C
20	chr20:2316438:AT:A	0	2316438	A	AT
20	chr20:2316536:A:T	0	2316536	T	A
20	chr20:2316576:A:G	0	2316576	G	A
20	chr20:2316610:AAAT:A	0	2316610	A	AAAT
20	chr20:2316636:C:T	0	2316636	T	C
20	chr20:2317144:G:A	0	2317144	A	G
20	chr20:2317970:T:C	0	2317970	C	T
20	chr20:2318042:G:A	0	2318042	A	G
20	chr20:2318080:T:C	0	2318080	C	T
20	chr20:2318683:G:A	0	2318683	A	G
20	chr20:2319371:G:A	0	2319371	A	G
20	chr20:2319962:C:T	0	2319962	T	C
20	chr20:2320639:G:A	0	2320639	A	G
20	chr20:2320662:T:G	0	2320662	G	T
20	chr20:2321441:C:T	0	2321441	T	C
20	chr20:2322051:T:C	0	2322051	C	T
20	chr20:2322453:TC:T	0	2322453	T	TC
20	chr20:2322523:C:A	0	2322523	A	C
20	chr20:2322994:T:A	0	2322994	A	T
20	chr20:2324109:T:C	0	2324109	C	T
20	chr20:2324186:G:C	0	2324186	C	G
20	chr20:2325408:C:T	0	2325408	T	C
20	chr20:2325666:G:T	0	2325666	T	G
20	chr20:2326368:C:G	0	2326368	G	C
20	chr20:2326678:G:A	0	2326678	A	G
20	chr20:2326810:T:C	0	2326810	C	T
20	chr20:2327451:T:G	0	2327451	G	T
20	chr20:2327628:A:G	0	2327628	G	A
20	chr20:2327661:T:A	0	2327661	A	T
20	chr20:2327784:C:T	0	2327784	T	C
20	chr20:2328979:T:C	0	2328979	C	T
20	chr20:2329408:G:A	0	2329408	A	G
20	chr20:2329537:T:C	0	2329537	C	T
20	chr20:2329570:C:T	0	2329570	T	C
20	chr20:2330013:T:C	0	2330013	C	T
20	chr20:2330079:C:T	0	2330079	T	C
20	chr20:2330698:G:A	0	2330698	A	G
20	chr20:2331177:A:C	0	2331177	C	A
20	chr20:2331991:C:G	0	2331991	G	C
20	chr20:2333318:T:A	0	2333318	A	T
20	chr20:2333872:C:G	0	2333872	G	C
20	chr20:2333964:T:G	0	2333964	G	T
20	chr20:2334659:T:C	0	2334659	C	T
20	chr20:2334824:A:C	0	2334824	C	A
20	chr20:2334935:T:C	0	2334935	C	T
20	chr20:2335283:C:T	0	2335283	T	C
20	chr20:2336844:G:T	0	2336844	T	G
20	chr20:2337597:A:G	0	2337597	G	A
20	chr20:2337714:C:T	0	2337714	T	C
20	chr20:2338070:AG:A	0	2338070	A	AG
20	chr20:2338279:A:G	0	2338279	G	A
20	chr20:2339017:T:C	0	2339017	C	T
20	chr20:2339345:C:T	0	2339345	T	C
20	chr20:2340717:A:G	0	2340717	G	A
20	chr20:2341019:T:C	0	2341019	C	T
20	chr20:2342250:C:T	0	2342250	T	C
20	chr20:2343645:C:A	0	2343645	A	C
20	chr20:2344507:G:A	0	2344507	A	G
20	chr20:2345995:T:C	0	2345995	C	T
20	chr20:2346298:G:GA	0	2346298	GA	G
20	chr20:2346473:C:T	0	2346473	T	C
20	chr20:2346480:C:T	0	2346480	T	C
20	chr20:2346771:T:C	0	2346771	C	T
20	chr20:2347557:C:T	0	2347557	T	C
20	chr20:2347915:T:C	0	2347915	C	T
20	chr20:2348468:T:C	0	2348468	C	T
20	chr20:2349899:C:T	0	2349899	T	C
20	chr20:2349969:A:G	0	2349969	G	A
20	chr20:2350867:T:C	0	2350867	C	T
20	chr20:2350960:G:A	0	2350960	A	G
20	chr20:2350980:C:T	0	2350980	T	C
20	chr20:2351080:C:T	0	2351080	T	C
20	chr20:2351200:A:G	0	2351200	G	A
20	chr20:2351440:C:T	0	2351440	T	C
20	chr20:2351763:G:A	0	2351763	A	G
20	chr20:2352041:G:A	0	2352041	A	G
20	chr20:2353381:T:C	0	2353381	C	T
20	chr20:2354073:CTAT:C	0	2354073	C	CTAT
20	chr20:2354333:C:T	0	2354333	T	C
20	chr20:2354368:AG:A	0	2354368	A	AG
20	chr20:2355194:A:G	0	2355194	G	A
20	chr20:2355468:C:T	0	2355468	T	C
20	chr20:2356061:A:G	0	2356061	G	A
20	chr20:2356649:T:A	0	2356649	A	T
20	chr20:2357208:T:A	0	2357208	A	T
20	chr20:2357232:C:T	0	2357232	T	C
20	chr20:2357578:T:C	0	2357578	C	T
20	chr20:2357588:G:A	0	2357588	A	G
20	chr20:2357677:G:A	0	2357677	A	G
20	chr20:2357808:C:T	0	2357808	T	C
20	chr20:2358165:G:A	0	2358165	A	G
20	chr20:2358280:C:A	0	2358280	A	C
20	chr20:2358458:G:C	0	2358458	C	G
20	chr20:2358505:C:T	0	2358505	T	C
20	chr20:2358804:T:C	0	2358804	C	T
20	chr20:2358951:A:G	0	2358951	G	A
20	chr20:2358973:T:C	0	2358973	C	T
20	chr20:2359001:T:C	0	2359001	C	T
20	chr20:2359117:A:G	0	2359117	G	A
20	chr20:2359419:T:G	0	2359419	G	T
20	chr20:2359466:A:C	0	2359466	C	A
20	chr20:2359982:A:G	0	2359982	G	A
20	chr20:2360020:G:A	0	2360020	A	G
20	chr20:2360068:A:G	0	2360068	G	A
20	chr20:2360206:C:T	0	2360206	T	C
20	chr20:2360328:A:G	0	2360328	G	A
20	chr20:2360408:A:T	0	2360408	T	A
20	chr20:2360430:T:G	0	2360430	G	T
20	chr20:2360450:A:C	0	2360450	C	A
20	chr20:2360472:C:T	0	2360472	T	C
20	chr20:2360561:T:G	0	2360561	G	T
20	chr20:2360595:C:T	0	2360595	T	C
20	chr20:2360889:G:A	0	2360889	A	G
20	chr20:2361235:GC:G	0	2361235	G	GC
20	chr20:2361314:T:C	0	2361314	C	T
20	chr20:2361331:T:C	0	2361331	C	T
20	chr20:2361472:T:C	0	2361472	C	T
20	chr20:2361542:G:A	0	2361542	A	G
20	chr20:2361547:C:T	0	2361547	T	C
20	chr20:2361733:A:C	0	2361733	C	A
20	chr20:2361773:A:G	0	2361773	G	A
20	chr20:2362116:C:T	0	2362116	T	C
20	chr20:2362432:T:C	0	2362432	C	T
20	chr20:2362433:G:A	0	2362433	A	G
20	chr20:2362976:A:T	0	2362976	T	A
20	chr20:2362981:T:G	0	2362981	G	T
20	chr20:2363290:T:G	0	2363290	G	T
20	chr20:2363342:T:G	0	2363342	G	T
20	chr20:2363343:T:C	0	2363343	C	T
20	chr20:2363723:TAAG:T	0	2363723	T	TAAG
20	chr20:2363766:C:A	0	2363766	A	C
20	chr20:2364119:G:A	0	2364119	A	G
20	chr20:2364139:T:G	0	2364139	G	T
20	chr20:2364376:T:A	0	2364376	A	T
20	chr20:2364541:C:T	0	2364541	T	C
20	chr20:2364623:TCCTGGC:T	0	2364623	T	TCCTGGC
20	chr20:2364636:G:A	0	2364636	A	G
20	chr20:2365129:C:T	0	2365129	T	C
20	chr20:2365381:A:G	0	2365381	G	A
20	chr20:2365554:G:A	0	2365554	A	G
20	chr20:2365654:G:A	0	2365654	A	G
20	chr20:2365687:T:C	0	2365687	C	T
20	chr20:2365852:T:G	0	2365852	G	T
20	chr20:2365854:T:C	0	2365854	C	T
20	chr20:2366381:A:G	0	2366381	G	A
20	chr20:2366418:C:T	0	2366418	T	C
20	chr20:2366435:G:A	0	2366435	A	G
20	chr20:2366651:C:T	0	2366651	T	C
20	chr20:2366841:C:T	0	2366841	T	C
20	chr20:2367062:G:A	0	2367062	A	G
20	chr20:2367096:T:C	0	2367096	C	T
20	chr20:2367117:T:A	0	2367117	A	T
20	chr20:2367277:G:T	0	2367277	T	G
20	chr20:2367482:G:A	0	2367482	A	G
20	chr20:2367488:T:C	0	2367488	C	T
20	chr20:2367503:G:C	0	2367503	C	G
20	chr20:2367609:T:C	0	2367609	C	T
20	chr20:2367795:G:A	0	2367795	A	G
20	chr20:2368236:T:C	0	2368236	C	T
20	chr20:2368293:G:A	0	2368293	A	G
20	chr20:2368664:T:G	0	2368664	G	T
20	chr20:2368808:A:G	0	2368808	G	A
20	chr20:2369073:A:G	0	2369073	G	A
20	chr20:2369546:C:T	0	2369546	T	C
20	chr20:2369822:A:G	0	2369822	G	A
20	chr20:2369909:G:A	0	2369909	A	G
20	chr20:2370022:G:T	0	2370022	T	G
20	chr20:2370388:G:T	0	2370388	T	G
20	chr20:2371493:G:A	0	2371493	A	G
20	chr20:2371944:C:T	0	2371944	T	C
20	chr20:2372036:T:G	0	2372036	G	T
20	chr20:2372206:G:A	0	2372206	A	G
20	chr20:2372210:T:C	0	2372210	C	T
20	chr20:2372284:AC:A	0	2372284	A	AC
20	chr20:2372454:C:T	0	2372454	T	C
20	chr20:2372806:A:C	0	2372806	C	A
20	chr20:2373004:A:C	0	2373004	C	A
20	chr20:2373242:A:G	0	2373242	G	A
20	chr20:2373276:T:G	0	2373276	G	T
20	chr20:2373403:T:C	0	2373403	C	T
20	chr20:2373462:T:C	0	2373462	C	T
20	chr20:2373547:C:T	0	2373547	T	C
20	chr20:2373803:A:G	0	2373803	G	A
20	chr20:2373886:G:A	0	2373886	A	G
20	chr20:2374240:G:A	0	2374240	A	G
20	chr20:2374535:A:G	0	2374535	G	A
20	chr20:2374741:C:T	0	2374741	T	C
20	chr20:2374790:T:C	0	2374790	C	T
20	chr20:2375051:A:G	0	2375051	G	A
20	chr20:2375202:G:A	0	2375202	A	G
20	chr20:2375266:A:T	0	2375266	T	A
20	chr20:2375465:A:G	0	2375465	G	A
20	chr20:2375539:C:T	0	2375539	T	C
20	chr20:2375606:C:T	0	2375606	T	C
20	chr20:2375706:A:G	0	2375706	G	A
20	chr20:2375777:G:A	0	2375777	A	G
20	chr20:2375803:C:T	0	2375803	T	C
20	chr20:2375943:A:G	0	2375943	G	A
20	chr20:2376289:C:T	0	2376289	T	C
20	chr20:2376291:G:A	0	2376291	A	G
20	chr20:2377027:G:A	0	2377027	A	G
20	chr20:2377217:T:G	0	2377217	G	T
20	chr20:2377368:G:A	0	2377368	A	G
20	chr20:2377704:T:C	0	2377704	C	T
20	chr20:2377789:T:C	0	2377789	C	T
20	chr20:2377921:T:C	0	2377921	C	T
20	chr20:2378099:A:G	0	2378099	G	A
20	chr20:2378450:T:C	0	2378450	C	T
20	chr20:2378470:A:AT	0	2378470	AT	A
20	chr20:2378473:A:T	0	2378473	T	A
20	chr20:2378528:G:A	0	2378528	A	G
20	chr20:2378545:A:G	0	2378545	G	A
20	chr20:2378546:A:T	0	2378546	T	A
20	chr20:2378783:T:C	0	2378783	C	T
20	chr20:2379522:G:A	0	2379522	A	G
20	chr20:2380344:T:C	0	2380344	C	T
20	chr20:2380379:A:G	0	2380379	G	A
20	chr20:2380859:A:G	0	2380859	G	A
20	chr20:2381038:C:T	0	2381038	T	C
20	chr20:2381148:G:A	0	2381148	A	G
20	chr20:2381278:A:G	0	2381278	G	A
20	chr20:2381383:C:T	0	2381383	T	C
20	chr20:2381933:T:A	0	2381933	A	T
20	chr20:2382315:T:G	0	2382315	G	T
20	chr20:2383859:G:A	0	2383859	A	G
20	chr20:2384483:A:G	0	2384483	G	A
20	chr20:2384944:A:G	0	2384944	G	A
20	chr20:2385089:G:A	0	2385089	A	G
20	chr20:2385211:C:T	0	2385211	T	C
20	chr20:2385524:G:A	0	2385524	A	G
20	chr20:2386232:C:T	0	2386232	T	C
20	chr20:2386234:G:A	0	2386234	A	G
20	chr20:2386320:C:T	0	2386320	T	C
20	chr20:2386515:C:T	0	2386515	T	C
20	chr20:2387422:C:G	0	2387422	G	C
20	chr20:2388692:C:T	0	2388692	T	C
20	chr20:2388855:G:A	0	2388855	A	G
20	chr20:2389596:T:A	0	2389596	A	T
20	chr20:2390319:G:A	0	2390319	A	G
20	chr20:2390577:A:G	0	2390577	G	A
20	chr20:2390587:A:G	0	2390587	G	A
20	chr20:2392610:G:T	0	2392610	T	G
20	chr20:2392719:T:G	0	2392719	G	T
20	chr20:2392849:T:G	0	2392849	G	T
20	chr20:2392980:C:G	0	2392980	G	C
20	chr20:2393172:A:G	0	2393172	G	A
20	chr20:2393361:C:T	0	2393361	T	C
20	chr20:2394616:A:G	0	2394616	G	A
20	chr20:2395658:G:A	0	2395658	A	G
20	chr20:2396274:T:A	0	2396274	A	T
20	chr20:2396317:T:A	0	2396317	A	T
20	chr20:2396558:C:T	0	2396558	T	C
20	chr20:2396892:T:C	0	2396892	C	T
20	chr20:2398314:G:A	0	2398314	A	G
20	chr20:2398388:A:G	0	2398388	G	A
20	chr20:2398524:TC:T	0	2398524	T	TC
20	chr20:2398827:C:T	0	2398827	T	C
20	chr20:2398952:T:C	0	2398952	C	T
20	chr20:2399677:G:A	0	2399677	A	G
20	chr20:2399750:G:A	0	2399750	A	G
20	chr20:2401201:T:C	0	2401201	C	T
20	chr20:2404158:C:T	0	2404158	T	C
20	chr20:2404270:T:C	0	2404270	C	T
20	chr20:2404295:G:T	0	2404295	T	G
20	chr20:2404349:T:C	0	2404349	C	T
20	chr20:2404710:A:G	0	2404710	G	A
20	chr20:2404790:G:A	0	2404790	A	G
20	chr20:2405143:C:T	0	2405143	T	C
20	chr20:2406327:T:C	0	2406327	C	T
20	chr20:2406348:C:T	0	2406348	T	C
20	chr20:2406384:T:C	0	2406384	C	T
20	chr20:2407092:A:G	0	2407092	G	A
20	chr20:2407845:G:A	0	2407845	A	G
20	chr20:2408529:G:A	0	2408529	A	G
20	chr20:2409594:T:C	0	2409594	C	T
20	chr20:2410410:T:A	0	2410410	A	T
20	chr20:2410423:G:A	0	2410423	A	G
20	chr20:2410507:T:C	0	2410507	C	T
20	chr20:2412253:G:T	0	2412253	T	G
20	chr20:2412488:ATGT:A	0	2412488	A	ATGT
20	chr20:2412740:G:A	0	2412740	A	G
20	chr20:2413120:A:T	0	2413120	T	A
20	chr20:2413472:G:A	0	2413472	A	G
20	chr20:2413995:T:C	0	2413995	C	T
20	chr20:2415590:G:A	0	2415590	A	G
20	chr20:2415932:C:T	0	2415932	T	C
20	chr20:2416276:A:C	0	2416276	C	A
20	chr20:2416296:G:A	0	2416296	A	G
20	chr20:2416873:C:T	0	2416873	T	C
20	chr20:2416912:G:A	0	2416912	A	G
20	chr20:2417010:C:A	0	2417010	A	C
20	chr20:2417371:G:A	0	2417371	A	G
20	chr20:2417765:A:G	0	2417765	G	A
20	chr20:2417768:C:G	0	2417768	G	C
20	chr20:2417784:A:G	0	2417784	G	A
20	chr20:2417807:A:G	0	2417807	G	A
20	chr20:2417833:T:C	0	2417833	C	T
20	chr20:2418310:C:T	0	2418310	T	C
20	chr20:2418534:C:T	0	2418534	T	C
20	chr20:2419167:G:C	0	2419167	C	G
20	chr20:2419793:G:C	0	2419793	C	G
20	chr20:2419857:C:A	0	2419857	A	C
20	chr20:2420472:G:A	0	2420472	A	G
20	chr20:2420585:C:T	0	2420585	T	C
20	chr20:2420864:ATGT:A	0	2420864	A	ATGT
20	chr20:2420869:C:T	0	2420869	T	C
20	chr20:2421049:C:T	0	2421049	T	C
20	chr20:2421141:T:C	0	2421141	C	T
20	chr20:2421272:G:A	0	2421272	A	G
20	chr20:2421502:G:A	0	2421502	A	G
20	chr20:2421850:G:A	0	2421850	A	G
20	chr20:2421879:C:T	0	2421879	T	C
20	chr20:2422018:G:A	0	2422018	A	G
20	chr20:2422111:G:A	0	2422111	A	G
20	chr20:2422380:G:A	0	2422380	A	G
20	chr20:2422880:T:G	0	2422880	G	T
20	chr20:2423213:C:T	0	2423213	T	C
20	chr20:2423404:G:A	0	2423404	A	G
20	chr20:2423455:T:G	0	2423455	G	T
20	chr20:2424125:T:A	0	2424125	A	T
20	chr20:2424463:T:C	0	2424463	C	T
20	chr20:2424490:T:C	0	2424490	C	T
20	chr20:2424600:A:G	0	2424600	G	A
20	chr20:2424660:A:G	0	2424660	G	A
20	chr20:2424887:G:A	0	2424887	A	G
20	chr20:2424908:C:A	0	2424908	A	C
20	chr20:2425019:T:G	0	2425019	G	T
20	chr20:2425441:CA:C	0	2425441	C	CA
20	chr20:2425446:CTT:C	0	2425446	C	CTT
20	chr20:2425709:T:C	0	2425709	C	T
20	chr20:2425744:A:G	0	2425744	G	A
20	chr20:2425855:G:A	0	2425855	A	G
20	chr20:2426090:A:T	0	2426090	T	A
20	chr20:2426358:C:T	0	2426358	T	C
20	chr20:2426509:C:T	0	2426509	T	C
20	chr20:2426642:G:A	0	2426642	A	G
20	chr20:2426893:A:G	0	2426893	G	A
20	chr20:2428180:T:G	0	2428180	G	T
20	chr20:2428228:G:A	0	2428228	A	G
20	chr20:2428618:G:A	0	2428618	A	G
20	chr20:2428657:T:C	0	2428657	C	T
20	chr20:2428901:G:A	0	2428901	A	G
20	chr20:2429044:T:C	0	2429044	C	T
20	chr20:2429501:T:C	0	2429501	C	T
20	chr20:2429655:G:A	0	2429655	A	G
20	chr20:2430306:C:T	0	2430306	T	C
20	chr20:2430722:G:A	0	2430722	A	G
20	chr20:2431146:C:T	0	2431146	T	C
20	chr20:2431233:CTCAG:C	0	2431233	C	CTCAG
20	chr20:2432189:C:G	0	2432189	G	C
20	chr20:2432374:G:A	0	2432374	A	G
20	chr20:2432479:C:T	0	2432479	T	C
20	chr20:2432674:T:C	0	2432674	C	T
20	chr20:2433959:T:C	0	2433959	C	T
20	chr20:2434400:T:C	0	2434400	C	T
20	chr20:2434471:C:T	0	2434471	T	C
20	chr20:2434476:G:A	0	2434476	A	G
20	chr20:2434947:C:T	0	2434947	T	C
20	chr20:2435036:G:A	0	2435036	A	G
20	chr20:2435211:T:C	0	2435211	C	T
20	chr20:2435674:C:T	0	2435674	T	C
20	chr20:2436331:C:T	0	2436331	T	C
20	chr20:2436366:T:G	0	2436366	G	T
20	chr20:2436456:T:C	0	2436456	C	T
20	chr20:2436539:C:T	0	2436539	T	C
20	chr20:2437446:C:T	0	2437446	T	C
20	chr20:2438531:A:G	0	2438531	G	A
20	chr20:2438610:G:A	0	2438610	A	G
20	chr20:2439817:C:T	0	2439817	T	C
20	chr20:2441096:A:G	0	2441096	G	A
20	chr20:2441360:G:A	0	2441360	A	G
20	chr20:2441772:C:T	0	2441772	T	C
20	chr20:2441795:C:T	0	2441795	T	C
20	chr20:2442390:T:G	0	2442390	G	T
20	chr20:2442603:A:G	0	2442603	G	A
20	chr20:2442654:T:C	0	2442654	C	T
20	chr20:2443894:T:C	0	2443894	C	T
20	chr20:2444137:A:T	0	2444137	T	A
20	chr20:2444199:A:G	0	2444199	G	A
20	chr20:2445110:G:A	0	2445110	A	G
20	chr20:2445281:A:T	0	2445281	T	A
20	chr20:2445374:T:C	0	2445374	C	T
20	chr20:2446465:C:T	0	2446465	T	C
20	chr20:2446604:A:T	0	2446604	T	A
20	chr20:2447303:C:G	0	2447303	G	C
20	chr20:2448576:T:C	0	2448576	C	T
20	chr20:2448850:G:A	0	2448850	A	G
```
