## Supplementary material for "Characterization of shared and ancestry-specific signals driving complex traits using multi-ancestry fine-mapping": mesusieoutput

```
                 eur          afr      eur_afr
   [1,] 0.0002074402 0.0002165173 7.233495e-05
   [2,] 0.0002074402 0.0002074402 6.925469e-05
   [3,] 0.0002074402 0.0002074400 6.914666e-05
   [4,] 0.0002074402 0.0002146543 7.169365e-05
   [5,] 0.0002074402 0.0002074400 6.914672e-05
   [6,] 0.0002074402 0.0002074399 6.914665e-05
   [7,] 0.0002074402 0.0002074400 6.914666e-05
   [8,] 0.0002074402 0.0002074400 6.914671e-05
   [9,] 0.0002074402 0.0002074401 6.914669e-05
  [10,] 0.0002074402 0.0002074401 6.914670e-05
  [11,] 0.0002074402 0.0002146356 7.155392e-05
  [12,] 0.0002074402 0.0002078405 6.923332e-05
  [13,] 0.0002074402 0.0002074400 6.914666e-05
  [14,] 0.0002074402 0.0002074401 6.914667e-05
  [15,] 0.0002074402 0.0002074401 6.914667e-05
  [16,] 0.0002074403 0.0002074401 6.914670e-05
  [17,] 0.0002074402 0.0002074401 6.914666e-05
  [18,] 0.0002074402 0.0002074401 6.914666e-05
  [19,] 0.0002074402 0.0002074401 6.914666e-05
  [20,] 0.0002074402 0.0002074401 6.914666e-05
  [21,] 0.0002074402 0.0002074401 6.914666e-05
  [22,] 0.0002074402 0.0002275846 7.606954e-05
  [23,] 0.0002074402 0.0002074401 6.914666e-05
  [24,] 0.0002074402 0.0002074401 6.914667e-05
  [25,] 0.0002074402 0.0002074402 6.914672e-05
  [26,] 0.0002074402 0.0002074401 6.914667e-05
  [27,] 0.0002074402 0.0002074401 6.914667e-05
  [28,] 0.0002074402 0.0002074401 6.914667e-05
  [29,] 0.0002074402 0.0002129251 7.091782e-05
  [30,] 0.0002074402 0.0002074400 6.914669e-05
  [31,] 0.0002074402 0.0002278357 7.613853e-05
  [32,] 0.0002074402 0.0002074402 6.914675e-05
  [33,] 0.0002074402 0.0002074402 6.914672e-05
  [34,] 0.0002074402 0.0002074402 6.914674e-05
  [35,] 0.0002074402 0.0002074709 6.924083e-05
  [36,] 0.0002074402 0.0002080167 6.939620e-05
  [37,] 0.0002074402 0.0002074402 6.914673e-05
  [38,] 0.0002074402 0.0002074400 6.914666e-05
  [39,] 0.0002074402 0.0002074402 6.914671e-05
  [40,] 0.0002074402 0.0002074400 6.914667e-05
  [41,] 0.0002074402 0.0002074401 6.914671e-05
  [42,] 0.0002074402 0.0002211050 7.350761e-05
  [43,] 0.0002074402 0.0002074401 6.914670e-05
  [44,] 0.0002074402 0.0002074400 6.914668e-05
  [45,] 0.0002074402 0.0002139144 7.115383e-05
  [46,] 0.0002074402 0.0002074401 6.914671e-05
  [47,] 0.0002074402 0.0002074400 6.914667e-05
  [48,] 0.0002074402 0.0002074402 6.914672e-05
  [49,] 0.0002074402 0.0002074401 6.914669e-05
  [50,] 0.0002074402 0.0002081958 6.940603e-05
  [51,] 0.0002074402 0.0002074401 6.914670e-05
  [52,] 0.0002074402 0.0002074401 6.914670e-05
  [53,] 0.0002074402 0.0002149858 7.221749e-05
  [54,] 0.0002074402 0.0002074402 6.914671e-05
  [55,] 0.0002074403 0.0002074400 6.914666e-05
  [56,] 0.0002074402 0.0002074402 6.914673e-05
  [57,] 0.0002074402 0.0002074401 6.914669e-05
  [58,] 0.0002074402 0.0002074402 6.914673e-05
  [59,] 0.0002074402 0.0002074402 6.914673e-05
  [60,] 0.0002074402 0.0002074402 6.914673e-05
  [61,] 0.0002074402 0.0002074402 6.914673e-05
  [62,] 0.0002074402 0.0002074402 6.914673e-05
  [63,] 0.0002074402 0.0002074401 6.914671e-05
  [64,] 0.0002074402 0.0002074402 6.914673e-05
  [65,] 0.0002074402 0.0002074402 6.914672e-05
  [66,] 0.0002074402 0.0002074401 6.914673e-05
  [67,] 0.0002074402 0.0002304745 7.683373e-05
  [68,] 0.0002074402 0.0002074401 6.914668e-05
  [69,] 0.0002074402 0.0002074402 6.914673e-05
  [70,] 0.0002074402 0.0002074402 6.914673e-05
  [71,] 0.0002074402 0.0002109971 7.030001e-05
  [72,] 0.0002074402 0.0002074402 6.914673e-05
  [73,] 0.0002074402 0.0002074401 6.914669e-05
  [74,] 0.0002074402 0.0002074402 6.914673e-05
  [75,] 0.0002074402 0.0002074401 6.914670e-05
  [76,] 0.0002074402 0.0002189703 7.306935e-05
  [77,] 0.0002074402 0.0002074401 6.914670e-05
  [78,] 0.0002074402 0.0002074402 6.914673e-05
  [79,] 0.0002074402 0.0002191752 7.312381e-05
  [80,] 0.0002074402 0.0002200707 7.343813e-05
  [81,] 0.0002074402 0.0002074401 6.914670e-05
  [82,] 0.0002074402 0.0002074401 6.914670e-05
  [83,] 0.0002074402 0.0002074400 6.914667e-05
  [84,] 0.0002074402 0.0002074402 6.914673e-05
  [85,] 0.0002074402 0.0002079834 6.969286e-05
  [86,] 0.0002074402 0.0002074400 6.914665e-05
  [87,] 0.0002074402 0.0002074400 6.914667e-05
  [88,] 0.0002074402 0.0002074401 6.914671e-05
  [89,] 0.0002074402 0.0002074401 6.914671e-05
  [90,] 0.0002074402 0.0002074401 6.914671e-05
  [91,] 0.0002074402 0.0002074400 6.914668e-05
  [92,] 0.0002074402 0.0002074401 6.914671e-05
  [93,] 0.0002074402 0.0002074401 6.914671e-05
  [94,] 0.0002074402 0.0002074401 6.914671e-05
  [95,] 0.0002074402 0.0002074401 6.914671e-05
  [96,] 0.0002074402 0.0002074401 6.914671e-05
  [97,] 0.0002074402 0.0002074401 6.914671e-05
  [98,] 0.0002074402 0.0002074401 6.914671e-05
  [99,] 0.0002074402 0.0002074401 6.914671e-05
 [100,] 0.0002074402 0.0002074400 6.914668e-05
 [101,] 0.0002074402 0.0002074400 6.914668e-05
 [102,] 0.0002074402 0.0002074401 6.914671e-05
 [103,] 0.0002074402 0.0002074401 6.914671e-05
 [104,] 0.0002074402 0.0002074401 6.914669e-05
 [105,] 0.0002074402 0.0002074401 6.914671e-05
 [106,] 0.0002074402 0.0002074401 6.914671e-05
 [107,] 0.0002074402 0.0002074401 6.914671e-05
 [108,] 0.0002074402 0.0002074401 6.914671e-05
 [109,] 0.0002074402 0.0002074401 6.914671e-05
 [110,] 0.0002074402 0.0002074401 6.914671e-05
 [111,] 0.0002074402 0.0002074401 6.914671e-05
 [112,] 0.0002074402 0.0002074402 6.914671e-05
 [113,] 0.0002074402 0.0002074401 6.914671e-05
 [114,] 0.0003874555 0.0002074401 9.229515e-05
 [115,] 0.0002074402 0.0002074402 6.914668e-05
 [116,] 0.0002074402 0.0002074401 6.914670e-05
 [117,] 0.0002074402 0.0002074401 6.914668e-05
 [118,] 0.0002074402 0.0002074402 6.914668e-05
 [119,] 0.0002074402 0.0002074402 6.914672e-05
 [120,] 0.0002074402 0.0002074401 6.914668e-05
 [121,] 0.0002074402 0.0002074401 6.914669e-05
 [122,] 0.0002074402 0.0002087388 6.954551e-05
 [123,] 0.0002074402 0.0002126394 7.051014e-05
 [124,] 0.0002074402 0.0002088539 6.998110e-05
 [125,] 0.0002074402 0.0002074401 6.914671e-05
 [126,] 0.0002074402 0.0002074401 6.914671e-05
 [127,] 0.0002074402 0.0002074400 6.914664e-05
 [128,] 0.0002074402 0.0002074402 6.914671e-05
 [129,] 0.0002074402 0.0002074400 6.914667e-05
 [130,] 0.0002074402 0.0002074400 6.914664e-05
 [131,] 0.0002074402 0.0002074401 6.914671e-05
 [132,] 0.0002074403 0.0002074401 6.914678e-05
 [133,] 0.0002074402 0.0002074401 6.914670e-05
 [134,] 0.0002074402 0.0002074401 6.914671e-05
 [135,] 0.0002074402 0.0002074402 6.914671e-05
 [136,] 0.0002074402 0.0002074401 6.914671e-05
 [137,] 0.0002074402 0.0002074401 6.914676e-05
 [138,] 0.0002074402 0.0002074400 6.914668e-05
 [139,] 0.0002074402 0.0002074402 6.914669e-05
 [140,] 0.0002074402 0.0002074402 6.914672e-05
 [141,] 0.0002074402 0.0002074400 6.914664e-05
 [142,] 0.0002074402 0.0002105590 6.981196e-05
 [143,] 0.0002074402 0.0002074402 6.914673e-05
 [144,] 0.0002074402 0.0002074402 6.914671e-05
 [145,] 0.0002074402 0.0002074400 6.914665e-05
 [146,] 0.0002074402 0.0002145246 7.113654e-05
 [147,] 0.0002074402 0.0002074401 6.914673e-05
 [148,] 0.0002074402 0.0002074401 6.914670e-05
 [149,] 0.0002074402 0.0002074402 6.914671e-05
 [150,] 0.0002074402 0.0002074400 6.914666e-05
 [151,] 0.0002074402 0.0002074401 6.914668e-05
 [152,] 0.0002074403 0.0002074400 6.914666e-05
 [153,] 0.0002074403 0.0002074401 6.914667e-05
 [154,] 0.0002074403 0.0002074401 6.914667e-05
 [155,] 0.0002074402 0.0002301125 7.595353e-05
 [156,] 0.0002074403 0.0002074401 6.914668e-05
 [157,] 0.0002074403 0.0002074402 6.914666e-05
 [158,] 0.0002074402 0.0002074401 6.914669e-05
 [159,] 0.0002074402 0.0002074401 6.914669e-05
 [160,] 0.0002074402 0.0002074401 6.914667e-05
 [161,] 0.0002074402 0.0002170676 7.198901e-05
 [162,] 0.0002074402 0.0002074401 6.914667e-05
 [163,] 0.0002074402 0.0002074401 6.914667e-05
 [164,] 0.0002074402 0.0002074402 6.914668e-05
 [165,] 0.0002074402 0.0002074402 6.914668e-05
 [166,] 0.0002074402 0.0002074399 6.914665e-05
 [167,] 0.0002074402 0.0002074400 6.914665e-05
 [168,] 0.0002074402 0.0002074399 6.914665e-05
 [169,] 0.0002074402 0.0002074402 6.914669e-05
 [170,] 0.0002074402 0.0002074401 6.914666e-05
 [171,] 0.0002074402 0.0002088553 6.970727e-05
 [172,] 0.0002074402 0.0002074402 6.914673e-05
 [173,] 0.0002074402 0.0002095067 6.951863e-05
 [174,] 0.0002074402 0.0002074402 6.914669e-05
 [175,] 0.0002074402 0.0002076833 6.914670e-05
 [176,] 0.0002074402 0.0002074401 6.914670e-05
 [177,] 0.0002074402 0.0002166764 7.200635e-05
 [178,] 0.0002074402 0.0002137823 7.073804e-05
 [179,] 0.0002074402 0.0002074402 6.914670e-05
 [180,] 0.0002074402 0.0002114751 7.020252e-05
 [181,] 0.0002074402 0.0002074402 6.914670e-05
 [182,] 0.0002074402 0.0002074402 6.914670e-05
 [183,] 0.0002074402 0.0002074402 6.914670e-05
 [184,] 0.0002074402 0.0002074402 6.914669e-05
 [185,] 0.0002074402 0.0002074402 6.914669e-05
 [186,] 0.0002074402 0.0002074401 6.914668e-05
 [187,] 0.0002074402 0.0002074401 6.914667e-05
 [188,] 0.0002074402 0.0002074402 6.914668e-05
 [189,] 0.0002074402 0.0002074402 6.914669e-05
 [190,] 0.0002074402 0.0002142941 7.115153e-05
 [191,] 0.0002074402 0.0002314282 7.645392e-05
 [192,] 0.0002074402 0.0002288638 7.595879e-05
 [193,] 0.0002074402 0.0002259841 7.495404e-05
 [194,] 0.0002074402 0.0002215810 7.356422e-05
 [195,] 0.0002074402 0.0002074400 6.914665e-05
 [196,] 0.0002074402 0.0002139584 7.098585e-05
 [197,] 0.0002074402 0.0002074401 6.914669e-05
 [198,] 0.0002074402 0.0002074402 6.914672e-05
 [199,] 0.0002074402 0.0002074400 6.914666e-05
 [200,] 0.0002074402 0.0002074400 6.914665e-05
 [201,] 0.0002074402 0.0002074401 6.914668e-05
 [202,] 0.0002074402 0.0002074402 6.914669e-05
 [203,] 0.0002074402 0.0002074401 6.914667e-05
 [204,] 0.0002074402 0.0002074402 6.914672e-05
 [205,] 0.0002074402 0.0002074401 6.914671e-05
 [206,] 0.0002074402 0.0002099162 6.972438e-05
 [207,] 0.0002074402 0.0002106710 7.023370e-05
 [208,] 0.0002074402 0.0002074400 6.914667e-05
 [209,] 0.0002074402 0.0002074402 6.914672e-05
 [210,] 0.0002074402 0.0002074401 6.914673e-05
 [211,] 0.0002074402 0.0002074401 6.914669e-05
 [212,] 0.0002074402 0.0002239229 7.460276e-05
 [213,] 0.0002074402 0.0002074401 6.914672e-05
 [214,] 0.0002074402 0.0002074402 6.914671e-05
 [215,] 0.0002074402 0.0002074401 6.914669e-05
 [216,] 0.0002074402 0.0002074401 6.914673e-05
 [217,] 0.0002074402 0.0002074401 6.914674e-05
 [218,] 0.0002074402 0.0002074401 6.914671e-05
 [219,] 0.0002074402 0.0002134836 7.146459e-05
 [220,] 0.0002074402 0.0002074402 6.925935e-05
 [221,] 0.0002074402 0.0002074400 6.914667e-05
 [222,] 0.0002074402 0.0002427031 8.105164e-05
 [223,] 0.0002074402 0.0002074401 6.914671e-05
 [224,] 0.0002074402 0.0002188297 7.278264e-05
 [225,] 0.0002074402 0.0002074402 6.914675e-05
 [226,] 0.0002074402 0.0002074402 6.914677e-05
 [227,] 0.0002074402 0.0002074401 6.914670e-05
 [228,] 0.0002074402 0.0002074401 6.914670e-05
 [229,] 0.0002074402 0.0002074402 9.687623e-05
 [230,] 0.0002074402 0.0002074401 6.914671e-05
 [231,] 0.0002074402 0.0002386939 8.012607e-05
 [232,] 0.0002074402 0.0002074402 6.914673e-05
 [233,] 0.0002074402 0.0002074402 6.914672e-05
 [234,] 0.0002074402 0.0002074402 6.914673e-05
 [235,] 0.0002074402 0.0002074402 6.914672e-05
 [236,] 0.0002074402 0.0002531282 8.395035e-05
 [237,] 0.0002074402 0.0002074402 6.914672e-05
 [238,] 0.0002074402 0.0002584996 8.568041e-05
 [239,] 0.0002074402 0.0002074402 6.914672e-05
 [240,] 0.0002074402 0.0002074401 6.914671e-05
 [241,] 0.0002074402 0.0002175333 7.263153e-05
 [242,] 0.0002074402 0.0002074402 6.914672e-05
 [243,] 0.0002074402 0.0002623276 8.680300e-05
 [244,] 0.0002074402 0.0002074400 6.914669e-05
 [245,] 0.0002074402 0.0002074402 6.914675e-05
 [246,] 0.0002074402 0.0002074400 6.914666e-05
 [247,] 0.0002074402 0.0002690339 8.960656e-05
 [248,] 0.0002074402 0.0002475417 8.209243e-05
 [249,] 0.0002074402 0.0002074400 6.914665e-05
 [250,] 0.0002074402 0.0002074402 6.914672e-05
 [251,] 0.0002074402 0.0002074402 6.914674e-05
 [252,] 0.0002074402 0.0002074402 6.914672e-05
 [253,] 0.0002074402 0.0002074402 6.914672e-05
 [254,] 0.0002074402 0.0002508790 8.318804e-05
 [255,] 0.0002074402 0.0002074400 6.914666e-05
 [256,] 0.0002074402 0.0002617051 8.673896e-05
 [257,] 0.0002074402 0.0002208627 7.369985e-05
 [258,] 0.0002074402 0.0002514854 8.340469e-05
 [259,] 0.0002074402 0.0002074401 6.914669e-05
 [260,] 0.0002074402 0.0002074400 6.914666e-05
 [261,] 0.0002074402 0.0002074402 6.914672e-05
 [262,] 0.0002074402 0.0002522606 8.363052e-05
 [263,] 0.0002074402 0.0002508409 8.315145e-05
 [264,] 0.0002074402 0.0002074401 6.914669e-05
 [265,] 0.0002074402 0.0002074402 6.914672e-05
 [266,] 0.0002074402 0.0002184955 7.287761e-05
 [267,] 0.0002074402 0.0002074402 6.914672e-05
 [268,] 0.0002074402 0.0002074402 6.914672e-05
 [269,] 0.0002074402 0.0002138835 7.138788e-05
 [270,] 0.0002074402 0.0002074402 6.914672e-05
 [271,] 0.0002074402 0.0002549576 8.457750e-05
 [272,] 0.0002074402 0.0002074402 6.914672e-05
 [273,] 0.0002074402 0.0002183500 7.293767e-05
 [274,] 0.0002074402 0.0002443513 8.105520e-05
 [275,] 0.0002074402 0.0002074400 6.914665e-05
 [276,] 0.0002074402 0.0002074400 6.914666e-05
 [277,] 0.0002074402 0.0002074402 6.914671e-05
 [278,] 0.0002074402 0.0002074402 6.914671e-05
 [279,] 0.0002074402 0.0002074400 6.914666e-05
 [280,] 0.0002074402 0.0002074402 6.914672e-05
 [281,] 0.0002074402 0.0002074400 6.914665e-05
 [282,] 0.0002074402 0.0002074402 6.914672e-05
 [283,] 0.0002074402 0.0002260746 7.529880e-05
 [284,] 0.0002074402 0.0002250104 7.492516e-05
 [285,] 0.0002074402 0.0002074400 6.914665e-05
 [286,] 0.0002074402 0.0002074400 6.914666e-05
 [287,] 0.0002074402 0.0002074400 6.914665e-05
 [288,] 0.0002074402 0.0002074402 6.914672e-05
 [289,] 0.0002074402 0.0002074402 6.914672e-05
 [290,] 0.0002074402 0.0002105084 7.005332e-05
 [291,] 0.0002074402 0.0002074402 6.914672e-05
 [292,] 0.0002074402 0.0002074400 6.914665e-05
 [293,] 0.0002074402 0.0002074402 6.914672e-05
 [294,] 0.0002074402 0.0002074400 6.914666e-05
 [295,] 0.0002074402 0.0002074402 6.914672e-05
 [296,] 0.0002074402 0.0002074402 6.914673e-05
 [297,] 0.0002074402 0.0002074402 6.914672e-05
 [298,] 0.0002074402 0.0002074400 6.914665e-05
 [299,] 0.0002074402 0.0002074402 6.914673e-05
 [300,] 0.0002074402 0.0002074400 6.914666e-05
 [301,] 0.0002074402 0.0002074401 6.914668e-05
 [302,] 0.0002074402 0.0002074402 6.914673e-05
 [303,] 0.0002074402 0.0002074402 6.914672e-05
 [304,] 0.0002074402 0.0002074402 6.914672e-05
 [305,] 0.0002074402 0.0002074402 6.914672e-05
 [306,] 0.0002074402 0.0002074400 6.914667e-05
 [307,] 0.0002074402 0.0002074401 6.914667e-05
 [308,] 0.0002074402 0.0002074400 6.914667e-05
 [309,] 0.0002074402 0.0002074400 6.914665e-05
 [310,] 0.0002074402 0.0002074400 6.914667e-05
 [311,] 0.0002074402 0.0002074400 6.914665e-05
 [312,] 0.0002074402 0.0002074401 6.914671e-05
 [313,] 0.0002074402 0.0002074401 6.914672e-05
 [314,] 0.0002074402 0.0002074400 6.914668e-05
 [315,] 0.0002074402 0.0002074402 6.914672e-05
 [316,] 0.0002074402 0.0002074400 6.914668e-05
 [317,] 0.0002074402 0.0002074400 6.914668e-05
 [318,] 0.0002074402 0.0002074401 6.914671e-05
 [319,] 0.0002074402 0.0002074401 6.914671e-05
 [320,] 0.0002074402 0.0002074402 6.914672e-05
 [321,] 0.0002074402 0.0002074401 6.914670e-05
 [322,] 0.0002074402 0.0002074401 6.914670e-05
 [323,] 0.0002074402 0.0002077361 6.914671e-05
 [324,] 0.0002074402 0.0002074402 6.914671e-05
 [325,] 0.0002074402 0.0002074402 6.914671e-05
 [326,] 0.0002074402 0.0002100425 6.989331e-05
 [327,] 0.0002074402 0.0002074401 6.914668e-05
 [328,] 0.0002074402 0.0002074402 6.914672e-05
 [329,] 0.0002074402 0.0002074402 6.914671e-05
 [330,] 0.0002074402 0.0002074402 6.914671e-05
 [331,] 0.0002074402 0.0002123919 7.080953e-05
 [332,] 0.0002074402 0.0002074402 6.914671e-05
 [333,] 0.0002074402 0.0002074402 6.914671e-05
 [334,] 0.0002074402 0.0002109841 7.012573e-05
 [335,] 0.0002074402 0.0002074401 6.914670e-05
 [336,] 0.0002074402 0.0002076717 6.921577e-05
 [337,] 0.0002074402 0.0002074401 6.914669e-05
 [338,] 0.0002074402 0.0002074401 6.914670e-05
 [339,] 0.0002074402 0.0002074400 6.914667e-05
 [340,] 0.0002074402 0.0002074401 6.914669e-05
 [341,] 0.0002074402 0.0002074401 6.914670e-05
 [342,] 0.0002074402 0.0002074401 6.914670e-05
 [343,] 0.0002074402 0.0002074399 6.914664e-05
 [344,] 0.0002074402 0.0002074401 6.914670e-05
 [345,] 0.0002074402 0.0002074401 6.914670e-05
 [346,] 0.0002074402 0.0002131543 7.102253e-05
 [347,] 0.0002074402 0.0002074399 6.914664e-05
 [348,] 0.0002074402 0.0002074401 6.914668e-05
 [349,] 0.0002074402 0.0002074401 6.914670e-05
 [350,] 0.0002074402 0.0002074401 6.914668e-05
 [351,] 0.0002074402 0.0002074401 6.914668e-05
 [352,] 0.0002074402 0.0002074400 6.914667e-05
 [353,] 0.0002074402 0.0002074400 6.914666e-05
 [354,] 0.0002074402 0.0002074401 6.914668e-05
 [355,] 0.0002074402 0.0002074400 6.914667e-05
 [356,] 0.0002074402 0.0002074401 6.914669e-05
 [357,] 0.0002074402 0.0002074401 6.914668e-05
 [358,] 0.0002074402 0.0002074401 6.914670e-05
 [359,] 0.0002074402 0.0002074400 6.914666e-05
 [360,] 0.0002074402 0.0002074402 6.914671e-05
 [361,] 0.0002074402 0.0002074400 6.914667e-05
 [362,] 0.0002074402 0.0002074402 6.914671e-05
 [363,] 0.0002074402 0.0002187719 7.289171e-05
 [364,] 0.0002074402 0.0002074401 6.914668e-05
 [365,] 0.0002074402 0.0002074402 6.914673e-05
 [366,] 0.0002074402 0.0002074401 6.914670e-05
 [367,] 0.0002074402 0.0002074401 6.914670e-05
 [368,] 0.0002074402 0.0002074401 6.914668e-05
 [369,] 0.0002074402 0.0002074401 6.914670e-05
 [370,] 0.0002074402 0.0002074401 6.914671e-05
 [371,] 0.0002074402 0.0002074402 6.914673e-05
 [372,] 0.0002074402 0.0002074401 6.914669e-05
 [373,] 0.0002074402 0.0002074401 6.914670e-05
 [374,] 0.0002074402 0.0002074401 6.914670e-05
 [375,] 0.0002074402 0.0002074400 6.914666e-05
 [376,] 0.0002074402 0.0002074400 6.914666e-05
 [377,] 0.0002074402 0.0002074401 6.914670e-05
 [378,] 0.0002074402 0.0002074401 6.914670e-05
 [379,] 0.0002074402 0.0002112198 7.042622e-05
 [380,] 0.0002074402 0.0002074401 6.914670e-05
 [381,] 0.0002074402 0.0002074401 6.914669e-05
 [382,] 0.0002074402 0.0002074401 6.914668e-05
 [383,] 0.0002074402 0.0002074401 6.914668e-05
 [384,] 0.0002074402 0.0002074399 6.914664e-05
 [385,] 0.0002074402 0.0002074400 6.914665e-05
 [386,] 0.0002074402 0.0002087704 6.957699e-05
 [387,] 0.0002074402 0.0002074401 6.914672e-05
 [388,] 0.0002074402 0.0002074401 6.914668e-05
 [389,] 0.0002074402 0.0002074401 6.914672e-05
 [390,] 0.0002074402 0.0002074401 6.914669e-05
 [391,] 0.0002074402 0.0002074401 6.914669e-05
 [392,] 0.0002074402 0.0002074401 6.914672e-05
 [393,] 0.0002074402 0.0002074400 6.914668e-05
 [394,] 0.0002074402 0.0002074401 6.914672e-05
 [395,] 0.0002074402 0.0002074401 6.914668e-05
 [396,] 0.0002074402 0.0002074399 6.914665e-05
 [397,] 0.0002074402 0.0002074401 6.914669e-05
 [398,] 0.0002074402 0.0002074400 6.914666e-05
 [399,] 0.0002074402 0.0002074401 6.914671e-05
 [400,] 0.0002074402 0.0002074401 6.914669e-05
 [401,] 0.0002074402 0.0002074401 6.914670e-05
 [402,] 0.0002074402 0.0002074399 6.914664e-05
 [403,] 0.0002074402 0.0002074401 6.914669e-05
 [404,] 0.0002074402 0.0002074402 6.914673e-05
 [405,] 0.0002074402 0.0002074401 6.914668e-05
 [406,] 0.0002074402 0.0002074400 6.914664e-05
 [407,] 0.0002074402 0.0002074402 6.914672e-05
 [408,] 0.0002074402 0.0002074400 6.914668e-05
 [409,] 0.0002074402 0.0002074400 6.914666e-05
 [410,] 0.0002074402 0.0002074401 6.914671e-05
 [411,] 0.0002074402 0.0002074400 6.914665e-05
 [412,] 0.0002074402 0.0002074401 6.914669e-05
 [413,] 0.0002074402 0.0002074401 6.914669e-05
 [414,] 0.0002074402 0.0002074399 6.914664e-05
 [415,] 0.0002074402 0.0002074401 6.914670e-05
 [416,] 0.0002074402 0.0002074400 6.914669e-05
 [417,] 0.0002074402 0.0002111546 7.038531e-05
 [418,] 0.0002074402 0.0002074400 6.914668e-05
 [419,] 0.0002074402 0.0002083277 6.943129e-05
 [420,] 0.0002074402 0.0002074402 6.914671e-05
 [421,] 0.0002074402 0.0002074402 6.914671e-05
 [422,] 0.0002074402 0.0002074402 6.914671e-05
 [423,] 0.0002074402 0.0002074402 6.914673e-05
 [424,] 0.0002074402 0.0002074402 6.914671e-05
 [425,] 0.0002074402 0.0002074400 6.914666e-05
 [426,] 0.0002074402 0.0002074401 6.914671e-05
 [427,] 0.0002074402 0.0002074402 6.914671e-05
 [428,] 0.0002074402 0.0002074402 6.914671e-05
 [429,] 0.0002074402 0.0002074402 6.914671e-05
 [430,] 0.0002074402 0.0002074402 6.914671e-05
 [431,] 0.0002074402 0.0002074402 6.914671e-05
 [432,] 0.0002074402 0.0002074402 6.914671e-05
 [433,] 0.0002074402 0.0002074402 6.914671e-05
 [434,] 0.0002074402 0.0002074402 6.914671e-05
 [435,] 0.0002074402 0.0002074400 6.914668e-05
 [436,] 0.0002074402 0.0002074402 6.914671e-05
 [437,] 0.0002074402 0.0002074401 6.914671e-05
 [438,] 0.0002074402 0.0002074402 6.914671e-05
 [439,] 0.0002074402 0.0002074402 6.914672e-05
 [440,] 0.0002074402 0.0002074400 6.914668e-05
 [441,] 0.0002074402 0.0002074402 6.914671e-05
 [442,] 0.0002074402 0.0002092697 6.966980e-05
 [443,] 0.0002074402 0.0002181906 7.267870e-05
 [444,] 0.0002074402 0.0002074402 6.914671e-05
 [445,] 0.0002074402 0.0002074400 6.914667e-05
 [446,] 0.0002074402 0.0002074401 6.914671e-05
 [447,] 0.0002074402 0.0002236641 7.449315e-05
 [448,] 0.0002074402 0.0002074402 6.914671e-05
 [449,] 0.0002074402 0.0002074402 6.914671e-05
 [450,] 0.0002074402 0.0002074401 6.914671e-05
 [451,] 0.0002074402 0.0002074402 6.914672e-05
 [452,] 0.0002074402 0.0002074401 6.914671e-05
 [453,] 0.0002074402 0.0002074401 6.914670e-05
 [454,] 0.0002074402 0.0002074402 6.914672e-05
 [455,] 0.0002074402 0.0002074401 6.914670e-05
 [456,] 0.0002074402 0.0002074402 6.914672e-05
 [457,] 0.0002074402 0.0002074400 6.914667e-05
 [458,] 0.0002074402 0.0002074402 6.914672e-05
 [459,] 0.0002074402 0.0002074402 6.914672e-05
 [460,] 0.0002074402 0.0002074401 6.914671e-05
 [461,] 0.0002074402 0.0002074401 6.914670e-05
 [462,] 0.0002074402 0.0002177187 7.252957e-05
 [463,] 0.0002074402 0.0002074400 6.914666e-05
 [464,] 0.0002074402 0.0002074400 6.914666e-05
 [465,] 0.0002074402 0.0002208620 7.357890e-05
 [466,] 0.0002074402 0.0002074400 6.914666e-05
 [467,] 0.0002074402 0.0002074401 6.914671e-05
 [468,] 0.0002074402 0.0002074400 6.914667e-05
 [469,] 0.0002074402 0.0002074401 6.914669e-05
 [470,] 0.0002074402 0.0002074400 6.914667e-05
 [471,] 0.0002074402 0.0002074401 6.914671e-05
 [472,] 0.0002074402 0.0002074400 6.914666e-05
 [473,] 0.0002074402 0.0002074400 6.914667e-05
 [474,] 0.0002074402 0.0002074400 6.914667e-05
 [475,] 0.0002074402 0.0002074400 6.914667e-05
 [476,] 0.0002074402 0.0002074400 6.914667e-05
 [477,] 0.0002074402 0.0002074400 6.914667e-05
 [478,] 0.0002074402 0.0002074400 6.914666e-05
 [479,] 0.0002074402 0.0002074400 6.914667e-05
 [480,] 0.0002074402 0.0002108947 7.030534e-05
 [481,] 0.0002074402 0.0002074401 6.914670e-05
 [482,] 0.0002074402 0.0002074400 6.914667e-05
 [483,] 0.0002074402 0.0002074401 6.914670e-05
 [484,] 0.0002074402 0.0002074400 6.914666e-05
 [485,] 0.0002074402 0.0002074401 6.914669e-05
 [486,] 0.0002074402 0.0002074400 6.914667e-05
 [487,] 0.0002074402 0.0002074400 6.914667e-05
 [488,] 0.0002074402 0.0002074400 6.914667e-05
 [489,] 0.0002074402 0.0002074400 6.914667e-05
 [490,] 0.0002074402 0.0002074400 6.914667e-05
 [491,] 0.0002074402 0.0002074401 6.914671e-05
 [492,] 0.0002074402 0.0002074401 6.914670e-05
 [493,] 0.0002074402 0.0002074401 6.914671e-05
 [494,] 0.0002074402 0.0002074400 6.914667e-05
 [495,] 0.0002074402 0.0002074400 6.914667e-05
 [496,] 0.0002074402 0.0002074400 6.914667e-05
 [497,] 0.0002074402 0.0002074401 6.914670e-05
 [498,] 0.0002074402 0.0002074400 6.914667e-05
 [499,] 0.0002074402 0.0002074400 6.914667e-05
 [500,] 0.0002074402 0.0002074401 6.914669e-05
 [501,] 0.0002074402 0.0002074401 6.914669e-05
 [502,] 0.0002074402 0.0002074400 6.914667e-05
 [503,] 0.0002074402 0.0002074401 6.914670e-05
 [504,] 0.0002074402 0.0002086807 6.955035e-05
 [505,] 0.0002074402 0.0002074401 6.914670e-05
 [506,] 0.0002074402 0.0002074401 6.914667e-05
 [507,] 0.0002074402 0.0002074401 6.914671e-05
 [508,] 0.0002074402 0.0002074401 6.914671e-05
 [509,] 0.0002074402 0.0002074401 6.914671e-05
 [510,] 0.0002074402 0.0002262350 7.529956e-05
 [511,] 0.0002074402 0.0002074399 6.914665e-05
 [512,] 0.0002074402 0.0002127899 7.097586e-05
 [513,] 0.0002074402 0.0002074401 6.914669e-05
 [514,] 0.0002074402 0.0002074401 6.914670e-05
 [515,] 0.0002074402 0.0002074401 6.914671e-05
 [516,] 0.0002074402 0.0002074401 6.914670e-05
 [517,] 0.0002074402 0.0002074401 6.914671e-05
 [518,] 0.0002074402 0.0002074399 6.914664e-05
 [519,] 0.0002074402 0.0002074401 6.914670e-05
 [520,] 0.0002074402 0.0002074401 6.914670e-05
 [521,] 0.0002074402 0.0002074401 6.914668e-05
 [522,] 0.0002074402 0.0002074401 6.914670e-05
 [523,] 0.0002074402 0.0002156518 7.187760e-05
 [524,] 0.0002074402 0.0002074399 6.914665e-05
 [525,] 0.0002074402 0.0002074402 6.914672e-05
 [526,] 0.0002074402 0.0002074402 6.914673e-05
 [527,] 0.0002074402 0.0002074401 6.914671e-05
 [528,] 0.0002074402 0.0002074401 6.914671e-05
 [529,] 0.0002074402 0.0002074401 6.914671e-05
 [530,] 0.0002074402 0.0002074400 6.914667e-05
 [531,] 0.0002074402 0.0002074400 6.914667e-05
 [532,] 0.0002074402 0.0002367791 7.879435e-05
 [533,] 0.0002074402 0.0002074401 6.914668e-05
 [534,] 0.0002074402 0.0002074401 6.914670e-05
 [535,] 0.0002074402 0.0002074400 6.914667e-05
 [536,] 0.0002074402 0.0002074401 6.914668e-05
 [537,] 0.0002074402 0.0002148938 7.155171e-05
 [538,] 0.0002074402 0.0002074402 6.914669e-05
 [539,] 0.0002074402 0.0002172077 7.232788e-05
 [540,] 0.0002074402 0.0002074602 6.922574e-05
 [541,] 0.0002074402 0.0002074401 6.914671e-05
 [542,] 0.0002074402 0.0002074402 6.914673e-05
 [543,] 0.0002074402 0.0002074402 6.914671e-05
 [544,] 0.0002074402 0.0002074401 6.914672e-05
 [545,] 0.0002074402 0.0002168688 7.250832e-05
 [546,] 0.0002074402 0.0002076276 6.932592e-05
 [547,] 0.0002074402 0.0002074401 6.914671e-05
 [548,] 0.0002074402 0.0002075736 6.929851e-05
 [549,] 0.0002074402 0.0002074402 6.914675e-05
 [550,] 0.0002074402 0.0002074402 6.914675e-05
 [551,] 0.0002074402 0.0002089263 6.976110e-05
 [552,] 0.0002074402 0.0002074402 6.914675e-05
 [553,] 0.0002074402 0.0002154139 7.210704e-05
 [554,] 0.0002074402 0.0002074402 6.914673e-05
 [555,] 0.0002074402 0.0002074402 6.914674e-05
 [556,] 0.0002074402 0.0002074400 6.914665e-05
 [557,] 0.0002074402 0.0002074401 6.914668e-05
 [558,] 0.0002074402 0.0002074400 6.914665e-05
 [559,] 0.0002074402 0.0002074402 6.914673e-05
 [560,] 0.0002074402 0.0002074402 6.914672e-05
 [561,] 0.0002074402 0.0002074401 6.914671e-05
 [562,] 0.0002074402 0.0002074400 6.914666e-05
 [563,] 0.0002074402 0.0002074401 6.914671e-05
 [564,] 0.0002074402 0.0002074400 6.914667e-05
 [565,] 0.0002074402 0.0002074402 6.914674e-05
 [566,] 0.0002074402 0.0002074401 6.914671e-05
 [567,] 0.0002074402 0.0002167274 7.258109e-05
 [568,] 0.0002074402 0.0002181600 7.306415e-05
 [569,] 0.0002074402 0.0002074400 6.914665e-05
 [570,] 0.0002074402 0.0002074402 6.914671e-05
 [571,] 0.0002074402 0.0002074401 6.914671e-05
 [572,] 0.0002074402 0.0002074401 6.914671e-05
 [573,] 0.0002074402 0.0002074402 6.914674e-05
 [574,] 0.0002074402 0.0002154053 7.211716e-05
 [575,] 0.0002074402 0.0002144134 7.178338e-05
 [576,] 0.0002074402 0.0002074399 6.914665e-05
 [577,] 0.0002074402 0.0002155958 7.219194e-05
 [578,] 0.0002074402 0.0002123897 7.108958e-05
 [579,] 0.0002074402 0.0002120632 7.097700e-05
 [580,] 0.0002074402 0.0002118279 7.090144e-05
 [581,] 0.0002074402 0.0002115940 7.081895e-05
 [582,] 0.0002074402 0.0002074401 6.914668e-05
 [583,] 0.0002074402 0.0002074402 6.914673e-05
 [584,] 0.0002074402 0.0002099737 7.011685e-05
 [585,] 0.0002074402 0.0002116026 7.082702e-05
 [586,] 0.0002074402 0.0002074400 6.914665e-05
 [587,] 0.0002074402 0.0002074402 6.914672e-05
 [588,] 0.0002074402 0.0002074401 6.914668e-05
 [589,] 0.0002074402 0.0002074400 6.914666e-05
 [590,] 0.0002074402 0.0002074400 6.914665e-05
 [591,] 0.0002074402 0.0002074400 6.914666e-05
 [592,] 0.0002074402 0.0002074402 6.914671e-05
 [593,] 0.0002074402 0.0002074402 6.914673e-05
 [594,] 0.0002074402 0.0002074399 6.914664e-05
 [595,] 0.0002074402 0.0002074401 6.914669e-05
 [596,] 0.0002074402 0.0002074400 6.914665e-05
 [597,] 0.0002074402 0.0002074402 6.914673e-05
 [598,] 0.0002074402 0.0002074400 6.914665e-05
 [599,] 0.0002074402 0.0002091655 6.971480e-05
 [600,] 0.0002074402 0.0002074400 6.914666e-05
 [601,] 0.0002074402 0.0002074400 6.914667e-05
 [602,] 0.0002074402 0.0002074400 6.914668e-05
 [603,] 0.0002074402 0.0002074400 6.914668e-05
 [604,] 0.0002074402 0.0002074400 6.914668e-05
 [605,] 0.0002074402 0.0002074400 6.914667e-05
 [606,] 0.0002074402 0.0002074401 6.914670e-05
 [607,] 0.0002074402 0.0002095859 6.991128e-05
 [608,] 0.0002074402 0.0002074400 6.914667e-05
 [609,] 0.0002074402 0.0002074401 6.914669e-05
 [610,] 0.0002074402 0.0002074401 6.914669e-05
 [611,] 0.0002074402 0.0002074401 6.914670e-05
 [612,] 0.0002074402 0.0002074401 6.914670e-05
 [613,] 0.0002074402 0.0002074401 6.914670e-05
 [614,] 0.0002074402 0.0002074401 6.914670e-05
 [615,] 0.0002074402 0.0002098653 6.991113e-05
 [616,] 0.0002074402 0.0002074401 6.914670e-05
 [617,] 0.0002074402 0.0002074401 6.914670e-05
 [618,] 0.0002074402 0.0002074401 6.914669e-05
 [619,] 0.0002074402 0.0002074401 6.914669e-05
 [620,] 0.0002074402 0.0002251414 7.524787e-05
 [621,] 0.0002074402 0.0002186535 7.300638e-05
 [622,] 0.0002074402 0.0002074401 6.914671e-05
 [623,] 0.0002074402 0.0002074401 6.914670e-05
 [624,] 0.0002074402 0.0002074401 6.914670e-05
 [625,] 0.0002074402 0.0002074401 6.914670e-05
 [626,] 0.0002074402 0.0002074400 6.914667e-05
 [627,] 0.0002074402 0.0002090260 6.959899e-05
 [628,] 0.0002074402 0.0002074401 6.914669e-05
 [629,] 0.0002074402 0.0002184858 7.293583e-05
 [630,] 0.0002074402 0.0002074401 6.914670e-05
 [631,] 0.0002074402 0.0002074401 6.914670e-05
 [632,] 0.0002074402 0.0002074401 6.914670e-05
 [633,] 0.0002074402 0.0002074401 6.914669e-05
 [634,] 0.0002074402 0.0002074401 6.914669e-05
 [635,] 0.0002074402 0.0002074401 6.914669e-05
 [636,] 0.0002074402 0.0002074401 6.914669e-05
 [637,] 0.0002074402 0.0002074401 6.914669e-05
 [638,] 0.0002074402 0.0002074401 6.914669e-05
 [639,] 0.0002074402 0.0002074401 6.914669e-05
 [640,] 0.0002074402 0.0002074401 6.914669e-05
 [641,] 0.0002074402 0.0002074401 6.914669e-05
 [642,] 0.0002074402 0.0002074401 6.914669e-05
 [643,] 0.0002074402 0.0002074401 6.914669e-05
 [644,] 0.0002074402 0.0002074401 6.914670e-05
 [645,] 0.0002074402 0.0002256498 7.521892e-05
 [646,] 0.0002074402 0.0002074401 6.914669e-05
 [647,] 0.0002074402 0.0002080758 6.928198e-05
 [648,] 0.0002074402 0.0002074401 6.914669e-05
 [649,] 0.0002074402 0.0002074401 6.914670e-05
 [650,] 0.0002074402 0.0002074401 6.914669e-05
 [651,] 0.0002074402 0.0002074401 6.914669e-05
 [652,] 0.0002074402 0.0002074401 6.914671e-05
 [653,] 0.0002074402 0.0002074400 6.914666e-05
 [654,] 0.0002074402 0.0002074402 6.914672e-05
 [655,] 0.0002074402 0.0002084727 6.944640e-05
 [656,] 0.0002074402 0.0002074401 6.914669e-05
 [657,] 0.0002074402 0.0002074400 6.914666e-05
 [658,] 0.0002074402 0.0002095402 6.962167e-05
 [659,] 0.0002074402 0.0002074400 6.914666e-05
 [660,] 0.0002074402 0.0002074400 6.914667e-05
 [661,] 0.0002074402 0.0002115775 7.053114e-05
 [662,] 0.0002074402 0.0002453425 8.141942e-05
 [663,] 0.0002074402 0.0002074402 6.914672e-05
 [664,] 0.0002074402 0.0002074401 6.914672e-05
 [665,] 0.0002074402 0.0002074402 6.914673e-05
 [666,] 0.0002074402 0.0002102185 7.001489e-05
 [667,] 0.0002074402 0.0002074401 6.914671e-05
 [668,] 0.0002074402 0.0002074401 6.914672e-05
 [669,] 0.0002074402 0.0002594167 8.608451e-05
 [670,] 0.0002074402 0.0002074401 6.914672e-05
 [671,] 0.0002074402 0.0002074402 6.914672e-05
 [672,] 0.0002074402 0.0002106834 7.018760e-05
 [673,] 0.0002074402 0.0002074401 6.914668e-05
 [674,] 0.0002074402 0.0002074401 6.914670e-05
 [675,] 0.0002074402 0.0002074402 6.914672e-05
 [676,] 0.0002074402 0.0002075970 6.919526e-05
 [677,] 0.0002074402 0.0002074402 6.914673e-05
 [678,] 0.0002074402 0.0002074401 6.914671e-05
 [679,] 0.0002074402 0.0002074402 6.914672e-05
 [680,] 0.0002074402 0.0002074402 6.914670e-05
 [681,] 0.0002074402 0.0002074401 6.914666e-05
 [682,] 0.0002074402 0.0002074402 6.914672e-05
 [683,] 0.0002074402 0.0002074402 6.914672e-05
 [684,] 0.0002074402 0.0002074401 6.914670e-05
 [685,] 0.0002074402 0.0002082402 6.941126e-05
 [686,] 0.0002074402 0.0002074402 6.914670e-05
 [687,] 0.0002074402 0.0002074400 6.914666e-05
 [688,] 0.0002074402 0.0002228692 7.426879e-05
 [689,] 0.0002074402 0.0002074401 6.914671e-05
 [690,] 0.0002074402 0.0002074401 6.914673e-05
 [691,] 0.0002074402 0.0002074399 6.914665e-05
 [692,] 0.0002074402 0.0002098553 6.988772e-05
 [693,] 0.0002074402 0.0002365265 7.871912e-05
 [694,] 0.0002074402 0.0002074402 6.914670e-05
 [695,] 0.0002074402 0.0002132401 7.099625e-05
 [696,] 0.0002074402 0.0002074401 6.914670e-05
 [697,] 0.0002074402 0.0002074402 6.914674e-05
 [698,] 0.0002074402 0.0002097273 6.984501e-05
 [699,] 0.0002074402 0.0002074401 6.914670e-05
 [700,] 0.0002074402 0.0002096780 6.983020e-05
 [701,] 0.0002074402 0.0002074401 6.914671e-05
 [702,] 0.0002074402 0.0002182703 7.270610e-05
 [703,] 0.0002074402 0.0002095925 6.980569e-05
 [704,] 0.0002074402 0.0002255474 7.514793e-05
 [705,] 0.0002074402 0.0002074400 6.914665e-05
 [706,] 0.0002074402 0.0002074400 6.914665e-05
 [707,] 0.0002074402 0.0002074399 6.914665e-05
 [708,] 0.0002074402 0.0002074402 6.914674e-05
 [709,] 0.0002074402 0.0002074401 6.914671e-05
 [710,] 0.0002074402 0.0002074402 6.914672e-05
 [711,] 0.0002074402 0.0002110751 7.026135e-05
 [712,] 0.0002074402 0.0002074402 6.914672e-05
 [713,] 0.0002074402 0.0002074401 6.914671e-05
 [714,] 0.0002074402 0.0002074400 6.914665e-05
 [715,] 0.0002074402 0.0002074400 6.914667e-05
 [716,] 0.0002074402 0.0002074399 6.914666e-05
 [717,] 0.0002074402 0.0002074402 6.914673e-05
 [718,] 0.0002074402 0.0002074401 6.914670e-05
 [719,] 0.0002074402 0.0002195073 7.307790e-05
 [720,] 0.0002074402 0.0002169268 7.223548e-05
 [721,] 0.0002074402 0.0002074401 6.914671e-05
 [722,] 0.0002074402 0.0002074401 6.914670e-05
 [723,] 0.0002074402 0.0002341641 7.782298e-05
 [724,] 0.0002074402 0.0002074401 6.914672e-05
 [725,] 0.0002074402 0.0002527251 8.374850e-05
 [726,] 0.0002074402 0.0002117055 7.008664e-05
 [727,] 0.0002074402 0.0002104982 6.970007e-05
 [728,] 0.0002074402 0.0002074401 6.914672e-05
 [729,] 0.0002074402 0.0002116298 6.997422e-05
 [730,] 0.0002074402 0.0002114550 7.038278e-05
 [731,] 0.0002074402 0.0002074402 6.914672e-05
 [732,] 0.0002074402 0.0002074400 6.914666e-05
 [733,] 0.0002074402 0.0002092881 6.967630e-05
 [734,] 0.0002074402 0.0002074402 6.914672e-05
 [735,] 0.0002074402 0.0002090848 6.936727e-05
 [736,] 0.0002074402 0.0002114486 7.038054e-05
 [737,] 0.0002074402 0.0002417301 8.035444e-05
 [738,] 0.0002074402 0.0002074400 6.914667e-05
 [739,] 0.0002074402 0.0002074401 6.914671e-05
 [740,] 0.0002074402 0.0002074400 6.914666e-05
 [741,] 0.0002074402 0.0002113829 7.035999e-05
 [742,] 0.0002074402 0.0002074401 6.914671e-05
 [743,] 0.0002074402 0.0002169643 7.217890e-05
 [744,] 0.0002074402 0.0002322936 7.721700e-05
 [745,] 0.0002074402 0.0002155107 7.170121e-05
 [746,] 0.0002074402 0.0002115301 7.040303e-05
 [747,] 0.0002074402 0.0002134015 7.105941e-05
 [748,] 0.0002074402 0.0002074401 6.914669e-05
 [749,] 0.0002074402 0.0002074401 6.914671e-05
 [750,] 0.0002074402 0.0002112158 7.036003e-05
 [751,] 0.0002074402 0.0002074401 6.914670e-05
 [752,] 0.0002074402 0.0002074400 6.914665e-05
 [753,] 0.0002074402 0.0002108465 7.024477e-05
 [754,] 0.0002074402 0.0002074400 6.914664e-05
 [755,] 0.0002074402 0.0002074401 6.914670e-05
 [756,] 0.0002074402 0.0002074402 6.914670e-05
 [757,] 0.0002074402 0.0002074400 6.914669e-05
 [758,] 0.0002074402 0.0002074400 6.914668e-05
 [759,] 0.0002074402 0.0002074401 6.914670e-05
 [760,] 0.0002074402 0.0002074402 6.914669e-05
 [761,] 0.0002074402 0.0002074401 6.914666e-05
 [762,] 0.0002074402 0.0002074400 6.914668e-05
 [763,] 0.0002074402 0.0002074401 6.914672e-05
 [764,] 0.0002074402 0.0002074402 6.914674e-05
 [765,] 0.0002074402 0.0002074400 6.914667e-05
 [766,] 0.0002074402 0.0002074400 6.914667e-05
 [767,] 0.0002074402 0.0002074402 6.914669e-05
 [768,] 0.0002074402 0.0002074401 6.914667e-05
 [769,] 0.0002074402 0.0002100917 6.974988e-05
 [770,] 0.0002074402 0.0002074402 6.914668e-05
 [771,] 0.0002074402 0.0002074400 6.914667e-05
 [772,] 0.0002074402 0.0002074400 6.914668e-05
 [773,] 0.0002074402 0.0002074400 6.914668e-05
 [774,] 0.0002074402 0.0002074401 6.914668e-05
 [775,] 0.0002074402 0.0002074402 6.914669e-05
 [776,] 0.0002074402 0.0002074401 6.914667e-05
 [777,] 0.0002074402 0.0002140395 7.105250e-05
 [778,] 0.0002074402 0.0002074401 6.914666e-05
 [779,] 0.0002074402 0.0002074401 6.914671e-05
 [780,] 0.0002074402 0.0002074401 6.914667e-05
 [781,] 0.0002074402 0.0002074400 6.914669e-05
 [782,] 0.0002074402 0.0002074400 6.914667e-05
 [783,] 0.0002074402 0.0002093031 6.971076e-05
 [784,] 0.0002074402 0.0002074401 6.914672e-05
 [785,] 0.0002074402 0.0002074400 6.914669e-05
 [786,] 0.0002074402 0.0002074399 6.914664e-05
 [787,] 0.0002074402 0.0002074399 6.914665e-05
 [788,] 0.0002074402 0.0002074400 6.914665e-05
 [789,] 0.0002074402 0.0002074400 6.914665e-05
 [790,] 0.0002074402 0.0002074400 6.914665e-05
 [791,] 0.0002074402 0.0002074400 6.914665e-05
 [792,] 0.0002074402 0.0002074400 6.914665e-05
 [793,] 0.0002074402 0.0002074402 6.914672e-05
 [794,] 0.0002074402 0.0002895926 9.694022e-05
 [795,] 0.0002074402 0.0002557695 8.555540e-05
 [796,] 0.0002074402 0.0002201615 7.352662e-05
 [797,] 0.0002074402 0.0002574156 8.615557e-05
 [798,] 0.0002074402 0.0002723844 9.113261e-05
 [799,] 0.0002074402 0.0002104098 6.997679e-05
 [800,] 0.0002074402 0.0002230735 7.497042e-05
 [801,] 0.0002074402 0.0002111725 7.019353e-05
 [802,] 0.0002074402 0.0002074402 6.914672e-05
 [803,] 0.0002074402 0.0002074400 6.914668e-05
 [804,] 0.0002074402 0.0002074402 6.914672e-05
 [805,] 0.0002074402 0.0002074401 6.914670e-05
 [806,] 0.0002074402 0.0002074402 6.914672e-05
 [807,] 0.0002074402 0.0002074401 6.914671e-05
 [808,] 0.0002074402 0.0002074400 6.914666e-05
 [809,] 0.0002074402 0.0002074402 6.914672e-05
 [810,] 0.0002074402 0.0002074402 6.914672e-05
 [811,] 0.0002074402 0.0002074401 6.914670e-05
 [812,] 0.0002074402 0.0002074401 6.914670e-05
 [813,] 0.0002074402 0.0002074402 6.914673e-05
 [814,] 0.0002074402 0.0002074402 6.914672e-05
 [815,] 0.0002074402 0.0002074402 6.914671e-05
 [816,] 0.0002074402 0.0002074400 6.914667e-05
 [817,] 0.0002074402 0.0002074401 6.914671e-05
 [818,] 0.0002074402 0.0002074402 6.914672e-05
 [819,] 0.0002074402 0.0002074400 6.914665e-05
 [820,] 0.0002074402 0.0002074402 6.914672e-05
 [821,] 0.0002074402 0.0002074402 6.914672e-05
 [822,] 0.0002074402 0.0002074401 6.914669e-05
 [823,] 0.0002074402 0.0002074402 6.914672e-05
 [824,] 0.0002074402 0.0002074401 6.914670e-05
 [825,] 0.0002074402 0.0002074402 6.914672e-05
 [826,] 0.0002074402 0.0002074402 6.914672e-05
 [827,] 0.0002074402 0.0002074401 6.914669e-05
 [828,] 0.0002074402 0.0002119037 7.069510e-05
 [829,] 0.0002074402 0.0002074400 6.914667e-05
 [830,] 0.0002074402 0.0002074402 6.914671e-05
 [831,] 0.0002074402 0.0002074401 6.914669e-05
 [832,] 0.0002074402 0.0002074400 6.914666e-05
 [833,] 0.0002074402 0.0002074402 6.914671e-05
 [834,] 0.0002074402 0.0002074402 6.914672e-05
 [835,] 0.0002074402 0.0002074402 6.914672e-05
 [836,] 0.0002074402 0.0002074402 6.914672e-05
 [837,] 0.0002074402 0.0002074402 6.914671e-05
 [838,] 0.0002074402 0.0002074402 6.914672e-05
 [839,] 0.0002074402 0.0002074402 6.914672e-05
 [840,] 0.0002074402 0.0002074401 6.914671e-05
 [841,] 0.0002074402 0.0002137315 7.128243e-05
 [842,] 0.0002074402 0.0002074402 6.914672e-05
 [843,] 0.0002074402 0.0002074401 6.914670e-05
 [844,] 0.0002074402 0.0002074402 6.914672e-05
 [845,] 0.0002074402 0.0002079059 6.933177e-05
 [846,] 0.0002074402 0.0002074401 6.914668e-05
 [847,] 0.0002074402 0.0002074400 6.914666e-05
 [848,] 0.0002074402 0.0002074402 6.914672e-05
 [849,] 0.0002074402 0.0002074402 6.914673e-05
 [850,] 0.0002074402 0.0002074400 6.914668e-05
 [851,] 0.0002074402 0.0002074402 6.914673e-05
 [852,] 0.0002074402 0.0002074401 6.914671e-05
 [853,] 0.0002074402 0.0002076122 6.927257e-05
 [854,] 0.0002074402 0.0002093058 6.988024e-05
 [855,] 0.0002074402 0.0002074400 6.914667e-05
 [856,] 0.0002074402 0.0002140995 7.146013e-05
 [857,] 0.0002074402 0.0002132165 7.113741e-05
 [858,] 0.0002074402 0.0002122118 7.080461e-05
 [859,] 0.0002074402 0.0002128746 7.102034e-05
 [860,] 0.0002074402 0.0002074401 6.914668e-05
 [861,] 0.0002074402 0.0002127757 7.097390e-05
 [862,] 0.0002074402 0.0002079223 6.933722e-05
 [863,] 0.0002074402 0.0002138650 7.134587e-05
 [864,] 0.0002074402 0.0002074402 6.914672e-05
 [865,] 0.0002074402 0.0002136435 7.128145e-05
 [866,] 0.0002074402 0.0002112525 7.045374e-05
 [867,] 0.0002074402 0.0002074402 6.914673e-05
 [868,] 0.0002074402 0.0002114740 7.056924e-05
 [869,] 0.0002074402 0.0002289660 7.639340e-05
 [870,] 0.0002074402 0.0002075954 6.920711e-05
 [871,] 0.0002074402 0.0002075905 6.920676e-05
 [872,] 0.0002074402 0.0002074399 6.914664e-05
 [873,] 0.0002074402 0.0002074401 6.914668e-05
 [874,] 0.0002074402 0.0002074893 6.917416e-05
 [875,] 0.0002074402 0.0002074402 6.914673e-05
 [876,] 0.0002074402 0.0002074401 6.914669e-05
 [877,] 0.0002074402 0.0002085734 6.954342e-05
 [878,] 0.0002074402 0.0002074402 6.914672e-05
 [879,] 0.0002074402 0.0002147668 7.167275e-05
 [880,] 0.0002074402 0.0002074401 6.914671e-05
 [881,] 0.0002074402 0.0002074401 6.914671e-05
 [882,] 0.0002074402 0.0002832767 9.465990e-05
 [883,] 0.0002074402 0.0002835678 9.460392e-05
 [884,] 0.0002074402 0.0002291295 7.624953e-05
 [885,] 0.0002074402 0.0002074402 6.914673e-05
 [886,] 0.0002074402 0.0002074401 6.914668e-05
 [887,] 0.0002074402 0.0002074401 6.914671e-05
 [888,] 0.0002074402 0.0002074401 6.914669e-05
 [889,] 0.0002074402 0.0002074401 6.914669e-05
 [890,] 0.0002074402 0.0002074401 6.914670e-05
 [891,] 0.0002074402 0.0002074401 6.914669e-05
 [892,] 0.0002074402 0.0002074400 6.914665e-05
 [893,] 0.0002074402 0.0002074400 6.914666e-05
 [894,] 0.0002074402 0.0002074401 6.914669e-05
 [895,] 0.0002074402 0.0002074400 6.914667e-05
 [896,] 0.0002074402 0.0002074401 6.914669e-05
 [897,] 0.0002074402 0.0002074402 6.914673e-05
 [898,] 0.0002074402 0.0002074401 6.914669e-05
 [899,] 0.0002074402 0.0002074401 6.914669e-05
 [900,] 0.0002074402 0.0002074400 6.914666e-05
 [901,] 0.0002074402 0.0002074400 6.914665e-05
 [902,] 0.0002074402 0.0002074402 6.914673e-05
 [903,] 0.0002074402 0.0002074400 6.914667e-05
 [904,] 0.0002074402 0.0002074401 6.914671e-05
 [905,] 0.0002074402 0.0002074402 6.914673e-05
 [906,] 0.0002074402 0.0002074400 6.914666e-05
 [907,] 0.0002074402 0.0002074402 6.914673e-05
 [908,] 0.0002074402 0.0002074401 6.914669e-05
 [909,] 0.0002074402 0.0002074401 6.914669e-05
 [910,] 0.0002074402 0.0002074400 6.914666e-05
 [911,] 0.0002074402 0.0002074401 6.914672e-05
 [912,] 0.0002074402 0.0002074401 6.914669e-05
 [913,] 0.0002074402 0.0002074401 6.914672e-05
 [914,] 0.0002074402 0.0002074400 6.914667e-05
 [915,] 0.0002074402 0.0002074400 6.914666e-05
 [916,] 0.0002074402 0.0002074401 6.914672e-05
 [917,] 0.0002074402 0.0002074402 6.914673e-05
 [918,] 0.0002074402 0.0002074400 6.914666e-05
 [919,] 0.0002074402 0.0002074401 6.914672e-05
 [920,] 0.0002074402 0.0002074401 6.914672e-05
 [921,] 0.0002074402 0.0002074401 6.914669e-05
 [922,] 0.0002074402 0.0002074401 6.914669e-05
 [923,] 0.0002074402 0.0002170157 7.224652e-05
 [924,] 0.0002074402 0.0002074401 6.914667e-05
 [925,] 0.0002074402 0.0002074401 6.914668e-05
 [926,] 0.0002074402 0.0002074401 6.914669e-05
 [927,] 0.0002074402 0.0002074401 6.914669e-05
 [928,] 0.0002074402 0.0002074401 6.914672e-05
 [929,] 0.0002074402 0.0002074401 6.914672e-05
 [930,] 0.0002074402 0.0002074401 6.914672e-05
 [931,] 0.0002074402 0.0002417556 8.049556e-05
 [932,] 0.0002074402 0.0002336173 7.779198e-05
 [933,] 0.0002074402 0.0002074401 6.914667e-05
 [934,] 0.0002074402 0.0002074401 6.914672e-05
 [935,] 0.0002074402 0.0002074402 6.914672e-05
 [936,] 0.0002074402 0.0002074401 6.914668e-05
 [937,] 0.0002074402 0.0002074401 6.914667e-05
 [938,] 0.0002074402 0.0002074400 6.914666e-05
 [939,] 0.0002074402 0.0002095970 6.958532e-05
 [940,] 0.0002074402 0.0002163258 7.176923e-05
 [941,] 0.0002074402 0.0002074401 6.914669e-05
 [942,] 0.0002074402 0.0002074402 6.914675e-05
 [943,] 0.0002074402 0.0002074401 6.914671e-05
 [944,] 0.0002074402 0.0002074401 6.914671e-05
 [945,] 0.0002074402 0.0002074402 6.914669e-05
 [946,] 0.0002074402 0.0002074401 6.914671e-05
 [947,] 0.0002074402 0.0002091405 6.947478e-05
 [948,] 0.0002074402 0.0002086453 6.930228e-05
 [949,] 0.0002074402 0.0002083106 6.920013e-05
 [950,] 0.0002074402 0.0002074402 6.914670e-05
 [951,] 0.0002074402 0.0002074401 6.914673e-05
 [952,] 0.0002074402 0.0002074401 6.914672e-05
 [953,] 0.0002074402 0.0002078115 6.919429e-05
 [954,] 0.0002074402 0.0002460306 8.195661e-05
 [955,] 0.0002074402 0.0002462559 8.202966e-05
 [956,] 0.0002074402 0.0002074401 6.914670e-05
 [957,] 0.0002074402 0.0002074401 6.914669e-05
 [958,] 0.0002074402 0.0002074402 6.914672e-05
 [959,] 0.0002074402 0.0002074400 6.914670e-05
 [960,] 0.0002074402 0.0002472120 8.235063e-05
 [961,] 0.0002074402 0.0002074402 6.914672e-05
 [962,] 0.0002074402 0.0002074400 6.914670e-05
 [963,] 0.0002074402 0.0002074402 6.914672e-05
 [964,] 0.0002074402 0.0002074400 6.914670e-05
 [965,] 0.0002074402 0.0002074401 6.914671e-05
 [966,] 0.0002074402 0.0002323478 7.791422e-05
 [967,] 0.0002074402 0.0002074401 6.914671e-05
 [968,] 0.0002074402 0.0002074402 6.914672e-05
 [969,] 0.0002074402 0.0002074401 6.914670e-05
 [970,] 0.0002074402 0.0002074401 6.914670e-05
 [971,] 0.0002074402 0.0002074401 6.914670e-05
 [972,] 0.0002074402 0.0002074401 6.914672e-05
 [973,] 0.0002074402 0.0002290419 7.650354e-05
 [974,] 0.0002074402 0.0002074401 6.914670e-05
 [975,] 0.0002074402 0.0002074402 6.914672e-05
 [976,] 0.0002074402 0.0002074400 6.914669e-05
 [977,] 0.0002074402 0.0002074402 6.914672e-05
 [978,] 0.0002074402 0.0002148968 7.157461e-05
 [979,] 0.0002074402 0.0002074400 6.914668e-05
 [980,] 0.0002074402 0.0002074402 6.914672e-05
 [981,] 0.0002074402 0.0002074399 6.914665e-05
 [982,] 0.0002074402 0.0002118722 7.039646e-05
 [983,] 0.0002074402 0.0002096000 7.039190e-05
 [984,] 0.0002074403 0.0002074401 6.914675e-05
 [985,] 0.0002074402 0.0002074402 6.914671e-05
 [986,] 0.0002074402 0.0002074402 6.914673e-05
 [987,] 0.0002074402 0.0002074402 6.914672e-05
 [988,] 0.0002074402 0.0002074401 6.914672e-05
 [989,] 0.0002074402 0.0002074402 6.914670e-05
 [990,] 0.0002074402 0.0002074402 6.914671e-05
 [991,] 0.0002074402 0.0002074400 6.914671e-05
 [992,] 0.0002074402 0.0002074401 6.914672e-05
 [993,] 0.0002074402 0.0002074401 6.914671e-05
 [994,] 0.0002074402 0.0002074401 6.914671e-05
 [995,] 0.0002074402 0.0002074402 6.914674e-05
 [996,] 0.0002074402 0.0002074402 6.914670e-05
 [997,] 0.0002074402 0.0002074401 6.914669e-05
 [998,] 0.0002074402 0.0002074400 6.914669e-05
 [999,] 0.0002074402 0.0002176217 7.274333e-05
[1000,] 0.0002074402 0.0002183328 7.257698e-05
[1001,] 0.0002074402 0.0002074399 6.914665e-05
[1002,] 0.0002074402 0.0002074400 6.914665e-05
[1003,] 0.0002074402 0.0002074400 6.914665e-05
[1004,] 0.0002074402 0.0002074401 6.914673e-05
[1005,] 0.0002074402 0.0002074400 6.914676e-05
[1006,] 0.0002074402 0.0002078456 6.983746e-05
[1007,] 0.0002074403 0.0002074401 6.914678e-05
[1008,] 0.0002074402 0.0002074402 6.914671e-05
[1009,] 0.0002074402 0.0002074400 6.914672e-05
[1010,] 0.0002074402 0.0002074400 6.914674e-05
[1011,] 0.0002074402 0.0002074401 6.914671e-05
[1012,] 0.0002074402 0.0002074400 6.914673e-05
[1013,] 0.0002074402 0.0002074400 6.914675e-05
[1014,] 0.0002074402 0.0002074400 6.914675e-05
[1015,] 0.0002074402 0.0002074400 6.914669e-05
[1016,] 0.0002074402 0.0002074401 6.914677e-05
[1017,] 0.0002074402 0.0002074400 6.914669e-05
[1018,] 0.0002074402 0.0002181478 7.340099e-05
[1019,] 0.0002074402 0.0002152663 7.240995e-05
[1020,] 0.0002074402 0.0002074400 6.914669e-05
[1021,] 0.0002074402 0.0002074400 6.914666e-05
[1022,] 0.0002074402 0.0002074400 6.914669e-05
[1023,] 0.0002074402 0.0002074399 6.914666e-05
[1024,] 0.0002074402 0.0002074400 6.914669e-05
[1025,] 0.0002074402 0.0002074400 6.914666e-05
[1026,] 0.0002074402 0.0002074401 6.914670e-05
[1027,] 0.0002074402 0.0002074400 6.914669e-05
[1028,] 0.0002074402 0.0002074399 6.914667e-05
[1029,] 0.0002074402 0.0002074399 6.914666e-05
[1030,] 0.0002074402 0.0002074399 6.914667e-05
[1031,] 0.0002074402 0.0002074399 6.914667e-05
[1032,] 0.0002074402 0.0002074402 6.914672e-05
[1033,] 0.0002074402 0.0002074399 6.914667e-05
[1034,] 0.0002074402 0.0002074402 6.914673e-05
[1035,] 0.0002074402 0.0002074400 6.914668e-05
[1036,] 0.0002074402 0.0002074400 6.914668e-05
[1037,] 0.0002074402 0.0002074400 6.914671e-05
[1038,] 0.0002074402 0.0002074400 6.914671e-05
[1039,] 0.0002074402 0.0002074400 6.914671e-05
[1040,] 0.0002074402 0.0002074400 6.914671e-05
[1041,] 0.0002074402 0.0002074400 6.914672e-05
[1042,] 0.0002074402 0.0002074402 6.914672e-05
[1043,] 0.0002074402 0.0002074401 6.914670e-05
[1044,] 0.0002074402 0.0002074401 6.914668e-05
[1045,] 0.0002074402 0.0002074402 6.914672e-05
[1046,] 0.0002074402 0.0002074401 6.914677e-05
[1047,] 0.0002074402 0.0002074400 6.914668e-05
[1048,] 0.0002074402 0.0002074401 6.914676e-05
[1049,] 0.0002074402 0.0002074402 6.914672e-05
[1050,] 0.0002074402 0.0002074401 6.914669e-05
[1051,] 0.0002074402 0.0002074401 6.914672e-05
[1052,] 0.0002074402 0.0002074400 6.914669e-05
[1053,] 0.0002074402 0.0002074402 6.914672e-05
[1054,] 0.0002074402 0.0002074402 6.914672e-05
[1055,] 0.0002074402 0.0002074401 6.914673e-05
[1056,] 0.0002074402 0.0002074401 6.914674e-05
[1057,] 0.0002074402 0.0002074401 6.914674e-05
[1058,] 0.0002074402 0.0002074401 6.914672e-05
[1059,] 0.0002074402 0.0003283418 1.101782e-04
[1060,] 0.0002074402 0.0002493783 8.358873e-05
[1061,] 0.0002074402 0.0002428488 8.131734e-05
[1062,] 0.0002074402 0.0002429767 8.135655e-05
[1063,] 0.0002074402 0.0002074401 6.914667e-05
[1064,] 0.0002074402 0.0002074400 6.914669e-05
[1065,] 0.0002074402 0.0002074401 6.914671e-05
[1066,] 0.0002074402 0.0002074401 6.914670e-05
[1067,] 0.0002074402 0.0002162630 7.264782e-05
[1068,] 0.0002074402 0.0002407416 8.064147e-05
[1069,] 0.0002074402 0.0002074400 6.914669e-05
[1070,] 0.0002074402 0.0002347433 7.861231e-05
[1071,] 0.0002074402 0.0002345249 7.854660e-05
[1072,] 0.0002074402 0.0002775706 9.307538e-05
[1073,] 0.0002074402 0.0002074400 6.914669e-05
[1074,] 0.0002074402 0.0002263691 7.581605e-05
[1075,] 0.0002074402 0.0002254820 7.549528e-05
[1076,] 0.0002074402 0.0002270785 7.605022e-05
[1077,] 0.0002074402 0.0002074402 6.914672e-05
[1078,] 0.0002074402 0.0002074400 6.914668e-05
[1079,] 0.0002074402 0.0002074400 6.914668e-05
[1080,] 0.0002074402 0.0002192540 7.336822e-05
[1081,] 0.0002074402 0.0002074400 6.914668e-05
[1082,] 0.0002074402 0.0002222083 7.435612e-05
[1083,] 0.0002074402 0.0002199503 7.359891e-05
[1084,] 0.0002074402 0.0002202529 7.370412e-05
[1085,] 0.0002074402 0.0002258813 7.561736e-05
[1086,] 0.0002074402 0.0002272945 7.614470e-05
[1087,] 0.0002074402 0.0002074400 6.914668e-05
[1088,] 0.0002074402 0.0002074400 6.914668e-05
[1089,] 0.0002074402 0.0002074402 6.914672e-05
[1090,] 0.0002074402 0.0002278259 7.629464e-05
[1091,] 0.0002074402 0.0002074400 6.914668e-05
[1092,] 0.0002074402 0.0002074400 6.914668e-05
[1093,] 0.0002074402 0.0002210589 7.399980e-05
[1094,] 0.0002074402 0.0002074402 6.914672e-05
[1095,] 0.0002074402 0.0002319630 7.761910e-05
[1096,] 0.0002074402 0.0002203863 7.377370e-05
[1097,] 0.0002074402 0.0002074401 6.914674e-05
[1098,] 0.0002074402 0.0002074400 6.914668e-05
[1099,] 0.0002074402 0.0002074401 6.914669e-05
[1100,] 0.0002074402 0.0002074402 6.914675e-05
[1101,] 0.0002074402 0.0002074401 6.914675e-05
[1102,] 0.0002074402 0.0002074401 6.914674e-05
[1103,] 0.0002074402 0.0002074401 6.914668e-05
[1104,] 0.0002074402 0.0002074401 6.914673e-05
[1105,] 0.0002074402 0.0002088112 7.004882e-05
[1106,] 0.0002074402 0.0002074400 6.914668e-05
[1107,] 0.0002074402 0.0002082311 6.983228e-05
[1108,] 0.0002074402 0.0002221456 7.443118e-05
[1109,] 0.0002074402 0.0002074401 6.914670e-05
[1110,] 0.0002074402 0.0002074401 6.914669e-05
[1111,] 0.0002074402 0.0002074401 6.914672e-05
[1112,] 0.0002074402 0.0002074401 6.914672e-05
[1113,] 0.0002074402 0.0002074402 6.914675e-05
[1114,] 0.0002074402 0.0002074402 6.914673e-05
[1115,] 0.0002074402 0.0002074401 6.914668e-05
[1116,] 0.0002074402 0.0002074402 6.914672e-05
[1117,] 0.0002074402 0.0002097485 6.981702e-05
[1118,] 0.0002074402 0.0002074402 6.914672e-05
[1119,] 0.0002074402 0.0002611293 8.634930e-05
[1120,] 0.0002074402 0.0002089954 6.960599e-05
[1121,] 0.0002074402 0.0002091911 6.966712e-05
[1122,] 0.0002074402 0.0002077291 6.919236e-05
[1123,] 0.0002074402 0.0002074402 6.914673e-05
[1124,] 0.0002074402 0.0002074402 6.914671e-05
[1125,] 0.0002074402 0.0002074401 6.914670e-05
[1126,] 0.0002074402 0.0002074401 6.914674e-05
[1127,] 0.0002074402 0.0002074400 6.914666e-05
[1128,] 0.0002074402 0.0002074400 6.914673e-05
[1129,] 0.0002074402 0.0002074402 6.914673e-05
[1130,] 0.0002074402 0.0002074401 6.914670e-05
[1131,] 0.0002074402 0.0002074402 6.914672e-05
[1132,] 0.0002074402 0.0002074401 6.914671e-05
[1133,] 0.0002074402 0.0002074400 6.914668e-05
[1134,] 0.0002074402 0.0002074401 6.914671e-05
[1135,] 0.0002074402 0.0002074401 6.914670e-05
[1136,] 0.0002074402 0.0002074401 6.914676e-05
[1137,] 0.0002074402 0.0002074400 6.914667e-05
[1138,] 0.0002074402 0.0002206895 7.344294e-05
[1139,] 0.0002074402 0.0002096833 7.026732e-05
[1140,] 0.0002074402 0.0002074400 6.914667e-05
[1141,] 0.0002074402 0.0002074400 6.914668e-05
[1142,] 0.0002074402 0.0002074400 6.914668e-05
[1143,] 0.0002074402 0.0002074400 6.914665e-05
[1144,] 0.0002074402 0.0002074400 6.914668e-05
[1145,] 0.0002074402 0.0002074400 6.914668e-05
[1146,] 0.0002074402 0.0002074400 6.914668e-05
[1147,] 0.0002074402 0.0002074401 6.914668e-05
[1148,] 0.0002074402 0.0002074400 6.914668e-05
[1149,] 0.0002074402 0.0002074402 6.914672e-05
[1150,] 0.0002074402 0.0002074401 6.914670e-05
[1151,] 0.0002074402 0.0002074401 6.914671e-05
[1152,] 0.0002074402 0.0002074402 6.914672e-05
[1153,] 0.0002074402 0.0002074400 6.914668e-05
[1154,] 0.0002074402 0.0002156290 7.197133e-05
[1155,] 0.0002074402 0.0002091076 6.972038e-05
[1156,] 0.0002074402 0.0002074402 6.914672e-05
[1157,] 0.0002074402 0.0002074401 6.914670e-05
[1158,] 0.0002074402 0.0002074401 6.914671e-05
[1159,] 0.0002074402 0.0002074400 6.914668e-05
[1160,] 0.0002074402 0.0002087379 6.958427e-05
[1161,] 0.0002074402 0.0002074400 6.914670e-05
[1162,] 0.0002074402 0.0002074401 6.914669e-05
[1163,] 0.0002074402 0.0002074400 6.914667e-05
[1164,] 0.0002074402 0.0002074400 6.914665e-05
[1165,] 0.0002074402 0.0002074401 6.914670e-05
[1166,] 0.0002074402 0.0002074401 6.914669e-05
[1167,] 0.0002074402 0.0002074401 6.914669e-05
[1168,] 0.0002074402 0.0002074401 6.914671e-05
[1169,] 0.0002074402 0.0002074400 6.914668e-05
[1170,] 0.0002074402 0.0002074401 6.914669e-05
[1171,] 0.0002074402 0.0002074402 6.914673e-05
[1172,] 0.0002074402 0.0002074401 6.914669e-05
[1173,] 0.0002074402 0.0002074400 6.914669e-05
[1174,] 0.0002074402 0.0002074402 6.914673e-05
[1175,] 0.0002074402 0.0002074401 6.914669e-05
[1176,] 0.0002074402 0.0002074402 6.914673e-05
[1177,] 0.0002074402 0.0002074400 6.914668e-05
[1178,] 0.0002074402 0.0002074400 6.914668e-05
[1179,] 0.0002074402 0.0002074400 6.914667e-05
[1180,] 0.0002074402 0.0002074401 6.914669e-05
[1181,] 0.0002074402 0.0002074401 6.914668e-05
[1182,] 0.0002074402 0.0002074401 6.914668e-05
[1183,] 0.0002074402 0.0002074401 6.914669e-05
[1184,] 0.0002074402 0.0002074400 6.914669e-05
[1185,] 0.0002074402 0.0002074400 6.914666e-05
[1186,] 0.0002074402 0.0002074401 6.914669e-05
[1187,] 0.0002074402 0.0002074401 6.914669e-05
[1188,] 0.0002074402 0.0002074401 6.914669e-05
[1189,] 0.0002074402 0.0002074402 6.914671e-05
[1190,] 0.0002074402 0.0002074401 6.914669e-05
[1191,] 0.0002074402 0.0002074401 6.914672e-05
[1192,] 0.0002074402 0.0002074402 6.914674e-05
[1193,] 0.0002074402 0.0002074400 6.914665e-05
[1194,] 0.0002074402 0.0002074400 6.914665e-05
[1195,] 0.0002074402 0.0002074401 6.914672e-05
[1196,] 0.0002074402 0.0002074400 6.914665e-05
[1197,] 0.0002074402 0.0002074401 6.914669e-05
[1198,] 0.0002074402 0.0002074400 6.914666e-05
[1199,] 0.0002074402 0.0002074402 6.914672e-05
[1200,] 0.0002074402 0.0002074400 6.914665e-05
[1201,] 0.0002074402 0.0002113871 7.043848e-05
[1202,] 0.0002074402 0.0002074400 6.914667e-05
[1203,] 0.0002074402 0.0002372886 7.901702e-05
[1204,] 0.0002074402 0.0002074401 6.914671e-05
[1205,] 0.0002074402 0.0002074400 6.914667e-05
[1206,] 0.0002074402 0.0002074400 6.914666e-05
[1207,] 0.0002074402 0.0002398183 7.995797e-05
[1208,] 0.0002074402 0.0002270747 7.559665e-05
[1209,] 0.0002074402 0.0002074401 6.914668e-05
[1210,] 0.0002074402 0.0002074400 6.914666e-05
[1211,] 0.0002074402 0.0002074400 6.914665e-05
[1212,] 0.0002074402 0.0002247131 7.481245e-05
[1213,] 0.0002074402 0.0002074401 6.914671e-05
[1214,] 0.0002074402 0.0002247078 7.482619e-05
[1215,] 0.0002074402 0.0002074401 6.914671e-05
[1216,] 0.0002074402 0.0002074402 6.914672e-05
[1217,] 0.0002074402 0.0002074400 6.914666e-05
[1218,] 0.0002074402 0.0002074401 6.914671e-05
[1219,] 0.0002074402 0.0002074402 6.914673e-05
[1220,] 0.0002074402 0.0002074400 6.914666e-05
[1221,] 0.0002074402 0.0002074401 6.914671e-05
[1222,] 0.0002074402 0.0002074400 6.914665e-05
[1223,] 0.0002074402 0.0002074400 6.914669e-05
[1224,] 0.0002074402 0.0002074400 6.914665e-05
[1225,] 0.0002074402 0.0002074400 6.914666e-05
[1226,] 0.0002074402 0.0002074400 6.914666e-05
[1227,] 0.0002074402 0.0002074400 6.914666e-05
[1228,] 0.0002074402 0.0002074401 6.914670e-05
[1229,] 0.0002074402 0.0002074400 6.914666e-05
[1230,] 0.0002074402 0.0002074400 6.914666e-05
[1231,] 0.0002074402 0.0002074400 6.914666e-05
[1232,] 0.0002074402 0.0002074400 6.914666e-05
[1233,] 0.0002074402 0.0002074400 6.914666e-05
[1234,] 0.0002074402 0.0002074400 6.914666e-05
[1235,] 0.0002074402 0.0002240968 7.462646e-05
[1236,] 0.0002074402 0.0002074400 6.914666e-05
[1237,] 0.0002074402 0.0002074401 6.914671e-05
[1238,] 0.0002074402 0.0002074401 6.914668e-05
[1239,] 0.0002074402 0.0002074400 6.914666e-05
[1240,] 0.0002074402 0.0002074400 6.914668e-05
[1241,] 0.0002074402 0.0002074401 6.914668e-05
[1242,] 0.0002074402 0.0002074402 6.914673e-05
[1243,] 0.0002074402 0.0002074401 6.914670e-05
[1244,] 0.0002074402 0.0002123811 7.080698e-05
[1245,] 0.0002074402 0.0002172550 7.239413e-05
[1246,] 0.0002074402 0.0002426706 8.106437e-05
[1247,] 0.0002074402 0.0002074400 6.914666e-05
[1248,] 0.0002074402 0.0002074401 6.914670e-05
[1249,] 0.0002074402 0.0002074401 6.914668e-05
[1250,] 0.0002074402 0.0002074401 6.914671e-05
[1251,] 0.0002074402 0.0002074401 6.914670e-05
[1252,] 0.0002074402 0.0002074401 6.914671e-05
[1253,] 0.0002074402 0.0002074401 6.914671e-05
[1254,] 0.0002074402 0.0002074401 6.914671e-05
[1255,] 0.0002074402 0.0002239080 7.456542e-05
[1256,] 0.0002074402 0.0003041156 1.014486e-04
[1257,] 0.0002074402 0.0002248467 7.487322e-05
[1258,] 0.0002074402 0.0002078060 6.929123e-05
[1259,] 0.0002074402 0.0002074402 6.914675e-05
[1260,] 0.0002074402 0.0002074401 6.914671e-05
[1261,] 0.0002074402 0.0002074401 6.914670e-05
[1262,] 0.0002074402 0.0002074402 6.914671e-05
[1263,] 0.0002074402 0.0002074402 6.914671e-05
[1264,] 0.0002074402 0.0002074401 6.914671e-05
[1265,] 0.0002074402 0.0002270599 7.560612e-05
[1266,] 0.0002074402 0.0003116117 1.041272e-04
[1267,] 0.0002074402 0.0002074401 6.914670e-05
[1268,] 0.0002074402 0.0002497983 8.358725e-05
[1269,] 0.0002074402 0.0003164983 1.057867e-04
[1270,] 0.0002074402 0.0002074402 6.914673e-05
[1271,] 0.0002074402 0.0002496641 8.352901e-05
[1272,] 0.0002074402 0.0002074401 6.914670e-05
[1273,] 0.0002074402 0.0002074402 6.914671e-05
[1274,] 0.0002074402 0.0002226580 7.433665e-05
[1275,] 0.0002074402 0.0002495136 8.350383e-05
[1276,] 0.0002074402 0.0003163930 1.055693e-04
[1277,] 0.0002074402 0.0003153602 1.052244e-04
[1278,] 0.0002074402 0.0002074402 6.914673e-05
[1279,] 0.0002074402 0.0002074401 6.914671e-05
[1280,] 0.0002074402 0.0002546992 8.521471e-05
[1281,] 0.0002074402 0.0002074401 6.914670e-05
[1282,] 0.0002074402 0.0002579712 8.632262e-05
[1283,] 0.0002074402 0.0002074401 6.914671e-05
[1284,] 0.0002074402 0.0002520633 8.434429e-05
[1285,] 0.0002074402 0.0002074401 6.914670e-05
[1286,] 0.0002074402 0.0002572826 8.607432e-05
[1287,] 0.0002074402 0.0002074402 6.914671e-05
[1288,] 0.0002074402 0.0002074401 6.914672e-05
[1289,] 0.0002074402 0.0002277960 7.584793e-05
[1290,] 0.0002074402 0.0002321733 7.731478e-05
[1291,] 0.0002074402 0.0002074402 6.914671e-05
[1292,] 0.0002074402 0.0002074402 6.914671e-05
[1293,] 0.0002074402 0.0002074402 6.914673e-05
[1294,] 0.0002074402 0.0002833588 9.484503e-05
[1295,] 0.0002074402 0.0002074402 6.914671e-05
[1296,] 0.0002074402 0.0002175835 7.250383e-05
[1297,] 0.0002074402 0.0002175631 7.249709e-05
[1298,] 0.0002074402 0.0002074401 6.914670e-05
[1299,] 0.0002074402 0.0002074402 6.914672e-05
[1300,] 0.0002074402 0.0002261116 7.528800e-05
[1301,] 0.0002074402 0.0002074402 6.914672e-05
[1302,] 0.0002074402 0.0002074401 6.914670e-05
[1303,] 0.0002074402 0.0002074401 6.914670e-05
[1304,] 0.0002074402 0.0002820795 9.448493e-05
[1305,] 0.0002074402 0.0002074402 6.914672e-05
[1306,] 0.0002074402 0.0003522554 1.175361e-04
[1307,] 0.0002074402 0.0003400846 1.133198e-04
[1308,] 0.0002074402 0.0002667655 8.902213e-05
[1309,] 0.0002074402 0.0004632764 1.540854e-04
[1310,] 0.0002074402 0.0002246264 7.479543e-05
[1311,] 0.0002074402 0.0004562506 1.517996e-04
[1312,] 0.0002074402 0.0004603396 1.531559e-04
[1313,] 0.0002074402 0.0003522461 1.175231e-04
[1314,] 0.0002074402 0.0002366389 7.900931e-05
[1315,] 0.0002074402 0.0004607584 1.532904e-04
[1316,] 0.0002074402 0.0004569167 1.520698e-04
[1317,] 0.0002074402 0.0002074402 6.914673e-05
[1318,] 0.0002074402 0.0002074402 6.914672e-05
[1319,] 0.0002074402 0.0003531848 1.178003e-04
[1320,] 0.0002074402 0.0004648962 1.546412e-04
[1321,] 0.0002074402 0.0004599028 1.530279e-04
[1322,] 0.0002074402 0.0004617293 1.536234e-04
[1323,] 0.0002074402 0.0004521704 1.504192e-04
[1324,] 0.0002074402 0.0004537975 1.509751e-04
[1325,] 0.0002074402 0.0004573518 1.521537e-04
[1326,] 0.0002074402 0.0003507584 1.173190e-04
[1327,] 0.0002074402 0.0003551591 1.188000e-04
[1328,] 0.0002074402 0.0003464876 1.156038e-04
[1329,] 0.0002074402 0.0003663106 1.222205e-04
[1330,] 0.0002074402 0.0002074401 6.914670e-05
[1331,] 0.0002074402 0.0002074401 6.914672e-05
[1332,] 0.0002074402 0.0004524434 1.505668e-04
[1333,] 0.0002074402 0.0004547829 1.512891e-04
[1334,] 0.0002074402 0.0002074401 6.914670e-05
[1335,] 0.0002074402 0.0004538372 1.510062e-04
[1336,] 0.0002074402 0.0004538557 1.510042e-04
[1337,] 0.0002074402 0.0003488455 1.163796e-04
[1338,] 0.0002074402 0.0002074401 6.914670e-05
[1339,] 0.0002074402 0.0005286562 1.762355e-04
[1340,] 0.0002074402 0.0004376750 1.465314e-04
[1341,] 0.0002074402 0.0002195405 7.310077e-05
[1342,] 0.0002074402 0.0004259333 1.425596e-04
[1343,] 0.0002074402 0.0004954995 1.648664e-04
[1344,] 0.0002074402 0.0002074401 6.914672e-05
[1345,] 0.0002074402 0.0002549231 8.510225e-05
[1346,] 0.0002074402 0.0004391488 1.459740e-04
[1347,] 0.0002074402 0.0004539216 1.508582e-04
[1348,] 0.0002074402 0.0004549825 1.511638e-04
[1349,] 0.0002074402 0.0002159556 7.192676e-05
[1350,] 0.0002074402 0.0003574990 1.190399e-04
[1351,] 0.0002074402 0.0004068279 1.356400e-04
[1352,] 0.0002074402 0.0002116437 7.037570e-05
[1353,] 0.0002074402 0.0004546972 1.511443e-04
[1354,] 0.0002074402 0.0002074401 6.914670e-05
[1355,] 0.0002074402 0.0002074401 6.914669e-05
[1356,] 0.0002074402 0.0002074401 6.914669e-05
[1357,] 0.0002074402 0.0002074401 6.914669e-05
[1358,] 0.0002074402 0.0004604847 1.530738e-04
[1359,] 0.0002074402 0.0005150479 1.715476e-04
[1360,] 0.0002074402 0.0005502060 1.830077e-04
[1361,] 0.0002074402 0.0004565456 1.517261e-04
[1362,] 0.0002074402 0.0004494298 1.493891e-04
[1363,] 0.0002074402 0.0004404909 1.464040e-04
[1364,] 0.0002074402 0.0004100057 1.370177e-04
[1365,] 0.0002074402 0.0004493617 1.493779e-04
[1366,] 0.0002074402 0.0002594212 8.664442e-05
[1367,] 0.0002074402 0.0002142525 7.137336e-05
[1368,] 0.0002074402 0.0004477598 1.488237e-04
[1369,] 0.0002074402 0.0002074401 6.914669e-05
[1370,] 0.0002074402 0.0003474446 1.157291e-04
[1371,] 0.0002074402 0.0002074401 6.914670e-05
[1372,] 0.0002074402 0.0002074400 6.914668e-05
[1373,] 0.0002074402 0.0002074400 6.914668e-05
[1374,] 0.0002074402 0.0002074400 6.914668e-05
[1375,] 0.0002074402 0.0002074400 6.914668e-05
[1376,] 0.0002074402 0.0002074401 6.914670e-05
[1377,] 0.0002074402 0.0002074402 6.914674e-05
[1378,] 0.0002074402 0.0002074401 6.914670e-05
[1379,] 0.0002074402 0.0002074401 6.914670e-05
[1380,] 0.0002074402 0.0002074400 6.914668e-05
[1381,] 0.0002074402 0.0002074402 6.914672e-05
[1382,] 0.0002074402 0.0002074400 6.914668e-05
[1383,] 0.0002074402 0.0002074400 6.914668e-05
[1384,] 0.0002074402 0.0002074401 6.914672e-05
[1385,] 0.0002074402 0.0002074400 6.914668e-05
[1386,] 0.0002074402 0.0002074400 6.914668e-05
[1387,] 0.0002074402 0.0002074401 6.914670e-05
[1388,] 0.0002074402 0.0002074402 6.914672e-05
[1389,] 0.0002074402 0.0002074400 6.914668e-05
[1390,] 0.0002074402 0.0002074400 6.914668e-05
[1391,] 0.0002074402 0.0002074400 6.914667e-05
[1392,] 0.0002074402 0.0002074400 6.914667e-05
[1393,] 0.0002074402 0.0002074402 6.914674e-05
[1394,] 0.0002074402 0.0002074400 6.914668e-05
[1395,] 0.0002074402 0.0002074401 6.914670e-05
[1396,] 0.0002074402 0.0002074402 6.914671e-05
[1397,] 0.0002074402 0.0002187869 7.285137e-05
[1398,] 0.0002074402 0.0002074400 6.914668e-05
[1399,] 0.0002074402 0.0002074402 6.914673e-05
[1400,] 0.0002074402 0.0002074400 6.914668e-05
[1401,] 0.0002074402 0.0002074402 6.914672e-05
[1402,] 0.0002074402 0.0002074401 6.914669e-05
[1403,] 0.0002074402 0.0002119590 7.070117e-05
[1404,] 0.0002074402 0.0002074402 6.914672e-05
[1405,] 0.0002074402 0.0002074400 6.914666e-05
[1406,] 0.0002074402 0.0002074401 6.914669e-05
[1407,] 0.0002074402 0.0003449108 1.146662e-04
[1408,] 0.0002074402 0.0002074400 6.914668e-05
[1409,] 0.0002074402 0.0002074401 6.914670e-05
[1410,] 0.0002074402 0.0002074401 6.914670e-05
[1411,] 0.0002074402 0.0002074401 6.914669e-05
[1412,] 0.0002074402 0.0002074402 6.914673e-05
[1413,] 0.0002074402 0.0002074400 6.914668e-05
[1414,] 0.0002074402 0.0002074402 6.914672e-05
[1415,] 0.0002074402 0.0002074400 6.914665e-05
[1416,] 0.0002074402 0.0002074402 6.914671e-05
[1417,] 0.0002074402 0.0002074400 6.914665e-05
[1418,] 0.0002074402 0.0003434801 1.143761e-04
[1419,] 0.0002074402 0.0002074402 6.914671e-05
[1420,] 0.0002074402 0.0002074400 6.914667e-05
[1421,] 0.0002074402 0.0002214277 7.373101e-05
[1422,] 0.0002074402 0.0002074402 6.914672e-05
[1423,] 0.0011099756 0.0003496659 1.158869e-04
[1424,] 0.0002074402 0.0002839807 9.461258e-05
[1425,] 0.0002074402 0.0002074401 6.914669e-05
[1426,] 0.0002074402 0.0002074401 6.914669e-05
[1427,] 0.0002074402 0.0002074401 6.914669e-05
[1428,] 0.0002074402 0.0002074401 6.914669e-05
[1429,] 0.0002074402 0.0002074401 6.914669e-05
[1430,] 0.0002074402 0.0002074401 6.914669e-05
[1431,] 0.0002074402 0.0002074401 6.914670e-05
[1432,] 0.0002074402 0.0002074401 6.914668e-05
[1433,] 0.0002074402 0.0002074402 6.914672e-05
[1434,] 0.0002074402 0.0002074401 6.914668e-05
[1435,] 0.0002074402 0.0002074402 6.914672e-05
[1436,] 0.0004620002 0.0002248942 7.486592e-05
[1437,] 0.0002074402 0.0002343771 7.836664e-05
[1438,] 0.0004321156 0.0002308481 7.684700e-05
[1439,] 0.0002074402 0.0002690226 8.953037e-05
[1440,] 0.0002074402 0.0002366156 7.912767e-05
[1441,] 0.0002074402 0.0002380316 7.960014e-05
[1442,] 0.0002074402 0.0002381045 7.961050e-05
[1443,] 0.0002074402 0.0002340980 7.841406e-05
[1444,] 0.0002074402 0.0002074401 6.914668e-05
[1445,] 0.0002074402 0.0002075099 6.914672e-05
[1446,] 0.0002074402 0.0002363446 7.902457e-05
[1447,] 0.0002074402 0.0002074401 6.914670e-05
[1448,] 0.0002074402 0.0002345030 7.839518e-05
[1449,] 0.0002074402 0.0002957852 9.851803e-05
[1450,] 0.0002074402 0.0002074401 6.914668e-05
[1451,] 0.0002074402 0.0002074401 6.914668e-05
[1452,] 0.0002074402 0.0002708127 9.030993e-05
[1453,] 0.0002074402 0.0002074401 6.914670e-05
[1454,] 0.0002074402 0.0002818693 9.427677e-05
[1455,] 0.0002074402 0.0002074400 6.914667e-05
[1456,] 0.0002074402 0.0002074402 6.914672e-05
[1457,] 0.0002074402 0.0002074400 6.914667e-05
[1458,] 0.0002074402 0.0002835533 9.483193e-05
[1459,] 0.0002074402 0.0002074400 6.914667e-05
[1460,] 0.0002074402 0.0002816880 9.421704e-05
[1461,] 0.0002074402 0.0002074400 6.914667e-05
[1462,] 0.0002074402 0.0002749251 9.159343e-05
[1463,] 0.0002074402 0.0002835827 9.486442e-05
[1464,] 0.0002074402 0.0002074401 6.914671e-05
[1465,] 0.0002074402 0.0002819804 9.400653e-05
[1466,] 0.0002074402 0.0002074401 6.914670e-05
[1467,] 0.0002074402 0.0002074400 6.914667e-05
[1468,] 0.0002074402 0.0002074401 6.914672e-05
[1469,] 0.0002074402 0.0002074401 6.914669e-05
[1470,] 0.0002074402 0.0002074401 6.914671e-05
[1471,] 0.0002074402 0.0002074401 6.914668e-05
[1472,] 0.0002074402 0.0002074400 6.914667e-05
[1473,] 0.0002074402 0.0002074402 6.914672e-05
[1474,] 0.0002074402 0.0002074402 6.914673e-05
[1475,] 0.0002074402 0.0002074400 6.914667e-05
[1476,] 0.0002074402 0.0002074400 6.914666e-05
[1477,] 0.0002074402 0.0002074399 6.914664e-05
[1478,] 0.0002074402 0.0002074400 6.914666e-05
[1479,] 0.0002074402 0.0002074400 6.914666e-05
[1480,] 0.0004278317 0.0002074400 1.388201e-04
[1481,] 0.0002074402 0.0002074400 6.914667e-05
[1482,] 0.0002074402 0.0002074399 6.914664e-05
[1483,] 0.0002074402 0.0002074400 6.914666e-05
[1484,] 0.0002074402 0.0002074400 6.914667e-05
[1485,] 0.0002074402 0.0002074400 6.914667e-05
[1486,] 0.0002074402 0.0002074399 6.914665e-05
[1487,] 0.0002074402 0.0002074400 6.914667e-05
[1488,] 0.0002074402 0.0002074400 6.914668e-05
[1489,] 0.0002074402 0.0002074400 6.914667e-05
[1490,] 0.0002074402 0.0002074399 6.914664e-05
[1491,] 0.0002074402 0.0002074401 6.914670e-05
[1492,] 0.0002074402 0.0002074401 6.914670e-05
[1493,] 0.0002074402 0.0002074402 6.914672e-05
[1494,] 0.0002074402 0.0002074401 6.914671e-05
[1495,] 0.0002074402 0.0002074400 6.914667e-05
[1496,] 0.0002074402 0.0002074400 6.914667e-05
[1497,] 0.0002074402 0.0002074400 6.914666e-05
[1498,] 0.0002074402 0.0002074400 6.914666e-05
[1499,] 0.0002074402 0.0002074400 6.914666e-05
[1500,] 0.0002074402 0.0002350409 7.846654e-05
[1501,] 0.0002074402 0.0002074400 6.914666e-05
[1502,] 0.0002074402 0.0002074400 6.914665e-05
[1503,] 0.0002074402 0.0002074399 6.914665e-05
[1504,] 0.0002074402 0.0002074400 6.914667e-05
[1505,] 0.0002074402 0.0002074400 6.914666e-05
[1506,] 0.0002074402 0.0002074400 6.914666e-05
[1507,] 0.0002074402 0.0002074402 6.914672e-05
[1508,] 0.0002074402 0.0002074401 6.914669e-05
[1509,] 0.0002074402 0.0002074401 6.914670e-05
[1510,] 0.0002074402 0.0002074401 6.914669e-05
[1511,] 0.0002074402 0.0002074401 6.914670e-05
[1512,] 0.0002074402 0.0002074401 6.914669e-05
[1513,] 0.0002074402 0.0002074401 6.914669e-05
[1514,] 0.0002074402 0.0002074401 6.914669e-05
[1515,] 0.0002074402 0.0002074401 6.914670e-05
[1516,] 0.0002074402 0.0002074401 6.914669e-05
[1517,] 0.0002074402 0.0002074401 6.914669e-05
[1518,] 0.0002074402 0.0002074402 6.914673e-05
[1519,] 0.0002074402 0.0002074401 6.914670e-05
[1520,] 0.0002074402 0.0002074402 6.914673e-05
[1521,] 0.0002074402 0.0002074401 6.914669e-05
[1522,] 0.0002074402 0.0002074401 6.914670e-05
[1523,] 0.0002074402 0.0002074400 6.914666e-05
[1524,] 0.0002074402 0.0002074401 6.914669e-05
[1525,] 0.0002074402 0.0002074401 6.914669e-05
[1526,] 0.0002074402 0.0002074401 6.914669e-05
[1527,] 0.0002074402 0.0002074400 6.914667e-05
[1528,] 0.0002074402 0.0002074401 6.914669e-05
[1529,] 0.0002074402 0.0002074401 6.914669e-05
[1530,] 0.0002074402 0.0002074401 6.914669e-05
[1531,] 0.0002074402 0.0002074400 6.914668e-05
[1532,] 0.0002074402 0.0002074401 6.914669e-05
[1533,] 0.0002074402 0.0002074401 6.914669e-05
[1534,] 0.0014759149 0.0002074400 3.789800e-04
[1535,] 0.0002074402 0.0002074401 6.914669e-05
[1536,] 0.0002074402 0.0002074401 6.914669e-05
[1537,] 0.0002074402 0.0002074400 6.914667e-05
[1538,] 0.0002074402 0.0002074400 6.914667e-05
[1539,] 0.0002074402 0.0002074401 6.914669e-05
[1540,] 0.0002074402 0.0002074400 6.914667e-05
[1541,] 0.0002074402 0.0002074401 6.914669e-05
[1542,] 0.0002074402 0.0002074400 6.914666e-05
[1543,] 0.0002074402 0.0002074401 6.914669e-05
[1544,] 0.0002074402 0.0002074401 6.914669e-05
[1545,] 0.0002074402 0.0002074401 6.914669e-05
[1546,] 0.0002074402 0.0002074401 6.914669e-05
[1547,] 0.0002074402 0.0002127746 7.080970e-05
[1548,] 0.0002074402 0.0002074401 6.914669e-05
[1549,] 0.0002074402 0.0002074401 6.914670e-05
[1550,] 0.0002074402 0.0002074401 6.914670e-05
[1551,] 0.0002074402 0.0002074401 6.914669e-05
[1552,] 0.0002074402 0.0002074402 6.914673e-05
[1553,] 0.0002074402 0.0002082942 6.943773e-05
[1554,] 0.0002074402 0.0002074401 6.914671e-05
[1555,] 0.0002074402 0.0002074401 6.914669e-05
[1556,] 0.0002074402 0.0002074402 6.914671e-05
[1557,] 0.0013801822 0.0002074400 4.608150e-04
[1558,] 0.0002074402 0.0002074401 6.914670e-05
[1559,] 0.0002074402 0.0002074401 6.914671e-05
[1560,] 0.0002074402 0.0002074401 6.914669e-05
[1561,] 0.0002074402 0.0002074402 6.914672e-05
[1562,] 0.0002074402 0.0002074401 6.914669e-05
[1563,] 0.0002074402 0.0002074401 6.914670e-05
[1564,] 0.0002074402 0.0002074401 6.914671e-05
[1565,] 0.0002074402 0.0002074401 6.914668e-05
[1566,] 0.0002074402 0.0002074400 6.914668e-05
[1567,] 0.0002074402 0.0002242148 7.486890e-05
[1568,] 0.0011988177 0.0002074400 4.869579e-04
[1569,] 0.0018708493 0.0002074400 6.927105e-04
[1570,] 0.0002074402 0.0002074400 6.914669e-05
[1571,] 0.0002074402 0.0002074401 6.914670e-05
[1572,] 0.0013065442 0.0002074400 5.884136e-04
[1573,] 0.0002074402 0.0002074402 6.914672e-05
[1574,] 0.0002074402 0.0002074402 6.914672e-05
[1575,] 0.0009934673 0.0002074400 4.220814e-04
[1576,] 0.0002074402 0.0002074401 6.914670e-05
[1577,] 0.0709290350 0.0002074402 6.443870e-03
[1578,] 0.0011177961 0.0002074400 4.729511e-04
[1579,] 0.0012660219 0.0002074402 8.862996e-04
[1580,] 0.0002074402 0.0002074401 6.914670e-05
[1581,] 0.0002074402 0.0002074402 6.914672e-05
[1582,] 0.0002074402 0.0002074401 6.914670e-05
[1583,] 0.0016026306 0.0002074402 1.138154e-03
[1584,] 0.0017436359 0.0002074400 6.757675e-04
[1585,] 0.0022870159 0.0002074400 8.745237e-04
[1586,] 0.0002074402 0.0002074401 6.914670e-05
[1587,] 0.0015921009 0.0002092881 1.236324e-03
[1588,] 0.0012483464 0.0002074400 5.457927e-04
[1589,] 0.0014831741 0.0002074402 1.039749e-03
[1590,] 0.0002074402 0.0002074402 6.914672e-05
[1591,] 0.0012249688 0.0002074400 5.418326e-04
[1592,] 0.0012157880 0.0002074400 4.649407e-04
[1593,] 0.0015095683 0.0002086028 1.156759e-03
[1594,] 0.0012966841 0.0002074401 5.965638e-04
[1595,] 0.0015725731 0.0002090497 1.215699e-03
[1596,] 0.0002074402 0.0002074402 6.914672e-05
[1597,] 0.0006514234 0.0002254447 6.338074e-04
[1598,] 0.0002074402 0.0002074402 6.914672e-05
[1599,] 0.0005946246 0.0002213297 5.449571e-04
[1600,] 0.0002074402 0.0002074401 6.914670e-05
[1601,] 0.0002074402 0.0002074401 6.914670e-05
[1602,] 0.0002074402 0.0002074400 6.914669e-05
[1603,] 0.0007325685 0.0002235148 6.982668e-04
[1604,] 0.0006792711 0.0002203822 6.179994e-04
[1605,] 0.0002074402 0.0002074402 6.914672e-05
[1606,] 0.0006991824 0.0002196296 6.299637e-04
[1607,] 0.0007247970 0.0002239991 6.951804e-04
[1608,] 0.0007000259 0.0002244345 6.744151e-04
[1609,] 0.0007106385 0.0002215883 6.586731e-04
[1610,] 0.0007380700 0.0002227220 6.960314e-04
[1611,] 0.0002074402 0.0002074402 6.914673e-05
[1612,] 0.0007600047 0.0002117508 6.324088e-04
[1613,] 0.0469821497 0.0002074401 5.147228e-03
[1614,] 0.0002074402 0.0002074402 6.914673e-05
[1615,] 0.0006962498 0.0002140949 5.996581e-04
[1616,] 0.0007351098 0.0002169424 6.627074e-04
[1617,] 0.0002074402 0.0002074402 6.914673e-05
[1618,] 0.0006955129 0.0002156232 6.134172e-04
[1619,] 0.0006617205 0.0002179007 6.028467e-04
[1620,] 0.0002074402 0.0002100943 7.339103e-05
[1621,] 0.0002074402 0.0002103998 7.768731e-05
[1622,] 0.0002074402 0.0002102208 7.572233e-05
[1623,] 0.0002074402 0.0002074402 6.914673e-05
[1624,] 0.0002074402 0.0002084171 6.970421e-05
[1625,] 0.0002074402 0.0002096854 8.110836e-05
[1626,] 0.0002074402 0.0002074402 6.914673e-05
[1627,] 0.0002074402 0.0002074401 6.914669e-05
[1628,] 0.0007670817 0.0002145425 6.675182e-04
[1629,] 0.0007175471 0.0002144574 6.222275e-04
[1630,] 0.0002074402 0.0002074402 6.914672e-05
[1631,] 0.0007941374 0.0002181983 7.318577e-04
[1632,] 0.0007244141 0.0002194115 6.771974e-04
[1633,] 0.0105422114 0.0002113198 1.531096e-03
[1634,] 0.0002074402 0.0002074401 6.914674e-05
[1635,] 0.0006992956 0.0002157109 6.179162e-04
[1636,] 0.0006529893 0.0002186864 6.015122e-04
[1637,] 0.0007375301 0.0002157109 6.529310e-04
[1638,] 0.0007261048 0.0002152473 6.378627e-04
[1639,] 0.0007239264 0.0002178397 6.612922e-04
[1640,] 0.0006978408 0.0002170742 6.293604e-04
[1641,] 0.0518367997 0.0002074401 6.169897e-03
[1642,] 0.0005959937 0.0002074402 6.914668e-05
[1643,] 0.0007149777 0.0002170452 6.451934e-04
[1644,] 0.0002074402 0.0002074402 6.914672e-05
[1645,] 0.0007143505 0.0002154400 6.290753e-04
[1646,] 0.0007839513 0.0002074402 5.748686e-04
[1647,] 0.0007257281 0.0002163525 6.484007e-04
[1648,] 0.0007076334 0.0002167793 6.357210e-04
[1649,] 0.0007530541 0.0002188486 6.993135e-04
[1650,] 0.0575892766 0.0002074402 5.236491e-03
[1651,] 0.0002074402 0.0002074401 6.914670e-05
[1652,] 0.0008163103 0.0002177144 7.476386e-04
[1653,] 0.0002074402 0.0002074402 6.914672e-05
[1654,] 0.0009355324 0.0002074402 7.007571e-04
[1655,] 0.0008896478 0.0002074402 6.661562e-04
[1656,] 0.0002074402 0.0002074402 6.914672e-05
[1657,] 0.0002074402 0.0002074402 6.914672e-05
[1658,] 0.0002074402 0.0002074402 6.914673e-05
[1659,] 0.0002074402 0.0002074402 6.914672e-05
[1660,] 0.0002074402 0.0002074401 6.914670e-05
[1661,] 0.0006884405 0.0002174421 6.240187e-04
[1662,] 0.0002074402 0.0002074401 6.914670e-05
[1663,] 0.0005483982 0.0002074402 6.914669e-05
[1664,] 0.0002074402 0.0002074401 6.914673e-05
[1665,] 0.0002074402 0.0002075696 6.918063e-05
[1666,] 0.0525393792 0.0002074401 6.361465e-03
[1667,] 0.0008279275 0.0002195777 7.796737e-04
[1668,] 0.0002074402 0.0002074401 6.914673e-05
[1669,] 0.0007397460 0.0002175627 6.735369e-04
[1670,] 0.0006378249 0.0002201998 5.999163e-04
[1671,] 0.0006255709 0.0002172117 5.629756e-04
[1672,] 0.0006810983 0.0002180974 6.230443e-04
[1673,] 0.0002074402 0.0002074401 6.914670e-05
[1674,] 0.0007240021 0.0002155854 6.391619e-04
[1675,] 0.0002074402 0.0002074401 6.914670e-05
[1676,] 0.0007027402 0.0002189579 6.517760e-04
[1677,] 0.0002074402 0.0002075631 6.917765e-05
[1678,] 0.0006498869 0.0002175869 5.890076e-04
[1679,] 0.0006366726 0.0002217517 6.119790e-04
[1680,] 0.0002074402 0.0002074400 6.914668e-05
[1681,] 0.0002074402 0.0002074402 6.914672e-05
[1682,] 0.0002074402 0.0002074402 6.914673e-05
[1683,] 0.0006617636 0.0002168218 5.933169e-04
[1684,] 0.0002074402 0.0002074401 6.914672e-05
[1685,] 0.0002074402 0.0002074400 6.914669e-05
[1686,] 0.0004676000 0.0002074402 6.914670e-05
[1687,] 0.0002074402 0.0002074401 6.914672e-05
[1688,] 0.0002074402 0.0002074401 6.914670e-05
[1689,] 0.0006675268 0.0002161281 5.927830e-04
[1690,] 0.0005375230 0.0002165561 4.764444e-04
[1691,] 0.0005913624 0.0002170433 5.299425e-04
[1692,] 0.0006856476 0.0002074400 3.204993e-04
[1693,] 0.0002074402 0.0002074401 6.914669e-05
[1694,] 0.0002074402 0.0002074401 6.914671e-05
[1695,] 0.0002074402 0.0002074401 6.914670e-05
[1696,] 0.0002074402 0.0002074402 6.914673e-05
[1697,] 0.0002074402 0.0002074400 6.914667e-05
[1698,] 0.0002074402 0.0002074402 6.914673e-05
[1699,] 0.0002074402 0.0002074402 6.914673e-05
[1700,] 0.0002074402 0.0002074400 6.914668e-05
[1701,] 0.0002074402 0.0002074401 6.914671e-05
[1702,] 0.0007346968 0.0002380373 8.804260e-04
[1703,] 0.0002074402 0.0002074401 6.914671e-05
[1704,] 0.0002074402 0.0002074401 6.914670e-05
[1705,] 0.0002074402 0.0002074402 6.914675e-05
[1706,] 0.0002074402 0.0002074401 6.914671e-05
[1707,] 0.0002074402 0.0002074401 6.914670e-05
[1708,] 0.0002074402 0.0002074402 6.914673e-05
[1709,] 0.0002074402 0.0002074402 6.914674e-05
[1710,] 0.0002074402 0.0002074401 6.914673e-05
[1711,] 0.0002074402 0.0002074402 6.914673e-05
[1712,] 0.0002074402 0.0002074401 6.914673e-05
[1713,] 0.0002074402 0.0002074402 6.914673e-05
[1714,] 0.0002074402 0.0002074401 6.914673e-05
[1715,] 0.0005825768 0.0002404729 7.086068e-04
[1716,] 0.0002074402 0.0002074401 6.914673e-05
[1717,] 0.0002074402 0.0002074402 6.914673e-05
[1718,] 0.0007095062 0.0002406762 8.756175e-04
[1719,] 0.0002074402 0.0002074401 6.914673e-05
[1720,] 0.0139100659 0.0002090012 2.136997e-03
[1721,] 0.0002074402 0.0002074401 6.914670e-05
[1722,] 0.0006707420 0.0002428025 8.453179e-04
[1723,] 0.0002074402 0.0002074401 6.914673e-05
[1724,] 0.0007721036 0.0002395614 9.463401e-04
[1725,] 0.0002074402 0.0002074402 6.914672e-05
[1726,] 0.0002074402 0.0002074401 6.914673e-05
[1727,] 0.0002074402 0.0002074401 6.914673e-05
[1728,] 0.0002074402 0.0002074402 6.914672e-05
[1729,] 0.0002405262 0.0002074401 1.404159e-04
[1730,] 0.0636830469 0.0002175565 6.750452e-02
[1731,] 0.0617793719 0.0002249540 7.442123e-02
[1732,] 0.0002074402 0.0002074401 6.914673e-05
[1733,] 0.0002074402 0.0002074402 6.914672e-05
[1734,] 0.0002074402 0.0002074402 6.914672e-05
[1735,] 0.0002074402 0.0002074402 6.914672e-05
[1736,] 0.0002074402 0.0002074402 6.914672e-05
[1737,] 0.0002423624 0.0002074401 1.335683e-04
[1738,] 0.0002074402 0.0002074402 6.914672e-05
[1739,] 0.0002074402 0.0002074401 6.914669e-05
[1740,] 0.0653775108 0.0002166308 6.816795e-02
[1741,] 0.0002074402 0.0002074402 6.914672e-05
[1742,] 0.0002074402 0.0002074401 6.914670e-05
[1743,] 0.0002074402 0.0002074402 6.914672e-05
[1744,] 0.0002298748 0.0002074401 1.188207e-04
[1745,] 0.0021245501 0.0002074402 4.484788e-04
[1746,] 0.0002074402 0.0002074402 6.914673e-05
[1747,] 0.0002074402 0.0002074401 6.914671e-05
[1748,] 0.0002247613 0.0002074401 1.208099e-04
[1749,] 0.0002074402 0.0002074402 6.914672e-05
[1750,] 0.0002074402 0.0002074401 6.914668e-05
[1751,] 0.0002074402 0.0002074400 6.914668e-05
[1752,] 0.0426811166 0.0002074401 5.660973e-03
[1753,] 0.0002074402 0.0002074402 6.914672e-05
[1754,] 0.0002074402 0.0002074400 6.914668e-05
[1755,] 0.0002074402 0.0002074401 6.914669e-05
[1756,] 0.0002074402 0.0002074402 6.914672e-05
[1757,] 0.0002220278 0.0002074401 1.194176e-04
[1758,] 0.0002074402 0.0002082761 6.955540e-05
[1759,] 0.0160955640 0.0002119808 2.258023e-03
[1760,] 0.0002074402 0.0002074402 6.914672e-05
[1761,] 0.0002074402 0.0002074402 6.914672e-05
[1762,] 0.0002074402 0.0002074402 6.914672e-05
[1763,] 0.0192838376 0.0002105795 2.755563e-03
[1764,] 0.0002214771 0.0002087756 6.955316e-05
[1765,] 0.0002074402 0.0002074402 6.914672e-05
[1766,] 0.0002074402 0.0002074400 6.914668e-05
[1767,] 0.0002074402 0.0002074401 6.914671e-05
[1768,] 0.0002074402 0.0002320326 7.733436e-05
[1769,] 0.0002074402 0.0002074401 6.914669e-05
[1770,] 0.0002074402 0.0002074402 6.914671e-05
[1771,] 0.0002074402 0.0002074400 6.914665e-05
[1772,] 0.0002074402 0.0002074402 6.914670e-05
[1773,] 0.0002074402 0.0002114214 7.047760e-05
[1774,] 0.0002074402 0.0002091154 6.971653e-05
[1775,] 0.0002074402 0.0002074402 6.914671e-05
[1776,] 0.0002074402 0.0002074400 6.914668e-05
[1777,] 0.0002074402 0.0002096626 6.990078e-05
[1778,] 0.0002074402 0.0002074401 6.914670e-05
[1779,] 0.0002074402 0.0002074401 6.914671e-05
[1780,] 0.0002074402 0.0002074401 6.914670e-05
[1781,] 0.0002074402 0.0002074400 6.914665e-05
[1782,] 0.0002074402 0.0002074402 6.914673e-05
[1783,] 0.0002074402 0.0002074401 6.914670e-05
[1784,] 0.0002074402 0.0002074400 6.914665e-05
[1785,] 0.0002074402 0.0002074402 6.914671e-05
[1786,] 0.0002074402 0.0002074401 6.914669e-05
[1787,] 0.0008123173 0.0002074402 1.872221e-04
[1788,] 0.0002074402 0.0002074402 6.914670e-05
[1789,] 0.0002074402 0.0002074399 6.914664e-05
[1790,] 0.0006653542 0.0002074402 1.283390e-04
[1791,] 0.0002074402 0.0002074402 6.914673e-05
[1792,] 0.0002074402 0.0002074401 6.914672e-05
[1793,] 0.0002074402 0.0002074402 6.914673e-05
[1794,] 0.0002074402 0.0002074401 6.914670e-05
[1795,] 0.0002074402 0.0002074401 6.914670e-05
[1796,] 0.0002197226 0.0002074401 6.914668e-05
[1797,] 0.0002074402 0.0002074401 6.914669e-05
[1798,] 0.0002074402 0.0002265126 7.553585e-05
[1799,] 0.0007417316 0.0002074402 1.436071e-04
[1800,] 0.0002074402 0.0003310474 1.101251e-04
[1801,] 0.0002074402 0.0002074402 6.914673e-05
[1802,] 0.0002074402 0.0003250399 1.081610e-04
[1803,] 0.0002074402 0.0003438722 1.144409e-04
[1804,] 0.0002074402 0.0003308111 1.099863e-04
[1805,] 0.0002074402 0.0003501410 1.162271e-04
[1806,] 0.0002074402 0.0003291558 1.094509e-04
[1807,] 0.0002941572 0.0002074401 6.914668e-05
[1808,] 0.0002074402 0.0004810794 1.600059e-04
[1809,] 0.0002074402 0.0003446556 1.146025e-04
[1810,] 0.0002074402 0.0002074401 6.914671e-05
[1811,] 0.0002074402 0.0002074402 6.914671e-05
[1812,] 0.0002074402 0.0003319700 1.104686e-04
[1813,] 0.0002074402 0.0002318362 7.736426e-05
[1814,] 0.0002074402 0.0002074401 6.914671e-05
[1815,] 0.0002074402 0.0003500259 1.164973e-04
[1816,] 0.0002299113 0.0002074401 6.914668e-05
[1817,] 0.0002074402 0.0002074400 6.914665e-05
[1818,] 0.0002074402 0.0002074401 6.914669e-05
[1819,] 0.0002074402 0.0002074401 6.914667e-05
[1820,] 0.0002074402 0.0002074401 6.914670e-05
[1821,] 0.0002074402 0.0002074402 6.914672e-05
[1822,] 0.0002074402 0.0002074400 6.914664e-05
[1823,] 0.0002074402 0.0002074401 6.914670e-05
[1824,] 0.0002074402 0.0002074401 6.914670e-05
[1825,] 0.0002074402 0.0002078978 6.929077e-05
[1826,] 0.0002074402 0.0002074400 6.914667e-05
[1827,] 0.0002074402 0.0002074402 6.914671e-05
[1828,] 0.0002074402 0.0002074401 6.914669e-05
[1829,] 0.0002074402 0.0002074402 6.914671e-05
[1830,] 0.0002074402 0.0002074402 6.914670e-05
[1831,] 0.0002074402 0.0002074401 6.914669e-05
[1832,] 0.0002074402 0.0002074402 6.914670e-05
[1833,] 0.0002074402 0.0002074400 6.914667e-05
[1834,] 0.0002074402 0.0002074402 6.914671e-05
[1835,] 0.0002074402 0.0002074400 6.914666e-05
[1836,] 0.0002074402 0.0002074402 6.914671e-05
[1837,] 0.0002074402 0.0002074401 6.914669e-05
[1838,] 0.0002074402 0.0002239622 7.451858e-05
[1839,] 0.0002074402 0.0002074401 6.914669e-05
[1840,] 0.0002074402 0.0002074402 6.914671e-05
[1841,] 0.0002074402 0.0002074402 6.914671e-05
[1842,] 0.0002074402 0.0002074400 6.914666e-05
[1843,] 0.0002074402 0.0002074400 6.914665e-05
[1844,] 0.0002074402 0.0002074401 6.914669e-05
[1845,] 0.0002074402 0.0002074402 6.914671e-05
[1846,] 0.0002074402 0.0002151619 7.167569e-05
[1847,] 0.0002074402 0.0002074400 6.914667e-05
[1848,] 0.0002074402 0.0002074402 6.914673e-05
[1849,] 0.0002074402 0.0002074400 6.914666e-05
[1850,] 0.0002074402 0.0002074401 6.914669e-05
[1851,] 0.0002074402 0.0002089922 6.950145e-05
[1852,] 0.0002074402 0.0002092273 6.957797e-05
[1853,] 0.0002074402 0.0002074402 6.914671e-05
[1854,] 0.0002074402 0.0002074401 6.914669e-05
[1855,] 0.0002074402 0.0002082119 6.924419e-05
[1856,] 0.0002074402 0.0002150231 7.163378e-05
[1857,] 0.0002074402 0.0002074400 6.914667e-05
[1858,] 0.0002074402 0.0002074400 6.914668e-05
[1859,] 0.0002074402 0.0002074402 6.914670e-05
[1860,] 0.0002074402 0.0002074402 6.914672e-05
[1861,] 0.0002074402 0.0002074402 6.914671e-05
[1862,] 0.0002074402 0.0002074399 6.914666e-05
[1863,] 0.0002074402 0.0002074401 6.914670e-05
[1864,] 0.0002074402 0.0002074400 6.914668e-05
[1865,] 0.0002074402 0.0002074400 6.914666e-05
[1866,] 0.0002074402 0.0002074402 6.914672e-05
[1867,] 0.0002074402 0.0002074402 6.914672e-05
[1868,] 0.0002074402 0.0002074400 6.914667e-05
[1869,] 0.0002074402 0.0002074399 6.914665e-05
[1870,] 0.0002074402 0.0002074400 6.914666e-05
[1871,] 0.0002074402 0.0002074401 6.914670e-05
[1872,] 0.0002074402 0.0002074400 6.914667e-05
[1873,] 0.0002074402 0.0002074401 6.914671e-05
[1874,] 0.0002074402 0.0002074401 6.914671e-05
[1875,] 0.0002074402 0.0002074400 6.914668e-05
[1876,] 0.0002074402 0.0002074401 6.914668e-05
[1877,] 0.0002074402 0.0002074401 6.914668e-05
[1878,] 0.0002074402 0.0002764029 9.204020e-05
[1879,] 0.0002074402 0.0002074402 6.914672e-05
[1880,] 0.0002074402 0.0002074399 6.914665e-05
[1881,] 0.0002074402 0.0002074400 6.914666e-05
[1882,] 0.0002074402 0.0002074401 6.914668e-05
[1883,] 0.0002074402 0.0002074399 6.914665e-05
[1884,] 0.0002074402 0.0002074399 6.914665e-05
[1885,] 0.0002074402 0.0002074400 6.914668e-05
[1886,] 0.0002074402 0.0002074402 6.914672e-05
[1887,] 0.0002074402 0.0002128484 7.113042e-05
[1888,] 0.0002074402 0.0002074400 6.914665e-05
[1889,] 0.0002074402 0.0002074401 6.914670e-05
[1890,] 0.0002074402 0.0002074401 6.914669e-05
[1891,] 0.0002074402 0.0002074400 6.914668e-05
[1892,] 0.0002074402 0.0002074400 6.914668e-05
[1893,] 0.0002074402 0.0002074401 6.914671e-05
[1894,] 0.0002074402 0.0002074401 6.914668e-05
[1895,] 0.0002074402 0.0002074400 6.914667e-05
[1896,] 0.0002074402 0.0002074402 6.914672e-05
[1897,] 0.0002074402 0.0002074402 6.914672e-05
[1898,] 0.0002074402 0.0002074401 6.914671e-05
[1899,] 0.0002074402 0.0002074402 6.914672e-05
[1900,] 0.0002074402 0.0002074401 6.914671e-05
[1901,] 0.0002074402 0.0002074400 6.914667e-05
[1902,] 0.0002074402 0.0002074400 6.914666e-05
[1903,] 0.0002074402 0.0002074400 6.914667e-05
[1904,] 0.0002074402 0.0002111680 7.035340e-05
[1905,] 0.0002074402 0.0002074401 6.914671e-05
[1906,] 0.0002074402 0.0002074402 6.914672e-05
[1907,] 0.0002074402 0.0002074401 6.914671e-05
[1908,] 0.0002074402 0.0002074402 6.914672e-05
[1909,] 0.0002074402 0.0002074401 6.914670e-05
[1910,] 0.0002074402 0.0002074401 6.914671e-05
[1911,] 0.0002074402 0.0002074401 6.914671e-05
[1912,] 0.0002074402 0.0002074401 6.914671e-05
[1913,] 0.0002074402 0.0002074401 6.914671e-05
[1914,] 0.0002074402 0.0002074401 6.914671e-05
[1915,] 0.0002074402 0.0002074401 6.914671e-05
[1916,] 0.0002074402 0.0002074401 6.914671e-05
[1917,] 0.0002074402 0.0002074401 6.914671e-05
[1918,] 0.0002074402 0.0002074401 6.914671e-05
[1919,] 0.0002074402 0.0002074401 6.914671e-05
[1920,] 0.0002074402 0.0002074401 6.914671e-05
[1921,] 0.0002074402 0.0002074401 6.914671e-05
[1922,] 0.0002074402 0.0002074401 6.914671e-05
[1923,] 0.0002074402 0.0002074401 6.914671e-05
[1924,] 0.0002074402 0.0002074400 6.914666e-05
[1925,] 0.0002074402 0.0002074401 6.914671e-05
[1926,] 0.0002074402 0.0002074401 6.914671e-05
[1927,] 0.0002074402 0.0002074401 6.914671e-05
[1928,] 0.0002074402 0.0002074401 6.914671e-05
[1929,] 0.0002074402 0.0002074401 6.914670e-05
[1930,] 0.0002074402 0.0002074402 6.914672e-05
[1931,] 0.0002074402 0.0002660660 8.854704e-05
[1932,] 0.0002074402 0.0002074400 6.914667e-05
[1933,] 0.0002074402 0.0002658883 8.851243e-05
[1934,] 0.0002074402 0.0002074400 6.914665e-05
[1935,] 0.0002074402 0.0002593109 8.629275e-05
[1936,] 0.0002074402 0.0002094234 6.977815e-05
[1937,] 0.0002074402 0.0002074400 6.914667e-05
[1938,] 0.0002074402 0.0002583361 8.589135e-05
[1939,] 0.0002074402 0.0002308688 7.677547e-05
[1940,] 0.0002074402 0.0002282718 7.589984e-05
[1941,] 0.0002074402 0.0002302302 7.654707e-05
[1942,] 0.0002074402 0.0002085896 6.943896e-05
[1943,] 0.0002074402 0.0002540828 8.448102e-05
[1944,] 0.0002074402 0.0002074401 6.914670e-05
[1945,] 0.0002074402 0.0002582257 8.585866e-05
[1946,] 0.0002074402 0.0002074401 6.914668e-05
[1947,] 0.0002074402 0.0002074401 6.914671e-05
[1948,] 0.0002074402 0.0002462248 8.183701e-05
[1949,] 0.0002074402 0.0002074401 6.914668e-05
[1950,] 0.0002074402 0.0002425524 8.066980e-05
[1951,] 0.0002074402 0.0002429760 8.080989e-05
[1952,] 0.0002074402 0.0002074401 6.914668e-05
[1953,] 0.0002074402 0.0002074401 6.914671e-05
[1954,] 0.0002074402 0.0002611722 8.681004e-05
[1955,] 0.0002074402 0.0002074401 6.914668e-05
[1956,] 0.0002074402 0.0002485043 8.263855e-05
[1957,] 0.0002074402 0.0002237639 7.428928e-05
[1958,] 0.0002074402 0.0002074401 6.914668e-05
[1959,] 0.0002074402 0.0002074402 6.914673e-05
[1960,] 0.0002074402 0.0002258749 7.541410e-05
[1961,] 0.0002074402 0.0002074401 6.914670e-05
[1962,] 0.0002074402 0.0002074400 6.914667e-05
[1963,] 0.0002074402 0.0002074400 6.914667e-05
[1964,] 0.0002074402 0.0002074400 6.914670e-05
[1965,] 0.0002074402 0.0002545998 8.468843e-05
[1966,] 0.0002074402 0.0002074402 6.914672e-05
[1967,] 0.0002074402 0.0002074400 6.914669e-05
[1968,] 0.0002074402 0.0002074402 6.914672e-05
[1969,] 0.0002074402 0.0002536872 8.433224e-05
[1970,] 0.0002074402 0.0002074401 6.914669e-05
[1971,] 0.0002074402 0.0002074401 6.914671e-05
[1972,] 0.0002074402 0.0002074401 6.914670e-05
[1973,] 0.0002074402 0.0002144497 7.155466e-05
[1974,] 0.0002074402 0.0002282229 7.619578e-05
[1975,] 0.0002074402 0.0002309162 7.710387e-05
[1976,] 0.0002074402 0.0002074402 6.914672e-05
[1977,] 0.0002074402 0.0002074401 6.914671e-05
[1978,] 0.0002074402 0.0003031290 1.014450e-04
[1979,] 0.0002074402 0.0002074401 6.914671e-05
[1980,] 0.0002074402 0.0002074948 6.916104e-05
[1981,] 0.0002074402 0.0002191404 7.307142e-05
[1982,] 0.0002074402 0.0002074400 6.914667e-05
[1983,] 0.0002074402 0.0002972090 9.941717e-05
[1984,] 0.0002074402 0.0002142021 7.146666e-05
[1985,] 0.0002074402 0.0002074402 6.914673e-05
[1986,] 0.0002074402 0.0002268576 7.577755e-05
[1987,] 0.0002074402 0.0002074401 6.914671e-05
[1988,] 0.0002074402 0.0002074401 6.914670e-05
[1989,] 0.0002074402 0.0002074401 6.914669e-05
[1990,] 0.0002074402 0.0002074401 6.914669e-05
[1991,] 0.0002074402 0.0002074401 6.914671e-05
[1992,] 0.0002074402 0.0002074401 6.914669e-05
[1993,] 0.0002074402 0.0002194010 7.325622e-05
[1994,] 0.0002074402 0.0002074402 6.914672e-05
[1995,] 0.0002074402 0.0002074401 6.914670e-05
[1996,] 0.0002074402 0.0002206705 7.368006e-05
[1997,] 0.0002074402 0.0003342018 1.117135e-04
[1998,] 0.0002074402 0.0002218270 7.407840e-05
[1999,] 0.0002074402 0.0002074402 6.914673e-05
[2000,] 0.0002074402 0.0003340102 1.116230e-04
[2001,] 0.0002074402 0.0002074401 6.914669e-05
[2002,] 0.0002074402 0.0002235596 7.466802e-05
[2003,] 0.0002074402 0.0003866792 1.293152e-04
[2004,] 0.0002074402 0.0002074401 6.914669e-05
[2005,] 0.0002074402 0.0002074401 6.914669e-05
[2006,] 0.0002074402 0.0002074402 6.914673e-05
[2007,] 0.0002074402 0.0002162763 7.220894e-05
[2008,] 0.0002074402 0.0002458786 8.193842e-05
[2009,] 0.0002074402 0.0002074401 6.914672e-05
[2010,] 0.0002074402 0.0002074401 6.914670e-05
[2011,] 0.0002074402 0.0002074400 6.914665e-05
[2012,] 0.0002074402 0.0002074401 6.914671e-05
[2013,] 0.0002074402 0.0002074401 6.914671e-05
[2014,] 0.0002074402 0.0002074402 6.914672e-05
[2015,] 0.0002074402 0.0002074400 6.914667e-05
[2016,] 0.0002074402 0.0002139516 7.140530e-05
[2017,] 0.0002074402 0.0002074399 6.914665e-05
[2018,] 0.0002074402 0.0002074402 6.914672e-05
[2019,] 0.0002074402 0.0002074399 6.914666e-05
[2020,] 0.0002074402 0.0002074400 6.914667e-05
[2021,] 0.0002074402 0.0002074399 6.914665e-05
[2022,] 0.0002074402 0.0002074402 6.914672e-05
[2023,] 0.0002074402 0.0002074402 6.914672e-05
[2024,] 0.0002074402 0.0002074402 6.914672e-05
[2025,] 0.0002074402 0.0002074401 6.914671e-05
[2026,] 0.0002074402 0.0002166065 7.220403e-05
[2027,] 0.0002074402 0.0002074400 6.914665e-05
[2028,] 0.0002074402 0.0002074400 6.914665e-05
[2029,] 0.0002074402 0.0002153697 7.185866e-05
[2030,] 0.0002074402 0.0002216408 7.364985e-05
[2031,] 0.0002074402 0.0002083075 6.914670e-05
[2032,] 0.0002074402 0.0002074401 6.914670e-05
[2033,] 0.0002074402 0.0002202294 7.320804e-05
[2034,] 0.0002074402 0.0002074400 6.914665e-05
[2035,] 0.0002074402 0.0002074402 6.914669e-05
[2036,] 0.0002074402 0.0002074401 6.914670e-05
[2037,] 0.0002074402 0.0002753133 9.112993e-05
[2038,] 0.0002074402 0.0002206658 7.355988e-05
[2039,] 0.0002074402 0.0002112822 7.043612e-05
[2040,] 0.0002074402 0.0002191453 7.304534e-05
[2041,] 0.0002074402 0.0002737126 9.070646e-05
[2042,] 0.0002074402 0.0002074402 6.914672e-05
[2043,] 0.0002074402 0.0002129046 7.054812e-05
[2044,] 0.0002074402 0.0002474803 8.231070e-05
[2045,] 0.0002074402 0.0002472030 8.221825e-05
[2046,] 0.0002074402 0.0002074401 6.914671e-05
[2047,] 0.0002074402 0.0002074401 6.914671e-05
[2048,] 0.0002074402 0.0002263498 7.533064e-05
[2049,] 0.0002074402 0.0002113748 7.042969e-05
[2050,] 0.0002074402 0.0002074402 6.914673e-05
[2051,] 0.0002074402 0.0002074401 6.914670e-05
[2052,] 0.0002074402 0.0002191877 7.285519e-05
[2053,] 0.0002074402 0.0002211438 7.351966e-05
[2054,] 0.0002074402 0.0002396509 7.955955e-05
[2055,] 0.0002074402 0.0002197736 7.313784e-05
[2056,] 0.0002074402 0.0002144773 7.146128e-05
[2057,] 0.0002074402 0.0002199680 7.329015e-05
[2058,] 0.0002074402 0.0002789799 9.276055e-05
[2059,] 0.0002074402 0.0002903163 9.649076e-05
[2060,] 0.0002074402 0.0002858438 9.504322e-05
[2061,] 0.0002074402 0.0002244303 7.487759e-05
[2062,] 0.0002074402 0.0003224503 1.072025e-04
[2063,] 0.0002074402 0.0003187785 1.059526e-04
[2064,] 0.0002074402 0.0002074402 6.914671e-05
[2065,] 0.0002074402 0.0002074400 6.914667e-05
[2066,] 0.0002074402 0.0002074400 6.914665e-05
```
