## Supplementary material for "Characterization of shared and ancestry-specific signals driving complex traits using multi-ancestry fine-mapping": s1_data.bim

```
20	chr20:10699136:A:G	0	10699136	G	A
20	chr20:10699573:G:T	0	10699573	T	G
20	chr20:10700115:T:G	0	10700115	G	T
20	chr20:10700447:C:T	0	10700447	T	C
20	chr20:10701192:C:T	0	10701192	T	C
20	chr20:10702215:A:G	0	10702215	G	A
20	chr20:10702805:C:A	0	10702805	A	C
20	chr20:10702823:G:T	0	10702823	T	G
20	chr20:10703018:A:T	0	10703018	T	A
20	chr20:10703347:G:A	0	10703347	A	G
20	chr20:10703596:TC:T	0	10703596	T	TC
20	chr20:10705093:G:A	0	10705093	A	G
20	chr20:10705728:A:C	0	10705728	C	A
20	chr20:10707224:A:G	0	10707224	G	A
20	chr20:10707476:C:A	0	10707476	A	C
20	chr20:10708789:C:T	0	10708789	T	C
20	chr20:10709507:T:C	0	10709507	C	T
20	chr20:10709646:A:G	0	10709646	G	A
20	chr20:10710132:T:C	0	10710132	C	T
20	chr20:10710704:G:C	0	10710704	C	G
20	chr20:10710842:G:A	0	10710842	A	G
20	chr20:10710848:G:A	0	10710848	A	G
20	chr20:10711553:G:T	0	10711553	T	G
20	chr20:10711911:G:A	0	10711911	A	G
20	chr20:10712134:T:C	0	10712134	C	T
20	chr20:10712341:C:T	0	10712341	T	C
20	chr20:10712865:A:G	0	10712865	G	A
20	chr20:10713877:A:G	0	10713877	G	A
20	chr20:10714200:C:T	0	10714200	T	C
20	chr20:10715618:G:A	0	10715618	A	G
20	chr20:10715795:A:G	0	10715795	G	A
20	chr20:10717655:G:A	0	10717655	A	G
20	chr20:10719114:A:G	0	10719114	G	A
20	chr20:10720379:G:A	0	10720379	A	G
20	chr20:10720643:A:G	0	10720643	G	A
20	chr20:10720946:G:T	0	10720946	T	G
20	chr20:10723345:A:G	0	10723345	G	A
20	chr20:10723703:G:A	0	10723703	A	G
20	chr20:10726228:A:C	0	10726228	C	A
20	chr20:10728523:T:C	0	10728523	C	T
20	chr20:10728623:T:A	0	10728623	A	T
20	chr20:10728830:C:G	0	10728830	G	C
20	chr20:10729767:G:A	0	10729767	A	G
20	chr20:10729832:T:C	0	10729832	C	T
20	chr20:10729989:A:C	0	10729989	C	A
20	chr20:10730309:T:C	0	10730309	C	T
20	chr20:10730331:A:G	0	10730331	G	A
20	chr20:10732149:G:A	0	10732149	A	G
20	chr20:10732162:T:C	0	10732162	C	T
20	chr20:10733667:T:C	0	10733667	C	T
20	chr20:10733968:T:C	0	10733968	C	T
20	chr20:10734596:C:T	0	10734596	T	C
20	chr20:10734756:T:C	0	10734756	C	T
20	chr20:10735520:G:A	0	10735520	A	G
20	chr20:10736109:G:A	0	10736109	A	G
20	chr20:10737125:CA:C	0	10737125	C	CA
20	chr20:10737903:GC:AC	0	10737903	AC	GC
20	chr20:10738333:A:G	0	10738333	G	A
20	chr20:10738466:A:C	0	10738466	C	A
20	chr20:10738469:A:T	0	10738469	T	A
20	chr20:10738496:T:C	0	10738496	C	T
20	chr20:10738659:A:T	0	10738659	T	A
20	chr20:10738879:G:A	0	10738879	A	G
20	chr20:10739019:C:A	0	10739019	A	C
20	chr20:10739131:C:T	0	10739131	T	C
20	chr20:10739581:G:A	0	10739581	A	G
20	chr20:10740274:A:G	0	10740274	G	A
20	chr20:10740525:A:G	0	10740525	G	A
20	chr20:10741047:G:T	0	10741047	T	G
20	chr20:10741879:T:A	0	10741879	A	T
20	chr20:10743218:T:C	0	10743218	C	T
20	chr20:10743462:C:T	0	10743462	T	C
20	chr20:10743526:G:GA	0	10743526	GA	G
20	chr20:10743694:C:T	0	10743694	T	C
20	chr20:10745176:C:T	0	10745176	T	C
20	chr20:10745328:G:A	0	10745328	A	G
20	chr20:10745480:A:G	0	10745480	G	A
20	chr20:10746012:T:C	0	10746012	C	T
20	chr20:10746058:T:G	0	10746058	G	T
20	chr20:10746365:A:G	0	10746365	G	A
20	chr20:10747640:A:G	0	10747640	G	A
20	chr20:10747651:G:A	0	10747651	A	G
20	chr20:10748222:C:CA	0	10748222	CA	C
20	chr20:10748327:A:G	0	10748327	G	A
20	chr20:10748633:G:A	0	10748633	A	G
20	chr20:10748666:A:C	0	10748666	C	A
20	chr20:10748865:T:C	0	10748865	C	T
20	chr20:10749164:A:C	0	10749164	C	A
20	chr20:10749384:A:G	0	10749384	G	A
20	chr20:10749431:A:G	0	10749431	G	A
20	chr20:10749517:G:C	0	10749517	C	G
20	chr20:10749688:T:G	0	10749688	G	T
20	chr20:10749970:A:C	0	10749970	C	A
20	chr20:10750554:G:A	0	10750554	A	G
20	chr20:10751141:T:C	0	10751141	C	T
20	chr20:10751283:G:A	0	10751283	A	G
20	chr20:10751407:C:CAGACAATTCCTCT	0	10751407	CAGACAATTCCTCT	C
20	chr20:10751776:T:C	0	10751776	C	T
20	chr20:10751858:C:T	0	10751858	T	C
20	chr20:10751866:A:G	0	10751866	G	A
20	chr20:10752422:A:G	0	10752422	G	A
20	chr20:10752508:T:C	0	10752508	C	T
20	chr20:10753002:A:G	0	10753002	G	A
20	chr20:10753335:G:A	0	10753335	A	G
20	chr20:10753590:G:A	0	10753590	A	G
20	chr20:10753839:A:G	0	10753839	G	A
20	chr20:10753948:T:G	0	10753948	G	T
20	chr20:10754025:C:T	0	10754025	T	C
20	chr20:10754247:T:C	0	10754247	C	T
20	chr20:10754267:C:A	0	10754267	A	C
20	chr20:10754565:T:G	0	10754565	G	T
20	chr20:10755903:T:C	0	10755903	C	T
20	chr20:10760171:G:A	0	10760171	A	G
20	chr20:10761423:C:T	0	10761423	T	C
20	chr20:10762376:T:G	0	10762376	G	T
20	chr20:10763134:G:T	0	10763134	T	G
20	chr20:10763874:TC:T	0	10763874	T	TC
20	chr20:10763925:A:G	0	10763925	G	A
20	chr20:10764113:A:G	0	10764113	G	A
20	chr20:10764471:T:C	0	10764471	C	T
20	chr20:10764524:T:G	0	10764524	G	T
20	chr20:10765830:A:G	0	10765830	G	A
20	chr20:10766892:T:C	0	10766892	C	T
20	chr20:10766909:T:C	0	10766909	C	T
20	chr20:10767003:T:C	0	10767003	C	T
20	chr20:10767191:G:C	0	10767191	C	G
20	chr20:10768426:A:G	0	10768426	G	A
20	chr20:10768478:AG:A	0	10768478	A	AG
20	chr20:10768573:A:T	0	10768573	T	A
20	chr20:10770563:T:G	0	10770563	G	T
20	chr20:10770819:A:C	0	10770819	C	A
20	chr20:10771163:T:A	0	10771163	A	T
20	chr20:10771545:G:A	0	10771545	A	G
20	chr20:10771962:C:T	0	10771962	T	C
20	chr20:10773368:A:T	0	10773368	T	A
20	chr20:10773655:T:C	0	10773655	C	T
20	chr20:10774505:C:A	0	10774505	A	C
20	chr20:10775518:G:A	0	10775518	A	G
20	chr20:10775866:C:T	0	10775866	T	C
20	chr20:10778597:A:G	0	10778597	G	A
20	chr20:10778727:T:C	0	10778727	C	T
20	chr20:10778811:C:T	0	10778811	T	C
20	chr20:10781566:C:T	0	10781566	T	C
20	chr20:10782088:C:T	0	10782088	T	C
20	chr20:10782366:A:G	0	10782366	G	A
20	chr20:10783359:G:A	0	10783359	A	G
20	chr20:10785338:A:G	0	10785338	G	A
20	chr20:10785514:C:T	0	10785514	T	C
20	chr20:10785751:C:A	0	10785751	A	C
20	chr20:10787163:G:T	0	10787163	T	G
20	chr20:10788426:G:T	0	10788426	T	G
20	chr20:10789229:T:C	0	10789229	C	T
20	chr20:10792650:T:C	0	10792650	C	T
20	chr20:10792877:A:G	0	10792877	G	A
20	chr20:10794845:T:C	0	10794845	C	T
20	chr20:10795015:C:T	0	10795015	T	C
20	chr20:10795016:A:G	0	10795016	G	A
20	chr20:10795848:G:A	0	10795848	A	G
20	chr20:10796316:C:T	0	10796316	T	C
20	chr20:10796738:A:G	0	10796738	G	A
20	chr20:10796766:G:A	0	10796766	A	G
20	chr20:10797105:T:C	0	10797105	C	T
20	chr20:10797374:A:G	0	10797374	G	A
20	chr20:10797414:C:T	0	10797414	T	C
20	chr20:10798687:T:C	0	10798687	C	T
20	chr20:10799987:ATGG:A	0	10799987	A	ATGG
20	chr20:10800231:G:A	0	10800231	A	G
20	chr20:10800243:C:T	0	10800243	T	C
20	chr20:10800788:C:T	0	10800788	T	C
20	chr20:10800875:A:T	0	10800875	T	A
20	chr20:10802527:T:C	0	10802527	C	T
20	chr20:10804417:A:G	0	10804417	G	A
20	chr20:10804443:C:T	0	10804443	T	C
20	chr20:10804974:G:A	0	10804974	A	G
20	chr20:10806264:G:A	0	10806264	A	G
20	chr20:10809841:T:G	0	10809841	G	T
20	chr20:10810257:G:T	0	10810257	T	G
20	chr20:10811191:T:C	0	10811191	C	T
20	chr20:10811812:G:T	0	10811812	T	G
20	chr20:10811851:T:G	0	10811851	G	T
20	chr20:10811997:C:T	0	10811997	T	C
20	chr20:10812043:G:A	0	10812043	A	G
20	chr20:10812154:T:G	0	10812154	G	T
20	chr20:10812527:T:C	0	10812527	C	T
20	chr20:10812641:A:G	0	10812641	G	A
20	chr20:10812834:G:A	0	10812834	A	G
20	chr20:10812913:C:T	0	10812913	T	C
20	chr20:10813006:G:A	0	10813006	A	G
20	chr20:10813141:A:T	0	10813141	T	A
20	chr20:10813528:C:T	0	10813528	T	C
20	chr20:10815523:A:G	0	10815523	G	A
20	chr20:10816339:G:A	0	10816339	A	G
20	chr20:10816387:A:C	0	10816387	C	A
20	chr20:10816422:G:A	0	10816422	A	G
20	chr20:10818506:C:G	0	10818506	G	C
20	chr20:10818951:A:T	0	10818951	T	A
20	chr20:10820951:A:G	0	10820951	G	A
20	chr20:10821220:C:T	0	10821220	T	C
20	chr20:10821438:C:G	0	10821438	G	C
20	chr20:10822458:T:A	0	10822458	A	T
20	chr20:10822786:T:A	0	10822786	A	T
20	chr20:10824286:A:G	0	10824286	G	A
20	chr20:10824644:A:G	0	10824644	G	A
20	chr20:10824976:C:T	0	10824976	T	C
20	chr20:10825323:G:C	0	10825323	C	G
20	chr20:10827642:A:G	0	10827642	G	A
20	chr20:10828264:A:C	0	10828264	C	A
20	chr20:10830091:A:G	0	10830091	G	A
20	chr20:10830293:A:G	0	10830293	G	A
20	chr20:10836361:T:C	0	10836361	C	T
20	chr20:10836898:T:G	0	10836898	G	T
20	chr20:10837862:G:A	0	10837862	A	G
20	chr20:10838562:T:C	0	10838562	C	T
20	chr20:10839541:G:T	0	10839541	T	G
20	chr20:10842858:G:A	0	10842858	A	G
20	chr20:10847619:A:C	0	10847619	C	A
20	chr20:10847652:G:A	0	10847652	A	G
20	chr20:10847851:A:G	0	10847851	G	A
20	chr20:10847992:G:A	0	10847992	A	G
20	chr20:10848600:G:A	0	10848600	A	G
20	chr20:10849331:G:T	0	10849331	T	G
20	chr20:10849392:C:A	0	10849392	A	C
20	chr20:10849920:G:A	0	10849920	A	G
20	chr20:10851104:G:A	0	10851104	A	G
20	chr20:10851164:G:A	0	10851164	A	G
20	chr20:10852337:C:T	0	10852337	T	C
20	chr20:10853070:T:A	0	10853070	A	T
20	chr20:10853430:T:C	0	10853430	C	T
20	chr20:10853750:T:C	0	10853750	C	T
20	chr20:10854215:A:G	0	10854215	G	A
20	chr20:10854442:A:G	0	10854442	G	A
20	chr20:10854598:T:G	0	10854598	G	T
20	chr20:10858159:C:T	0	10858159	T	C
20	chr20:10858754:T:A	0	10858754	A	T
20	chr20:10860320:C:T	0	10860320	T	C
20	chr20:10860462:G:A	0	10860462	A	G
20	chr20:10861150:G:A	0	10861150	A	G
20	chr20:10861593:T:C	0	10861593	C	T
20	chr20:10861637:G:A	0	10861637	A	G
20	chr20:10861797:C:T	0	10861797	T	C
20	chr20:10861937:G:A	0	10861937	A	G
20	chr20:10862480:G:T	0	10862480	T	G
20	chr20:10863192:A:G	0	10863192	G	A
20	chr20:10863604:A:C	0	10863604	C	A
20	chr20:10865081:T:C	0	10865081	C	T
20	chr20:10866269:G:C	0	10866269	C	G
20	chr20:10866500:A:G	0	10866500	G	A
20	chr20:10866535:G:A	0	10866535	A	G
20	chr20:10867164:G:T	0	10867164	T	G
20	chr20:10867629:A:G	0	10867629	G	A
20	chr20:10867830:A:G	0	10867830	G	A
20	chr20:10869698:G:A	0	10869698	A	G
20	chr20:10869816:G:T	0	10869816	T	G
20	chr20:10870626:G:A	0	10870626	A	G
20	chr20:10870795:G:C	0	10870795	C	G
20	chr20:10871845:C:T	0	10871845	T	C
20	chr20:10872351:A:C	0	10872351	C	A
20	chr20:10872568:A:G	0	10872568	G	A
20	chr20:10872862:A:C	0	10872862	C	A
20	chr20:10873083:C:A	0	10873083	A	C
20	chr20:10873472:A:C	0	10873472	C	A
20	chr20:10874510:C:T	0	10874510	T	C
20	chr20:10874689:A:G	0	10874689	G	A
20	chr20:10875474:A:C	0	10875474	C	A
20	chr20:10875910:G:A	0	10875910	A	G
20	chr20:10876244:A:T	0	10876244	T	A
20	chr20:10876984:A:G	0	10876984	G	A
20	chr20:10879270:G:A	0	10879270	A	G
20	chr20:10879475:G:A	0	10879475	A	G
20	chr20:10880224:G:T	0	10880224	T	G
20	chr20:10881944:A:T	0	10881944	T	A
20	chr20:10882400:A:T	0	10882400	T	A
20	chr20:10882854:T:C	0	10882854	C	T
20	chr20:10882886:C:T	0	10882886	T	C
20	chr20:10883678:C:T	0	10883678	T	C
20	chr20:10883868:A:T	0	10883868	T	A
20	chr20:10884874:A:G	0	10884874	G	A
20	chr20:10886012:C:G	0	10886012	G	C
20	chr20:10886348:G:A	0	10886348	A	G
20	chr20:10888205:C:T	0	10888205	T	C
20	chr20:10889936:T:C	0	10889936	C	T
20	chr20:10890995:G:T	0	10890995	T	G
20	chr20:10892705:A:C	0	10892705	C	A
20	chr20:10893142:T:C	0	10893142	C	T
20	chr20:10894318:C:A	0	10894318	A	C
20	chr20:10895012:G:A	0	10895012	A	G
20	chr20:10898688:C:T	0	10898688	T	C
20	chr20:10899279:T:C	0	10899279	C	T
20	chr20:10901160:A:C	0	10901160	C	A
20	chr20:10901294:T:C	0	10901294	C	T
20	chr20:10901324:G:A	0	10901324	A	G
20	chr20:10901904:A:C	0	10901904	C	A
20	chr20:10902331:AG:A	0	10902331	A	AG
20	chr20:10902779:A:G	0	10902779	G	A
20	chr20:10902837:A:G	0	10902837	G	A
20	chr20:10903164:T:A	0	10903164	A	T
20	chr20:10903885:G:A	0	10903885	A	G
20	chr20:10904797:T:C	0	10904797	C	T
20	chr20:10904856:G:A	0	10904856	A	G
20	chr20:10905968:G:A	0	10905968	A	G
20	chr20:10906706:G:C	0	10906706	C	G
20	chr20:10906777:A:T	0	10906777	T	A
20	chr20:10907021:T:C	0	10907021	C	T
20	chr20:10907861:A:G	0	10907861	G	A
20	chr20:10908229:C:G	0	10908229	G	C
20	chr20:10908997:A:G	0	10908997	G	A
20	chr20:10909283:G:A	0	10909283	A	G
20	chr20:10909486:T:C	0	10909486	C	T
20	chr20:10909974:TACTC:T	0	10909974	T	TACTC
20	chr20:10910301:T:C	0	10910301	C	T
20	chr20:10910372:G:T	0	10910372	T	G
20	chr20:10911150:T:C	0	10911150	C	T
20	chr20:10911580:A:G	0	10911580	G	A
20	chr20:10911700:C:G	0	10911700	G	C
20	chr20:10912920:A:G	0	10912920	G	A
20	chr20:10913031:A:G	0	10913031	G	A
20	chr20:10913032:T:C	0	10913032	C	T
20	chr20:10913916:T:C	0	10913916	C	T
20	chr20:10914126:AC:A	0	10914126	A	AC
20	chr20:10914752:T:C	0	10914752	C	T
20	chr20:10914850:C:T	0	10914850	T	C
20	chr20:10914864:C:T	0	10914864	T	C
20	chr20:10915815:C:T	0	10915815	T	C
20	chr20:10916098:T:C	0	10916098	C	T
20	chr20:10916523:C:T	0	10916523	T	C
20	chr20:10916913:T:G	0	10916913	G	T
20	chr20:10917146:T:C	0	10917146	C	T
20	chr20:10917230:C:A	0	10917230	A	C
20	chr20:10917246:A:G	0	10917246	G	A
20	chr20:10917686:G:A	0	10917686	A	G
20	chr20:10917818:A:G	0	10917818	G	A
20	chr20:10918066:G:A	0	10918066	A	G
20	chr20:10919560:A:C	0	10919560	C	A
20	chr20:10920645:T:C	0	10920645	C	T
20	chr20:10921124:A:G	0	10921124	G	A
20	chr20:10921913:A:G	0	10921913	G	A
20	chr20:10922123:T:C	0	10922123	C	T
20	chr20:10922601:T:G	0	10922601	G	T
20	chr20:10923051:A:C	0	10923051	C	A
20	chr20:10923107:T:G	0	10923107	G	T
20	chr20:10923116:T:C	0	10923116	C	T
20	chr20:10923902:G:T	0	10923902	T	G
20	chr20:10926389:C:T	0	10926389	T	C
20	chr20:10927055:G:A	0	10927055	A	G
20	chr20:10928182:T:C	0	10928182	C	T
20	chr20:10928394:T:C	0	10928394	C	T
20	chr20:10928796:A:G	0	10928796	G	A
20	chr20:10929039:C:T	0	10929039	T	C
20	chr20:10929914:TG:T	0	10929914	T	TG
20	chr20:10931136:C:A	0	10931136	A	C
20	chr20:10932121:A:AC	0	10932121	AC	A
20	chr20:10932572:A:G	0	10932572	G	A
20	chr20:10932646:C:T	0	10932646	T	C
20	chr20:10933464:A:AT	0	10933464	AT	A
20	chr20:10934355:A:T	0	10934355	T	A
20	chr20:10935394:TC:T	0	10935394	T	TC
20	chr20:10935569:G:T	0	10935569	T	G
20	chr20:10935595:G:A	0	10935595	A	G
20	chr20:10935824:CT:C	0	10935824	C	CT
20	chr20:10936669:C:T	0	10936669	T	C
20	chr20:10936858:A:G	0	10936858	G	A
20	chr20:10936859:T:A	0	10936859	A	T
20	chr20:10937308:C:T	0	10937308	T	C
20	chr20:10937372:A:T	0	10937372	T	A
20	chr20:10937400:C:T	0	10937400	T	C
20	chr20:10937922:A:C	0	10937922	C	A
20	chr20:10938306:C:T	0	10938306	T	C
20	chr20:10938558:C:T	0	10938558	T	C
20	chr20:10939065:G:T	0	10939065	T	G
20	chr20:10939092:A:G	0	10939092	G	A
20	chr20:10940495:G:A	0	10940495	A	G
20	chr20:10941498:C:T	0	10941498	T	C
20	chr20:10942994:C:T	0	10942994	T	C
20	chr20:10943155:G:A	0	10943155	A	G
20	chr20:10943176:C:T	0	10943176	T	C
20	chr20:10943199:C:T	0	10943199	T	C
20	chr20:10943292:G:A	0	10943292	A	G
20	chr20:10943348:G:C	0	10943348	C	G
20	chr20:10944199:G:A	0	10944199	A	G
20	chr20:10946153:G:A	0	10946153	A	G
20	chr20:10946312:G:A	0	10946312	A	G
20	chr20:10946339:T:C	0	10946339	C	T
20	chr20:10947667:T:C	0	10947667	C	T
20	chr20:10948413:C:T	0	10948413	T	C
20	chr20:10948469:G:A	0	10948469	A	G
20	chr20:10948667:A:T	0	10948667	T	A
20	chr20:10948705:G:A	0	10948705	A	G
20	chr20:10948906:T:C	0	10948906	C	T
20	chr20:10950424:T:C	0	10950424	C	T
20	chr20:10951003:A:T	0	10951003	T	A
20	chr20:10951022:C:T	0	10951022	T	C
20	chr20:10951053:T:C	0	10951053	C	T
20	chr20:10951591:C:A	0	10951591	A	C
20	chr20:10951648:T:C	0	10951648	C	T
20	chr20:10951771:T:C	0	10951771	C	T
20	chr20:10953935:A:C	0	10953935	C	A
20	chr20:10954454:C:T	0	10954454	T	C
20	chr20:10954766:G:A	0	10954766	A	G
20	chr20:10955381:T:G	0	10955381	G	T
20	chr20:10955925:C:A	0	10955925	A	C
20	chr20:10956332:G:A	0	10956332	A	G
20	chr20:10956727:G:A	0	10956727	A	G
20	chr20:10956844:A:G	0	10956844	G	A
20	chr20:10957188:C:T	0	10957188	T	C
20	chr20:10957563:T:C	0	10957563	C	T
20	chr20:10957861:A:G	0	10957861	G	A
20	chr20:10957871:C:G	0	10957871	G	C
20	chr20:10958522:T:C	0	10958522	C	T
20	chr20:10958784:T:A	0	10958784	A	T
20	chr20:10958889:A:T	0	10958889	T	A
20	chr20:10959471:A:G	0	10959471	G	A
20	chr20:10959998:A:G	0	10959998	G	A
20	chr20:10960207:C:T	0	10960207	T	C
20	chr20:10960286:A:G	0	10960286	G	A
20	chr20:10961175:C:T	0	10961175	T	C
20	chr20:10961201:A:G	0	10961201	G	A
20	chr20:10961999:T:C	0	10961999	C	T
20	chr20:10962056:T:C	0	10962056	C	T
20	chr20:10962339:G:A	0	10962339	A	G
20	chr20:10964657:T:C	0	10964657	C	T
20	chr20:10964761:G:A	0	10964761	A	G
20	chr20:10965063:C:CAG	0	10965063	CAG	C
20	chr20:10965095:C:T	0	10965095	T	C
20	chr20:10965124:A:G	0	10965124	G	A
20	chr20:10965452:A:G	0	10965452	G	A
20	chr20:10966554:A:G	0	10966554	G	A
20	chr20:10966705:G:A	0	10966705	A	G
20	chr20:10967230:C:T	0	10967230	T	C
20	chr20:10967300:C:T	0	10967300	T	C
20	chr20:10967496:T:C	0	10967496	C	T
20	chr20:10967801:A:T	0	10967801	T	A
20	chr20:10967811:C:T	0	10967811	T	C
20	chr20:10967823:G:A	0	10967823	A	G
20	chr20:10967862:T:C	0	10967862	C	T
20	chr20:10967903:G:A	0	10967903	A	G
20	chr20:10968165:A:G	0	10968165	G	A
20	chr20:10968177:G:GA	0	10968177	GA	G
20	chr20:10968233:T:G	0	10968233	G	T
20	chr20:10968472:C:T	0	10968472	T	C
20	chr20:10968761:C:T	0	10968761	T	C
20	chr20:10968822:G:A	0	10968822	A	G
20	chr20:10968827:A:G	0	10968827	G	A
20	chr20:10968911:T:C	0	10968911	C	T
20	chr20:10969470:A:G	0	10969470	G	A
20	chr20:10969591:C:T	0	10969591	T	C
20	chr20:10969935:T:C	0	10969935	C	T
20	chr20:10970138:G:A	0	10970138	A	G
20	chr20:10970521:T:G	0	10970521	G	T
20	chr20:10970558:T:C	0	10970558	C	T
20	chr20:10970582:AAGGAGC:A	0	10970582	A	AAGGAGC
20	chr20:10970909:G:A	0	10970909	A	G
20	chr20:10971010:T:C	0	10971010	C	T
20	chr20:10971101:A:G	0	10971101	G	A
20	chr20:10971331:G:A	0	10971331	A	G
20	chr20:10971414:G:C	0	10971414	C	G
20	chr20:10971433:GA:G	0	10971433	G	GA
20	chr20:10971595:C:T	0	10971595	T	C
20	chr20:10972041:A:G	0	10972041	G	A
20	chr20:10972067:G:A	0	10972067	A	G
20	chr20:10972258:G:A	0	10972258	A	G
20	chr20:10973240:T:C	0	10973240	C	T
20	chr20:10973344:C:G	0	10973344	G	C
20	chr20:10973838:C:T	0	10973838	T	C
20	chr20:10973839:T:C	0	10973839	C	T
20	chr20:10973955:G:A	0	10973955	A	G
20	chr20:10974043:G:C	0	10974043	C	G
20	chr20:10974100:T:G	0	10974100	G	T
20	chr20:10974437:G:A	0	10974437	A	G
20	chr20:10974496:G:A	0	10974496	A	G
20	chr20:10974911:T:C	0	10974911	C	T
20	chr20:10974972:C:T	0	10974972	T	C
20	chr20:10975062:T:C	0	10975062	C	T
20	chr20:10975333:C:T	0	10975333	T	C
20	chr20:10975423:G:A	0	10975423	A	G
20	chr20:10975453:C:T	0	10975453	T	C
20	chr20:10975489:A:G	0	10975489	G	A
20	chr20:10975706:T:C	0	10975706	C	T
20	chr20:10975844:G:A	0	10975844	A	G
20	chr20:10976045:C:T	0	10976045	T	C
20	chr20:10976260:C:T	0	10976260	T	C
20	chr20:10976293:CA:C	0	10976293	C	CA
20	chr20:10976363:A:G	0	10976363	G	A
20	chr20:10976489:G:A	0	10976489	A	G
20	chr20:10976637:C:A	0	10976637	A	C
20	chr20:10976797:G:A	0	10976797	A	G
20	chr20:10976879:T:G	0	10976879	G	T
20	chr20:10976903:A:T	0	10976903	T	A
20	chr20:10977045:T:C	0	10977045	C	T
20	chr20:10977166:AGACAATCTCCATTT:A	0	10977166	A	AGACAATCTCCATTT
20	chr20:10977559:C:T	0	10977559	T	C
20	chr20:10978014:T:C	0	10978014	C	T
20	chr20:10978262:T:C	0	10978262	C	T
20	chr20:10978298:C:G	0	10978298	G	C
20	chr20:10978406:C:A	0	10978406	A	C
20	chr20:10978407:C:T	0	10978407	T	C
20	chr20:10978521:C:T	0	10978521	T	C
20	chr20:10978552:G:C	0	10978552	C	G
20	chr20:10978825:G:A	0	10978825	A	G
20	chr20:10979171:C:G	0	10979171	G	C
20	chr20:10979631:G:T	0	10979631	T	G
20	chr20:10979745:A:C	0	10979745	C	A
20	chr20:10979768:G:A	0	10979768	A	G
20	chr20:10979909:C:T	0	10979909	T	C
20	chr20:10979949:G:A	0	10979949	A	G
20	chr20:10981117:A:G	0	10981117	G	A
20	chr20:10981537:G:A	0	10981537	A	G
20	chr20:10983936:C:A	0	10983936	A	C
20	chr20:10984083:C:T	0	10984083	T	C
20	chr20:10984467:C:T	0	10984467	T	C
20	chr20:10985066:T:C	0	10985066	C	T
20	chr20:10985350:G:A	0	10985350	A	G
20	chr20:10985686:C:T	0	10985686	T	C
20	chr20:10985828:C:G	0	10985828	G	C
20	chr20:10985976:A:T	0	10985976	T	A
20	chr20:10986151:A:G	0	10986151	G	A
20	chr20:10986507:G:A	0	10986507	A	G
20	chr20:10986514:G:A	0	10986514	A	G
20	chr20:10986566:T:G	0	10986566	G	T
20	chr20:10987164:T:C	0	10987164	C	T
20	chr20:10987626:T:G	0	10987626	G	T
20	chr20:10987970:G:A	0	10987970	A	G
20	chr20:10988085:T:C	0	10988085	C	T
20	chr20:10988243:C:T	0	10988243	T	C
20	chr20:10988382:A:G	0	10988382	G	A
20	chr20:10989208:G:T	0	10989208	T	G
20	chr20:10989614:A:G	0	10989614	G	A
20	chr20:10990439:G:A	0	10990439	A	G
20	chr20:10990938:TC:T	0	10990938	T	TC
20	chr20:10991096:T:C	0	10991096	C	T
20	chr20:10991434:A:G	0	10991434	G	A
20	chr20:10992191:A:G	0	10992191	G	A
20	chr20:10993932:C:A	0	10993932	A	C
20	chr20:10994278:G:A	0	10994278	A	G
20	chr20:10994314:T:C	0	10994314	C	T
20	chr20:10994637:A:G	0	10994637	G	A
20	chr20:10995398:C:G	0	10995398	G	C
20	chr20:10995970:T:C	0	10995970	C	T
20	chr20:10996306:A:G	0	10996306	G	A
20	chr20:10996337:G:A	0	10996337	A	G
20	chr20:10996762:A:G	0	10996762	G	A
20	chr20:10996983:A:G	0	10996983	G	A
20	chr20:10997093:A:G	0	10997093	G	A
20	chr20:10997107:G:T	0	10997107	T	G
20	chr20:10997230:G:A	0	10997230	A	G
20	chr20:10997537:C:T	0	10997537	T	C
20	chr20:10998096:T:C	0	10998096	C	T
20	chr20:10998441:G:T	0	10998441	T	G
20	chr20:10998454:T:G	0	10998454	G	T
20	chr20:10998873:G:A	0	10998873	A	G
20	chr20:10999386:A:G	0	10999386	G	A
20	chr20:10999539:G:A	0	10999539	A	G
20	chr20:11000502:A:G	0	11000502	G	A
20	chr20:11001336:C:A	0	11001336	A	C
20	chr20:11001446:C:T	0	11001446	T	C
20	chr20:11002309:A:G	0	11002309	G	A
20	chr20:11002346:A:G	0	11002346	G	A
20	chr20:11002412:C:A	0	11002412	A	C
20	chr20:11002503:T:C	0	11002503	C	T
20	chr20:11002749:G:A	0	11002749	A	G
20	chr20:11003464:G:T	0	11003464	T	G
20	chr20:11003701:T:TTCC	0	11003701	TTCC	T
20	chr20:11003711:T:TC	0	11003711	TC	T
20	chr20:11003770:T:TATAAAAAA	0	11003770	TATAAAAAA	T
20	chr20:11003788:G:A	0	11003788	A	G
20	chr20:11003808:T:C	0	11003808	C	T
20	chr20:11003961:C:G	0	11003961	G	C
20	chr20:11004003:T:A	0	11004003	A	T
20	chr20:11004303:G:A	0	11004303	A	G
20	chr20:11004495:T:C	0	11004495	C	T
20	chr20:11004600:A:G	0	11004600	G	A
20	chr20:11004794:C:A	0	11004794	A	C
20	chr20:11005155:G:A	0	11005155	A	G
20	chr20:11005215:C:A	0	11005215	A	C
20	chr20:11005322:T:C	0	11005322	C	T
20	chr20:11005772:C:T	0	11005772	T	C
20	chr20:11005803:T:A	0	11005803	A	T
20	chr20:11006170:C:T	0	11006170	T	C
20	chr20:11006684:G:C	0	11006684	C	G
20	chr20:11006750:C:A	0	11006750	A	C
20	chr20:11007612:A:G	0	11007612	G	A
20	chr20:11007857:C:T	0	11007857	T	C
20	chr20:11007887:C:T	0	11007887	T	C
20	chr20:11008207:A:G	0	11008207	G	A
20	chr20:11008327:TCAGTGGTG:T	0	11008327	T	TCAGTGGTG
20	chr20:11008914:C:CT	0	11008914	CT	C
20	chr20:11009298:C:A	0	11009298	A	C
20	chr20:11009311:A:T	0	11009311	T	A
20	chr20:11010033:G:T	0	11010033	T	G
20	chr20:11012603:A:G	0	11012603	G	A
20	chr20:11012640:A:G	0	11012640	G	A
20	chr20:11013443:T:C	0	11013443	C	T
20	chr20:11014203:C:T	0	11014203	T	C
20	chr20:11014319:A:G	0	11014319	G	A
20	chr20:11015182:T:A	0	11015182	A	T
20	chr20:11015624:C:A	0	11015624	A	C
20	chr20:11015656:C:T	0	11015656	T	C
20	chr20:11015907:C:T	0	11015907	T	C
20	chr20:11015999:G:C	0	11015999	C	G
20	chr20:11016004:C:T	0	11016004	T	C
20	chr20:11016263:G:A	0	11016263	A	G
20	chr20:11016651:AG:A	0	11016651	A	AG
20	chr20:11016719:A:G	0	11016719	G	A
20	chr20:11016720:A:G	0	11016720	G	A
20	chr20:11016724:C:A	0	11016724	A	C
20	chr20:11016887:A:G	0	11016887	G	A
20	chr20:11017007:G:A	0	11017007	A	G
20	chr20:11017061:A:G	0	11017061	G	A
20	chr20:11017151:A:G	0	11017151	G	A
20	chr20:11017831:T:C	0	11017831	C	T
20	chr20:11019129:A:G	0	11019129	G	A
20	chr20:11019300:C:T	0	11019300	T	C
20	chr20:11019305:TCCG:T	0	11019305	T	TCCG
20	chr20:11019312:T:C	0	11019312	C	T
20	chr20:11019821:G:A	0	11019821	A	G
20	chr20:11020088:G:A	0	11020088	A	G
20	chr20:11020171:T:C	0	11020171	C	T
20	chr20:11020291:G:A	0	11020291	A	G
20	chr20:11020793:A:G	0	11020793	G	A
20	chr20:11021464:TATAATATA:T	0	11021464	T	TATAATATA
20	chr20:11021582:G:A	0	11021582	A	G
20	chr20:11021884:C:T	0	11021884	T	C
20	chr20:11022093:G:A	0	11022093	A	G
20	chr20:11022279:G:A	0	11022279	A	G
20	chr20:11022280:T:C	0	11022280	C	T
20	chr20:11022299:A:G	0	11022299	G	A
20	chr20:11022344:G:A	0	11022344	A	G
20	chr20:11022957:G:T	0	11022957	T	G
20	chr20:11023013:C:T	0	11023013	T	C
20	chr20:11023051:TCAA:T	0	11023051	T	TCAA
20	chr20:11023092:C:A	0	11023092	A	C
20	chr20:11023183:T:C	0	11023183	C	T
20	chr20:11023251:G:A	0	11023251	A	G
20	chr20:11023682:A:G	0	11023682	G	A
20	chr20:11024233:T:C	0	11024233	C	T
20	chr20:11025135:C:T	0	11025135	T	C
20	chr20:11025270:CT:C	0	11025270	C	CT
20	chr20:11025494:T:C	0	11025494	C	T
20	chr20:11025617:G:A	0	11025617	A	G
20	chr20:11025772:C:T	0	11025772	T	C
20	chr20:11025790:A:G	0	11025790	G	A
20	chr20:11026463:T:C	0	11026463	C	T
20	chr20:11026700:C:T	0	11026700	T	C
20	chr20:11026726:A:G	0	11026726	G	A
20	chr20:11027023:A:T	0	11027023	T	A
20	chr20:11027734:A:C	0	11027734	C	A
20	chr20:11028052:T:C	0	11028052	C	T
20	chr20:11028460:G:T	0	11028460	T	G
20	chr20:11028587:C:T	0	11028587	T	C
20	chr20:11029801:G:C	0	11029801	C	G
20	chr20:11030587:G:A	0	11030587	A	G
20	chr20:11031288:A:G	0	11031288	G	A
20	chr20:11031984:T:C	0	11031984	C	T
20	chr20:11032251:A:G	0	11032251	G	A
20	chr20:11032526:T:C	0	11032526	C	T
20	chr20:11032922:A:C	0	11032922	C	A
20	chr20:11033003:A:G	0	11033003	G	A
20	chr20:11034056:G:A	0	11034056	A	G
20	chr20:11034718:T:C	0	11034718	C	T
20	chr20:11034723:G:C	0	11034723	C	G
20	chr20:11034811:T:C	0	11034811	C	T
20	chr20:11035651:T:TGTG	0	11035651	TGTG	T
20	chr20:11037148:T:G	0	11037148	G	T
20	chr20:11037333:C:T	0	11037333	T	C
20	chr20:11037978:G:A	0	11037978	A	G
20	chr20:11038024:T:C	0	11038024	C	T
20	chr20:11040078:C:G	0	11040078	G	C
20	chr20:11040450:A:G	0	11040450	G	A
20	chr20:11040995:A:G	0	11040995	G	A
20	chr20:11041269:C:T	0	11041269	T	C
20	chr20:11041436:T:C	0	11041436	C	T
20	chr20:11041478:AGAG:A	0	11041478	A	AGAG
20	chr20:11041695:C:T	0	11041695	T	C
20	chr20:11041763:G:A	0	11041763	A	G
20	chr20:11041844:G:T	0	11041844	T	G
20	chr20:11042225:C:T	0	11042225	T	C
20	chr20:11042905:A:C	0	11042905	C	A
20	chr20:11043492:TA:T	0	11043492	T	TA
20	chr20:11045360:G:A	0	11045360	A	G
20	chr20:11045390:A:G	0	11045390	G	A
20	chr20:11046870:T:C	0	11046870	C	T
20	chr20:11047102:C:T	0	11047102	T	C
20	chr20:11048057:G:A	0	11048057	A	G
20	chr20:11048398:C:T	0	11048398	T	C
20	chr20:11050474:A:G	0	11050474	G	A
20	chr20:11050723:T:C	0	11050723	C	T
20	chr20:11051230:T:C	0	11051230	C	T
20	chr20:11051533:A:G	0	11051533	G	A
20	chr20:11051897:T:A	0	11051897	A	T
20	chr20:11052139:T:C	0	11052139	C	T
20	chr20:11052746:G:A	0	11052746	A	G
20	chr20:11055085:T:C	0	11055085	C	T
20	chr20:11055133:A:T	0	11055133	T	A
20	chr20:11056506:T:C	0	11056506	C	T
20	chr20:11056613:C:T	0	11056613	T	C
20	chr20:11057391:A:G	0	11057391	G	A
20	chr20:11059354:C:T	0	11059354	T	C
20	chr20:11060621:T:C	0	11060621	C	T
20	chr20:11061507:G:A	0	11061507	A	G
20	chr20:11061680:T:C	0	11061680	C	T
20	chr20:11062458:G:A	0	11062458	A	G
20	chr20:11063225:T:C	0	11063225	C	T
20	chr20:11063518:C:A	0	11063518	A	C
20	chr20:11063941:G:A	0	11063941	A	G
20	chr20:11064266:A:G	0	11064266	G	A
20	chr20:11064572:G:GAGCATTTT	0	11064572	GAGCATTTT	G
20	chr20:11064577:C:G	0	11064577	G	C
20	chr20:11065971:G:A	0	11065971	A	G
20	chr20:11066750:C:A	0	11066750	A	C
20	chr20:11066948:T:C	0	11066948	C	T
20	chr20:11068387:C:T	0	11068387	T	C
20	chr20:11068403:A:T	0	11068403	T	A
20	chr20:11068957:C:T	0	11068957	T	C
20	chr20:11070811:T:G	0	11070811	G	T
20	chr20:11071413:C:A	0	11071413	A	C
20	chr20:11072008:T:G	0	11072008	G	T
20	chr20:11072242:G:T	0	11072242	T	G
20	chr20:11072381:G:T	0	11072381	T	G
20	chr20:11072510:C:A	0	11072510	A	C
20	chr20:11072759:G:A	0	11072759	A	G
20	chr20:11072871:T:C	0	11072871	C	T
20	chr20:11073190:C:T	0	11073190	T	C
20	chr20:11073253:A:G	0	11073253	G	A
20	chr20:11073548:A:G	0	11073548	G	A
20	chr20:11073905:G:A	0	11073905	A	G
20	chr20:11074033:AG:A	0	11074033	A	AG
20	chr20:11074221:C:T	0	11074221	T	C
20	chr20:11074244:G:A	0	11074244	A	G
20	chr20:11074309:A:G	0	11074309	G	A
20	chr20:11074358:G:A	0	11074358	A	G
20	chr20:11074405:A:G	0	11074405	G	A
20	chr20:11075196:A:C	0	11075196	C	A
20	chr20:11075450:C:A	0	11075450	A	C
20	chr20:11075483:A:G	0	11075483	G	A
20	chr20:11075820:C:T	0	11075820	T	C
20	chr20:11075969:C:T	0	11075969	T	C
20	chr20:11076312:G:A	0	11076312	A	G
20	chr20:11076779:C:A	0	11076779	A	C
20	chr20:11076894:C:T	0	11076894	T	C
20	chr20:11077126:G:A	0	11077126	A	G
20	chr20:11077424:A:G	0	11077424	G	A
20	chr20:11077541:G:T	0	11077541	T	G
20	chr20:11077663:G:A	0	11077663	A	G
20	chr20:11078130:C:T	0	11078130	T	C
20	chr20:11078232:C:T	0	11078232	T	C
20	chr20:11078455:C:T	0	11078455	T	C
20	chr20:11078882:TTGGGG:T	0	11078882	T	TTGGGG
20	chr20:11079089:C:T	0	11079089	T	C
20	chr20:11079225:A:G	0	11079225	G	A
20	chr20:11079981:G:T	0	11079981	T	G
20	chr20:11080236:G:A	0	11080236	A	G
20	chr20:11080277:G:A	0	11080277	A	G
20	chr20:11080497:T:C	0	11080497	C	T
20	chr20:11081482:C:T	0	11081482	T	C
20	chr20:11082829:G:A	0	11082829	A	G
20	chr20:11083589:A:G	0	11083589	G	A
20	chr20:11086471:T:G	0	11086471	G	T
20	chr20:11087191:G:A	0	11087191	A	G
20	chr20:11087943:C:T	0	11087943	T	C
20	chr20:11088602:A:G	0	11088602	G	A
20	chr20:11088821:T:C	0	11088821	C	T
20	chr20:11088887:A:G	0	11088887	G	A
20	chr20:11089136:T:A	0	11089136	A	T
20	chr20:11090243:A:G	0	11090243	G	A
20	chr20:11090276:T:C	0	11090276	C	T
20	chr20:11090407:A:G	0	11090407	G	A
20	chr20:11091624:C:A	0	11091624	A	C
20	chr20:11092137:T:C	0	11092137	C	T
20	chr20:11092741:A:G	0	11092741	G	A
20	chr20:11092985:A:G	0	11092985	G	A
20	chr20:11093288:T:C	0	11093288	C	T
20	chr20:11093564:C:T	0	11093564	T	C
20	chr20:11094109:C:T	0	11094109	T	C
20	chr20:11094535:A:T	0	11094535	T	A
20	chr20:11095523:A:G	0	11095523	G	A
20	chr20:11097060:C:G	0	11097060	G	C
20	chr20:11097606:G:A	0	11097606	A	G
20	chr20:11097964:C:T	0	11097964	T	C
20	chr20:11098557:G:A	0	11098557	A	G
20	chr20:11098747:C:T	0	11098747	T	C
20	chr20:11098831:C:T	0	11098831	T	C
20	chr20:11099091:A:G	0	11099091	G	A
20	chr20:11100272:A:G	0	11100272	G	A
20	chr20:11101015:A:G	0	11101015	G	A
20	chr20:11103786:G:A	0	11103786	A	G
20	chr20:11104123:C:T	0	11104123	T	C
20	chr20:11104565:A:C	0	11104565	C	A
20	chr20:11104984:G:A	0	11104984	A	G
20	chr20:11105982:A:G	0	11105982	G	A
20	chr20:11106484:A:G	0	11106484	G	A
20	chr20:11106488:G:A	0	11106488	A	G
20	chr20:11106575:A:G	0	11106575	G	A
20	chr20:11106906:C:T	0	11106906	T	C
20	chr20:11109279:T:A	0	11109279	A	T
20	chr20:11109424:C:A	0	11109424	A	C
20	chr20:11109904:C:A	0	11109904	A	C
20	chr20:11110009:C:T	0	11110009	T	C
20	chr20:11110541:A:G	0	11110541	G	A
20	chr20:11110810:C:T	0	11110810	T	C
20	chr20:11111192:A:G	0	11111192	G	A
20	chr20:11111396:T:C	0	11111396	C	T
20	chr20:11111594:T:C	0	11111594	C	T
20	chr20:11111600:T:G	0	11111600	G	T
20	chr20:11113218:G:A	0	11113218	A	G
20	chr20:11113448:A:G	0	11113448	G	A
20	chr20:11113861:G:A	0	11113861	A	G
20	chr20:11115092:T:C	0	11115092	C	T
20	chr20:11116794:T:C	0	11116794	C	T
20	chr20:11117191:A:G	0	11117191	G	A
20	chr20:11117412:T:A	0	11117412	A	T
20	chr20:11117419:G:A	0	11117419	A	G
20	chr20:11117587:G:A	0	11117587	A	G
20	chr20:11119285:A:G	0	11119285	G	A
20	chr20:11120074:A:T	0	11120074	T	A
20	chr20:11121066:T:C	0	11121066	C	T
20	chr20:11121532:A:G	0	11121532	G	A
20	chr20:11122513:G:A	0	11122513	A	G
20	chr20:11123370:A:T	0	11123370	T	A
20	chr20:11124745:G:A	0	11124745	A	G
20	chr20:11126738:G:A	0	11126738	A	G
20	chr20:11129005:T:G	0	11129005	G	T
20	chr20:11129692:C:T	0	11129692	T	C
20	chr20:11130306:T:C	0	11130306	C	T
20	chr20:11130314:A:T	0	11130314	T	A
20	chr20:11131905:A:C	0	11131905	C	A
20	chr20:11133191:A:C	0	11133191	C	A
20	chr20:11134155:A:G	0	11134155	G	A
20	chr20:11135084:C:T	0	11135084	T	C
20	chr20:11135544:A:G	0	11135544	G	A
20	chr20:11136117:T:C	0	11136117	C	T
20	chr20:11136525:A:G	0	11136525	G	A
20	chr20:11137167:T:C	0	11137167	C	T
20	chr20:11137397:T:C	0	11137397	C	T
20	chr20:11137808:A:G	0	11137808	G	A
20	chr20:11138663:C:T	0	11138663	T	C
20	chr20:11139274:C:G	0	11139274	G	C
20	chr20:11139440:T:A	0	11139440	A	T
20	chr20:11139719:T:C	0	11139719	C	T
20	chr20:11140268:C:T	0	11140268	T	C
20	chr20:11140355:A:G	0	11140355	G	A
20	chr20:11140383:C:T	0	11140383	T	C
20	chr20:11140779:G:C	0	11140779	C	G
20	chr20:11140960:A:G	0	11140960	G	A
20	chr20:11141791:A:C	0	11141791	C	A
20	chr20:11142021:T:C	0	11142021	C	T
20	chr20:11142140:C:T	0	11142140	T	C
20	chr20:11142160:C:T	0	11142160	T	C
20	chr20:11142457:T:C	0	11142457	C	T
20	chr20:11143015:G:T	0	11143015	T	G
20	chr20:11143720:C:G	0	11143720	G	C
20	chr20:11144034:A:C	0	11144034	C	A
20	chr20:11144157:C:G	0	11144157	G	C
20	chr20:11144541:A:C	0	11144541	C	A
20	chr20:11144792:G:C	0	11144792	C	G
20	chr20:11145412:T:A	0	11145412	A	T
20	chr20:11145844:A:G	0	11145844	G	A
20	chr20:11146321:C:T	0	11146321	T	C
20	chr20:11147131:T:G	0	11147131	G	T
20	chr20:11147252:C:T	0	11147252	T	C
20	chr20:11147525:C:T	0	11147525	T	C
20	chr20:11147776:C:T	0	11147776	T	C
20	chr20:11148005:A:G	0	11148005	G	A
20	chr20:11149197:G:A	0	11149197	A	G
20	chr20:11149439:A:G	0	11149439	G	A
20	chr20:11150492:T:G	0	11150492	G	T
20	chr20:11150534:G:A	0	11150534	A	G
20	chr20:11150951:T:C	0	11150951	C	T
20	chr20:11151216:G:A	0	11151216	A	G
20	chr20:11151663:C:T	0	11151663	T	C
20	chr20:11151706:C:T	0	11151706	T	C
20	chr20:11152661:G:C	0	11152661	C	G
20	chr20:11153357:C:T	0	11153357	T	C
20	chr20:11154259:C:T	0	11154259	T	C
20	chr20:11155426:T:A	0	11155426	A	T
20	chr20:11156166:G:A	0	11156166	A	G
20	chr20:11156206:C:T	0	11156206	T	C
20	chr20:11157071:T:G	0	11157071	G	T
20	chr20:11157148:A:T	0	11157148	T	A
20	chr20:11157581:A:G	0	11157581	G	A
20	chr20:11158632:T:C	0	11158632	C	T
20	chr20:11161447:G:A	0	11161447	A	G
20	chr20:11163007:CTT:C	0	11163007	C	CTT
20	chr20:11163690:G:A	0	11163690	A	G
20	chr20:11163836:T:C	0	11163836	C	T
20	chr20:11164843:T:C	0	11164843	C	T
20	chr20:11165264:ACT:A	0	11165264	A	ACT
20	chr20:11165352:A:T	0	11165352	T	A
20	chr20:11166884:A:G	0	11166884	G	A
20	chr20:11167078:C:A	0	11167078	A	C
20	chr20:11167679:G:A	0	11167679	A	G
20	chr20:11167980:A:G	0	11167980	G	A
20	chr20:11168270:G:A	0	11168270	A	G
20	chr20:11169327:C:T	0	11169327	T	C
20	chr20:11169789:T:G	0	11169789	G	T
20	chr20:11170371:C:G	0	11170371	G	C
20	chr20:11170731:T:C	0	11170731	C	T
20	chr20:11171596:A:C	0	11171596	C	A
20	chr20:11171922:G:A	0	11171922	A	G
20	chr20:11171986:T:G	0	11171986	G	T
20	chr20:11173452:A:G	0	11173452	G	A
20	chr20:11173681:T:C	0	11173681	C	T
20	chr20:11174191:C:A	0	11174191	A	C
20	chr20:11174437:G:A	0	11174437	A	G
20	chr20:11174554:A:G	0	11174554	G	A
20	chr20:11175052:C:T	0	11175052	T	C
20	chr20:11176127:T:C	0	11176127	C	T
20	chr20:11176363:A:T	0	11176363	T	A
20	chr20:11176618:A:T	0	11176618	T	A
20	chr20:11177082:C:T	0	11177082	T	C
20	chr20:11177166:G:A	0	11177166	A	G
20	chr20:11177430:A:G	0	11177430	G	A
20	chr20:11178634:T:C	0	11178634	C	T
20	chr20:11178883:A:G	0	11178883	G	A
20	chr20:11179425:G:A	0	11179425	A	G
20	chr20:11179622:A:G	0	11179622	G	A
20	chr20:11179715:C:T	0	11179715	T	C
20	chr20:11180802:G:A	0	11180802	A	G
20	chr20:11180973:T:A	0	11180973	A	T
20	chr20:11181104:C:T	0	11181104	T	C
20	chr20:11181860:TAGTC:T	0	11181860	T	TAGTC
20	chr20:11181995:G:A	0	11181995	A	G
20	chr20:11182401:T:C	0	11182401	C	T
20	chr20:11183234:T:C	0	11183234	C	T
20	chr20:11183542:G:A	0	11183542	A	G
20	chr20:11183647:T:C	0	11183647	C	T
20	chr20:11183661:C:A	0	11183661	A	C
20	chr20:11184362:C:T	0	11184362	T	C
20	chr20:11184600:C:T	0	11184600	T	C
20	chr20:11184660:T:C	0	11184660	C	T
20	chr20:11184843:G:A	0	11184843	A	G
20	chr20:11185166:T:G	0	11185166	G	T
20	chr20:11185524:A:G	0	11185524	G	A
20	chr20:11185826:A:G	0	11185826	G	A
20	chr20:11185830:A:C	0	11185830	C	A
20	chr20:11185979:G:A	0	11185979	A	G
20	chr20:11186161:G:A	0	11186161	A	G
20	chr20:11186227:C:A	0	11186227	A	C
20	chr20:11186969:T:C	0	11186969	C	T
20	chr20:11187565:A:G	0	11187565	G	A
20	chr20:11187757:T:C	0	11187757	C	T
20	chr20:11187870:A:G	0	11187870	G	A
20	chr20:11188021:G:A	0	11188021	A	G
20	chr20:11188955:C:T	0	11188955	T	C
20	chr20:11189324:C:T	0	11189324	T	C
20	chr20:11189379:G:A	0	11189379	A	G
20	chr20:11189675:G:A	0	11189675	A	G
20	chr20:11189958:G:A	0	11189958	A	G
20	chr20:11190100:A:T	0	11190100	T	A
20	chr20:11190422:G:A	0	11190422	A	G
20	chr20:11190793:C:T	0	11190793	T	C
20	chr20:11191180:C:T	0	11191180	T	C
20	chr20:11192055:C:G	0	11192055	G	C
20	chr20:11192808:A:G	0	11192808	G	A
20	chr20:11194821:T:C	0	11194821	C	T
20	chr20:11195474:C:T	0	11195474	T	C
20	chr20:11195542:A:G	0	11195542	G	A
20	chr20:11195653:T:C	0	11195653	C	T
20	chr20:11196638:T:C	0	11196638	C	T
20	chr20:11196674:C:T	0	11196674	T	C
20	chr20:11196881:G:A	0	11196881	A	G
20	chr20:11197103:G:A	0	11197103	A	G
20	chr20:11197339:T:A	0	11197339	A	T
20	chr20:11197349:G:A	0	11197349	A	G
20	chr20:11197352:CT:C	0	11197352	C	CT
20	chr20:11197391:C:T	0	11197391	T	C
20	chr20:11198301:T:A	0	11198301	A	T
20	chr20:11198400:A:G	0	11198400	G	A
20	chr20:11199438:A:G	0	11199438	G	A
20	chr20:11199583:A:ACAGAAAATG	0	11199583	ACAGAAAATG	A
20	chr20:11200052:A:C	0	11200052	C	A
20	chr20:11200126:T:C	0	11200126	C	T
20	chr20:11200220:G:A	0	11200220	A	G
20	chr20:11200275:A:G	0	11200275	G	A
20	chr20:11200563:A:T	0	11200563	T	A
20	chr20:11201353:G:A	0	11201353	A	G
20	chr20:11201471:A:C	0	11201471	C	A
20	chr20:11202408:A:G	0	11202408	G	A
20	chr20:11203592:C:T	0	11203592	T	C
20	chr20:11203593:G:A	0	11203593	A	G
20	chr20:11204144:A:G	0	11204144	G	A
20	chr20:11204421:A:G	0	11204421	G	A
20	chr20:11204745:G:A	0	11204745	A	G
20	chr20:11205722:G:A	0	11205722	A	G
20	chr20:11206162:A:T	0	11206162	T	A
20	chr20:11206470:C:G	0	11206470	G	C
20	chr20:11206834:A:G	0	11206834	G	A
20	chr20:11207135:C:A	0	11207135	A	C
20	chr20:11207414:G:A	0	11207414	A	G
20	chr20:11207460:A:G	0	11207460	G	A
20	chr20:11207551:T:A	0	11207551	A	T
20	chr20:11207835:T:C	0	11207835	C	T
20	chr20:11209093:C:A	0	11209093	A	C
20	chr20:11209439:A:G	0	11209439	G	A
20	chr20:11209609:A:G	0	11209609	G	A
20	chr20:11211221:T:C	0	11211221	C	T
20	chr20:11212902:T:G	0	11212902	G	T
20	chr20:11213577:A:G	0	11213577	G	A
20	chr20:11213637:A:C	0	11213637	C	A
20	chr20:11216041:T:C	0	11216041	C	T
20	chr20:11216518:TG:T	0	11216518	T	TG
20	chr20:11216608:G:A	0	11216608	A	G
20	chr20:11218311:A:G	0	11218311	G	A
20	chr20:11218707:C:T	0	11218707	T	C
20	chr20:11218959:C:T	0	11218959	T	C
20	chr20:11218981:A:G	0	11218981	G	A
20	chr20:11219360:C:T	0	11219360	T	C
20	chr20:11221637:T:A	0	11221637	A	T
20	chr20:11224235:A:T	0	11224235	T	A
20	chr20:11225691:A:C	0	11225691	C	A
20	chr20:11226559:C:T	0	11226559	T	C
20	chr20:11227074:T:C	0	11227074	C	T
20	chr20:11227213:G:A	0	11227213	A	G
20	chr20:11227281:A:T	0	11227281	T	A
20	chr20:11227301:G:A	0	11227301	A	G
20	chr20:11227626:A:G	0	11227626	G	A
20	chr20:11228174:A:G	0	11228174	G	A
20	chr20:11228471:G:A	0	11228471	A	G
20	chr20:11228576:A:G	0	11228576	G	A
20	chr20:11228828:G:A	0	11228828	A	G
20	chr20:11228874:G:A	0	11228874	A	G
20	chr20:11229134:C:T	0	11229134	T	C
20	chr20:11230320:C:A	0	11230320	A	C
20	chr20:11230663:G:A	0	11230663	A	G
20	chr20:11231006:G:T	0	11231006	T	G
20	chr20:11231472:A:AT	0	11231472	AT	A
20	chr20:11231659:T:A	0	11231659	A	T
20	chr20:11231751:A:G	0	11231751	G	A
20	chr20:11232907:G:T	0	11232907	T	G
20	chr20:11233271:C:T	0	11233271	T	C
20	chr20:11233530:C:A	0	11233530	A	C
20	chr20:11233577:T:A	0	11233577	A	T
20	chr20:11233582:A:T	0	11233582	T	A
20	chr20:11233618:C:A	0	11233618	A	C
20	chr20:11233753:T:G	0	11233753	G	T
20	chr20:11234360:G:A	0	11234360	A	G
20	chr20:11235605:A:G	0	11235605	G	A
20	chr20:11236054:G:T	0	11236054	T	G
20	chr20:11236392:T:G	0	11236392	G	T
20	chr20:11236775:T:C	0	11236775	C	T
20	chr20:11236898:C:A	0	11236898	A	C
20	chr20:11237073:T:C	0	11237073	C	T
20	chr20:11237254:G:C	0	11237254	C	G
20	chr20:11237516:AT:A	0	11237516	A	AT
20	chr20:11237741:G:A	0	11237741	A	G
20	chr20:11237872:C:T	0	11237872	T	C
20	chr20:11238047:T:C	0	11238047	C	T
20	chr20:11238116:G:A	0	11238116	A	G
20	chr20:11238240:A:G	0	11238240	G	A
20	chr20:11238900:G:T	0	11238900	T	G
20	chr20:11239162:G:A	0	11239162	A	G
20	chr20:11239667:A:G	0	11239667	G	A
20	chr20:11240017:A:G	0	11240017	G	A
20	chr20:11240279:A:G	0	11240279	G	A
20	chr20:11240281:G:A	0	11240281	A	G
20	chr20:11240282:T:C	0	11240282	C	T
20	chr20:11240501:T:C	0	11240501	C	T
20	chr20:11241922:T:G	0	11241922	G	T
20	chr20:11242072:C:T	0	11242072	T	C
20	chr20:11242756:G:C	0	11242756	C	G
20	chr20:11242918:T:C	0	11242918	C	T
20	chr20:11243535:C:T	0	11243535	T	C
20	chr20:11243859:C:T	0	11243859	T	C
20	chr20:11244130:T:C	0	11244130	C	T
20	chr20:11244253:T:C	0	11244253	C	T
20	chr20:11244329:T:C	0	11244329	C	T
20	chr20:11244882:G:A	0	11244882	A	G
20	chr20:11245496:T:C	0	11245496	C	T
20	chr20:11247049:T:C	0	11247049	C	T
20	chr20:11247373:C:T	0	11247373	T	C
20	chr20:11247648:C:T	0	11247648	T	C
20	chr20:11247664:G:A	0	11247664	A	G
20	chr20:11248345:T:C	0	11248345	C	T
20	chr20:11248641:A:T	0	11248641	T	A
20	chr20:11249479:G:A	0	11249479	A	G
20	chr20:11249801:G:A	0	11249801	A	G
20	chr20:11250064:T:C	0	11250064	C	T
20	chr20:11250258:A:C	0	11250258	C	A
20	chr20:11250538:T:C	0	11250538	C	T
20	chr20:11250705:G:T	0	11250705	T	G
20	chr20:11251227:G:A	0	11251227	A	G
20	chr20:11251375:G:A	0	11251375	A	G
20	chr20:11251388:C:T	0	11251388	T	C
20	chr20:11251670:G:A	0	11251670	A	G
20	chr20:11251811:A:G	0	11251811	G	A
20	chr20:11252041:C:T	0	11252041	T	C
20	chr20:11253333:G:A	0	11253333	A	G
20	chr20:11253568:G:A	0	11253568	A	G
20	chr20:11253878:T:C	0	11253878	C	T
20	chr20:11254207:A:G	0	11254207	G	A
20	chr20:11254263:C:A	0	11254263	A	C
20	chr20:11254366:A:G	0	11254366	G	A
20	chr20:11254468:G:A	0	11254468	A	G
20	chr20:11255120:T:C	0	11255120	C	T
20	chr20:11255142:A:G	0	11255142	G	A
20	chr20:11256071:T:A	0	11256071	A	T
20	chr20:11256156:G:A	0	11256156	A	G
20	chr20:11256505:T:C	0	11256505	C	T
20	chr20:11256929:A:T	0	11256929	T	A
20	chr20:11256965:T:C	0	11256965	C	T
20	chr20:11257036:G:A	0	11257036	A	G
20	chr20:11257095:G:T	0	11257095	T	G
20	chr20:11257144:A:T	0	11257144	T	A
20	chr20:11257304:T:TA	0	11257304	TA	T
20	chr20:11257444:G:T	0	11257444	T	G
20	chr20:11258027:A:T	0	11258027	T	A
20	chr20:11258143:A:G	0	11258143	G	A
20	chr20:11258210:A:G	0	11258210	G	A
20	chr20:11258388:A:G	0	11258388	G	A
20	chr20:11258470:T:G	0	11258470	G	T
20	chr20:11259474:C:T	0	11259474	T	C
20	chr20:11259707:C:T	0	11259707	T	C
20	chr20:11261785:C:T	0	11261785	T	C
20	chr20:11261830:G:A	0	11261830	A	G
20	chr20:11261868:A:G	0	11261868	G	A
20	chr20:11262100:A:C	0	11262100	C	A
20	chr20:11262404:T:G	0	11262404	G	T
20	chr20:11262980:G:A	0	11262980	A	G
20	chr20:11263700:A:G	0	11263700	G	A
20	chr20:11263774:C:A	0	11263774	A	C
20	chr20:11264332:T:A	0	11264332	A	T
20	chr20:11264422:A:G	0	11264422	G	A
20	chr20:11264503:A:G	0	11264503	G	A
20	chr20:11264598:A:G	0	11264598	G	A
20	chr20:11266302:A:G	0	11266302	G	A
20	chr20:11266904:A:G	0	11266904	G	A
20	chr20:11267318:G:A	0	11267318	A	G
20	chr20:11267932:C:G	0	11267932	G	C
20	chr20:11268885:G:A	0	11268885	A	G
20	chr20:11269700:C:T	0	11269700	T	C
20	chr20:11269850:T:A	0	11269850	A	T
20	chr20:11270421:G:A	0	11270421	A	G
20	chr20:11271453:C:T	0	11271453	T	C
20	chr20:11272906:A:G	0	11272906	G	A
20	chr20:11272994:C:A	0	11272994	A	C
20	chr20:11273706:G:A	0	11273706	A	G
20	chr20:11273769:G:A	0	11273769	A	G
20	chr20:11274005:G:C	0	11274005	C	G
20	chr20:11274297:CT:C	0	11274297	C	CT
20	chr20:11274395:A:G	0	11274395	G	A
20	chr20:11274742:T:G	0	11274742	G	T
20	chr20:11275013:T:C	0	11275013	C	T
20	chr20:11275080:C:T	0	11275080	T	C
20	chr20:11275429:C:T	0	11275429	T	C
20	chr20:11275482:T:C	0	11275482	C	T
20	chr20:11276443:T:C	0	11276443	C	T
20	chr20:11276596:A:G	0	11276596	G	A
20	chr20:11276641:T:C	0	11276641	C	T
20	chr20:11276690:TTG:T	0	11276690	T	TTG
20	chr20:11276735:T:C	0	11276735	C	T
20	chr20:11276912:AG:A	0	11276912	A	AG
20	chr20:11277257:C:T	0	11277257	T	C
20	chr20:11277577:CAGTT:C	0	11277577	C	CAGTT
20	chr20:11277678:G:A	0	11277678	A	G
20	chr20:11277691:A:T	0	11277691	T	A
20	chr20:11277984:C:T	0	11277984	T	C
20	chr20:11278195:C:G	0	11278195	G	C
20	chr20:11278357:C:T	0	11278357	T	C
20	chr20:11278971:C:A	0	11278971	A	C
20	chr20:11279449:T:A	0	11279449	A	T
20	chr20:11279972:G:A	0	11279972	A	G
20	chr20:11280075:T:C	0	11280075	C	T
20	chr20:11281114:T:C	0	11281114	C	T
20	chr20:11281236:T:A	0	11281236	A	T
20	chr20:11281511:T:C	0	11281511	C	T
20	chr20:11281601:T:A	0	11281601	A	T
20	chr20:11281920:T:C	0	11281920	C	T
20	chr20:11281933:T:C	0	11281933	C	T
20	chr20:11283157:A:G	0	11283157	G	A
20	chr20:11283383:G:A	0	11283383	A	G
20	chr20:11283519:T:C	0	11283519	C	T
20	chr20:11283597:G:A	0	11283597	A	G
20	chr20:11283935:G:T	0	11283935	T	G
20	chr20:11284994:C:T	0	11284994	T	C
20	chr20:11285607:T:G	0	11285607	G	T
20	chr20:11285877:A:C	0	11285877	C	A
20	chr20:11286379:T:A	0	11286379	A	T
20	chr20:11288029:C:CTG	0	11288029	CTG	C
20	chr20:11289463:A:G	0	11289463	G	A
20	chr20:11289919:T:G	0	11289919	G	T
20	chr20:11290244:C:A	0	11290244	A	C
20	chr20:11290560:C:T	0	11290560	T	C
20	chr20:11290966:G:A	0	11290966	A	G
20	chr20:11291016:C:T	0	11291016	T	C
20	chr20:11291345:G:A	0	11291345	A	G
20	chr20:11292213:G:T	0	11292213	T	G
20	chr20:11292509:A:T	0	11292509	T	A
20	chr20:11292676:A:G	0	11292676	G	A
20	chr20:11292740:T:G	0	11292740	G	T
20	chr20:11293012:C:T	0	11293012	T	C
20	chr20:11293594:T:C	0	11293594	C	T
20	chr20:11293803:A:T	0	11293803	T	A
20	chr20:11296368:C:G	0	11296368	G	C
20	chr20:11296491:G:A	0	11296491	A	G
20	chr20:11297107:T:C	0	11297107	C	T
20	chr20:11298524:A:G	0	11298524	G	A
20	chr20:11299018:C:T	0	11299018	T	C
20	chr20:11299398:G:A	0	11299398	A	G
20	chr20:11299482:C:T	0	11299482	T	C
20	chr20:11299830:T:C	0	11299830	C	T
20	chr20:11300658:A:G	0	11300658	G	A
20	chr20:11300768:T:C	0	11300768	C	T
20	chr20:11300772:C:T	0	11300772	T	C
20	chr20:11301388:G:A	0	11301388	A	G
20	chr20:11303584:A:AAAC	0	11303584	AAAC	A
20	chr20:11304597:C:T	0	11304597	T	C
20	chr20:11304812:A:G	0	11304812	G	A
20	chr20:11305284:A:G	0	11305284	G	A
20	chr20:11305669:T:C	0	11305669	C	T
20	chr20:11306373:C:G	0	11306373	G	C
20	chr20:11307242:C:T	0	11307242	T	C
20	chr20:11308110:T:C	0	11308110	C	T
20	chr20:11308837:A:G	0	11308837	G	A
20	chr20:11308868:A:G	0	11308868	G	A
20	chr20:11309801:G:A	0	11309801	A	G
20	chr20:11311356:A:T	0	11311356	T	A
20	chr20:11311558:A:G	0	11311558	G	A
20	chr20:11311633:A:G	0	11311633	G	A
20	chr20:11312969:A:T	0	11312969	T	A
20	chr20:11313445:G:A	0	11313445	A	G
20	chr20:11313588:C:G	0	11313588	G	C
20	chr20:11314795:T:A	0	11314795	A	T
20	chr20:11315117:C:A	0	11315117	A	C
20	chr20:11315378:T:G	0	11315378	G	T
20	chr20:11315827:G:A	0	11315827	A	G
20	chr20:11316183:A:G	0	11316183	G	A
20	chr20:11316250:G:C	0	11316250	C	G
20	chr20:11316705:A:G	0	11316705	G	A
20	chr20:11317134:C:T	0	11317134	T	C
20	chr20:11317518:G:A	0	11317518	A	G
20	chr20:11317863:A:G	0	11317863	G	A
20	chr20:11317969:G:C	0	11317969	C	G
20	chr20:11318114:T:C	0	11318114	C	T
20	chr20:11318416:A:T	0	11318416	T	A
20	chr20:11318502:G:A	0	11318502	A	G
20	chr20:11318795:A:G	0	11318795	G	A
20	chr20:11318815:T:C	0	11318815	C	T
20	chr20:11319001:G:T	0	11319001	T	G
20	chr20:11319141:C:T	0	11319141	T	C
20	chr20:11319189:T:G	0	11319189	G	T
20	chr20:11319315:A:G	0	11319315	G	A
20	chr20:11319395:G:T	0	11319395	T	G
20	chr20:11320006:G:A	0	11320006	A	G
20	chr20:11320473:T:C	0	11320473	C	T
20	chr20:11321218:G:A	0	11321218	A	G
20	chr20:11322555:G:A	0	11322555	A	G
20	chr20:11322641:G:A	0	11322641	A	G
20	chr20:11322884:G:A	0	11322884	A	G
20	chr20:11322907:C:G	0	11322907	G	C
20	chr20:11323028:T:C	0	11323028	C	T
20	chr20:11323160:A:G	0	11323160	G	A
20	chr20:11323403:T:C	0	11323403	C	T
20	chr20:11323563:G:A	0	11323563	A	G
20	chr20:11324543:T:C	0	11324543	C	T
20	chr20:11324613:T:C	0	11324613	C	T
20	chr20:11324768:A:C	0	11324768	C	A
20	chr20:11324836:TTCTC:T	0	11324836	T	TTCTC
20	chr20:11325051:C:T	0	11325051	T	C
20	chr20:11325197:G:A	0	11325197	A	G
20	chr20:11325482:A:G	0	11325482	G	A
20	chr20:11326103:G:A	0	11326103	A	G
20	chr20:11326135:C:G	0	11326135	G	C
20	chr20:11326401:C:A	0	11326401	A	C
20	chr20:11327669:G:A	0	11327669	A	G
20	chr20:11328285:GAA:G	0	11328285	G	GAA
20	chr20:11329494:A:G	0	11329494	G	A
20	chr20:11329712:C:T	0	11329712	T	C
20	chr20:11330030:T:C	0	11330030	C	T
20	chr20:11331692:C:A	0	11331692	A	C
20	chr20:11331709:C:T	0	11331709	T	C
20	chr20:11332010:A:C	0	11332010	C	A
20	chr20:11332668:C:T	0	11332668	T	C
20	chr20:11332966:A:G	0	11332966	G	A
20	chr20:11333533:A:G	0	11333533	G	A
20	chr20:11334476:T:G	0	11334476	G	T
20	chr20:11335284:G:C	0	11335284	C	G
20	chr20:11335323:C:T	0	11335323	T	C
20	chr20:11335858:AGTAG:A	0	11335858	A	AGTAG
20	chr20:11335863:C:CA	0	11335863	CA	C
20	chr20:11336835:G:A	0	11336835	A	G
20	chr20:11336911:G:A	0	11336911	A	G
20	chr20:11337086:T:C	0	11337086	C	T
20	chr20:11337623:G:A	0	11337623	A	G
20	chr20:11338249:G:A	0	11338249	A	G
20	chr20:11338403:T:G	0	11338403	G	T
20	chr20:11338876:T:G	0	11338876	G	T
20	chr20:11338987:A:T	0	11338987	T	A
20	chr20:11340730:C:CT	0	11340730	CT	C
20	chr20:11341915:T:C	0	11341915	C	T
20	chr20:11342971:T:C	0	11342971	C	T
20	chr20:11343777:A:C	0	11343777	C	A
20	chr20:11344180:C:T	0	11344180	T	C
20	chr20:11344345:T:A	0	11344345	A	T
20	chr20:11344536:C:T	0	11344536	T	C
20	chr20:11345479:T:C	0	11345479	C	T
20	chr20:11346543:C:A	0	11346543	A	C
20	chr20:11346674:G:A	0	11346674	A	G
20	chr20:11346766:TG:T	0	11346766	T	TG
20	chr20:11346768:A:T	0	11346768	T	A
20	chr20:11347229:AC:A	0	11347229	A	AC
20	chr20:11347896:T:G	0	11347896	G	T
20	chr20:11347913:G:A	0	11347913	A	G
20	chr20:11348441:TC:T	0	11348441	T	TC
20	chr20:11348886:A:G	0	11348886	G	A
20	chr20:11348902:T:A	0	11348902	A	T
20	chr20:11348911:A:T	0	11348911	T	A
20	chr20:11348919:A:G	0	11348919	G	A
20	chr20:11349007:T:TCCAA	0	11349007	TCCAA	T
20	chr20:11349910:G:T	0	11349910	T	G
20	chr20:11350666:C:T	0	11350666	T	C
20	chr20:11351872:G:A	0	11351872	A	G
20	chr20:11351914:C:T	0	11351914	T	C
20	chr20:11351915:G:A	0	11351915	A	G
20	chr20:11351960:T:C	0	11351960	C	T
20	chr20:11352131:G:A	0	11352131	A	G
20	chr20:11352210:T:A	0	11352210	A	T
20	chr20:11352387:C:G	0	11352387	G	C
20	chr20:11352452:G:A	0	11352452	A	G
20	chr20:11352657:A:G	0	11352657	G	A
20	chr20:11352914:A:G	0	11352914	G	A
20	chr20:11352925:A:G	0	11352925	G	A
20	chr20:11352941:C:A	0	11352941	A	C
20	chr20:11353115:T:C	0	11353115	C	T
20	chr20:11353134:A:G	0	11353134	G	A
20	chr20:11353376:A:T	0	11353376	T	A
20	chr20:11353467:T:C	0	11353467	C	T
20	chr20:11353588:A:G	0	11353588	G	A
20	chr20:11353680:G:A	0	11353680	A	G
20	chr20:11353929:T:C	0	11353929	C	T
20	chr20:11354089:G:T	0	11354089	T	G
20	chr20:11354096:C:T	0	11354096	T	C
20	chr20:11354266:A:T	0	11354266	T	A
20	chr20:11354410:C:T	0	11354410	T	C
20	chr20:11355827:G:A	0	11355827	A	G
20	chr20:11355914:A:G	0	11355914	G	A
20	chr20:11355961:T:A	0	11355961	A	T
20	chr20:11356241:C:T	0	11356241	T	C
20	chr20:11356316:A:G	0	11356316	G	A
20	chr20:11356819:C:T	0	11356819	T	C
20	chr20:11356827:T:A	0	11356827	A	T
20	chr20:11357352:AC:A	0	11357352	A	AC
20	chr20:11357465:G:A	0	11357465	A	G
20	chr20:11357512:A:G	0	11357512	G	A
20	chr20:11357688:G:C	0	11357688	C	G
20	chr20:11357695:A:C	0	11357695	C	A
20	chr20:11357838:G:C	0	11357838	C	G
20	chr20:11357847:T:C	0	11357847	C	T
20	chr20:11358059:T:C	0	11358059	C	T
20	chr20:11358223:C:T	0	11358223	T	C
20	chr20:11358254:A:G	0	11358254	G	A
20	chr20:11358572:A:G	0	11358572	G	A
20	chr20:11358962:C:A	0	11358962	A	C
20	chr20:11358966:T:C	0	11358966	C	T
20	chr20:11359058:T:C	0	11359058	C	T
20	chr20:11359345:T:C	0	11359345	C	T
20	chr20:11359359:T:G	0	11359359	G	T
20	chr20:11359733:G:T	0	11359733	T	G
20	chr20:11359748:A:C	0	11359748	C	A
20	chr20:11359750:A:G	0	11359750	G	A
20	chr20:11360178:C:T	0	11360178	T	C
20	chr20:11360288:A:G	0	11360288	G	A
20	chr20:11360452:T:C	0	11360452	C	T
20	chr20:11360623:G:A	0	11360623	A	G
20	chr20:11360630:C:A	0	11360630	A	C
20	chr20:11360636:T:C	0	11360636	C	T
20	chr20:11360751:C:G	0	11360751	G	C
20	chr20:11360835:C:T	0	11360835	T	C
20	chr20:11360872:C:T	0	11360872	T	C
20	chr20:11361075:G:A	0	11361075	A	G
20	chr20:11361212:C:T	0	11361212	T	C
20	chr20:11361388:T:A	0	11361388	A	T
20	chr20:11361550:T:C	0	11361550	C	T
20	chr20:11362557:AC:A	0	11362557	A	AC
20	chr20:11362682:C:T	0	11362682	T	C
20	chr20:11362809:A:C	0	11362809	C	A
20	chr20:11362864:A:G	0	11362864	G	A
20	chr20:11363346:G:A	0	11363346	A	G
20	chr20:11363654:G:C	0	11363654	C	G
20	chr20:11363836:G:A	0	11363836	A	G
20	chr20:11363881:G:A	0	11363881	A	G
20	chr20:11363895:C:T	0	11363895	T	C
20	chr20:11363943:G:C	0	11363943	C	G
20	chr20:11364139:C:T	0	11364139	T	C
20	chr20:11364173:T:C	0	11364173	C	T
20	chr20:11364685:G:A	0	11364685	A	G
20	chr20:11364747:G:A	0	11364747	A	G
20	chr20:11364750:C:T	0	11364750	T	C
20	chr20:11364814:T:G	0	11364814	G	T
20	chr20:11364825:A:G	0	11364825	G	A
20	chr20:11365537:A:G	0	11365537	G	A
20	chr20:11366319:A:G	0	11366319	G	A
20	chr20:11366361:T:A	0	11366361	A	T
20	chr20:11366614:C:T	0	11366614	T	C
20	chr20:11366655:A:C	0	11366655	C	A
20	chr20:11366723:T:G	0	11366723	G	T
20	chr20:11366807:G:A	0	11366807	A	G
20	chr20:11367030:G:A	0	11367030	A	G
20	chr20:11367037:A:G	0	11367037	G	A
20	chr20:11367467:T:C	0	11367467	C	T
20	chr20:11368209:A:G	0	11368209	G	A
20	chr20:11368334:C:T	0	11368334	T	C
20	chr20:11368774:C:T	0	11368774	T	C
20	chr20:11368864:G:A	0	11368864	A	G
20	chr20:11368938:C:T	0	11368938	T	C
20	chr20:11369427:CACAT:C	0	11369427	C	CACAT
20	chr20:11369482:ACACT:A	0	11369482	A	ACACT
20	chr20:11369644:A:G	0	11369644	G	A
20	chr20:11369887:C:T	0	11369887	T	C
20	chr20:11369967:G:A	0	11369967	A	G
20	chr20:11370685:G:A	0	11370685	A	G
20	chr20:11370984:T:G	0	11370984	G	T
20	chr20:11371034:G:C	0	11371034	C	G
20	chr20:11371111:G:A	0	11371111	A	G
20	chr20:11371516:T:C	0	11371516	C	T
20	chr20:11371530:T:A	0	11371530	A	T
20	chr20:11371616:A:G	0	11371616	G	A
20	chr20:11372188:G:A	0	11372188	A	G
20	chr20:11372766:T:C	0	11372766	C	T
20	chr20:11372769:G:C	0	11372769	C	G
20	chr20:11373081:G:A	0	11373081	A	G
20	chr20:11373573:G:A	0	11373573	A	G
20	chr20:11373944:C:A	0	11373944	A	C
20	chr20:11373954:C:T	0	11373954	T	C
20	chr20:11375422:A:T	0	11375422	T	A
20	chr20:11375499:A:T	0	11375499	T	A
20	chr20:11376475:T:A	0	11376475	A	T
20	chr20:11376813:T:C	0	11376813	C	T
20	chr20:11376820:A:G	0	11376820	G	A
20	chr20:11376933:C:T	0	11376933	T	C
20	chr20:11378035:G:A	0	11378035	A	G
20	chr20:11378181:A:T	0	11378181	T	A
20	chr20:11378802:T:C	0	11378802	C	T
20	chr20:11379022:A:G	0	11379022	G	A
20	chr20:11379467:A:G	0	11379467	G	A
20	chr20:11379869:C:A	0	11379869	A	C
20	chr20:11380174:A:G	0	11380174	G	A
20	chr20:11380855:G:A	0	11380855	A	G
20	chr20:11380874:G:A	0	11380874	A	G
20	chr20:11381283:C:T	0	11381283	T	C
20	chr20:11381408:C:T	0	11381408	T	C
20	chr20:11382009:G:A	0	11382009	A	G
20	chr20:11382093:A:T	0	11382093	T	A
20	chr20:11382328:T:C	0	11382328	C	T
20	chr20:11382421:G:A	0	11382421	A	G
20	chr20:11382808:T:G	0	11382808	G	T
20	chr20:11382828:T:C	0	11382828	C	T
20	chr20:11383084:A:T	0	11383084	T	A
20	chr20:11383393:A:G	0	11383393	G	A
20	chr20:11383521:A:T	0	11383521	T	A
20	chr20:11383623:T:C	0	11383623	C	T
20	chr20:11383784:G:A	0	11383784	A	G
20	chr20:11384113:T:A	0	11384113	A	T
20	chr20:11384416:T:C	0	11384416	C	T
20	chr20:11384719:A:G	0	11384719	G	A
20	chr20:11384789:T:C	0	11384789	C	T
20	chr20:11385250:G:A	0	11385250	A	G
20	chr20:11386342:A:G	0	11386342	G	A
20	chr20:11386386:A:G	0	11386386	G	A
20	chr20:11386511:A:G	0	11386511	G	A
20	chr20:11386596:C:T	0	11386596	T	C
20	chr20:11387114:T:C	0	11387114	C	T
20	chr20:11387903:G:A	0	11387903	A	G
20	chr20:11388108:A:T	0	11388108	T	A
20	chr20:11388109:C:T	0	11388109	T	C
20	chr20:11388197:A:G	0	11388197	G	A
20	chr20:11388625:T:A	0	11388625	A	T
20	chr20:11389066:C:T	0	11389066	T	C
20	chr20:11389142:C:G	0	11389142	G	C
20	chr20:11389796:C:T	0	11389796	T	C
20	chr20:11390192:C:A	0	11390192	A	C
20	chr20:11390207:A:C	0	11390207	C	A
20	chr20:11391184:C:T	0	11391184	T	C
20	chr20:11391235:G:T	0	11391235	T	G
20	chr20:11392267:A:G	0	11392267	G	A
20	chr20:11392375:A:C	0	11392375	C	A
20	chr20:11392381:A:T	0	11392381	T	A
20	chr20:11392445:G:T	0	11392445	T	G
20	chr20:11392911:T:G	0	11392911	G	T
20	chr20:11393928:C:T	0	11393928	T	C
20	chr20:11393958:A:G	0	11393958	G	A
20	chr20:11393970:A:G	0	11393970	G	A
20	chr20:11394066:C:T	0	11394066	T	C
20	chr20:11394116:T:C	0	11394116	C	T
20	chr20:11394157:A:G	0	11394157	G	A
20	chr20:11394215:A:G	0	11394215	G	A
20	chr20:11395498:T:C	0	11395498	C	T
20	chr20:11395941:C:T	0	11395941	T	C
20	chr20:11396325:C:T	0	11396325	T	C
20	chr20:11396869:T:A	0	11396869	A	T
20	chr20:11397100:G:A	0	11397100	A	G
20	chr20:11397202:T:C	0	11397202	C	T
20	chr20:11397350:C:T	0	11397350	T	C
20	chr20:11399057:T:C	0	11399057	C	T
20	chr20:11399499:C:T	0	11399499	T	C
20	chr20:11399862:G:T	0	11399862	T	G
20	chr20:11400824:C:T	0	11400824	T	C
20	chr20:11400825:T:C	0	11400825	C	T
20	chr20:11400956:C:T	0	11400956	T	C
20	chr20:11401180:T:C	0	11401180	C	T
20	chr20:11401295:C:T	0	11401295	T	C
20	chr20:11401447:C:T	0	11401447	T	C
20	chr20:11401664:C:T	0	11401664	T	C
20	chr20:11402600:C:G	0	11402600	G	C
20	chr20:11402679:G:A	0	11402679	A	G
20	chr20:11402750:C:T	0	11402750	T	C
20	chr20:11402803:A:C	0	11402803	C	A
20	chr20:11402897:A:T	0	11402897	T	A
20	chr20:11403176:C:T	0	11403176	T	C
20	chr20:11404455:A:G	0	11404455	G	A
20	chr20:11405192:G:A	0	11405192	A	G
20	chr20:11407021:CTG:C	0	11407021	C	CTG
20	chr20:11407801:A:G	0	11407801	G	A
20	chr20:11408584:G:A	0	11408584	A	G
20	chr20:11408837:T:C	0	11408837	C	T
20	chr20:11409365:G:A	0	11409365	A	G
20	chr20:11409934:TA:T	0	11409934	T	TA
20	chr20:11410118:C:T	0	11410118	T	C
20	chr20:11410296:A:G	0	11410296	G	A
20	chr20:11410325:TTAA:T	0	11410325	T	TTAA
20	chr20:11410972:C:T	0	11410972	T	C
20	chr20:11411054:G:T	0	11411054	T	G
20	chr20:11411055:G:A	0	11411055	A	G
20	chr20:11411842:A:G	0	11411842	G	A
20	chr20:11412307:GAAGA:G	0	11412307	G	GAAGA
20	chr20:11412464:G:A	0	11412464	A	G
20	chr20:11413189:T:C	0	11413189	C	T
20	chr20:11413419:C:T	0	11413419	T	C
20	chr20:11413457:A:G	0	11413457	G	A
20	chr20:11414413:A:T	0	11414413	T	A
20	chr20:11415084:T:C	0	11415084	C	T
20	chr20:11415113:T:C	0	11415113	C	T
20	chr20:11415320:G:A	0	11415320	A	G
20	chr20:11415892:C:G	0	11415892	G	C
20	chr20:11416036:C:G	0	11416036	G	C
20	chr20:11416054:G:A	0	11416054	A	G
20	chr20:11416214:G:T	0	11416214	T	G
20	chr20:11416740:A:G	0	11416740	G	A
20	chr20:11416865:A:G	0	11416865	G	A
20	chr20:11417958:A:C	0	11417958	C	A
20	chr20:11417960:T:G	0	11417960	G	T
20	chr20:11418597:T:C	0	11418597	C	T
20	chr20:11419134:T:C	0	11419134	C	T
20	chr20:11419371:T:C	0	11419371	C	T
20	chr20:11419387:C:T	0	11419387	T	C
20	chr20:11420467:C:CCATGTGTTCT	0	11420467	CCATGTGTTCT	C
20	chr20:11420729:A:G	0	11420729	G	A
20	chr20:11421519:T:C	0	11421519	C	T
20	chr20:11421598:T:C	0	11421598	C	T
20	chr20:11422459:C:T	0	11422459	T	C
20	chr20:11422880:C:T	0	11422880	T	C
20	chr20:11423179:A:C	0	11423179	C	A
20	chr20:11424093:A:G	0	11424093	G	A
20	chr20:11424746:C:A	0	11424746	A	C
20	chr20:11425058:CCTT:C	0	11425058	C	CCTT
20	chr20:11425442:A:C	0	11425442	C	A
20	chr20:11425446:T:A	0	11425446	A	T
20	chr20:11426313:C:T	0	11426313	T	C
20	chr20:11426326:T:C	0	11426326	C	T
20	chr20:11426692:T:C	0	11426692	C	T
20	chr20:11427516:C:T	0	11427516	T	C
20	chr20:11427694:G:A	0	11427694	A	G
20	chr20:11427990:A:T	0	11427990	T	A
20	chr20:11428034:C:T	0	11428034	T	C
20	chr20:11428781:T:A	0	11428781	A	T
20	chr20:11430302:G:A	0	11430302	A	G
20	chr20:11430378:G:A	0	11430378	A	G
20	chr20:11430489:G:A	0	11430489	A	G
20	chr20:11430882:G:C	0	11430882	C	G
20	chr20:11431341:T:A	0	11431341	A	T
20	chr20:11432056:A:G	0	11432056	G	A
20	chr20:11432502:G:A	0	11432502	A	G
20	chr20:11433009:C:T	0	11433009	T	C
20	chr20:11434439:G:A	0	11434439	A	G
20	chr20:11434485:C:T	0	11434485	T	C
20	chr20:11434979:A:C	0	11434979	C	A
20	chr20:11435211:C:T	0	11435211	T	C
20	chr20:11435719:G:T	0	11435719	T	G
20	chr20:11436000:C:T	0	11436000	T	C
20	chr20:11436244:T:C	0	11436244	C	T
20	chr20:11436418:G:C	0	11436418	C	G
20	chr20:11437094:T:C	0	11437094	C	T
20	chr20:11437355:T:A	0	11437355	A	T
20	chr20:11437896:T:C	0	11437896	C	T
20	chr20:11438233:C:A	0	11438233	A	C
20	chr20:11438886:A:T	0	11438886	T	A
20	chr20:11439474:G:A	0	11439474	A	G
20	chr20:11439526:A:G	0	11439526	G	A
20	chr20:11440074:T:A	0	11440074	A	T
20	chr20:11440155:C:T	0	11440155	T	C
20	chr20:11440367:A:G	0	11440367	G	A
20	chr20:11440466:A:C	0	11440466	C	A
20	chr20:11440676:G:A	0	11440676	A	G
20	chr20:11440859:TTCATTATCAAAAGGAAG:T	0	11440859	T	TTCATTATCAAAAGGAAG
20	chr20:11441012:A:G	0	11441012	G	A
20	chr20:11441139:G:T	0	11441139	T	G
20	chr20:11441406:G:A	0	11441406	A	G
20	chr20:11441485:T:C	0	11441485	C	T
20	chr20:11442547:C:T	0	11442547	T	C
20	chr20:11442900:G:A	0	11442900	A	G
20	chr20:11443345:T:C	0	11443345	C	T
20	chr20:11443449:C:T	0	11443449	T	C
20	chr20:11444121:A:C	0	11444121	C	A
20	chr20:11444688:G:A	0	11444688	A	G
20	chr20:11445102:T:G	0	11445102	G	T
20	chr20:11445167:G:T	0	11445167	T	G
20	chr20:11445820:A:C	0	11445820	C	A
20	chr20:11446026:A:C	0	11446026	C	A
20	chr20:11446082:A:G	0	11446082	G	A
20	chr20:11446905:A:G	0	11446905	G	A
20	chr20:11447079:T:C	0	11447079	C	T
20	chr20:11447552:G:A	0	11447552	A	G
20	chr20:11447917:C:T	0	11447917	T	C
20	chr20:11447998:G:A	0	11447998	A	G
20	chr20:11448973:T:A	0	11448973	A	T
20	chr20:11449485:TC:T	0	11449485	T	TC
20	chr20:11449589:C:T	0	11449589	T	C
20	chr20:11449715:A:G	0	11449715	G	A
20	chr20:11449789:A:G	0	11449789	G	A
20	chr20:11449790:T:C	0	11449790	C	T
20	chr20:11450087:C:T	0	11450087	T	C
20	chr20:11450908:G:A	0	11450908	A	G
20	chr20:11453097:C:A	0	11453097	A	C
20	chr20:11453170:G:A	0	11453170	A	G
20	chr20:11453219:A:G	0	11453219	G	A
20	chr20:11453348:G:T	0	11453348	T	G
20	chr20:11454020:TA:T	0	11454020	T	TA
20	chr20:11454689:T:C	0	11454689	C	T
20	chr20:11455013:T:C	0	11455013	C	T
20	chr20:11455642:G:A	0	11455642	A	G
20	chr20:11456471:C:T	0	11456471	T	C
20	chr20:11457454:C:T	0	11457454	T	C
20	chr20:11458388:T:C	0	11458388	C	T
20	chr20:11458604:A:C	0	11458604	C	A
20	chr20:11458668:A:T	0	11458668	T	A
20	chr20:11459480:T:C	0	11459480	C	T
20	chr20:11459545:G:T	0	11459545	T	G
20	chr20:11460938:G:A	0	11460938	A	G
20	chr20:11461341:A:G	0	11461341	G	A
20	chr20:11461771:G:A	0	11461771	A	G
20	chr20:11462339:C:T	0	11462339	T	C
20	chr20:11462384:A:C	0	11462384	C	A
20	chr20:11463133:C:T	0	11463133	T	C
20	chr20:11463488:C:T	0	11463488	T	C
20	chr20:11464042:G:A	0	11464042	A	G
20	chr20:11465156:C:T	0	11465156	T	C
20	chr20:11465398:T:C	0	11465398	C	T
20	chr20:11465714:C:T	0	11465714	T	C
20	chr20:11465784:C:T	0	11465784	T	C
20	chr20:11465991:GT:G	0	11465991	G	GT
20	chr20:11466314:C:T	0	11466314	T	C
20	chr20:11467640:T:C	0	11467640	C	T
20	chr20:11468195:A:G	0	11468195	G	A
20	chr20:11468607:T:C	0	11468607	C	T
20	chr20:11468756:T:C	0	11468756	C	T
20	chr20:11469134:A:G	0	11469134	G	A
20	chr20:11469271:G:T	0	11469271	T	G
20	chr20:11469310:T:C	0	11469310	C	T
20	chr20:11469669:T:A	0	11469669	A	T
20	chr20:11469719:C:T	0	11469719	T	C
20	chr20:11469914:G:A	0	11469914	A	G
20	chr20:11469920:T:C	0	11469920	C	T
20	chr20:11470457:T:C	0	11470457	C	T
20	chr20:11470883:T:C	0	11470883	C	T
20	chr20:11471059:A:G	0	11471059	G	A
20	chr20:11471412:G:C	0	11471412	C	G
20	chr20:11472044:T:A	0	11472044	A	T
20	chr20:11472053:T:A	0	11472053	A	T
20	chr20:11472543:T:A	0	11472543	A	T
20	chr20:11473081:A:T	0	11473081	T	A
20	chr20:11473557:C:T	0	11473557	T	C
20	chr20:11473572:G:A	0	11473572	A	G
20	chr20:11474489:C:G	0	11474489	G	C
20	chr20:11474786:A:G	0	11474786	G	A
20	chr20:11474894:A:G	0	11474894	G	A
20	chr20:11475776:T:C	0	11475776	C	T
20	chr20:11475990:T:C	0	11475990	C	T
20	chr20:11476006:C:T	0	11476006	T	C
20	chr20:11477365:C:T	0	11477365	T	C
20	chr20:11477820:AAACT:A	0	11477820	A	AAACT
20	chr20:11478402:T:C	0	11478402	C	T
20	chr20:11478696:C:T	0	11478696	T	C
20	chr20:11478755:C:T	0	11478755	T	C
20	chr20:11479054:A:G	0	11479054	G	A
20	chr20:11479125:A:T	0	11479125	T	A
20	chr20:11479180:T:G	0	11479180	G	T
20	chr20:11479872:T:G	0	11479872	G	T
20	chr20:11480165:C:T	0	11480165	T	C
20	chr20:11480910:A:G	0	11480910	G	A
20	chr20:11481418:A:G	0	11481418	G	A
20	chr20:11481614:T:C	0	11481614	C	T
20	chr20:11481653:G:A	0	11481653	A	G
20	chr20:11482001:A:G	0	11482001	G	A
20	chr20:11482193:T:C	0	11482193	C	T
20	chr20:11482612:G:A	0	11482612	A	G
20	chr20:11482636:AT:A	0	11482636	A	AT
20	chr20:11483579:C:T	0	11483579	T	C
20	chr20:11483832:T:C	0	11483832	C	T
20	chr20:11484163:G:A	0	11484163	A	G
20	chr20:11484548:A:G	0	11484548	G	A
20	chr20:11484557:ATCATGGTAC:A	0	11484557	A	ATCATGGTAC
20	chr20:11484927:G:C	0	11484927	C	G
20	chr20:11484930:A:G	0	11484930	G	A
20	chr20:11485091:C:A	0	11485091	A	C
20	chr20:11485130:G:C	0	11485130	C	G
20	chr20:11485585:A:G	0	11485585	G	A
20	chr20:11486823:C:T	0	11486823	T	C
20	chr20:11487015:C:G	0	11487015	G	C
20	chr20:11487048:T:G	0	11487048	G	T
20	chr20:11488444:G:A	0	11488444	A	G
20	chr20:11489681:G:A	0	11489681	A	G
20	chr20:11490452:A:T	0	11490452	T	A
20	chr20:11491282:T:C	0	11491282	C	T
20	chr20:11491460:T:A	0	11491460	A	T
20	chr20:11491953:A:G	0	11491953	G	A
20	chr20:11492331:T:C	0	11492331	C	T
20	chr20:11492528:G:T	0	11492528	T	G
20	chr20:11492845:A:G	0	11492845	G	A
20	chr20:11492879:T:A	0	11492879	A	T
20	chr20:11493104:C:T	0	11493104	T	C
20	chr20:11493211:G:A	0	11493211	A	G
20	chr20:11493242:A:G	0	11493242	G	A
20	chr20:11493831:T:C	0	11493831	C	T
20	chr20:11493994:T:C	0	11493994	C	T
20	chr20:11495674:C:T	0	11495674	T	C
20	chr20:11495701:T:C	0	11495701	C	T
20	chr20:11496184:G:A	0	11496184	A	G
20	chr20:11496426:G:T	0	11496426	T	G
20	chr20:11496689:A:G	0	11496689	G	A
20	chr20:11496963:A:G	0	11496963	G	A
20	chr20:11497104:C:T	0	11497104	T	C
20	chr20:11498586:T:C	0	11498586	C	T
20	chr20:11498743:C:A	0	11498743	A	C
20	chr20:11499305:C:T	0	11499305	T	C
20	chr20:11499518:T:A	0	11499518	A	T
20	chr20:11500556:C:T	0	11500556	T	C
20	chr20:11500629:G:A	0	11500629	A	G
20	chr20:11501727:GAGA:G	0	11501727	G	GAGA
20	chr20:11501863:G:A	0	11501863	A	G
20	chr20:11503523:A:G	0	11503523	G	A
20	chr20:11504723:G:A	0	11504723	A	G
20	chr20:11505691:A:T	0	11505691	T	A
20	chr20:11506235:A:G	0	11506235	G	A
20	chr20:11508803:C:T	0	11508803	T	C
20	chr20:11508850:C:T	0	11508850	T	C
20	chr20:11509484:CTTCT:C	0	11509484	C	CTTCT
20	chr20:11509731:C:T	0	11509731	T	C
20	chr20:11509863:G:A	0	11509863	A	G
20	chr20:11511597:T:C	0	11511597	C	T
20	chr20:11511764:G:T	0	11511764	T	G
20	chr20:11512007:C:T	0	11512007	T	C
20	chr20:11513284:G:A	0	11513284	A	G
20	chr20:11513490:GCTC:G	0	11513490	G	GCTC
20	chr20:11513938:A:G	0	11513938	G	A
20	chr20:11514017:A:G	0	11514017	G	A
20	chr20:11514346:A:G	0	11514346	G	A
20	chr20:11514531:G:C	0	11514531	C	G
20	chr20:11514540:A:G	0	11514540	G	A
20	chr20:11516434:C:T	0	11516434	T	C
20	chr20:11516624:G:C	0	11516624	C	G
20	chr20:11517236:T:TA	0	11517236	TA	T
20	chr20:11518058:G:A	0	11518058	A	G
20	chr20:11518458:G:A	0	11518458	A	G
20	chr20:11518948:T:A	0	11518948	A	T
20	chr20:11519222:TTA:T	0	11519222	T	TTA
20	chr20:11519460:G:A	0	11519460	A	G
20	chr20:11520494:T:C	0	11520494	C	T
20	chr20:11521344:C:T	0	11521344	T	C
20	chr20:11521557:C:T	0	11521557	T	C
20	chr20:11521606:T:C	0	11521606	C	T
20	chr20:11525169:T:C	0	11525169	C	T
20	chr20:11526585:C:T	0	11526585	T	C
20	chr20:11527484:T:C	0	11527484	C	T
20	chr20:11528332:A:C	0	11528332	C	A
20	chr20:11528573:A:T	0	11528573	T	A
20	chr20:11528691:G:A	0	11528691	A	G
20	chr20:11529169:T:C	0	11529169	C	T
20	chr20:11529911:A:G	0	11529911	G	A
20	chr20:11530746:T:C	0	11530746	C	T
20	chr20:11531166:T:C	0	11531166	C	T
20	chr20:11534330:G:A	0	11534330	A	G
20	chr20:11534383:T:C	0	11534383	C	T
20	chr20:11534885:C:T	0	11534885	T	C
20	chr20:11536042:C:T	0	11536042	T	C
20	chr20:11536076:A:C	0	11536076	C	A
20	chr20:11536203:T:TAG	0	11536203	TAG	T
20	chr20:11537780:G:A	0	11537780	A	G
20	chr20:11537960:G:A	0	11537960	A	G
20	chr20:11539009:T:C	0	11539009	C	T
20	chr20:11539141:T:A	0	11539141	A	T
20	chr20:11541136:G:A	0	11541136	A	G
20	chr20:11542540:A:G	0	11542540	G	A
20	chr20:11543166:G:A	0	11543166	A	G
20	chr20:11543347:A:T	0	11543347	T	A
20	chr20:11543532:T:A	0	11543532	A	T
20	chr20:11544951:C:T	0	11544951	T	C
20	chr20:11545822:C:T	0	11545822	T	C
20	chr20:11546281:C:T	0	11546281	T	C
20	chr20:11546464:T:C	0	11546464	C	T
20	chr20:11546918:C:T	0	11546918	T	C
20	chr20:11548229:T:C	0	11548229	C	T
20	chr20:11548435:G:T	0	11548435	T	G
20	chr20:11548716:G:A	0	11548716	A	G
20	chr20:11549092:C:T	0	11549092	T	C
20	chr20:11549487:C:T	0	11549487	T	C
20	chr20:11549604:TC:T	0	11549604	T	TC
20	chr20:11549877:G:A	0	11549877	A	G
20	chr20:11550002:G:A	0	11550002	A	G
20	chr20:11550008:T:G	0	11550008	G	T
20	chr20:11550084:A:G	0	11550084	G	A
20	chr20:11550533:T:C	0	11550533	C	T
20	chr20:11550538:G:A	0	11550538	A	G
20	chr20:11550690:G:A	0	11550690	A	G
20	chr20:11551875:G:A	0	11551875	A	G
20	chr20:11552184:C:T	0	11552184	T	C
20	chr20:11552701:G:A	0	11552701	A	G
20	chr20:11553082:A:C	0	11553082	C	A
20	chr20:11553205:C:T	0	11553205	T	C
20	chr20:11553740:A:G	0	11553740	G	A
20	chr20:11555557:C:G	0	11555557	G	C
20	chr20:11555839:A:G	0	11555839	G	A
20	chr20:11556624:A:G	0	11556624	G	A
20	chr20:11557707:T:C	0	11557707	C	T
20	chr20:11558202:G:A	0	11558202	A	G
20	chr20:11558561:T:G	0	11558561	G	T
20	chr20:11559421:A:G	0	11559421	G	A
20	chr20:11560955:A:G	0	11560955	G	A
20	chr20:11561641:T:G	0	11561641	G	T
20	chr20:11561984:C:T	0	11561984	T	C
20	chr20:11564611:C:T	0	11564611	T	C
20	chr20:11565344:C:T	0	11565344	T	C
20	chr20:11566042:T:A	0	11566042	A	T
20	chr20:11566285:A:G	0	11566285	G	A
20	chr20:11566447:A:G	0	11566447	G	A
20	chr20:11567303:A:G	0	11567303	G	A
20	chr20:11568167:T:G	0	11568167	G	T
20	chr20:11569133:C:A	0	11569133	A	C
20	chr20:11569897:A:G	0	11569897	G	A
20	chr20:11570483:T:C	0	11570483	C	T
20	chr20:11570816:A:G	0	11570816	G	A
20	chr20:11571380:C:T	0	11571380	T	C
20	chr20:11571739:A:C	0	11571739	C	A
20	chr20:11572008:G:A	0	11572008	A	G
20	chr20:11572306:C:A	0	11572306	A	C
20	chr20:11572663:C:T	0	11572663	T	C
20	chr20:11573278:A:G	0	11573278	G	A
20	chr20:11573364:A:G	0	11573364	G	A
20	chr20:11573689:A:C	0	11573689	C	A
20	chr20:11573727:C:G	0	11573727	G	C
20	chr20:11574309:C:T	0	11574309	T	C
20	chr20:11574836:G:A	0	11574836	A	G
20	chr20:11575063:T:C	0	11575063	C	T
20	chr20:11575702:C:T	0	11575702	T	C
20	chr20:11576115:A:G	0	11576115	G	A
20	chr20:11576159:A:G	0	11576159	G	A
20	chr20:11576694:C:T	0	11576694	T	C
20	chr20:11578962:T:C	0	11578962	C	T
20	chr20:11579331:A:G	0	11579331	G	A
20	chr20:11579777:A:T	0	11579777	T	A
20	chr20:11580020:GTTAA:G	0	11580020	G	GTTAA
20	chr20:11580488:T:C	0	11580488	C	T
20	chr20:11581153:G:T	0	11581153	T	G
20	chr20:11582310:G:C	0	11582310	C	G
20	chr20:11582380:G:A	0	11582380	A	G
20	chr20:11584916:G:A	0	11584916	A	G
20	chr20:11585864:A:G	0	11585864	G	A
20	chr20:11586401:T:G	0	11586401	G	T
20	chr20:11586811:A:C	0	11586811	C	A
20	chr20:11587925:T:C	0	11587925	C	T
20	chr20:11588200:A:G	0	11588200	G	A
20	chr20:11588600:G:A	0	11588600	A	G
20	chr20:11588731:C:T	0	11588731	T	C
20	chr20:11589420:C:T	0	11589420	T	C
20	chr20:11590021:C:T	0	11590021	T	C
20	chr20:11590479:G:A	0	11590479	A	G
20	chr20:11590507:A:G	0	11590507	G	A
20	chr20:11590558:G:A	0	11590558	A	G
20	chr20:11591261:G:A	0	11591261	A	G
20	chr20:11591649:G:A	0	11591649	A	G
20	chr20:11592157:C:T	0	11592157	T	C
20	chr20:11592224:T:A	0	11592224	A	T
20	chr20:11592576:T:G	0	11592576	G	T
20	chr20:11593020:C:G	0	11593020	G	C
20	chr20:11593188:G:C	0	11593188	C	G
20	chr20:11594022:G:A	0	11594022	A	G
20	chr20:11594069:C:T	0	11594069	T	C
20	chr20:11594767:G:A	0	11594767	A	G
20	chr20:11594825:G:A	0	11594825	A	G
20	chr20:11595314:T:C	0	11595314	C	T
20	chr20:11595348:C:T	0	11595348	T	C
20	chr20:11596508:T:C	0	11596508	C	T
20	chr20:11596751:T:C	0	11596751	C	T
20	chr20:11596947:T:C	0	11596947	C	T
20	chr20:11597140:C:T	0	11597140	T	C
20	chr20:11597216:T:A	0	11597216	A	T
20	chr20:11598218:T:C	0	11598218	C	T
20	chr20:11598712:C:T	0	11598712	T	C
20	chr20:11598873:C:A	0	11598873	A	C
20	chr20:11599171:A:G	0	11599171	G	A
20	chr20:11599186:A:G	0	11599186	G	A
20	chr20:11599391:G:A	0	11599391	A	G
20	chr20:11599572:A:G	0	11599572	G	A
20	chr20:11599688:T:C	0	11599688	C	T
20	chr20:11599888:A:T	0	11599888	T	A
20	chr20:11599910:T:G	0	11599910	G	T
20	chr20:11600197:T:C	0	11600197	C	T
20	chr20:11600275:A:G	0	11600275	G	A
20	chr20:11600415:C:A	0	11600415	A	C
20	chr20:11600463:G:A	0	11600463	A	G
20	chr20:11601289:T:C	0	11601289	C	T
20	chr20:11601421:T:C	0	11601421	C	T
20	chr20:11601693:T:C	0	11601693	C	T
20	chr20:11601758:A:T	0	11601758	T	A
20	chr20:11601797:T:A	0	11601797	A	T
20	chr20:11602964:G:C	0	11602964	C	G
20	chr20:11603353:A:T	0	11603353	T	A
20	chr20:11603773:A:G	0	11603773	G	A
20	chr20:11603917:T:C	0	11603917	C	T
20	chr20:11603988:G:A	0	11603988	A	G
20	chr20:11604305:C:T	0	11604305	T	C
20	chr20:11604320:G:A	0	11604320	A	G
20	chr20:11604698:AG:A	0	11604698	A	AG
20	chr20:11604749:C:A	0	11604749	A	C
20	chr20:11604903:T:C	0	11604903	C	T
20	chr20:11604942:A:G	0	11604942	G	A
20	chr20:11605167:G:A	0	11605167	A	G
20	chr20:11605402:C:A	0	11605402	A	C
20	chr20:11605520:G:A	0	11605520	A	G
20	chr20:11605589:A:G	0	11605589	G	A
20	chr20:11605619:C:T	0	11605619	T	C
20	chr20:11606228:G:A	0	11606228	A	G
20	chr20:11608169:T:C	0	11608169	C	T
20	chr20:11608892:A:G	0	11608892	G	A
20	chr20:11609802:T:C	0	11609802	C	T
20	chr20:11609819:T:G	0	11609819	G	T
20	chr20:11610773:A:G	0	11610773	G	A
20	chr20:11610827:C:T	0	11610827	T	C
20	chr20:11612259:T:C	0	11612259	C	T
20	chr20:11614943:T:G	0	11614943	G	T
20	chr20:11615565:A:G	0	11615565	G	A
20	chr20:11616008:T:G	0	11616008	G	T
20	chr20:11616107:G:A	0	11616107	A	G
20	chr20:11616788:G:A	0	11616788	A	G
20	chr20:11617290:G:T	0	11617290	T	G
20	chr20:11617323:T:C	0	11617323	C	T
20	chr20:11618298:C:T	0	11618298	T	C
20	chr20:11618552:T:C	0	11618552	C	T
20	chr20:11618981:A:G	0	11618981	G	A
20	chr20:11619005:T:C	0	11619005	C	T
20	chr20:11619186:T:C	0	11619186	C	T
20	chr20:11621031:C:T	0	11621031	T	C
20	chr20:11621032:A:G	0	11621032	G	A
20	chr20:11621354:C:G	0	11621354	G	C
20	chr20:11621355:A:G	0	11621355	G	A
20	chr20:11621383:T:C	0	11621383	C	T
20	chr20:11622219:G:A	0	11622219	A	G
20	chr20:11624023:C:T	0	11624023	T	C
20	chr20:11624318:A:C	0	11624318	C	A
20	chr20:11625289:T:G	0	11625289	G	T
20	chr20:11625977:T:C	0	11625977	C	T
20	chr20:11626000:A:T	0	11626000	T	A
20	chr20:11626439:A:G	0	11626439	G	A
20	chr20:11627323:A:G	0	11627323	G	A
20	chr20:11627483:G:A	0	11627483	A	G
20	chr20:11627830:T:A	0	11627830	A	T
20	chr20:11627906:T:A	0	11627906	A	T
20	chr20:11629806:A:G	0	11629806	G	A
20	chr20:11630374:A:C	0	11630374	C	A
20	chr20:11631009:G:T	0	11631009	T	G
20	chr20:11631043:A:T	0	11631043	T	A
20	chr20:11631675:A:T	0	11631675	T	A
20	chr20:11631733:A:C	0	11631733	C	A
20	chr20:11632552:G:A	0	11632552	A	G
20	chr20:11639669:C:T	0	11639669	T	C
20	chr20:11640092:G:A	0	11640092	A	G
20	chr20:11640948:A:T	0	11640948	T	A
20	chr20:11642289:G:A	0	11642289	A	G
20	chr20:11643032:T:G	0	11643032	G	T
20	chr20:11643336:T:C	0	11643336	C	T
20	chr20:11643589:G:T	0	11643589	T	G
20	chr20:11645424:CT:C	0	11645424	C	CT
20	chr20:11645552:C:A	0	11645552	A	C
20	chr20:11646226:C:G	0	11646226	G	C
20	chr20:11646233:C:T	0	11646233	T	C
20	chr20:11646336:G:C	0	11646336	C	G
20	chr20:11646610:G:C	0	11646610	C	G
20	chr20:11647092:A:G	0	11647092	G	A
20	chr20:11647480:C:T	0	11647480	T	C
20	chr20:11648586:C:T	0	11648586	T	C
20	chr20:11648682:C:T	0	11648682	T	C
20	chr20:11649164:G:A	0	11649164	A	G
20	chr20:11649983:C:T	0	11649983	T	C
20	chr20:11650665:A:G	0	11650665	G	A
20	chr20:11651199:C:G	0	11651199	G	C
20	chr20:11653189:G:GT	0	11653189	GT	G
20	chr20:11654223:G:C	0	11654223	C	G
20	chr20:11654395:T:C	0	11654395	C	T
20	chr20:11654445:A:T	0	11654445	T	A
20	chr20:11655037:AT:A	0	11655037	A	AT
20	chr20:11655393:C:A	0	11655393	A	C
20	chr20:11655909:T:C	0	11655909	C	T
20	chr20:11657101:A:G	0	11657101	G	A
20	chr20:11657961:A:T	0	11657961	T	A
20	chr20:11657968:T:C	0	11657968	C	T
20	chr20:11659416:T:C	0	11659416	C	T
20	chr20:11660235:AC:A	0	11660235	A	AC
20	chr20:11661308:C:A	0	11661308	A	C
20	chr20:11661446:T:C	0	11661446	C	T
20	chr20:11662535:G:A	0	11662535	A	G
20	chr20:11662909:A:G	0	11662909	G	A
20	chr20:11663169:G:A	0	11663169	A	G
20	chr20:11663392:C:G	0	11663392	G	C
20	chr20:11663500:A:T	0	11663500	T	A
20	chr20:11665158:T:C	0	11665158	C	T
20	chr20:11667934:G:A	0	11667934	A	G
20	chr20:11668012:G:A	0	11668012	A	G
20	chr20:11668206:C:T	0	11668206	T	C
20	chr20:11668461:A:C	0	11668461	C	A
20	chr20:11668761:A:G	0	11668761	G	A
20	chr20:11668968:C:T	0	11668968	T	C
20	chr20:11669394:A:G	0	11669394	G	A
20	chr20:11670215:A:G	0	11670215	G	A
20	chr20:11670235:C:T	0	11670235	T	C
20	chr20:11670986:C:T	0	11670986	T	C
20	chr20:11671046:G:T	0	11671046	T	G
20	chr20:11671508:G:C	0	11671508	C	G
20	chr20:11671638:T:C	0	11671638	C	T
20	chr20:11672276:T:C	0	11672276	C	T
20	chr20:11672310:T:C	0	11672310	C	T
20	chr20:11672918:G:A	0	11672918	A	G
20	chr20:11673688:A:G	0	11673688	G	A
20	chr20:11674609:A:T	0	11674609	T	A
20	chr20:11674758:T:C	0	11674758	C	T
20	chr20:11675178:A:C	0	11675178	C	A
20	chr20:11675607:C:T	0	11675607	T	C
20	chr20:11675995:T:A	0	11675995	A	T
20	chr20:11676109:C:G	0	11676109	G	C
20	chr20:11676210:A:G	0	11676210	G	A
20	chr20:11676780:G:T	0	11676780	T	G
20	chr20:11677559:T:C	0	11677559	C	T
20	chr20:11677684:C:T	0	11677684	T	C
20	chr20:11678171:G:C	0	11678171	C	G
20	chr20:11678406:G:A	0	11678406	A	G
20	chr20:11680098:T:C	0	11680098	C	T
20	chr20:11680421:G:A	0	11680421	A	G
20	chr20:11680566:T:C	0	11680566	C	T
20	chr20:11681105:A:G	0	11681105	G	A
20	chr20:11681111:T:C	0	11681111	C	T
20	chr20:11682226:T:G	0	11682226	G	T
20	chr20:11684045:A:G	0	11684045	G	A
20	chr20:11684935:A:C	0	11684935	C	A
20	chr20:11685278:A:C	0	11685278	C	A
20	chr20:11685659:C:G	0	11685659	G	C
20	chr20:11685878:T:C	0	11685878	C	T
20	chr20:11686332:T:A	0	11686332	A	T
20	chr20:11686459:A:G	0	11686459	G	A
20	chr20:11686488:C:T	0	11686488	T	C
20	chr20:11686570:G:T	0	11686570	T	G
20	chr20:11687019:C:G	0	11687019	G	C
20	chr20:11688005:C:T	0	11688005	T	C
20	chr20:11688538:T:C	0	11688538	C	T
20	chr20:11689173:T:A	0	11689173	A	T
20	chr20:11691758:A:G	0	11691758	G	A
20	chr20:11692067:A:G	0	11692067	G	A
20	chr20:11692731:C:G	0	11692731	G	C
20	chr20:11693169:G:A	0	11693169	A	G
20	chr20:11694738:G:A	0	11694738	A	G
20	chr20:11694942:T:C	0	11694942	C	T
20	chr20:11695707:C:A	0	11695707	A	C
```
