## Supplementary material for "Characterization of shared and ancestry-specific signals driving complex traits using multi-ancestry fine-mapping": mesusieoutput

```
                 eur          afr      eur_afr
   [1,] 0.0002065284 0.0002113094 6.876569e-05
   [2,] 0.0002076346 0.0002113911 6.941820e-05
   [3,] 0.0002064622 0.0002113544 6.867087e-05
   [4,] 0.0001957557 0.0002113622 6.502135e-05
   [5,] 0.0001876296 0.0002113299 6.273838e-05
   [6,] 0.0001877164 0.0002113623 6.241623e-05
   [7,] 0.0001977942 0.0002113549 6.587414e-05
   [8,] 0.0002406037 0.0002113435 8.022103e-05
   [9,] 0.0002118199 0.0002113668 7.020035e-05
  [10,] 0.0001582724 0.0002113375 5.295187e-05
  [11,] 0.0002331112 0.0002113815 7.912114e-05
  [12,] 0.0002655208 0.0002113440 8.850888e-05
  [13,] 0.0002177290 0.0002113553 7.248289e-05
  [14,] 0.0002298786 0.0002113456 7.684869e-05
  [15,] 0.0001681288 0.0002113299 5.626322e-05
  [16,] 0.0002019201 0.0002113238 6.740870e-05
  [17,] 0.0002038968 0.0002113265 6.811306e-05
  [18,] 0.0002019728 0.0002113621 6.668481e-05
  [19,] 0.0002066973 0.0002113461 6.878607e-05
  [20,] 0.0002361994 0.0002113447 7.890463e-05
  [21,] 0.0002214734 0.0002113465 7.313249e-05
  [22,] 0.0002185327 0.0002113763 7.188537e-05
  [23,] 0.0002154778 0.0002113545 7.185972e-05
  [24,] 0.0002294628 0.0002113462 7.674152e-05
  [25,] 0.0002083590 0.0002113280 6.905145e-05
  [26,] 0.0002222150 0.0002113469 7.433974e-05
  [27,] 0.0001581101 0.0002113168 5.275564e-05
  [28,] 0.0001580102 0.0002113038 5.269139e-05
  [29,] 0.0002127974 0.0002113083 7.092955e-05
  [30,] 0.0001636829 0.0002113484 5.462543e-05
  [31,] 0.0002134498 0.0002113254 7.075527e-05
  [32,] 0.0001641787 0.0002113484 5.479336e-05
  [33,] 0.0002188805 0.0002113540 7.295446e-05
  [34,] 0.0001634607 0.0002113484 5.454982e-05
  [35,] 0.0001473843 0.0002113125 4.913255e-05
  [36,] 0.0002057370 0.0002113528 6.855821e-05
  [37,] 0.0001629198 0.0002113476 5.435730e-05
  [38,] 0.0001633498 0.0002113476 5.450324e-05
  [39,] 0.0001473338 0.0002113127 4.911667e-05
  [40,] 0.0002114259 0.0002113151 7.030942e-05
  [41,] 0.0001646894 0.0002113468 5.494821e-05
  [42,] 0.0001473512 0.0002113131 4.910529e-05
  [43,] 0.0001577425 0.0002113111 5.256873e-05
  [44,] 0.0001592039 0.0002113035 5.307577e-05
  [45,] 0.0001628178 0.0002113478 5.432442e-05
  [46,] 0.0001640390 0.0002113474 5.473498e-05
  [47,] 0.0002275150 0.0002113074 7.597033e-05
  [48,] 0.0001840994 0.0002113094 6.146435e-05
  [49,] 0.0001586468 0.0002113301 5.271110e-05
  [50,] 0.0002099657 0.0002113178 6.977472e-05
  [51,] 0.0001717499 0.0002113498 5.735489e-05
  [52,] 0.0001458519 0.0002113460 4.855314e-05
  [53,] 0.0001471641 0.0002113461 4.895785e-05
  [54,] 0.0002309273 0.0002113124 7.658559e-05
  [55,] 0.0001555240 0.0002113636 5.193037e-05
  [56,] 0.0001469298 0.0002113467 4.887653e-05
  [57,] 0.0001597850 0.0002113771 5.284850e-05
  [58,] 0.0001961357 0.0002113215 6.505610e-05
  [59,] 0.0001588515 0.0002113772 5.255298e-05
  [60,] 0.0001561238 0.0002113719 5.216158e-05
  [61,] 0.0001596412 0.0002113775 5.280197e-05
  [62,] 0.0001590128 0.0002113845 5.258587e-05
  [63,] 0.0001584324 0.0002113655 5.245148e-05
  [64,] 0.0001587383 0.0002113886 5.248986e-05
  [65,] 0.0001637018 0.0002114165 5.398365e-05
  [66,] 0.0001587611 0.0002113750 5.253053e-05
  [67,] 0.0001937221 0.0002113582 6.429424e-05
  [68,] 0.0001458862 0.0002114573 4.880295e-05
  [69,] 0.0001750456 0.0002115002 5.730753e-05
  [70,] 0.0001505556 0.0002113090 5.020301e-05
  [71,] 0.0001932307 0.0002113197 6.449580e-05
  [72,] 0.0002098593 0.0002113444 7.056626e-05
  [73,] 0.0001949598 0.0002113464 6.498556e-05
  [74,] 0.0003014663 0.0002113373 9.959106e-05
  [75,] 0.0002001217 0.0002113247 6.667460e-05
  [76,] 0.0001557981 0.0002113582 5.168081e-05
  [77,] 0.0002659484 0.0002113093 8.913758e-05
  [78,] 0.0002007379 0.0002113368 6.689188e-05
  [79,] 0.0003037474 0.0002113290 1.010584e-04
  [80,] 0.0002438509 0.0002113340 8.196754e-05
  [81,] 0.0003047363 0.0002113379 1.000451e-04
  [82,] 0.0001941123 0.0002113534 6.462319e-05
  [83,] 0.0004578588 0.0002113814 1.485462e-04
  [84,] 0.0002009269 0.0002113450 6.697103e-05
  [85,] 0.0002009459 0.0002113552 6.695504e-05
  [86,] 0.0002010099 0.0002113548 6.697067e-05
  [87,] 0.0002304473 0.0002113869 7.557927e-05
  [88,] 0.0003150126 0.0002113078 1.053440e-04
  [89,] 0.0002010369 0.0002113550 6.697877e-05
  [90,] 0.0002010040 0.0002113542 6.697234e-05
  [91,] 0.0001950923 0.0002113565 6.442392e-05
  [92,] 0.0001996156 0.0002113268 6.654103e-05
  [93,] 0.0006052305 0.0002113135 2.004978e-04
  [94,] 0.0002021619 0.0002113674 6.662924e-05
  [95,] 0.0002001447 0.0002113320 6.671184e-05
  [96,] 0.0002000816 0.0002113321 6.669031e-05
  [97,] 0.0002788351 0.0002113192 9.355708e-05
  [98,] 0.0002001542 0.0002113322 6.671608e-05
  [99,] 0.0002002695 0.0002113666 6.602292e-05
 [100,] 0.0002001449 0.0002113321 6.671179e-05
 [101,] 0.0005297618 0.0002113219 1.737757e-04
 [102,] 0.0005414075 0.0002113110 1.786752e-04
 [103,] 0.0005329721 0.0002113117 1.758126e-04
 [104,] 0.0001538507 0.0002113485 5.121809e-05
 [105,] 0.0001920599 0.0002113708 6.333176e-05
 [106,] 0.0001965276 0.0002113569 6.488955e-05
 [107,] 0.0005263304 0.0002113143 1.733491e-04
 [108,] 0.0004236556 0.0002113411 1.414598e-04
 [109,] 0.0004958100 0.0002113109 1.636979e-04
 [110,] 0.0004907220 0.0002113112 1.619881e-04
 [111,] 0.0005019679 0.0002113114 1.656649e-04
 [112,] 0.0004948482 0.0002113113 1.633313e-04
 [113,] 0.0004901029 0.0002113111 1.617916e-04
 [114,] 0.0002681150 0.0002113194 8.994965e-05
 [115,] 0.0004799025 0.0002113129 1.582592e-04
 [116,] 0.0004934352 0.0002113128 1.636923e-04
 [117,] 0.0004805589 0.0002113127 1.594323e-04
 [118,] 0.0004720644 0.0002113126 1.557148e-04
 [119,] 0.0004708085 0.0002113128 1.552804e-04
 [120,] 0.0004701053 0.0002113281 1.558524e-04
 [121,] 0.0004707269 0.0002113105 1.554726e-04
 [122,] 0.0004668011 0.0002113278 1.548253e-04
 [123,] 0.0004767145 0.0002113109 1.574045e-04
 [124,] 0.0004680607 0.0002113106 1.545876e-04
 [125,] 0.0004803669 0.0002113319 1.587405e-04
 [126,] 0.0004683789 0.0002113100 1.547576e-04
 [127,] 0.0004823922 0.0002113342 1.592030e-04
 [128,] 0.0004776675 0.0002113107 1.576972e-04
 [129,] 0.0004921579 0.0002113086 1.627653e-04
 [130,] 0.0004797761 0.0002113106 1.584009e-04
 [131,] 0.0004671733 0.0002113106 1.542532e-04
 [132,] 0.0001510937 0.0002113543 5.036655e-05
 [133,] 0.0004683675 0.0002113113 1.545793e-04
 [134,] 0.0004168893 0.0002113171 1.373061e-04
 [135,] 0.0004488656 0.0002113120 1.490939e-04
 [136,] 0.0004853293 0.0002113170 1.596395e-04
 [137,] 0.0001843322 0.0002113590 6.091018e-05
 [138,] 0.0004669773 0.0002113116 1.553885e-04
 [139,] 0.0002801193 0.0002113142 9.259100e-05
 [140,] 0.0001931057 0.0002113506 6.441186e-05
 [141,] 0.0004623000 0.0002113117 1.525452e-04
 [142,] 0.0002486862 0.0002113144 8.348053e-05
 [143,] 0.0004646515 0.0002113111 1.533704e-04
 [144,] 0.0004555589 0.0002113111 1.503878e-04
 [145,] 0.0004636730 0.0002113113 1.530308e-04
 [146,] 0.0002559634 0.0002113272 8.627657e-05
 [147,] 0.0002656803 0.0002113269 8.958628e-05
 [148,] 0.0004548078 0.0002113305 1.504570e-04
 [149,] 0.0001882076 0.0002113442 6.216831e-05
 [150,] 0.0001906333 0.0002113432 6.296431e-05
 [151,] 0.0001802576 0.0002113522 5.953945e-05
 [152,] 0.0001793635 0.0002113506 5.925981e-05
 [153,] 0.0001787379 0.0002113160 5.929115e-05
 [154,] 0.0001779436 0.0002113262 5.893325e-05
 [155,] 0.0001812008 0.0002113448 5.989397e-05
 [156,] 0.0001808198 0.0002113611 5.975553e-05
 [157,] 0.0004416993 0.0002113123 1.466960e-04
 [158,] 0.0001711242 0.0002113191 5.676509e-05
 [159,] 0.0001517655 0.0002113594 5.063053e-05
 [160,] 0.0001666267 0.0002113454 5.515372e-05
 [161,] 0.0001746781 0.0002113520 5.773562e-05
 [162,] 0.0001781904 0.0002113500 5.888374e-05
 [163,] 0.0001943172 0.0002113536 6.468541e-05
 [164,] 0.0002612623 0.0002113540 8.718828e-05
 [165,] 0.0004771949 0.0002113104 1.575696e-04
 [166,] 0.0001763300 0.0002113564 5.833071e-05
 [167,] 0.0004419254 0.0002113124 1.467369e-04
 [168,] 0.0001823493 0.0002113524 6.077706e-05
 [169,] 0.0004291467 0.0002113110 1.417062e-04
 [170,] 0.0004454195 0.0002113101 1.471379e-04
 [171,] 0.0004401636 0.0002113126 1.461078e-04
 [172,] 0.0004333232 0.0002113098 1.431925e-04
 [173,] 0.0003596141 0.0002113153 1.185860e-04
 [174,] 0.0003283880 0.0002113131 1.084606e-04
 [175,] 0.0003289436 0.0002113135 1.086206e-04
 [176,] 0.0003228294 0.0002113154 1.069721e-04
 [177,] 0.0003374269 0.0002113136 1.114012e-04
 [178,] 0.0001572121 0.0002113684 5.209391e-05
 [179,] 0.0002025645 0.0002113564 6.754811e-05
 [180,] 0.0003454382 0.0002113128 1.144028e-04
 [181,] 0.0003507451 0.0002113110 1.163314e-04
 [182,] 0.0001921992 0.0002113541 6.411801e-05
 [183,] 0.0003677610 0.0002113128 1.217710e-04
 [184,] 0.0003578574 0.0002113234 1.179310e-04
 [185,] 0.0002776062 0.0002113206 9.321924e-05
 [186,] 0.0003186648 0.0002113356 1.045049e-04
 [187,] 0.0003328160 0.0002113249 1.094448e-04
 [188,] 0.0002021895 0.0002113559 6.741334e-05
 [189,] 0.0004009418 0.0002113509 1.307796e-04
 [190,] 0.0001672366 0.0002113520 5.539607e-05
 [191,] 0.0003734721 0.0002113797 1.212145e-04
 [192,] 0.0003654777 0.0002113796 1.186589e-04
 [193,] 0.0002002851 0.0002113342 6.675643e-05
 [194,] 0.0002021455 0.0002113607 6.741596e-05
 [195,] 0.0002026521 0.0002113592 6.759540e-05
 [196,] 0.0002024472 0.0002113576 6.751372e-05
 [197,] 0.0003503767 0.0002113808 1.138038e-04
 [198,] 0.0002022375 0.0002113592 6.744563e-05
 [199,] 0.0003582032 0.0002114373 1.154377e-04
 [200,] 0.0003685030 0.0002114378 1.186851e-04
 [201,] 0.0002031093 0.0002113592 6.775618e-05
 [202,] 0.0003648000 0.0002114230 1.177621e-04
 [203,] 0.0001724009 0.0002113588 5.703476e-05
 [204,] 0.0001912291 0.0002113562 6.316615e-05
 [205,] 0.0003654072 0.0002114254 1.179127e-04
 [206,] 0.0003660582 0.0002114244 1.181360e-04
 [207,] 0.0003688185 0.0002114255 1.189920e-04
 [208,] 0.0003695965 0.0002113995 1.197503e-04
 [209,] 0.0003614165 0.0002114280 1.166046e-04
 [210,] 0.0001508168 0.0002113486 5.027592e-05
 [211,] 0.0003560202 0.0002114021 1.153719e-04
 [212,] 0.0001710072 0.0002113651 5.654941e-05
 [213,] 0.0004069012 0.0002113800 1.321274e-04
 [214,] 0.0001632519 0.0002113582 5.407611e-05
 [215,] 0.0002618866 0.0002113446 8.595199e-05
 [216,] 0.0003110691 0.0002114140 1.008861e-04
 [217,] 0.0002030068 0.0002113592 6.771976e-05
 [218,] 0.0003254132 0.0002114182 1.053616e-04
 [219,] 0.0003236542 0.0002113675 1.056977e-04
 [220,] 0.0002030068 0.0002113592 6.771976e-05
 [221,] 0.0001621363 0.0002113857 5.360589e-05
 [222,] 0.0002753341 0.0002113094 9.214230e-05
 [223,] 0.0002608514 0.0002113163 8.708472e-05
 [224,] 0.0001737094 0.0002113449 5.750614e-05
 [225,] 0.0001509281 0.0002113510 5.028577e-05
 [226,] 0.0002160790 0.0002113922 7.117765e-05
 [227,] 0.0001509438 0.0002113444 5.031259e-05
 [228,] 0.0002762905 0.0002113563 9.330839e-05
 [229,] 0.0002601016 0.0002113504 8.673725e-05
 [230,] 0.0002111217 0.0002113564 7.044963e-05
 [231,] 0.0003791405 0.0002113585 1.237733e-04
 [232,] 0.0001695968 0.0002113263 5.623159e-05
 [233,] 0.0001754630 0.0002113263 5.814622e-05
 [234,] 0.0001746215 0.0002113232 5.789994e-05
 [235,] 0.0001782471 0.0002113268 5.905188e-05
 [236,] 0.0001734170 0.0002113266 5.747609e-05
 [237,] 0.0001776754 0.0002113284 5.885083e-05
 [238,] 0.0001755070 0.0002113297 5.813291e-05
 [239,] 0.0001748224 0.0002113266 5.793532e-05
 [240,] 0.0001763367 0.0002113531 5.827851e-05
 [241,] 0.0001783792 0.0002113250 5.911198e-05
 [242,] 0.0001800956 0.0002113253 5.966992e-05
 [243,] 0.0002914489 0.0002113263 9.618788e-05
 [244,] 0.0001748180 0.0002113261 5.793745e-05
 [245,] 0.0001739005 0.0002113267 5.763263e-05
 [246,] 0.0001751852 0.0002113267 5.805212e-05
 [247,] 0.0001756635 0.0002113279 5.819822e-05
 [248,] 0.0003067053 0.0002113237 1.013074e-04
 [249,] 0.0003496518 0.0002113477 1.174804e-04
 [250,] 0.0001684275 0.0002113775 5.561635e-05
 [251,] 0.0001627841 0.0002113599 5.384872e-05
 [252,] 0.0001625032 0.0002113583 5.376426e-05
 [253,] 0.0004452288 0.0002113545 1.453097e-04
 [254,] 0.0001617375 0.0002113391 5.371790e-05
 [255,] 0.0003767365 0.0002113741 1.225895e-04
 [256,] 0.0002689890 0.0002113274 8.883122e-05
 [257,] 0.0003617586 0.0002113499 1.211165e-04
 [258,] 0.0002065745 0.0002113567 6.890091e-05
 [259,] 0.0002675151 0.0002113260 8.839617e-05
 [260,] 0.0003532010 0.0002113850 1.147932e-04
 [261,] 0.0002024654 0.0002113359 6.745898e-05
 [262,] 0.0002025335 0.0002113348 6.747440e-05
 [263,] 0.0002025375 0.0002113328 6.747742e-05
 [264,] 0.0001554214 0.0002113372 5.166674e-05
 [265,] 0.0002613448 0.0002113272 8.634205e-05
 [266,] 0.0002023979 0.0002113260 6.744249e-05
 [267,] 0.0001479168 0.0002113404 4.930724e-05
 [268,] 0.0002024860 0.0002113269 6.746295e-05
 [269,] 0.0002072425 0.0002113587 6.915019e-05
 [270,] 0.0001694228 0.0002113576 5.626665e-05
 [271,] 0.0002066192 0.0002113590 6.893457e-05
 [272,] 0.0003121823 0.0002113461 1.024444e-04
 [273,] 0.0002995769 0.0002113475 9.836624e-05
 [274,] 0.0002415917 0.0002113283 7.986205e-05
 [275,] 0.0001856622 0.0002113532 6.191857e-05
 [276,] 0.0002033449 0.0002113342 6.778490e-05
 [277,] 0.0005521344 0.0002113174 1.837850e-04
 [278,] 0.0003010700 0.0002113092 1.007912e-04
 [279,] 0.0003773132 0.0002113148 1.265675e-04
 [280,] 0.0002060488 0.0002113352 6.864746e-05
 [281,] 0.0001859275 0.0002113030 6.192699e-05
 [282,] 0.0003770793 0.0002113603 1.243583e-04
 [283,] 0.0002059853 0.0002113347 6.863886e-05
 [284,] 0.0001853681 0.0002113184 6.170393e-05
 [285,] 0.0001925270 0.0002113558 6.458669e-05
 [286,] 0.0001797942 0.0002113196 5.986348e-05
 [287,] 0.0002520680 0.0002113683 8.322537e-05
 [288,] 0.0001918492 0.0002113309 6.364556e-05
 [289,] 0.0001943847 0.0002113306 6.448472e-05
 [290,] 0.0002029982 0.0002113296 6.745877e-05
 [291,] 0.0001893066 0.0002113305 6.281690e-05
 [292,] 0.0001859129 0.0002113612 6.131097e-05
 [293,] 0.0001856420 0.0002113373 6.152344e-05
 [294,] 0.0001743083 0.0002113262 5.791628e-05
 [295,] 0.0001855232 0.0002113304 6.165831e-05
 [296,] 0.0001803434 0.0002113339 5.980830e-05
 [297,] 0.0001787314 0.0002113493 5.987196e-05
 [298,] 0.0001806243 0.0002113290 5.995686e-05
 [299,] 0.0001896779 0.0002113937 6.230721e-05
 [300,] 0.0001798201 0.0002113248 5.975154e-05
 [301,] 0.0001809462 0.0002113238 6.014208e-05
 [302,] 0.0001864076 0.0002113236 6.195107e-05
 [303,] 0.0002023488 0.0002113288 6.727728e-05
 [304,] 0.0002018081 0.0002113289 6.709492e-05
 [305,] 0.0002017627 0.0002113618 6.710897e-05
 [306,] 0.0001849809 0.0002113843 6.085820e-05
 [307,] 0.0002046422 0.0002114893 6.775248e-05
 [308,] 0.0001961652 0.0002113525 6.530426e-05
 [309,] 0.0001926126 0.0002113239 6.413555e-05
 [310,] 0.0002046602 0.0002114856 6.776143e-05
 [311,] 0.0002044772 0.0002114865 6.771270e-05
 [312,] 0.0001951816 0.0002113245 6.495359e-05
 [313,] 0.0002018191 0.0002114561 6.735442e-05
 [314,] 0.0002023474 0.0002114599 6.727253e-05
 [315,] 0.0002143341 0.0002113219 7.116081e-05
 [316,] 0.0002017979 0.0002114570 6.733606e-05
 [317,] 0.0002090194 0.0002113333 6.920520e-05
 [318,] 0.0002054528 0.0002113605 6.849996e-05
 [319,] 0.0002041514 0.0002114019 6.819090e-05
 [320,] 0.0002017974 0.0002114520 6.733347e-05
 [321,] 0.0002182704 0.0002113203 7.251186e-05
 [322,] 0.0002110807 0.0002113220 7.008398e-05
 [323,] 0.0002017987 0.0002114574 6.733706e-05
 [324,] 0.0002054533 0.0002113605 6.850014e-05
 [325,] 0.0002046094 0.0002114127 6.839583e-05
 [326,] 0.0001923209 0.0002113603 6.335539e-05
 [327,] 0.0002356768 0.0002113149 7.860542e-05
 [328,] 0.0002016314 0.0002113433 6.726053e-05
 [329,] 0.0001911931 0.0002113643 6.296750e-05
 [330,] 0.0002106780 0.0002113150 7.015976e-05
 [331,] 0.0001814966 0.0002113073 6.050506e-05
 [332,] 0.0002268390 0.0002113538 7.555432e-05
 [333,] 0.0002056702 0.0002113263 6.854395e-05
 [334,] 0.0002165126 0.0002113231 7.184656e-05
 [335,] 0.0002061262 0.0002113262 6.866194e-05
 [336,] 0.0002061250 0.0002113279 6.863903e-05
 [337,] 0.0001839007 0.0002113409 6.132528e-05
 [338,] 0.0002068949 0.0002113416 6.923499e-05
 [339,] 0.0002178794 0.0002113823 7.190677e-05
 [340,] 0.0001916000 0.0002113632 6.310445e-05
 [341,] 0.0002254012 0.0002113657 7.459233e-05
 [342,] 0.0002061056 0.0002113284 6.862805e-05
 [343,] 0.0002060946 0.0002113280 6.862886e-05
 [344,] 0.0002055242 0.0002113305 6.840427e-05
 [345,] 0.0001845987 0.0002113541 6.152615e-05
 [346,] 0.0002062811 0.0002113274 6.869867e-05
 [347,] 0.0001931934 0.0002113547 6.442535e-05
 [348,] 0.0002056843 0.0002113330 6.844162e-05
 [349,] 0.0001825030 0.0002113872 6.007327e-05
 [350,] 0.0002041277 0.0002113592 6.808451e-05
 [351,] 0.0002058082 0.0002113265 6.861524e-05
 [352,] 0.0002110296 0.0002113193 7.010248e-05
 [353,] 0.0002117016 0.0002113221 7.029469e-05
 [354,] 0.0002117769 0.0002113567 7.067493e-05
 [355,] 0.0001903965 0.0002113499 6.375228e-05
 [356,] 0.0002055124 0.0002113146 6.847777e-05
 [357,] 0.0002055831 0.0002113127 6.850835e-05
 [358,] 0.0001846473 0.0002113730 6.082471e-05
 [359,] 0.0002056447 0.0002113127 6.853158e-05
 [360,] 0.0001834861 0.0002113390 6.117760e-05
 [361,] 0.0002048877 0.0002113153 6.825267e-05
 [362,] 0.0001872476 0.0002113887 6.157924e-05
 [363,] 0.0002081886 0.0002113673 6.840633e-05
 [364,] 0.0001911287 0.0002113059 6.383211e-05
 [365,] 0.0001828451 0.0002113406 6.095330e-05
 [366,] 0.0001995073 0.0002113196 6.633988e-05
 [367,] 0.0001901188 0.0002113484 6.272023e-05
 [368,] 0.0001961472 0.0002113196 6.522828e-05
 [369,] 0.0001924190 0.0002113178 6.399319e-05
 [370,] 0.0001886168 0.0002113248 6.250287e-05
 [371,] 0.0001822612 0.0002113329 6.075635e-05
 [372,] 0.0001686615 0.0002113507 5.580087e-05
 [373,] 0.0001827852 0.0002113394 6.092555e-05
 [374,] 0.0001933577 0.0002113469 6.377683e-05
 [375,] 0.0001822504 0.0002113329 6.075276e-05
 [376,] 0.0001698760 0.0002113504 5.619391e-05
 [377,] 0.0001828115 0.0002113393 6.093661e-05
 [378,] 0.0001849949 0.0002113951 6.081606e-05
 [379,] 0.0001920120 0.0002113454 6.335256e-05
 [380,] 0.0001858107 0.0002113873 6.111206e-05
 [381,] 0.0001860852 0.0002113844 6.121265e-05
 [382,] 0.0001833053 0.0002113492 6.110767e-05
 [383,] 0.0002027453 0.0002113714 6.664882e-05
 [384,] 0.0001865967 0.0002113879 6.136036e-05
 [385,] 0.0002284443 0.0002113796 7.485470e-05
 [386,] 0.0001829127 0.0002113541 6.127273e-05
 [387,] 0.0001925564 0.0002113173 6.405632e-05
 [388,] 0.0001828001 0.0002113398 6.092506e-05
 [389,] 0.0001924800 0.0002113856 6.324253e-05
 [390,] 0.0001885272 0.0002113313 6.234195e-05
 [391,] 0.0002115389 0.0002113327 6.979172e-05
 [392,] 0.0001453432 0.0002113146 4.846795e-05
 [393,] 0.0001908516 0.0002113873 6.278155e-05
 [394,] 0.0001926565 0.0002113855 6.336849e-05
 [395,] 0.0001702644 0.0002113045 5.683227e-05
 [396,] 0.0001686225 0.0002113544 5.642045e-05
 [397,] 0.0002103765 0.0002114653 6.856159e-05
 [398,] 0.0002203123 0.0002115515 7.127791e-05
 [399,] 0.0001779411 0.0002113247 5.908180e-05
 [400,] 0.0001834181 0.0002113795 6.038268e-05
 [401,] 0.0001829029 0.0002113429 6.098091e-05
 [402,] 0.0002117921 0.0002114168 6.922690e-05
 [403,] 0.0001829833 0.0002113401 6.100543e-05
 [404,] 0.0001820767 0.0002114661 5.967809e-05
 [405,] 0.0001692709 0.0002113518 5.661822e-05
 [406,] 0.0001842922 0.0002113838 6.064137e-05
 [407,] 0.0002086024 0.0002114175 6.820838e-05
 [408,] 0.0002120265 0.0002114136 6.932029e-05
 [409,] 0.0002048159 0.0002114167 6.700857e-05
 [410,] 0.0002113225 0.0002114466 6.895130e-05
 [411,] 0.0001810984 0.0002114654 5.937407e-05
 [412,] 0.0001778519 0.0002113259 5.903852e-05
 [413,] 0.0002119752 0.0002114472 6.915484e-05
 [414,] 0.0001843503 0.0002113808 6.067488e-05
 [415,] 0.0002145524 0.0002114474 6.996834e-05
 [416,] 0.0001690008 0.0002113522 5.590230e-05
 [417,] 0.0001694120 0.0002113450 5.658730e-05
 [418,] 0.0001829302 0.0002113424 6.098977e-05
 [419,] 0.0001829634 0.0002113424 6.100258e-05
 [420,] 0.0001829424 0.0002113425 6.099484e-05
 [421,] 0.0001842152 0.0002113837 6.061720e-05
 [422,] 0.0002091430 0.0002113478 6.970678e-05
 [423,] 0.0001698301 0.0002113526 5.681564e-05
 [424,] 0.0001944212 0.0002113542 6.480134e-05
 [425,] 0.0001856706 0.0002113815 6.109403e-05
 [426,] 0.0002069527 0.0002114482 6.756305e-05
 [427,] 0.0001828742 0.0002113385 6.096138e-05
 [428,] 0.0001836661 0.0002113823 6.044809e-05
 [429,] 0.0001848575 0.0002113811 6.083568e-05
 [430,] 0.0002071865 0.0002114208 6.774011e-05
 [431,] 0.0001809540 0.0002113791 5.959514e-05
 [432,] 0.0002063296 0.0002114201 6.747162e-05
 [433,] 0.0001818982 0.0002113830 5.987917e-05
 [434,] 0.0002087054 0.0002114188 6.823416e-05
 [435,] 0.0001835318 0.0002113832 6.040117e-05
 [436,] 0.0001838182 0.0002113822 6.049721e-05
 [437,] 0.0001691092 0.0002113518 5.656331e-05
 [438,] 0.0002093901 0.0002114183 6.845428e-05
 [439,] 0.0001813732 0.0002113248 6.023099e-05
 [440,] 0.0002086903 0.0002114184 6.823159e-05
 [441,] 0.0002089930 0.0002114207 6.831493e-05
 [442,] 0.0002095124 0.0002114148 6.851299e-05
 [443,] 0.0002069216 0.0002114185 6.766820e-05
 [444,] 0.0001812646 0.0002114576 5.944976e-05
 [445,] 0.0002070710 0.0002114183 6.771667e-05
 [446,] 0.0001831633 0.0002113800 6.029836e-05
 [447,] 0.0001695095 0.0002113541 5.671901e-05
 [448,] 0.0002061741 0.0002114154 6.744722e-05
 [449,] 0.0001721256 0.0002113460 5.751750e-05
 [450,] 0.0002070949 0.0002114199 6.771602e-05
 [451,] 0.0001824514 0.0002113823 6.005936e-05
 [452,] 0.0002043201 0.0002113539 6.819843e-05
 [453,] 0.0002075923 0.0002114201 6.787305e-05
 [454,] 0.0002100016 0.0002114183 6.864882e-05
 [455,] 0.0001829619 0.0002113398 6.099621e-05
 [456,] 0.0002081849 0.0002114208 6.805773e-05
 [457,] 0.0002083526 0.0002114185 6.812370e-05
 [458,] 0.0002081516 0.0002114183 6.806037e-05
 [459,] 0.0002064932 0.0002114184 6.753291e-05
 [460,] 0.0002008654 0.0002114219 6.572585e-05
 [461,] 0.0001814679 0.0002113823 5.974461e-05
 [462,] 0.0001829049 0.0002113402 6.097646e-05
 [463,] 0.0002070331 0.0002114734 6.747169e-05
 [464,] 0.0002073901 0.0002114211 6.780323e-05
 [465,] 0.0002080497 0.0002114197 6.802083e-05
 [466,] 0.0002074021 0.0002114208 6.780860e-05
 [467,] 0.0001829388 0.0002113407 6.098936e-05
 [468,] 0.0002053913 0.0002113998 6.729050e-05
 [469,] 0.0002119546 0.0002114119 6.930778e-05
 [470,] 0.0002080550 0.0002114213 6.801365e-05
 [471,] 0.0002111061 0.0002114634 6.880024e-05
 [472,] 0.0001814423 0.0002113246 6.025721e-05
 [473,] 0.0002099092 0.0002114208 6.860576e-05
 [474,] 0.0002100736 0.0002114611 6.848567e-05
 [475,] 0.0001853647 0.0002113842 6.098286e-05
 [476,] 0.0002080298 0.0002114249 6.798639e-05
 [477,] 0.0002047099 0.0002114201 6.695654e-05
 [478,] 0.0001667813 0.0002113459 5.521303e-05
 [479,] 0.0002453351 0.0002113607 8.125783e-05
 [480,] 0.0002081293 0.0002114198 6.804562e-05
 [481,] 0.0002055308 0.0002114214 6.721092e-05
 [482,] 0.0001895302 0.0002114387 6.205514e-05
 [483,] 0.0002074289 0.0002114203 6.781996e-05
 [484,] 0.0002079274 0.0002114227 6.796550e-05
 [485,] 0.0002052852 0.0002114633 6.696764e-05
 [486,] 0.0001854114 0.0002113887 6.097633e-05
 [487,] 0.0002034403 0.0002114243 6.653158e-05
 [488,] 0.0002093487 0.0002114225 6.841812e-05
 [489,] 0.0001828869 0.0002113403 6.096987e-05
 [490,] 0.0001661787 0.0002113408 5.504787e-05
 [491,] 0.0002079141 0.0002114226 6.796211e-05
 [492,] 0.0001828597 0.0002113394 6.095627e-05
 [493,] 0.0001881339 0.0002114369 6.161996e-05
 [494,] 0.0002135244 0.0002114192 6.976635e-05
 [495,] 0.0002421498 0.0002113853 7.916594e-05
 [496,] 0.0002049479 0.0002114205 6.702991e-05
 [497,] 0.0001786598 0.0002113850 5.883483e-05
 [498,] 0.0001819807 0.0002114825 5.959889e-05
 [499,] 0.0002065502 0.0002114226 6.752756e-05
 [500,] 0.0002110506 0.0002114216 6.896369e-05
 [501,] 0.0002097870 0.0002114216 6.856194e-05
 [502,] 0.0001830748 0.0002113856 6.024347e-05
 [503,] 0.0002120632 0.0002114584 6.912573e-05
 [504,] 0.0001681567 0.0002113428 5.567652e-05
 [505,] 0.0001828729 0.0002113398 6.096397e-05
 [506,] 0.0001827437 0.0002113399 6.091457e-05
 [507,] 0.0001647576 0.0002113528 5.509066e-05
 [508,] 0.0002212468 0.0002113611 7.330760e-05
 [509,] 0.0001670126 0.0002113538 5.586521e-05
 [510,] 0.0002290082 0.0002114330 7.460074e-05
 [511,] 0.0002315434 0.0002114144 7.553237e-05
 [512,] 0.0001895928 0.0002113384 6.323217e-05
 [513,] 0.0002097399 0.0002115477 6.800940e-05
 [514,] 0.0002244141 0.0002115299 7.263475e-05
 [515,] 0.0001902063 0.0002113394 6.346040e-05
 [516,] 0.0001984674 0.0002115764 6.441393e-05
 [517,] 0.0001738865 0.0002113477 5.793833e-05
 [518,] 0.0002280904 0.0002115365 7.375253e-05
 [519,] 0.0001903093 0.0002113389 6.348683e-05
 [520,] 0.0002002644 0.0002115851 6.494279e-05
 [521,] 0.0002245483 0.0002114985 7.282661e-05
 [522,] 0.0001875576 0.0002113541 6.253580e-05
 [523,] 0.0002081996 0.0002113541 6.937955e-05
 [524,] 0.0001710406 0.0002113515 5.662475e-05
 [525,] 0.0002192842 0.0002113780 7.237536e-05
 [526,] 0.0001932874 0.0002113378 6.438967e-05
 [527,] 0.0001791323 0.0002114180 5.884884e-05
 [528,] 0.0002017355 0.0002114757 6.575910e-05
 [529,] 0.0001785055 0.0002113317 5.967971e-05
 [530,] 0.0001728314 0.0002114898 5.671942e-05
 [531,] 0.0001761624 0.0002114852 5.776446e-05
 [532,] 0.0001924511 0.0002115000 6.275051e-05
 [533,] 0.0001852250 0.0002113372 6.175972e-05
 [534,] 0.0001739269 0.0002113914 5.728787e-05
 [535,] 0.0001758565 0.0002113605 5.804424e-05
 [536,] 0.0002955427 0.0002113858 9.645415e-05
 [537,] 0.0002099906 0.0002113765 6.904753e-05
 [538,] 0.0002099906 0.0002113765 6.904753e-05
 [539,] 0.0001839560 0.0002113370 6.132268e-05
 [540,] 0.0001476615 0.0002113133 4.927112e-05
 [541,] 0.0002965928 0.0002113858 9.679019e-05
 [542,] 0.0002945994 0.0002113861 9.614775e-05
 [543,] 0.0002133247 0.0002113343 7.052224e-05
 [544,] 0.0002150669 0.0002113339 7.109551e-05
 [545,] 0.0001487108 0.0002113133 4.962772e-05
 [546,] 0.0001657937 0.0002113478 5.538077e-05
 [547,] 0.0001851216 0.0002113370 6.171524e-05
 [548,] 0.0001848105 0.0002113373 6.157653e-05
 [549,] 0.0002521919 0.0002113364 8.396294e-05
 [550,] 0.0002125701 0.0002113343 7.027620e-05
 [551,] 0.0002115052 0.0002113343 6.992900e-05
 [552,] 0.0002567217 0.0002113720 8.445937e-05
 [553,] 0.0001653726 0.0002113530 5.532258e-05
 [554,] 0.0002140078 0.0002113335 7.075594e-05
 [555,] 0.0002147234 0.0002113343 7.097828e-05
 [556,] 0.0002154075 0.0002113339 7.120599e-05
 [557,] 0.0002117695 0.0002113342 7.001558e-05
 [558,] 0.0002135728 0.0002113344 7.060119e-05
 [559,] 0.0002143031 0.0002113337 7.084991e-05
 [560,] 0.0002119043 0.0002113362 7.003422e-05
 [561,] 0.0002513638 0.0002113720 8.274009e-05
 [562,] 0.0001852653 0.0002113373 6.173106e-05
 [563,] 0.0002146099 0.0002113335 7.095124e-05
 [564,] 0.0001452224 0.0002113086 4.841287e-05
 [565,] 0.0002545294 0.0002113736 8.373032e-05
 [566,] 0.0002163338 0.0002113353 7.148880e-05
 [567,] 0.0002162023 0.0002113349 7.145125e-05
 [568,] 0.0002608407 0.0002113743 8.574235e-05
 [569,] 0.0001844904 0.0002113373 6.147335e-05
 [570,] 0.0002131582 0.0002113333 7.048151e-05
 [571,] 0.0002194695 0.0002113294 7.260430e-05
 [572,] 0.0001859044 0.0002113381 6.192055e-05
 [573,] 0.0002200830 0.0002113534 7.250070e-05
 [574,] 0.0002207628 0.0002113325 7.297622e-05
 [575,] 0.0002151161 0.0002113313 7.115085e-05
 [576,] 0.0002077449 0.0002113251 6.883898e-05
 [577,] 0.0002115353 0.0002113348 6.993338e-05
 [578,] 0.0002025577 0.0002113539 6.753349e-05
 [579,] 0.0002205332 0.0002113376 7.282881e-05
 [580,] 0.0002143272 0.0002113268 7.096554e-05
 [581,] 0.0001836627 0.0002113370 6.122312e-05
 [582,] 0.0002099418 0.0002113345 6.941817e-05
 [583,] 0.0001733163 0.0002113453 5.738891e-05
 [584,] 0.0001851993 0.0002113371 6.174181e-05
 [585,] 0.0002581725 0.0002113717 8.492915e-05
 [586,] 0.0001846589 0.0002113376 6.152183e-05
 [587,] 0.0002262461 0.0002113815 7.460917e-05
 [588,] 0.0001485204 0.0002113136 4.956419e-05
 [589,] 0.0002159959 0.0002113285 7.148304e-05
 [590,] 0.0002607784 0.0002113660 8.587060e-05
 [591,] 0.0002226130 0.0002113353 7.353741e-05
 [592,] 0.0001831270 0.0002113369 6.103934e-05
 [593,] 0.0001786780 0.0002113240 5.955256e-05
 [594,] 0.0003071996 0.0002113432 1.011842e-04
 [595,] 0.0001939360 0.0002113221 6.452365e-05
 [596,] 0.0001828520 0.0002113370 6.095241e-05
 [597,] 0.0001834446 0.0002113494 6.101059e-05
 [598,] 0.0001830628 0.0002113486 6.089300e-05
 [599,] 0.0001823670 0.0002113370 6.078774e-05
 [600,] 0.0001826531 0.0002113370 6.088419e-05
 [601,] 0.0001831796 0.0002113501 6.092416e-05
 [602,] 0.0001830064 0.0002113370 6.100268e-05
 [603,] 0.0001829690 0.0002113370 6.098771e-05
 [604,] 0.0001832225 0.0002113496 6.093976e-05
 [605,] 0.0001826434 0.0002113370 6.088207e-05
 [606,] 0.0002636208 0.0002113660 8.678353e-05
 [607,] 0.0001818768 0.0002113374 6.060122e-05
 [608,] 0.0002615156 0.0002113660 8.610628e-05
 [609,] 0.0001828839 0.0002113370 6.096176e-05
 [610,] 0.0001822447 0.0002113370 6.074893e-05
 [611,] 0.0001824796 0.0002113370 6.082454e-05
 [612,] 0.0001466908 0.0002113173 4.882311e-05
 [613,] 0.0001825190 0.0002113370 6.083760e-05
 [614,] 0.0001458559 0.0002113089 4.863031e-05
 [615,] 0.0001463119 0.0002113167 4.870307e-05
 [616,] 0.0001469218 0.0002113167 4.889943e-05
 [617,] 0.0001736928 0.0002113527 5.789093e-05
 [618,] 0.0001537407 0.0002113117 5.112970e-05
 [619,] 0.0001456817 0.0002113089 4.857150e-05
 [620,] 0.0001836981 0.0002113371 6.124120e-05
 [621,] 0.0001829686 0.0002113370 6.098715e-05
 [622,] 0.0002273359 0.0002113817 7.495837e-05
 [623,] 0.0001826370 0.0002113370 6.087933e-05
 [624,] 0.0001823752 0.0002113370 6.079148e-05
 [625,] 0.0001833220 0.0002113369 6.109175e-05
 [626,] 0.0001522559 0.0002113109 5.064962e-05
 [627,] 0.0001453223 0.0002113093 4.845371e-05
 [628,] 0.0001826500 0.0002113370 6.088266e-05
 [629,] 0.0001521269 0.0002113103 5.061073e-05
 [630,] 0.0001821576 0.0002113370 6.071917e-05
 [631,] 0.0001519176 0.0002113119 5.053398e-05
 [632,] 0.0001456909 0.0002113158 4.850631e-05
 [633,] 0.0001826837 0.0002113370 6.089679e-05
 [634,] 0.0001837518 0.0002113535 6.071018e-05
 [635,] 0.0002657341 0.0002113764 8.722680e-05
 [636,] 0.0001892169 0.0002113549 6.241706e-05
 [637,] 0.0001825557 0.0002113370 6.084924e-05
 [638,] 0.0001533850 0.0002113110 5.101751e-05
 [639,] 0.0001710451 0.0002113485 5.716488e-05
 [640,] 0.0001465253 0.0002113183 4.876650e-05
 [641,] 0.0001824787 0.0002113370 6.083069e-05
 [642,] 0.0001547407 0.0002113135 5.147016e-05
 [643,] 0.0001823211 0.0002113370 6.077546e-05
 [644,] 0.0001531021 0.0002113104 5.092885e-05
 [645,] 0.0001824772 0.0002113370 6.082593e-05
 [646,] 0.0001450474 0.0002113092 4.835972e-05
 [647,] 0.0001823125 0.0002113370 6.077199e-05
 [648,] 0.0001820294 0.0002113370 6.067552e-05
 [649,] 0.0001986803 0.0002113794 6.534548e-05
 [650,] 0.0001831117 0.0002113370 6.103117e-05
 [651,] 0.0001829695 0.0002113370 6.098676e-05
 [652,] 0.0001823657 0.0002113370 6.078820e-05
 [653,] 0.0001445762 0.0002113086 4.819601e-05
 [654,] 0.0001826847 0.0002113369 6.089461e-05
 [655,] 0.0001824094 0.0002113370 6.080318e-05
 [656,] 0.0001520330 0.0002113106 5.057838e-05
 [657,] 0.0001820272 0.0002113370 6.067305e-05
 [658,] 0.0001521690 0.0002113122 5.061426e-05
 [659,] 0.0001456449 0.0002113159 4.849182e-05
 [660,] 0.0001454196 0.0002113165 4.841788e-05
 [661,] 0.0001454731 0.0002113164 4.843527e-05
 [662,] 0.0001450524 0.0002113158 4.830249e-05
 [663,] 0.0001456604 0.0002113122 4.850817e-05
 [664,] 0.0001436089 0.0002113051 4.786683e-05
 [665,] 0.0001824533 0.0002113370 6.081210e-05
 [666,] 0.0002685863 0.0002113757 8.814947e-05
 [667,] 0.0001505686 0.0002113099 5.010474e-05
 [668,] 0.0001822762 0.0002113370 6.075937e-05
 [669,] 0.0001445670 0.0002113148 4.815049e-05
 [670,] 0.0001444659 0.0002113092 4.816271e-05
 [671,] 0.0002286469 0.0002113808 7.539442e-05
 [672,] 0.0001827030 0.0002113370 6.090170e-05
 [673,] 0.0002283595 0.0002113797 7.531433e-05
 [674,] 0.0002052919 0.0002113267 6.810423e-05
 [675,] 0.0001832136 0.0002113486 6.094094e-05
 [676,] 0.0002671525 0.0002113763 8.768295e-05
 [677,] 0.0001820607 0.0002113545 6.066391e-05
 [678,] 0.0001892679 0.0002113497 6.251841e-05
 [679,] 0.0001820414 0.0002113370 6.068174e-05
 [680,] 0.0001830904 0.0002113491 6.090018e-05
 [681,] 0.0001827121 0.0002113370 6.090733e-05
 [682,] 0.0001864680 0.0002113486 6.162065e-05
 [683,] 0.0002510879 0.0002113660 8.278672e-05
 [684,] 0.0002003544 0.0002113262 6.648667e-05
 [685,] 0.0001815072 0.0002113370 6.050183e-05
 [686,] 0.0001814422 0.0002113370 6.048022e-05
 [687,] 0.0001678638 0.0002113477 5.607989e-05
 [688,] 0.0001814842 0.0002113370 6.049246e-05
 [689,] 0.0001824934 0.0002113399 6.081507e-05
 [690,] 0.0001478909 0.0002113048 4.926438e-05
 [691,] 0.0001979871 0.0002113752 6.517804e-05
 [692,] 0.0001818261 0.0002113491 6.050357e-05
 [693,] 0.0001822834 0.0002113370 6.076446e-05
 [694,] 0.0001824231 0.0002113505 6.068630e-05
 [695,] 0.0001851930 0.0002113371 6.173391e-05
 [696,] 0.0001822224 0.0002113488 6.062859e-05
 [697,] 0.0001816321 0.0002113370 6.054422e-05
 [698,] 0.0001482625 0.0002113095 4.944807e-05
 [699,] 0.0002033707 0.0002113275 6.745370e-05
 [700,] 0.0001813259 0.0002113401 6.038595e-05
 [701,] 0.0002495997 0.0002113717 8.221167e-05
 [702,] 0.0001827940 0.0002113489 6.080793e-05
 [703,] 0.0001490368 0.0002113098 4.971175e-05
 [704,] 0.0002331197 0.0002113803 7.684640e-05
 [705,] 0.0001640959 0.0002113464 5.479173e-05
 [706,] 0.0001732011 0.0002113626 5.717891e-05
 [707,] 0.0001645522 0.0002113730 5.443585e-05
 [708,] 0.0001822629 0.0002113497 6.063832e-05
 [709,] 0.0001819743 0.0002113370 6.065619e-05
 [710,] 0.0001820606 0.0002113370 6.068674e-05
 [711,] 0.0001821781 0.0002113370 6.072599e-05
 [712,] 0.0002759649 0.0002113683 9.094530e-05
 [713,] 0.0001819428 0.0002113370 6.064737e-05
 [714,] 0.0002022233 0.0002113270 6.708794e-05
 [715,] 0.0001817359 0.0002113370 6.057764e-05
 [716,] 0.0001471264 0.0002113100 4.906927e-05
 [717,] 0.0001819841 0.0002113370 6.066118e-05
 [718,] 0.0001747784 0.0002113546 5.781146e-05
 [719,] 0.0001764175 0.0002113689 5.823557e-05
 [720,] 0.0001490229 0.0002113101 4.970996e-05
 [721,] 0.0001821898 0.0002113370 6.073050e-05
 [722,] 0.0001491701 0.0002113100 4.975896e-05
 [723,] 0.0001467494 0.0002113098 4.892992e-05
 [724,] 0.0001721354 0.0002113575 5.694845e-05
 [725,] 0.0001818605 0.0002113370 6.061987e-05
 [726,] 0.0001822769 0.0002113488 6.064599e-05
 [727,] 0.0002315443 0.0002113803 7.633680e-05
 [728,] 0.0001821009 0.0002113370 6.069950e-05
 [729,] 0.0001825300 0.0002113370 6.084353e-05
 [730,] 0.0001816876 0.0002113370 6.056211e-05
 [731,] 0.0001488622 0.0002113106 4.966010e-05
 [732,] 0.0001481622 0.0002113101 4.941956e-05
 [733,] 0.0001482084 0.0002113100 4.943494e-05
 [734,] 0.0002339400 0.0002113796 7.712121e-05
 [735,] 0.0002317470 0.0002113597 7.683403e-05
 [736,] 0.0001812938 0.0002113370 6.042995e-05
 [737,] 0.0001669247 0.0002113509 5.579555e-05
 [738,] 0.0001485335 0.0002113093 4.953735e-05
 [739,] 0.0001823752 0.0002113491 6.067546e-05
 [740,] 0.0001818976 0.0002113370 6.063080e-05
 [741,] 0.0001820836 0.0002113370 6.069442e-05
 [742,] 0.0002048783 0.0002113560 6.819040e-05
 [743,] 0.0001821354 0.0002113370 6.071172e-05
 [744,] 0.0001831258 0.0002113370 6.104252e-05
 [745,] 0.0001480320 0.0002113086 4.935873e-05
 [746,] 0.0001819128 0.0002113370 6.063736e-05
 [747,] 0.0001828728 0.0002113483 6.083523e-05
 [748,] 0.0001825599 0.0002113501 6.073017e-05
 [749,] 0.0001813224 0.0002113371 6.043126e-05
 [750,] 0.0001817544 0.0002113370 6.058443e-05
 [751,] 0.0001476637 0.0002113098 4.923718e-05
 [752,] 0.0001822469 0.0002113369 6.074497e-05
 [753,] 0.0001814841 0.0002113370 6.049714e-05
 [754,] 0.0001822320 0.0002113370 6.074397e-05
 [755,] 0.0001817710 0.0002113370 6.058822e-05
 [756,] 0.0003832698 0.0002113532 1.331791e-04
 [757,] 0.0001794217 0.0002113592 5.928127e-05
 [758,] 0.0001822294 0.0002113370 6.074243e-05
 [759,] 0.0001822535 0.0002113438 6.059225e-05
 [760,] 0.0002023187 0.0002113540 6.744785e-05
 [761,] 0.0002293558 0.0002113803 7.562895e-05
 [762,] 0.0002083839 0.0002113553 6.936728e-05
 [763,] 0.0001730569 0.0002113238 5.752515e-05
 [764,] 0.0001815805 0.0002113370 6.052572e-05
 [765,] 0.0001914252 0.0002113545 6.376333e-05
 [766,] 0.0001818234 0.0002113370 6.060989e-05
 [767,] 0.0001995411 0.0002113554 6.642214e-05
 [768,] 0.0001509797 0.0002113091 5.035693e-05
 [769,] 0.0001804411 0.0002113369 6.014387e-05
 [770,] 0.0001725124 0.0002113547 5.708257e-05
 [771,] 0.0001477856 0.0002113095 4.927377e-05
 [772,] 0.0001819149 0.0002113371 6.064277e-05
 [773,] 0.0001819586 0.0002113370 6.065020e-05
 [774,] 0.0002687038 0.0002113486 8.884385e-05
 [775,] 0.0001968664 0.0002113145 6.541715e-05
 [776,] 0.0001816640 0.0002113370 6.055651e-05
 [777,] 0.0001969191 0.0002113129 6.548154e-05
 [778,] 0.0001987360 0.0002113127 6.603893e-05
 [779,] 0.0001623777 0.0002113470 5.421727e-05
 [780,] 0.0001990156 0.0002113137 6.610530e-05
 [781,] 0.0002553334 0.0002113236 8.481001e-05
 [782,] 0.0001485054 0.0002113086 4.951824e-05
 [783,] 0.0001813534 0.0002113370 6.045091e-05
 [784,] 0.0002611659 0.0002113801 8.576701e-05
 [785,] 0.0001932574 0.0002113141 6.423742e-05
 [786,] 0.0001820606 0.0002113370 6.068530e-05
 [787,] 0.0001944499 0.0002113140 6.463235e-05
 [788,] 0.0001822653 0.0002113370 6.075510e-05
 [789,] 0.0001968820 0.0002113134 6.545478e-05
 [790,] 0.0001948529 0.0002113132 6.478958e-05
 [791,] 0.0001964837 0.0002113124 6.535524e-05
 [792,] 0.0002490593 0.0002113233 8.276565e-05
 [793,] 0.0002628195 0.0002113218 8.721728e-05
 [794,] 0.0001822307 0.0002113370 6.074252e-05
 [795,] 0.0001598688 0.0002113156 5.317023e-05
 [796,] 0.0001486891 0.0002113085 4.957577e-05
 [797,] 0.0001812412 0.0002113369 6.041654e-05
 [798,] 0.0001561761 0.0002113523 5.223392e-05
 [799,] 0.0001579335 0.0002113276 5.239357e-05
 [800,] 0.0002001431 0.0002113541 6.662661e-05
 [801,] 0.0002336897 0.0002113671 7.729423e-05
 [802,] 0.0002324060 0.0002113597 7.690743e-05
 [803,] 0.0001802123 0.0002113351 6.008342e-05
 [804,] 0.0001887062 0.0002113333 6.285382e-05
 [805,] 0.0002472715 0.0002113548 8.176583e-05
 [806,] 0.0001892903 0.0002113330 6.309889e-05
 [807,] 0.0003110078 0.0002113257 1.024751e-04
 [808,] 0.0001920320 0.0002113333 6.405691e-05
 [809,] 0.0001842826 0.0002113482 6.159323e-05
 [810,] 0.0001795381 0.0002113349 5.985207e-05
 [811,] 0.0001799224 0.0002113351 5.998445e-05
 [812,] 0.0003180473 0.0002113236 1.048455e-04
 [813,] 0.0001977566 0.0002113335 6.599220e-05
 [814,] 0.0002528355 0.0002113590 8.348820e-05
 [815,] 0.0001799111 0.0002113347 5.997211e-05
 [816,] 0.0001794766 0.0002113392 5.985120e-05
 [817,] 0.0001796711 0.0002113351 5.987539e-05
 [818,] 0.0001794885 0.0002113392 5.985518e-05
 [819,] 0.0001801923 0.0002113347 6.006643e-05
 [820,] 0.0001799457 0.0002113348 5.998707e-05
 [821,] 0.0001812069 0.0002113302 6.032683e-05
 [822,] 0.0002275212 0.0002113073 7.547117e-05
 [823,] 0.0003139138 0.0002113240 1.034793e-04
 [824,] 0.0001795463 0.0002113360 5.986698e-05
 [825,] 0.0001795364 0.0002113346 5.984360e-05
 [826,] 0.0001807440 0.0002113262 6.020781e-05
 [827,] 0.0002302139 0.0002113074 7.635642e-05
 [828,] 0.0001792008 0.0002113320 5.969981e-05
 [829,] 0.0002116422 0.0002113045 7.031998e-05
 [830,] 0.0001777521 0.0002113235 5.925497e-05
 [831,] 0.0002019909 0.0002113459 6.727604e-05
 [832,] 0.0001777235 0.0002113237 5.924755e-05
 [833,] 0.0002018455 0.0002113471 6.722542e-05
 [834,] 0.0001874564 0.0002113545 6.247295e-05
 [835,] 0.0002025054 0.0002113477 6.742960e-05
 [836,] 0.0002027718 0.0002113472 6.750413e-05
 [837,] 0.0002253299 0.0002113597 7.458946e-05
 [838,] 0.0002013585 0.0002113382 6.711104e-05
 [839,] 0.0002015211 0.0002113612 6.720039e-05
 [840,] 0.0002816008 0.0002113514 9.344856e-05
 [841,] 0.0002783820 0.0002113568 9.214432e-05
 [842,] 0.0002696512 0.0002113494 8.950024e-05
 [843,] 0.0002302849 0.0002113080 7.638768e-05
 [844,] 0.0002768887 0.0002113614 9.146538e-05
 [845,] 0.0002041369 0.0002113408 6.806377e-05
 [846,] 0.0002027668 0.0002113539 6.759629e-05
 [847,] 0.0002111945 0.0002113554 7.026571e-05
 [848,] 0.0002004314 0.0002113113 6.673300e-05
 [849,] 0.0003068078 0.0002113658 1.010471e-04
 [850,] 0.0002094705 0.0002113162 6.955631e-05
 [851,] 0.0002194324 0.0002113169 7.282564e-05
 [852,] 0.0003123593 0.0002113648 1.028776e-04
 [853,] 0.0002017451 0.0002113120 6.713995e-05
 [854,] 0.0001877468 0.0002113144 6.236501e-05
 [855,] 0.0002406759 0.0002113165 7.956448e-05
 [856,] 0.0002036273 0.0002113374 6.780171e-05
 [857,] 0.0001768600 0.0002113534 5.892317e-05
 [858,] 0.0001947633 0.0002113114 6.489737e-05
 [859,] 0.0002920339 0.0002113667 9.623497e-05
 [860,] 0.0001949488 0.0002113115 6.492615e-05
 [861,] 0.0002000133 0.0002113571 6.676089e-05
 [862,] 0.0001763474 0.0002113534 5.875543e-05
 [863,] 0.0001944629 0.0002113131 6.467579e-05
 [864,] 0.0004046633 0.0002114602 1.294911e-04
 [865,] 0.0001763170 0.0002113071 5.877444e-05
 [866,] 0.0001726743 0.0002113454 5.752033e-05
 [867,] 0.0001738069 0.0002113210 5.794074e-05
 [868,] 0.0001731167 0.0002113448 5.767040e-05
 [869,] 0.0001732097 0.0002113472 5.769406e-05
 [870,] 0.0001772388 0.0002113219 5.898671e-05
 [871,] 0.0002203441 0.0002113157 7.356365e-05
 [872,] 0.0001744284 0.0002113172 5.824101e-05
 [873,] 0.0001732076 0.0002113338 5.770091e-05
 [874,] 0.0001727388 0.0002113306 5.756367e-05
 [875,] 0.0001733318 0.0002113076 5.776768e-05
 [876,] 0.0001526434 0.0002113413 5.108797e-05
 [877,] 0.0001706812 0.0002113898 5.732858e-05
 [878,] 0.0001674287 0.0002114308 5.560724e-05
 [879,] 0.0001544153 0.0002113827 5.160666e-05
 [880,] 0.0004828200 0.0002113268 1.490318e-04
 [881,] 0.0002224668 0.0002113413 7.507155e-05
 [882,] 0.0003903885 0.0002113185 1.362286e-04
 [883,] 0.0001955068 0.0002113229 6.510182e-05
 [884,] 0.0001954684 0.0002113228 6.509047e-05
 [885,] 0.0002009212 0.0002113435 6.695243e-05
 [886,] 0.0001664682 0.0002113487 5.539117e-05
 [887,] 0.0001992686 0.0002113520 6.658052e-05
 [888,] 0.0002009972 0.0002113520 6.716797e-05
 [889,] 0.0002093270 0.0002113374 6.994440e-05
 [890,] 0.0001875000 0.0002113523 6.253669e-05
 [891,] 0.0001736640 0.0002113628 5.787776e-05
 [892,] 0.0003829861 0.0002113108 1.284562e-04
 [893,] 0.0003364249 0.0002113693 1.054665e-04
 [894,] 0.0003182891 0.0002113756 1.035166e-04
 [895,] 0.0002866812 0.0002113074 9.493231e-05
 [896,] 0.0002834423 0.0002113099 9.375590e-05
 [897,] 0.0001754729 0.0002113600 5.844856e-05
 [898,] 0.0001880152 0.0002113454 6.237994e-05
 [899,] 0.0005719933 0.0002113127 1.917200e-04
 [900,] 0.0003154035 0.0002113519 9.978361e-05
 [901,] 0.0001994945 0.0002113364 6.646663e-05
 [902,] 0.0002924249 0.0002113348 9.777360e-05
 [903,] 0.0010058808 0.0002113051 2.999165e-04
 [904,] 0.0002010996 0.0002113444 6.703798e-05
 [905,] 0.0005287345 0.0002113092 1.807611e-04
 [906,] 0.0001749589 0.0002113186 5.829839e-05
 [907,] 0.0009351451 0.0002113241 2.518574e-04
 [908,] 0.0003912823 0.0002113041 1.242632e-04
 [909,] 0.0008842658 0.0002113241 2.401935e-04
 [910,] 0.0002034530 0.0002113445 6.790679e-05
 [911,] 0.0010152439 0.0002113021 2.481956e-04
 [912,] 0.0005729086 0.0002113074 1.926102e-04
 [913,] 0.0002016481 0.0002113462 6.725823e-05
 [914,] 0.0006800645 0.0002113241 1.875424e-04
 [915,] 0.0005887947 0.0002113019 1.576257e-04
 [916,] 0.0017738005 0.0002113399 6.277008e-04
 [917,] 0.0004533211 0.0002113111 1.510806e-04
 [918,] 0.0006041947 0.0002113060 1.413928e-04
 [919,] 0.0006260886 0.0002113080 2.042740e-04
 [920,] 0.0006397095 0.0002113079 2.081171e-04
 [921,] 0.0006362804 0.0002113239 1.798421e-04
 [922,] 0.0006432674 0.0002113238 1.839698e-04
 [923,] 0.0006069470 0.0002113071 1.952512e-04
 [924,] 0.0006432222 0.0002113078 2.092389e-04
 [925,] 0.0006322539 0.0002113071 2.033812e-04
 [926,] 0.0006528898 0.0002113076 2.115748e-04
 [927,] 0.0002018131 0.0002113449 6.730457e-05
 [928,] 0.0002016313 0.0002113449 6.724181e-05
 [929,] 0.0006208347 0.0002113074 2.007804e-04
 [930,] 0.0013342022 0.0002113344 4.344825e-04
 [931,] 0.0005937285 0.0002113078 1.936048e-04
 [932,] 0.0005088958 0.0002113075 1.671997e-04
 [933,] 0.0006285474 0.0002113239 1.774273e-04
 [934,] 0.0006232824 0.0002113074 2.016169e-04
 [935,] 0.0006208618 0.0002113058 1.946003e-04
 [936,] 0.0001813982 0.0002113539 6.047495e-05
 [937,] 0.0006194626 0.0002113084 2.037427e-04
 [938,] 0.0006238209 0.0002113083 2.048007e-04
 [939,] 0.0004974131 0.0002113089 1.670437e-04
 [940,] 0.0006343392 0.0002113241 1.769185e-04
 [941,] 0.0014087604 0.0002113344 4.572351e-04
 [942,] 0.0001773087 0.0002113544 5.907524e-05
 [943,] 0.0003331292 0.0002113288 1.126458e-04
 [944,] 0.0001867842 0.0002113191 6.248083e-05
 [945,] 0.0002325469 0.0002113139 7.765247e-05
 [946,] 0.0002339780 0.0002113412 7.790784e-05
 [947,] 0.0001649307 0.0002113573 5.488558e-05
 [948,] 0.0001916923 0.0002113174 6.410777e-05
 [949,] 0.0004446022 0.0002113094 1.510360e-04
 [950,] 0.0002391041 0.0002113135 7.977968e-05
 [951,] 0.0002407343 0.0002113135 8.033305e-05
 [952,] 0.0002307390 0.0002113265 7.708543e-05
 [953,] 0.0002413577 0.0002113132 8.049812e-05
 [954,] 0.0002341842 0.0002113139 7.819666e-05
 [955,] 0.0002378590 0.0002113134 7.934389e-05
 [956,] 0.0002410935 0.0002113974 7.899964e-05
 [957,] 0.0003006873 0.0002113440 9.937094e-05
 [958,] 0.0002440102 0.0002113162 8.167971e-05
 [959,] 0.0001934082 0.0002113418 6.460646e-05
 [960,] 0.0002402547 0.0002113303 8.030921e-05
 [961,] 0.0002316054 0.0002113653 7.669377e-05
 [962,] 0.0002865624 0.0002113494 1.125117e-04
 [963,] 0.0001956690 0.0002113444 6.542264e-05
 [964,] 0.0002949471 0.0002113298 9.966878e-05
 [965,] 0.0001977479 0.0002113386 6.599382e-05
 [966,] 0.0001712288 0.0002113444 5.707474e-05
 [967,] 0.0001700310 0.0002113437 5.669110e-05
 [968,] 0.0001879226 0.0002113531 6.221288e-05
 [969,] 0.0001884567 0.0002113522 6.239257e-05
 [970,] 0.0002853259 0.0002113120 9.587281e-05
 [971,] 0.0003194347 0.0002113335 1.256502e-04
 [972,] 0.0001875803 0.0002113496 6.212939e-05
 [973,] 0.0001923483 0.0002113250 6.446121e-05
 [974,] 0.0002457823 0.0002113380 8.170485e-05
 [975,] 0.0001721760 0.0002113539 5.746724e-05
 [976,] 0.0001772933 0.0002113552 5.907485e-05
 [977,] 0.0001892355 0.0002113263 6.341279e-05
 [978,] 0.0001889497 0.0002113269 6.332152e-05
 [979,] 0.0001848220 0.0002113494 6.123815e-05
 [980,] 0.0002840764 0.0002113495 1.102798e-04
 [981,] 0.0001923551 0.0002113383 6.427885e-05
 [982,] 0.0001800708 0.0002113557 5.998838e-05
 [983,] 0.0003447627 0.0002113228 1.159502e-04
 [984,] 0.0003400291 0.0002113225 1.143336e-04
 [985,] 0.0001707180 0.0002113446 5.691506e-05
 [986,] 0.0001978988 0.0002113230 6.586045e-05
 [987,] 0.0003075105 0.0002113200 1.036569e-04
 [988,] 0.0001878697 0.0002113260 6.294555e-05
 [989,] 0.0001963211 0.0002113390 6.560259e-05
 [990,] 0.0001934994 0.0002113402 6.468698e-05
 [991,] 0.0001927695 0.0002113327 6.468272e-05
 [992,] 0.0003245497 0.0002113224 1.090983e-04
 [993,] 0.0001883248 0.0002113216 6.306430e-05
 [994,] 0.0003299614 0.0002113235 1.263213e-04
 [995,] 0.0001893510 0.0002113229 6.342721e-05
 [996,] 0.0001845958 0.0002113296 6.127589e-05
 [997,] 0.0001695115 0.0002113400 5.650195e-05
 [998,] 0.0001707528 0.0002113386 5.690991e-05
 [999,] 0.0002556102 0.0002113644 9.208277e-05
[1000,] 0.0001985634 0.0002114251 6.714550e-05
[1001,] 0.0001495702 0.0002113131 4.988393e-05
[1002,] 0.0001734653 0.0002113374 5.781022e-05
[1003,] 0.0002276947 0.0002114996 1.158883e-04
[1004,] 0.0002261584 0.0002115075 1.178441e-04
[1005,] 0.0001682414 0.0002114911 5.664821e-05
[1006,] 0.0002365572 0.0002113637 7.935515e-05
[1007,] 0.0001677413 0.0002114903 5.646117e-05
[1008,] 0.0001754943 0.0002113382 5.852924e-05
[1009,] 0.0002270412 0.0002115053 1.192512e-04
[1010,] 0.0002379690 0.0002113642 7.984860e-05
[1011,] 0.0001694454 0.0002114928 5.709468e-05
[1012,] 0.0001690172 0.0002114925 5.693646e-05
[1013,] 0.0001954704 0.0002114090 6.587457e-05
[1014,] 0.0001497875 0.0002113103 4.993312e-05
[1015,] 0.0001494211 0.0002113562 4.974843e-05
[1016,] 0.0001496969 0.0002113104 4.990249e-05
[1017,] 0.0002004893 0.0002113781 6.751019e-05
[1018,] 0.0001684742 0.0002115494 5.682943e-05
[1019,] 0.0001701061 0.0002115382 5.742067e-05
[1020,] 0.0001717749 0.0002113381 5.722585e-05
[1021,] 0.0001721980 0.0002113562 5.745645e-05
[1022,] 0.0001733175 0.0002113747 5.813979e-05
[1023,] 0.0001974474 0.0002114042 6.654617e-05
[1024,] 0.0001541920 0.0002113063 5.140135e-05
[1025,] 0.0002348440 0.0002113641 7.878257e-05
[1026,] 0.0002340310 0.0002113642 7.850744e-05
[1027,] 0.0002353339 0.0002113642 7.895130e-05
[1028,] 0.0002340621 0.0002113642 7.851856e-05
[1029,] 0.0001691064 0.0002113694 5.665331e-05
[1030,] 0.0001987559 0.0002114046 6.700766e-05
[1031,] 0.0001490620 0.0002113248 4.970883e-05
[1032,] 0.0001752091 0.0002113647 5.876868e-05
[1033,] 0.0001508719 0.0002113064 5.029171e-05
[1034,] 0.0001734166 0.0002113554 5.806016e-05
[1035,] 0.0001779803 0.0002113593 5.964756e-05
[1036,] 0.0002334721 0.0002113691 7.844787e-05
[1037,] 0.0002334654 0.0002113691 7.844591e-05
[1038,] 0.0002343128 0.0002113642 7.860342e-05
[1039,] 0.0001967278 0.0002114052 6.629820e-05
[1040,] 0.0001784259 0.0002113574 5.978875e-05
[1041,] 0.0001773125 0.0002113609 5.943280e-05
[1042,] 0.0001707021 0.0002113377 5.689849e-05
[1043,] 0.0002342421 0.0002114750 1.286747e-04
[1044,] 0.0001743593 0.0002115344 5.898055e-05
[1045,] 0.0001827717 0.0002115254 6.198492e-05
[1046,] 0.0001775074 0.0002115528 6.015609e-05
[1047,] 0.0001781661 0.0002115543 6.040036e-05
[1048,] 0.0001490457 0.0002113261 4.966780e-05
[1049,] 0.0001489951 0.0002113236 4.965667e-05
[1050,] 0.0001497822 0.0002113062 4.992243e-05
[1051,] 0.0002335904 0.0002113634 7.833847e-05
[1052,] 0.0001957548 0.0002113455 6.529383e-05
[1053,] 0.0001501848 0.0002113065 5.006384e-05
[1054,] 0.0002337768 0.0002113678 7.849686e-05
[1055,] 0.0001784780 0.0002113458 5.960572e-05
[1056,] 0.0001938501 0.0002114121 6.531819e-05
[1057,] 0.0002331856 0.0002113661 7.826140e-05
[1058,] 0.0002350074 0.0002113634 7.885644e-05
[1059,] 0.0001496389 0.0002113067 4.986791e-05
[1060,] 0.0001497786 0.0002113066 4.991426e-05
[1061,] 0.0001634267 0.0002113929 5.445900e-05
[1062,] 0.0001894173 0.0002113939 6.368367e-05
[1063,] 0.0001966758 0.0002113820 6.615500e-05
[1064,] 0.0001707747 0.0002113373 5.692590e-05
[1065,] 0.0001662270 0.0002113493 5.531338e-05
[1066,] 0.0001506085 0.0002113208 5.016596e-05
[1067,] 0.0001703460 0.0002113459 5.669309e-05
[1068,] 0.0001889233 0.0002113724 6.340586e-05
[1069,] 0.0001895412 0.0002113994 6.373726e-05
[1070,] 0.0001494350 0.0002114121 4.973805e-05
[1071,] 0.0001959771 0.0002114159 6.608323e-05
[1072,] 0.0001642632 0.0002114453 5.463924e-05
[1073,] 0.0001650631 0.0002114419 5.483736e-05
[1074,] 0.0001710891 0.0002113813 5.684490e-05
[1075,] 0.0001494911 0.0002113177 4.985161e-05
[1076,] 0.0001919501 0.0002114126 6.464577e-05
[1077,] 0.0001707950 0.0002113371 5.692831e-05
[1078,] 0.0001707999 0.0002113371 5.693014e-05
[1079,] 0.0001708540 0.0002113720 5.678691e-05
[1080,] 0.0001907118 0.0002113977 6.415218e-05
[1081,] 0.0002215910 0.0002113417 7.334700e-05
[1082,] 0.0001492947 0.0002113180 4.977945e-05
[1083,] 0.0001491315 0.0002113179 4.971586e-05
[1084,] 0.0001902649 0.0002113989 6.399968e-05
[1085,] 0.0001650962 0.0002114282 5.485090e-05
[1086,] 0.0001693265 0.0002113645 5.637402e-05
[1087,] 0.0001991049 0.0002113462 6.631126e-05
[1088,] 0.0001940515 0.0002114004 6.533068e-05
[1089,] 0.0001645941 0.0002114439 5.471720e-05
[1090,] 0.0001759652 0.0002113562 5.874745e-05
[1091,] 0.0001719968 0.0002113704 5.712803e-05
[1092,] 0.0001723526 0.0002113199 5.742649e-05
[1093,] 0.0001656810 0.0002113908 5.504587e-05
[1094,] 0.0001902421 0.0002113719 6.386314e-05
[1095,] 0.0001713865 0.0002113730 5.694202e-05
[1096,] 0.0001707683 0.0002113366 5.691950e-05
[1097,] 0.0001493130 0.0002113206 4.975218e-05
[1098,] 0.0001491479 0.0002113186 4.972541e-05
[1099,] 0.0002407758 0.0002113641 8.080282e-05
[1100,] 0.0001942723 0.0002114061 6.543670e-05
[1101,] 0.0002240505 0.0002113553 7.452730e-05
[1102,] 0.0001709942 0.0002113718 5.682737e-05
[1103,] 0.0002378468 0.0002113660 7.984888e-05
[1104,] 0.0001714352 0.0002113712 5.695906e-05
[1105,] 0.0001707890 0.0002113371 5.692718e-05
[1106,] 0.0001715502 0.0002113709 5.699332e-05
[1107,] 0.0001708953 0.0002113366 5.696194e-05
[1108,] 0.0001898616 0.0002113796 6.376993e-05
[1109,] 0.0001707894 0.0002113368 5.692670e-05
[1110,] 0.0001712766 0.0002113706 5.691281e-05
[1111,] 0.0001708920 0.0002113384 5.694943e-05
[1112,] 0.0002397864 0.0002113661 8.051186e-05
[1113,] 0.0001712164 0.0002113428 5.695775e-05
[1114,] 0.0001650683 0.0002114313 5.484217e-05
[1115,] 0.0001713465 0.0002113735 5.692976e-05
[1116,] 0.0001967225 0.0002113239 6.562604e-05
[1117,] 0.0001589231 0.0002113505 5.298866e-05
[1118,] 0.0001707750 0.0002113371 5.692123e-05
[1119,] 0.0001717868 0.0002113685 5.706749e-05
[1120,] 0.0001714268 0.0002113758 5.695010e-05
[1121,] 0.0001715182 0.0002113721 5.698232e-05
[1122,] 0.0001904593 0.0002113814 6.398852e-05
[1123,] 0.0001709325 0.0002113379 5.696295e-05
[1124,] 0.0001716017 0.0002113730 5.700578e-05
[1125,] 0.0001645401 0.0002113389 5.478811e-05
[1126,] 0.0001720501 0.0002113454 5.718560e-05
[1127,] 0.0001717794 0.0002113442 5.710498e-05
[1128,] 0.0001560374 0.0002113150 5.208296e-05
[1129,] 0.0002375119 0.0002113650 7.971237e-05
[1130,] 0.0001490572 0.0002113195 4.968119e-05
[1131,] 0.0001708802 0.0002113824 5.677975e-05
[1132,] 0.0001713136 0.0002113614 5.693369e-05
[1133,] 0.0001657372 0.0002114347 5.502121e-05
[1134,] 0.0001708518 0.0002113371 5.694766e-05
[1135,] 0.0001719472 0.0002113776 5.710132e-05
[1136,] 0.0001490193 0.0002113248 4.966592e-05
[1137,] 0.0001493652 0.0002113163 4.980451e-05
[1138,] 0.0001653607 0.0002114315 5.492020e-05
[1139,] 0.0001721050 0.0002113509 5.720944e-05
[1140,] 0.0001741714 0.0002113770 5.777223e-05
[1141,] 0.0001492531 0.0002113173 4.976403e-05
[1142,] 0.0001491440 0.0002113173 4.972226e-05
[1143,] 0.0002389410 0.0002113660 8.022223e-05
[1144,] 0.0001490693 0.0002113182 4.969085e-05
[1145,] 0.0001654523 0.0002114334 5.494543e-05
[1146,] 0.0002063440 0.0002113554 6.878484e-05
[1147,] 0.0002140660 0.0002113527 7.115337e-05
[1148,] 0.0001490445 0.0002113187 4.967804e-05
[1149,] 0.0001713045 0.0002113826 5.690533e-05
[1150,] 0.0001870219 0.0002113994 6.285693e-05
[1151,] 0.0001705668 0.0002113921 5.668042e-05
[1152,] 0.0001708192 0.0002113821 5.676484e-05
[1153,] 0.0001705782 0.0002113906 5.668491e-05
[1154,] 0.0001722398 0.0002113820 5.718252e-05
[1155,] 0.0001492974 0.0002113309 4.973212e-05
[1156,] 0.0001493376 0.0002113140 4.978959e-05
[1157,] 0.0001707135 0.0002113366 5.690155e-05
[1158,] 0.0002390151 0.0002113660 8.024736e-05
[1159,] 0.0001490589 0.0002113172 4.967802e-05
[1160,] 0.0001707065 0.0002113366 5.689885e-05
[1161,] 0.0002303248 0.0002113548 7.655347e-05
[1162,] 0.0001835858 0.0002113438 6.150648e-05
[1163,] 0.0001700447 0.0002113454 5.662522e-05
[1164,] 0.0001698452 0.0002113482 5.665614e-05
[1165,] 0.0001703135 0.0002113479 5.683551e-05
[1166,] 0.0001869177 0.0002114005 6.281474e-05
[1167,] 0.0001662352 0.0002113430 5.523960e-05
[1168,] 0.0001492125 0.0002113215 4.971884e-05
[1169,] 0.0002240355 0.0002113094 7.479319e-05
[1170,] 0.0001598486 0.0002113503 5.326923e-05
[1171,] 0.0001723255 0.0002113235 5.752725e-05
[1172,] 0.0001841579 0.0002113543 6.139032e-05
[1173,] 0.0002111227 0.0002113363 7.015313e-05
[1174,] 0.0001458981 0.0002115478 4.888909e-05
[1175,] 0.0002512714 0.0002113290 1.024567e-04
[1176,] 0.0001688390 0.0002113599 6.497864e-05
[1177,] 0.0001698663 0.0002113562 5.686958e-05
[1178,] 0.0002057303 0.0002113524 6.874235e-05
[1179,] 0.0002152712 0.0002113490 7.138461e-05
[1180,] 0.0001683374 0.0002113349 5.599939e-05
[1181,] 0.0001688845 0.0002113363 5.615825e-05
[1182,] 0.0001774939 0.0002113430 5.912894e-05
[1183,] 0.0001727882 0.0002113310 5.758303e-05
[1184,] 0.0001717853 0.0002113340 5.716862e-05
[1185,] 0.0001729576 0.0002113340 5.755669e-05
[1186,] 0.0001764291 0.0002113499 5.885076e-05
[1187,] 0.0002091657 0.0002113112 6.990285e-05
[1188,] 0.0006461807 0.0002113217 1.886731e-04
[1189,] 0.0002159683 0.0002113286 7.158894e-05
[1190,] 0.0018600412 0.0002113270 7.632004e-04
[1191,] 0.0002306627 0.0002113560 7.711900e-05
[1192,] 0.0005960175 0.0002113227 1.745259e-04
[1193,] 0.0023292705 0.0002113250 9.356474e-04
[1194,] 0.0002107045 0.0002113287 7.028286e-05
[1195,] 0.0002051116 0.0002113402 6.839302e-05
[1196,] 0.0021903321 0.0002113250 8.798293e-04
[1197,] 0.0022476593 0.0002113254 9.073353e-04
[1198,] 0.0004012538 0.0002113260 1.350296e-04
[1199,] 0.0019505071 0.0002113258 7.904480e-04
[1200,] 0.0001770815 0.0002113430 5.898736e-05
[1201,] 0.0001767860 0.0002113309 5.893315e-05
[1202,] 0.0002134308 0.0002113481 7.081730e-05
[1203,] 0.0001848236 0.0002113363 6.170012e-05
[1204,] 0.0002049202 0.0002113398 6.832744e-05
[1205,] 0.0001788274 0.0002113310 5.959619e-05
[1206,] 0.0025634133 0.0002113255 1.037190e-03
[1207,] 0.0002034074 0.0002113439 6.775990e-05
[1208,] 0.0001809579 0.0002113374 6.043903e-05
[1209,] 0.0002148715 0.0002113498 7.125661e-05
[1210,] 0.0001820605 0.0002113431 6.071080e-05
[1211,] 0.0021808342 0.0002113262 8.872762e-04
[1212,] 0.0001751148 0.0002113310 5.836208e-05
[1213,] 0.0001760601 0.0002113310 5.867122e-05
[1214,] 0.0001762359 0.0002113310 5.873358e-05
[1215,] 0.0022562039 0.0002113290 9.466279e-04
[1216,] 0.0002148956 0.0002113517 7.125420e-05
[1217,] 0.0001763899 0.0002113310 5.877698e-05
[1218,] 0.0001771012 0.0002113310 5.901334e-05
[1219,] 0.0001862038 0.0002113440 6.204367e-05
[1220,] 0.0002135234 0.0002113808 7.071312e-05
[1221,] 0.0001922007 0.0002114029 6.452208e-05
[1222,] 0.0001792371 0.0002113431 5.977398e-05
[1223,] 0.0001760188 0.0002113311 5.864811e-05
[1224,] 0.0002134303 0.0002113420 7.124519e-05
[1225,] 0.0002146085 0.0002113416 7.163475e-05
[1226,] 0.0001928246 0.0002113655 6.464350e-05
[1227,] 0.0002318147 0.0002113542 7.750202e-05
[1228,] 0.0002403757 0.0002113047 8.036648e-05
[1229,] 0.0002394769 0.0002113067 8.016279e-05
[1230,] 0.0002484947 0.0002113270 8.189915e-05
[1231,] 0.0002041582 0.0002113426 6.808450e-05
[1232,] 0.0002043900 0.0002113414 6.815655e-05
[1233,] 0.0001770919 0.0002113539 5.910198e-05
[1234,] 0.0002161103 0.0002113579 7.175161e-05
[1235,] 0.0001900911 0.0002113604 6.334609e-05
[1236,] 0.0009028997 0.0002113026 2.313211e-04
[1237,] 0.0002158950 0.0002113877 7.140078e-05
[1238,] 0.0034449309 0.0002113126 1.147530e-03
[1239,] 0.0001897259 0.0002113672 6.321124e-05
[1240,] 0.0002080688 0.0002113268 6.916893e-05
[1241,] 0.0002089655 0.0002113340 6.943720e-05
[1242,] 0.0015579599 0.0002113021 4.183787e-04
[1243,] 0.0002179766 0.0002113352 7.233680e-05
[1244,] 0.0025890934 0.0002113094 8.021178e-04
[1245,] 0.0002179766 0.0002113352 7.233676e-05
[1246,] 0.0013901763 0.0002113063 3.873546e-04
[1247,] 0.0007408727 0.0002113378 3.135789e-04
[1248,] 0.0011401373 0.0002113108 3.716430e-04
[1249,] 0.0005635102 0.0002113405 2.556621e-04
[1250,] 0.0002173759 0.0002113349 7.214785e-05
[1251,] 0.0017971494 0.0002113373 7.672852e-04
[1252,] 0.0011159423 0.0002113119 3.751861e-04
[1253,] 0.0002169319 0.0002113343 7.201180e-05
[1254,] 0.0002169582 0.0002113354 7.201140e-05
[1255,] 0.0002172344 0.0002113359 7.209582e-05
[1256,] 0.0002172429 0.0002113352 7.210320e-05
[1257,] 0.0002175801 0.0002113358 7.220782e-05
[1258,] 0.0002173108 0.0002113237 7.223100e-05
[1259,] 0.0002169811 0.0002113267 7.209612e-05
[1260,] 0.0001782673 0.0002113538 5.951572e-05
[1261,] 0.0002570969 0.0002113553 8.685251e-05
[1262,] 0.0010548087 0.0002113342 4.517543e-04
[1263,] 0.0001812689 0.0002113467 6.074673e-05
[1264,] 0.0001718092 0.0002113412 5.746798e-05
[1265,] 0.0008476128 0.0002113437 3.785902e-04
[1266,] 0.0007050068 0.0002113219 2.774256e-04
[1267,] 0.0001711445 0.0002113688 5.716432e-05
[1268,] 0.0008463553 0.0002113337 3.451898e-04
[1269,] 0.0002011668 0.0002113558 6.695519e-05
[1270,] 0.0006826720 0.0002113326 2.745671e-04
[1271,] 0.0002964375 0.0002113328 7.702160e-05
[1272,] 0.0005887808 0.0002113357 1.403506e-04
[1273,] 0.0002444461 0.0002113372 8.071585e-05
[1274,] 0.0007527930 0.0002113277 2.876980e-04
[1275,] 0.0007159424 0.0002113321 2.871270e-04
[1276,] 0.0005567737 0.0002113188 2.124508e-04
[1277,] 0.0001875624 0.0002113536 6.266887e-05
[1278,] 0.0006213229 0.0002113195 2.386965e-04
[1279,] 0.0001719870 0.0002113540 5.737815e-05
[1280,] 0.0001977582 0.0002113543 6.599395e-05
[1281,] 0.0006486033 0.0002113201 2.509512e-04
[1282,] 0.0003278224 0.0002113339 1.320997e-04
[1283,] 0.0017845692 0.0002113191 6.706916e-04
[1284,] 0.0001958529 0.0002113646 6.794051e-05
[1285,] 0.0003477022 0.0002114251 2.730423e-04
[1286,] 0.0002329328 0.0002113753 7.843163e-05
[1287,] 0.0025470224 0.0002113858 1.617463e-03
[1288,] 0.0002171570 0.0002113526 7.267061e-05
[1289,] 0.0001599255 0.0002113395 5.331432e-05
[1290,] 0.0001879165 0.0002113418 6.296626e-05
[1291,] 0.0002182013 0.0002113546 7.305789e-05
[1292,] 0.0008240611 0.0002113331 3.347310e-04
[1293,] 0.0015489897 0.0002113326 6.737009e-04
[1294,] 0.0001591032 0.0002113394 5.303468e-05
[1295,] 0.0025088209 0.0002113710 1.452107e-03
[1296,] 0.0008124709 0.0002113383 3.023965e-04
[1297,] 0.0002227334 0.0002113552 7.463463e-05
[1298,] 0.0030180552 0.0002113894 1.974792e-03
[1299,] 0.0003609394 0.0002113356 1.478668e-04
[1300,] 0.0002263137 0.0002113524 7.574002e-05
[1301,] 0.0002212924 0.0002113526 7.408652e-05
[1302,] 0.0002004688 0.0002113551 6.693308e-05
[1303,] 0.0024682253 0.0002113948 1.647069e-03
[1304,] 0.0026646006 0.0002113901 1.738653e-03
[1305,] 0.0003306777 0.0002113117 1.088293e-04
[1306,] 0.0002207938 0.0002113575 7.400796e-05
[1307,] 0.0008417026 0.0002113322 3.386611e-04
[1308,] 0.0025710627 0.0002113724 1.502841e-03
[1309,] 0.0003404807 0.0002113352 1.387923e-04
[1310,] 0.0002225275 0.0002113542 7.454575e-05
[1311,] 0.0008407012 0.0002113306 3.322695e-04
[1312,] 0.0009070720 0.0002113268 3.429354e-04
[1313,] 0.0083730636 0.0002113834 5.546516e-03
[1314,] 0.0027265324 0.0002113900 1.780942e-03
[1315,] 0.0001873766 0.0002113454 6.282257e-05
[1316,] 0.0001913785 0.0002113662 6.421170e-05
[1317,] 0.0003704746 0.0002114272 2.978935e-04
[1318,] 0.0073806874 0.0002113635 4.221645e-03
[1319,] 0.0008108276 0.0002113342 3.327065e-04
[1320,] 0.0002214053 0.0002113528 7.409310e-05
[1321,] 0.0008769949 0.0002113331 3.562749e-04
[1322,] 0.0005272155 0.0002113354 2.310446e-04
[1323,] 0.0001867569 0.0002113580 6.239619e-05
[1324,] 0.0002207016 0.0002113560 7.394622e-05
[1325,] 0.0002069857 0.0002113464 6.908217e-05
[1326,] 0.0002119239 0.0002113283 7.046267e-05
[1327,] 0.0002384076 0.0002113548 7.959468e-05
[1328,] 0.0002541693 0.0002113112 8.478141e-05
[1329,] 0.0002683805 0.0002113129 8.946775e-05
[1330,] 0.0006060054 0.0002113362 2.468741e-04
[1331,] 0.0007814119 0.0002113403 3.567562e-04
[1332,] 0.0004388361 0.0002113514 2.031935e-04
[1333,] 0.0002145231 0.0002113246 7.103778e-05
[1334,] 0.0001918711 0.0002113583 6.392820e-05
[1335,] 0.0001684660 0.0002113557 5.618238e-05
[1336,] 0.0001682218 0.0002113560 5.610426e-05
[1337,] 0.0001772034 0.0002113394 5.906202e-05
[1338,] 0.0003978503 0.0002113198 1.034729e-04
[1339,] 0.0006547938 0.0002113247 2.691362e-04
[1340,] 0.0005929058 0.0002113223 2.313280e-04
[1341,] 0.0006895640 0.0002113306 2.974799e-04
[1342,] 0.0006616648 0.0002113260 2.750956e-04
[1343,] 0.0005457152 0.0002113292 2.315704e-04
[1344,] 0.0006432329 0.0002113274 2.701185e-04
[1345,] 0.0006516257 0.0002113274 2.736276e-04
[1346,] 0.0005921857 0.0002113313 2.568150e-04
[1347,] 0.0006531668 0.0002113223 2.626334e-04
[1348,] 0.0068228675 0.0002113390 3.143009e-03
[1349,] 0.0006207832 0.0002113283 2.622991e-04
[1350,] 0.0002755887 0.0002113135 9.215184e-05
[1351,] 0.0004802783 0.0002113425 2.207073e-04
[1352,] 0.0006142647 0.0002113286 2.601141e-04
[1353,] 0.0006021582 0.0002113265 2.507922e-04
[1354,] 0.0006282916 0.0002113274 2.636804e-04
[1355,] 0.0004490486 0.0002113260 1.853364e-04
[1356,] 0.0007617231 0.0002113262 3.174082e-04
[1357,] 0.0007054090 0.0002113263 2.939564e-04
[1358,] 0.0006734185 0.0002113152 2.523141e-04
[1359,] 0.0006948527 0.0002113271 2.912983e-04
[1360,] 0.0001692593 0.0002113414 5.640388e-05
[1361,] 0.0006767582 0.0002113936 4.709345e-04
[1362,] 0.0001720948 0.0002113413 5.738240e-05
[1363,] 0.0005725101 0.0002113172 2.195977e-04
[1364,] 0.0006343831 0.0002113265 2.643121e-04
[1365,] 0.0006827122 0.0002113258 2.830436e-04
[1366,] 0.0067787988 0.0002113260 2.636047e-03
[1367,] 0.0006641347 0.0002113253 2.740490e-04
[1368,] 0.0001721800 0.0002113479 5.738309e-05
[1369,] 0.0006356026 0.0002113249 2.612636e-04
[1370,] 0.0003475984 0.0002114125 2.544875e-04
[1371,] 0.0006932179 0.0002113251 2.858856e-04
[1372,] 0.0006774200 0.0002113241 2.767950e-04
[1373,] 0.0003656443 0.0002114101 2.658146e-04
[1374,] 0.0008281390 0.0002113163 3.149072e-04
[1375,] 0.0006519261 0.0002113269 2.725666e-04
[1376,] 0.0002221462 0.0002113541 7.445253e-05
[1377,] 0.0001588420 0.0002113458 6.076189e-05
[1378,] 0.0001965466 0.0002113549 6.560719e-05
[1379,] 0.0001757745 0.0002113421 5.853962e-05
[1380,] 0.0007473786 0.0002113277 3.151806e-04
[1381,] 0.0005704618 0.0002113397 2.609929e-04
[1382,] 0.0008623619 0.0002113180 3.216129e-04
[1383,] 0.0007516564 0.0002113134 2.198677e-04
[1384,] 0.0011279869 0.0002113184 4.222020e-04
[1385,] 0.0006711880 0.0002113094 2.165915e-04
[1386,] 0.0002083968 0.0002113562 6.928945e-05
[1387,] 0.0006455463 0.0002113215 2.576395e-04
[1388,] 0.0006767405 0.0002113219 2.713063e-04
[1389,] 0.0006566534 0.0002113233 2.663529e-04
[1390,] 0.0006574531 0.0002113224 2.646650e-04
[1391,] 0.0006698780 0.0002113229 2.708869e-04
[1392,] 0.0008047028 0.0002113300 3.049312e-04
[1393,] 0.0006637962 0.0002113219 2.659804e-04
[1394,] 0.0006273171 0.0002113226 2.527602e-04
[1395,] 0.0070735764 0.0002113457 3.490675e-03
[1396,] 0.0005985030 0.0002113252 2.476108e-04
[1397,] 0.0001892406 0.0002113625 6.306908e-05
[1398,] 0.0015295586 0.0002113304 4.858169e-04
[1399,] 0.0001910057 0.0002113485 6.382433e-05
[1400,] 0.0002402429 0.0002113674 1.073903e-04
[1401,] 0.0003548932 0.0002113518 1.163863e-04
[1402,] 0.0007386991 0.0002113134 2.190453e-04
[1403,] 0.0075626351 0.0002113402 3.539453e-03
[1404,] 0.0008163586 0.0002113140 2.327945e-04
[1405,] 0.0006485229 0.0002113137 1.987799e-04
[1406,] 0.0007457930 0.0002113312 2.871108e-04
[1407,] 0.0069283926 0.0002113437 3.353658e-03
[1408,] 0.0007831057 0.0002113252 3.213363e-04
[1409,] 0.0003984301 0.0002114041 2.824923e-04
[1410,] 0.0007608642 0.0002113302 2.891768e-04
[1411,] 0.0007806840 0.0002113306 2.982743e-04
[1412,] 0.0007664042 0.0002113100 2.505640e-04
[1413,] 0.0007323826 0.0002113285 2.716826e-04
[1414,] 0.0006554811 0.0002113230 2.652031e-04
[1415,] 0.0007872211 0.0002113308 3.015782e-04
[1416,] 0.0006108165 0.0002113296 2.604422e-04
[1417,] 0.0006541815 0.0002113245 2.681268e-04
[1418,] 0.0006747779 0.0002113192 2.552933e-04
[1419,] 0.0001921012 0.0002113466 6.418857e-05
[1420,] 0.0003653702 0.0002113518 1.207639e-04
[1421,] 0.0006383298 0.0002113249 2.624556e-04
[1422,] 0.0007207960 0.0002113134 2.156962e-04
[1423,] 0.0007388342 0.0002113334 2.921662e-04
[1424,] 0.0006420528 0.0002113252 2.648130e-04
[1425,] 0.0007020207 0.0002113191 2.653566e-04
[1426,] 0.0001911446 0.0002113471 6.386202e-05
[1427,] 0.0010681559 0.0002113147 3.346496e-04
[1428,] 0.0002742618 0.0002113536 9.222545e-05
[1429,] 0.0003454557 0.0002114073 2.443731e-04
[1430,] 0.0005591538 0.0002113176 2.153649e-04
[1431,] 0.0005496830 0.0002113171 2.107140e-04
[1432,] 0.0008221133 0.0002113273 3.006814e-04
[1433,] 0.0006788210 0.0002113074 2.285042e-04
[1434,] 0.0008116220 0.0002113325 3.174011e-04
[1435,] 0.0002668069 0.0002113102 8.902449e-05
[1436,] 0.0001901165 0.0002113474 6.351278e-05
[1437,] 0.0006028081 0.0002113285 2.561196e-04
[1438,] 0.0001708864 0.0002113483 5.704972e-05
[1439,] 0.0004148226 0.0002114071 3.020151e-04
[1440,] 0.0006892505 0.0002113246 2.829904e-04
[1441,] 0.0006724804 0.0002113197 2.638059e-04
[1442,] 0.0006355634 0.0002113181 2.454426e-04
[1443,] 0.0004350430 0.0002114068 3.183011e-04
[1444,] 0.0004081317 0.0002114045 2.912111e-04
[1445,] 0.0007021822 0.0002113173 2.601833e-04
[1446,] 0.0001722695 0.0002113550 5.749171e-05
[1447,] 0.0005324883 0.0002113204 2.116616e-04
[1448,] 0.0001731580 0.0002113421 5.767232e-05
[1449,] 0.0001722758 0.0002113548 5.749260e-05
[1450,] 0.0007150064 0.0002113259 2.540603e-04
[1451,] 0.0004944816 0.0002113260 2.054990e-04
[1452,] 0.0005121524 0.0002113067 1.657288e-04
[1453,] 0.0005528518 0.0002113169 2.025770e-04
[1454,] 0.0004707338 0.0002113254 1.947039e-04
[1455,] 0.0005507149 0.0002113208 2.195962e-04
[1456,] 0.0014768942 0.0002113304 4.351312e-04
[1457,] 0.0005873128 0.0002113146 2.114340e-04
[1458,] 0.0006943961 0.0002113132 2.051102e-04
[1459,] 0.0007774604 0.0002113133 2.281806e-04
[1460,] 0.0006869082 0.0002113133 2.014288e-04
[1461,] 0.0001882835 0.0002113452 6.434837e-05
[1462,] 0.0005064451 0.0002113190 1.987139e-04
[1463,] 0.0005932757 0.0002113144 2.129458e-04
[1464,] 0.0008136918 0.0002113255 2.867346e-04
[1465,] 0.0002243422 0.0002113517 7.516652e-05
[1466,] 0.0001905731 0.0002113467 6.366634e-05
[1467,] 0.0001814641 0.0002113421 6.042740e-05
[1468,] 0.0003020120 0.0002113535 1.000516e-04
[1469,] 0.0002043989 0.0002113504 6.810426e-05
[1470,] 0.0002152315 0.0002113524 7.204227e-05
[1471,] 0.0008762166 0.0002113158 2.491808e-04
[1472,] 0.0001772958 0.0002113417 5.905737e-05
[1473,] 0.0005949960 0.0002113142 2.130089e-04
[1474,] 0.0004966860 0.0002113260 2.065731e-04
[1475,] 0.0004950174 0.0002113240 2.025252e-04
[1476,] 0.0005971638 0.0002113145 2.147525e-04
[1477,] 0.0005498790 0.0002113145 1.978531e-04
[1478,] 0.0005206331 0.0002113267 2.179517e-04
[1479,] 0.0005158846 0.0002113245 2.121592e-04
[1480,] 0.0002256796 0.0002113549 7.533496e-05
[1481,] 0.0004972664 0.0002113274 2.090894e-04
[1482,] 0.0005300165 0.0002113588 2.683300e-04
[1483,] 0.0007766296 0.0002113277 2.846978e-04
[1484,] 0.0004657006 0.0002113269 1.947971e-04
[1485,] 0.0004812779 0.0002113212 1.924729e-04
[1486,] 0.0008823442 0.0002113267 3.176470e-04
[1487,] 0.0005148938 0.0002113253 2.130303e-04
[1488,] 0.0004497229 0.0002113261 1.868361e-04
[1489,] 0.0005564332 0.0002113144 1.999838e-04
[1490,] 0.0004866956 0.0002113274 2.045180e-04
[1491,] 0.0014739427 0.0002113304 4.350476e-04
[1492,] 0.0007281232 0.0002113104 2.304288e-04
[1493,] 0.0002206693 0.0002113522 7.390578e-05
[1494,] 0.0004858565 0.0002113247 1.998730e-04
[1495,] 0.0053755380 0.0002113228 1.979119e-03
[1496,] 0.0007546593 0.0002113269 2.729136e-04
[1497,] 0.0002483229 0.0002113528 8.280027e-05
[1498,] 0.0007353696 0.0002113278 2.699396e-04
[1499,] 0.0005053651 0.0002113221 2.036505e-04
[1500,] 0.0070490916 0.0002113320 2.997255e-03
[1501,] 0.0002834552 0.0002113536 9.528980e-05
[1502,] 0.0013430634 0.0002113317 4.501195e-04
[1503,] 0.0004863323 0.0002113973 2.933472e-04
[1504,] 0.0005280700 0.0002113231 2.147530e-04
[1505,] 0.0002252884 0.0002113550 7.521217e-05
[1506,] 0.0004786159 0.0002113316 2.072179e-04
[1507,] 0.0001776371 0.0002113417 5.917053e-05
[1508,] 0.0002217512 0.0002113528 7.428928e-05
[1509,] 0.0002209788 0.0002113524 7.401601e-05
[1510,] 0.0004330515 0.0002113196 1.683386e-04
[1511,] 0.0004805994 0.0002113181 1.868468e-04
[1512,] 0.0005643708 0.0002113257 2.342156e-04
[1513,] 0.0005550858 0.0002113200 2.197989e-04
[1514,] 0.0002183231 0.0002113550 7.287114e-05
[1515,] 0.0069724480 0.0002113295 2.878348e-03
[1516,] 0.0006957244 0.0002113273 2.530896e-04
[1517,] 0.0005400192 0.0002113175 2.088134e-04
[1518,] 0.0064705696 0.0002113297 2.670520e-03
[1519,] 0.0003085172 0.0002114005 2.052299e-04
[1520,] 0.0006656327 0.0002113133 1.967403e-04
[1521,] 0.0004923431 0.0002113202 1.951583e-04
[1522,] 0.0007510981 0.0002113120 2.669014e-04
[1523,] 0.0001555798 0.0002113198 5.866217e-05
[1524,] 0.0004984305 0.0002113195 1.962599e-04
[1525,] 0.0005055272 0.0002113200 2.000909e-04
[1526,] 0.0005243633 0.0002113202 2.079726e-04
[1527,] 0.0003230525 0.0002113997 2.154012e-04
[1528,] 0.0005275985 0.0002113197 2.082861e-04
[1529,] 0.0006746209 0.0002113256 2.429388e-04
[1530,] 0.0006532866 0.0002113253 2.338661e-04
[1531,] 0.0006938010 0.0002113133 2.015801e-04
[1532,] 0.0002201885 0.0002113524 7.374283e-05
[1533,] 0.0001716990 0.0002113420 5.719282e-05
[1534,] 0.0002508062 0.0002113686 1.134635e-04
[1535,] 0.0005098661 0.0002113190 1.999087e-04
[1536,] 0.0004878081 0.0002113198 1.925429e-04
[1537,] 0.0004275169 0.0002113090 1.497495e-04
[1538,] 0.0008611707 0.0002113270 3.107026e-04
[1539,] 0.0005711826 0.0002113206 2.181267e-04
[1540,] 0.0001722386 0.0002113421 5.736876e-05
[1541,] 0.0003065910 0.0002113123 9.771086e-05
[1542,] 0.0002232277 0.0002113550 7.451680e-05
[1543,] 0.0002164155 0.0002113552 7.223694e-05
[1544,] 0.0007724043 0.0002113263 2.764476e-04
[1545,] 0.0005358046 0.0002113162 1.965795e-04
[1546,] 0.0004609916 0.0002113205 1.829579e-04
[1547,] 0.0001696833 0.0002113426 5.651467e-05
[1548,] 0.0004911795 0.0002113276 2.067458e-04
[1549,] 0.0005103627 0.0002113288 2.168272e-04
[1550,] 0.0005818929 0.0002113276 2.455772e-04
[1551,] 0.0002920945 0.0002113123 9.633199e-05
[1552,] 0.0001718157 0.0002113557 5.734319e-05
[1553,] 0.0005050494 0.0002113266 2.110966e-04
[1554,] 0.0002232279 0.0002113688 7.498743e-05
[1555,] 0.0002199940 0.0002113538 7.370289e-05
[1556,] 0.0015441182 0.0002113301 4.578527e-04
[1557,] 0.0005128967 0.0002113274 2.157078e-04
[1558,] 0.0003999151 0.0002114156 3.035746e-04
[1559,] 0.0005250104 0.0002113268 2.197257e-04
[1560,] 0.0001515968 0.0002113662 5.041848e-05
[1561,] 0.0005035623 0.0002113213 2.014855e-04
[1562,] 0.0001562017 0.0002113651 5.188085e-05
[1563,] 0.0005237972 0.0002113261 2.180774e-04
[1564,] 0.0003315070 0.0002114016 2.248527e-04
[1565,] 0.0002672403 0.0002113671 1.199910e-04
[1566,] 0.0001498844 0.0002113893 4.985333e-05
[1567,] 0.0070514764 0.0002113375 3.202481e-03
[1568,] 0.0007310997 0.0002113271 2.652333e-04
[1569,] 0.0007340701 0.0002113263 2.625963e-04
[1570,] 0.0005178512 0.0002113296 2.213490e-04
[1571,] 0.0001775837 0.0002113423 5.913628e-05
[1572,] 0.0007922060 0.0002113133 2.336906e-04
[1573,] 0.0001973945 0.0002113549 6.589408e-05
[1574,] 0.0006976582 0.0002113133 2.064442e-04
[1575,] 0.0002050625 0.0002113556 6.820502e-05
[1576,] 0.0005451387 0.0002113217 2.191599e-04
[1577,] 0.0001897489 0.0002113439 6.336221e-05
[1578,] 0.0005530559 0.0002113219 2.226954e-04
[1579,] 0.0007143068 0.0002113132 2.112985e-04
[1580,] 0.0002901944 0.0002113669 1.308313e-04
[1581,] 0.0007125315 0.0002113133 2.110191e-04
[1582,] 0.0005910408 0.0002113154 2.150331e-04
[1583,] 0.0005583372 0.0002113224 2.259374e-04
[1584,] 0.0007717451 0.0002113271 2.798826e-04
[1585,] 0.0005360474 0.0002113225 2.168992e-04
[1586,] 0.0002823226 0.0002113160 9.433826e-05
[1587,] 0.0005289979 0.0002113222 2.135349e-04
[1588,] 0.0005490513 0.0002113223 2.219848e-04
[1589,] 0.0001858730 0.0002113616 6.215678e-05
[1590,] 0.0005101773 0.0002114127 3.992468e-04
[1591,] 0.0005345754 0.0002113143 1.918125e-04
[1592,] 0.0001687106 0.0002113733 5.632108e-05
[1593,] 0.0005553117 0.0002113156 2.024893e-04
[1594,] 0.0001692374 0.0002113412 5.640315e-05
[1595,] 0.0005627981 0.0002113219 2.266599e-04
[1596,] 0.0001889751 0.0002113807 6.295926e-05
[1597,] 0.0007080357 0.0002113269 2.559460e-04
[1598,] 0.0005124922 0.0002113206 2.039754e-04
[1599,] 0.0006101092 0.0002113140 2.150684e-04
[1600,] 0.0005248228 0.0002113216 2.105917e-04
[1601,] 0.0005159177 0.0002113264 2.153722e-04
[1602,] 0.0005120198 0.0002113245 2.104957e-04
[1603,] 0.0005085849 0.0002113217 2.043122e-04
[1604,] 0.0002320508 0.0002113531 7.782161e-05
[1605,] 0.0005331843 0.0002113188 2.087732e-04
[1606,] 0.0004901543 0.0002113236 1.999091e-04
[1607,] 0.0001766709 0.0002113423 5.883512e-05
[1608,] 0.0072014573 0.0002113256 2.783681e-03
[1609,] 0.0005278728 0.0002113100 1.879567e-04
[1610,] 0.0002107951 0.0002113564 7.007449e-05
[1611,] 0.0002041990 0.0002113478 6.821170e-05
[1612,] 0.0001640842 0.0002113414 5.472506e-05
[1613,] 0.0005249579 0.0002113195 2.062721e-04
[1614,] 0.0006157516 0.0002113140 1.988142e-04
[1615,] 0.0004961323 0.0002113250 2.042001e-04
[1616,] 0.0001915683 0.0002113428 6.397669e-05
[1617,] 0.0006324531 0.0002113329 2.496159e-04
[1618,] 0.0001691633 0.0002113536 5.642058e-05
[1619,] 0.0001669688 0.0002113400 5.566178e-05
[1620,] 0.0001902766 0.0002113658 6.344617e-05
[1621,] 0.0006557634 0.0002113338 2.616740e-04
[1622,] 0.0005050547 0.0002113251 2.080680e-04
[1623,] 0.0006228915 0.0002113334 2.471666e-04
[1624,] 0.0001677335 0.0002113400 5.591709e-05
[1625,] 0.0001709589 0.0002113468 5.712139e-05
[1626,] 0.0005165746 0.0002113300 2.210444e-04
[1627,] 0.0002315892 0.0002113496 7.758116e-05
[1628,] 0.0006199563 0.0002113171 2.143284e-04
[1629,] 0.0003525692 0.0002113468 1.641711e-04
[1630,] 0.0005848052 0.0002113293 2.208160e-04
[1631,] 0.0007195581 0.0002113226 2.489117e-04
[1632,] 0.0005974148 0.0002113144 1.950390e-04
[1633,] 0.0005689761 0.0002113143 1.857884e-04
[1634,] 0.0001848915 0.0002113132 6.180043e-05
[1635,] 0.0001864560 0.0002113130 6.232243e-05
[1636,] 0.0001858503 0.0002113129 6.211675e-05
[1637,] 0.0005450392 0.0002113269 2.280676e-04
[1638,] 0.0001899057 0.0002113756 6.331760e-05
[1639,] 0.0005139604 0.0002113279 2.164720e-04
[1640,] 0.0005056850 0.0002113297 2.157384e-04
[1641,] 0.0001703163 0.0002113414 5.675064e-05
[1642,] 0.0001921098 0.0002113455 6.418747e-05
[1643,] 0.0005384165 0.0002113279 2.269798e-04
[1644,] 0.0014811949 0.0002113302 4.621226e-04
[1645,] 0.0006287910 0.0002113142 2.042402e-04
[1646,] 0.0005255029 0.0002113304 2.254905e-04
[1647,] 0.0001715628 0.0002113415 5.716277e-05
[1648,] 0.0002425285 0.0002113645 8.155665e-05
[1649,] 0.0002028620 0.0002113506 6.759569e-05
[1650,] 0.0001699882 0.0002113532 5.670045e-05
[1651,] 0.0003040834 0.0002113733 1.442892e-04
[1652,] 0.0002000461 0.0002113230 6.673879e-05
[1653,] 0.0001678001 0.0002113408 5.596110e-05
[1654,] 0.0002373124 0.0002113495 7.951549e-05
[1655,] 0.0002386501 0.0002113491 7.995972e-05
[1656,] 0.0002414905 0.0002113657 8.122284e-05
[1657,] 0.0006234675 0.0002113050 2.050696e-04
[1658,] 0.0003838478 0.0002113603 1.936515e-04
[1659,] 0.0004660990 0.0002113096 1.661270e-04
[1660,] 0.0001713756 0.0002113542 5.718189e-05
[1661,] 0.0004554359 0.0002113113 1.657185e-04
[1662,] 0.0004327750 0.0002113082 1.484036e-04
[1663,] 0.0003636793 0.0002113491 1.636641e-04
[1664,] 0.0003214394 0.0002113064 1.075676e-04
[1665,] 0.0001899094 0.0002113765 6.332147e-05
[1666,] 0.0002360750 0.0002113494 7.909513e-05
[1667,] 0.0001690307 0.0002113399 5.633951e-05
[1668,] 0.0015561905 0.0002113102 5.201606e-04
[1669,] 0.0006092637 0.0002113048 1.932888e-04
[1670,] 0.0001691847 0.0002113534 5.642782e-05
[1671,] 0.0005835698 0.0002113093 2.066125e-04
[1672,] 0.0007134885 0.0002113577 3.689685e-04
[1673,] 0.0001704200 0.0002113401 5.681858e-05
[1674,] 0.0006365772 0.0002113077 2.199284e-04
[1675,] 0.0001682841 0.0002113640 5.615183e-05
[1676,] 0.0001955679 0.0002113553 6.528743e-05
[1677,] 0.0002561092 0.0002113495 8.710152e-05
[1678,] 0.0002940341 0.0002113272 1.040544e-04
[1679,] 0.0003050522 0.0002113272 1.078461e-04
[1680,] 0.0003063460 0.0002113266 1.073485e-04
[1681,] 0.0001961391 0.0002113553 6.547990e-05
[1682,] 0.0078068183 0.0002113398 3.635102e-03
[1683,] 0.0002567304 0.0002113216 8.639429e-05
[1684,] 0.0078297644 0.0002113379 3.572409e-03
[1685,] 0.0002538223 0.0002113442 8.579063e-05
[1686,] 0.0001906025 0.0002113772 6.359317e-05
[1687,] 0.0002606204 0.0002113310 8.657957e-05
[1688,] 0.0006342009 0.0002113137 1.969954e-04
[1689,] 0.0003862201 0.0002113497 1.753814e-04
[1690,] 0.0002829029 0.0002113251 9.497398e-05
[1691,] 0.0002161793 0.0002113553 7.215869e-05
[1692,] 0.0013321113 0.0002113307 4.351875e-04
[1693,] 0.0003468884 0.0002113495 1.564941e-04
[1694,] 0.0003042097 0.0002113255 1.045136e-04
[1695,] 0.0002742438 0.0002113265 9.209743e-05
[1696,] 0.0002628851 0.0002113443 9.233566e-05
[1697,] 0.0003226109 0.0002113258 1.112241e-04
[1698,] 0.0001962784 0.0002113227 6.544053e-05
[1699,] 0.0002031064 0.0002113567 6.757951e-05
[1700,] 0.0002772718 0.0002113260 9.310264e-05
[1701,] 0.0001690890 0.0002113533 5.639411e-05
[1702,] 0.0002779493 0.0002113244 9.326273e-05
[1703,] 0.0071331051 0.0002113513 3.701938e-03
[1704,] 0.0002781377 0.0002113259 9.339054e-05
[1705,] 0.0093736895 0.0002113513 4.894343e-03
[1706,] 0.0002378746 0.0002113507 7.980773e-05
[1707,] 0.0072786072 0.0002113453 3.577938e-03
[1708,] 0.0002486675 0.0002113201 8.360397e-05
[1709,] 0.0002677141 0.0002113557 1.168321e-04
[1710,] 0.0002765072 0.0002113250 9.279993e-05
[1711,] 0.0002529952 0.0002113557 8.673464e-05
[1712,] 0.0003042680 0.0002113262 1.058532e-04
[1713,] 0.0006497330 0.0002113165 2.191787e-04
[1714,] 0.0002957827 0.0002113259 1.025088e-04
[1715,] 0.0001674884 0.0002113404 5.584946e-05
[1716,] 0.0002558713 0.0002113423 8.640195e-05
[1717,] 0.0003162237 0.0002113741 1.513753e-04
[1718,] 0.0001904153 0.0002113654 6.350637e-05
[1719,] 0.0002387484 0.0002113450 7.890003e-05
[1720,] 0.0002706583 0.0002113294 9.092444e-05
[1721,] 0.0002697916 0.0002113307 9.067542e-05
[1722,] 0.0001688772 0.0002113406 5.632095e-05
[1723,] 0.0002810076 0.0002113304 9.695312e-05
[1724,] 0.0001846015 0.0002113241 6.145987e-05
[1725,] 0.0002800672 0.0002113289 9.410042e-05
[1726,] 0.0001704087 0.0002113405 5.683230e-05
[1727,] 0.0002803655 0.0002113306 9.635784e-05
[1728,] 0.0001900048 0.0002113745 6.328679e-05
[1729,] 0.0002207331 0.0002113609 7.391719e-05
[1730,] 0.0003179039 0.0002113744 1.525973e-04
[1731,] 0.0002819919 0.0002113284 9.530607e-05
[1732,] 0.0001870270 0.0002113241 6.226790e-05
[1733,] 0.0005500163 0.0002113137 1.621196e-04
[1734,] 0.0065408609 0.0002113385 3.023576e-03
[1735,] 0.0002537273 0.0002113367 8.402969e-05
[1736,] 0.0001869619 0.0002113240 6.225348e-05
[1737,] 0.0002827728 0.0002113288 9.696121e-05
[1738,] 0.0002785007 0.0002113287 9.348631e-05
[1739,] 0.0001916239 0.0002113553 6.408160e-05
[1740,] 0.0008040847 0.0002113137 2.344063e-04
[1741,] 0.0002757557 0.0002113266 9.247119e-05
[1742,] 0.0001821860 0.0002113425 6.082375e-05
[1743,] 0.0084239511 0.0002113498 4.329444e-03
[1744,] 0.0003551578 0.0002113738 1.711579e-04
[1745,] 0.0001696474 0.0002113429 5.661307e-05
[1746,] 0.0002808880 0.0002113297 9.564573e-05
[1747,] 0.0076309973 0.0002113613 4.308949e-03
[1748,] 0.0006760768 0.0002113104 1.711151e-04
[1749,] 0.0001907526 0.0002113253 6.344971e-05
[1750,] 0.0003204830 0.0002113435 1.336919e-04
[1751,] 0.0006674919 0.0002113253 1.422292e-04
[1752,] 0.0002369551 0.0002113473 7.932453e-05
[1753,] 0.0006766794 0.0002113113 1.683801e-04
[1754,] 0.0062024132 0.0002113418 3.004465e-03
[1755,] 0.0002776895 0.0002113293 9.322078e-05
[1756,] 0.0001712128 0.0002113414 5.704938e-05
[1757,] 0.0002972475 0.0002113439 1.244116e-04
[1758,] 0.0002789907 0.0002113316 9.655505e-05
[1759,] 0.0003221137 0.0002113293 1.128015e-04
[1760,] 0.0002776347 0.0002113342 9.845418e-05
[1761,] 0.0002998023 0.0002113291 1.043573e-04
[1762,] 0.0007408259 0.0002113196 1.644547e-04
[1763,] 0.0002406529 0.0002113467 8.055088e-05
[1764,] 0.0002344537 0.0002113450 7.986488e-05
[1765,] 0.0002826308 0.0002113291 9.700100e-05
[1766,] 0.0002905540 0.0002113269 9.803678e-05
[1767,] 0.0076210014 0.0002113492 3.885337e-03
[1768,] 0.0002164772 0.0002113553 7.225870e-05
[1769,] 0.0003756551 0.0002113426 1.556328e-04
[1770,] 0.0085759707 0.0002113281 3.674744e-03
[1771,] 0.0002739125 0.0002113311 9.201057e-05
[1772,] 0.0002612373 0.0002113347 8.659963e-05
[1773,] 0.0002773524 0.0002113279 9.306471e-05
[1774,] 0.0002565654 0.0002113900 1.168083e-04
[1775,] 0.0002584371 0.0002113899 1.203369e-04
[1776,] 0.0002812250 0.0002113304 9.734011e-05
[1777,] 0.0002785986 0.0002113308 9.478394e-05
[1778,] 0.0012270300 0.0002113334 5.147452e-04
[1779,] 0.0002594223 0.0002113375 8.587127e-05
[1780,] 0.0010271656 0.0002113356 4.397665e-04
[1781,] 0.0001944225 0.0002113547 6.499346e-05
[1782,] 0.0002574980 0.0002113270 8.676630e-05
[1783,] 0.0002359895 0.0002113473 7.899580e-05
[1784,] 0.0001975431 0.0002113515 6.599791e-05
[1785,] 0.0001938928 0.0002113542 6.480647e-05
[1786,] 0.0002827047 0.0002113269 9.483174e-05
[1787,] 0.0001700824 0.0002113633 5.678314e-05
[1788,] 0.0001747283 0.0002113063 5.830700e-05
[1789,] 0.0007214279 0.0002113138 2.149639e-04
[1790,] 0.0001963694 0.0002113514 6.559958e-05
[1791,] 0.0011347823 0.0002113359 4.876496e-04
[1792,] 0.0002401087 0.0002113470 8.038086e-05
[1793,] 0.0002411060 0.0002113464 8.069443e-05
[1794,] 0.0002832916 0.0002113302 9.956048e-05
[1795,] 0.0002617500 0.0002113352 8.674255e-05
[1796,] 0.0001807774 0.0002113623 6.076731e-05
[1797,] 0.0001950111 0.0002113541 6.518534e-05
[1798,] 0.0001953891 0.0002113514 6.526812e-05
[1799,] 0.0001980851 0.0002113515 6.610693e-05
[1800,] 0.0001717650 0.0002113524 5.729298e-05
[1801,] 0.0006742999 0.0002113196 2.242835e-04
[1802,] 0.0002021278 0.0002113508 6.734933e-05
[1803,] 0.0001711072 0.0002113536 5.708391e-05
[1804,] 0.0001765939 0.0002113208 5.905389e-05
[1805,] 0.0001963598 0.0002113512 6.551439e-05
[1806,] 0.0002411859 0.0002113467 8.669996e-05
[1807,] 0.0001927118 0.0002113534 6.439467e-05
[1808,] 0.0002615869 0.0002113192 8.798213e-05
[1809,] 0.0002742002 0.0002113416 1.032731e-04
[1810,] 0.0001733368 0.0002113194 5.792067e-05
[1811,] 0.0001930614 0.0002113533 6.451223e-05
[1812,] 0.0001725326 0.0002113172 5.763118e-05
[1813,] 0.0007055036 0.0002113138 2.012134e-04
[1814,] 0.0014241955 0.0002113333 5.983353e-04
[1815,] 0.0002381703 0.0002113589 8.003482e-05
[1816,] 0.0001748266 0.0002113415 5.824430e-05
[1817,] 0.0001768086 0.0002113226 5.913786e-05
[1818,] 0.0001779387 0.0002113215 5.952236e-05
[1819,] 0.0002794935 0.0002113467 1.179672e-04
[1820,] 0.0012832943 0.0002113288 5.104536e-04
[1821,] 0.0002540860 0.0002113291 8.467460e-05
[1822,] 0.0001784422 0.0002113185 5.967409e-05
[1823,] 0.0002712073 0.0002113447 1.028826e-04
[1824,] 0.0001756598 0.0002113176 5.871395e-05
[1825,] 0.0003058206 0.0002113420 1.249810e-04
[1826,] 0.0002699146 0.0002113442 1.003948e-04
[1827,] 0.0002703679 0.0002113442 1.010502e-04
[1828,] 0.0001768466 0.0002113220 5.914724e-05
[1829,] 0.0002724608 0.0002113453 1.053706e-04
[1830,] 0.0001747908 0.0002113180 5.841634e-05
[1831,] 0.0001795441 0.0002113414 5.982239e-05
[1832,] 0.0001753312 0.0002113179 5.860165e-05
[1833,] 0.0001736591 0.0002113210 5.803843e-05
[1834,] 0.0002997492 0.0002113429 1.238764e-04
[1835,] 0.0001779467 0.0002113202 5.951362e-05
[1836,] 0.0001750230 0.0002113196 5.850510e-05
[1837,] 0.0002397145 0.0002113342 8.079853e-05
[1838,] 0.0001964729 0.0002113448 6.560987e-05
[1839,] 0.0008533684 0.0002113239 3.403647e-04
[1840,] 0.0001738217 0.0002113326 5.814150e-05
[1841,] 0.0001919389 0.0002113510 6.410917e-05
[1842,] 0.0001779356 0.0002113790 5.972210e-05
[1843,] 0.0002304266 0.0002113471 7.710886e-05
[1844,] 0.0001696561 0.0002113690 5.665754e-05
[1845,] 0.0001550058 0.0002113478 5.139814e-05
[1846,] 0.0010612198 0.0002113349 4.513994e-04
[1847,] 0.0009777357 0.0002113340 4.115353e-04
[1848,] 0.0001723533 0.0002113415 5.742273e-05
[1849,] 0.0002567017 0.0002113308 8.656998e-05
[1850,] 0.0001689008 0.0002113642 5.636955e-05
[1851,] 0.0001722497 0.0002113566 5.742428e-05
[1852,] 0.0002530001 0.0002113260 8.520635e-05
[1853,] 0.0002562570 0.0002113257 8.631587e-05
[1854,] 0.0011700438 0.0002113285 4.634935e-04
[1855,] 0.0002502199 0.0002113271 8.427523e-05
[1856,] 0.0002571669 0.0002113273 8.666180e-05
[1857,] 0.0001658724 0.0002113401 5.530077e-05
[1858,] 0.0002548069 0.0002113264 8.583535e-05
[1859,] 0.0001898057 0.0002113786 6.328527e-05
[1860,] 0.0002311811 0.0002113564 7.759476e-05
[1861,] 0.0002718995 0.0002113423 1.011396e-04
[1862,] 0.0001637408 0.0002113423 5.456600e-05
[1863,] 0.0002699871 0.0002113423 9.844643e-05
[1864,] 0.0007425122 0.0002113125 2.246319e-04
[1865,] 0.0002530811 0.0002113287 8.528803e-05
[1866,] 0.0002731311 0.0002113419 1.024357e-04
[1867,] 0.0002545330 0.0002113278 8.577007e-05
[1868,] 0.0001925107 0.0002113624 6.443790e-05
[1869,] 0.0002301597 0.0002113559 7.723463e-05
[1870,] 0.0002534621 0.0002113271 8.538844e-05
[1871,] 0.0002512126 0.0002113270 8.461487e-05
[1872,] 0.0001794080 0.0002113091 5.981893e-05
[1873,] 0.0002492494 0.0002113271 8.394123e-05
[1874,] 0.0001912386 0.0002113626 6.399254e-05
[1875,] 0.0002528419 0.0002113256 8.514368e-05
[1876,] 0.0002527875 0.0002113269 8.515169e-05
[1877,] 0.0002455660 0.0002113271 8.267857e-05
[1878,] 0.0002510118 0.0002113246 8.449578e-05
[1879,] 0.0002457744 0.0002113259 8.272758e-05
[1880,] 0.0002335720 0.0002113579 7.847988e-05
[1881,] 0.0002255692 0.0002113581 7.570175e-05
[1882,] 0.0002466273 0.0002114276 1.200179e-04
[1883,] 0.0001859893 0.0002113051 6.198738e-05
[1884,] 0.0001753225 0.0002113091 5.845271e-05
[1885,] 0.0002585062 0.0002113224 8.697890e-05
[1886,] 0.0002623724 0.0002113409 8.836906e-05
[1887,] 0.0002463452 0.0002113278 8.295888e-05
[1888,] 0.0001669272 0.0002113401 5.565261e-05
[1889,] 0.0002470424 0.0002113247 8.314102e-05
[1890,] 0.0002491075 0.0002113234 8.381959e-05
[1891,] 0.0001674680 0.0002113401 5.583302e-05
[1892,] 0.0001700439 0.0002113521 5.665328e-05
[1893,] 0.0001916194 0.0002113636 6.413027e-05
[1894,] 0.0002461549 0.0002113197 8.268021e-05
[1895,] 0.0001701606 0.0002113414 5.669946e-05
[1896,] 0.0002502150 0.0002113290 8.431027e-05
[1897,] 0.0002341997 0.0002113600 7.844572e-05
[1898,] 0.0001667998 0.0002113401 5.561031e-05
[1899,] 0.0002455557 0.0002113297 8.167569e-05
[1900,] 0.0002285019 0.0002113535 7.662253e-05
[1901,] 0.0002469716 0.0002113298 8.213458e-05
[1902,] 0.0002507842 0.0002113248 8.442298e-05
[1903,] 0.0002527294 0.0002113240 8.507169e-05
[1904,] 0.0002234810 0.0002113553 7.500834e-05
[1905,] 0.0002503242 0.0002113235 8.423787e-05
[1906,] 0.0001980810 0.0002113561 6.593724e-05
[1907,] 0.0002674710 0.0002114202 1.605568e-04
[1908,] 0.0002645904 0.0002114352 1.654713e-04
[1909,] 0.0001803664 0.0002113055 6.013243e-05
[1910,] 0.0002399059 0.0002113296 8.079214e-05
[1911,] 0.0002398068 0.0002113326 8.080667e-05
[1912,] 0.0002388042 0.0002113325 8.045963e-05
[1913,] 0.0001660944 0.0002113401 5.537376e-05
[1914,] 0.0017108477 0.0002113868 9.994868e-04
[1915,] 0.0002410221 0.0002114444 1.120652e-04
[1916,] 0.0001949314 0.0002113596 6.526691e-05
[1917,] 0.0002388596 0.0002114070 9.141251e-05
[1918,] 0.0009701117 0.0002113304 3.111153e-04
[1919,] 0.0002503626 0.0002114421 1.312510e-04
[1920,] 0.0002677818 0.0002113386 9.139056e-05
[1921,] 0.0002674686 0.0002113388 9.115578e-05
[1922,] 0.0002433600 0.0002113306 8.089820e-05
[1923,] 0.0002417176 0.0002114652 1.246237e-04
[1924,] 0.0002583617 0.0002113311 8.671558e-05
[1925,] 0.0001649150 0.0002113504 5.495615e-05
[1926,] 0.0002108267 0.0002113551 7.035371e-05
[1927,] 0.0002479997 0.0002114441 1.269939e-04
[1928,] 0.0003175295 0.0002113275 1.068385e-04
[1929,] 0.0002425653 0.0002113359 8.129804e-05
[1930,] 0.0001650220 0.0002113400 5.501341e-05
[1931,] 0.0001652679 0.0002113504 5.507242e-05
[1932,] 0.0001942993 0.0002114738 6.550959e-05
[1933,] 0.0001961707 0.0002114540 6.614493e-05
[1934,] 0.0002596615 0.0002113397 8.741584e-05
[1935,] 0.0001938420 0.0002113593 6.488660e-05
[1936,] 0.0002393022 0.0002113545 8.023153e-05
[1937,] 0.0001970244 0.0002114508 6.644625e-05
[1938,] 0.0001974967 0.0002114521 6.662236e-05
[1939,] 0.0001794665 0.0002113054 5.981394e-05
[1940,] 0.0001974698 0.0002114521 6.661176e-05
[1941,] 0.0002455946 0.0002113302 8.165244e-05
[1942,] 0.0002634676 0.0002113398 8.871976e-05
[1943,] 0.0001657226 0.0002113413 5.523172e-05
[1944,] 0.0002408569 0.0002114073 9.444664e-05
[1945,] 0.0001994768 0.0002113552 6.660124e-05
[1946,] 0.0001925752 0.0002113481 6.437322e-05
[1947,] 0.0002501651 0.0002114471 1.337315e-04
[1948,] 0.0002438905 0.0002113996 9.584394e-05
[1949,] 0.0002018093 0.0002113558 6.717271e-05
[1950,] 0.0002440163 0.0002113290 8.219551e-05
[1951,] 0.0002336221 0.0002113343 7.869838e-05
[1952,] 0.0002503027 0.0002114561 1.397598e-04
[1953,] 0.0002399188 0.0002113307 8.081523e-05
[1954,] 0.0002300356 0.0002113585 7.773330e-05
[1955,] 0.0002540533 0.0002113354 8.607726e-05
[1956,] 0.0002502731 0.0002114490 1.350494e-04
[1957,] 0.0007698835 0.0002113827 4.152036e-04
[1958,] 0.0002464912 0.0002114512 1.275493e-04
[1959,] 0.0001939976 0.0002113623 6.495910e-05
[1960,] 0.0001590015 0.0002113130 5.294463e-05
[1961,] 0.0001782542 0.0002113068 5.941551e-05
[1962,] 0.0001935580 0.0002113605 6.436693e-05
[1963,] 0.0002537007 0.0002113362 8.536863e-05
[1964,] 0.0002459007 0.0002114486 1.251581e-04
[1965,] 0.0001789806 0.0002113072 5.967814e-05
[1966,] 0.0002315591 0.0002113354 7.800304e-05
```
