## Supplementary material for "Characterization of shared and ancestry-specific signals driving complex traits using multi-ancestry fine-mapping": s1_data.bim

```
20	chr20:24697497:T:C	0	24697497	C	T
20	chr20:24697515:G:A	0	24697515	A	G
20	chr20:24698776:G:A	0	24698776	A	G
20	chr20:24700085:A:G	0	24700085	G	A
20	chr20:24700716:G:A	0	24700716	A	G
20	chr20:24701506:T:C	0	24701506	C	T
20	chr20:24702411:C:G	0	24702411	G	C
20	chr20:24703256:C:T	0	24703256	T	C
20	chr20:24704263:A:G	0	24704263	G	A
20	chr20:24704804:G:A	0	24704804	A	G
20	chr20:24704953:C:G	0	24704953	G	C
20	chr20:24705215:A:G	0	24705215	G	A
20	chr20:24705409:T:C	0	24705409	C	T
20	chr20:24706089:T:C	0	24706089	C	T
20	chr20:24707359:A:C	0	24707359	C	A
20	chr20:24707408:A:G	0	24707408	G	A
20	chr20:24707460:G:A	0	24707460	A	G
20	chr20:24707836:C:T	0	24707836	T	C
20	chr20:24707961:G:A	0	24707961	A	G
20	chr20:24708356:G:A	0	24708356	A	G
20	chr20:24711225:T:C	0	24711225	C	T
20	chr20:24712694:A:G	0	24712694	G	A
20	chr20:24713539:T:C	0	24713539	C	T
20	chr20:24715280:C:T	0	24715280	T	C
20	chr20:24716441:T:C	0	24716441	C	T
20	chr20:24718215:A:G	0	24718215	G	A
20	chr20:24718409:C:T	0	24718409	T	C
20	chr20:24719608:A:T	0	24719608	T	A
20	chr20:24720057:A:G	0	24720057	G	A
20	chr20:24720288:C:T	0	24720288	T	C
20	chr20:24720494:A:G	0	24720494	G	A
20	chr20:24721152:C:T	0	24721152	T	C
20	chr20:24721180:G:A	0	24721180	A	G
20	chr20:24721183:T:C	0	24721183	C	T
20	chr20:24721561:C:T	0	24721561	T	C
20	chr20:24721907:T:C	0	24721907	C	T
20	chr20:24722386:G:A	0	24722386	A	G
20	chr20:24723205:G:A	0	24723205	A	G
20	chr20:24723355:G:A	0	24723355	A	G
20	chr20:24724709:A:G	0	24724709	G	A
20	chr20:24725313:G:A	0	24725313	A	G
20	chr20:24726432:C:T	0	24726432	T	C
20	chr20:24727140:G:A	0	24727140	A	G
20	chr20:24727276:C:T	0	24727276	T	C
20	chr20:24728017:G:A	0	24728017	A	G
20	chr20:24728187:A:G	0	24728187	G	A
20	chr20:24728208:G:T	0	24728208	T	G
20	chr20:24729615:G:A	0	24729615	A	G
20	chr20:24730149:G:T	0	24730149	T	G
20	chr20:24730591:T:G	0	24730591	G	T
20	chr20:24731570:AC:A	0	24731570	A	AC
20	chr20:24731850:A:G	0	24731850	G	A
20	chr20:24732677:A:C	0	24732677	C	A
20	chr20:24733187:G:A	0	24733187	A	G
20	chr20:24733704:C:T	0	24733704	T	C
20	chr20:24734003:G:A	0	24734003	A	G
20	chr20:24734584:AG:A	0	24734584	A	AG
20	chr20:24734795:C:G	0	24734795	G	C
20	chr20:24734830:C:T	0	24734830	T	C
20	chr20:24734864:T:G	0	24734864	G	T
20	chr20:24734908:A:C	0	24734908	C	A
20	chr20:24734952:A:G	0	24734952	G	A
20	chr20:24735652:A:C	0	24735652	C	A
20	chr20:24735813:C:T	0	24735813	T	C
20	chr20:24735820:A:G	0	24735820	G	A
20	chr20:24735832:G:T	0	24735832	T	G
20	chr20:24736259:C:T	0	24736259	T	C
20	chr20:24736449:C:A	0	24736449	A	C
20	chr20:24736472:G:A	0	24736472	A	G
20	chr20:24737038:T:C	0	24737038	C	T
20	chr20:24737158:A:G	0	24737158	G	A
20	chr20:24737472:C:T	0	24737472	T	C
20	chr20:24737557:C:T	0	24737557	T	C
20	chr20:24737795:G:A	0	24737795	A	G
20	chr20:24738060:G:C	0	24738060	C	G
20	chr20:24738093:A:G	0	24738093	G	A
20	chr20:24738139:G:T	0	24738139	T	G
20	chr20:24738149:T:C	0	24738149	C	T
20	chr20:24738618:A:T	0	24738618	T	A
20	chr20:24738626:T:A	0	24738626	A	T
20	chr20:24738702:C:T	0	24738702	T	C
20	chr20:24739334:A:C	0	24739334	C	A
20	chr20:24739390:A:G	0	24739390	G	A
20	chr20:24739542:G:C	0	24739542	C	G
20	chr20:24739755:T:G	0	24739755	G	T
20	chr20:24739983:C:T	0	24739983	T	C
20	chr20:24740156:G:A	0	24740156	A	G
20	chr20:24740228:C:G	0	24740228	G	C
20	chr20:24740295:T:C	0	24740295	C	T
20	chr20:24740685:A:G	0	24740685	G	A
20	chr20:24741255:G:A	0	24741255	A	G
20	chr20:24741325:T:C	0	24741325	C	T
20	chr20:24741728:C:T	0	24741728	T	C
20	chr20:24742018:T:G	0	24742018	G	T
20	chr20:24742109:A:G	0	24742109	G	A
20	chr20:24742125:G:A	0	24742125	A	G
20	chr20:24742195:AG:A	0	24742195	A	AG
20	chr20:24742303:T:C	0	24742303	C	T
20	chr20:24742786:A:G	0	24742786	G	A
20	chr20:24742973:G:A	0	24742973	A	G
20	chr20:24743830:A:G	0	24743830	G	A
20	chr20:24744077:G:A	0	24744077	A	G
20	chr20:24744095:G:A	0	24744095	A	G
20	chr20:24744193:C:T	0	24744193	T	C
20	chr20:24744231:T:C	0	24744231	C	T
20	chr20:24744374:C:T	0	24744374	T	C
20	chr20:24744473:AG:A	0	24744473	A	AG
20	chr20:24744593:C:T	0	24744593	T	C
20	chr20:24745630:A:G	0	24745630	G	A
20	chr20:24745679:A:C	0	24745679	C	A
20	chr20:24745788:T:G	0	24745788	G	T
20	chr20:24745801:T:C	0	24745801	C	T
20	chr20:24746466:G:A	0	24746466	A	G
20	chr20:24746849:A:T	0	24746849	T	A
20	chr20:24746870:C:T	0	24746870	T	C
20	chr20:24746888:G:A	0	24746888	A	G
20	chr20:24747097:A:G	0	24747097	G	A
20	chr20:24747239:C:T	0	24747239	T	C
20	chr20:24747249:C:T	0	24747249	T	C
20	chr20:24747351:CA:C	0	24747351	C	CA
20	chr20:24747353:A:C	0	24747353	C	A
20	chr20:24747356:T:C	0	24747356	C	T
20	chr20:24747443:T:G	0	24747443	G	T
20	chr20:24747489:G:A	0	24747489	A	G
20	chr20:24747537:A:G	0	24747537	G	A
20	chr20:24747830:T:A	0	24747830	A	T
20	chr20:24748149:AG:A	0	24748149	A	AG
20	chr20:24748178:T:C	0	24748178	C	T
20	chr20:24748268:A:G	0	24748268	G	A
20	chr20:24748534:A:G	0	24748534	G	A
20	chr20:24748772:A:G	0	24748772	G	A
20	chr20:24749285:A:G	0	24749285	G	A
20	chr20:24749434:A:C	0	24749434	C	A
20	chr20:24749600:T:C	0	24749600	C	T
20	chr20:24750312:A:G	0	24750312	G	A
20	chr20:24750625:T:C	0	24750625	C	T
20	chr20:24751243:C:T	0	24751243	T	C
20	chr20:24751263:G:A	0	24751263	A	G
20	chr20:24751423:T:C	0	24751423	C	T
20	chr20:24751476:G:A	0	24751476	A	G
20	chr20:24751566:G:A	0	24751566	A	G
20	chr20:24751568:G:A	0	24751568	A	G
20	chr20:24751629:C:T	0	24751629	T	C
20	chr20:24751855:A:G	0	24751855	G	A
20	chr20:24752032:G:A	0	24752032	A	G
20	chr20:24752372:T:C	0	24752372	C	T
20	chr20:24752380:G:C	0	24752380	C	G
20	chr20:24752728:G:T	0	24752728	T	G
20	chr20:24753347:T:C	0	24753347	C	T
20	chr20:24753390:T:C	0	24753390	C	T
20	chr20:24754300:G:A	0	24754300	A	G
20	chr20:24754537:A:G	0	24754537	G	A
20	chr20:24754644:C:T	0	24754644	T	C
20	chr20:24755030:A:G	0	24755030	G	A
20	chr20:24755310:T:G	0	24755310	G	T
20	chr20:24756370:C:T	0	24756370	T	C
20	chr20:24757272:A:G	0	24757272	G	A
20	chr20:24757518:G:T	0	24757518	T	G
20	chr20:24757590:C:T	0	24757590	T	C
20	chr20:24757674:T:C	0	24757674	C	T
20	chr20:24760265:T:G	0	24760265	G	T
20	chr20:24761468:G:A	0	24761468	A	G
20	chr20:24762027:G:A	0	24762027	A	G
20	chr20:24762457:G:A	0	24762457	A	G
20	chr20:24763271:G:A	0	24763271	A	G
20	chr20:24764291:T:A	0	24764291	A	T
20	chr20:24764538:G:A	0	24764538	A	G
20	chr20:24764754:G:A	0	24764754	A	G
20	chr20:24764892:T:C	0	24764892	C	T
20	chr20:24765087:A:G	0	24765087	G	A
20	chr20:24765980:C:T	0	24765980	T	C
20	chr20:24766219:G:A	0	24766219	A	G
20	chr20:24766692:A:G	0	24766692	G	A
20	chr20:24766852:A:G	0	24766852	G	A
20	chr20:24767023:C:A	0	24767023	A	C
20	chr20:24767491:A:T	0	24767491	T	A
20	chr20:24767633:C:T	0	24767633	T	C
20	chr20:24767796:A:G	0	24767796	G	A
20	chr20:24767954:T:A	0	24767954	A	T
20	chr20:24768193:T:C	0	24768193	C	T
20	chr20:24768288:C:T	0	24768288	T	C
20	chr20:24768296:A:G	0	24768296	G	A
20	chr20:24768592:T:C	0	24768592	C	T
20	chr20:24769012:G:C	0	24769012	C	G
20	chr20:24769084:C:T	0	24769084	T	C
20	chr20:24769152:T:C	0	24769152	C	T
20	chr20:24769281:G:A	0	24769281	A	G
20	chr20:24769310:A:G	0	24769310	G	A
20	chr20:24769637:T:C	0	24769637	C	T
20	chr20:24770196:G:A	0	24770196	A	G
20	chr20:24770483:A:G	0	24770483	G	A
20	chr20:24770647:T:C	0	24770647	C	T
20	chr20:24770921:G:A	0	24770921	A	G
20	chr20:24771093:C:T	0	24771093	T	C
20	chr20:24771224:T:G	0	24771224	G	T
20	chr20:24771303:G:A	0	24771303	A	G
20	chr20:24771590:A:C	0	24771590	C	A
20	chr20:24771767:G:A	0	24771767	A	G
20	chr20:24772774:G:A	0	24772774	A	G
20	chr20:24772891:A:G	0	24772891	G	A
20	chr20:24774286:G:A	0	24774286	A	G
20	chr20:24774795:C:T	0	24774795	T	C
20	chr20:24774833:C:A	0	24774833	A	C
20	chr20:24775142:G:A	0	24775142	A	G
20	chr20:24775562:G:T	0	24775562	T	G
20	chr20:24776094:G:A	0	24776094	A	G
20	chr20:24776427:G:A	0	24776427	A	G
20	chr20:24777128:C:T	0	24777128	T	C
20	chr20:24777767:C:T	0	24777767	T	C
20	chr20:24777909:C:T	0	24777909	T	C
20	chr20:24777960:C:T	0	24777960	T	C
20	chr20:24778325:C:T	0	24778325	T	C
20	chr20:24778362:C:G	0	24778362	G	C
20	chr20:24778740:T:C	0	24778740	C	T
20	chr20:24778869:C:T	0	24778869	T	C
20	chr20:24778973:A:G	0	24778973	G	A
20	chr20:24778993:C:T	0	24778993	T	C
20	chr20:24779057:C:T	0	24779057	T	C
20	chr20:24779530:G:A	0	24779530	A	G
20	chr20:24779673:C:T	0	24779673	T	C
20	chr20:24779741:G:A	0	24779741	A	G
20	chr20:24781621:C:T	0	24781621	T	C
20	chr20:24783084:C:T	0	24783084	T	C
20	chr20:24783231:G:A	0	24783231	A	G
20	chr20:24783547:C:T	0	24783547	T	C
20	chr20:24783642:C:T	0	24783642	T	C
20	chr20:24784119:G:A	0	24784119	A	G
20	chr20:24785684:G:A	0	24785684	A	G
20	chr20:24787846:C:T	0	24787846	T	C
20	chr20:24788960:C:A	0	24788960	A	C
20	chr20:24789135:ACCAT:A	0	24789135	A	ACCAT
20	chr20:24789220:C:T	0	24789220	T	C
20	chr20:24789513:C:T	0	24789513	T	C
20	chr20:24789595:A:G	0	24789595	G	A
20	chr20:24789745:A:C	0	24789745	C	A
20	chr20:24789922:G:A	0	24789922	A	G
20	chr20:24790278:A:G	0	24790278	G	A
20	chr20:24790331:C:T	0	24790331	T	C
20	chr20:24790402:CAT:C	0	24790402	C	CAT
20	chr20:24790567:C:T	0	24790567	T	C
20	chr20:24790872:T:C	0	24790872	C	T
20	chr20:24790922:G:C	0	24790922	C	G
20	chr20:24791155:C:T	0	24791155	T	C
20	chr20:24791291:G:A	0	24791291	A	G
20	chr20:24791837:C:T	0	24791837	T	C
20	chr20:24791838:A:G	0	24791838	G	A
20	chr20:24791869:C:T	0	24791869	T	C
20	chr20:24793287:G:A	0	24793287	A	G
20	chr20:24793295:A:G	0	24793295	G	A
20	chr20:24793835:A:G	0	24793835	G	A
20	chr20:24794586:A:T	0	24794586	T	A
20	chr20:24794911:A:G	0	24794911	G	A
20	chr20:24795306:T:C	0	24795306	C	T
20	chr20:24796541:A:G	0	24796541	G	A
20	chr20:24797751:T:C	0	24797751	C	T
20	chr20:24798091:C:T	0	24798091	T	C
20	chr20:24798211:C:T	0	24798211	T	C
20	chr20:24798238:C:T	0	24798238	T	C
20	chr20:24798455:G:A	0	24798455	A	G
20	chr20:24800719:T:C	0	24800719	C	T
20	chr20:24801017:A:G	0	24801017	G	A
20	chr20:24801450:A:G	0	24801450	G	A
20	chr20:24801519:A:G	0	24801519	G	A
20	chr20:24802555:G:A	0	24802555	A	G
20	chr20:24802562:G:A	0	24802562	A	G
20	chr20:24802847:T:C	0	24802847	C	T
20	chr20:24803240:G:T	0	24803240	T	G
20	chr20:24803303:A:C	0	24803303	C	A
20	chr20:24804179:C:G	0	24804179	G	C
20	chr20:24804788:TAAGGCCTGGGTCAGGATTC:T	0	24804788	T	TAAGGCCTGGGTCAGGATTC
20	chr20:24804811:T:C	0	24804811	C	T
20	chr20:24805563:A:C	0	24805563	C	A
20	chr20:24805610:T:C	0	24805610	C	T
20	chr20:24805795:G:A	0	24805795	A	G
20	chr20:24807448:C:T	0	24807448	T	C
20	chr20:24808369:G:A	0	24808369	A	G
20	chr20:24809768:G:A	0	24809768	A	G
20	chr20:24810065:C:T	0	24810065	T	C
20	chr20:24810076:A:G	0	24810076	G	A
20	chr20:24811151:T:A	0	24811151	A	T
20	chr20:24814307:G:C	0	24814307	C	G
20	chr20:24814339:T:C	0	24814339	C	T
20	chr20:24814457:G:T	0	24814457	T	G
20	chr20:24815134:T:C	0	24815134	C	T
20	chr20:24816305:G:A	0	24816305	A	G
20	chr20:24816539:C:T	0	24816539	T	C
20	chr20:24816721:C:A	0	24816721	A	C
20	chr20:24817204:G:A	0	24817204	A	G
20	chr20:24817523:C:T	0	24817523	T	C
20	chr20:24817615:G:A	0	24817615	A	G
20	chr20:24817729:G:A	0	24817729	A	G
20	chr20:24818220:A:G	0	24818220	G	A
20	chr20:24818832:T:C	0	24818832	C	T
20	chr20:24819121:C:T	0	24819121	T	C
20	chr20:24819221:G:A	0	24819221	A	G
20	chr20:24819292:C:T	0	24819292	T	C
20	chr20:24819367:C:T	0	24819367	T	C
20	chr20:24819779:C:T	0	24819779	T	C
20	chr20:24820111:C:A	0	24820111	A	C
20	chr20:24820333:T:C	0	24820333	C	T
20	chr20:24820356:G:C	0	24820356	C	G
20	chr20:24820543:T:C	0	24820543	C	T
20	chr20:24821872:C:T	0	24821872	T	C
20	chr20:24821952:G:A	0	24821952	A	G
20	chr20:24822167:T:C	0	24822167	C	T
20	chr20:24822332:T:C	0	24822332	C	T
20	chr20:24824965:A:T	0	24824965	T	A
20	chr20:24825014:G:A	0	24825014	A	G
20	chr20:24825194:G:A	0	24825194	A	G
20	chr20:24826317:A:G	0	24826317	G	A
20	chr20:24827121:T:C	0	24827121	C	T
20	chr20:24829263:G:A	0	24829263	A	G
20	chr20:24830284:C:T	0	24830284	T	C
20	chr20:24830832:G:A	0	24830832	A	G
20	chr20:24830965:C:T	0	24830965	T	C
20	chr20:24831418:T:C	0	24831418	C	T
20	chr20:24831581:C:T	0	24831581	T	C
20	chr20:24831718:T:A	0	24831718	A	T
20	chr20:24832526:C:A	0	24832526	A	C
20	chr20:24833935:T:G	0	24833935	G	T
20	chr20:24834216:C:T	0	24834216	T	C
20	chr20:24834503:C:G	0	24834503	G	C
20	chr20:24835377:T:A	0	24835377	A	T
20	chr20:24835757:C:T	0	24835757	T	C
20	chr20:24836697:G:A	0	24836697	A	G
20	chr20:24836961:T:C	0	24836961	C	T
20	chr20:24837444:A:G	0	24837444	G	A
20	chr20:24838624:T:C	0	24838624	C	T
20	chr20:24839923:A:G	0	24839923	G	A
20	chr20:24840337:C:T	0	24840337	T	C
20	chr20:24840752:A:G	0	24840752	G	A
20	chr20:24842071:G:T	0	24842071	T	G
20	chr20:24842296:T:C	0	24842296	C	T
20	chr20:24843326:A:G	0	24843326	G	A
20	chr20:24845145:C:T	0	24845145	T	C
20	chr20:24846439:G:C	0	24846439	C	G
20	chr20:24847034:G:A	0	24847034	A	G
20	chr20:24847388:A:AT	0	24847388	AT	A
20	chr20:24847593:T:C	0	24847593	C	T
20	chr20:24847996:T:C	0	24847996	C	T
20	chr20:24848066:C:A	0	24848066	A	C
20	chr20:24848657:T:C	0	24848657	C	T
20	chr20:24849160:T:A	0	24849160	A	T
20	chr20:24850499:T:C	0	24850499	C	T
20	chr20:24851265:T:G	0	24851265	G	T
20	chr20:24851444:C:T	0	24851444	T	C
20	chr20:24852559:G:A	0	24852559	A	G
20	chr20:24853188:T:TA	0	24853188	TA	T
20	chr20:24853926:C:T	0	24853926	T	C
20	chr20:24855098:C:T	0	24855098	T	C
20	chr20:24855380:G:A	0	24855380	A	G
20	chr20:24856041:C:T	0	24856041	T	C
20	chr20:24857086:C:T	0	24857086	T	C
20	chr20:24857252:T:C	0	24857252	C	T
20	chr20:24857560:G:A	0	24857560	A	G
20	chr20:24857699:C:T	0	24857699	T	C
20	chr20:24857700:A:G	0	24857700	G	A
20	chr20:24857876:C:T	0	24857876	T	C
20	chr20:24857929:T:C	0	24857929	C	T
20	chr20:24857941:G:A	0	24857941	A	G
20	chr20:24858578:C:T	0	24858578	T	C
20	chr20:24859711:T:C	0	24859711	C	T
20	chr20:24860054:G:A	0	24860054	A	G
20	chr20:24861079:T:A	0	24861079	A	T
20	chr20:24861264:T:C	0	24861264	C	T
20	chr20:24862080:T:C	0	24862080	C	T
20	chr20:24863165:C:T	0	24863165	T	C
20	chr20:24863349:C:T	0	24863349	T	C
20	chr20:24863616:T:C	0	24863616	C	T
20	chr20:24863684:T:C	0	24863684	C	T
20	chr20:24864061:T:C	0	24864061	C	T
20	chr20:24864469:T:C	0	24864469	C	T
20	chr20:24864477:T:C	0	24864477	C	T
20	chr20:24865009:G:C	0	24865009	C	G
20	chr20:24865596:T:C	0	24865596	C	T
20	chr20:24865649:A:G	0	24865649	G	A
20	chr20:24865946:AAGGGAGTGGAAAGTGTGGATGG:A	0	24865946	A	AAGGGAGTGGAAAGTGTGGATGG
20	chr20:24866269:T:C	0	24866269	C	T
20	chr20:24867290:G:A	0	24867290	A	G
20	chr20:24867922:A:G	0	24867922	G	A
20	chr20:24867937:G:T	0	24867937	T	G
20	chr20:24868079:T:C	0	24868079	C	T
20	chr20:24869225:G:A	0	24869225	A	G
20	chr20:24869344:GC:G	0	24869344	G	GC
20	chr20:24869779:G:A	0	24869779	A	G
20	chr20:24869845:G:A	0	24869845	A	G
20	chr20:24870768:C:T	0	24870768	T	C
20	chr20:24871055:A:G	0	24871055	G	A
20	chr20:24871128:T:C	0	24871128	C	T
20	chr20:24871187:T:C	0	24871187	C	T
20	chr20:24871249:T:A	0	24871249	A	T
20	chr20:24871697:G:A	0	24871697	A	G
20	chr20:24871737:A:G	0	24871737	G	A
20	chr20:24872026:G:A	0	24872026	A	G
20	chr20:24874120:C:T	0	24874120	T	C
20	chr20:24874326:T:C	0	24874326	C	T
20	chr20:24874735:C:G	0	24874735	G	C
20	chr20:24875093:A:G	0	24875093	G	A
20	chr20:24875289:C:T	0	24875289	T	C
20	chr20:24875602:G:A	0	24875602	A	G
20	chr20:24876098:C:A	0	24876098	A	C
20	chr20:24877358:C:T	0	24877358	T	C
20	chr20:24877587:G:A	0	24877587	A	G
20	chr20:24877612:C:T	0	24877612	T	C
20	chr20:24878701:G:A	0	24878701	A	G
20	chr20:24879281:A:G	0	24879281	G	A
20	chr20:24880517:G:A	0	24880517	A	G
20	chr20:24880530:G:A	0	24880530	A	G
20	chr20:24881366:G:A	0	24881366	A	G
20	chr20:24882990:C:A	0	24882990	A	C
20	chr20:24883078:C:T	0	24883078	T	C
20	chr20:24883243:C:A	0	24883243	A	C
20	chr20:24884128:G:A	0	24884128	A	G
20	chr20:24884350:C:T	0	24884350	T	C
20	chr20:24884573:G:C	0	24884573	C	G
20	chr20:24884675:C:T	0	24884675	T	C
20	chr20:24884823:T:C	0	24884823	C	T
20	chr20:24886548:AACT:A	0	24886548	A	AACT
20	chr20:24886555:C:A	0	24886555	A	C
20	chr20:24886564:A:T	0	24886564	T	A
20	chr20:24887385:T:C	0	24887385	C	T
20	chr20:24888330:G:A	0	24888330	A	G
20	chr20:24888662:C:T	0	24888662	T	C
20	chr20:24888917:T:A	0	24888917	A	T
20	chr20:24889930:T:C	0	24889930	C	T
20	chr20:24890384:TAA:T	0	24890384	T	TAA
20	chr20:24890715:G:C	0	24890715	C	G
20	chr20:24890749:A:C	0	24890749	C	A
20	chr20:24890780:C:T	0	24890780	T	C
20	chr20:24890973:C:T	0	24890973	T	C
20	chr20:24891132:C:T	0	24891132	T	C
20	chr20:24891505:C:G	0	24891505	G	C
20	chr20:24891755:C:T	0	24891755	T	C
20	chr20:24892117:C:T	0	24892117	T	C
20	chr20:24892623:A:G	0	24892623	G	A
20	chr20:24892732:A:C	0	24892732	C	A
20	chr20:24892948:T:C	0	24892948	C	T
20	chr20:24893262:G:A	0	24893262	A	G
20	chr20:24893272:G:A	0	24893272	A	G
20	chr20:24893459:C:T	0	24893459	T	C
20	chr20:24893672:A:G	0	24893672	G	A
20	chr20:24893798:G:A	0	24893798	A	G
20	chr20:24894029:T:C	0	24894029	C	T
20	chr20:24894157:G:A	0	24894157	A	G
20	chr20:24894437:C:T	0	24894437	T	C
20	chr20:24894538:T:G	0	24894538	G	T
20	chr20:24894603:C:T	0	24894603	T	C
20	chr20:24894623:A:G	0	24894623	G	A
20	chr20:24894944:G:A	0	24894944	A	G
20	chr20:24895030:A:G	0	24895030	G	A
20	chr20:24895361:T:C	0	24895361	C	T
20	chr20:24895642:C:T	0	24895642	T	C
20	chr20:24895751:T:C	0	24895751	C	T
20	chr20:24896092:G:A	0	24896092	A	G
20	chr20:24896177:G:A	0	24896177	A	G
20	chr20:24896387:C:T	0	24896387	T	C
20	chr20:24896449:T:G	0	24896449	G	T
20	chr20:24896582:G:A	0	24896582	A	G
20	chr20:24897268:G:A	0	24897268	A	G
20	chr20:24897400:A:G	0	24897400	G	A
20	chr20:24897570:G:GT	0	24897570	GT	G
20	chr20:24897753:G:A	0	24897753	A	G
20	chr20:24898053:G:A	0	24898053	A	G
20	chr20:24898387:T:C	0	24898387	C	T
20	chr20:24898781:A:G	0	24898781	G	A
20	chr20:24898917:A:T	0	24898917	T	A
20	chr20:24899406:T:C	0	24899406	C	T
20	chr20:24899445:A:G	0	24899445	G	A
20	chr20:24899593:A:G	0	24899593	G	A
20	chr20:24899779:C:T	0	24899779	T	C
20	chr20:24900143:C:A	0	24900143	A	C
20	chr20:24900443:G:C	0	24900443	C	G
20	chr20:24900757:T:C	0	24900757	C	T
20	chr20:24900766:C:T	0	24900766	T	C
20	chr20:24900981:A:G	0	24900981	G	A
20	chr20:24901083:A:G	0	24901083	G	A
20	chr20:24901091:G:A	0	24901091	A	G
20	chr20:24901210:T:G	0	24901210	G	T
20	chr20:24901585:T:C	0	24901585	C	T
20	chr20:24902124:C:T	0	24902124	T	C
20	chr20:24902944:A:C	0	24902944	C	A
20	chr20:24903061:T:C	0	24903061	C	T
20	chr20:24903092:T:C	0	24903092	C	T
20	chr20:24903204:G:A	0	24903204	A	G
20	chr20:24903298:G:T	0	24903298	T	G
20	chr20:24903412:A:G	0	24903412	G	A
20	chr20:24903426:T:C	0	24903426	C	T
20	chr20:24903512:T:A	0	24903512	A	T
20	chr20:24904047:C:T	0	24904047	T	C
20	chr20:24904128:C:T	0	24904128	T	C
20	chr20:24904611:C:T	0	24904611	T	C
20	chr20:24904722:C:A	0	24904722	A	C
20	chr20:24905381:T:C	0	24905381	C	T
20	chr20:24906383:T:C	0	24906383	C	T
20	chr20:24906503:C:T	0	24906503	T	C
20	chr20:24906805:C:T	0	24906805	T	C
20	chr20:24907102:C:T	0	24907102	T	C
20	chr20:24907104:G:A	0	24907104	A	G
20	chr20:24907442:G:A	0	24907442	A	G
20	chr20:24908139:T:C	0	24908139	C	T
20	chr20:24909274:C:T	0	24909274	T	C
20	chr20:24909452:T:C	0	24909452	C	T
20	chr20:24910117:C:A	0	24910117	A	C
20	chr20:24910309:C:T	0	24910309	T	C
20	chr20:24910371:G:A	0	24910371	A	G
20	chr20:24910762:C:T	0	24910762	T	C
20	chr20:24911135:G:A	0	24911135	A	G
20	chr20:24911259:C:T	0	24911259	T	C
20	chr20:24911332:G:A	0	24911332	A	G
20	chr20:24911521:A:G	0	24911521	G	A
20	chr20:24911883:GA:G	0	24911883	G	GA
20	chr20:24911916:G:A	0	24911916	A	G
20	chr20:24912079:C:T	0	24912079	T	C
20	chr20:24912599:T:C	0	24912599	C	T
20	chr20:24913071:A:G	0	24913071	G	A
20	chr20:24913105:C:T	0	24913105	T	C
20	chr20:24913282:G:A	0	24913282	A	G
20	chr20:24913311:G:A	0	24913311	A	G
20	chr20:24913431:C:T	0	24913431	T	C
20	chr20:24913473:C:T	0	24913473	T	C
20	chr20:24914472:G:A	0	24914472	A	G
20	chr20:24915729:G:A	0	24915729	A	G
20	chr20:24916519:C:G	0	24916519	G	C
20	chr20:24916657:C:T	0	24916657	T	C
20	chr20:24916719:C:T	0	24916719	T	C
20	chr20:24916770:T:C	0	24916770	C	T
20	chr20:24916990:G:C	0	24916990	C	G
20	chr20:24917261:C:G	0	24917261	G	C
20	chr20:24917306:G:A	0	24917306	A	G
20	chr20:24917599:A:T	0	24917599	T	A
20	chr20:24917849:G:A	0	24917849	A	G
20	chr20:24918220:G:A	0	24918220	A	G
20	chr20:24918415:T:C	0	24918415	C	T
20	chr20:24918423:T:G	0	24918423	G	T
20	chr20:24918620:A:C	0	24918620	C	A
20	chr20:24919149:G:A	0	24919149	A	G
20	chr20:24919269:C:T	0	24919269	T	C
20	chr20:24919270:C:T	0	24919270	T	C
20	chr20:24919623:T:C	0	24919623	C	T
20	chr20:24919627:G:A	0	24919627	A	G
20	chr20:24919728:A:ATT	0	24919728	ATT	A
20	chr20:24919899:A:G	0	24919899	G	A
20	chr20:24920237:G:A	0	24920237	A	G
20	chr20:24920368:T:C	0	24920368	C	T
20	chr20:24920510:C:T	0	24920510	T	C
20	chr20:24920617:C:T	0	24920617	T	C
20	chr20:24920826:C:G	0	24920826	G	C
20	chr20:24920864:C:T	0	24920864	T	C
20	chr20:24921032:C:T	0	24921032	T	C
20	chr20:24921448:T:C	0	24921448	C	T
20	chr20:24921449:G:A	0	24921449	A	G
20	chr20:24921483:T:A	0	24921483	A	T
20	chr20:24922054:G:A	0	24922054	A	G
20	chr20:24922139:G:A	0	24922139	A	G
20	chr20:24922146:T:C	0	24922146	C	T
20	chr20:24922230:T:G	0	24922230	G	T
20	chr20:24922243:G:A	0	24922243	A	G
20	chr20:24922374:C:T	0	24922374	T	C
20	chr20:24922549:T:C	0	24922549	C	T
20	chr20:24922814:C:A	0	24922814	A	C
20	chr20:24922983:T:C	0	24922983	C	T
20	chr20:24924011:G:A	0	24924011	A	G
20	chr20:24924973:T:C	0	24924973	C	T
20	chr20:24924980:G:T	0	24924980	T	G
20	chr20:24924995:GAAGAAGAAAAAA:G	0	24924995	G	GAAGAAGAAAAAA
20	chr20:24925132:G:A	0	24925132	A	G
20	chr20:24925138:G:C	0	24925138	C	G
20	chr20:24925140:A:T	0	24925140	T	A
20	chr20:24925240:G:C	0	24925240	C	G
20	chr20:24925286:G:A	0	24925286	A	G
20	chr20:24925486:G:A	0	24925486	A	G
20	chr20:24925970:C:T	0	24925970	T	C
20	chr20:24926078:A:G	0	24926078	G	A
20	chr20:24926456:C:G	0	24926456	G	C
20	chr20:24926473:C:T	0	24926473	T	C
20	chr20:24926601:C:T	0	24926601	T	C
20	chr20:24926786:A:G	0	24926786	G	A
20	chr20:24927215:G:C	0	24927215	C	G
20	chr20:24927522:T:C	0	24927522	C	T
20	chr20:24928085:T:C	0	24928085	C	T
20	chr20:24928144:C:T	0	24928144	T	C
20	chr20:24928175:T:C	0	24928175	C	T
20	chr20:24928328:C:T	0	24928328	T	C
20	chr20:24928491:G:A	0	24928491	A	G
20	chr20:24928941:G:A	0	24928941	A	G
20	chr20:24929255:CT:C	0	24929255	C	CT
20	chr20:24929309:A:G	0	24929309	G	A
20	chr20:24930023:C:T	0	24930023	T	C
20	chr20:24930982:T:C	0	24930982	C	T
20	chr20:24931077:G:A	0	24931077	A	G
20	chr20:24931471:T:C	0	24931471	C	T
20	chr20:24932110:T:G	0	24932110	G	T
20	chr20:24932398:T:C	0	24932398	C	T
20	chr20:24932866:T:C	0	24932866	C	T
20	chr20:24933093:G:A	0	24933093	A	G
20	chr20:24933129:C:T	0	24933129	T	C
20	chr20:24933478:C:T	0	24933478	T	C
20	chr20:24933816:T:C	0	24933816	C	T
20	chr20:24933852:T:G	0	24933852	G	T
20	chr20:24934027:G:T	0	24934027	T	G
20	chr20:24934076:A:G	0	24934076	G	A
20	chr20:24934635:C:T	0	24934635	T	C
20	chr20:24934659:A:G	0	24934659	G	A
20	chr20:24934703:C:T	0	24934703	T	C
20	chr20:24934864:A:G	0	24934864	G	A
20	chr20:24935025:C:T	0	24935025	T	C
20	chr20:24935203:G:A	0	24935203	A	G
20	chr20:24935576:C:T	0	24935576	T	C
20	chr20:24936776:T:C	0	24936776	C	T
20	chr20:24937060:C:T	0	24937060	T	C
20	chr20:24937145:G:A	0	24937145	A	G
20	chr20:24937278:ATG:A	0	24937278	A	ATG
20	chr20:24937412:G:A	0	24937412	A	G
20	chr20:24937726:G:A	0	24937726	A	G
20	chr20:24937733:C:T	0	24937733	T	C
20	chr20:24937903:A:G	0	24937903	G	A
20	chr20:24938227:T:C	0	24938227	C	T
20	chr20:24938295:T:C	0	24938295	C	T
20	chr20:24938410:T:C	0	24938410	C	T
20	chr20:24938509:T:C	0	24938509	C	T
20	chr20:24938544:T:C	0	24938544	C	T
20	chr20:24938801:A:G	0	24938801	G	A
20	chr20:24938829:A:T	0	24938829	T	A
20	chr20:24939352:A:G	0	24939352	G	A
20	chr20:24939409:G:A	0	24939409	A	G
20	chr20:24941275:T:C	0	24941275	C	T
20	chr20:24941287:C:A	0	24941287	A	C
20	chr20:24941600:C:T	0	24941600	T	C
20	chr20:24941670:A:T	0	24941670	T	A
20	chr20:24941699:G:A	0	24941699	A	G
20	chr20:24941731:C:T	0	24941731	T	C
20	chr20:24941940:A:G	0	24941940	G	A
20	chr20:24942248:G:A	0	24942248	A	G
20	chr20:24942332:A:C	0	24942332	C	A
20	chr20:24942509:C:T	0	24942509	T	C
20	chr20:24942621:T:C	0	24942621	C	T
20	chr20:24942697:G:C	0	24942697	C	G
20	chr20:24942769:A:G	0	24942769	G	A
20	chr20:24943024:C:A	0	24943024	A	C
20	chr20:24943027:G:A	0	24943027	A	G
20	chr20:24943182:A:G	0	24943182	G	A
20	chr20:24943333:T:G	0	24943333	G	T
20	chr20:24943344:TTCTGAC:T	0	24943344	T	TTCTGAC
20	chr20:24943446:A:G	0	24943446	G	A
20	chr20:24943623:G:A	0	24943623	A	G
20	chr20:24943694:A:G	0	24943694	G	A
20	chr20:24943716:G:A	0	24943716	A	G
20	chr20:24943725:C:A	0	24943725	A	C
20	chr20:24944012:G:A	0	24944012	A	G
20	chr20:24944090:G:A	0	24944090	A	G
20	chr20:24944478:C:T	0	24944478	T	C
20	chr20:24944623:T:C	0	24944623	C	T
20	chr20:24944893:C:T	0	24944893	T	C
20	chr20:24945045:G:A	0	24945045	A	G
20	chr20:24945094:CA:C	0	24945094	C	CA
20	chr20:24945419:A:G	0	24945419	G	A
20	chr20:24945427:T:C	0	24945427	C	T
20	chr20:24945558:G:A	0	24945558	A	G
20	chr20:24945867:A:G	0	24945867	G	A
20	chr20:24945968:A:C	0	24945968	C	A
20	chr20:24946099:G:C	0	24946099	C	G
20	chr20:24946108:T:C	0	24946108	C	T
20	chr20:24946205:C:T	0	24946205	T	C
20	chr20:24946233:G:A	0	24946233	A	G
20	chr20:24946915:T:C	0	24946915	C	T
20	chr20:24946939:A:T	0	24946939	T	A
20	chr20:24947048:C:T	0	24947048	T	C
20	chr20:24947295:A:T	0	24947295	T	A
20	chr20:24947748:C:T	0	24947748	T	C
20	chr20:24948452:C:T	0	24948452	T	C
20	chr20:24948462:C:T	0	24948462	T	C
20	chr20:24948645:A:C	0	24948645	C	A
20	chr20:24949171:G:A	0	24949171	A	G
20	chr20:24949198:A:G	0	24949198	G	A
20	chr20:24949277:A:G	0	24949277	G	A
20	chr20:24949311:C:T	0	24949311	T	C
20	chr20:24949585:G:A	0	24949585	A	G
20	chr20:24950165:T:C	0	24950165	C	T
20	chr20:24950521:G:A	0	24950521	A	G
20	chr20:24950709:C:CCTT	0	24950709	CCTT	C
20	chr20:24950949:T:G	0	24950949	G	T
20	chr20:24951086:T:C	0	24951086	C	T
20	chr20:24951219:T:C	0	24951219	C	T
20	chr20:24951392:A:G	0	24951392	G	A
20	chr20:24952084:G:T	0	24952084	T	G
20	chr20:24952482:G:A	0	24952482	A	G
20	chr20:24953195:A:C	0	24953195	C	A
20	chr20:24953287:G:A	0	24953287	A	G
20	chr20:24954334:C:T	0	24954334	T	C
20	chr20:24954412:T:G	0	24954412	G	T
20	chr20:24955054:AC:A	0	24955054	A	AC
20	chr20:24955265:A:C	0	24955265	C	A
20	chr20:24955392:C:T	0	24955392	T	C
20	chr20:24956649:A:C	0	24956649	C	A
20	chr20:24957186:C:T	0	24957186	T	C
20	chr20:24957485:A:G	0	24957485	G	A
20	chr20:24957523:G:A	0	24957523	A	G
20	chr20:24957559:C:T	0	24957559	T	C
20	chr20:24958196:A:G	0	24958196	G	A
20	chr20:24958247:T:C	0	24958247	C	T
20	chr20:24958297:C:A	0	24958297	A	C
20	chr20:24958333:T:G	0	24958333	G	T
20	chr20:24958569:C:A	0	24958569	A	C
20	chr20:24959128:C:T	0	24959128	T	C
20	chr20:24960718:T:C	0	24960718	C	T
20	chr20:24960745:G:C	0	24960745	C	G
20	chr20:24960836:G:A	0	24960836	A	G
20	chr20:24961050:C:CA	0	24961050	CA	C
20	chr20:24961160:T:C	0	24961160	C	T
20	chr20:24961454:G:A	0	24961454	A	G
20	chr20:24961544:G:A	0	24961544	A	G
20	chr20:24961784:C:T	0	24961784	T	C
20	chr20:24962445:GC:G	0	24962445	G	GC
20	chr20:24963530:C:T	0	24963530	T	C
20	chr20:24963811:G:A	0	24963811	A	G
20	chr20:24964443:AGGC:A	0	24964443	A	AGGC
20	chr20:24966225:A:T	0	24966225	T	A
20	chr20:24966840:C:A	0	24966840	A	C
20	chr20:24967994:A:G	0	24967994	G	A
20	chr20:24968215:T:C	0	24968215	C	T
20	chr20:24968309:A:T	0	24968309	T	A
20	chr20:24968523:G:A	0	24968523	A	G
20	chr20:24968616:C:CCAGAAA	0	24968616	CCAGAAA	C
20	chr20:24969737:A:C	0	24969737	C	A
20	chr20:24969947:T:C	0	24969947	C	T
20	chr20:24970145:A:G	0	24970145	G	A
20	chr20:24970850:G:A	0	24970850	A	G
20	chr20:24970942:T:C	0	24970942	C	T
20	chr20:24971401:C:T	0	24971401	T	C
20	chr20:24972920:G:A	0	24972920	A	G
20	chr20:24972960:G:A	0	24972960	A	G
20	chr20:24973526:AG:A	0	24973526	A	AG
20	chr20:24974251:A:T	0	24974251	T	A
20	chr20:24975345:T:C	0	24975345	C	T
20	chr20:24975425:T:G	0	24975425	G	T
20	chr20:24975497:T:C	0	24975497	C	T
20	chr20:24976059:A:G	0	24976059	G	A
20	chr20:24976528:C:T	0	24976528	T	C
20	chr20:24977101:A:G	0	24977101	G	A
20	chr20:24977255:G:A	0	24977255	A	G
20	chr20:24977831:T:G	0	24977831	G	T
20	chr20:24978033:T:C	0	24978033	C	T
20	chr20:24979335:C:T	0	24979335	T	C
20	chr20:24979609:C:A	0	24979609	A	C
20	chr20:24979978:C:T	0	24979978	T	C
20	chr20:24980113:G:T	0	24980113	T	G
20	chr20:24980152:T:C	0	24980152	C	T
20	chr20:24980213:A:G	0	24980213	G	A
20	chr20:24980775:G:A	0	24980775	A	G
20	chr20:24981103:T:C	0	24981103	C	T
20	chr20:24983566:T:C	0	24983566	C	T
20	chr20:24983712:T:C	0	24983712	C	T
20	chr20:24984086:G:A	0	24984086	A	G
20	chr20:24985269:G:A	0	24985269	A	G
20	chr20:24985721:T:G	0	24985721	G	T
20	chr20:24985829:C:T	0	24985829	T	C
20	chr20:24985983:C:T	0	24985983	T	C
20	chr20:24986324:G:A	0	24986324	A	G
20	chr20:24986341:A:G	0	24986341	G	A
20	chr20:24986579:T:C	0	24986579	C	T
20	chr20:24986623:G:A	0	24986623	A	G
20	chr20:24987190:A:C	0	24987190	C	A
20	chr20:24987381:T:C	0	24987381	C	T
20	chr20:24989170:T:C	0	24989170	C	T
20	chr20:24989405:T:C	0	24989405	C	T
20	chr20:24989628:T:C	0	24989628	C	T
20	chr20:24990420:T:G	0	24990420	G	T
20	chr20:24990759:G:C	0	24990759	C	G
20	chr20:24990813:C:T	0	24990813	T	C
20	chr20:24991109:A:G	0	24991109	G	A
20	chr20:24991906:T:C	0	24991906	C	T
20	chr20:24992063:G:T	0	24992063	T	G
20	chr20:24992727:A:G	0	24992727	G	A
20	chr20:24992747:A:G	0	24992747	G	A
20	chr20:24993133:G:A	0	24993133	A	G
20	chr20:24993478:T:C	0	24993478	C	T
20	chr20:24993652:A:G	0	24993652	G	A
20	chr20:24993765:T:C	0	24993765	C	T
20	chr20:24994114:A:C	0	24994114	C	A
20	chr20:24994579:C:G	0	24994579	G	C
20	chr20:24994742:T:C	0	24994742	C	T
20	chr20:24994847:G:T	0	24994847	T	G
20	chr20:24995166:C:G	0	24995166	G	C
20	chr20:24995199:A:C	0	24995199	C	A
20	chr20:24995560:T:G	0	24995560	G	T
20	chr20:24995702:G:A	0	24995702	A	G
20	chr20:24995974:A:G	0	24995974	G	A
20	chr20:24996293:C:A	0	24996293	A	C
20	chr20:24996370:T:C	0	24996370	C	T
20	chr20:24996429:A:C	0	24996429	C	A
20	chr20:24996950:C:T	0	24996950	T	C
20	chr20:24997353:G:C	0	24997353	C	G
20	chr20:24998096:GGCAAT:G	0	24998096	G	GGCAAT
20	chr20:24998511:A:G	0	24998511	G	A
20	chr20:24998806:T:C	0	24998806	C	T
20	chr20:24999703:G:T	0	24999703	T	G
20	chr20:24999944:A:G	0	24999944	G	A
20	chr20:25000029:T:C	0	25000029	C	T
20	chr20:25000484:T:C	0	25000484	C	T
20	chr20:25001786:T:C	0	25001786	C	T
20	chr20:25001855:G:A	0	25001855	A	G
20	chr20:25003569:TAGAG:T	0	25003569	T	TAGAG
20	chr20:25003645:T:C	0	25003645	C	T
20	chr20:25004622:T:C	0	25004622	C	T
20	chr20:25004725:G:A	0	25004725	A	G
20	chr20:25004808:T:C	0	25004808	C	T
20	chr20:25004988:G:A	0	25004988	A	G
20	chr20:25005021:C:T	0	25005021	T	C
20	chr20:25005029:T:C	0	25005029	C	T
20	chr20:25005182:G:T	0	25005182	T	G
20	chr20:25005291:G:A	0	25005291	A	G
20	chr20:25005659:T:C	0	25005659	C	T
20	chr20:25006802:C:T	0	25006802	T	C
20	chr20:25007151:A:G	0	25007151	G	A
20	chr20:25007446:C:T	0	25007446	T	C
20	chr20:25008337:C:G	0	25008337	G	C
20	chr20:25009161:G:A	0	25009161	A	G
20	chr20:25010506:T:A	0	25010506	A	T
20	chr20:25010653:G:A	0	25010653	A	G
20	chr20:25012417:G:A	0	25012417	A	G
20	chr20:25012584:A:G	0	25012584	G	A
20	chr20:25012778:T:C	0	25012778	C	T
20	chr20:25013653:C:T	0	25013653	T	C
20	chr20:25014378:A:G	0	25014378	G	A
20	chr20:25014802:C:T	0	25014802	T	C
20	chr20:25016140:T:G	0	25016140	G	T
20	chr20:25016501:A:G	0	25016501	G	A
20	chr20:25018271:A:G	0	25018271	G	A
20	chr20:25019159:A:G	0	25019159	G	A
20	chr20:25020098:G:A	0	25020098	A	G
20	chr20:25020666:G:T	0	25020666	T	G
20	chr20:25021076:A:G	0	25021076	G	A
20	chr20:25021682:A:T	0	25021682	T	A
20	chr20:25021883:A:G	0	25021883	G	A
20	chr20:25022658:A:G	0	25022658	G	A
20	chr20:25023069:A:C	0	25023069	C	A
20	chr20:25023300:G:A	0	25023300	A	G
20	chr20:25024452:G:T	0	25024452	T	G
20	chr20:25024966:T:C	0	25024966	C	T
20	chr20:25025108:C:T	0	25025108	T	C
20	chr20:25025147:C:T	0	25025147	T	C
20	chr20:25025312:T:C	0	25025312	C	T
20	chr20:25026453:A:G	0	25026453	G	A
20	chr20:25028687:C:T	0	25028687	T	C
20	chr20:25029690:T:C	0	25029690	C	T
20	chr20:25029866:A:C	0	25029866	C	A
20	chr20:25030536:A:G	0	25030536	G	A
20	chr20:25030787:T:C	0	25030787	C	T
20	chr20:25031003:A:G	0	25031003	G	A
20	chr20:25031791:T:A	0	25031791	A	T
20	chr20:25032173:T:C	0	25032173	C	T
20	chr20:25032721:A:G	0	25032721	G	A
20	chr20:25033233:T:TG	0	25033233	TG	T
20	chr20:25033570:C:T	0	25033570	T	C
20	chr20:25033749:A:G	0	25033749	G	A
20	chr20:25034457:C:T	0	25034457	T	C
20	chr20:25034856:T:C	0	25034856	C	T
20	chr20:25034979:G:A	0	25034979	A	G
20	chr20:25035022:G:C	0	25035022	C	G
20	chr20:25035453:T:A	0	25035453	A	T
20	chr20:25035475:C:T	0	25035475	T	C
20	chr20:25036671:A:G	0	25036671	G	A
20	chr20:25036856:A:G	0	25036856	G	A
20	chr20:25037990:A:G	0	25037990	G	A
20	chr20:25038463:G:A	0	25038463	A	G
20	chr20:25039805:C:T	0	25039805	T	C
20	chr20:25041562:T:C	0	25041562	C	T
20	chr20:25041694:CAAAAATCTAATGGGTTTCTAATGTGAAGAT:C	0	25041694	C	CAAAAATCTAATGGGTTTCTAATGTGAAGAT
20	chr20:25041927:A:T	0	25041927	T	A
20	chr20:25042206:G:A	0	25042206	A	G
20	chr20:25042312:C:T	0	25042312	T	C
20	chr20:25043383:A:G	0	25043383	G	A
20	chr20:25044243:G:A	0	25044243	A	G
20	chr20:25044820:C:T	0	25044820	T	C
20	chr20:25044893:C:G	0	25044893	G	C
20	chr20:25045925:TA:T	0	25045925	T	TA
20	chr20:25045929:T:A	0	25045929	A	T
20	chr20:25046257:G:A	0	25046257	A	G
20	chr20:25046695:G:A	0	25046695	A	G
20	chr20:25046890:G:A	0	25046890	A	G
20	chr20:25046994:G:A	0	25046994	A	G
20	chr20:25047404:T:TC	0	25047404	TC	T
20	chr20:25049140:G:C	0	25049140	C	G
20	chr20:25049292:A:G	0	25049292	G	A
20	chr20:25049857:G:A	0	25049857	A	G
20	chr20:25050381:C:T	0	25050381	T	C
20	chr20:25050670:G:A	0	25050670	A	G
20	chr20:25051170:G:A	0	25051170	A	G
20	chr20:25052503:T:C	0	25052503	C	T
20	chr20:25053844:T:C	0	25053844	C	T
20	chr20:25054674:A:C	0	25054674	C	A
20	chr20:25055075:G:A	0	25055075	A	G
20	chr20:25057736:G:A	0	25057736	A	G
20	chr20:25058162:C:T	0	25058162	T	C
20	chr20:25058203:C:G	0	25058203	G	C
20	chr20:25058410:A:C	0	25058410	C	A
20	chr20:25059305:AGGGCTTGCAGAG:A	0	25059305	A	AGGGCTTGCAGAG
20	chr20:25060248:C:T	0	25060248	T	C
20	chr20:25060899:T:C	0	25060899	C	T
20	chr20:25061229:G:A	0	25061229	A	G
20	chr20:25061317:C:T	0	25061317	T	C
20	chr20:25062760:G:A	0	25062760	A	G
20	chr20:25063387:G:T	0	25063387	T	G
20	chr20:25067789:ACACACATGCACACACCG:A	0	25067789	A	ACACACATGCACACACCG
20	chr20:25068108:A:AG	0	25068108	AG	A
20	chr20:25068647:A:G	0	25068647	G	A
20	chr20:25069226:TAGA:T	0	25069226	T	TAGA
20	chr20:25069273:G:T	0	25069273	T	G
20	chr20:25069615:G:C	0	25069615	C	G
20	chr20:25071907:C:A	0	25071907	A	C
20	chr20:25072307:G:A	0	25072307	A	G
20	chr20:25072469:G:A	0	25072469	A	G
20	chr20:25072559:C:T	0	25072559	T	C
20	chr20:25073228:TTAA:T	0	25073228	T	TTAA
20	chr20:25073429:T:C	0	25073429	C	T
20	chr20:25073447:A:G	0	25073447	G	A
20	chr20:25073741:A:G	0	25073741	G	A
20	chr20:25074809:A:G	0	25074809	G	A
20	chr20:25075286:T:A	0	25075286	A	T
20	chr20:25075361:A:G	0	25075361	G	A
20	chr20:25077184:G:A	0	25077184	A	G
20	chr20:25077499:T:C	0	25077499	C	T
20	chr20:25078235:C:T	0	25078235	T	C
20	chr20:25078483:A:G	0	25078483	G	A
20	chr20:25078745:A:T	0	25078745	T	A
20	chr20:25078910:T:C	0	25078910	C	T
20	chr20:25079202:A:C	0	25079202	C	A
20	chr20:25080396:A:T	0	25080396	T	A
20	chr20:25080672:C:T	0	25080672	T	C
20	chr20:25080894:G:A	0	25080894	A	G
20	chr20:25081162:C:T	0	25081162	T	C
20	chr20:25081177:A:G	0	25081177	G	A
20	chr20:25081229:AATC:A	0	25081229	A	AATC
20	chr20:25081239:T:C	0	25081239	C	T
20	chr20:25081509:C:T	0	25081509	T	C
20	chr20:25082079:C:A	0	25082079	A	C
20	chr20:25083406:G:C	0	25083406	C	G
20	chr20:25083889:A:C	0	25083889	C	A
20	chr20:25084228:A:G	0	25084228	G	A
20	chr20:25084320:G:A	0	25084320	A	G
20	chr20:25084882:G:A	0	25084882	A	G
20	chr20:25085097:C:G	0	25085097	G	C
20	chr20:25086647:C:T	0	25086647	T	C
20	chr20:25088595:G:A	0	25088595	A	G
20	chr20:25089461:T:A	0	25089461	A	T
20	chr20:25089662:T:C	0	25089662	C	T
20	chr20:25090307:C:T	0	25090307	T	C
20	chr20:25090818:G:A	0	25090818	A	G
20	chr20:25090868:T:C	0	25090868	C	T
20	chr20:25090877:G:A	0	25090877	A	G
20	chr20:25090996:C:T	0	25090996	T	C
20	chr20:25091485:G:A	0	25091485	A	G
20	chr20:25092046:G:T	0	25092046	T	G
20	chr20:25092205:T:G	0	25092205	G	T
20	chr20:25092985:G:A	0	25092985	A	G
20	chr20:25093285:G:A	0	25093285	A	G
20	chr20:25093953:A:T	0	25093953	T	A
20	chr20:25094778:G:A	0	25094778	A	G
20	chr20:25094809:G:A	0	25094809	A	G
20	chr20:25095062:C:A	0	25095062	A	C
20	chr20:25095671:T:C	0	25095671	C	T
20	chr20:25095963:C:A	0	25095963	A	C
20	chr20:25097862:T:C	0	25097862	C	T
20	chr20:25098121:A:T	0	25098121	T	A
20	chr20:25098970:A:G	0	25098970	G	A
20	chr20:25100654:T:C	0	25100654	C	T
20	chr20:25101413:G:C	0	25101413	C	G
20	chr20:25101525:G:A	0	25101525	A	G
20	chr20:25101620:G:A	0	25101620	A	G
20	chr20:25102047:C:T	0	25102047	T	C
20	chr20:25102228:A:T	0	25102228	T	A
20	chr20:25103195:G:C	0	25103195	C	G
20	chr20:25103350:A:G	0	25103350	G	A
20	chr20:25104145:G:A	0	25104145	A	G
20	chr20:25104444:G:A	0	25104444	A	G
20	chr20:25104592:T:C	0	25104592	C	T
20	chr20:25105124:A:G	0	25105124	G	A
20	chr20:25105681:G:A	0	25105681	A	G
20	chr20:25107103:G:A	0	25107103	A	G
20	chr20:25107411:G:A	0	25107411	A	G
20	chr20:25107710:T:C	0	25107710	C	T
20	chr20:25108381:A:G	0	25108381	G	A
20	chr20:25108681:C:T	0	25108681	T	C
20	chr20:25108744:C:T	0	25108744	T	C
20	chr20:25109154:T:A	0	25109154	A	T
20	chr20:25109209:C:A	0	25109209	A	C
20	chr20:25109502:C:T	0	25109502	T	C
20	chr20:25109541:C:A	0	25109541	A	C
20	chr20:25110696:C:T	0	25110696	T	C
20	chr20:25110795:A:T	0	25110795	T	A
20	chr20:25110923:C:T	0	25110923	T	C
20	chr20:25112086:A:G	0	25112086	G	A
20	chr20:25114273:G:T	0	25114273	T	G
20	chr20:25114608:T:C	0	25114608	C	T
20	chr20:25115380:T:C	0	25115380	C	T
20	chr20:25116153:A:C	0	25116153	C	A
20	chr20:25117156:A:G	0	25117156	G	A
20	chr20:25117240:A:G	0	25117240	G	A
20	chr20:25117436:G:A	0	25117436	A	G
20	chr20:25117599:T:A	0	25117599	A	T
20	chr20:25117856:G:T	0	25117856	T	G
20	chr20:25118684:ACT:A	0	25118684	A	ACT
20	chr20:25119717:A:G	0	25119717	G	A
20	chr20:25119907:T:A	0	25119907	A	T
20	chr20:25121069:T:C	0	25121069	C	T
20	chr20:25121721:C:T	0	25121721	T	C
20	chr20:25121845:G:A	0	25121845	A	G
20	chr20:25122582:G:A	0	25122582	A	G
20	chr20:25122821:C:T	0	25122821	T	C
20	chr20:25123818:T:TA	0	25123818	TA	T
20	chr20:25124341:A:T	0	25124341	T	A
20	chr20:25124374:C:T	0	25124374	T	C
20	chr20:25126209:C:A	0	25126209	A	C
20	chr20:25126652:C:T	0	25126652	T	C
20	chr20:25126731:T:C	0	25126731	C	T
20	chr20:25127496:A:G	0	25127496	G	A
20	chr20:25127747:A:G	0	25127747	G	A
20	chr20:25128448:T:C	0	25128448	C	T
20	chr20:25129760:A:G	0	25129760	G	A
20	chr20:25129777:G:A	0	25129777	A	G
20	chr20:25130059:T:C	0	25130059	C	T
20	chr20:25131252:C:T	0	25131252	T	C
20	chr20:25131480:C:A	0	25131480	A	C
20	chr20:25131884:C:T	0	25131884	T	C
20	chr20:25132100:T:A	0	25132100	A	T
20	chr20:25132233:T:G	0	25132233	G	T
20	chr20:25132324:C:T	0	25132324	T	C
20	chr20:25132535:A:G	0	25132535	G	A
20	chr20:25132603:T:C	0	25132603	C	T
20	chr20:25132771:C:T	0	25132771	T	C
20	chr20:25132951:A:G	0	25132951	G	A
20	chr20:25133972:G:A	0	25133972	A	G
20	chr20:25134389:A:G	0	25134389	G	A
20	chr20:25134594:G:A	0	25134594	A	G
20	chr20:25135000:G:A	0	25135000	A	G
20	chr20:25135324:G:A	0	25135324	A	G
20	chr20:25135325:G:A	0	25135325	A	G
20	chr20:25135411:C:A	0	25135411	A	C
20	chr20:25135900:C:A	0	25135900	A	C
20	chr20:25135910:G:A	0	25135910	A	G
20	chr20:25136140:A:G	0	25136140	G	A
20	chr20:25137041:G:A	0	25137041	A	G
20	chr20:25137382:G:A	0	25137382	A	G
20	chr20:25137635:C:T	0	25137635	T	C
20	chr20:25138510:C:T	0	25138510	T	C
20	chr20:25139465:C:T	0	25139465	T	C
20	chr20:25139482:A:T	0	25139482	T	A
20	chr20:25139813:C:T	0	25139813	T	C
20	chr20:25139962:C:A	0	25139962	A	C
20	chr20:25140244:C:T	0	25140244	T	C
20	chr20:25141006:T:C	0	25141006	C	T
20	chr20:25142175:A:G	0	25142175	G	A
20	chr20:25142309:T:C	0	25142309	C	T
20	chr20:25143392:C:T	0	25143392	T	C
20	chr20:25143452:G:A	0	25143452	A	G
20	chr20:25145141:T:C	0	25145141	C	T
20	chr20:25145179:T:C	0	25145179	C	T
20	chr20:25145360:G:A	0	25145360	A	G
20	chr20:25145367:G:A	0	25145367	A	G
20	chr20:25145611:G:A	0	25145611	A	G
20	chr20:25146658:G:A	0	25146658	A	G
20	chr20:25146942:G:A	0	25146942	A	G
20	chr20:25147902:G:A	0	25147902	A	G
20	chr20:25147934:G:A	0	25147934	A	G
20	chr20:25149759:G:A	0	25149759	A	G
20	chr20:25150932:G:A	0	25150932	A	G
20	chr20:25151350:C:T	0	25151350	T	C
20	chr20:25152010:T:C	0	25152010	C	T
20	chr20:25152349:C:T	0	25152349	T	C
20	chr20:25152589:A:G	0	25152589	G	A
20	chr20:25152729:A:G	0	25152729	G	A
20	chr20:25152813:A:G	0	25152813	G	A
20	chr20:25153029:C:T	0	25153029	T	C
20	chr20:25153330:G:T	0	25153330	T	G
20	chr20:25153646:T:C	0	25153646	C	T
20	chr20:25153867:AGACGT:A	0	25153867	A	AGACGT
20	chr20:25154050:TG:T	0	25154050	T	TG
20	chr20:25154093:A:C	0	25154093	C	A
20	chr20:25154131:A:G	0	25154131	G	A
20	chr20:25154522:A:G	0	25154522	G	A
20	chr20:25154727:C:T	0	25154727	T	C
20	chr20:25155917:A:T	0	25155917	T	A
20	chr20:25156188:A:G	0	25156188	G	A
20	chr20:25157788:T:C	0	25157788	C	T
20	chr20:25158286:T:C	0	25158286	C	T
20	chr20:25159022:G:C	0	25159022	C	G
20	chr20:25160205:T:A	0	25160205	A	T
20	chr20:25160763:G:C	0	25160763	C	G
20	chr20:25161305:G:A	0	25161305	A	G
20	chr20:25161319:T:C	0	25161319	C	T
20	chr20:25162441:G:A	0	25162441	A	G
20	chr20:25162458:C:T	0	25162458	T	C
20	chr20:25162659:G:A	0	25162659	A	G
20	chr20:25162888:T:G	0	25162888	G	T
20	chr20:25163297:T:C	0	25163297	C	T
20	chr20:25163712:C:T	0	25163712	T	C
20	chr20:25163889:C:T	0	25163889	T	C
20	chr20:25164315:T:A	0	25164315	A	T
20	chr20:25164497:C:T	0	25164497	T	C
20	chr20:25164595:C:T	0	25164595	T	C
20	chr20:25165440:T:C	0	25165440	C	T
20	chr20:25165940:C:T	0	25165940	T	C
20	chr20:25165979:G:A	0	25165979	A	G
20	chr20:25166145:G:A	0	25166145	A	G
20	chr20:25166159:T:C	0	25166159	C	T
20	chr20:25166353:C:A	0	25166353	A	C
20	chr20:25166754:G:A	0	25166754	A	G
20	chr20:25167044:A:G	0	25167044	G	A
20	chr20:25167441:C:G	0	25167441	G	C
20	chr20:25167445:CTT:C	0	25167445	C	CTT
20	chr20:25167531:TC:T	0	25167531	T	TC
20	chr20:25168388:T:G	0	25168388	G	T
20	chr20:25168398:A:G	0	25168398	G	A
20	chr20:25168578:C:T	0	25168578	T	C
20	chr20:25168971:C:T	0	25168971	T	C
20	chr20:25169477:C:T	0	25169477	T	C
20	chr20:25169899:A:T	0	25169899	T	A
20	chr20:25169952:T:C	0	25169952	C	T
20	chr20:25170205:G:A	0	25170205	A	G
20	chr20:25170333:G:A	0	25170333	A	G
20	chr20:25171185:A:G	0	25171185	G	A
20	chr20:25171776:A:G	0	25171776	G	A
20	chr20:25172010:C:T	0	25172010	T	C
20	chr20:25172318:G:A	0	25172318	A	G
20	chr20:25172723:C:T	0	25172723	T	C
20	chr20:25173160:A:G	0	25173160	G	A
20	chr20:25173220:T:C	0	25173220	C	T
20	chr20:25173915:G:A	0	25173915	A	G
20	chr20:25174507:T:C	0	25174507	C	T
20	chr20:25175589:G:C	0	25175589	C	G
20	chr20:25175837:A:G	0	25175837	G	A
20	chr20:25176120:A:G	0	25176120	G	A
20	chr20:25176214:C:T	0	25176214	T	C
20	chr20:25176302:C:A	0	25176302	A	C
20	chr20:25176514:G:A	0	25176514	A	G
20	chr20:25177202:A:G	0	25177202	G	A
20	chr20:25177561:A:C	0	25177561	C	A
20	chr20:25177605:C:T	0	25177605	T	C
20	chr20:25178263:C:T	0	25178263	T	C
20	chr20:25178481:G:A	0	25178481	A	G
20	chr20:25178957:G:A	0	25178957	A	G
20	chr20:25180124:A:G	0	25180124	G	A
20	chr20:25181508:T:G	0	25181508	G	T
20	chr20:25182301:T:G	0	25182301	G	T
20	chr20:25182668:C:T	0	25182668	T	C
20	chr20:25185167:C:G	0	25185167	G	C
20	chr20:25185763:T:C	0	25185763	C	T
20	chr20:25185958:C:T	0	25185958	T	C
20	chr20:25186124:T:C	0	25186124	C	T
20	chr20:25186361:G:A	0	25186361	A	G
20	chr20:25186443:C:A	0	25186443	A	C
20	chr20:25186653:C:T	0	25186653	T	C
20	chr20:25186756:T:C	0	25186756	C	T
20	chr20:25187088:C:T	0	25187088	T	C
20	chr20:25187523:G:C	0	25187523	C	G
20	chr20:25188305:A:C	0	25188305	C	A
20	chr20:25188812:C:A	0	25188812	A	C
20	chr20:25188864:G:T	0	25188864	T	G
20	chr20:25190007:C:T	0	25190007	T	C
20	chr20:25190151:G:A	0	25190151	A	G
20	chr20:25192123:T:G	0	25192123	G	T
20	chr20:25192427:T:G	0	25192427	G	T
20	chr20:25192779:A:G	0	25192779	G	A
20	chr20:25193407:G:A	0	25193407	A	G
20	chr20:25193494:G:A	0	25193494	A	G
20	chr20:25193794:A:G	0	25193794	G	A
20	chr20:25195384:A:G	0	25195384	G	A
20	chr20:25195465:A:C	0	25195465	C	A
20	chr20:25195928:TC:T	0	25195928	T	TC
20	chr20:25196219:G:C	0	25196219	C	G
20	chr20:25196628:C:G	0	25196628	G	C
20	chr20:25197008:G:A	0	25197008	A	G
20	chr20:25197067:G:A	0	25197067	A	G
20	chr20:25197169:T:C	0	25197169	C	T
20	chr20:25197284:A:G	0	25197284	G	A
20	chr20:25197483:G:A	0	25197483	A	G
20	chr20:25197685:A:T	0	25197685	T	A
20	chr20:25197905:G:A	0	25197905	A	G
20	chr20:25197908:T:C	0	25197908	C	T
20	chr20:25197966:G:A	0	25197966	A	G
20	chr20:25198471:G:A	0	25198471	A	G
20	chr20:25198519:A:G	0	25198519	G	A
20	chr20:25198730:GCCACGTCTCTTCTC:G	0	25198730	G	GCCACGTCTCTTCTC
20	chr20:25199477:G:T	0	25199477	T	G
20	chr20:25199478:G:T	0	25199478	T	G
20	chr20:25200351:CT:C	0	25200351	C	CT
20	chr20:25201006:G:A	0	25201006	A	G
20	chr20:25201362:T:C	0	25201362	C	T
20	chr20:25201419:T:C	0	25201419	C	T
20	chr20:25201453:T:C	0	25201453	C	T
20	chr20:25201499:T:C	0	25201499	C	T
20	chr20:25202012:A:G	0	25202012	G	A
20	chr20:25202422:G:A	0	25202422	A	G
20	chr20:25203073:T:G	0	25203073	G	T
20	chr20:25203268:C:T	0	25203268	T	C
20	chr20:25203272:C:T	0	25203272	T	C
20	chr20:25203392:T:C	0	25203392	C	T
20	chr20:25203830:A:G	0	25203830	G	A
20	chr20:25205480:G:A	0	25205480	A	G
20	chr20:25205501:CACAGGGGCCAGCAGGG:C	0	25205501	C	CACAGGGGCCAGCAGGG
20	chr20:25206577:G:A	0	25206577	A	G
20	chr20:25206699:C:T	0	25206699	T	C
20	chr20:25206939:A:G	0	25206939	G	A
20	chr20:25208453:T:A	0	25208453	A	T
20	chr20:25208618:T:C	0	25208618	C	T
20	chr20:25208954:C:T	0	25208954	T	C
20	chr20:25209227:A:T	0	25209227	T	A
20	chr20:25209400:G:A	0	25209400	A	G
20	chr20:25209410:G:A	0	25209410	A	G
20	chr20:25210141:C:T	0	25210141	T	C
20	chr20:25210323:C:T	0	25210323	T	C
20	chr20:25211413:G:A	0	25211413	A	G
20	chr20:25211549:C:T	0	25211549	T	C
20	chr20:25211670:C:T	0	25211670	T	C
20	chr20:25211695:T:C	0	25211695	C	T
20	chr20:25211901:C:T	0	25211901	T	C
20	chr20:25212350:C:T	0	25212350	T	C
20	chr20:25212563:T:C	0	25212563	C	T
20	chr20:25212688:T:C	0	25212688	C	T
20	chr20:25212895:C:T	0	25212895	T	C
20	chr20:25213213:C:A	0	25213213	A	C
20	chr20:25213227:T:C	0	25213227	C	T
20	chr20:25213313:G:A	0	25213313	A	G
20	chr20:25213489:C:T	0	25213489	T	C
20	chr20:25213760:G:T	0	25213760	T	G
20	chr20:25214102:C:T	0	25214102	T	C
20	chr20:25214132:A:G	0	25214132	G	A
20	chr20:25214382:C:T	0	25214382	T	C
20	chr20:25214506:G:A	0	25214506	A	G
20	chr20:25215277:T:C	0	25215277	C	T
20	chr20:25216403:G:A	0	25216403	A	G
20	chr20:25216528:A:G	0	25216528	G	A
20	chr20:25219356:G:A	0	25219356	A	G
20	chr20:25219686:C:T	0	25219686	T	C
20	chr20:25220939:C:A	0	25220939	A	C
20	chr20:25221872:A:G	0	25221872	G	A
20	chr20:25222003:T:G	0	25222003	G	T
20	chr20:25222256:G:A	0	25222256	A	G
20	chr20:25222676:C:T	0	25222676	T	C
20	chr20:25223501:T:A	0	25223501	A	T
20	chr20:25223859:C:T	0	25223859	T	C
20	chr20:25226018:A:G	0	25226018	G	A
20	chr20:25226258:T:C	0	25226258	C	T
20	chr20:25226438:T:C	0	25226438	C	T
20	chr20:25227086:G:A	0	25227086	A	G
20	chr20:25227295:A:G	0	25227295	G	A
20	chr20:25227636:C:T	0	25227636	T	C
20	chr20:25228354:G:A	0	25228354	A	G
20	chr20:25228663:C:A	0	25228663	A	C
20	chr20:25229090:C:A	0	25229090	A	C
20	chr20:25230094:C:T	0	25230094	T	C
20	chr20:25230191:A:G	0	25230191	G	A
20	chr20:25230521:G:A	0	25230521	A	G
20	chr20:25230727:G:A	0	25230727	A	G
20	chr20:25231885:G:A	0	25231885	A	G
20	chr20:25232326:G:A	0	25232326	A	G
20	chr20:25232404:A:G	0	25232404	G	A
20	chr20:25233891:A:G	0	25233891	G	A
20	chr20:25234023:T:G	0	25234023	G	T
20	chr20:25234400:T:G	0	25234400	G	T
20	chr20:25235085:C:A	0	25235085	A	C
20	chr20:25235180:C:T	0	25235180	T	C
20	chr20:25235331:CTACCAACCAGTTATAACCGGT:C	0	25235331	C	CTACCAACCAGTTATAACCGGT
20	chr20:25235477:A:C	0	25235477	C	A
20	chr20:25235646:C:T	0	25235646	T	C
20	chr20:25235898:G:A	0	25235898	A	G
20	chr20:25236124:C:G	0	25236124	G	C
20	chr20:25236128:G:A	0	25236128	A	G
20	chr20:25236173:C:T	0	25236173	T	C
20	chr20:25237982:G:C	0	25237982	C	G
20	chr20:25239216:A:G	0	25239216	G	A
20	chr20:25240911:T:C	0	25240911	C	T
20	chr20:25241185:C:T	0	25241185	T	C
20	chr20:25241662:G:A	0	25241662	A	G
20	chr20:25241927:C:T	0	25241927	T	C
20	chr20:25242794:C:T	0	25242794	T	C
20	chr20:25243910:AATGGC:A	0	25243910	A	AATGGC
20	chr20:25243944:C:T	0	25243944	T	C
20	chr20:25244167:C:T	0	25244167	T	C
20	chr20:25244718:G:C	0	25244718	C	G
20	chr20:25245302:C:A	0	25245302	A	C
20	chr20:25245556:A:G	0	25245556	G	A
20	chr20:25245691:C:T	0	25245691	T	C
20	chr20:25247508:C:A	0	25247508	A	C
20	chr20:25247610:A:G	0	25247610	G	A
20	chr20:25249388:T:G	0	25249388	G	T
20	chr20:25251222:G:A	0	25251222	A	G
20	chr20:25251494:A:G	0	25251494	G	A
20	chr20:25251770:A:G	0	25251770	G	A
20	chr20:25251968:C:G	0	25251968	G	C
20	chr20:25251975:C:T	0	25251975	T	C
20	chr20:25253349:C:T	0	25253349	T	C
20	chr20:25253530:C:T	0	25253530	T	C
20	chr20:25254176:T:A	0	25254176	A	T
20	chr20:25255100:A:T	0	25255100	T	A
20	chr20:25255763:T:C	0	25255763	C	T
20	chr20:25256176:A:G	0	25256176	G	A
20	chr20:25256754:A:G	0	25256754	G	A
20	chr20:25257537:T:C	0	25257537	C	T
20	chr20:25258915:G:A	0	25258915	A	G
20	chr20:25259453:G:A	0	25259453	A	G
20	chr20:25260447:A:G	0	25260447	G	A
20	chr20:25260519:T:C	0	25260519	C	T
20	chr20:25260659:A:G	0	25260659	G	A
20	chr20:25261033:G:C	0	25261033	C	G
20	chr20:25261260:C:T	0	25261260	T	C
20	chr20:25261855:C:T	0	25261855	T	C
20	chr20:25262168:T:A	0	25262168	A	T
20	chr20:25262274:G:A	0	25262274	A	G
20	chr20:25262501:C:T	0	25262501	T	C
20	chr20:25262674:C:T	0	25262674	T	C
20	chr20:25263465:C:G	0	25263465	G	C
20	chr20:25263484:C:A	0	25263484	A	C
20	chr20:25263908:A:G	0	25263908	G	A
20	chr20:25264208:C:T	0	25264208	T	C
20	chr20:25265838:AC:A	0	25265838	A	AC
20	chr20:25265926:A:G	0	25265926	G	A
20	chr20:25266097:T:C	0	25266097	C	T
20	chr20:25266098:G:A	0	25266098	A	G
20	chr20:25266130:C:T	0	25266130	T	C
20	chr20:25266813:G:A	0	25266813	A	G
20	chr20:25268089:C:T	0	25268089	T	C
20	chr20:25269098:A:G	0	25269098	G	A
20	chr20:25269910:T:A	0	25269910	A	T
20	chr20:25272602:C:T	0	25272602	T	C
20	chr20:25273459:C:T	0	25273459	T	C
20	chr20:25274569:C:T	0	25274569	T	C
20	chr20:25274702:C:T	0	25274702	T	C
20	chr20:25274779:C:T	0	25274779	T	C
20	chr20:25275470:C:T	0	25275470	T	C
20	chr20:25275630:G:T	0	25275630	T	G
20	chr20:25275962:A:G	0	25275962	G	A
20	chr20:25276365:A:G	0	25276365	G	A
20	chr20:25276391:G:A	0	25276391	A	G
20	chr20:25276551:C:T	0	25276551	T	C
20	chr20:25276566:A:G	0	25276566	G	A
20	chr20:25276624:G:C	0	25276624	C	G
20	chr20:25276826:G:A	0	25276826	A	G
20	chr20:25278564:T:C	0	25278564	C	T
20	chr20:25279171:G:A	0	25279171	A	G
20	chr20:25279274:A:G	0	25279274	G	A
20	chr20:25280005:T:G	0	25280005	G	T
20	chr20:25281655:G:A	0	25281655	A	G
20	chr20:25281767:C:T	0	25281767	T	C
20	chr20:25282153:T:C	0	25282153	C	T
20	chr20:25282500:T:C	0	25282500	C	T
20	chr20:25282641:T:G	0	25282641	G	T
20	chr20:25282821:T:G	0	25282821	G	T
20	chr20:25283012:G:A	0	25283012	A	G
20	chr20:25283120:G:A	0	25283120	A	G
20	chr20:25283560:A:G	0	25283560	G	A
20	chr20:25284178:T:C	0	25284178	C	T
20	chr20:25284274:T:C	0	25284274	C	T
20	chr20:25284918:A:G	0	25284918	G	A
20	chr20:25285236:C:T	0	25285236	T	C
20	chr20:25285814:G:C	0	25285814	C	G
20	chr20:25285840:C:T	0	25285840	T	C
20	chr20:25285877:A:G	0	25285877	G	A
20	chr20:25286665:G:A	0	25286665	A	G
20	chr20:25286986:C:T	0	25286986	T	C
20	chr20:25287981:A:G	0	25287981	G	A
20	chr20:25288025:C:T	0	25288025	T	C
20	chr20:25288284:T:C	0	25288284	C	T
20	chr20:25288994:A:G	0	25288994	G	A
20	chr20:25289367:T:C	0	25289367	C	T
20	chr20:25289488:G:A	0	25289488	A	G
20	chr20:25289703:T:C	0	25289703	C	T
20	chr20:25290363:C:T	0	25290363	T	C
20	chr20:25290450:T:C	0	25290450	C	T
20	chr20:25290650:A:G	0	25290650	G	A
20	chr20:25290690:C:T	0	25290690	T	C
20	chr20:25291997:T:C	0	25291997	C	T
20	chr20:25292210:G:T	0	25292210	T	G
20	chr20:25293293:A:G	0	25293293	G	A
20	chr20:25293682:C:T	0	25293682	T	C
20	chr20:25293896:TCTG:T	0	25293896	T	TCTG
20	chr20:25294917:GTTAGTT:G	0	25294917	G	GTTAGTT
20	chr20:25295234:A:G	0	25295234	G	A
20	chr20:25295472:G:A	0	25295472	A	G
20	chr20:25295707:G:A	0	25295707	A	G
20	chr20:25296608:A:G	0	25296608	G	A
20	chr20:25297625:A:G	0	25297625	G	A
20	chr20:25297642:C:T	0	25297642	T	C
20	chr20:25297964:G:A	0	25297964	A	G
20	chr20:25298268:TG:T	0	25298268	T	TG
20	chr20:25298501:C:T	0	25298501	T	C
20	chr20:25298577:T:C	0	25298577	C	T
20	chr20:25298903:C:T	0	25298903	T	C
20	chr20:25300145:A:G	0	25300145	G	A
20	chr20:25300548:G:C	0	25300548	C	G
20	chr20:25300697:G:A	0	25300697	A	G
20	chr20:25300762:C:T	0	25300762	T	C
20	chr20:25301097:T:C	0	25301097	C	T
20	chr20:25301797:A:G	0	25301797	G	A
20	chr20:25301990:T:G	0	25301990	G	T
20	chr20:25302308:A:G	0	25302308	G	A
20	chr20:25302331:C:T	0	25302331	T	C
20	chr20:25303707:T:C	0	25303707	C	T
20	chr20:25303881:T:G	0	25303881	G	T
20	chr20:25304008:A:G	0	25304008	G	A
20	chr20:25304584:T:G	0	25304584	G	T
20	chr20:25304871:C:A	0	25304871	A	C
20	chr20:25305199:G:A	0	25305199	A	G
20	chr20:25305423:C:T	0	25305423	T	C
20	chr20:25305524:G:A	0	25305524	A	G
20	chr20:25307869:C:T	0	25307869	T	C
20	chr20:25307996:G:A	0	25307996	A	G
20	chr20:25309907:T:C	0	25309907	C	T
20	chr20:25310749:A:G	0	25310749	G	A
20	chr20:25311190:A:G	0	25311190	G	A
20	chr20:25311212:A:G	0	25311212	G	A
20	chr20:25311909:C:T	0	25311909	T	C
20	chr20:25312076:C:T	0	25312076	T	C
20	chr20:25312468:CG:C	0	25312468	C	CG
20	chr20:25315699:A:G	0	25315699	G	A
20	chr20:25316334:G:T	0	25316334	T	G
20	chr20:25317273:G:A	0	25317273	A	G
20	chr20:25317451:A:G	0	25317451	G	A
20	chr20:25317506:C:T	0	25317506	T	C
20	chr20:25317690:C:T	0	25317690	T	C
20	chr20:25318305:ACT:A	0	25318305	A	ACT
20	chr20:25318352:G:A	0	25318352	A	G
20	chr20:25319120:T:C	0	25319120	C	T
20	chr20:25319477:C:T	0	25319477	T	C
20	chr20:25321209:T:G	0	25321209	G	T
20	chr20:25321736:C:T	0	25321736	T	C
20	chr20:25322743:C:G	0	25322743	G	C
20	chr20:25323296:G:A	0	25323296	A	G
20	chr20:25323653:G:A	0	25323653	A	G
20	chr20:25323871:G:A	0	25323871	A	G
20	chr20:25324566:C:T	0	25324566	T	C
20	chr20:25325702:A:G	0	25325702	G	A
20	chr20:25326938:C:T	0	25326938	T	C
20	chr20:25328345:T:C	0	25328345	C	T
20	chr20:25328971:C:T	0	25328971	T	C
20	chr20:25330314:C:T	0	25330314	T	C
20	chr20:25330908:T:A	0	25330908	A	T
20	chr20:25331603:C:T	0	25331603	T	C
20	chr20:25331915:A:G	0	25331915	G	A
20	chr20:25336856:T:C	0	25336856	C	T
20	chr20:25338243:T:C	0	25338243	C	T
20	chr20:25338576:C:T	0	25338576	T	C
20	chr20:25340564:G:A	0	25340564	A	G
20	chr20:25343476:T:C	0	25343476	C	T
20	chr20:25343774:A:G	0	25343774	G	A
20	chr20:25343834:C:T	0	25343834	T	C
20	chr20:25344931:T:C	0	25344931	C	T
20	chr20:25345496:C:A	0	25345496	A	C
20	chr20:25346064:T:C	0	25346064	C	T
20	chr20:25346515:T:C	0	25346515	C	T
20	chr20:25346757:GC:G	0	25346757	G	GC
20	chr20:25347650:A:T	0	25347650	T	A
20	chr20:25347907:A:G	0	25347907	G	A
20	chr20:25348192:A:G	0	25348192	G	A
20	chr20:25348673:A:G	0	25348673	G	A
20	chr20:25349123:T:A	0	25349123	A	T
20	chr20:25349279:G:A	0	25349279	A	G
20	chr20:25350806:C:T	0	25350806	T	C
20	chr20:25350894:A:G	0	25350894	G	A
20	chr20:25352270:A:G	0	25352270	G	A
20	chr20:25352391:C:T	0	25352391	T	C
20	chr20:25354219:C:T	0	25354219	T	C
20	chr20:25355051:A:G	0	25355051	G	A
20	chr20:25355809:A:G	0	25355809	G	A
20	chr20:25356578:T:C	0	25356578	C	T
20	chr20:25358191:T:C	0	25358191	C	T
20	chr20:25358688:A:G	0	25358688	G	A
20	chr20:25359471:T:C	0	25359471	C	T
20	chr20:25359534:A:G	0	25359534	G	A
20	chr20:25360141:G:A	0	25360141	A	G
20	chr20:25360150:A:G	0	25360150	G	A
20	chr20:25360681:A:G	0	25360681	G	A
20	chr20:25360842:G:C	0	25360842	C	G
20	chr20:25361821:G:A	0	25361821	A	G
20	chr20:25363595:G:A	0	25363595	A	G
20	chr20:25365803:A:C	0	25365803	C	A
20	chr20:25366042:C:T	0	25366042	T	C
20	chr20:25366061:C:A	0	25366061	A	C
20	chr20:25366585:T:C	0	25366585	C	T
20	chr20:25366654:G:A	0	25366654	A	G
20	chr20:25366927:T:G	0	25366927	G	T
20	chr20:25368076:T:C	0	25368076	C	T
20	chr20:25369194:C:T	0	25369194	T	C
20	chr20:25369587:A:G	0	25369587	G	A
20	chr20:25369689:G:A	0	25369689	A	G
20	chr20:25369862:A:G	0	25369862	G	A
20	chr20:25370041:C:T	0	25370041	T	C
20	chr20:25370308:T:C	0	25370308	C	T
20	chr20:25370435:G:A	0	25370435	A	G
20	chr20:25371952:G:A	0	25371952	A	G
20	chr20:25373542:G:A	0	25373542	A	G
20	chr20:25374069:A:G	0	25374069	G	A
20	chr20:25375363:C:A	0	25375363	A	C
20	chr20:25376240:T:G	0	25376240	G	T
20	chr20:25378593:G:T	0	25378593	T	G
20	chr20:25379122:A:C	0	25379122	C	A
20	chr20:25379140:T:C	0	25379140	C	T
20	chr20:25380580:T:C	0	25380580	C	T
20	chr20:25381065:A:G	0	25381065	G	A
20	chr20:25382421:G:A	0	25382421	A	G
20	chr20:25382606:C:T	0	25382606	T	C
20	chr20:25382790:C:T	0	25382790	T	C
20	chr20:25382955:A:G	0	25382955	G	A
20	chr20:25385788:T:C	0	25385788	C	T
20	chr20:25387688:C:G	0	25387688	G	C
20	chr20:25387737:A:G	0	25387737	G	A
20	chr20:25388149:TGAA:T	0	25388149	T	TGAA
20	chr20:25388762:GT:G	0	25388762	G	GT
20	chr20:25389184:T:TA	0	25389184	TA	T
20	chr20:25389282:T:C	0	25389282	C	T
20	chr20:25390923:C:T	0	25390923	T	C
20	chr20:25392254:G:A	0	25392254	A	G
20	chr20:25393563:C:A	0	25393563	A	C
20	chr20:25393587:G:T	0	25393587	T	G
20	chr20:25394038:A:G	0	25394038	G	A
20	chr20:25394246:G:A	0	25394246	A	G
20	chr20:25395482:G:T	0	25395482	T	G
20	chr20:25396027:C:T	0	25396027	T	C
20	chr20:25396705:C:T	0	25396705	T	C
20	chr20:25397052:A:T	0	25397052	T	A
20	chr20:25397151:T:C	0	25397151	C	T
20	chr20:25397536:A:G	0	25397536	G	A
20	chr20:25397682:A:G	0	25397682	G	A
20	chr20:25398166:C:T	0	25398166	T	C
20	chr20:25398368:T:C	0	25398368	C	T
20	chr20:25398433:C:T	0	25398433	T	C
20	chr20:25398824:C:G	0	25398824	G	C
20	chr20:25398890:C:T	0	25398890	T	C
20	chr20:25399957:G:A	0	25399957	A	G
20	chr20:25401632:C:T	0	25401632	T	C
20	chr20:25402651:A:G	0	25402651	G	A
20	chr20:25404337:G:A	0	25404337	A	G
20	chr20:25404416:T:C	0	25404416	C	T
20	chr20:25405543:G:A	0	25405543	A	G
20	chr20:25405829:G:T	0	25405829	T	G
20	chr20:25405873:G:A	0	25405873	A	G
20	chr20:25406196:C:T	0	25406196	T	C
20	chr20:25406829:A:G	0	25406829	G	A
20	chr20:25406885:A:G	0	25406885	G	A
20	chr20:25407550:G:C	0	25407550	C	G
20	chr20:25410966:T:A	0	25410966	A	T
20	chr20:25411037:G:GGA	0	25411037	GGA	G
20	chr20:25411257:A:G	0	25411257	G	A
20	chr20:25411333:C:T	0	25411333	T	C
20	chr20:25411748:A:G	0	25411748	G	A
20	chr20:25411893:A:G	0	25411893	G	A
20	chr20:25412282:A:G	0	25412282	G	A
20	chr20:25412338:G:A	0	25412338	A	G
20	chr20:25412398:AC:A	0	25412398	A	AC
20	chr20:25412400:A:T	0	25412400	T	A
20	chr20:25414561:G:A	0	25414561	A	G
20	chr20:25414941:A:G	0	25414941	G	A
20	chr20:25415242:G:A	0	25415242	A	G
20	chr20:25416749:T:A	0	25416749	A	T
20	chr20:25417794:T:C	0	25417794	C	T
20	chr20:25418154:G:A	0	25418154	A	G
20	chr20:25418240:G:C	0	25418240	C	G
20	chr20:25419518:C:T	0	25419518	T	C
20	chr20:25419604:T:C	0	25419604	C	T
20	chr20:25419851:A:G	0	25419851	G	A
20	chr20:25420237:G:A	0	25420237	A	G
20	chr20:25420367:G:C	0	25420367	C	G
20	chr20:25420567:A:G	0	25420567	G	A
20	chr20:25421126:T:A	0	25421126	A	T
20	chr20:25421191:A:G	0	25421191	G	A
20	chr20:25421226:A:C	0	25421226	C	A
20	chr20:25422142:A:G	0	25422142	G	A
20	chr20:25423905:T:C	0	25423905	C	T
20	chr20:25424450:T:A	0	25424450	A	T
20	chr20:25424482:A:G	0	25424482	G	A
20	chr20:25424833:C:T	0	25424833	T	C
20	chr20:25425730:G:C	0	25425730	C	G
20	chr20:25426126:CTTTT:C	0	25426126	C	CTTTT
20	chr20:25426949:C:T	0	25426949	T	C
20	chr20:25428506:C:G	0	25428506	G	C
20	chr20:25430450:A:T	0	25430450	T	A
20	chr20:25431056:A:T	0	25431056	T	A
20	chr20:25431115:A:G	0	25431115	G	A
20	chr20:25431499:C:T	0	25431499	T	C
20	chr20:25431904:A:G	0	25431904	G	A
20	chr20:25433783:C:T	0	25433783	T	C
20	chr20:25433903:T:G	0	25433903	G	T
20	chr20:25436306:T:C	0	25436306	C	T
20	chr20:25437846:C:T	0	25437846	T	C
20	chr20:25438045:T:G	0	25438045	G	T
20	chr20:25438728:C:T	0	25438728	T	C
20	chr20:25439441:A:G	0	25439441	G	A
20	chr20:25441012:C:T	0	25441012	T	C
20	chr20:25441847:A:C	0	25441847	C	A
20	chr20:25442615:T:A	0	25442615	A	T
20	chr20:25442902:G:A	0	25442902	A	G
20	chr20:25443149:G:C	0	25443149	C	G
20	chr20:25444077:T:A	0	25444077	A	T
20	chr20:25445172:A:G	0	25445172	G	A
20	chr20:25445307:G:A	0	25445307	A	G
20	chr20:25445537:C:T	0	25445537	T	C
20	chr20:25445598:C:T	0	25445598	T	C
20	chr20:25446057:CA:C	0	25446057	C	CA
20	chr20:25446332:G:A	0	25446332	A	G
20	chr20:25446445:G:T	0	25446445	T	G
20	chr20:25447625:T:C	0	25447625	C	T
20	chr20:25447675:G:A	0	25447675	A	G
20	chr20:25448150:T:C	0	25448150	C	T
20	chr20:25449880:C:T	0	25449880	T	C
20	chr20:25450044:G:A	0	25450044	A	G
20	chr20:25450109:A:G	0	25450109	G	A
20	chr20:25450207:AAG:A	0	25450207	A	AAG
20	chr20:25451534:G:T	0	25451534	T	G
20	chr20:25452900:T:C	0	25452900	C	T
20	chr20:25453378:C:T	0	25453378	T	C
20	chr20:25453423:C:T	0	25453423	T	C
20	chr20:25453715:A:G	0	25453715	G	A
20	chr20:25454031:A:G	0	25454031	G	A
20	chr20:25454431:C:T	0	25454431	T	C
20	chr20:25454752:A:G	0	25454752	G	A
20	chr20:25455088:C:T	0	25455088	T	C
20	chr20:25455298:G:C	0	25455298	C	G
20	chr20:25455830:C:T	0	25455830	T	C
20	chr20:25455997:G:A	0	25455997	A	G
20	chr20:25456691:G:A	0	25456691	A	G
20	chr20:25457594:CT:C	0	25457594	C	CT
20	chr20:25458232:T:C	0	25458232	C	T
20	chr20:25458316:G:A	0	25458316	A	G
20	chr20:25458753:T:C	0	25458753	C	T
20	chr20:25459402:C:T	0	25459402	T	C
20	chr20:25459633:G:A	0	25459633	A	G
20	chr20:25459734:A:G	0	25459734	G	A
20	chr20:25459842:C:T	0	25459842	T	C
20	chr20:25459957:G:A	0	25459957	A	G
20	chr20:25460012:G:A	0	25460012	A	G
20	chr20:25460797:C:T	0	25460797	T	C
20	chr20:25461413:G:A	0	25461413	A	G
20	chr20:25461461:G:A	0	25461461	A	G
20	chr20:25462355:T:TGGTG	0	25462355	TGGTG	T
20	chr20:25462356:C:G	0	25462356	G	C
20	chr20:25462361:C:G	0	25462361	G	C
20	chr20:25462874:C:T	0	25462874	T	C
20	chr20:25463982:T:C	0	25463982	C	T
20	chr20:25464810:G:C	0	25464810	C	G
20	chr20:25464955:T:C	0	25464955	C	T
20	chr20:25465407:G:A	0	25465407	A	G
20	chr20:25466980:C:T	0	25466980	T	C
20	chr20:25467260:A:G	0	25467260	G	A
20	chr20:25467295:A:G	0	25467295	G	A
20	chr20:25468212:GT:G	0	25468212	G	GT
20	chr20:25470544:C:T	0	25470544	T	C
20	chr20:25471514:T:C	0	25471514	C	T
20	chr20:25471910:C:T	0	25471910	T	C
20	chr20:25472004:T:C	0	25472004	C	T
20	chr20:25474718:G:A	0	25474718	A	G
20	chr20:25474975:G:T	0	25474975	T	G
20	chr20:25474984:C:T	0	25474984	T	C
20	chr20:25475594:G:A	0	25475594	A	G
20	chr20:25475629:TG:T	0	25475629	T	TG
20	chr20:25475631:TGAG:T	0	25475631	T	TGAG
20	chr20:25476062:C:T	0	25476062	T	C
20	chr20:25476252:A:G	0	25476252	G	A
20	chr20:25476386:T:C	0	25476386	C	T
20	chr20:25477460:A:G	0	25477460	G	A
20	chr20:25477627:T:C	0	25477627	C	T
20	chr20:25477661:T:C	0	25477661	C	T
20	chr20:25477684:T:C	0	25477684	C	T
20	chr20:25479128:T:G	0	25479128	G	T
20	chr20:25479283:G:A	0	25479283	A	G
20	chr20:25481828:A:G	0	25481828	G	A
20	chr20:25481836:C:A	0	25481836	A	C
20	chr20:25482512:T:A	0	25482512	A	T
20	chr20:25482746:G:A	0	25482746	A	G
20	chr20:25484612:G:A	0	25484612	A	G
20	chr20:25484953:C:T	0	25484953	T	C
20	chr20:25486628:T:TC	0	25486628	TC	T
20	chr20:25487495:C:G	0	25487495	G	C
20	chr20:25489208:A:G	0	25489208	G	A
20	chr20:25489420:T:C	0	25489420	C	T
20	chr20:25489434:G:A	0	25489434	A	G
20	chr20:25492287:T:C	0	25492287	C	T
20	chr20:25493976:C:T	0	25493976	T	C
20	chr20:25497247:C:T	0	25497247	T	C
20	chr20:25497849:C:T	0	25497849	T	C
20	chr20:25499064:G:A	0	25499064	A	G
20	chr20:25499607:T:C	0	25499607	C	T
20	chr20:25500481:A:G	0	25500481	G	A
20	chr20:25500623:G:A	0	25500623	A	G
20	chr20:25502980:A:G	0	25502980	G	A
20	chr20:25503809:T:C	0	25503809	C	T
20	chr20:25504703:C:T	0	25504703	T	C
20	chr20:25505397:C:T	0	25505397	T	C
20	chr20:25506887:C:T	0	25506887	T	C
20	chr20:25508248:C:T	0	25508248	T	C
20	chr20:25509056:G:C	0	25509056	C	G
20	chr20:25510455:C:G	0	25510455	G	C
20	chr20:25511211:C:T	0	25511211	T	C
20	chr20:25511554:C:T	0	25511554	T	C
20	chr20:25511759:G:A	0	25511759	A	G
20	chr20:25513422:T:C	0	25513422	C	T
20	chr20:25514599:A:G	0	25514599	G	A
20	chr20:25515572:G:A	0	25515572	A	G
20	chr20:25516902:G:A	0	25516902	A	G
20	chr20:25518165:C:T	0	25518165	T	C
20	chr20:25518626:A:G	0	25518626	G	A
20	chr20:25519533:G:T	0	25519533	T	G
20	chr20:25519852:T:C	0	25519852	C	T
20	chr20:25520678:A:G	0	25520678	G	A
20	chr20:25521172:A:G	0	25521172	G	A
20	chr20:25523856:A:G	0	25523856	G	A
20	chr20:25525262:A:T	0	25525262	T	A
20	chr20:25525431:T:C	0	25525431	C	T
20	chr20:25525946:T:C	0	25525946	C	T
20	chr20:25526248:T:C	0	25526248	C	T
20	chr20:25526859:T:C	0	25526859	C	T
20	chr20:25526930:A:C	0	25526930	C	A
20	chr20:25527346:G:A	0	25527346	A	G
20	chr20:25527369:G:A	0	25527369	A	G
20	chr20:25527981:C:T	0	25527981	T	C
20	chr20:25528996:G:A	0	25528996	A	G
20	chr20:25529002:T:C	0	25529002	C	T
20	chr20:25529504:TCAGA:T	0	25529504	T	TCAGA
20	chr20:25530722:T:G	0	25530722	G	T
20	chr20:25531040:C:T	0	25531040	T	C
20	chr20:25531791:A:G	0	25531791	G	A
20	chr20:25532587:C:T	0	25532587	T	C
20	chr20:25532900:C:T	0	25532900	T	C
20	chr20:25533219:C:T	0	25533219	T	C
20	chr20:25536311:C:G	0	25536311	G	C
20	chr20:25536645:G:T	0	25536645	T	G
20	chr20:25536789:T:G	0	25536789	G	T
20	chr20:25537351:G:A	0	25537351	A	G
20	chr20:25537801:G:A	0	25537801	A	G
20	chr20:25540055:T:A	0	25540055	A	T
20	chr20:25540303:G:C	0	25540303	C	G
20	chr20:25540438:G:A	0	25540438	A	G
20	chr20:25540619:A:G	0	25540619	G	A
20	chr20:25540710:A:T	0	25540710	T	A
20	chr20:25540975:T:C	0	25540975	C	T
20	chr20:25542170:T:G	0	25542170	G	T
20	chr20:25542323:C:T	0	25542323	T	C
20	chr20:25543043:A:AG	0	25543043	AG	A
20	chr20:25543221:T:C	0	25543221	C	T
20	chr20:25543861:G:A	0	25543861	A	G
20	chr20:25546032:A:G	0	25546032	G	A
20	chr20:25546416:T:C	0	25546416	C	T
20	chr20:25546433:C:G	0	25546433	G	C
20	chr20:25546852:G:GA	0	25546852	GA	G
20	chr20:25547348:G:A	0	25547348	A	G
20	chr20:25547866:G:A	0	25547866	A	G
20	chr20:25549763:A:G	0	25549763	G	A
20	chr20:25549983:A:C	0	25549983	C	A
20	chr20:25550202:G:A	0	25550202	A	G
20	chr20:25551175:CAT:C	0	25551175	C	CAT
20	chr20:25553880:A:T	0	25553880	T	A
20	chr20:25554182:A:G	0	25554182	G	A
20	chr20:25554248:T:TG	0	25554248	TG	T
20	chr20:25556638:TA:T	0	25556638	T	TA
20	chr20:25557191:T:A	0	25557191	A	T
20	chr20:25557662:A:G	0	25557662	G	A
20	chr20:25558850:G:A	0	25558850	A	G
20	chr20:25559001:G:T	0	25559001	T	G
20	chr20:25559413:G:A	0	25559413	A	G
20	chr20:25561403:T:C	0	25561403	C	T
20	chr20:25561702:A:G	0	25561702	G	A
20	chr20:25562615:TC:T	0	25562615	T	TC
20	chr20:25563378:A:G	0	25563378	G	A
20	chr20:25563479:A:G	0	25563479	G	A
20	chr20:25563583:CA:C	0	25563583	C	CA
20	chr20:25563721:C:T	0	25563721	T	C
20	chr20:25564608:G:A	0	25564608	A	G
20	chr20:25564613:C:T	0	25564613	T	C
20	chr20:25565147:G:A	0	25565147	A	G
20	chr20:25566111:T:C	0	25566111	C	T
20	chr20:25567131:A:G	0	25567131	G	A
20	chr20:25569311:C:A	0	25569311	A	C
20	chr20:25569653:C:T	0	25569653	T	C
20	chr20:25571251:A:G	0	25571251	G	A
20	chr20:25573171:C:T	0	25573171	T	C
20	chr20:25573172:C:A	0	25573172	A	C
20	chr20:25573613:T:C	0	25573613	C	T
20	chr20:25574215:C:T	0	25574215	T	C
20	chr20:25575767:A:C	0	25575767	C	A
20	chr20:25575775:A:C	0	25575775	C	A
20	chr20:25576165:T:C	0	25576165	C	T
20	chr20:25576512:T:G	0	25576512	G	T
20	chr20:25577662:C:T	0	25577662	T	C
20	chr20:25577989:C:T	0	25577989	T	C
20	chr20:25578108:A:G	0	25578108	G	A
20	chr20:25579573:C:T	0	25579573	T	C
20	chr20:25579785:A:C	0	25579785	C	A
20	chr20:25579808:C:T	0	25579808	T	C
20	chr20:25580037:TAAG:T	0	25580037	T	TAAG
20	chr20:25581009:C:T	0	25581009	T	C
20	chr20:25581092:T:G	0	25581092	G	T
20	chr20:25581875:GA:G	0	25581875	G	GA
20	chr20:25582122:G:A	0	25582122	A	G
20	chr20:25583198:C:T	0	25583198	T	C
20	chr20:25583359:A:T	0	25583359	T	A
20	chr20:25584416:C:T	0	25584416	T	C
20	chr20:25584603:C:T	0	25584603	T	C
20	chr20:25584916:C:T	0	25584916	T	C
20	chr20:25585034:CG:C	0	25585034	C	CG
20	chr20:25585094:C:T	0	25585094	T	C
20	chr20:25585519:G:A	0	25585519	A	G
20	chr20:25585849:A:G	0	25585849	G	A
20	chr20:25586138:T:G	0	25586138	G	T
20	chr20:25586273:T:C	0	25586273	C	T
20	chr20:25586684:G:C	0	25586684	C	G
20	chr20:25586800:G:A	0	25586800	A	G
20	chr20:25587011:AG:A	0	25587011	A	AG
20	chr20:25587186:G:A	0	25587186	A	G
20	chr20:25589012:C:T	0	25589012	T	C
20	chr20:25590383:A:G	0	25590383	G	A
20	chr20:25592787:G:A	0	25592787	A	G
20	chr20:25593186:T:C	0	25593186	C	T
20	chr20:25595845:C:A	0	25595845	A	C
20	chr20:25596121:ATAACATTTG:A	0	25596121	A	ATAACATTTG
20	chr20:25596147:G:A	0	25596147	A	G
20	chr20:25596347:G:A	0	25596347	A	G
20	chr20:25599602:T:C	0	25599602	C	T
20	chr20:25600323:A:G	0	25600323	G	A
20	chr20:25600788:G:A	0	25600788	A	G
20	chr20:25601336:C:T	0	25601336	T	C
20	chr20:25603127:G:T	0	25603127	T	G
20	chr20:25603605:C:G	0	25603605	G	C
20	chr20:25603690:T:C	0	25603690	C	T
20	chr20:25603906:A:G	0	25603906	G	A
20	chr20:25604116:C:T	0	25604116	T	C
20	chr20:25604579:C:T	0	25604579	T	C
20	chr20:25604739:G:T	0	25604739	T	G
20	chr20:25604740:C:T	0	25604740	T	C
20	chr20:25605275:A:C	0	25605275	C	A
20	chr20:25605537:T:C	0	25605537	C	T
20	chr20:25605831:A:G	0	25605831	G	A
20	chr20:25606103:T:A	0	25606103	A	T
20	chr20:25606330:C:T	0	25606330	T	C
20	chr20:25607771:T:C	0	25607771	C	T
20	chr20:25608483:T:C	0	25608483	C	T
20	chr20:25608571:G:T	0	25608571	T	G
20	chr20:25608591:C:T	0	25608591	T	C
20	chr20:25609756:G:C	0	25609756	C	G
20	chr20:25610824:T:A	0	25610824	A	T
20	chr20:25610832:T:A	0	25610832	A	T
20	chr20:25611015:G:A	0	25611015	A	G
20	chr20:25611225:TA:T	0	25611225	T	TA
20	chr20:25611232:A:T	0	25611232	T	A
20	chr20:25611573:T:C	0	25611573	C	T
20	chr20:25613052:C:T	0	25613052	T	C
20	chr20:25613384:C:A	0	25613384	A	C
20	chr20:25614147:A:T	0	25614147	T	A
20	chr20:25614487:G:A	0	25614487	A	G
20	chr20:25614720:G:A	0	25614720	A	G
20	chr20:25614841:T:C	0	25614841	C	T
20	chr20:25615193:C:T	0	25615193	T	C
20	chr20:25615232:G:A	0	25615232	A	G
20	chr20:25615522:A:T	0	25615522	T	A
20	chr20:25616600:C:G	0	25616600	G	C
20	chr20:25618924:C:T	0	25618924	T	C
20	chr20:25619019:A:G	0	25619019	G	A
20	chr20:25619348:T:C	0	25619348	C	T
20	chr20:25620199:T:A	0	25620199	A	T
20	chr20:25620373:T:C	0	25620373	C	T
20	chr20:25620410:A:T	0	25620410	T	A
20	chr20:25620528:A:C	0	25620528	C	A
20	chr20:25620732:C:T	0	25620732	T	C
20	chr20:25620824:T:C	0	25620824	C	T
20	chr20:25621020:C:T	0	25621020	T	C
20	chr20:25621692:C:G	0	25621692	G	C
20	chr20:25621713:C:T	0	25621713	T	C
20	chr20:25622836:C:T	0	25622836	T	C
20	chr20:25624019:A:C	0	25624019	C	A
20	chr20:25624392:T:C	0	25624392	C	T
20	chr20:25624891:A:G	0	25624891	G	A
20	chr20:25624914:C:T	0	25624914	T	C
20	chr20:25625446:C:T	0	25625446	T	C
20	chr20:25625733:A:G	0	25625733	G	A
20	chr20:25626839:A:G	0	25626839	G	A
20	chr20:25626898:C:T	0	25626898	T	C
20	chr20:25627006:G:A	0	25627006	A	G
20	chr20:25627446:G:A	0	25627446	A	G
20	chr20:25627765:T:C	0	25627765	C	T
20	chr20:25627917:A:G	0	25627917	G	A
20	chr20:25629821:A:G	0	25629821	G	A
20	chr20:25630431:C:T	0	25630431	T	C
20	chr20:25630449:T:G	0	25630449	G	T
20	chr20:25631138:C:T	0	25631138	T	C
20	chr20:25631417:A:C	0	25631417	C	A
20	chr20:25631517:T:C	0	25631517	C	T
20	chr20:25632131:GT:G	0	25632131	G	GT
20	chr20:25632980:C:T	0	25632980	T	C
20	chr20:25633965:C:A	0	25633965	A	C
20	chr20:25635700:G:A	0	25635700	A	G
20	chr20:25636163:T:C	0	25636163	C	T
20	chr20:25636389:G:A	0	25636389	A	G
20	chr20:25636868:G:C	0	25636868	C	G
20	chr20:25638958:A:G	0	25638958	G	A
20	chr20:25639366:C:T	0	25639366	T	C
20	chr20:25639926:C:T	0	25639926	T	C
20	chr20:25640855:CT:C	0	25640855	C	CT
20	chr20:25641170:T:C	0	25641170	C	T
20	chr20:25641779:A:G	0	25641779	G	A
20	chr20:25642133:T:C	0	25642133	C	T
20	chr20:25643577:C:CT	0	25643577	CT	C
20	chr20:25644952:T:C	0	25644952	C	T
20	chr20:25645199:G:A	0	25645199	A	G
20	chr20:25645419:T:C	0	25645419	C	T
20	chr20:25645770:T:G	0	25645770	G	T
20	chr20:25645970:T:G	0	25645970	G	T
20	chr20:25646271:A:G	0	25646271	G	A
20	chr20:25646671:C:T	0	25646671	T	C
20	chr20:25648032:T:C	0	25648032	C	T
20	chr20:25648478:C:T	0	25648478	T	C
20	chr20:25649164:G:A	0	25649164	A	G
20	chr20:25649887:A:G	0	25649887	G	A
20	chr20:25649935:C:T	0	25649935	T	C
20	chr20:25650328:C:T	0	25650328	T	C
20	chr20:25650890:TG:T	0	25650890	T	TG
20	chr20:25651627:C:CATTT	0	25651627	CATTT	C
20	chr20:25653377:C:T	0	25653377	T	C
20	chr20:25655755:G:A	0	25655755	A	G
20	chr20:25655915:G:A	0	25655915	A	G
20	chr20:25657502:C:T	0	25657502	T	C
20	chr20:25657944:C:T	0	25657944	T	C
20	chr20:25658534:C:T	0	25658534	T	C
20	chr20:25659261:G:A	0	25659261	A	G
20	chr20:25660692:TTGTGTTTGTC:T	0	25660692	T	TTGTGTTTGTC
20	chr20:25660804:G:C	0	25660804	C	G
20	chr20:25661143:G:T	0	25661143	T	G
20	chr20:25662778:T:C	0	25662778	C	T
20	chr20:25662976:T:C	0	25662976	C	T
20	chr20:25664320:A:C	0	25664320	C	A
20	chr20:25665023:T:C	0	25665023	C	T
20	chr20:25666438:TTTTTTTGTAGCTACTA:T	0	25666438	T	TTTTTTTGTAGCTACTA
20	chr20:25667177:G:A	0	25667177	A	G
20	chr20:25667380:A:T	0	25667380	T	A
20	chr20:25667752:T:C	0	25667752	C	T
20	chr20:25668419:T:G	0	25668419	G	T
20	chr20:25668988:G:GA	0	25668988	GA	G
20	chr20:25669206:C:T	0	25669206	T	C
20	chr20:25669214:A:T	0	25669214	T	A
20	chr20:25670652:A:T	0	25670652	T	A
20	chr20:25670744:G:A	0	25670744	A	G
20	chr20:25671510:G:C	0	25671510	C	G
20	chr20:25671561:C:T	0	25671561	T	C
20	chr20:25674384:A:G	0	25674384	G	A
20	chr20:25674385:G:A	0	25674385	A	G
20	chr20:25674628:G:A	0	25674628	A	G
20	chr20:25677452:A:G	0	25677452	G	A
20	chr20:25677848:A:G	0	25677848	G	A
20	chr20:25679165:C:T	0	25679165	T	C
20	chr20:25681080:C:T	0	25681080	T	C
20	chr20:25682285:G:C	0	25682285	C	G
20	chr20:25682730:G:A	0	25682730	A	G
20	chr20:25683851:A:G	0	25683851	G	A
20	chr20:25683917:A:G	0	25683917	G	A
20	chr20:25684068:T:C	0	25684068	C	T
20	chr20:25684635:G:A	0	25684635	A	G
20	chr20:25684685:C:T	0	25684685	T	C
20	chr20:25686006:C:T	0	25686006	T	C
20	chr20:25686101:C:T	0	25686101	T	C
20	chr20:25686787:C:CAGG	0	25686787	CAGG	C
20	chr20:25688368:G:A	0	25688368	A	G
20	chr20:25690122:CA:C	0	25690122	C	CA
20	chr20:25691705:A:G	0	25691705	G	A
20	chr20:25692351:G:A	0	25692351	A	G
20	chr20:25692608:A:T	0	25692608	T	A
20	chr20:25692712:G:A	0	25692712	A	G
20	chr20:25692773:A:G	0	25692773	G	A
20	chr20:25694966:T:C	0	25694966	C	T
20	chr20:25695065:A:G	0	25695065	G	A
```
