## Supplementary material for "Characterization of shared and ancestry-specific signals driving complex traits using multi-ancestry fine-mapping": s1_data.bim

```
20	chr20:34803338:T:C	0	34803338	C	T
20	chr20:34804480:A:G	0	34804480	G	A
20	chr20:34804936:C:T	0	34804936	T	C
20	chr20:34807065:A:T	0	34807065	T	A
20	chr20:34807137:C:T	0	34807137	T	C
20	chr20:34810705:G:A	0	34810705	A	G
20	chr20:34811280:T:C	0	34811280	C	T
20	chr20:34812552:C:G	0	34812552	G	C
20	chr20:34812576:A:T	0	34812576	T	A
20	chr20:34812671:T:C	0	34812671	C	T
20	chr20:34812939:A:T	0	34812939	T	A
20	chr20:34813110:G:T	0	34813110	T	G
20	chr20:34813904:G:A	0	34813904	A	G
20	chr20:34814428:C:T	0	34814428	T	C
20	chr20:34815706:T:C	0	34815706	C	T
20	chr20:34816127:A:G	0	34816127	G	A
20	chr20:34817424:A:G	0	34817424	G	A
20	chr20:34817460:A:T	0	34817460	T	A
20	chr20:34817861:C:T	0	34817861	T	C
20	chr20:34818153:G:T	0	34818153	T	G
20	chr20:34818536:C:G	0	34818536	G	C
20	chr20:34819901:A:C	0	34819901	C	A
20	chr20:34819912:G:C	0	34819912	C	G
20	chr20:34820233:G:A	0	34820233	A	G
20	chr20:34820334:A:G	0	34820334	G	A
20	chr20:34823622:G:C	0	34823622	C	G
20	chr20:34824068:A:G	0	34824068	G	A
20	chr20:34824219:A:G	0	34824219	G	A
20	chr20:34826006:G:A	0	34826006	A	G
20	chr20:34828860:T:C	0	34828860	C	T
20	chr20:34829808:C:T	0	34829808	T	C
20	chr20:34830937:C:T	0	34830937	T	C
20	chr20:34832174:C:A	0	34832174	A	C
20	chr20:34834811:G:A	0	34834811	A	G
20	chr20:34836348:A:G	0	34836348	G	A
20	chr20:34836868:G:A	0	34836868	A	G
20	chr20:34837997:A:G	0	34837997	G	A
20	chr20:34838312:G:A	0	34838312	A	G
20	chr20:34838765:G:A	0	34838765	A	G
20	chr20:34839178:AT:A	0	34839178	A	AT
20	chr20:34841881:G:C	0	34841881	C	G
20	chr20:34842104:A:C	0	34842104	C	A
20	chr20:34845826:A:G	0	34845826	G	A
20	chr20:34846620:C:G	0	34846620	G	C
20	chr20:34847358:G:T	0	34847358	T	G
20	chr20:34848024:T:C	0	34848024	C	T
20	chr20:34849049:T:A	0	34849049	A	T
20	chr20:34849288:G:A	0	34849288	A	G
20	chr20:34849818:G:A	0	34849818	A	G
20	chr20:34851103:A:G	0	34851103	G	A
20	chr20:34851772:T:G	0	34851772	G	T
20	chr20:34853454:C:T	0	34853454	T	C
20	chr20:34856063:G:A	0	34856063	A	G
20	chr20:34859101:C:T	0	34859101	T	C
20	chr20:34859359:G:A	0	34859359	A	G
20	chr20:34860614:C:T	0	34860614	T	C
20	chr20:34860693:A:G	0	34860693	G	A
20	chr20:34860757:T:C	0	34860757	C	T
20	chr20:34861966:T:C	0	34861966	C	T
20	chr20:34863257:C:T	0	34863257	T	C
20	chr20:34863345:G:A	0	34863345	A	G
20	chr20:34863910:C:T	0	34863910	T	C
20	chr20:34864237:T:C	0	34864237	C	T
20	chr20:34864797:C:T	0	34864797	T	C
20	chr20:34865112:G:A	0	34865112	A	G
20	chr20:34865196:C:G	0	34865196	G	C
20	chr20:34867205:G:A	0	34867205	A	G
20	chr20:34868105:ATCCGCCCGCCTTGG:A	0	34868105	A	ATCCGCCCGCCTTGG
20	chr20:34869118:G:C	0	34869118	C	G
20	chr20:34869564:G:A	0	34869564	A	G
20	chr20:34871048:A:G	0	34871048	G	A
20	chr20:34871324:G:A	0	34871324	A	G
20	chr20:34871551:C:A	0	34871551	A	C
20	chr20:34872563:G:C	0	34872563	C	G
20	chr20:34873007:T:C	0	34873007	C	T
20	chr20:34875867:T:G	0	34875867	G	T
20	chr20:34877486:A:C	0	34877486	C	A
20	chr20:34877567:C:T	0	34877567	T	C
20	chr20:34877831:A:T	0	34877831	T	A
20	chr20:34877837:A:T	0	34877837	T	A
20	chr20:34878698:A:G	0	34878698	G	A
20	chr20:34879914:T:C	0	34879914	C	T
20	chr20:34880990:G:A	0	34880990	A	G
20	chr20:34881943:C:T	0	34881943	T	C
20	chr20:34882711:T:C	0	34882711	C	T
20	chr20:34882891:C:T	0	34882891	T	C
20	chr20:34884706:C:T	0	34884706	T	C
20	chr20:34886659:C:T	0	34886659	T	C
20	chr20:34887271:G:A	0	34887271	A	G
20	chr20:34889087:C:T	0	34889087	T	C
20	chr20:34890418:A:C	0	34890418	C	A
20	chr20:34890578:A:G	0	34890578	G	A
20	chr20:34891642:T:A	0	34891642	A	T
20	chr20:34891685:G:C	0	34891685	C	G
20	chr20:34893114:G:C	0	34893114	C	G
20	chr20:34894237:C:T	0	34894237	T	C
20	chr20:34894386:T:A	0	34894386	A	T
20	chr20:34894569:G:A	0	34894569	A	G
20	chr20:34896742:G:T	0	34896742	T	G
20	chr20:34896954:C:T	0	34896954	T	C
20	chr20:34897375:T:C	0	34897375	C	T
20	chr20:34898136:A:G	0	34898136	G	A
20	chr20:34898793:G:A	0	34898793	A	G
20	chr20:34899066:T:C	0	34899066	C	T
20	chr20:34900276:T:C	0	34900276	C	T
20	chr20:34900968:C:T	0	34900968	T	C
20	chr20:34901473:A:T	0	34901473	T	A
20	chr20:34902103:T:TC	0	34902103	TC	T
20	chr20:34903118:A:G	0	34903118	G	A
20	chr20:34903897:G:T	0	34903897	T	G
20	chr20:34904720:C:T	0	34904720	T	C
20	chr20:34906074:A:G	0	34906074	G	A
20	chr20:34907707:C:T	0	34907707	T	C
20	chr20:34908366:C:T	0	34908366	T	C
20	chr20:34908668:C:T	0	34908668	T	C
20	chr20:34911249:A:G	0	34911249	G	A
20	chr20:34912442:C:A	0	34912442	A	C
20	chr20:34912575:G:A	0	34912575	A	G
20	chr20:34918134:T:C	0	34918134	C	T
20	chr20:34918194:T:C	0	34918194	C	T
20	chr20:34918597:C:G	0	34918597	G	C
20	chr20:34918660:A:C	0	34918660	C	A
20	chr20:34919161:G:A	0	34919161	A	G
20	chr20:34920785:G:T	0	34920785	T	G
20	chr20:34921472:G:A	0	34921472	A	G
20	chr20:34921720:C:T	0	34921720	T	C
20	chr20:34922317:T:C	0	34922317	C	T
20	chr20:34922859:A:G	0	34922859	G	A
20	chr20:34924603:C:T	0	34924603	T	C
20	chr20:34924663:T:G	0	34924663	G	T
20	chr20:34926662:T:C	0	34926662	C	T
20	chr20:34928268:T:C	0	34928268	C	T
20	chr20:34929211:A:G	0	34929211	G	A
20	chr20:34931031:G:T	0	34931031	T	G
20	chr20:34932518:T:C	0	34932518	C	T
20	chr20:34932999:C:A	0	34932999	A	C
20	chr20:34934251:T:C	0	34934251	C	T
20	chr20:34934339:T:C	0	34934339	C	T
20	chr20:34935066:T:C	0	34935066	C	T
20	chr20:34935352:G:T	0	34935352	T	G
20	chr20:34937604:G:A	0	34937604	A	G
20	chr20:34939180:T:C	0	34939180	C	T
20	chr20:34940035:A:G	0	34940035	G	A
20	chr20:34941963:T:G	0	34941963	G	T
20	chr20:34949094:C:A	0	34949094	A	C
20	chr20:34949354:A:G	0	34949354	G	A
20	chr20:34949868:G:A	0	34949868	A	G
20	chr20:34950581:C:T	0	34950581	T	C
20	chr20:34950718:A:G	0	34950718	G	A
20	chr20:34950918:G:T	0	34950918	T	G
20	chr20:34951196:G:C	0	34951196	C	G
20	chr20:34952197:G:A	0	34952197	A	G
20	chr20:34952762:T:C	0	34952762	C	T
20	chr20:34952784:C:T	0	34952784	T	C
20	chr20:34954278:G:C	0	34954278	C	G
20	chr20:34954802:T:C	0	34954802	C	T
20	chr20:34956272:C:G	0	34956272	G	C
20	chr20:34957170:A:T	0	34957170	T	A
20	chr20:34957252:G:A	0	34957252	A	G
20	chr20:34957737:G:A	0	34957737	A	G
20	chr20:34957942:C:T	0	34957942	T	C
20	chr20:34958013:C:T	0	34958013	T	C
20	chr20:34959830:T:G	0	34959830	G	T
20	chr20:34961516:C:T	0	34961516	T	C
20	chr20:34961604:C:T	0	34961604	T	C
20	chr20:34962084:G:A	0	34962084	A	G
20	chr20:34962143:C:T	0	34962143	T	C
20	chr20:34962971:A:G	0	34962971	G	A
20	chr20:34963297:G:A	0	34963297	A	G
20	chr20:34963415:C:G	0	34963415	G	C
20	chr20:34963659:G:A	0	34963659	A	G
20	chr20:34964839:C:A	0	34964839	A	C
20	chr20:34964850:G:A	0	34964850	A	G
20	chr20:34965874:A:G	0	34965874	G	A
20	chr20:34966517:T:C	0	34966517	C	T
20	chr20:34966685:A:G	0	34966685	G	A
20	chr20:34968012:C:T	0	34968012	T	C
20	chr20:34968892:G:A	0	34968892	A	G
20	chr20:34969014:G:T	0	34969014	T	G
20	chr20:34969747:G:A	0	34969747	A	G
20	chr20:34969761:T:C	0	34969761	C	T
20	chr20:34970208:T:C	0	34970208	C	T
20	chr20:34971036:C:T	0	34971036	T	C
20	chr20:34972369:G:A	0	34972369	A	G
20	chr20:34972511:C:A	0	34972511	A	C
20	chr20:34973692:G:A	0	34973692	A	G
20	chr20:34974373:TCTTA:T	0	34974373	T	TCTTA
20	chr20:34974673:C:T	0	34974673	T	C
20	chr20:34975296:C:T	0	34975296	T	C
20	chr20:34975808:C:T	0	34975808	T	C
20	chr20:34976133:A:G	0	34976133	G	A
20	chr20:34976767:A:G	0	34976767	G	A
20	chr20:34976886:G:A	0	34976886	A	G
20	chr20:34976935:G:A	0	34976935	A	G
20	chr20:34977366:T:C	0	34977366	C	T
20	chr20:34977725:G:C	0	34977725	C	G
20	chr20:34977862:C:T	0	34977862	T	C
20	chr20:34977952:G:A	0	34977952	A	G
20	chr20:34978696:T:C	0	34978696	C	T
20	chr20:34978704:G:A	0	34978704	A	G
20	chr20:34980057:T:C	0	34980057	C	T
20	chr20:34980773:G:A	0	34980773	A	G
20	chr20:34981708:T:C	0	34981708	C	T
20	chr20:34982204:T:C	0	34982204	C	T
20	chr20:34983946:A:G	0	34983946	G	A
20	chr20:34984116:A:T	0	34984116	T	A
20	chr20:34984293:A:G	0	34984293	G	A
20	chr20:34984375:G:A	0	34984375	A	G
20	chr20:34985176:C:T	0	34985176	T	C
20	chr20:34985697:G:A	0	34985697	A	G
20	chr20:34986962:T:C	0	34986962	C	T
20	chr20:34988402:G:A	0	34988402	A	G
20	chr20:34988848:C:T	0	34988848	T	C
20	chr20:34989186:C:G	0	34989186	G	C
20	chr20:34989558:A:G	0	34989558	G	A
20	chr20:34990448:A:G	0	34990448	G	A
20	chr20:34991096:T:C	0	34991096	C	T
20	chr20:34991270:T:C	0	34991270	C	T
20	chr20:34992434:A:G	0	34992434	G	A
20	chr20:34993737:C:T	0	34993737	T	C
20	chr20:34993886:T:C	0	34993886	C	T
20	chr20:34994086:T:C	0	34994086	C	T
20	chr20:34994152:G:A	0	34994152	A	G
20	chr20:34994928:C:T	0	34994928	T	C
20	chr20:34995230:CAAA:C	0	34995230	C	CAAA
20	chr20:34995311:T:C	0	34995311	C	T
20	chr20:34995913:C:T	0	34995913	T	C
20	chr20:34996016:A:AGCTTAGGTTCTCACAG	0	34996016	AGCTTAGGTTCTCACAG	A
20	chr20:34997634:C:T	0	34997634	T	C
20	chr20:34998031:G:A	0	34998031	A	G
20	chr20:34999395:G:C	0	34999395	C	G
20	chr20:35001304:G:A	0	35001304	A	G
20	chr20:35002293:A:G	0	35002293	G	A
20	chr20:35002555:C:T	0	35002555	T	C
20	chr20:35003394:A:AG	0	35003394	AG	A
20	chr20:35003788:C:A	0	35003788	A	C
20	chr20:35003824:G:A	0	35003824	A	G
20	chr20:35004345:G:A	0	35004345	A	G
20	chr20:35004445:C:T	0	35004445	T	C
20	chr20:35004671:A:G	0	35004671	G	A
20	chr20:35004785:C:T	0	35004785	T	C
20	chr20:35004918:A:G	0	35004918	G	A
20	chr20:35005654:T:C	0	35005654	C	T
20	chr20:35007156:G:T	0	35007156	T	G
20	chr20:35007497:C:T	0	35007497	T	C
20	chr20:35008110:C:T	0	35008110	T	C
20	chr20:35009073:G:A	0	35009073	A	G
20	chr20:35011287:A:T	0	35011287	T	A
20	chr20:35011798:A:C	0	35011798	C	A
20	chr20:35012757:A:G	0	35012757	G	A
20	chr20:35012937:C:T	0	35012937	T	C
20	chr20:35013351:G:A	0	35013351	A	G
20	chr20:35013798:A:G	0	35013798	G	A
20	chr20:35014156:T:G	0	35014156	G	T
20	chr20:35016239:T:C	0	35016239	C	T
20	chr20:35016604:T:C	0	35016604	C	T
20	chr20:35017295:C:T	0	35017295	T	C
20	chr20:35017999:C:T	0	35017999	T	C
20	chr20:35018054:G:A	0	35018054	A	G
20	chr20:35018199:G:A	0	35018199	A	G
20	chr20:35018401:T:G	0	35018401	G	T
20	chr20:35019174:G:C	0	35019174	C	G
20	chr20:35019623:T:C	0	35019623	C	T
20	chr20:35019661:C:T	0	35019661	T	C
20	chr20:35019748:C:T	0	35019748	T	C
20	chr20:35020813:A:G	0	35020813	G	A
20	chr20:35022315:C:T	0	35022315	T	C
20	chr20:35022743:A:G	0	35022743	G	A
20	chr20:35023189:C:T	0	35023189	T	C
20	chr20:35023658:C:G	0	35023658	G	C
20	chr20:35023935:T:C	0	35023935	C	T
20	chr20:35025568:A:G	0	35025568	G	A
20	chr20:35025848:T:C	0	35025848	C	T
20	chr20:35026334:C:A	0	35026334	A	C
20	chr20:35026646:T:C	0	35026646	C	T
20	chr20:35027152:T:C	0	35027152	C	T
20	chr20:35027452:G:T	0	35027452	T	G
20	chr20:35028498:T:C	0	35028498	C	T
20	chr20:35028511:A:G	0	35028511	G	A
20	chr20:35028725:T:C	0	35028725	C	T
20	chr20:35029778:G:A	0	35029778	A	G
20	chr20:35030669:T:C	0	35030669	C	T
20	chr20:35032223:C:T	0	35032223	T	C
20	chr20:35032283:C:A	0	35032283	A	C
20	chr20:35032529:T:C	0	35032529	C	T
20	chr20:35032654:A:G	0	35032654	G	A
20	chr20:35032808:G:A	0	35032808	A	G
20	chr20:35033214:T:C	0	35033214	C	T
20	chr20:35034439:A:C	0	35034439	C	A
20	chr20:35035634:C:T	0	35035634	T	C
20	chr20:35035719:A:T	0	35035719	T	A
20	chr20:35035898:C:A	0	35035898	A	C
20	chr20:35036663:C:G	0	35036663	G	C
20	chr20:35036947:G:A	0	35036947	A	G
20	chr20:35037317:G:A	0	35037317	A	G
20	chr20:35037341:T:C	0	35037341	C	T
20	chr20:35037723:A:G	0	35037723	G	A
20	chr20:35038202:G:C	0	35038202	C	G
20	chr20:35038446:A:G	0	35038446	G	A
20	chr20:35038596:C:CAGAA	0	35038596	CAGAA	C
20	chr20:35041279:C:T	0	35041279	T	C
20	chr20:35041624:T:C	0	35041624	C	T
20	chr20:35041807:T:C	0	35041807	C	T
20	chr20:35043055:C:CA	0	35043055	CA	C
20	chr20:35043604:C:T	0	35043604	T	C
20	chr20:35044133:G:A	0	35044133	A	G
20	chr20:35044972:T:C	0	35044972	C	T
20	chr20:35045523:A:G	0	35045523	G	A
20	chr20:35045856:G:A	0	35045856	A	G
20	chr20:35045955:C:T	0	35045955	T	C
20	chr20:35046676:G:A	0	35046676	A	G
20	chr20:35047173:ACTT:A	0	35047173	A	ACTT
20	chr20:35048416:G:C	0	35048416	C	G
20	chr20:35049257:T:G	0	35049257	G	T
20	chr20:35050210:A:G	0	35050210	G	A
20	chr20:35050785:A:G	0	35050785	G	A
20	chr20:35051403:G:T	0	35051403	T	G
20	chr20:35051453:G:A	0	35051453	A	G
20	chr20:35052439:G:A	0	35052439	A	G
20	chr20:35053037:A:T	0	35053037	T	A
20	chr20:35053117:C:T	0	35053117	T	C
20	chr20:35053564:G:A	0	35053564	A	G
20	chr20:35054239:G:A	0	35054239	A	G
20	chr20:35054309:T:C	0	35054309	C	T
20	chr20:35054677:C:T	0	35054677	T	C
20	chr20:35054934:G:A	0	35054934	A	G
20	chr20:35055453:A:G	0	35055453	G	A
20	chr20:35055493:T:C	0	35055493	C	T
20	chr20:35055837:T:G	0	35055837	G	T
20	chr20:35056508:TTAA:T	0	35056508	T	TTAA
20	chr20:35057846:T:C	0	35057846	C	T
20	chr20:35057906:A:G	0	35057906	G	A
20	chr20:35059038:G:A	0	35059038	A	G
20	chr20:35060384:T:C	0	35060384	C	T
20	chr20:35060436:C:A	0	35060436	A	C
20	chr20:35061330:G:A	0	35061330	A	G
20	chr20:35061414:G:C	0	35061414	C	G
20	chr20:35061790:G:C	0	35061790	C	G
20	chr20:35062127:T:C	0	35062127	C	T
20	chr20:35062266:A:G	0	35062266	G	A
20	chr20:35063650:G:A	0	35063650	A	G
20	chr20:35063818:A:G	0	35063818	G	A
20	chr20:35063922:G:A	0	35063922	A	G
20	chr20:35064084:A:G	0	35064084	G	A
20	chr20:35064164:C:T	0	35064164	T	C
20	chr20:35064176:G:T	0	35064176	T	G
20	chr20:35064559:CCA:C	0	35064559	C	CCA
20	chr20:35064568:G:A	0	35064568	A	G
20	chr20:35065161:G:C	0	35065161	C	G
20	chr20:35065235:T:C	0	35065235	C	T
20	chr20:35066512:C:T	0	35066512	T	C
20	chr20:35066781:C:T	0	35066781	T	C
20	chr20:35066970:A:G	0	35066970	G	A
20	chr20:35067505:G:C	0	35067505	C	G
20	chr20:35068010:A:G	0	35068010	G	A
20	chr20:35068757:C:T	0	35068757	T	C
20	chr20:35068800:G:A	0	35068800	A	G
20	chr20:35068863:G:A	0	35068863	A	G
20	chr20:35068907:C:G	0	35068907	G	C
20	chr20:35069323:G:A	0	35069323	A	G
20	chr20:35069707:A:G	0	35069707	G	A
20	chr20:35070855:T:C	0	35070855	C	T
20	chr20:35071066:G:A	0	35071066	A	G
20	chr20:35071319:T:A	0	35071319	A	T
20	chr20:35071509:C:G	0	35071509	G	C
20	chr20:35071894:CCCA:C	0	35071894	C	CCCA
20	chr20:35071947:T:C	0	35071947	C	T
20	chr20:35072422:AT:A	0	35072422	A	AT
20	chr20:35072909:T:C	0	35072909	C	T
20	chr20:35072949:T:C	0	35072949	C	T
20	chr20:35074466:C:T	0	35074466	T	C
20	chr20:35074934:C:T	0	35074934	T	C
20	chr20:35075344:T:C	0	35075344	C	T
20	chr20:35075712:T:C	0	35075712	C	T
20	chr20:35076251:C:CCTT	0	35076251	CCTT	C
20	chr20:35077084:T:C	0	35077084	C	T
20	chr20:35078028:A:C	0	35078028	C	A
20	chr20:35079621:T:C	0	35079621	C	T
20	chr20:35079757:A:G	0	35079757	G	A
20	chr20:35079980:C:A	0	35079980	A	C
20	chr20:35080494:T:C	0	35080494	C	T
20	chr20:35082950:T:C	0	35082950	C	T
20	chr20:35083053:G:A	0	35083053	A	G
20	chr20:35083338:A:C	0	35083338	C	A
20	chr20:35083694:A:G	0	35083694	G	A
20	chr20:35084028:G:A	0	35084028	A	G
20	chr20:35084144:A:G	0	35084144	G	A
20	chr20:35086274:A:C	0	35086274	C	A
20	chr20:35086657:T:C	0	35086657	C	T
20	chr20:35087196:A:G	0	35087196	G	A
20	chr20:35087326:G:A	0	35087326	A	G
20	chr20:35088097:G:A	0	35088097	A	G
20	chr20:35088246:T:A	0	35088246	A	T
20	chr20:35088306:T:C	0	35088306	C	T
20	chr20:35089114:T:C	0	35089114	C	T
20	chr20:35089148:T:C	0	35089148	C	T
20	chr20:35089361:G:A	0	35089361	A	G
20	chr20:35089400:T:G	0	35089400	G	T
20	chr20:35089866:G:T	0	35089866	T	G
20	chr20:35090057:T:A	0	35090057	A	T
20	chr20:35090268:C:T	0	35090268	T	C
20	chr20:35090275:T:C	0	35090275	C	T
20	chr20:35090565:G:A	0	35090565	A	G
20	chr20:35090833:T:C	0	35090833	C	T
20	chr20:35093453:G:A	0	35093453	A	G
20	chr20:35094767:A:C	0	35094767	C	A
20	chr20:35095103:C:T	0	35095103	T	C
20	chr20:35095255:G:A	0	35095255	A	G
20	chr20:35095627:G:A	0	35095627	A	G
20	chr20:35098601:C:G	0	35098601	G	C
20	chr20:35099781:C:G	0	35099781	G	C
20	chr20:35100614:C:G	0	35100614	G	C
20	chr20:35102207:C:T	0	35102207	T	C
20	chr20:35103849:A:G	0	35103849	G	A
20	chr20:35104458:T:C	0	35104458	C	T
20	chr20:35104815:C:A	0	35104815	A	C
20	chr20:35105847:G:C	0	35105847	C	G
20	chr20:35105931:AAC:A	0	35105931	A	AAC
20	chr20:35106374:G:A	0	35106374	A	G
20	chr20:35106407:A:G	0	35106407	G	A
20	chr20:35106737:G:A	0	35106737	A	G
20	chr20:35106998:T:C	0	35106998	C	T
20	chr20:35108683:C:T	0	35108683	T	C
20	chr20:35111632:G:A	0	35111632	A	G
20	chr20:35111822:A:G	0	35111822	G	A
20	chr20:35112665:G:A	0	35112665	A	G
20	chr20:35112696:C:T	0	35112696	T	C
20	chr20:35112914:A:G	0	35112914	G	A
20	chr20:35113304:A:G	0	35113304	G	A
20	chr20:35113680:T:C	0	35113680	C	T
20	chr20:35113764:C:T	0	35113764	T	C
20	chr20:35113849:A:G	0	35113849	G	A
20	chr20:35114032:A:G	0	35114032	G	A
20	chr20:35114301:T:C	0	35114301	C	T
20	chr20:35114780:CG:C	0	35114780	C	CG
20	chr20:35115028:T:C	0	35115028	C	T
20	chr20:35115195:G:C	0	35115195	C	G
20	chr20:35115331:G:A	0	35115331	A	G
20	chr20:35115804:C:T	0	35115804	T	C
20	chr20:35116305:T:C	0	35116305	C	T
20	chr20:35117033:C:T	0	35117033	T	C
20	chr20:35117085:T:C	0	35117085	C	T
20	chr20:35117905:G:C	0	35117905	C	G
20	chr20:35118384:T:C	0	35118384	C	T
20	chr20:35118706:G:A	0	35118706	A	G
20	chr20:35119019:C:T	0	35119019	T	C
20	chr20:35119083:T:TAAC	0	35119083	TAAC	T
20	chr20:35119332:T:C	0	35119332	C	T
20	chr20:35119374:C:T	0	35119374	T	C
20	chr20:35120186:C:T	0	35120186	T	C
20	chr20:35120834:T:C	0	35120834	C	T
20	chr20:35123588:A:G	0	35123588	G	A
20	chr20:35125112:C:T	0	35125112	T	C
20	chr20:35125252:A:G	0	35125252	G	A
20	chr20:35125448:A:G	0	35125448	G	A
20	chr20:35125836:G:A	0	35125836	A	G
20	chr20:35126160:T:C	0	35126160	C	T
20	chr20:35126172:A:C	0	35126172	C	A
20	chr20:35126384:G:A	0	35126384	A	G
20	chr20:35127002:T:C	0	35127002	C	T
20	chr20:35127264:G:A	0	35127264	A	G
20	chr20:35127763:A:G	0	35127763	G	A
20	chr20:35127789:T:C	0	35127789	C	T
20	chr20:35127974:G:T	0	35127974	T	G
20	chr20:35128460:A:G	0	35128460	G	A
20	chr20:35128795:G:A	0	35128795	A	G
20	chr20:35128936:C:T	0	35128936	T	C
20	chr20:35129442:G:A	0	35129442	A	G
20	chr20:35130184:T:C	0	35130184	C	T
20	chr20:35130903:G:A	0	35130903	A	G
20	chr20:35131190:C:G	0	35131190	G	C
20	chr20:35131380:G:A	0	35131380	A	G
20	chr20:35131597:G:A	0	35131597	A	G
20	chr20:35131884:T:C	0	35131884	C	T
20	chr20:35132142:T:C	0	35132142	C	T
20	chr20:35132230:C:A	0	35132230	A	C
20	chr20:35132354:G:T	0	35132354	T	G
20	chr20:35132437:G:T	0	35132437	T	G
20	chr20:35132691:T:C	0	35132691	C	T
20	chr20:35132789:T:C	0	35132789	C	T
20	chr20:35133117:T:C	0	35133117	C	T
20	chr20:35133458:C:G	0	35133458	G	C
20	chr20:35133553:A:G	0	35133553	G	A
20	chr20:35133623:C:T	0	35133623	T	C
20	chr20:35135060:A:G	0	35135060	G	A
20	chr20:35135088:A:AT	0	35135088	AT	A
20	chr20:35136007:T:C	0	35136007	C	T
20	chr20:35136418:C:T	0	35136418	T	C
20	chr20:35136955:A:G	0	35136955	G	A
20	chr20:35137404:A:G	0	35137404	G	A
20	chr20:35138520:A:G	0	35138520	G	A
20	chr20:35138648:C:T	0	35138648	T	C
20	chr20:35138733:C:T	0	35138733	T	C
20	chr20:35138828:C:T	0	35138828	T	C
20	chr20:35139070:C:T	0	35139070	T	C
20	chr20:35139220:A:G	0	35139220	G	A
20	chr20:35139247:A:G	0	35139247	G	A
20	chr20:35139318:T:C	0	35139318	C	T
20	chr20:35139473:AC:A	0	35139473	A	AC
20	chr20:35139628:C:T	0	35139628	T	C
20	chr20:35139851:CA:C	0	35139851	C	CA
20	chr20:35140432:C:T	0	35140432	T	C
20	chr20:35140875:T:C	0	35140875	C	T
20	chr20:35141639:A:C	0	35141639	C	A
20	chr20:35141674:C:G	0	35141674	G	C
20	chr20:35141676:G:A	0	35141676	A	G
20	chr20:35141785:A:AAAGGTC	0	35141785	AAAGGTC	A
20	chr20:35141788:ACTTGGG:A	0	35141788	A	ACTTGGG
20	chr20:35142584:C:T	0	35142584	T	C
20	chr20:35142661:A:G	0	35142661	G	A
20	chr20:35142841:C:T	0	35142841	T	C
20	chr20:35142956:C:A	0	35142956	A	C
20	chr20:35143207:G:A	0	35143207	A	G
20	chr20:35143634:A:T	0	35143634	T	A
20	chr20:35143681:T:A	0	35143681	A	T
20	chr20:35143822:T:C	0	35143822	C	T
20	chr20:35145275:T:C	0	35145275	C	T
20	chr20:35145377:G:A	0	35145377	A	G
20	chr20:35145838:G:A	0	35145838	A	G
20	chr20:35145901:C:G	0	35145901	G	C
20	chr20:35146458:C:G	0	35146458	G	C
20	chr20:35146490:T:C	0	35146490	C	T
20	chr20:35146661:A:G	0	35146661	G	A
20	chr20:35146690:G:A	0	35146690	A	G
20	chr20:35147102:G:C	0	35147102	C	G
20	chr20:35148266:CTT:C	0	35148266	C	CTT
20	chr20:35148894:A:C	0	35148894	C	A
20	chr20:35149858:C:T	0	35149858	T	C
20	chr20:35151653:C:T	0	35151653	T	C
20	chr20:35152202:T:C	0	35152202	C	T
20	chr20:35152406:T:G	0	35152406	G	T
20	chr20:35156331:C:T	0	35156331	T	C
20	chr20:35157101:A:G	0	35157101	G	A
20	chr20:35157243:A:T	0	35157243	T	A
20	chr20:35157873:C:T	0	35157873	T	C
20	chr20:35158088:A:G	0	35158088	G	A
20	chr20:35158135:A:G	0	35158135	G	A
20	chr20:35159911:T:C	0	35159911	C	T
20	chr20:35160921:G:A	0	35160921	A	G
20	chr20:35160966:T:C	0	35160966	C	T
20	chr20:35160976:G:A	0	35160976	A	G
20	chr20:35161032:G:A	0	35161032	A	G
20	chr20:35161854:A:G	0	35161854	G	A
20	chr20:35162339:T:C	0	35162339	C	T
20	chr20:35162676:T:C	0	35162676	C	T
20	chr20:35164307:G:T	0	35164307	T	G
20	chr20:35165094:A:T	0	35165094	T	A
20	chr20:35165459:T:C	0	35165459	C	T
20	chr20:35166602:G:A	0	35166602	A	G
20	chr20:35166801:G:T	0	35166801	T	G
20	chr20:35168403:T:C	0	35168403	C	T
20	chr20:35169377:C:T	0	35169377	T	C
20	chr20:35171469:C:G	0	35171469	G	C
20	chr20:35173605:T:C	0	35173605	C	T
20	chr20:35173695:A:G	0	35173695	G	A
20	chr20:35174232:T:C	0	35174232	C	T
20	chr20:35174686:C:T	0	35174686	T	C
20	chr20:35175961:G:A	0	35175961	A	G
20	chr20:35176148:C:T	0	35176148	T	C
20	chr20:35177780:C:G	0	35177780	G	C
20	chr20:35177782:G:A	0	35177782	A	G
20	chr20:35177813:A:G	0	35177813	G	A
20	chr20:35177968:C:T	0	35177968	T	C
20	chr20:35179263:C:T	0	35179263	T	C
20	chr20:35179488:C:T	0	35179488	T	C
20	chr20:35179887:T:C	0	35179887	C	T
20	chr20:35179967:C:T	0	35179967	T	C
20	chr20:35180062:A:G	0	35180062	G	A
20	chr20:35180449:C:T	0	35180449	T	C
20	chr20:35180636:C:CT	0	35180636	CT	C
20	chr20:35180720:T:C	0	35180720	C	T
20	chr20:35181268:A:AT	0	35181268	AT	A
20	chr20:35181277:T:A	0	35181277	A	T
20	chr20:35181400:A:G	0	35181400	G	A
20	chr20:35182123:A:G	0	35182123	G	A
20	chr20:35183632:G:A	0	35183632	A	G
20	chr20:35184440:G:A	0	35184440	A	G
20	chr20:35184904:C:T	0	35184904	T	C
20	chr20:35185463:T:C	0	35185463	C	T
20	chr20:35185572:A:C	0	35185572	C	A
20	chr20:35185827:A:G	0	35185827	G	A
20	chr20:35185886:T:A	0	35185886	A	T
20	chr20:35186730:CA:C	0	35186730	C	CA
20	chr20:35187397:G:A	0	35187397	A	G
20	chr20:35187566:G:A	0	35187566	A	G
20	chr20:35187574:T:A	0	35187574	A	T
20	chr20:35189809:G:C	0	35189809	C	G
20	chr20:35190484:A:C	0	35190484	C	A
20	chr20:35190631:T:C	0	35190631	C	T
20	chr20:35191079:C:T	0	35191079	T	C
20	chr20:35192494:A:G	0	35192494	G	A
20	chr20:35192531:G:A	0	35192531	A	G
20	chr20:35192624:A:G	0	35192624	G	A
20	chr20:35192705:A:G	0	35192705	G	A
20	chr20:35193167:T:C	0	35193167	C	T
20	chr20:35194783:A:AACC	0	35194783	AACC	A
20	chr20:35194822:A:C	0	35194822	C	A
20	chr20:35195439:G:T	0	35195439	T	G
20	chr20:35195690:G:A	0	35195690	A	G
20	chr20:35196002:G:A	0	35196002	A	G
20	chr20:35196485:C:G	0	35196485	G	C
20	chr20:35197247:C:T	0	35197247	T	C
20	chr20:35198153:A:G	0	35198153	G	A
20	chr20:35198240:T:C	0	35198240	C	T
20	chr20:35198453:T:C	0	35198453	C	T
20	chr20:35198874:C:T	0	35198874	T	C
20	chr20:35200390:A:G	0	35200390	G	A
20	chr20:35200547:A:T	0	35200547	T	A
20	chr20:35200671:G:A	0	35200671	A	G
20	chr20:35200735:C:A	0	35200735	A	C
20	chr20:35200779:A:G	0	35200779	G	A
20	chr20:35202317:C:G	0	35202317	G	C
20	chr20:35202368:T:C	0	35202368	C	T
20	chr20:35203190:C:T	0	35203190	T	C
20	chr20:35203478:G:A	0	35203478	A	G
20	chr20:35203507:T:C	0	35203507	C	T
20	chr20:35203787:T:C	0	35203787	C	T
20	chr20:35205129:T:C	0	35205129	C	T
20	chr20:35205356:C:A	0	35205356	A	C
20	chr20:35206575:G:A	0	35206575	A	G
20	chr20:35206707:T:C	0	35206707	C	T
20	chr20:35206991:C:G	0	35206991	G	C
20	chr20:35207820:A:G	0	35207820	G	A
20	chr20:35208389:G:C	0	35208389	C	G
20	chr20:35209685:A:G	0	35209685	G	A
20	chr20:35211477:T:G	0	35211477	G	T
20	chr20:35213480:T:C	0	35213480	C	T
20	chr20:35215180:G:A	0	35215180	A	G
20	chr20:35216418:T:C	0	35216418	C	T
20	chr20:35217473:T:C	0	35217473	C	T
20	chr20:35217536:C:T	0	35217536	T	C
20	chr20:35219446:A:G	0	35219446	G	A
20	chr20:35219718:T:C	0	35219718	C	T
20	chr20:35220467:A:C	0	35220467	C	A
20	chr20:35222479:A:T	0	35222479	T	A
20	chr20:35222889:T:C	0	35222889	C	T
20	chr20:35223021:T:C	0	35223021	C	T
20	chr20:35223066:C:T	0	35223066	T	C
20	chr20:35223258:T:C	0	35223258	C	T
20	chr20:35223259:A:G	0	35223259	G	A
20	chr20:35225133:AG:A	0	35225133	A	AG
20	chr20:35226063:T:G	0	35226063	G	T
20	chr20:35226190:G:A	0	35226190	A	G
20	chr20:35229835:T:C	0	35229835	C	T
20	chr20:35230963:G:A	0	35230963	A	G
20	chr20:35231612:A:G	0	35231612	G	A
20	chr20:35233774:G:A	0	35233774	A	G
20	chr20:35236029:T:C	0	35236029	C	T
20	chr20:35237354:C:T	0	35237354	T	C
20	chr20:35237575:G:A	0	35237575	A	G
20	chr20:35243384:T:C	0	35243384	C	T
20	chr20:35244691:T:C	0	35244691	C	T
20	chr20:35245926:C:A	0	35245926	A	C
20	chr20:35245978:C:A	0	35245978	A	C
20	chr20:35246905:G:A	0	35246905	A	G
20	chr20:35249611:C:T	0	35249611	T	C
20	chr20:35251464:C:T	0	35251464	T	C
20	chr20:35252170:T:C	0	35252170	C	T
20	chr20:35252361:C:T	0	35252361	T	C
20	chr20:35252396:C:T	0	35252396	T	C
20	chr20:35254156:G:A	0	35254156	A	G
20	chr20:35256221:C:T	0	35256221	T	C
20	chr20:35257135:A:C	0	35257135	C	A
20	chr20:35258430:T:G	0	35258430	G	T
20	chr20:35259243:G:A	0	35259243	A	G
20	chr20:35259351:G:A	0	35259351	A	G
20	chr20:35259450:C:T	0	35259450	T	C
20	chr20:35260410:A:G	0	35260410	G	A
20	chr20:35260653:T:G	0	35260653	G	T
20	chr20:35260803:G:C	0	35260803	C	G
20	chr20:35261376:G:A	0	35261376	A	G
20	chr20:35261587:C:G	0	35261587	G	C
20	chr20:35263050:A:G	0	35263050	G	A
20	chr20:35263145:T:G	0	35263145	G	T
20	chr20:35263148:C:T	0	35263148	T	C
20	chr20:35263229:G:C	0	35263229	C	G
20	chr20:35264208:T:C	0	35264208	C	T
20	chr20:35265470:C:T	0	35265470	T	C
20	chr20:35266308:C:T	0	35266308	T	C
20	chr20:35267481:T:C	0	35267481	C	T
20	chr20:35267651:T:C	0	35267651	C	T
20	chr20:35267823:T:C	0	35267823	C	T
20	chr20:35268016:T:C	0	35268016	C	T
20	chr20:35268068:G:A	0	35268068	A	G
20	chr20:35268178:G:C	0	35268178	C	G
20	chr20:35268824:A:G	0	35268824	G	A
20	chr20:35269439:C:T	0	35269439	T	C
20	chr20:35269908:A:C	0	35269908	C	A
20	chr20:35270486:T:A	0	35270486	A	T
20	chr20:35270528:G:C	0	35270528	C	G
20	chr20:35271066:AGAG:A	0	35271066	A	AGAG
20	chr20:35271872:C:T	0	35271872	T	C
20	chr20:35272236:T:A	0	35272236	A	T
20	chr20:35272678:G:A	0	35272678	A	G
20	chr20:35273794:TGTGAA:T	0	35273794	T	TGTGAA
20	chr20:35274101:C:T	0	35274101	T	C
20	chr20:35275830:A:G	0	35275830	G	A
20	chr20:35276681:A:G	0	35276681	G	A
20	chr20:35278049:G:A	0	35278049	A	G
20	chr20:35278092:G:A	0	35278092	A	G
20	chr20:35278225:A:G	0	35278225	G	A
20	chr20:35280121:G:A	0	35280121	A	G
20	chr20:35280899:T:C	0	35280899	C	T
20	chr20:35281110:T:G	0	35281110	G	T
20	chr20:35281498:C:T	0	35281498	T	C
20	chr20:35281932:C:T	0	35281932	T	C
20	chr20:35283507:T:C	0	35283507	C	T
20	chr20:35283858:T:C	0	35283858	C	T
20	chr20:35285581:CTT:C	0	35285581	C	CTT
20	chr20:35286348:A:G	0	35286348	G	A
20	chr20:35286917:C:T	0	35286917	T	C
20	chr20:35286981:A:G	0	35286981	G	A
20	chr20:35288166:AT:A	0	35288166	A	AT
20	chr20:35288168:GGA:G	0	35288168	G	GGA
20	chr20:35291403:C:T	0	35291403	T	C
20	chr20:35291675:A:G	0	35291675	G	A
20	chr20:35292743:G:A	0	35292743	A	G
20	chr20:35293384:A:C	0	35293384	C	A
20	chr20:35293783:C:T	0	35293783	T	C
20	chr20:35293971:G:A	0	35293971	A	G
20	chr20:35294017:A:G	0	35294017	G	A
20	chr20:35294917:A:G	0	35294917	G	A
20	chr20:35294988:T:C	0	35294988	C	T
20	chr20:35295212:G:A	0	35295212	A	G
20	chr20:35298089:A:T	0	35298089	T	A
20	chr20:35299346:G:A	0	35299346	A	G
20	chr20:35300152:G:A	0	35300152	A	G
20	chr20:35300180:G:A	0	35300180	A	G
20	chr20:35302257:T:C	0	35302257	C	T
20	chr20:35302258:G:A	0	35302258	A	G
20	chr20:35302547:C:G	0	35302547	G	C
20	chr20:35303201:G:A	0	35303201	A	G
20	chr20:35306288:A:G	0	35306288	G	A
20	chr20:35306660:A:G	0	35306660	G	A
20	chr20:35308024:A:G	0	35308024	G	A
20	chr20:35308954:G:C	0	35308954	C	G
20	chr20:35313471:G:A	0	35313471	A	G
20	chr20:35315551:A:C	0	35315551	C	A
20	chr20:35317523:C:T	0	35317523	T	C
20	chr20:35317816:G:A	0	35317816	A	G
20	chr20:35318831:G:C	0	35318831	C	G
20	chr20:35319358:T:C	0	35319358	C	T
20	chr20:35320106:T:C	0	35320106	C	T
20	chr20:35321108:TAGAAAC:T	0	35321108	T	TAGAAAC
20	chr20:35321421:A:G	0	35321421	G	A
20	chr20:35321442:G:A	0	35321442	A	G
20	chr20:35321949:T:C	0	35321949	C	T
20	chr20:35321981:C:T	0	35321981	T	C
20	chr20:35322603:G:A	0	35322603	A	G
20	chr20:35322778:G:A	0	35322778	A	G
20	chr20:35323068:T:C	0	35323068	C	T
20	chr20:35323093:T:C	0	35323093	C	T
20	chr20:35323138:C:T	0	35323138	T	C
20	chr20:35324484:G:A	0	35324484	A	G
20	chr20:35324561:T:C	0	35324561	C	T
20	chr20:35325878:A:C	0	35325878	C	A
20	chr20:35326405:A:G	0	35326405	G	A
20	chr20:35326442:T:G	0	35326442	G	T
20	chr20:35326898:T:C	0	35326898	C	T
20	chr20:35327768:A:G	0	35327768	G	A
20	chr20:35328600:AG:A	0	35328600	A	AG
20	chr20:35328993:G:A	0	35328993	A	G
20	chr20:35330429:A:G	0	35330429	G	A
20	chr20:35331107:C:T	0	35331107	T	C
20	chr20:35333581:G:C	0	35333581	C	G
20	chr20:35335198:T:G	0	35335198	G	T
20	chr20:35335763:A:G	0	35335763	G	A
20	chr20:35336309:C:T	0	35336309	T	C
20	chr20:35336470:C:A	0	35336470	A	C
20	chr20:35338040:C:A	0	35338040	A	C
20	chr20:35338300:C:G	0	35338300	G	C
20	chr20:35338465:A:T	0	35338465	T	A
20	chr20:35339203:A:C	0	35339203	C	A
20	chr20:35343541:A:G	0	35343541	G	A
20	chr20:35346043:T:C	0	35346043	C	T
20	chr20:35346498:T:C	0	35346498	C	T
20	chr20:35347635:G:C	0	35347635	C	G
20	chr20:35348535:G:A	0	35348535	A	G
20	chr20:35349901:G:A	0	35349901	A	G
20	chr20:35352170:G:C	0	35352170	C	G
20	chr20:35352692:T:TTC	0	35352692	TTC	T
20	chr20:35352877:G:T	0	35352877	T	G
20	chr20:35353059:A:G	0	35353059	G	A
20	chr20:35354882:G:A	0	35354882	A	G
20	chr20:35355478:C:T	0	35355478	T	C
20	chr20:35356094:G:A	0	35356094	A	G
20	chr20:35359482:C:G	0	35359482	G	C
20	chr20:35359927:T:C	0	35359927	C	T
20	chr20:35361116:A:G	0	35361116	G	A
20	chr20:35361479:T:C	0	35361479	C	T
20	chr20:35362643:G:A	0	35362643	A	G
20	chr20:35363061:C:G	0	35363061	G	C
20	chr20:35363996:G:A	0	35363996	A	G
20	chr20:35364817:G:A	0	35364817	A	G
20	chr20:35368201:A:T	0	35368201	T	A
20	chr20:35370450:A:T	0	35370450	T	A
20	chr20:35371512:T:C	0	35371512	C	T
20	chr20:35372647:T:C	0	35372647	C	T
20	chr20:35372996:A:G	0	35372996	G	A
20	chr20:35373238:G:T	0	35373238	T	G
20	chr20:35374042:C:A	0	35374042	A	C
20	chr20:35375371:T:G	0	35375371	G	T
20	chr20:35375415:C:T	0	35375415	T	C
20	chr20:35378457:T:C	0	35378457	C	T
20	chr20:35378522:C:T	0	35378522	T	C
20	chr20:35379720:T:C	0	35379720	C	T
20	chr20:35380264:T:C	0	35380264	C	T
20	chr20:35381727:C:T	0	35381727	T	C
20	chr20:35382659:A:G	0	35382659	G	A
20	chr20:35382724:A:G	0	35382724	G	A
20	chr20:35383282:A:G	0	35383282	G	A
20	chr20:35384111:C:T	0	35384111	T	C
20	chr20:35384175:A:C	0	35384175	C	A
20	chr20:35384250:C:T	0	35384250	T	C
20	chr20:35385096:A:C	0	35385096	C	A
20	chr20:35385145:G:A	0	35385145	A	G
20	chr20:35385575:G:A	0	35385575	A	G
20	chr20:35386248:T:C	0	35386248	C	T
20	chr20:35386360:T:A	0	35386360	A	T
20	chr20:35387378:C:A	0	35387378	A	C
20	chr20:35389296:G:A	0	35389296	A	G
20	chr20:35389546:G:A	0	35389546	A	G
20	chr20:35393057:T:C	0	35393057	C	T
20	chr20:35394632:G:A	0	35394632	A	G
20	chr20:35395682:A:G	0	35395682	G	A
20	chr20:35397173:T:C	0	35397173	C	T
20	chr20:35397254:A:G	0	35397254	G	A
20	chr20:35397472:C:T	0	35397472	T	C
20	chr20:35398468:T:C	0	35398468	C	T
20	chr20:35400311:A:G	0	35400311	G	A
20	chr20:35402344:C:T	0	35402344	T	C
20	chr20:35405288:A:G	0	35405288	G	A
20	chr20:35406462:G:T	0	35406462	T	G
20	chr20:35407977:A:G	0	35407977	G	A
20	chr20:35408630:T:C	0	35408630	C	T
20	chr20:35409471:A:AG	0	35409471	AG	A
20	chr20:35409980:AT:A	0	35409980	A	AT
20	chr20:35411464:A:G	0	35411464	G	A
20	chr20:35413255:C:T	0	35413255	T	C
20	chr20:35413447:G:A	0	35413447	A	G
20	chr20:35414112:C:T	0	35414112	T	C
20	chr20:35414469:CAT:C	0	35414469	C	CAT
20	chr20:35415937:T:C	0	35415937	C	T
20	chr20:35416964:C:T	0	35416964	T	C
20	chr20:35417411:C:T	0	35417411	T	C
20	chr20:35417437:T:C	0	35417437	C	T
20	chr20:35418373:C:T	0	35418373	T	C
20	chr20:35418512:C:T	0	35418512	T	C
20	chr20:35418633:T:C	0	35418633	C	T
20	chr20:35419167:T:C	0	35419167	C	T
20	chr20:35419712:T:G	0	35419712	G	T
20	chr20:35419819:C:T	0	35419819	T	C
20	chr20:35419860:T:A	0	35419860	A	T
20	chr20:35420334:C:T	0	35420334	T	C
20	chr20:35420820:G:A	0	35420820	A	G
20	chr20:35421457:GA:G	0	35421457	G	GA
20	chr20:35421832:C:T	0	35421832	T	C
20	chr20:35422104:A:G	0	35422104	G	A
20	chr20:35422288:C:T	0	35422288	T	C
20	chr20:35422593:T:C	0	35422593	C	T
20	chr20:35422754:G:A	0	35422754	A	G
20	chr20:35423039:C:T	0	35423039	T	C
20	chr20:35423675:G:A	0	35423675	A	G
20	chr20:35423848:C:T	0	35423848	T	C
20	chr20:35423852:T:C	0	35423852	C	T
20	chr20:35424336:C:T	0	35424336	T	C
20	chr20:35424346:G:A	0	35424346	A	G
20	chr20:35424431:T:C	0	35424431	C	T
20	chr20:35424700:G:T	0	35424700	T	G
20	chr20:35424703:G:A	0	35424703	A	G
20	chr20:35424932:A:G	0	35424932	G	A
20	chr20:35425119:G:A	0	35425119	A	G
20	chr20:35426178:G:A	0	35426178	A	G
20	chr20:35426313:C:T	0	35426313	T	C
20	chr20:35426395:G:A	0	35426395	A	G
20	chr20:35426958:C:T	0	35426958	T	C
20	chr20:35427265:T:C	0	35427265	C	T
20	chr20:35428107:A:G	0	35428107	G	A
20	chr20:35428403:C:T	0	35428403	T	C
20	chr20:35428410:G:A	0	35428410	A	G
20	chr20:35428999:T:C	0	35428999	C	T
20	chr20:35429123:G:A	0	35429123	A	G
20	chr20:35429383:T:C	0	35429383	C	T
20	chr20:35429387:T:C	0	35429387	C	T
20	chr20:35430703:G:A	0	35430703	A	G
20	chr20:35431221:T:C	0	35431221	C	T
20	chr20:35431781:T:C	0	35431781	C	T
20	chr20:35431843:T:C	0	35431843	C	T
20	chr20:35431990:T:C	0	35431990	C	T
20	chr20:35432489:C:A	0	35432489	A	C
20	chr20:35432561:T:A	0	35432561	A	T
20	chr20:35432828:A:G	0	35432828	G	A
20	chr20:35433484:A:G	0	35433484	G	A
20	chr20:35434398:T:C	0	35434398	C	T
20	chr20:35436939:A:G	0	35436939	G	A
20	chr20:35437976:G:A	0	35437976	A	G
20	chr20:35438203:G:A	0	35438203	A	G
20	chr20:35438501:A:C	0	35438501	C	A
20	chr20:35438630:A:G	0	35438630	G	A
20	chr20:35442075:A:T	0	35442075	T	A
20	chr20:35442617:C:T	0	35442617	T	C
20	chr20:35442798:G:A	0	35442798	A	G
20	chr20:35442817:A:T	0	35442817	T	A
20	chr20:35445740:C:T	0	35445740	T	C
20	chr20:35448887:C:A	0	35448887	A	C
20	chr20:35449053:A:G	0	35449053	G	A
20	chr20:35449712:G:A	0	35449712	A	G
20	chr20:35449892:G:A	0	35449892	A	G
20	chr20:35452433:T:C	0	35452433	C	T
20	chr20:35454222:G:A	0	35454222	A	G
20	chr20:35456125:C:T	0	35456125	T	C
20	chr20:35457370:G:A	0	35457370	A	G
20	chr20:35457692:A:G	0	35457692	G	A
20	chr20:35457790:T:A	0	35457790	A	T
20	chr20:35458678:G:A	0	35458678	A	G
20	chr20:35460341:C:T	0	35460341	T	C
20	chr20:35460805:T:C	0	35460805	C	T
20	chr20:35460841:C:T	0	35460841	T	C
20	chr20:35464448:A:G	0	35464448	G	A
20	chr20:35464752:CT:C	0	35464752	C	CT
20	chr20:35464779:G:A	0	35464779	A	G
20	chr20:35466584:C:T	0	35466584	T	C
20	chr20:35466784:C:G	0	35466784	G	C
20	chr20:35467628:AG:A	0	35467628	A	AG
20	chr20:35467881:T:C	0	35467881	C	T
20	chr20:35469127:T:C	0	35469127	C	T
20	chr20:35471512:T:C	0	35471512	C	T
20	chr20:35471711:A:G	0	35471711	G	A
20	chr20:35471850:G:A	0	35471850	A	G
20	chr20:35472461:T:C	0	35472461	C	T
20	chr20:35473753:C:T	0	35473753	T	C
20	chr20:35474093:T:C	0	35474093	C	T
20	chr20:35475270:C:T	0	35475270	T	C
20	chr20:35476040:G:A	0	35476040	A	G
20	chr20:35476653:C:T	0	35476653	T	C
20	chr20:35477370:A:G	0	35477370	G	A
20	chr20:35478487:T:C	0	35478487	C	T
20	chr20:35478820:T:C	0	35478820	C	T
20	chr20:35480335:A:G	0	35480335	G	A
20	chr20:35480557:C:G	0	35480557	G	C
20	chr20:35480870:G:A	0	35480870	A	G
20	chr20:35481545:A:G	0	35481545	G	A
20	chr20:35482555:T:A	0	35482555	A	T
20	chr20:35485555:A:G	0	35485555	G	A
20	chr20:35487005:G:A	0	35487005	A	G
20	chr20:35487189:C:T	0	35487189	T	C
20	chr20:35487861:T:G	0	35487861	G	T
20	chr20:35487862:T:C	0	35487862	C	T
20	chr20:35488172:T:C	0	35488172	C	T
20	chr20:35488954:A:G	0	35488954	G	A
20	chr20:35490022:G:A	0	35490022	A	G
20	chr20:35491374:G:A	0	35491374	A	G
20	chr20:35491668:T:C	0	35491668	C	T
20	chr20:35492848:C:T	0	35492848	T	C
20	chr20:35494223:C:CT	0	35494223	CT	C
20	chr20:35499480:C:G	0	35499480	G	C
20	chr20:35500935:A:G	0	35500935	G	A
20	chr20:35501891:G:T	0	35501891	T	G
20	chr20:35502691:G:A	0	35502691	A	G
20	chr20:35505325:G:A	0	35505325	A	G
20	chr20:35508556:G:A	0	35508556	A	G
20	chr20:35508752:T:C	0	35508752	C	T
20	chr20:35508896:A:G	0	35508896	G	A
20	chr20:35509307:G:A	0	35509307	A	G
20	chr20:35509524:T:C	0	35509524	C	T
20	chr20:35511334:CG:C	0	35511334	C	CG
20	chr20:35511960:G:A	0	35511960	A	G
20	chr20:35513324:G:A	0	35513324	A	G
20	chr20:35514360:T:C	0	35514360	C	T
20	chr20:35515304:C:T	0	35515304	T	C
20	chr20:35519288:A:G	0	35519288	G	A
20	chr20:35520128:G:A	0	35520128	A	G
20	chr20:35520245:G:A	0	35520245	A	G
20	chr20:35520432:C:T	0	35520432	T	C
20	chr20:35521599:G:A	0	35521599	A	G
20	chr20:35521887:C:T	0	35521887	T	C
20	chr20:35521890:G:A	0	35521890	A	G
20	chr20:35524033:G:T	0	35524033	T	G
20	chr20:35524728:C:T	0	35524728	T	C
20	chr20:35525388:C:T	0	35525388	T	C
20	chr20:35526165:T:A	0	35526165	A	T
20	chr20:35526771:CAAG:C	0	35526771	C	CAAG
20	chr20:35528223:TC:T	0	35528223	T	TC
20	chr20:35528478:C:T	0	35528478	T	C
20	chr20:35529579:G:A	0	35529579	A	G
20	chr20:35530063:T:C	0	35530063	C	T
20	chr20:35532247:C:T	0	35532247	T	C
20	chr20:35532786:AT:A	0	35532786	A	AT
20	chr20:35533418:C:T	0	35533418	T	C
20	chr20:35536699:C:T	0	35536699	T	C
20	chr20:35536755:T:G	0	35536755	G	T
20	chr20:35537382:T:C	0	35537382	C	T
20	chr20:35537447:C:T	0	35537447	T	C
20	chr20:35537487:T:C	0	35537487	C	T
20	chr20:35538891:G:A	0	35538891	A	G
20	chr20:35539003:T:C	0	35539003	C	T
20	chr20:35540122:G:A	0	35540122	A	G
20	chr20:35543647:C:T	0	35543647	T	C
20	chr20:35543847:G:A	0	35543847	A	G
20	chr20:35544211:T:C	0	35544211	C	T
20	chr20:35544459:T:C	0	35544459	C	T
20	chr20:35544511:C:T	0	35544511	T	C
20	chr20:35545280:A:G	0	35545280	G	A
20	chr20:35547876:A:G	0	35547876	G	A
20	chr20:35549038:C:T	0	35549038	T	C
20	chr20:35549791:C:A	0	35549791	A	C
20	chr20:35550275:A:G	0	35550275	G	A
20	chr20:35550652:A:G	0	35550652	G	A
20	chr20:35550795:G:A	0	35550795	A	G
20	chr20:35551009:A:C	0	35551009	C	A
20	chr20:35554486:C:T	0	35554486	T	C
20	chr20:35554516:G:A	0	35554516	A	G
20	chr20:35554741:G:A	0	35554741	A	G
20	chr20:35554756:C:T	0	35554756	T	C
20	chr20:35555321:G:A	0	35555321	A	G
20	chr20:35556540:G:C	0	35556540	C	G
20	chr20:35556975:A:G	0	35556975	G	A
20	chr20:35557950:C:CTGAG	0	35557950	CTGAG	C
20	chr20:35558002:C:T	0	35558002	T	C
20	chr20:35559009:T:C	0	35559009	C	T
20	chr20:35559057:TGAG:T	0	35559057	T	TGAG
20	chr20:35559863:G:A	0	35559863	A	G
20	chr20:35560231:G:A	0	35560231	A	G
20	chr20:35560555:T:G	0	35560555	G	T
20	chr20:35560926:A:G	0	35560926	G	A
20	chr20:35562250:A:G	0	35562250	G	A
20	chr20:35564250:T:A	0	35564250	A	T
20	chr20:35564768:C:T	0	35564768	T	C
20	chr20:35564866:C:T	0	35564866	T	C
20	chr20:35565425:T:C	0	35565425	C	T
20	chr20:35565683:G:A	0	35565683	A	G
20	chr20:35565804:C:T	0	35565804	T	C
20	chr20:35565808:A:G	0	35565808	G	A
20	chr20:35566170:G:A	0	35566170	A	G
20	chr20:35566507:T:C	0	35566507	C	T
20	chr20:35566823:C:T	0	35566823	T	C
20	chr20:35567845:A:T	0	35567845	T	A
20	chr20:35568058:C:T	0	35568058	T	C
20	chr20:35568093:A:C	0	35568093	C	A
20	chr20:35570464:G:A	0	35570464	A	G
20	chr20:35570657:G:A	0	35570657	A	G
20	chr20:35571307:C:T	0	35571307	T	C
20	chr20:35572533:A:G	0	35572533	G	A
20	chr20:35572852:C:T	0	35572852	T	C
20	chr20:35572918:G:A	0	35572918	A	G
20	chr20:35572957:G:C	0	35572957	C	G
20	chr20:35573108:C:T	0	35573108	T	C
20	chr20:35575552:T:C	0	35575552	C	T
20	chr20:35575604:G:A	0	35575604	A	G
20	chr20:35577660:G:C	0	35577660	C	G
20	chr20:35577687:C:T	0	35577687	T	C
20	chr20:35579597:G:C	0	35579597	C	G
20	chr20:35579630:T:A	0	35579630	A	T
20	chr20:35579669:G:C	0	35579669	C	G
20	chr20:35580603:C:T	0	35580603	T	C
20	chr20:35582049:T:C	0	35582049	C	T
20	chr20:35582252:C:A	0	35582252	A	C
20	chr20:35583402:G:A	0	35583402	A	G
20	chr20:35584323:C:T	0	35584323	T	C
20	chr20:35586170:A:G	0	35586170	G	A
20	chr20:35587178:T:C	0	35587178	C	T
20	chr20:35587430:T:C	0	35587430	C	T
20	chr20:35587861:G:A	0	35587861	A	G
20	chr20:35591487:TA:T	0	35591487	T	TA
20	chr20:35592534:A:G	0	35592534	G	A
20	chr20:35592613:G:A	0	35592613	A	G
20	chr20:35593631:G:A	0	35593631	A	G
20	chr20:35594147:G:A	0	35594147	A	G
20	chr20:35594595:T:G	0	35594595	G	T
20	chr20:35595557:C:T	0	35595557	T	C
20	chr20:35596198:C:G	0	35596198	G	C
20	chr20:35597239:G:T	0	35597239	T	G
20	chr20:35597374:C:G	0	35597374	G	C
20	chr20:35597553:T:C	0	35597553	C	T
20	chr20:35597804:T:A	0	35597804	A	T
20	chr20:35598409:G:A	0	35598409	A	G
20	chr20:35598595:C:T	0	35598595	T	C
20	chr20:35599391:G:A	0	35599391	A	G
20	chr20:35599630:C:T	0	35599630	T	C
20	chr20:35602155:G:A	0	35602155	A	G
20	chr20:35602777:C:T	0	35602777	T	C
20	chr20:35602948:A:G	0	35602948	G	A
20	chr20:35603048:C:T	0	35603048	T	C
20	chr20:35603707:T:C	0	35603707	C	T
20	chr20:35604418:C:G	0	35604418	G	C
20	chr20:35605750:T:C	0	35605750	C	T
20	chr20:35606132:T:C	0	35606132	C	T
20	chr20:35606889:T:C	0	35606889	C	T
20	chr20:35607349:A:C	0	35607349	C	A
20	chr20:35609697:T:C	0	35609697	C	T
20	chr20:35610412:A:G	0	35610412	G	A
20	chr20:35612055:G:A	0	35612055	A	G
20	chr20:35613898:C:A	0	35613898	A	C
20	chr20:35614096:A:C	0	35614096	C	A
20	chr20:35614129:A:C	0	35614129	C	A
20	chr20:35614278:C:T	0	35614278	T	C
20	chr20:35614723:C:G	0	35614723	G	C
20	chr20:35617467:G:GC	0	35617467	GC	G
20	chr20:35619140:CCCCGACT:C	0	35619140	C	CCCCGACT
20	chr20:35619975:C:T	0	35619975	T	C
20	chr20:35621542:TTC:T	0	35621542	T	TTC
20	chr20:35623371:C:G	0	35623371	G	C
20	chr20:35623857:A:G	0	35623857	G	A
20	chr20:35624229:G:A	0	35624229	A	G
20	chr20:35624381:T:TG	0	35624381	TG	T
20	chr20:35624405:C:A	0	35624405	A	C
20	chr20:35624668:T:G	0	35624668	G	T
20	chr20:35625213:G:A	0	35625213	A	G
20	chr20:35626251:G:A	0	35626251	A	G
20	chr20:35626446:T:C	0	35626446	C	T
20	chr20:35626801:T:C	0	35626801	C	T
20	chr20:35627312:C:CA	0	35627312	CA	C
20	chr20:35628088:C:T	0	35628088	T	C
20	chr20:35628136:C:T	0	35628136	T	C
20	chr20:35628354:A:G	0	35628354	G	A
20	chr20:35629387:A:C	0	35629387	C	A
20	chr20:35629461:G:A	0	35629461	A	G
20	chr20:35629791:T:C	0	35629791	C	T
20	chr20:35630069:C:G	0	35630069	G	C
20	chr20:35630751:G:C	0	35630751	C	G
20	chr20:35631574:T:C	0	35631574	C	T
20	chr20:35632065:A:C	0	35632065	C	A
20	chr20:35632068:A:C	0	35632068	C	A
20	chr20:35632072:T:C	0	35632072	C	T
20	chr20:35632833:C:T	0	35632833	T	C
20	chr20:35633101:G:A	0	35633101	A	G
20	chr20:35636604:G:A	0	35636604	A	G
20	chr20:35637380:C:T	0	35637380	T	C
20	chr20:35638354:G:T	0	35638354	T	G
20	chr20:35638604:TAACA:T	0	35638604	T	TAACA
20	chr20:35639231:T:G	0	35639231	G	T
20	chr20:35639423:G:A	0	35639423	A	G
20	chr20:35639578:C:T	0	35639578	T	C
20	chr20:35639741:C:A	0	35639741	A	C
20	chr20:35640116:T:TCA	0	35640116	TCA	T
20	chr20:35640944:A:G	0	35640944	G	A
20	chr20:35641024:T:C	0	35641024	C	T
20	chr20:35641702:A:G	0	35641702	G	A
20	chr20:35641723:T:C	0	35641723	C	T
20	chr20:35644071:GATA:G	0	35644071	G	GATA
20	chr20:35645356:T:C	0	35645356	C	T
20	chr20:35646698:T:G	0	35646698	G	T
20	chr20:35646878:A:G	0	35646878	G	A
20	chr20:35649065:T:C	0	35649065	C	T
20	chr20:35650012:G:A	0	35650012	A	G
20	chr20:35651460:C:T	0	35651460	T	C
20	chr20:35651545:A:G	0	35651545	G	A
20	chr20:35651548:T:C	0	35651548	C	T
20	chr20:35655095:C:T	0	35655095	T	C
20	chr20:35655688:G:A	0	35655688	A	G
20	chr20:35656182:T:A	0	35656182	A	T
20	chr20:35656907:T:C	0	35656907	C	T
20	chr20:35657457:A:G	0	35657457	G	A
20	chr20:35658195:T:G	0	35658195	G	T
20	chr20:35658715:G:A	0	35658715	A	G
20	chr20:35659780:G:A	0	35659780	A	G
20	chr20:35659847:G:A	0	35659847	A	G
20	chr20:35659927:C:T	0	35659927	T	C
20	chr20:35660144:C:T	0	35660144	T	C
20	chr20:35660212:T:C	0	35660212	C	T
20	chr20:35660794:G:A	0	35660794	A	G
20	chr20:35660847:T:C	0	35660847	C	T
20	chr20:35661138:C:A	0	35661138	A	C
20	chr20:35661139:C:T	0	35661139	T	C
20	chr20:35662726:G:T	0	35662726	T	G
20	chr20:35664023:G:A	0	35664023	A	G
20	chr20:35664355:C:T	0	35664355	T	C
20	chr20:35664732:A:G	0	35664732	G	A
20	chr20:35665096:G:C	0	35665096	C	G
20	chr20:35665734:C:G	0	35665734	G	C
20	chr20:35665881:C:T	0	35665881	T	C
20	chr20:35667085:A:C	0	35667085	C	A
20	chr20:35667659:C:G	0	35667659	G	C
20	chr20:35668718:A:C	0	35668718	C	A
20	chr20:35669362:G:T	0	35669362	T	G
20	chr20:35669429:T:C	0	35669429	C	T
20	chr20:35671774:C:T	0	35671774	T	C
20	chr20:35672076:A:AG	0	35672076	AG	A
20	chr20:35672502:C:T	0	35672502	T	C
20	chr20:35673058:T:C	0	35673058	C	T
20	chr20:35673204:C:T	0	35673204	T	C
20	chr20:35673309:A:G	0	35673309	G	A
20	chr20:35674095:A:AC	0	35674095	AC	A
20	chr20:35675594:G:C	0	35675594	C	G
20	chr20:35677257:C:G	0	35677257	G	C
20	chr20:35677386:C:T	0	35677386	T	C
20	chr20:35678961:A:T	0	35678961	T	A
20	chr20:35679464:A:G	0	35679464	G	A
20	chr20:35680259:G:T	0	35680259	T	G
20	chr20:35680952:T:TCCA	0	35680952	TCCA	T
20	chr20:35681298:T:G	0	35681298	G	T
20	chr20:35681625:A:G	0	35681625	G	A
20	chr20:35681655:A:G	0	35681655	G	A
20	chr20:35681795:AACT:A	0	35681795	A	AACT
20	chr20:35682344:C:T	0	35682344	T	C
20	chr20:35683170:C:G	0	35683170	G	C
20	chr20:35683339:G:A	0	35683339	A	G
20	chr20:35683939:G:C	0	35683939	C	G
20	chr20:35685181:T:C	0	35685181	C	T
20	chr20:35685458:A:G	0	35685458	G	A
20	chr20:35685580:C:T	0	35685580	T	C
20	chr20:35686515:T:C	0	35686515	C	T
20	chr20:35686660:AG:A	0	35686660	A	AG
20	chr20:35687052:G:A	0	35687052	A	G
20	chr20:35687105:G:A	0	35687105	A	G
20	chr20:35687511:A:G	0	35687511	G	A
20	chr20:35689756:G:A	0	35689756	A	G
20	chr20:35690684:TA:T	0	35690684	T	TA
20	chr20:35690968:T:C	0	35690968	C	T
20	chr20:35692431:G:A	0	35692431	A	G
20	chr20:35693971:T:A	0	35693971	A	T
20	chr20:35694131:A:G	0	35694131	G	A
20	chr20:35695704:A:G	0	35695704	G	A
20	chr20:35696631:C:A	0	35696631	A	C
20	chr20:35696767:G:A	0	35696767	A	G
20	chr20:35697520:C:T	0	35697520	T	C
20	chr20:35697600:T:A	0	35697600	A	T
20	chr20:35698329:G:T	0	35698329	T	G
20	chr20:35698393:A:T	0	35698393	T	A
20	chr20:35700304:T:C	0	35700304	C	T
20	chr20:35700328:G:C	0	35700328	C	G
20	chr20:35701083:T:C	0	35701083	C	T
20	chr20:35701668:C:T	0	35701668	T	C
20	chr20:35701898:GGTT:G	0	35701898	G	GGTT
20	chr20:35702080:C:T	0	35702080	T	C
20	chr20:35702115:C:T	0	35702115	T	C
20	chr20:35702809:C:A	0	35702809	A	C
20	chr20:35703244:A:C	0	35703244	C	A
20	chr20:35705777:A:G	0	35705777	G	A
20	chr20:35706128:C:G	0	35706128	G	C
20	chr20:35706551:AAT:A	0	35706551	A	AAT
20	chr20:35707327:C:A	0	35707327	A	C
20	chr20:35708586:TC:T	0	35708586	T	TC
20	chr20:35710174:T:C	0	35710174	C	T
20	chr20:35710269:T:C	0	35710269	C	T
20	chr20:35711856:A:G	0	35711856	G	A
20	chr20:35712534:C:T	0	35712534	T	C
20	chr20:35714480:T:C	0	35714480	C	T
20	chr20:35715245:T:C	0	35715245	C	T
20	chr20:35715677:T:C	0	35715677	C	T
20	chr20:35715872:TCCTCTCTCTTCCTCTC:T	0	35715872	T	TCCTCTCTCTTCCTCTC
20	chr20:35716114:G:A	0	35716114	A	G
20	chr20:35716861:C:A	0	35716861	A	C
20	chr20:35717523:C:T	0	35717523	T	C
20	chr20:35718602:A:G	0	35718602	G	A
20	chr20:35718801:A:G	0	35718801	G	A
20	chr20:35718953:C:T	0	35718953	T	C
20	chr20:35719052:G:A	0	35719052	A	G
20	chr20:35719325:C:G	0	35719325	G	C
20	chr20:35720028:T:C	0	35720028	C	T
20	chr20:35721004:C:T	0	35721004	T	C
20	chr20:35721721:T:C	0	35721721	C	T
20	chr20:35722193:A:G	0	35722193	G	A
20	chr20:35722590:T:C	0	35722590	C	T
20	chr20:35722835:C:G	0	35722835	G	C
20	chr20:35722942:A:G	0	35722942	G	A
20	chr20:35724381:G:A	0	35724381	A	G
20	chr20:35724407:G:A	0	35724407	A	G
20	chr20:35724736:A:G	0	35724736	G	A
20	chr20:35725375:C:T	0	35725375	T	C
20	chr20:35725504:C:T	0	35725504	T	C
20	chr20:35725674:TTTTC:T	0	35725674	T	TTTTC
20	chr20:35726192:C:T	0	35726192	T	C
20	chr20:35726218:G:A	0	35726218	A	G
20	chr20:35726803:C:T	0	35726803	T	C
20	chr20:35727002:TTA:T	0	35727002	T	TTA
20	chr20:35727233:C:T	0	35727233	T	C
20	chr20:35727583:C:T	0	35727583	T	C
20	chr20:35727755:T:C	0	35727755	C	T
20	chr20:35728296:A:G	0	35728296	G	A
20	chr20:35729268:G:C	0	35729268	C	G
20	chr20:35730989:C:T	0	35730989	T	C
20	chr20:35731196:A:T	0	35731196	T	A
20	chr20:35731843:A:C	0	35731843	C	A
20	chr20:35731853:A:T	0	35731853	T	A
20	chr20:35732331:G:A	0	35732331	A	G
20	chr20:35732837:C:T	0	35732837	T	C
20	chr20:35733216:T:C	0	35733216	C	T
20	chr20:35733404:T:C	0	35733404	C	T
20	chr20:35733973:A:G	0	35733973	G	A
20	chr20:35734424:T:C	0	35734424	C	T
20	chr20:35734496:A:G	0	35734496	G	A
20	chr20:35735631:T:C	0	35735631	C	T
20	chr20:35736116:TA:T	0	35736116	T	TA
20	chr20:35736176:G:A	0	35736176	A	G
20	chr20:35736294:C:A	0	35736294	A	C
20	chr20:35736562:A:C	0	35736562	C	A
20	chr20:35736726:T:C	0	35736726	C	T
20	chr20:35737548:G:A	0	35737548	A	G
20	chr20:35737688:A:G	0	35737688	G	A
20	chr20:35737710:A:G	0	35737710	G	A
20	chr20:35737722:G:A	0	35737722	A	G
20	chr20:35737749:T:C	0	35737749	C	T
20	chr20:35737857:A:C	0	35737857	C	A
20	chr20:35738489:C:CT	0	35738489	CT	C
20	chr20:35739237:T:A	0	35739237	A	T
20	chr20:35740352:G:A	0	35740352	A	G
20	chr20:35741625:A:G	0	35741625	G	A
20	chr20:35742661:G:C	0	35742661	C	G
20	chr20:35743808:T:C	0	35743808	C	T
20	chr20:35744115:T:C	0	35744115	C	T
20	chr20:35744478:C:T	0	35744478	T	C
20	chr20:35745016:A:G	0	35745016	G	A
20	chr20:35745093:C:G	0	35745093	G	C
20	chr20:35745840:T:A	0	35745840	A	T
20	chr20:35746767:G:A	0	35746767	A	G
20	chr20:35747137:A:G	0	35747137	G	A
20	chr20:35747822:A:G	0	35747822	G	A
20	chr20:35748505:A:G	0	35748505	G	A
20	chr20:35748798:C:T	0	35748798	T	C
20	chr20:35748815:A:G	0	35748815	G	A
20	chr20:35749558:G:A	0	35749558	A	G
20	chr20:35749611:C:T	0	35749611	T	C
20	chr20:35751278:G:A	0	35751278	A	G
20	chr20:35751517:G:A	0	35751517	A	G
20	chr20:35752353:T:C	0	35752353	C	T
20	chr20:35755520:A:G	0	35755520	G	A
20	chr20:35755589:T:C	0	35755589	C	T
20	chr20:35756162:C:T	0	35756162	T	C
20	chr20:35756488:G:T	0	35756488	T	G
20	chr20:35756809:C:T	0	35756809	T	C
20	chr20:35757474:C:A	0	35757474	A	C
20	chr20:35757788:G:A	0	35757788	A	G
20	chr20:35758102:A:C	0	35758102	C	A
20	chr20:35758580:A:G	0	35758580	G	A
20	chr20:35759779:G:A	0	35759779	A	G
20	chr20:35762201:A:G	0	35762201	G	A
20	chr20:35762744:C:T	0	35762744	T	C
20	chr20:35763554:T:C	0	35763554	C	T
20	chr20:35764253:G:A	0	35764253	A	G
20	chr20:35764493:G:A	0	35764493	A	G
20	chr20:35765215:C:G	0	35765215	G	C
20	chr20:35765356:A:G	0	35765356	G	A
20	chr20:35766268:C:T	0	35766268	T	C
20	chr20:35768607:AAG:A	0	35768607	A	AAG
20	chr20:35769086:C:T	0	35769086	T	C
20	chr20:35771665:G:A	0	35771665	A	G
20	chr20:35772093:C:G	0	35772093	G	C
20	chr20:35772525:G:A	0	35772525	A	G
20	chr20:35774404:A:T	0	35774404	T	A
20	chr20:35774865:G:A	0	35774865	A	G
20	chr20:35775251:G:A	0	35775251	A	G
20	chr20:35775662:A:G	0	35775662	G	A
20	chr20:35777190:G:T	0	35777190	T	G
20	chr20:35777908:A:G	0	35777908	G	A
20	chr20:35778613:C:T	0	35778613	T	C
20	chr20:35779355:G:A	0	35779355	A	G
20	chr20:35780106:C:G	0	35780106	G	C
20	chr20:35780520:C:T	0	35780520	T	C
20	chr20:35780707:C:T	0	35780707	T	C
20	chr20:35780796:C:T	0	35780796	T	C
20	chr20:35780966:A:G	0	35780966	G	A
20	chr20:35781674:G:A	0	35781674	A	G
20	chr20:35782075:T:C	0	35782075	C	T
20	chr20:35782149:A:C	0	35782149	C	A
20	chr20:35782178:G:A	0	35782178	A	G
20	chr20:35782445:C:T	0	35782445	T	C
20	chr20:35783576:T:C	0	35783576	C	T
20	chr20:35784945:G:A	0	35784945	A	G
20	chr20:35785312:G:C	0	35785312	C	G
20	chr20:35786243:T:C	0	35786243	C	T
20	chr20:35786340:G:A	0	35786340	A	G
20	chr20:35786500:G:A	0	35786500	A	G
20	chr20:35787326:T:A	0	35787326	A	T
20	chr20:35787575:G:A	0	35787575	A	G
20	chr20:35787850:T:C	0	35787850	C	T
20	chr20:35787882:AT:A	0	35787882	A	AT
20	chr20:35788564:A:G	0	35788564	G	A
20	chr20:35788786:C:G	0	35788786	G	C
20	chr20:35790136:C:T	0	35790136	T	C
20	chr20:35790707:C:T	0	35790707	T	C
20	chr20:35791584:G:A	0	35791584	A	G
20	chr20:35791602:T:C	0	35791602	C	T
20	chr20:35792928:TC:T	0	35792928	T	TC
20	chr20:35793003:T:C	0	35793003	C	T
20	chr20:35794876:T:TACA	0	35794876	TACA	T
20	chr20:35795712:A:G	0	35795712	G	A
20	chr20:35795941:G:C	0	35795941	C	G
20	chr20:35796724:A:G	0	35796724	G	A
20	chr20:35797042:C:G	0	35797042	G	C
20	chr20:35797289:C:G	0	35797289	G	C
20	chr20:35797588:T:C	0	35797588	C	T
20	chr20:35798112:T:C	0	35798112	C	T
20	chr20:35799024:A:G	0	35799024	G	A
20	chr20:35799084:A:G	0	35799084	G	A
20	chr20:35799201:T:C	0	35799201	C	T
20	chr20:35800884:G:A	0	35800884	A	G
20	chr20:35800898:T:C	0	35800898	C	T
20	chr20:35802605:A:G	0	35802605	G	A
20	chr20:35803130:T:C	0	35803130	C	T
20	chr20:35803247:G:A	0	35803247	A	G
20	chr20:35803328:T:G	0	35803328	G	T
20	chr20:35804200:C:T	0	35804200	T	C
20	chr20:35804542:A:G	0	35804542	G	A
20	chr20:35805483:C:T	0	35805483	T	C
20	chr20:35805894:C:G	0	35805894	G	C
20	chr20:35806081:T:A	0	35806081	A	T
20	chr20:35806540:A:G	0	35806540	G	A
20	chr20:35806619:C:T	0	35806619	T	C
20	chr20:35806867:C:T	0	35806867	T	C
20	chr20:35807438:C:T	0	35807438	T	C
20	chr20:35807935:A:G	0	35807935	G	A
20	chr20:35808317:T:A	0	35808317	A	T
20	chr20:35809267:G:T	0	35809267	T	G
20	chr20:35810624:G:C	0	35810624	C	G
20	chr20:35810706:T:C	0	35810706	C	T
20	chr20:35811192:G:A	0	35811192	A	G
20	chr20:35812196:T:G	0	35812196	G	T
20	chr20:35812835:T:A	0	35812835	A	T
20	chr20:35813128:C:T	0	35813128	T	C
20	chr20:35814745:T:C	0	35814745	C	T
20	chr20:35815495:CTG:C	0	35815495	C	CTG
20	chr20:35815731:C:T	0	35815731	T	C
20	chr20:35816799:TC:T	0	35816799	T	TC
20	chr20:35816948:G:A	0	35816948	A	G
20	chr20:35817414:C:T	0	35817414	T	C
20	chr20:35817775:G:A	0	35817775	A	G
20	chr20:35818658:C:T	0	35818658	T	C
20	chr20:35818693:C:T	0	35818693	T	C
20	chr20:35821247:G:A	0	35821247	A	G
20	chr20:35821815:C:T	0	35821815	T	C
20	chr20:35822675:A:G	0	35822675	G	A
20	chr20:35823406:G:A	0	35823406	A	G
20	chr20:35824127:G:A	0	35824127	A	G
20	chr20:35825478:C:T	0	35825478	T	C
20	chr20:35825724:A:AG	0	35825724	AG	A
20	chr20:35825725:T:C	0	35825725	C	T
20	chr20:35825741:A:G	0	35825741	G	A
20	chr20:35826396:C:T	0	35826396	T	C
20	chr20:35827151:G:T	0	35827151	T	G
20	chr20:35827192:C:T	0	35827192	T	C
20	chr20:35827250:C:T	0	35827250	T	C
20	chr20:35827271:TTCTG:T	0	35827271	T	TTCTG
20	chr20:35827277:T:C	0	35827277	C	T
20	chr20:35827644:C:T	0	35827644	T	C
20	chr20:35828116:T:C	0	35828116	C	T
20	chr20:35828275:T:C	0	35828275	C	T
20	chr20:35830024:C:T	0	35830024	T	C
20	chr20:35830074:T:C	0	35830074	C	T
20	chr20:35830075:G:A	0	35830075	A	G
20	chr20:35831605:C:T	0	35831605	T	C
20	chr20:35831783:T:C	0	35831783	C	T
20	chr20:35831925:G:C	0	35831925	C	G
20	chr20:35831962:G:A	0	35831962	A	G
20	chr20:35834298:T:G	0	35834298	G	T
20	chr20:35834542:C:T	0	35834542	T	C
20	chr20:35835264:G:A	0	35835264	A	G
20	chr20:35835470:A:G	0	35835470	G	A
20	chr20:35836770:C:T	0	35836770	T	C
20	chr20:35837461:G:T	0	35837461	T	G
20	chr20:35838046:A:G	0	35838046	G	A
20	chr20:35839270:A:G	0	35839270	G	A
20	chr20:35839661:G:A	0	35839661	A	G
20	chr20:35839735:G:T	0	35839735	T	G
20	chr20:35839758:T:C	0	35839758	C	T
20	chr20:35839875:A:T	0	35839875	T	A
20	chr20:35840156:A:T	0	35840156	T	A
20	chr20:35841818:A:G	0	35841818	G	A
20	chr20:35842009:C:T	0	35842009	T	C
20	chr20:35843738:C:T	0	35843738	T	C
20	chr20:35844748:A:G	0	35844748	G	A
20	chr20:35844862:A:G	0	35844862	G	A
20	chr20:35845036:A:G	0	35845036	G	A
20	chr20:35846005:T:C	0	35846005	C	T
20	chr20:35846060:C:T	0	35846060	T	C
20	chr20:35846994:G:A	0	35846994	A	G
20	chr20:35848114:G:C	0	35848114	C	G
20	chr20:35848611:C:A	0	35848611	A	C
20	chr20:35849181:T:C	0	35849181	C	T
20	chr20:35850261:C:T	0	35850261	T	C
20	chr20:35851469:G:A	0	35851469	A	G
20	chr20:35851872:A:G	0	35851872	G	A
20	chr20:35852621:C:T	0	35852621	T	C
20	chr20:35854602:T:TGATTAAAGGG	0	35854602	TGATTAAAGGG	T
20	chr20:35854750:A:G	0	35854750	G	A
20	chr20:35854809:G:A	0	35854809	A	G
20	chr20:35855251:G:C	0	35855251	C	G
20	chr20:35855484:TATTTTTAATTTTTTTAAAA:T	0	35855484	T	TATTTTTAATTTTTTTAAAA
20	chr20:35855971:A:G	0	35855971	G	A
20	chr20:35857186:T:C	0	35857186	C	T
20	chr20:35857242:G:A	0	35857242	A	G
20	chr20:35857453:C:G	0	35857453	G	C
20	chr20:35858473:A:G	0	35858473	G	A
20	chr20:35858904:A:G	0	35858904	G	A
20	chr20:35859238:G:A	0	35859238	A	G
20	chr20:35859520:C:G	0	35859520	G	C
20	chr20:35859782:C:T	0	35859782	T	C
20	chr20:35859787:T:C	0	35859787	C	T
20	chr20:35859874:A:T	0	35859874	T	A
20	chr20:35860465:G:T	0	35860465	T	G
20	chr20:35861918:G:T	0	35861918	T	G
20	chr20:35861929:C:T	0	35861929	T	C
20	chr20:35862699:T:C	0	35862699	C	T
20	chr20:35862784:G:A	0	35862784	A	G
20	chr20:35863618:G:C	0	35863618	C	G
20	chr20:35865220:G:A	0	35865220	A	G
20	chr20:35865440:T:A	0	35865440	A	T
20	chr20:35865725:T:C	0	35865725	C	T
20	chr20:35866885:G:A	0	35866885	A	G
20	chr20:35867860:TTC:T	0	35867860	T	TTC
20	chr20:35868217:C:T	0	35868217	T	C
20	chr20:35868638:AAAC:A	0	35868638	A	AAAC
20	chr20:35868714:T:A	0	35868714	A	T
20	chr20:35868782:A:G	0	35868782	G	A
20	chr20:35869591:G:A	0	35869591	A	G
20	chr20:35869962:A:C	0	35869962	C	A
20	chr20:35870236:G:A	0	35870236	A	G
20	chr20:35871358:G:A	0	35871358	A	G
20	chr20:35872557:C:T	0	35872557	T	C
20	chr20:35872755:C:G	0	35872755	G	C
20	chr20:35873505:A:G	0	35873505	G	A
20	chr20:35874628:C:T	0	35874628	T	C
20	chr20:35874745:T:A	0	35874745	A	T
20	chr20:35875686:C:T	0	35875686	T	C
20	chr20:35875783:T:C	0	35875783	C	T
20	chr20:35876456:A:G	0	35876456	G	A
20	chr20:35876720:T:C	0	35876720	C	T
20	chr20:35877492:T:C	0	35877492	C	T
20	chr20:35877563:T:C	0	35877563	C	T
20	chr20:35877629:G:C	0	35877629	C	G
20	chr20:35877993:T:G	0	35877993	G	T
20	chr20:35878743:C:T	0	35878743	T	C
20	chr20:35879293:T:C	0	35879293	C	T
20	chr20:35879538:C:T	0	35879538	T	C
20	chr20:35880579:TA:T	0	35880579	T	TA
20	chr20:35880950:ACT:A	0	35880950	A	ACT
20	chr20:35881617:G:A	0	35881617	A	G
20	chr20:35882090:T:G	0	35882090	G	T
20	chr20:35882709:C:T	0	35882709	T	C
20	chr20:35883367:T:C	0	35883367	C	T
20	chr20:35883547:TC:T	0	35883547	T	TC
20	chr20:35884528:A:G	0	35884528	G	A
20	chr20:35885092:C:G	0	35885092	G	C
20	chr20:35885406:A:G	0	35885406	G	A
20	chr20:35887025:A:G	0	35887025	G	A
20	chr20:35887116:A:G	0	35887116	G	A
20	chr20:35887797:A:G	0	35887797	G	A
20	chr20:35889247:T:C	0	35889247	C	T
20	chr20:35889327:TC:T	0	35889327	T	TC
20	chr20:35890962:T:C	0	35890962	C	T
20	chr20:35891032:C:T	0	35891032	T	C
20	chr20:35891355:C:T	0	35891355	T	C
20	chr20:35891845:A:G	0	35891845	G	A
20	chr20:35892089:G:A	0	35892089	A	G
20	chr20:35892635:G:T	0	35892635	T	G
20	chr20:35893121:G:T	0	35893121	T	G
20	chr20:35893221:C:T	0	35893221	T	C
20	chr20:35893445:A:C	0	35893445	C	A
20	chr20:35893717:T:C	0	35893717	C	T
20	chr20:35894145:G:A	0	35894145	A	G
20	chr20:35894474:T:C	0	35894474	C	T
20	chr20:35894612:A:G	0	35894612	G	A
20	chr20:35895267:G:C	0	35895267	C	G
20	chr20:35895859:A:G	0	35895859	G	A
20	chr20:35896323:C:T	0	35896323	T	C
20	chr20:35898142:TGA:T	0	35898142	T	TGA
20	chr20:35898171:A:G	0	35898171	G	A
20	chr20:35899976:G:A	0	35899976	A	G
20	chr20:35899999:G:A	0	35899999	A	G
20	chr20:35901087:G:A	0	35901087	A	G
20	chr20:35901559:ATGTT:A	0	35901559	A	ATGTT
20	chr20:35901643:T:C	0	35901643	C	T
20	chr20:35901747:G:A	0	35901747	A	G
20	chr20:35903188:C:A	0	35903188	A	C
20	chr20:35903421:A:G	0	35903421	G	A
20	chr20:35903608:A:G	0	35903608	G	A
20	chr20:35904060:C:CTCT	0	35904060	CTCT	C
20	chr20:35904094:T:C	0	35904094	C	T
20	chr20:35904638:A:T	0	35904638	T	A
20	chr20:35905052:C:T	0	35905052	T	C
20	chr20:35905333:T:C	0	35905333	C	T
20	chr20:35905692:C:T	0	35905692	T	C
20	chr20:35906191:G:C	0	35906191	C	G
20	chr20:35909217:G:A	0	35909217	A	G
20	chr20:35909738:G:C	0	35909738	C	G
20	chr20:35910172:C:G	0	35910172	G	C
20	chr20:35910375:C:G	0	35910375	G	C
20	chr20:35910629:T:C	0	35910629	C	T
20	chr20:35911088:T:C	0	35911088	C	T
20	chr20:35911189:C:T	0	35911189	T	C
20	chr20:35912040:A:G	0	35912040	G	A
20	chr20:35912074:G:A	0	35912074	A	G
20	chr20:35912591:G:A	0	35912591	A	G
20	chr20:35913229:A:G	0	35913229	G	A
20	chr20:35914185:G:A	0	35914185	A	G
20	chr20:35915864:A:G	0	35915864	G	A
20	chr20:35917132:A:G	0	35917132	G	A
20	chr20:35918225:T:C	0	35918225	C	T
20	chr20:35918409:G:A	0	35918409	A	G
20	chr20:35919968:G:C	0	35919968	C	G
20	chr20:35919999:C:T	0	35919999	T	C
20	chr20:35921185:T:C	0	35921185	C	T
20	chr20:35923267:T:C	0	35923267	C	T
20	chr20:35923901:A:G	0	35923901	G	A
20	chr20:35924101:G:A	0	35924101	A	G
20	chr20:35924250:A:G	0	35924250	G	A
20	chr20:35925733:G:A	0	35925733	A	G
20	chr20:35927568:A:G	0	35927568	G	A
20	chr20:35928363:C:G	0	35928363	G	C
20	chr20:35929213:T:C	0	35929213	C	T
20	chr20:35930240:A:G	0	35930240	G	A
20	chr20:35930670:C:T	0	35930670	T	C
20	chr20:35931883:G:A	0	35931883	A	G
20	chr20:35932516:T:C	0	35932516	C	T
20	chr20:35933443:C:T	0	35933443	T	C
20	chr20:35933752:C:T	0	35933752	T	C
20	chr20:35934138:C:T	0	35934138	T	C
20	chr20:35934598:T:C	0	35934598	C	T
20	chr20:35936572:T:C	0	35936572	C	T
20	chr20:35937724:G:C	0	35937724	C	G
20	chr20:35940199:G:T	0	35940199	T	G
20	chr20:35942173:C:T	0	35942173	T	C
20	chr20:35942348:A:G	0	35942348	G	A
20	chr20:35947451:T:C	0	35947451	C	T
20	chr20:35948100:A:G	0	35948100	G	A
20	chr20:35948133:A:G	0	35948133	G	A
20	chr20:35949238:G:A	0	35949238	A	G
20	chr20:35949965:G:A	0	35949965	A	G
20	chr20:35950072:G:T	0	35950072	T	G
20	chr20:35951674:G:A	0	35951674	A	G
20	chr20:35951979:A:G	0	35951979	G	A
20	chr20:35954443:C:G	0	35954443	G	C
20	chr20:35955203:G:A	0	35955203	A	G
20	chr20:35955912:A:G	0	35955912	G	A
20	chr20:35956352:A:G	0	35956352	G	A
20	chr20:35956725:T:C	0	35956725	C	T
20	chr20:35957141:A:G	0	35957141	G	A
20	chr20:35957573:A:G	0	35957573	G	A
20	chr20:35957936:T:C	0	35957936	C	T
20	chr20:35958091:A:C	0	35958091	C	A
20	chr20:35958114:C:T	0	35958114	T	C
20	chr20:35958578:A:G	0	35958578	G	A
20	chr20:35958736:G:A	0	35958736	A	G
20	chr20:35959559:T:C	0	35959559	C	T
20	chr20:35959841:T:C	0	35959841	C	T
20	chr20:35960414:A:C	0	35960414	C	A
20	chr20:35960442:A:G	0	35960442	G	A
20	chr20:35960943:C:T	0	35960943	T	C
20	chr20:35962025:G:C	0	35962025	C	G
20	chr20:35963585:A:G	0	35963585	G	A
20	chr20:35964157:C:A	0	35964157	A	C
20	chr20:35964306:T:C	0	35964306	C	T
20	chr20:35964978:T:G	0	35964978	G	T
20	chr20:35964985:G:A	0	35964985	A	G
20	chr20:35965950:G:C	0	35965950	C	G
20	chr20:35966026:C:T	0	35966026	T	C
20	chr20:35967064:A:G	0	35967064	G	A
20	chr20:35967523:C:A	0	35967523	A	C
20	chr20:35967956:C:T	0	35967956	T	C
20	chr20:35968078:G:A	0	35968078	A	G
20	chr20:35968083:T:C	0	35968083	C	T
20	chr20:35968148:A:G	0	35968148	G	A
20	chr20:35968294:A:G	0	35968294	G	A
20	chr20:35969082:G:C	0	35969082	C	G
20	chr20:35970581:G:A	0	35970581	A	G
20	chr20:35971709:C:T	0	35971709	T	C
20	chr20:35972604:G:A	0	35972604	A	G
20	chr20:35973351:T:C	0	35973351	C	T
20	chr20:35973558:C:T	0	35973558	T	C
20	chr20:35974659:T:C	0	35974659	C	T
20	chr20:35974992:T:A	0	35974992	A	T
20	chr20:35975002:T:A	0	35975002	A	T
20	chr20:35978320:A:G	0	35978320	G	A
20	chr20:35980170:G:T	0	35980170	T	G
20	chr20:35981160:G:A	0	35981160	A	G
20	chr20:35981220:G:C	0	35981220	C	G
20	chr20:35982657:T:C	0	35982657	C	T
20	chr20:35983562:T:C	0	35983562	C	T
20	chr20:35983924:T:C	0	35983924	C	T
20	chr20:35985653:C:T	0	35985653	T	C
20	chr20:35985753:G:T	0	35985753	T	G
20	chr20:35985779:C:T	0	35985779	T	C
20	chr20:35985809:A:T	0	35985809	T	A
20	chr20:35986992:G:A	0	35986992	A	G
20	chr20:35987080:TGGA:T	0	35987080	T	TGGA
20	chr20:35987958:C:T	0	35987958	T	C
20	chr20:35990302:C:T	0	35990302	T	C
20	chr20:35991475:T:C	0	35991475	C	T
20	chr20:35993294:T:C	0	35993294	C	T
20	chr20:35995371:C:T	0	35995371	T	C
20	chr20:35996217:A:G	0	35996217	G	A
20	chr20:35996396:C:CATACATCT	0	35996396	CATACATCT	C
20	chr20:35996420:A:C	0	35996420	C	A
20	chr20:35998741:C:T	0	35998741	T	C
20	chr20:36002211:A:G	0	36002211	G	A
20	chr20:36007070:T:C	0	36007070	C	T
20	chr20:36007136:C:T	0	36007136	T	C
20	chr20:36007397:AC:A	0	36007397	A	AC
20	chr20:36007514:T:C	0	36007514	C	T
20	chr20:36008173:T:A	0	36008173	A	T
20	chr20:36008174:A:T	0	36008174	T	A
20	chr20:36008449:C:T	0	36008449	T	C
20	chr20:36009109:G:A	0	36009109	A	G
20	chr20:36009661:G:A	0	36009661	A	G
20	chr20:36009670:A:G	0	36009670	G	A
20	chr20:36010040:G:A	0	36010040	A	G
20	chr20:36014737:T:A	0	36014737	A	T
20	chr20:36019079:C:A	0	36019079	A	C
20	chr20:36020271:T:C	0	36020271	C	T
20	chr20:36020314:C:T	0	36020314	T	C
20	chr20:36021939:CT:C	0	36021939	C	CT
20	chr20:36021950:T:G	0	36021950	G	T
20	chr20:36022148:A:C	0	36022148	C	A
20	chr20:36022250:G:A	0	36022250	A	G
20	chr20:36022334:A:G	0	36022334	G	A
20	chr20:36024565:T:G	0	36024565	G	T
20	chr20:36024609:G:A	0	36024609	A	G
20	chr20:36024887:G:T	0	36024887	T	G
20	chr20:36025198:A:G	0	36025198	G	A
20	chr20:36025454:T:C	0	36025454	C	T
20	chr20:36025729:G:A	0	36025729	A	G
20	chr20:36027230:T:C	0	36027230	C	T
20	chr20:36027854:T:C	0	36027854	C	T
20	chr20:36028668:A:G	0	36028668	G	A
20	chr20:36029780:A:C	0	36029780	C	A
20	chr20:36033501:C:T	0	36033501	T	C
20	chr20:36034994:T:C	0	36034994	C	T
20	chr20:36034995:TC:T	0	36034995	T	TC
20	chr20:36036700:T:A	0	36036700	A	T
20	chr20:36036886:G:C	0	36036886	C	G
20	chr20:36038034:T:C	0	36038034	C	T
20	chr20:36040087:A:G	0	36040087	G	A
20	chr20:36040220:G:C	0	36040220	C	G
20	chr20:36040427:A:G	0	36040427	G	A
20	chr20:36041643:A:T	0	36041643	T	A
20	chr20:36042944:A:AT	0	36042944	AT	A
20	chr20:36045977:C:T	0	36045977	T	C
20	chr20:36047299:C:T	0	36047299	T	C
20	chr20:36047519:T:G	0	36047519	G	T
20	chr20:36049712:G:A	0	36049712	A	G
20	chr20:36049892:C:G	0	36049892	G	C
20	chr20:36050133:G:A	0	36050133	A	G
20	chr20:36050329:G:A	0	36050329	A	G
20	chr20:36051737:C:A	0	36051737	A	C
20	chr20:36054067:C:T	0	36054067	T	C
20	chr20:36056417:C:T	0	36056417	T	C
20	chr20:36056751:AAATT:A	0	36056751	A	AAATT
20	chr20:36057063:A:G	0	36057063	G	A
20	chr20:36058090:T:C	0	36058090	C	T
```
