## Supplementary material for "Characterization of shared and ancestry-specific signals driving complex traits using multi-ancestry fine-mapping": mesusiecsinfo

```
*************************************************************

  Multiple Ancestry Sum of Single Effect Model (MESuSiE)          

   Visit http://www.xzlab.org/software.html For Update            

            (C) 2022 Boran Gao, Xiang Zhou                        

              GNU General Public License                          

*************************************************************
# Start data processing for sufficient statistics 
# Create MESuSiE object 
# Start data analysis 

# Data analysis is done, and now generates result 

Potential causal SNPs with PIP > 0.5:  

Credible sets for effects: 
$cs
$cs$L1
 [1] 755 768 770 772 777 782 788 790 795 800 804 808 812 818 821 822 824 825 827

$cs$L2
 [1] 392 394 404 405 406 407 409 414 416 417 418 419 420 421 422 423 424 425 426
[20] 427 428 429 430 431 432 433 434 435 436 437 438 439 440 441 442 443 444 446
[39] 450 451 452 453 454 455 456 457 459 460


$cs_category
       L1        L2 
    "eur" "eur_afr" 

$purity
   min.abs.corr mean.abs.corr median.abs.corr
L1     0.869240     0.9615772        0.988090
L2     0.777711     0.9617577        0.991516

$cs_index
[1] 1 2

$coverage
[1] 0.953463 0.950035

$requested_coverage
[1] 0.95


 Use MESuSiE_Plot() for visualization
# Total time used for the analysis: 0.06 mins
```
