## Supplementary material for "Characterization of shared and ancestry-specific signals driving complex traits using multi-ancestry fine-mapping": mesusieoutput

```
                 eur          afr      eur_afr
   [1,] 2.026214e-04 1.500655e-04 4.085951e-05
   [2,] 1.054459e-04 2.242320e-04 2.187555e-05
   [3,] 9.335066e-05 2.535700e-04 2.390697e-05
   [4,] 9.524266e-05 3.866619e-04 7.080632e-05
   [5,] 9.361754e-05 2.817600e-04 5.682024e-05
   [6,] 5.992958e-04 1.323617e-04 7.558011e-05
   [7,] 5.915284e-04 1.324733e-04 7.467542e-05
   [8,] 5.348001e-04 1.323617e-04 7.087914e-05
   [9,] 5.419390e-04 1.318848e-04 7.292971e-05
  [10,] 5.281374e-04 1.318621e-04 7.096129e-05
  [11,] 5.383533e-04 1.317607e-04 7.206344e-05
  [12,] 5.281374e-04 1.314879e-04 7.119248e-05
  [13,] 5.366114e-04 1.315885e-04 7.163365e-05
  [14,] 8.689481e-05 2.329221e-04 4.151696e-05
  [15,] 5.541983e-04 1.316920e-04 7.261767e-05
  [16,] 5.579612e-04 1.303452e-04 8.118386e-05
  [17,] 4.329355e-04 1.306154e-04 7.181340e-05
  [18,] 8.537229e-05 2.923692e-04 4.480422e-05
  [19,] 9.188120e-05 1.825507e-04 2.229486e-05
  [20,] 4.592292e-04 1.308948e-04 7.400814e-05
  [21,] 8.476093e-05 2.719884e-04 4.255543e-05
  [22,] 4.106625e-04 1.309413e-04 6.854480e-05
  [23,] 7.952557e-05 2.051206e-04 3.503704e-05
  [24,] 8.498617e-05 2.545750e-04 4.796080e-05
  [25,] 1.164332e-04 2.191925e-04 3.595443e-05
  [26,] 7.913337e-05 1.218998e-04 2.588309e-05
  [27,] 1.173566e-04 2.310573e-04 3.615038e-05
  [28,] 1.173566e-04 2.327388e-04 3.622978e-05
  [29,] 1.199946e-04 2.594037e-04 3.937527e-05
  [30,] 1.177358e-04 2.302447e-04 3.596677e-05
  [31,] 9.691666e-05 1.974543e-04 2.208889e-05
  [32,] 1.171631e-04 2.192648e-04 3.566300e-05
  [33,] 1.181515e-04 2.278409e-04 3.571066e-05
  [34,] 3.490675e-04 1.292411e-04 5.864771e-05
  [35,] 1.477267e-04 3.026850e-04 7.128335e-05
  [36,] 4.854930e-04 1.301889e-04 6.544223e-05
  [37,] 4.706793e-04 1.301999e-04 6.514610e-05
  [38,] 7.853042e-05 2.117328e-04 3.365760e-05
  [39,] 1.270151e-04 2.523303e-04 3.647199e-05
  [40,] 1.273092e-04 2.523303e-04 3.640589e-05
  [41,] 8.058085e-05 1.260776e-04 2.679937e-05
  [42,] 1.270151e-04 2.495375e-04 3.637017e-05
  [43,] 1.273092e-04 2.486172e-04 3.627226e-05
  [44,] 8.228957e-05 1.275716e-04 2.792812e-05
  [45,] 1.273092e-04 2.314431e-04 3.566204e-05
  [46,] 1.289467e-04 2.305017e-04 3.560034e-05
  [47,] 1.226677e-04 2.286075e-04 3.487859e-05
  [48,] 2.618489e-04 1.829452e-04 2.945233e-05
  [49,] 1.300128e-04 2.508014e-04 3.440315e-05
  [50,] 9.008248e-05 2.923590e-04 2.554871e-05
  [51,] 7.871320e-05 1.581392e-04 2.514219e-05
  [52,] 1.210056e-04 2.469678e-04 3.901605e-05
  [53,] 7.673766e-05 1.545433e-04 2.469479e-05
  [54,] 1.520867e-04 3.083440e-04 6.747375e-05
  [55,] 1.573843e-04 1.588804e-04 3.200171e-05
  [56,] 9.090460e-05 1.015154e-04 2.344726e-05
  [57,] 7.648921e-05 1.594239e-04 2.460405e-05
  [58,] 7.658016e-05 1.563682e-04 2.465181e-05
  [59,] 1.054651e-04 1.063741e-04 2.613674e-05
  [60,] 1.065124e-04 1.112071e-04 2.617054e-05
  [61,] 7.654028e-05 1.537218e-04 2.429308e-05
  [62,] 7.656744e-05 1.742428e-04 2.542217e-05
  [63,] 7.649958e-05 1.589750e-04 2.462821e-05
  [64,] 1.840016e-04 1.441757e-04 4.350455e-05
  [65,] 3.418805e-04 1.212440e-04 5.219959e-05
  [66,] 3.255359e-04 1.094481e-04 4.770463e-05
  [67,] 1.633827e-04 1.554962e-04 4.244815e-05
  [68,] 1.632325e-04 1.525498e-04 4.424888e-05
  [69,] 1.534063e-04 1.017522e-04 3.302900e-05
  [70,] 1.331916e-04 9.890122e-05 2.831535e-05
  [71,] 1.408822e-04 9.912687e-05 2.847307e-05
  [72,] 1.527921e-04 1.001108e-04 2.879861e-05
  [73,] 1.432102e-04 1.000506e-04 2.836239e-05
  [74,] 1.225163e-04 9.753887e-05 2.729165e-05
  [75,] 1.233149e-04 9.754847e-05 2.726767e-05
  [76,] 1.464967e-04 9.925985e-05 3.030017e-05
  [77,] 3.037255e-04 1.454941e-04 4.482917e-05
  [78,] 2.086234e-04 1.006476e-04 2.990568e-05
  [79,] 1.463712e-04 9.909633e-05 3.065428e-05
  [80,] 2.617250e-04 1.522757e-04 5.619732e-05
  [81,] 1.235547e-04 9.601264e-05 2.715295e-05
  [82,] 1.100735e-04 1.318613e-04 3.017384e-05
  [83,] 9.897741e-05 1.212470e-04 2.430008e-05
  [84,] 9.884391e-05 1.180568e-04 2.426990e-05
  [85,] 9.862166e-05 1.221274e-04 2.432416e-05
  [86,] 1.014621e-04 1.173870e-04 2.427780e-05
  [87,] 9.850758e-05 1.173870e-04 2.426914e-05
  [88,] 1.002652e-04 1.157388e-04 2.427750e-05
  [89,] 1.066401e-04 1.108183e-04 2.461398e-05
  [90,] 1.018642e-04 1.166121e-04 2.420339e-05
  [91,] 1.031218e-04 1.137085e-04 2.429575e-05
  [92,] 1.007947e-04 1.155903e-04 2.419881e-05
  [93,] 1.061888e-04 9.580023e-05 2.659458e-05
  [94,] 1.072568e-04 1.223447e-04 2.399101e-05
  [95,] 1.018642e-04 1.141046e-04 2.429558e-05
  [96,] 2.450455e-04 1.408275e-04 4.048052e-05
  [97,] 9.479494e-05 1.311877e-04 2.815426e-05
  [98,] 2.457199e-04 1.366795e-04 4.177440e-05
  [99,] 2.514269e-04 1.363124e-04 4.239702e-05
 [100,] 1.343049e-04 1.040645e-04 3.293830e-05
 [101,] 2.508196e-04 1.363124e-04 4.236225e-05
 [102,] 2.332068e-04 1.401333e-04 4.021853e-05
 [103,] 2.323831e-04 1.401333e-04 4.018102e-05
 [104,] 2.306987e-04 1.404169e-04 4.004932e-05
 [105,] 2.413362e-04 1.367467e-04 4.167070e-05
 [106,] 2.410423e-04 1.361056e-04 4.187971e-05
 [107,] 2.306987e-04 1.399996e-04 4.013118e-05
 [108,] 9.644280e-05 1.294928e-04 2.801765e-05
 [109,] 1.458434e-04 1.842205e-04 4.414636e-05
 [110,] 2.463016e-04 1.362864e-04 4.228580e-05
 [111,] 2.410423e-04 1.357755e-04 4.217396e-05
 [112,] 9.648860e-05 1.317882e-04 2.815050e-05
 [113,] 2.407791e-04 1.370296e-04 4.170504e-05
 [114,] 2.420894e-04 1.362864e-04 4.204227e-05
 [115,] 1.096407e-04 1.164193e-04 2.508841e-05
 [116,] 2.440490e-04 1.360845e-04 4.223111e-05
 [117,] 1.072774e-04 1.162959e-04 2.484468e-05
 [118,] 2.418960e-04 1.362864e-04 4.202843e-05
 [119,] 2.431465e-04 1.362864e-04 4.210360e-05
 [120,] 1.368298e-04 1.885398e-04 5.056975e-05
 [121,] 1.262348e-04 1.470830e-04 2.909188e-05
 [122,] 9.664558e-05 1.345797e-04 2.824811e-05
 [123,] 2.407791e-04 1.362864e-04 4.196322e-05
 [124,] 1.150868e-04 1.265868e-04 2.461520e-05
 [125,] 1.157652e-04 1.266280e-04 2.469640e-05
 [126,] 2.361019e-04 1.363885e-04 4.165504e-05
 [127,] 2.407791e-04 1.360595e-04 4.221947e-05
 [128,] 2.407791e-04 1.360595e-04 4.221947e-05
 [129,] 2.415922e-04 1.362663e-04 4.219035e-05
 [130,] 2.345695e-04 1.362330e-04 4.178203e-05
 [131,] 2.653607e-04 1.359301e-04 4.335480e-05
 [132,] 9.769413e-05 1.296433e-04 2.829080e-05
 [133,] 9.771404e-05 1.311318e-04 2.838388e-05
 [134,] 2.223803e-04 1.322735e-04 4.164289e-05
 [135,] 9.766568e-05 1.299181e-04 2.838127e-05
 [136,] 9.771404e-05 1.293873e-04 2.825073e-05
 [137,] 9.790794e-05 1.293312e-04 2.818165e-05
 [138,] 9.768130e-05 1.296143e-04 2.840637e-05
 [139,] 9.769135e-05 1.285191e-04 2.819784e-05
 [140,] 9.776427e-05 1.286568e-04 2.817122e-05
 [141,] 9.779909e-05 1.285658e-04 2.815640e-05
 [142,] 1.056189e-04 1.111729e-04 2.513860e-05
 [143,] 1.265891e-04 1.961035e-04 4.135509e-05
 [144,] 2.190496e-04 1.337438e-04 4.084083e-05
 [145,] 9.799103e-05 1.282103e-04 2.812244e-05
 [146,] 9.811869e-05 1.282103e-04 2.812065e-05
 [147,] 9.793513e-05 1.281315e-04 2.812350e-05
 [148,] 9.805221e-05 1.281315e-04 2.812066e-05
 [149,] 9.805221e-05 1.281315e-04 2.812066e-05
 [150,] 9.819047e-05 1.279876e-04 2.812494e-05
 [151,] 9.727052e-05 1.280233e-04 2.798901e-05
 [152,] 9.732258e-05 1.280233e-04 2.798709e-05
 [153,] 9.164485e-05 1.034573e-04 2.478330e-05
 [154,] 9.744277e-05 1.280233e-04 2.798671e-05
 [155,] 1.130757e-04 1.197004e-04 2.477416e-05
 [156,] 9.767081e-05 1.279868e-04 2.799638e-05
 [157,] 9.819677e-05 1.279868e-04 2.812522e-05
 [158,] 9.819677e-05 1.279201e-04 2.812703e-05
 [159,] 2.073518e-04 1.361940e-04 3.943648e-05
 [160,] 2.001063e-04 1.457637e-04 5.782105e-05
 [161,] 1.066636e-04 1.274834e-04 2.768726e-05
 [162,] 1.045954e-04 1.294940e-04 2.786885e-05
 [163,] 1.306275e-04 1.684182e-04 4.090919e-05
 [164,] 2.482575e-04 1.333776e-04 4.892998e-05
 [165,] 1.018770e-04 1.292387e-04 2.741483e-05
 [166,] 1.024032e-04 1.292322e-04 2.749886e-05
 [167,] 1.008665e-04 1.290982e-04 2.728762e-05
 [168,] 1.013681e-04 1.291683e-04 2.735079e-05
 [169,] 1.018803e-04 1.293767e-04 2.738498e-05
 [170,] 1.034818e-04 1.290290e-04 2.771894e-05
 [171,] 2.455127e-04 1.347700e-04 4.630188e-05
 [172,] 1.161812e-04 1.301382e-04 2.975613e-05
 [173,] 1.043718e-04 1.835951e-04 3.397118e-05
 [174,] 9.955005e-05 1.337367e-04 2.659647e-05
 [175,] 1.014737e-04 1.304164e-04 2.726361e-05
 [176,] 2.328683e-04 1.482559e-04 6.932928e-05
 [177,] 2.314488e-04 1.462205e-04 6.565830e-05
 [178,] 1.371970e-04 1.071084e-04 3.129874e-05
 [179,] 8.895285e-05 2.228163e-04 2.813093e-05
 [180,] 1.093851e-04 1.900703e-04 3.443780e-05
 [181,] 9.641660e-05 1.328675e-04 2.837278e-05
 [182,] 9.207459e-05 1.307747e-04 2.722603e-05
 [183,] 9.642864e-05 1.330137e-04 2.834382e-05
 [184,] 8.974103e-05 1.302036e-04 2.682211e-05
 [185,] 9.015683e-05 1.299553e-04 2.679408e-05
 [186,] 8.974103e-05 1.299990e-04 2.669958e-05
 [187,] 8.986810e-05 1.300677e-04 2.676459e-05
 [188,] 9.643648e-05 1.334733e-04 2.847404e-05
 [189,] 1.556049e-04 1.893470e-04 5.071538e-05
 [190,] 9.197707e-05 1.309810e-04 2.729235e-05
 [191,] 9.222334e-05 1.310156e-04 2.729447e-05
 [192,] 9.222334e-05 1.310614e-04 2.732322e-05
 [193,] 9.030479e-05 1.299837e-04 2.685015e-05
 [194,] 1.399819e-04 1.816683e-04 4.195518e-05
 [195,] 9.641660e-05 1.333515e-04 2.841932e-05
 [196,] 9.001563e-05 1.299299e-04 2.674107e-05
 [197,] 1.619040e-04 1.899851e-04 5.220381e-05
 [198,] 8.986810e-05 1.299068e-04 2.668719e-05
 [199,] 9.127934e-05 1.313991e-04 2.702204e-05
 [200,] 9.254011e-05 1.312072e-04 2.747951e-05
 [201,] 9.647796e-05 1.340068e-04 2.858807e-05
 [202,] 8.961840e-05 1.299691e-04 2.665149e-05
 [203,] 9.001563e-05 1.299299e-04 2.674107e-05
 [204,] 9.001563e-05 1.299990e-04 2.677745e-05
 [205,] 8.946774e-05 1.298648e-04 2.655202e-05
 [206,] 1.190670e-04 1.872943e-04 3.778996e-05
 [207,] 9.029314e-05 1.298678e-04 2.673053e-05
 [208,] 1.557881e-04 1.900107e-04 5.034507e-05
 [209,] 9.861248e-05 1.362308e-04 2.882707e-05
 [210,] 1.563744e-04 1.903614e-04 5.011931e-05
 [211,] 2.279622e-04 1.439941e-04 5.298596e-05
 [212,] 9.459853e-05 1.663707e-04 2.807566e-05
 [213,] 9.460315e-05 1.320626e-04 2.220703e-05
 [214,] 9.383022e-05 1.698354e-04 2.887536e-05
 [215,] 9.423338e-05 1.558471e-04 2.368515e-05
 [216,] 1.150190e-04 1.401008e-04 3.765013e-05
 [217,] 9.837110e-05 1.563525e-04 3.550954e-05
 [218,] 1.063809e-04 1.843052e-04 3.443910e-05
 [219,] 9.995100e-05 1.482776e-04 2.743254e-05
 [220,] 8.698472e-05 1.484073e-04 2.642491e-05
 [221,] 9.549773e-05 1.509841e-04 2.777098e-05
 [222,] 1.116203e-04 1.409769e-04 3.637829e-05
 [223,] 1.068246e-04 2.063761e-04 3.900647e-05
 [224,] 1.104644e-04 1.477129e-04 3.662518e-05
 [225,] 8.791540e-05 1.486263e-04 2.651377e-05
 [226,] 8.773437e-05 1.524091e-04 2.676170e-05
 [227,] 1.123554e-04 1.458829e-04 3.816590e-05
 [228,] 1.101163e-04 2.245780e-04 4.928636e-05
 [229,] 9.805289e-05 3.977436e-04 2.516312e-05
 [230,] 9.355964e-05 4.116215e-04 2.598707e-05
 [231,] 1.591458e-04 1.790888e-04 3.627617e-05
 [232,] 1.546253e-04 1.768634e-04 3.654119e-05
 [233,] 1.531452e-04 1.886428e-04 3.771835e-05
 [234,] 9.422977e-05 2.305782e-04 3.139406e-05
 [235,] 9.665171e-05 2.730107e-04 3.733943e-05
 [236,] 3.452868e-04 1.575350e-04 9.728030e-05
 [237,] 1.024348e-04 3.174701e-04 3.301408e-05
 [238,] 2.668242e-04 1.472956e-04 6.405449e-05
 [239,] 4.260896e-04 1.591288e-04 1.229427e-04
 [240,] 4.047760e-04 1.592994e-04 1.181326e-04
 [241,] 3.714444e-04 1.597726e-04 1.111042e-04
 [242,] 3.949415e-04 1.594187e-04 1.160306e-04
 [243,] 3.815623e-04 1.594729e-04 1.127728e-04
 [244,] 3.822739e-04 1.579574e-04 1.077023e-04
 [245,] 9.401360e-05 5.651673e-04 3.770380e-05
 [246,] 3.994819e-04 1.597612e-04 1.186224e-04
 [247,] 9.426782e-05 5.877345e-04 3.791737e-05
 [248,] 4.246055e-04 1.579378e-04 1.187769e-04
 [249,] 3.908807e-04 1.600672e-04 1.172683e-04
 [250,] 3.385471e-04 1.600615e-04 1.035233e-04
 [251,] 4.023445e-04 1.601865e-04 1.209681e-04
 [252,] 1.712374e-04 3.146474e-04 2.437706e-05
 [253,] 1.661123e-04 3.146474e-04 2.435822e-05
 [254,] 4.066210e-04 1.603732e-04 1.229292e-04
 [255,] 4.080104e-04 1.603120e-04 1.231048e-04
 [256,] 4.139576e-04 1.611127e-04 1.269936e-04
 [257,] 4.095627e-04 1.609153e-04 1.254156e-04
 [258,] 1.663238e-04 3.197074e-04 2.432546e-05
 [259,] 4.080104e-04 1.608383e-04 1.245234e-04
 [260,] 1.437451e-04 2.564160e-04 2.553622e-05
 [261,] 3.944926e-04 1.583052e-04 1.119097e-04
 [262,] 1.766445e-04 3.349184e-04 2.437200e-05
 [263,] 1.674465e-04 1.578178e-04 2.791206e-05
 [264,] 1.720435e-04 1.585727e-04 2.810455e-05
 [265,] 1.988266e-04 2.292465e-04 1.121606e-04
 [266,] 1.104499e-04 2.321547e-04 4.260600e-05
 [267,] 1.520791e-04 1.596021e-04 2.710898e-05
 [268,] 1.112372e-04 2.321547e-04 4.552279e-05
 [269,] 1.520791e-04 1.604112e-04 2.707234e-05
 [270,] 1.110875e-04 2.298581e-04 4.328116e-05
 [271,] 1.106289e-04 2.333195e-04 4.376182e-05
 [272,] 2.369439e-04 1.836448e-04 2.980801e-05
 [273,] 1.105910e-04 2.520189e-04 4.545640e-05
 [274,] 2.027674e-04 1.848152e-04 2.825181e-05
 [275,] 2.898202e-04 1.545082e-04 8.447997e-05
 [276,] 2.443036e-04 1.550219e-04 7.159101e-05
 [277,] 2.358115e-04 1.551843e-04 6.924049e-05
 [278,] 2.037044e-04 1.913751e-04 2.813772e-05
 [279,] 2.474411e-04 1.556460e-04 7.292822e-05
 [280,] 2.330947e-04 1.549618e-04 6.730647e-05
 [281,] 1.604939e-04 2.031574e-04 4.117142e-05
 [282,] 2.469272e-04 1.561692e-04 7.300122e-05
 [283,] 2.327727e-04 1.529359e-04 6.149897e-05
 [284,] 1.077447e-04 3.304263e-04 4.311931e-05
 [285,] 1.098962e-04 2.925723e-04 3.930631e-05
 [286,] 1.669879e-04 3.722493e-04 1.606014e-04
 [287,] 1.167890e-04 3.786701e-04 9.518233e-05
 [288,] 1.239006e-04 3.357318e-04 9.834570e-05
 [289,] 1.278379e-04 3.539501e-04 1.085545e-04
 [290,] 2.158002e-04 1.713728e-04 7.425415e-05
 [291,] 1.151392e-04 3.345352e-04 8.244610e-05
 [292,] 1.070636e-04 1.958709e-04 6.063052e-05
 [293,] 1.543046e-04 1.358363e-04 5.185679e-05
 [294,] 1.678306e-04 1.130482e-04 4.269128e-05
 [295,] 1.106926e-04 1.140546e-04 3.222622e-05
 [296,] 1.106926e-04 1.132352e-04 3.176840e-05
 [297,] 1.598130e-04 1.128759e-04 4.132674e-05
 [298,] 1.559005e-04 1.174896e-04 3.448320e-05
 [299,] 1.274630e-04 1.233621e-04 3.030319e-05
 [300,] 1.111287e-04 1.561181e-04 4.597753e-05
 [301,] 1.260906e-04 1.242184e-04 2.991375e-05
 [302,] 1.458238e-04 1.234387e-04 3.282940e-05
 [303,] 1.407020e-04 1.914210e-04 4.761648e-05
 [304,] 1.233136e-04 1.266604e-04 2.888993e-05
 [305,] 1.095605e-04 1.477855e-04 3.344935e-05
 [306,] 9.844337e-05 1.475919e-04 3.008992e-05
 [307,] 9.732021e-05 1.475900e-04 2.980272e-05
 [308,] 9.809266e-05 1.478027e-04 2.983667e-05
 [309,] 1.508282e-04 1.866267e-04 5.179320e-05
 [310,] 9.606048e-05 1.566136e-04 2.908687e-05
 [311,] 1.001631e-04 1.477511e-04 3.053861e-05
 [312,] 9.725329e-05 1.560547e-04 2.955101e-05
 [313,] 1.026860e-04 1.476456e-04 3.160517e-05
 [314,] 1.008128e-04 1.492877e-04 3.218383e-05
 [315,] 9.719248e-05 1.523044e-04 3.231533e-05
 [316,] 1.842014e-04 1.562223e-04 9.653559e-05
 [317,] 1.742925e-04 1.528756e-04 8.875934e-05
 [318,] 1.795882e-04 1.628183e-04 9.840901e-05
 [319,] 1.679148e-04 1.608489e-04 9.018954e-05
 [320,] 1.581563e-04 1.626082e-04 4.366670e-05
 [321,] 2.057890e-04 2.254989e-04 1.591977e-04
 [322,] 2.007500e-04 2.071766e-04 1.487726e-04
 [323,] 2.702007e-04 2.073737e-04 2.067799e-04
 [324,] 1.488773e-04 1.847535e-04 5.008525e-05
 [325,] 1.950643e-04 2.008971e-04 1.397445e-04
 [326,] 2.702007e-04 1.955535e-04 1.934134e-04
 [327,] 1.977263e-04 1.965416e-04 1.386317e-04
 [328,] 1.950643e-04 1.953177e-04 1.356425e-04
 [329,] 1.950643e-04 1.939723e-04 1.346487e-04
 [330,] 2.429113e-04 1.901551e-04 1.677010e-04
 [331,] 1.460073e-04 1.865570e-04 4.957549e-05
 [332,] 2.007500e-04 2.057348e-04 1.480077e-04
 [333,] 1.487112e-04 1.857934e-04 5.050808e-05
 [334,] 2.066923e-04 2.015406e-04 1.496161e-04
 [335,] 2.032284e-04 2.015406e-04 1.468223e-04
 [336,] 2.603999e-04 2.076042e-04 1.974401e-04
 [337,] 4.005376e-04 2.007740e-04 2.967054e-04
 [338,] 9.989519e-05 1.631224e-04 3.593857e-05
 [339,] 1.009916e-04 1.630811e-04 3.645117e-05
 [340,] 2.297401e-04 2.148922e-04 1.805985e-04
 [341,] 2.572055e-04 2.139016e-04 2.028882e-04
 [342,] 3.197971e-04 2.269432e-04 2.718500e-04
 [343,] 3.041582e-04 1.940018e-04 2.146550e-04
 [344,] 1.059964e-04 1.643442e-04 3.910784e-05
 [345,] 1.199269e-04 1.613120e-04 4.379582e-05
 [346,] 1.416729e-04 1.515527e-04 7.074234e-05
 [347,] 2.528519e-04 2.085911e-04 1.940611e-04
 [348,] 1.462084e-04 1.833815e-04 4.824812e-05
 [349,] 1.266036e-04 1.508888e-04 6.176097e-05
 [350,] 1.480814e-04 1.857489e-04 5.015122e-05
 [351,] 1.286673e-04 1.535761e-04 6.410166e-05
 [352,] 2.574436e-04 2.132711e-04 2.028070e-04
 [353,] 1.163839e-04 1.600144e-04 4.258512e-05
 [354,] 1.351971e-04 1.586201e-04 4.913308e-05
 [355,] 2.512416e-04 2.022176e-04 1.858100e-04
 [356,] 2.429165e-04 2.022176e-04 1.792035e-04
 [357,] 2.392991e-04 2.009356e-04 1.750838e-04
 [358,] 1.341615e-04 1.569921e-04 4.789324e-05
 [359,] 1.362381e-04 1.819583e-04 3.671435e-05
 [360,] 2.049636e-04 1.878967e-04 1.364836e-04
 [361,] 1.036402e-04 1.608221e-04 3.725456e-05
 [362,] 9.955479e-05 1.577823e-04 3.482289e-05
 [363,] 1.220536e-04 1.586047e-04 4.372139e-05
 [364,] 1.012630e-04 1.638148e-04 3.675474e-05
 [365,] 1.017852e-04 1.638148e-04 3.699485e-05
 [366,] 1.750247e-04 1.715325e-04 1.033518e-04
 [367,] 1.211436e-04 1.578769e-04 4.303392e-05
 [368,] 1.277792e-04 1.591603e-04 4.616692e-05
 [369,] 1.750247e-04 1.632015e-04 9.787118e-05
 [370,] 9.498937e-05 1.342296e-04 3.852260e-05
 [371,] 9.903132e-05 1.343108e-04 4.075306e-05
 [372,] 1.003692e-04 1.343108e-04 4.150978e-05
 [373,] 9.866443e-05 1.335747e-04 4.038009e-05
 [374,] 1.771816e-04 1.652947e-04 1.005940e-04
 [375,] 9.866443e-05 1.308225e-04 3.972162e-05
 [376,] 1.284669e-04 1.637015e-04 4.829441e-05
 [377,] 1.274615e-04 1.637015e-04 4.786386e-05
 [378,] 1.926055e-04 1.709931e-04 1.154182e-04
 [379,] 1.264743e-04 1.639486e-04 4.753052e-05
 [380,] 1.264743e-04 1.639486e-04 4.753052e-05
 [381,] 1.098699e-04 1.271013e-04 4.382341e-05
 [382,] 1.255050e-04 1.637015e-04 4.702422e-05
 [383,] 8.951781e-05 1.295616e-04 3.418622e-05
 [384,] 1.284669e-04 1.634829e-04 4.816477e-05
 [385,] 9.659768e-05 1.282615e-04 3.787504e-05
 [386,] 9.236776e-05 1.246641e-04 3.473034e-05
 [387,] 1.315342e-04 1.630033e-04 4.927596e-05
 [388,] 1.782760e-04 1.659300e-04 1.026682e-04
 [389,] 1.848525e-04 1.708935e-04 1.100884e-04
 [390,] 9.689198e-05 1.209440e-04 3.576562e-05
 [391,] 8.258964e-05 1.213267e-04 1.023077e-04
 [392,] 1.195758e-04 9.125385e-05 1.608641e-02
 [393,] 8.251069e-05 9.063071e-05 1.481264e-03
 [394,] 8.161279e-05 9.088724e-05 3.206581e-03
 [395,] 8.239912e-05 9.065390e-05 1.630475e-03
 [396,] 8.187270e-05 9.028784e-05 2.059555e-03
 [397,] 8.229657e-05 9.019735e-05 1.570410e-03
 [398,] 8.161824e-05 9.048346e-05 2.851260e-03
 [399,] 8.169310e-05 9.062491e-05 2.689572e-03
 [400,] 8.201932e-05 9.025631e-05 2.270706e-03
 [401,] 8.122652e-05 9.019706e-05 2.593520e-03
 [402,] 8.096187e-05 9.019706e-05 3.125534e-03
 [403,] 8.096187e-05 9.019706e-05 3.125534e-03
 [404,] 8.096187e-05 9.026413e-05 3.184645e-03
 [405,] 8.096187e-05 9.026413e-05 3.184645e-03
 [406,] 8.094667e-05 9.034903e-05 3.223140e-03
 [407,] 8.094667e-05 9.034903e-05 3.223140e-03
 [408,] 8.096187e-05 9.026413e-05 3.184645e-03
 [409,] 8.092636e-05 9.086118e-05 4.870999e-03
 [410,] 8.170328e-05 8.990138e-05 1.913864e-03
 [411,] 8.170328e-05 9.061997e-05 2.332040e-03
 [412,] 8.130890e-05 9.061997e-05 2.776265e-03
 [413,] 8.115944e-05 9.047249e-05 2.893160e-03
 [414,] 8.248450e-05 1.553616e-04 2.512804e-02
 [415,] 8.109979e-05 9.039622e-05 2.783906e-03
 [416,] 8.095708e-05 9.121685e-05 5.469219e-03
 [417,] 8.099272e-05 9.121685e-05 5.678578e-03
 [418,] 8.099272e-05 9.121685e-05 5.678578e-03
 [419,] 8.095708e-05 9.102026e-05 5.376888e-03
 [420,] 8.093068e-05 9.261853e-05 6.513371e-03
 [421,] 8.099272e-05 9.144337e-05 5.752934e-03
 [422,] 8.096392e-05 9.054166e-05 3.336304e-03
 [423,] 8.103571e-05 9.150531e-05 6.714866e-03
 [424,] 8.091157e-05 9.070064e-05 3.729654e-03
 [425,] 8.096392e-05 9.061997e-05 3.399541e-03
 [426,] 8.114997e-05 9.150531e-05 7.269595e-03
 [427,] 8.131815e-05 9.114290e-05 8.638115e-03
 [428,] 8.182196e-05 9.168131e-05 1.157003e-02
 [429,] 2.597541e-04 9.190671e-05 8.205291e-02
 [430,] 8.150202e-05 9.124779e-05 9.544927e-03
 [431,] 8.140160e-05 9.135512e-05 9.333951e-03
 [432,] 8.131815e-05 9.135512e-05 8.984259e-03
 [433,] 2.994093e-04 9.107750e-05 7.467637e-02
 [434,] 8.131815e-05 9.145482e-05 9.146303e-03
 [435,] 8.088751e-05 9.060700e-05 5.044163e-03
 [436,] 8.088746e-05 9.049218e-05 4.936720e-03
 [437,] 8.124212e-05 9.156683e-05 8.978547e-03
 [438,] 8.140160e-05 9.226763e-05 1.087162e-02
 [439,] 8.131815e-05 9.226763e-05 1.046201e-02
 [440,] 8.131815e-05 9.226763e-05 1.046201e-02
 [441,] 8.089061e-05 9.119091e-05 5.790015e-03
 [442,] 8.140160e-05 9.252809e-05 1.131069e-02
 [443,] 8.150202e-05 9.239660e-05 1.156846e-02
 [444,] 8.116706e-05 9.252809e-05 1.004108e-02
 [445,] 1.067298e-04 9.255604e-05 2.377994e-03
 [446,] 2.672650e-04 9.195718e-05 7.903889e-02
 [447,] 1.496905e-04 1.797850e-04 4.377573e-05
 [448,] 1.956243e-04 1.472739e-04 4.255974e-05
 [449,] 1.918907e-04 1.463007e-04 4.273915e-05
 [450,] 2.789066e-04 9.265446e-05 9.314294e-02
 [451,] 8.174788e-05 9.249891e-05 1.298569e-02
 [452,] 2.683212e-04 9.346642e-05 5.339450e-03
 [453,] 2.683212e-04 9.318553e-05 4.590687e-03
 [454,] 2.478297e-04 9.307671e-05 3.867018e-03
 [455,] 8.179028e-05 9.119495e-05 9.606672e-03
 [456,] 3.054749e-04 9.308803e-05 4.263371e-03
 [457,] 8.131798e-05 1.765602e-04 3.265952e-03
 [458,] 1.813013e-04 1.416596e-04 3.899630e-05
 [459,] 3.852403e-04 9.138977e-05 1.008245e-01
 [460,] 7.069157e-04 9.220220e-05 2.019203e-01
 [461,] 1.882495e-04 1.478273e-04 4.275704e-05
 [462,] 1.882495e-04 1.492135e-04 4.282097e-05
 [463,] 1.855623e-04 1.534017e-04 4.329805e-05
 [464,] 1.341905e-04 1.326122e-04 4.658267e-05
 [465,] 2.124767e-04 9.591665e-05 8.980225e-04
 [466,] 1.765215e-04 1.470473e-04 4.674277e-05
 [467,] 2.146418e-04 9.718105e-05 1.171916e-03
 [468,] 1.598605e-04 1.467074e-04 4.681889e-05
 [469,] 1.046861e-04 1.611100e-04 4.071163e-05
 [470,] 1.069691e-04 1.322112e-04 3.605640e-05
 [471,] 7.949426e-05 2.162298e-04 3.266315e-05
 [472,] 1.063603e-04 1.722803e-04 2.270052e-03
 [473,] 1.677339e-04 1.647198e-04 4.090158e-05
 [474,] 1.848377e-04 1.482280e-04 4.681564e-05
 [475,] 1.429185e-04 2.837868e-04 5.957127e-05
 [476,] 2.389206e-04 1.320627e-04 3.374493e-05
 [477,] 1.674803e-04 1.658668e-04 4.115342e-05
 [478,] 1.498838e-04 6.717996e-04 5.741364e-05
 [479,] 1.037841e-04 8.989481e-05 9.325562e-05
 [480,] 7.775795e-05 1.387041e-04 4.678535e-05
 [481,] 1.335213e-04 8.160650e-04 9.421581e-05
 [482,] 7.794699e-05 2.002284e-04 3.307797e-05
 [483,] 1.813644e-04 1.897432e-04 4.224886e-05
 [484,] 1.680666e-04 8.748888e-05 1.400731e-04
 [485,] 1.780955e-04 1.482227e-04 4.592878e-05
 [486,] 1.436244e-04 9.839734e-04 7.349861e-05
 [487,] 1.418025e-04 2.902736e-04 5.851270e-05
 [488,] 1.408458e-04 4.421072e-04 4.801284e-05
 [489,] 1.794343e-04 1.487568e-04 4.599670e-05
 [490,] 1.437054e-04 1.110979e-03 7.772280e-05
 [491,] 1.802402e-04 1.487568e-04 4.604401e-05
 [492,] 1.788910e-04 1.489751e-04 4.591063e-05
 [493,] 1.496768e-04 1.138727e-03 7.198090e-05
 [494,] 9.891932e-05 1.583072e-04 3.111549e-05
 [495,] 9.893793e-05 1.580114e-04 3.079287e-05
 [496,] 1.922067e-04 9.759144e-05 4.349749e-05
 [497,] 9.916847e-05 1.574420e-04 3.052492e-05
 [498,] 1.774814e-04 9.737497e-05 4.115688e-05
 [499,] 9.665712e-05 3.661942e-04 3.024952e-05
 [500,] 7.885345e-05 3.350594e-04 5.693011e-05
 [501,] 1.006957e-04 3.996868e-04 2.959766e-05
 [502,] 1.031008e-04 1.444300e-04 3.096162e-05
 [503,] 1.809302e-04 1.480882e-04 4.633777e-05
 [504,] 2.114572e-04 9.925042e-05 4.794495e-05
 [505,] 8.329277e-05 2.737387e-04 6.679194e-05
 [506,] 8.204178e-05 2.677239e-04 5.879789e-05
 [507,] 1.481824e-04 1.012207e-04 4.252280e-05
 [508,] 1.807507e-04 1.483190e-04 4.680372e-05
 [509,] 8.296716e-05 2.813664e-04 7.319362e-05
 [510,] 9.968798e-05 1.572545e-04 3.188660e-05
 [511,] 2.089557e-04 9.758159e-05 4.561691e-05
 [512,] 1.800008e-04 1.485112e-04 4.711515e-05
 [513,] 1.903498e-04 1.874551e-04 3.912489e-05
 [514,] 9.980957e-05 1.545976e-04 3.169270e-05
 [515,] 9.410636e-05 4.202861e-04 8.680402e-05
 [516,] 1.103015e-04 1.510263e-04 3.277715e-05
 [517,] 9.338750e-05 3.156129e-04 6.953347e-05
 [518,] 1.805620e-04 1.499395e-04 4.683283e-05
 [519,] 1.994843e-04 1.263567e-04 8.124471e-05
 [520,] 1.816793e-04 1.244903e-04 7.281683e-05
 [521,] 1.219684e-04 1.792954e-04 3.620360e-05
 [522,] 1.229184e-04 1.831232e-04 3.607048e-05
 [523,] 1.473759e-04 1.486333e-04 7.323022e-05
 [524,] 1.636019e-04 1.347784e-04 7.205303e-05
 [525,] 2.225037e-04 2.948026e-04 2.294839e-04
 [526,] 2.171541e-04 1.459456e-04 1.055939e-04
 [527,] 2.066630e-04 1.504971e-04 5.107760e-05
 [528,] 2.141076e-04 1.371430e-04 9.609591e-05
 [529,] 1.579445e-04 1.293324e-04 6.625888e-05
 [530,] 1.473759e-04 1.432493e-04 7.033024e-05
 [531,] 2.052541e-04 1.507619e-04 5.039166e-05
 [532,] 1.512982e-04 1.524496e-04 4.174009e-05
 [533,] 1.060643e-03 1.435126e-04 6.188797e-04
 [534,] 1.376073e-04 1.363532e-04 6.137338e-05
 [535,] 1.345942e-04 1.326819e-04 5.812449e-05
 [536,] 1.262419e-04 1.314664e-04 5.343166e-05
 [537,] 1.332660e-04 1.326819e-04 5.749942e-05
 [538,] 1.345942e-04 1.326819e-04 5.812449e-05
 [539,] 1.272596e-04 2.518909e-04 9.585184e-05
 [540,] 1.345942e-04 1.333285e-04 5.843888e-05
 [541,] 1.621291e-04 2.675285e-04 1.399692e-04
 [542,] 1.373976e-04 1.308769e-04 5.852555e-05
 [543,] 1.373976e-04 1.308769e-04 5.852555e-05
 [544,] 1.653485e-04 2.655913e-04 1.426293e-04
 [545,] 1.373611e-04 1.326819e-04 5.942038e-05
 [546,] 1.662214e-04 2.655913e-04 1.436124e-04
 [547,] 1.373976e-04 1.358635e-04 6.116882e-05
 [548,] 1.345942e-04 1.334777e-04 5.864737e-05
 [549,] 1.345942e-04 1.334869e-04 5.865184e-05
 [550,] 1.332660e-04 1.334869e-04 5.801911e-05
 [551,] 1.305127e-04 1.577264e-04 3.430828e-05
 [552,] 1.332660e-04 1.334777e-04 5.801471e-05
 [553,] 1.318341e-04 1.334777e-04 5.733031e-05
 [554,] 1.575929e-04 2.675285e-04 1.347895e-04
 [555,] 1.332660e-04 1.334777e-04 5.801471e-05
 [556,] 1.332660e-04 1.334777e-04 5.801471e-05
 [557,] 1.332660e-04 1.334777e-04 5.801471e-05
 [558,] 1.296454e-04 1.592506e-04 3.441098e-05
 [559,] 1.296454e-04 1.592506e-04 3.441098e-05
 [560,] 1.262409e-04 2.498656e-04 9.430560e-05
 [561,] 1.294215e-04 1.590505e-04 3.442532e-05
 [562,] 1.546078e-04 2.690147e-04 1.323443e-04
 [563,] 1.305583e-04 1.322312e-04 5.614040e-05
 [564,] 1.318341e-04 1.322312e-04 5.674302e-05
 [565,] 1.298521e-04 1.586534e-04 3.436444e-05
 [566,] 1.298521e-04 1.586534e-04 3.436444e-05
 [567,] 1.332660e-04 1.322312e-04 5.741702e-05
 [568,] 1.241591e-04 2.482577e-04 9.151010e-05
 [569,] 1.332660e-04 1.326819e-04 5.749942e-05
 [570,] 1.318283e-04 1.320991e-04 5.654576e-05
 [571,] 1.332660e-04 1.326819e-04 5.749942e-05
 [572,] 1.298521e-04 1.586534e-04 3.436444e-05
 [573,] 1.515542e-04 1.565986e-04 4.179358e-05
 [574,] 1.332660e-04 1.321000e-04 5.722025e-05
 [575,] 1.318341e-04 1.321000e-04 5.654892e-05
 [576,] 1.318341e-04 1.321000e-04 5.654892e-05
 [577,] 1.345942e-04 1.321000e-04 5.784082e-05
 [578,] 1.300619e-04 1.584564e-04 3.433666e-05
 [579,] 1.274067e-04 1.314664e-04 5.398062e-05
 [580,] 1.302963e-04 1.584564e-04 3.431595e-05
 [581,] 1.215834e-04 1.357995e-04 5.298270e-05
 [582,] 1.508262e-04 1.560138e-04 4.179181e-05
 [583,] 1.226592e-04 1.339222e-04 5.275169e-05
 [584,] 1.215834e-04 1.326819e-04 5.171513e-05
 [585,] 1.187015e-04 1.339222e-04 5.079137e-05
 [586,] 1.416222e-04 2.554281e-04 1.113000e-04
 [587,] 1.437738e-04 2.550464e-04 1.137599e-04
 [588,] 1.238663e-04 1.314664e-04 5.230605e-05
 [589,] 1.109914e-04 1.617148e-04 3.119413e-05
 [590,] 1.507455e-04 1.556636e-04 4.177691e-05
 [591,] 1.403447e-04 1.523553e-04 4.712424e-05
 [592,] 1.296095e-04 4.866881e-04 1.685896e-04
 [593,] 1.274303e-04 4.823688e-04 1.626086e-04
 [594,] 1.317735e-04 4.866881e-04 1.733854e-04
 [595,] 1.770859e-04 1.516467e-04 4.227891e-05
 [596,] 9.895659e-05 1.391607e-04 4.316935e-05
 [597,] 1.364083e-04 1.546104e-04 4.656430e-05
 [598,] 9.974689e-05 1.391607e-04 4.363459e-05
 [599,] 9.836392e-05 1.824586e-04 3.780254e-05
 [600,] 1.369349e-04 5.182030e-04 1.944192e-04
 [601,] 1.285065e-04 5.139435e-04 1.734318e-04
 [602,] 1.386927e-04 1.693325e-04 3.378496e-05
 [603,] 1.306303e-04 5.139435e-04 1.784004e-04
 [604,] 9.351406e-05 1.363991e-04 3.899815e-05
 [605,] 1.254497e-04 5.321398e-04 1.708243e-04
 [606,] 1.313707e-04 5.139435e-04 1.801315e-04
 [607,] 9.974689e-05 1.363991e-04 4.286247e-05
 [608,] 1.285065e-04 5.051432e-04 1.710921e-04
 [609,] 1.201467e-04 4.610357e-04 1.407207e-04
 [610,] 9.808268e-05 1.859792e-04 3.784573e-05
 [611,] 9.808268e-05 1.865897e-04 3.791973e-05
 [612,] 1.285065e-04 5.006106e-04 1.698820e-04
 [613,] 1.254497e-04 5.182030e-04 1.673419e-04
 [614,] 1.667918e-04 1.713081e-04 4.540260e-05
 [615,] 2.563510e-04 2.077452e-04 1.862462e-04
 [616,] 1.347175e-04 4.845296e-04 1.792607e-04
 [617,] 1.375904e-04 5.861241e-04 2.170890e-04
 [618,] 1.267959e-04 4.990117e-04 1.661404e-04
 [619,] 9.898494e-05 1.909155e-04 3.969433e-05
 [620,] 1.243877e-04 5.077448e-04 1.628223e-04
 [621,] 8.195016e-05 1.173459e-04 2.375678e-05
 [622,] 9.186350e-05 1.311420e-04 3.676926e-05
 [623,] 9.917401e-05 1.923703e-04 4.016640e-05
 [624,] 1.285065e-04 5.119723e-04 1.735168e-04
 [625,] 9.693164e-05 1.324314e-04 4.018473e-05
 [626,] 1.264572e-04 5.119723e-04 1.687226e-04
 [627,] 1.393824e-04 1.671710e-04 3.370942e-05
 [628,] 9.881911e-05 1.942921e-04 3.994358e-05
 [629,] 9.898494e-05 1.956395e-04 4.033840e-05
 [630,] 1.390538e-04 1.674151e-04 3.372035e-05
 [631,] 9.881911e-05 1.963200e-04 4.019840e-05
 [632,] 1.254127e-04 5.031461e-04 1.640359e-04
 [633,] 1.274239e-04 5.031461e-04 1.686647e-04
 [634,] 9.695934e-05 1.198031e-04 3.669026e-05
 [635,] 9.898494e-05 1.949850e-04 4.005442e-05
 [636,] 1.517451e-04 1.580096e-04 5.403051e-05
 [637,] 1.397517e-04 1.597002e-04 3.374501e-05
 [638,] 9.818343e-05 1.982136e-04 3.930794e-05
 [639,] 1.286010e-04 3.721981e-04 1.349443e-04
 [640,] 1.341207e-04 3.543539e-04 1.388836e-04
 [641,] 1.401254e-04 1.592995e-04 3.374820e-05
 [642,] 9.898494e-05 1.982136e-04 4.045817e-05
 [643,] 9.881911e-05 1.975462e-04 4.014951e-05
 [644,] 9.147814e-05 1.117510e-04 3.184563e-05
 [645,] 9.552452e-05 1.121700e-04 3.390007e-05
 [646,] 1.412728e-04 1.591007e-04 3.375937e-05
 [647,] 1.264521e-04 3.543539e-04 1.265068e-04
 [648,] 9.835597e-05 1.949850e-04 3.918435e-05
 [649,] 9.695934e-05 1.134973e-04 3.491432e-05
 [650,] 9.623347e-05 1.148683e-04 3.500405e-05
 [651,] 1.275165e-04 3.572988e-04 1.291073e-04
 [652,] 1.275165e-04 3.572988e-04 1.291073e-04
 [653,] 9.763416e-05 1.162841e-04 3.605121e-05
 [654,] 1.286010e-04 3.572988e-04 1.308777e-04
 [655,] 1.341207e-04 3.488225e-04 1.370560e-04
 [656,] 1.417735e-04 1.723239e-04 5.529813e-05
 [657,] 1.373566e-04 3.748171e-04 1.510847e-04
 [658,] 1.730214e-04 1.736337e-04 4.483807e-05
 [659,] 1.705802e-04 1.734447e-04 4.526524e-05
 [660,] 2.035657e-04 2.161147e-04 1.014913e-04
 [661,] 9.850466e-05 1.875134e-04 3.844766e-05
 [662,] 9.695934e-05 1.153200e-04 3.546089e-05
 [663,] 1.413191e-04 1.725336e-04 5.512878e-05
 [664,] 1.153376e-04 3.559136e-04 1.076827e-04
 [665,] 1.225893e-04 3.600047e-04 1.217680e-04
 [666,] 1.413191e-04 1.725336e-04 5.512878e-05
 [667,] 1.000271e-04 1.831986e-04 3.969954e-05
 [668,] 1.405034e-04 1.532789e-04 3.387257e-05
 [669,] 1.730214e-04 1.740351e-04 4.488380e-05
 [670,] 1.412728e-04 1.531131e-04 3.389991e-05
 [671,] 1.618953e-04 1.475759e-04 3.868725e-05
 [672,] 1.255016e-04 3.447557e-04 1.221881e-04
 [673,] 1.422331e-04 1.733389e-04 5.591617e-05
 [674,] 9.421427e-05 1.167877e-04 3.462899e-05
 [675,] 8.924903e-05 1.182620e-04 3.238914e-05
 [676,] 9.935199e-05 1.772816e-04 3.814609e-05
 [677,] 9.361512e-05 1.112355e-04 3.280960e-05
 [678,] 9.622029e-05 1.158224e-04 3.527736e-05
 [679,] 9.622029e-05 1.158224e-04 3.527736e-05
 [680,] 9.687931e-05 1.158224e-04 3.557430e-05
 [681,] 1.282026e-04 3.254542e-04 1.205283e-04
 [682,] 1.282661e-04 3.280157e-04 1.214136e-04
 [683,] 9.935199e-05 1.818098e-04 3.875850e-05
 [684,] 9.552452e-05 1.153200e-04 3.481762e-05
 [685,] 1.254329e-04 3.254145e-04 1.164157e-04
 [686,] 9.489446e-05 1.153200e-04 3.453240e-05
 [687,] 1.728193e-04 1.742477e-04 4.494702e-05
 [688,] 1.255016e-04 3.182198e-04 1.143811e-04
 [689,] 9.623347e-05 1.153200e-04 3.513651e-05
 [690,] 9.552452e-05 1.153200e-04 3.481762e-05
 [691,] 9.552452e-05 1.153200e-04 3.481762e-05
 [692,] 9.552452e-05 1.153200e-04 3.481762e-05
 [693,] 9.552452e-05 1.153200e-04 3.481762e-05
 [694,] 1.384343e-04 1.472321e-04 3.411539e-05
 [695,] 9.695934e-05 1.153200e-04 3.546089e-05
 [696,] 9.623347e-05 1.153200e-04 3.513651e-05
 [697,] 9.623347e-05 1.148683e-04 3.500405e-05
 [698,] 9.917401e-05 1.813093e-04 3.848647e-05
 [699,] 1.387845e-04 1.472177e-04 3.417637e-05
 [700,] 1.579968e-04 1.431823e-04 3.880334e-05
 [701,] 1.286010e-04 3.134450e-04 1.173593e-04
 [702,] 1.307288e-04 3.134450e-04 1.203707e-04
 [703,] 1.253839e-04 3.280758e-04 1.171280e-04
 [704,] 1.307288e-04 3.134450e-04 1.203707e-04
 [705,] 9.763416e-05 1.144212e-04 3.548782e-05
 [706,] 1.279111e-04 3.065768e-04 1.142350e-04
 [707,] 1.296048e-04 3.112062e-04 1.180645e-04
 [708,] 1.424401e-04 1.829728e-04 5.944650e-05
 [709,] 9.988177e-05 1.127738e-04 3.584197e-05
 [710,] 1.307288e-04 3.087692e-04 1.188464e-04
 [711,] 9.763416e-05 1.123135e-04 3.475678e-05
 [712,] 9.763416e-05 1.123135e-04 3.475678e-05
 [713,] 1.424401e-04 1.832027e-04 5.952579e-05
 [714,] 1.286010e-04 3.049479e-04 1.146734e-04
 [715,] 8.609077e-05 1.463526e-04 3.571642e-05
 [716,] 1.201204e-04 1.954912e-04 5.142787e-05
 [717,] 8.272498e-05 1.468739e-04 3.234668e-05
 [718,] 1.474682e-04 2.316894e-04 6.953184e-05
 [719,] 1.205508e-04 1.948123e-04 5.158520e-05
 [720,] 1.777108e-04 1.786246e-04 4.431976e-05
 [721,] 1.168576e-04 2.463798e-04 8.174054e-05
 [722,] 1.424401e-04 1.840644e-04 5.986154e-05
 [723,] 1.200650e-04 2.447930e-04 8.486002e-05
 [724,] 1.200650e-04 2.447930e-04 8.486002e-05
 [725,] 9.080535e-05 1.013530e-04 2.871706e-05
 [726,] 1.153049e-04 2.456394e-04 7.948648e-05
 [727,] 1.131501e-04 2.430651e-04 7.636644e-05
 [728,] 1.433799e-04 1.859385e-04 6.109231e-05
 [729,] 1.209432e-04 2.447930e-04 8.582766e-05
 [730,] 1.602456e-04 1.412904e-04 3.890586e-05
 [731,] 8.357288e-05 1.262776e-04 2.986962e-05
 [732,] 1.433799e-04 1.859385e-04 6.109231e-05
 [733,] 1.433799e-04 1.864166e-04 6.129785e-05
 [734,] 1.209432e-04 2.447930e-04 8.582766e-05
 [735,] 8.596847e-05 1.362925e-04 3.267557e-05
 [736,] 1.419782e-04 1.856572e-04 6.015487e-05
 [737,] 1.414763e-04 1.866899e-04 6.018244e-05
 [738,] 8.902646e-05 1.242220e-04 3.285879e-05
 [739,] 1.737778e-04 1.784882e-04 4.491189e-05
 [740,] 1.733302e-04 1.778447e-04 4.492383e-05
 [741,] 1.342396e-04 1.227718e-04 6.789633e-05
 [742,] 1.250688e-04 1.650702e-04 6.325619e-05
 [743,] 1.536833e-03 1.002625e-04 5.954998e-04
 [744,] 1.172996e-04 1.566857e-04 5.535859e-05
 [745,] 1.896213e-03 9.938949e-05 7.281840e-04
 [746,] 1.776771e-03 9.845287e-05 6.718217e-04
 [747,] 2.084626e-04 1.018588e-04 8.291217e-05
 [748,] 1.798090e-03 1.027866e-04 7.665788e-04
 [749,] 2.084626e-04 1.026388e-04 8.391165e-05
 [750,] 1.722029e-04 1.255060e-04 4.501934e-05
 [751,] 1.594160e-04 2.086383e-04 7.952980e-05
 [752,] 2.689200e-03 9.908386e-05 1.020892e-03
 [753,] 1.692107e-04 1.255882e-04 4.472242e-05
 [754,] 1.498324e-04 2.132409e-04 6.517438e-05
 [755,] 2.105709e-02 1.013141e-04 8.278265e-03
 [756,] 1.728823e-04 1.903208e-04 4.648016e-05
 [757,] 1.725658e-04 1.895221e-04 4.646480e-05
 [758,] 1.727796e-04 1.892488e-04 4.637845e-05
 [759,] 1.714433e-04 1.259516e-04 4.559365e-05
 [760,] 1.722029e-04 1.260979e-04 4.591446e-05
 [761,] 1.723545e-04 1.887525e-04 4.643660e-05
 [762,] 1.525641e-04 1.050451e-04 6.332157e-05
 [763,] 1.722448e-04 1.887525e-04 4.646475e-05
 [764,] 1.359322e-03 1.021816e-04 5.419220e-04
 [765,] 1.148229e-03 1.022558e-04 4.588787e-04
 [766,] 1.145378e-03 1.036175e-04 4.952556e-04
 [767,] 3.837567e-04 1.348982e-04 1.121614e-04
 [768,] 6.566195e-02 1.073881e-04 3.004624e-02
 [769,] 1.799687e-04 1.263942e-04 4.824477e-05
 [770,] 1.755381e-02 1.092465e-04 7.774435e-03
 [771,] 1.720371e-04 1.833247e-04 4.585307e-05
 [772,] 1.610724e-02 1.060214e-04 6.835922e-03
 [773,] 1.340804e-04 2.235012e-04 9.241550e-05
 [774,] 1.723545e-04 1.850160e-04 4.599053e-05
 [775,] 3.365945e-03 1.186197e-04 1.643636e-03
 [776,] 1.723545e-04 1.840593e-04 4.587743e-05
 [777,] 1.755381e-02 1.103680e-04 7.870012e-03
 [778,] 1.816851e-04 2.037101e-04 9.291989e-05
 [779,] 1.842338e-04 1.253260e-04 4.812952e-05
 [780,] 1.722448e-04 1.808678e-04 4.554081e-05
 [781,] 1.447250e-04 1.938104e-04 8.960313e-05
 [782,] 1.325655e-02 1.100104e-04 5.918167e-03
 [783,] 1.754125e-04 1.990458e-04 8.603524e-05
 [784,] 1.761205e-04 1.999304e-04 8.697024e-05
 [785,] 2.583112e-04 1.698171e-04 1.583447e-04
 [786,] 1.740169e-04 1.975524e-04 8.433911e-05
 [787,] 1.395687e-04 2.554592e-04 1.087922e-04
 [788,] 3.005947e-02 1.118834e-04 1.367273e-02
 [789,] 1.482678e-04 1.839482e-04 8.769601e-05
 [790,] 8.850861e-02 1.141969e-04 4.338416e-02
 [791,] 1.736596e-04 1.762993e-04 4.479274e-05
 [792,] 1.800210e-04 1.737068e-04 4.397180e-05
 [793,] 1.488363e-04 2.003050e-04 9.559707e-05
 [794,] 1.488363e-04 2.003050e-04 9.559707e-05
 [795,] 2.503606e-02 1.159525e-04 1.184314e-02
 [796,] 1.743100e-04 1.707421e-04 4.423546e-05
 [797,] 1.440127e-04 1.948212e-04 8.930881e-05
 [798,] 1.734315e-04 1.701585e-04 4.431688e-05
 [799,] 1.525858e-04 1.885276e-04 9.286537e-05
 [800,] 3.443502e-02 1.216356e-04 1.789267e-02
 [801,] 1.730407e-04 1.670826e-04 4.414657e-05
 [802,] 1.469779e-04 1.743495e-04 8.167878e-05
 [803,] 1.781840e-04 1.654872e-04 4.372867e-05
 [804,] 1.855718e-02 1.151376e-04 8.709886e-03
 [805,] 2.229202e-04 1.641925e-04 1.332518e-04
 [806,] 1.734280e-04 1.641300e-04 4.409785e-05
 [807,] 1.730297e-04 1.636858e-04 4.412490e-05
 [808,] 2.427490e-02 1.143762e-04 1.130816e-02
 [809,] 1.736306e-04 1.634028e-04 4.403153e-05
 [810,] 1.442345e-04 1.737489e-04 7.977858e-05
 [811,] 1.046137e-04 2.137669e-04 7.205305e-05
 [812,] 1.434585e-02 1.176789e-04 6.914914e-03
 [813,] 1.721220e-04 1.624188e-04 4.418575e-05
 [814,] 2.386280e-04 1.654002e-04 1.431992e-04
 [815,] 1.730671e-04 1.613606e-04 4.400427e-05
 [816,] 1.734100e-04 1.608347e-04 4.397090e-05
 [817,] 1.515090e-04 1.325790e-04 4.527640e-05
 [818,] 1.680219e-02 1.088406e-04 7.354114e-03
 [819,] 3.051733e-04 1.394868e-04 1.606692e-04
 [820,] 1.181037e-02 1.095738e-04 5.188228e-03
 [821,] 1.286534e-02 1.102236e-04 5.695215e-03
 [822,] 1.428282e-02 1.080431e-04 6.125480e-03
 [823,] 2.873040e-04 1.569954e-04 1.619388e-04
 [824,] 8.243000e-02 1.031537e-04 3.277005e-02
 [825,] 9.093247e-02 1.029023e-04 3.599943e-02
 [826,] 1.424489e-04 1.371826e-04 4.428361e-05
 [827,] 5.822830e-02 1.029713e-04 2.312134e-02
 [828,] 1.594573e-04 1.490274e-04 4.159119e-05
 [829,] 2.046088e-04 1.416849e-04 9.158146e-05
 [830,] 1.340650e-04 1.794234e-04 4.121650e-05
 [831,] 7.161253e-03 1.678581e-04 1.005237e-03
 [832,] 2.295383e-04 8.493170e-05 3.662860e-05
 [833,] 3.792884e-04 1.025439e-04 9.077552e-05
 [834,] 1.657049e-04 1.238159e-04 3.820158e-05
 [835,] 1.299964e-04 2.090264e-04 4.844510e-05
 [836,] 1.299964e-04 2.082944e-04 4.831705e-05
 [837,] 2.121052e-04 8.495962e-05 3.541901e-05
 [838,] 1.299964e-04 2.069400e-04 4.807553e-05
 [839,] 2.246031e-04 8.491891e-05 3.880122e-05
 [840,] 2.186137e-04 8.493972e-05 3.838831e-05
 [841,] 1.316931e-04 1.604949e-04 4.567832e-05
 [842,] 2.154485e-04 9.053708e-05 4.742224e-05
 [843,] 4.240673e-04 1.158805e-04 1.291937e-04
 [844,] 1.281156e-04 2.061265e-04 4.618496e-05
 [845,] 2.092363e-04 9.472141e-05 5.207885e-05
 [846,] 1.715093e-04 1.235580e-04 3.967910e-05
 [847,] 2.403345e-04 8.795348e-05 4.939371e-05
 [848,] 6.258904e-04 1.218462e-04 1.940605e-04
 [849,] 4.311856e-04 1.010719e-04 1.025139e-04
 [850,] 4.516318e-04 1.294415e-04 1.675699e-04
 [851,] 1.277085e-04 1.262314e-04 3.474851e-05
 [852,] 7.073605e-04 1.058421e-04 1.544870e-04
 [853,] 3.082674e-04 1.277328e-04 1.216536e-04
 [854,] 1.392717e-04 1.576667e-04 4.994849e-05
 [855,] 2.270659e-04 1.558952e-04 1.139108e-04
 [856,] 1.008309e-04 1.206837e-04 3.798380e-05
 [857,] 2.051494e-04 1.500046e-04 6.878348e-05
 [858,] 1.622011e-04 1.534616e-04 5.381424e-05
 [859,] 2.097554e-04 1.488380e-04 6.864760e-05
 [860,] 1.281608e-04 1.836050e-04 4.330317e-05
 [861,] 1.571552e-04 1.648785e-04 5.768323e-05
 [862,] 9.972228e-05 1.364798e-04 4.154448e-05
 [863,] 3.094385e-04 3.146748e-04 3.629064e-04
 [864,] 2.958532e-04 4.464084e-04 4.945041e-04
 [865,] 1.247944e-04 1.431609e-04 3.632664e-05
 [866,] 1.277885e-04 1.351730e-04 3.733723e-05
 [867,] 8.884446e-05 5.630198e-04 8.996952e-05
 [868,] 1.220270e-04 1.348106e-04 3.630892e-05
 [869,] 1.176848e-04 4.864939e-04 1.442913e-04
 [870,] 1.304388e-04 1.397091e-04 4.099112e-05
 [871,] 1.103439e-04 7.219496e-04 1.705450e-04
 [872,] 1.766049e-04 6.005687e-04 3.311825e-04
 [873,] 1.584448e-04 1.529923e-04 4.875375e-05
 [874,] 3.567486e-04 1.396293e-04 5.712864e-05
 [875,] 2.640161e-04 1.699450e-04 1.101512e-04
 [876,] 1.156388e-04 1.684722e-04 5.985147e-05
 [877,] 3.616346e-04 1.964263e-04 2.393789e-04
 [878,] 9.658739e-05 2.762904e-04 6.678881e-05
 [879,] 1.410774e-04 1.530838e-04 4.089942e-05
 [880,] 9.726305e-05 2.670293e-04 6.605809e-05
 [881,] 4.261990e-04 1.940867e-04 2.749648e-04
 [882,] 1.374677e-04 1.535787e-04 3.351649e-05
 [883,] 9.593781e-05 2.434902e-04 6.051534e-05
 [884,] 1.293597e-04 1.465778e-04 3.681941e-05
 [885,] 1.292789e-04 1.466617e-04 3.680832e-05
 [886,] 9.816813e-05 2.368458e-04 6.147739e-05
 [887,] 1.934730e-04 1.885488e-04 6.590369e-05
 [888,] 2.220112e-04 1.180799e-04 7.112745e-05
 [889,] 2.099238e-04 2.821166e-04 1.983028e-04
 [890,] 1.639102e-04 2.103324e-04 1.039744e-04
 [891,] 9.785614e-05 1.753182e-04 3.513284e-05
 [892,] 1.678780e-04 2.752676e-04 1.410128e-04
 [893,] 1.020624e-04 2.386251e-04 4.827719e-05
 [894,] 1.678780e-04 4.040339e-04 2.063544e-04
 [895,] 1.012488e-04 2.254176e-04 4.488844e-05
 [896,] 1.946914e-04 1.663016e-04 5.494255e-05
 [897,] 9.766329e-05 9.930255e-05 2.874054e-05
 [898,] 1.716634e-04 4.140098e-04 2.171853e-04
 [899,] 3.037238e-04 1.805823e-04 1.084757e-04
 [900,] 1.747281e-04 6.164638e-04 3.273489e-04
 [901,] 1.572889e-04 3.894261e-04 1.119798e-04
 [902,] 2.792412e-04 2.187067e-04 1.574084e-04
 [903,] 2.841028e-04 2.185135e-04 1.609635e-04
 [904,] 8.417049e-04 9.996366e-04 4.051492e-03
 [905,] 2.419277e-04 2.065094e-04 1.771605e-04
 [906,] 7.760189e-04 1.379405e-03 5.239867e-03
 [907,] 2.775198e-04 2.176421e-04 1.543446e-04
 [908,] 8.909548e-04 1.489680e-03 6.703745e-03
 [909,] 8.755194e-04 1.474189e-03 6.493226e-03
 [910,] 2.775198e-04 2.176109e-04 1.542944e-04
 [911,] 2.740392e-04 2.645988e-04 2.682439e-04
 [912,] 8.748045e-04 1.457804e-03 6.409418e-03
 [913,] 1.350990e-04 3.342860e-04 9.837949e-05
 [914,] 1.345116e-04 3.353577e-04 9.790190e-05
 [915,] 1.377987e-04 3.563463e-04 1.071158e-04
 [916,] 2.226110e-04 2.562179e-04 2.053435e-04
 [917,] 2.259334e-04 2.689611e-04 2.201364e-04
 [918,] 1.365604e-04 3.239251e-04 9.814416e-05
 [919,] 2.290178e-04 2.711454e-04 2.255237e-04
 [920,] 2.226110e-04 2.689611e-04 2.163565e-04
 [921,] 2.433677e-04 2.534473e-04 2.252736e-04
 [922,] 2.793793e-04 2.610380e-04 2.714463e-04
 [923,] 2.196533e-04 2.711454e-04 2.147615e-04
 [924,] 2.996566e-04 2.193115e-04 1.747044e-04
 [925,] 2.928801e-04 1.033297e-03 1.145411e-03
 [926,] 2.928801e-04 1.033297e-03 1.145411e-03
 [927,] 1.341237e-04 3.305618e-04 9.657073e-05
 [928,] 2.499441e-04 2.619021e-04 2.404510e-04
 [929,] 2.650730e-04 2.579733e-04 2.531877e-04
 [930,] 2.571658e-04 2.585342e-04 2.453268e-04
 [931,] 1.231973e-03 1.746767e-03 1.159509e-02
 [932,] 1.487273e-04 2.831408e-04 1.217813e-04
 [933,] 2.918678e-04 2.281633e-04 2.452791e-04
 [934,] 2.953829e-04 2.441743e-04 2.687170e-04
 [935,] 2.535182e-04 2.441743e-04 2.273528e-04
 [936,] 1.576649e-04 1.885141e-04 5.148814e-05
 [937,] 1.230679e-03 1.998039e-03 1.340689e-02
 [938,] 1.551417e-04 4.177945e-04 1.134284e-04
 [939,] 1.336806e-04 3.344716e-04 9.784815e-05
 [940,] 1.331663e-04 3.816665e-04 1.070383e-04
 [941,] 1.708520e-03 1.402924e-03 1.303429e-02
 [942,] 1.362252e-04 3.816665e-04 1.119145e-04
 [943,] 1.774864e-03 1.414730e-03 1.371870e-02
 [944,] 2.710021e-04 2.974810e-04 3.023226e-04
 [945,] 1.316029e-04 3.937177e-04 1.068391e-04
 [946,] 1.316029e-04 3.899125e-04 1.060779e-04
 [947,] 1.646304e-03 1.529893e-03 1.382748e-02
 [948,] 2.982730e-04 2.259405e-04 2.481973e-04
 [949,] 2.889431e-04 2.469111e-04 2.648844e-04
 [950,] 2.874895e-04 2.033904e-04 2.112252e-04
 [951,] 2.892531e-04 1.930729e-04 1.997647e-04
 [952,] 1.352257e-04 4.239401e-04 1.181301e-04
 [953,] 1.646304e-03 1.224036e-03 1.064289e-02
 [954,] 1.352257e-04 4.469357e-04 1.227990e-04
 [955,] 2.804294e-04 1.930729e-04 1.935093e-04
 [956,] 1.377710e-04 4.469357e-04 1.275056e-04
 [957,] 1.398408e-04 4.455114e-04 1.310102e-04
 [958,] 2.335559e-04 1.885741e-04 1.547913e-04
 [959,] 1.384293e-04 4.485261e-04 1.290606e-04
 [960,] 1.620653e-04 1.007321e-04 3.120508e-05
 [961,] 1.358491e-04 4.440937e-04 1.233744e-04
 [962,] 1.405271e-04 4.499643e-04 1.332615e-04
 [963,] 1.547723e-04 4.233619e-04 1.123552e-04
 [964,] 1.412226e-04 4.523760e-04 1.352499e-04
 [965,] 2.915037e-04 1.559734e-03 1.702659e-03
 [966,] 1.379878e-04 4.741878e-04 1.337757e-04
 [967,] 1.419275e-04 4.726298e-04 1.411379e-04
 [968,] 1.440996e-04 4.741878e-04 1.457317e-04
 [969,] 2.285687e-04 2.009396e-04 1.633433e-04
 [970,] 1.391636e-04 4.726298e-04 1.357481e-04
 [971,] 1.286372e-03 1.464371e-03 9.986516e-03
 [972,] 1.384293e-04 4.790821e-04 1.356625e-04
 [973,] 1.377710e-04 4.352649e-04 1.250262e-04
 [974,] 1.565299e-04 4.325299e-04 1.578218e-04
 [975,] 1.286372e-03 1.494086e-03 1.021575e-02
 [976,] 2.254899e-04 2.204469e-04 1.782650e-04
 [977,] 2.042586e-04 3.160498e-04 2.297992e-04
 [978,] 1.398408e-04 4.255057e-04 1.265648e-04
 [979,] 1.398408e-04 4.255057e-04 1.265648e-04
 [980,] 1.398408e-04 4.255057e-04 1.265648e-04
 [981,] 1.440996e-04 4.283250e-04 1.347050e-04
 [982,] 1.264522e-03 1.639933e-03 1.112648e-02
 [983,] 1.440996e-04 4.296701e-04 1.350298e-04
 [984,] 1.219007e-03 1.639933e-03 1.067462e-02
 [985,] 1.405271e-04 4.268378e-04 1.280705e-04
 [986,] 1.264522e-03 1.678707e-03 1.142079e-02
 [987,] 1.464368e-04 4.255057e-04 1.381096e-04
 [988,] 1.383166e-03 1.161407e-03 8.332116e-03
 [989,] 1.448431e-04 4.268378e-04 1.356499e-04
 [990,] 1.333731e-03 1.824082e-03 1.330831e-02
 [991,] 1.419275e-04 4.241798e-04 1.299122e-04
 [992,] 1.412226e-04 4.268378e-04 1.292932e-04
 [993,] 1.419275e-04 4.227135e-04 1.295697e-04
 [994,] 2.254899e-04 2.489259e-04 2.030014e-04
 [995,] 1.847420e-03 1.757668e-03 1.837102e-02
 [996,] 2.285687e-04 2.471555e-04 2.046255e-04
 [997,] 1.426419e-04 4.262096e-04 1.314917e-04
 [998,] 1.383166e-03 1.955743e-03 1.500327e-02
 [999,] 1.419275e-04 4.796525e-04 1.425344e-04
[1000,] 2.352390e-04 2.400867e-04 2.049640e-04
[1001,] 1.456724e-04 4.846039e-04 1.511015e-04
[1002,] 1.460152e-03 2.101325e-03 1.728226e-02
[1003,] 2.963375e-04 3.538995e-04 3.785148e-04
[1004,] 1.999881e-04 1.553835e-04 1.055695e-04
[1005,] 1.920343e-04 1.468794e-04 9.497562e-05
[1006,] 1.062481e-03 3.116989e-04 1.311384e-03
[1007,] 1.475729e-04 9.608085e-05 3.221218e-05
[1008,] 1.451455e-04 9.572324e-05 3.132854e-05
[1009,] 1.175264e-04 2.373994e-04 4.454323e-05
[1010,] 1.824726e-04 1.481513e-04 9.106230e-05
[1011,] 1.043161e-03 3.055023e-04 1.251684e-03
[1012,] 1.920343e-04 1.524712e-04 9.933007e-05
[1013,] 1.847341e-04 1.516639e-04 9.482114e-05
[1014,] 1.800358e-04 1.499945e-04 9.111761e-05
[1015,] 1.862624e-04 1.545903e-04 9.766676e-05
[1016,] 1.416514e-04 9.539521e-05 3.084912e-05
[1017,] 1.080418e-03 3.022555e-04 1.278703e-03
[1018,] 1.689851e-04 1.054049e-04 3.265998e-05
[1019,] 9.102508e-04 3.144137e-04 1.127677e-03
[1020,] 1.847341e-04 1.474405e-04 9.188619e-05
[1021,] 1.540192e-04 9.521102e-05 3.267767e-05
[1022,] 1.847341e-04 1.450900e-04 9.013411e-05
[1023,] 1.607218e-04 9.474144e-05 3.321550e-05
[1024,] 1.778656e-04 1.450900e-04 8.669471e-05
[1025,] 1.179750e-03 2.882214e-04 1.307713e-03
[1026,] 1.824726e-04 1.449169e-04 8.905906e-05
[1027,] 1.080418e-03 2.971837e-04 1.248278e-03
[1028,] 1.800358e-04 1.456741e-04 8.838644e-05
[1029,] 1.119281e-03 3.001983e-04 1.312427e-03
[1030,] 1.076247e-03 3.120573e-04 1.330624e-03
[1031,] 1.898405e-04 1.484776e-04 9.547854e-05
[1032,] 1.842381e-04 9.601363e-05 3.862368e-05
[1033,] 1.218091e-03 3.239765e-04 1.591820e-03
[1034,] 1.826702e-04 1.485157e-04 9.180035e-05
[1035,] 1.826702e-04 1.477302e-04 9.122540e-05
[1036,] 1.826702e-04 1.469525e-04 9.065518e-05
[1037,] 1.826702e-04 1.469525e-04 9.065518e-05
[1038,] 1.607218e-04 9.510328e-05 3.426782e-05
[1039,] 1.826702e-04 1.461826e-04 9.008965e-05
[1040,] 1.898405e-04 1.469525e-04 9.430097e-05
[1041,] 1.802292e-04 1.453446e-04 8.824597e-05
[1042,] 1.282875e-04 1.892689e-04 7.096362e-05
[1043,] 1.617177e-04 9.525049e-05 3.459975e-05
[1044,] 1.865839e-04 1.471051e-04 9.257851e-05
[1045,] 1.612426e-04 9.510328e-05 3.433621e-05
[1046,] 1.602522e-04 9.517534e-05 3.430415e-05
[1047,] 3.511883e-04 1.723518e-04 9.667304e-05
[1048,] 1.094463e-03 3.273885e-04 1.444854e-03
[1049,] 1.563263e-04 9.565341e-05 3.436488e-05
[1050,] 1.622463e-04 9.565341e-05 3.518831e-05
[1051,] 1.864651e-04 1.360620e-04 8.376675e-05
[1052,] 1.133933e-03 3.224973e-04 1.469322e-03
[1053,] 1.114929e-03 3.175582e-04 1.413933e-03
[1054,] 1.114929e-03 3.207870e-04 1.433368e-03
[1055,] 1.729673e-04 1.374551e-04 7.867368e-05
[1056,] 1.094018e-03 3.175582e-04 1.386339e-03
[1057,] 1.817821e-04 1.379122e-04 8.305603e-05
[1058,] 1.794040e-04 1.379122e-04 8.196456e-05
[1059,] 1.817821e-04 1.379122e-04 8.305603e-05
[1060,] 1.347182e-04 9.571042e-05 3.060828e-05
[1061,] 1.725553e-04 1.379122e-04 7.880002e-05
[1062,] 1.747854e-04 1.379122e-04 7.983400e-05
[1063,] 1.725553e-04 1.365095e-04 7.782700e-05
[1064,] 1.725553e-04 1.379122e-04 7.880002e-05
[1065,] 1.509085e-04 9.618194e-05 2.976839e-05
[1066,] 1.780229e-04 1.392758e-04 8.231272e-05
[1067,] 1.794040e-04 1.399679e-04 8.346202e-05
[1068,] 1.864651e-04 1.414002e-04 8.786774e-05
[1069,] 1.794040e-04 1.399679e-04 8.346202e-05
[1070,] 1.817821e-04 1.407372e-04 8.514916e-05
[1071,] 1.447379e-04 1.394785e-04 6.640622e-05
[1072,] 1.316235e-04 9.517534e-05 2.991874e-05
[1073,] 1.457657e-04 1.388094e-04 6.655623e-05
[1074,] 1.287735e-04 9.532657e-05 2.961322e-05
[1075,] 3.891611e-04 2.878618e-04 4.002957e-04
[1076,] 1.441357e-04 1.354088e-04 6.393928e-05
[1077,] 1.457657e-04 1.340582e-04 6.397310e-05
[1078,] 1.441357e-04 1.340582e-04 6.321339e-05
[1079,] 1.457657e-04 1.332230e-04 6.351466e-05
[1080,] 3.947619e-04 2.838103e-04 4.001748e-04
[1081,] 1.441295e-04 1.325980e-04 6.242187e-05
[1082,] 1.457593e-04 1.325980e-04 6.316783e-05
[1083,] 1.472707e-04 1.325980e-04 6.385714e-05
[1084,] 1.452750e-04 1.304012e-04 6.137728e-05
[1085,] 1.521417e-04 1.332230e-04 6.643050e-05
[1086,] 1.539401e-04 1.301001e-04 6.537255e-05
[1087,] 1.539401e-04 1.319792e-04 6.650241e-05
[1088,] 1.078821e-04 1.187171e-04 2.944684e-05
[1089,] 1.517091e-04 9.757408e-05 3.570880e-05
[1090,] 1.581878e-04 1.284249e-04 6.600707e-05
[1091,] 8.275332e-04 3.132933e-04 1.014504e-03
[1092,] 1.556078e-04 1.336892e-04 6.813157e-05
[1093,] 5.814625e-04 3.217814e-04 7.179688e-04
[1094,] 3.893037e-04 1.714507e-04 1.249194e-04
[1095,] 1.631617e-04 1.315388e-04 6.987847e-05
[1096,] 1.358581e-04 9.984580e-05 3.417553e-05
[1097,] 5.101806e-04 3.423354e-04 6.687555e-04
[1098,] 6.006100e-04 3.690204e-04 8.787468e-04
[1099,] 1.316837e-04 1.001105e-04 3.360273e-05
[1100,] 1.385417e-04 9.947541e-05 3.453401e-05
[1101,] 1.316837e-04 1.004475e-04 3.367416e-05
[1102,] 1.631617e-04 1.294215e-04 6.864665e-05
[1103,] 1.399470e-04 9.910666e-05 3.470482e-05
[1104,] 1.612096e-04 1.281956e-04 6.702983e-05
[1105,] 1.316837e-04 9.961016e-05 3.332075e-05
[1106,] 1.631617e-04 1.325088e-04 7.066188e-05
[1107,] 1.305287e-04 9.852513e-05 3.246227e-05
[1108,] 6.786600e-04 3.326880e-04 8.857187e-04
[1109,] 5.735568e-04 3.474834e-04 7.765706e-04
[1110,] 5.735568e-04 3.417954e-04 7.612542e-04
[1111,] 5.566399e-04 3.417954e-04 7.363275e-04
[1112,] 3.175643e-04 2.425691e-04 2.826145e-04
[1113,] 2.713007e-04 2.293300e-04 2.233787e-04
[1114,] 2.538699e-04 2.640453e-04 2.419380e-04
[1115,] 3.996462e-04 1.762667e-04 1.450612e-04
[1116,] 2.502095e-04 2.444943e-04 2.192561e-04
[1117,] 2.579854e-04 2.444943e-04 2.269689e-04
[1118,] 1.112244e-04 9.527209e-05 2.675593e-05
[1119,] 2.145357e-04 1.399328e-04 7.142287e-05
[1120,] 2.587179e-04 1.905886e-04 1.714712e-04
[1121,] 1.306487e-04 1.664692e-04 7.258643e-05
[1122,] 2.231029e-04 1.838696e-04 1.408959e-04
[1123,] 1.144803e-04 1.396384e-04 5.212442e-05
[1124,] 1.252982e-04 9.585358e-05 2.839376e-05
[1125,] 1.248223e-04 9.566496e-05 2.786941e-05
[1126,] 1.202243e-04 1.509374e-04 5.980649e-05
[1127,] 2.351824e-04 1.654970e-04 1.315010e-04
[1128,] 1.273372e-04 9.565145e-05 2.808878e-05
[1129,] 1.220676e-04 9.564679e-05 2.742147e-05
[1130,] 1.328104e-04 9.579860e-05 2.800515e-05
[1131,] 1.084588e-04 1.497782e-04 5.218706e-05
[1132,] 1.309722e-04 9.565091e-05 2.827959e-05
[1133,] 1.368143e-04 9.576523e-05 2.848575e-05
[1134,] 1.126042e-04 1.488919e-04 5.444432e-05
[1135,] 1.266946e-04 1.323241e-04 5.560454e-05
[1136,] 1.266946e-04 1.267595e-04 5.307427e-05
[1137,] 1.293927e-04 1.325618e-04 5.702727e-05
[1138,] 1.292109e-04 9.695775e-05 2.670719e-05
[1139,] 1.369173e-04 1.323397e-04 6.068616e-05
[1140,] 1.315198e-04 1.303819e-04 5.715372e-05
[1141,] 9.578702e-05 1.576604e-04 3.005418e-05
[1142,] 9.583720e-05 1.575944e-04 3.009640e-05
[1143,] 1.301138e-04 1.297634e-04 5.619563e-05
[1144,] 1.314729e-04 1.275916e-04 5.577923e-05
[1145,] 1.222470e-04 1.348915e-04 4.092059e-05
[1146,] 1.315198e-04 1.329622e-04 5.839100e-05
[1147,] 1.345686e-04 1.290686e-04 5.792898e-05
[1148,] 1.315198e-04 1.316156e-04 5.774696e-05
[1149,] 1.233782e-04 1.329622e-04 5.438448e-05
[1150,] 3.161607e-04 1.452660e-04 1.469153e-04
[1151,] 1.874476e-04 1.167411e-04 6.990084e-05
[1152,] 1.214101e-04 1.431711e-04 5.744629e-05
[1153,] 1.167598e-04 1.446734e-04 5.539192e-05
[1154,] 1.246436e-04 1.489164e-04 6.163288e-05
[1155,] 1.246436e-04 1.481427e-04 6.131378e-05
[1156,] 1.283901e-04 9.256749e-05 2.664087e-05
[1157,] 2.701053e-04 1.578781e-04 1.408760e-04
[1158,] 1.233782e-04 1.457203e-04 5.958949e-05
[1159,] 1.287366e-04 1.457203e-04 6.262318e-05
[1160,] 2.701053e-04 1.589634e-04 1.421436e-04
[1161,] 2.705443e-04 1.578781e-04 1.411034e-04
[1162,] 2.477047e-04 1.628951e-04 1.344196e-04
[1163,] 2.408181e-04 1.680774e-04 1.357628e-04
[1164,] 2.670280e-04 1.773737e-04 1.618371e-04
[1165,] 2.065288e-04 3.036453e-04 1.950961e-04
[1166,] 2.308042e-04 1.857685e-04 1.465820e-04
[1167,] 1.550071e-04 9.434786e-05 2.981373e-05
[1168,] 2.150884e-04 1.847143e-04 1.349122e-04
[1169,] 2.158658e-04 2.902351e-04 1.975721e-04
[1170,] 1.552683e-04 9.429968e-05 2.977621e-05
[1171,] 2.095434e-04 1.739152e-04 1.224247e-04
[1172,] 9.569535e-05 1.621704e-04 3.102792e-05
[1173,] 2.334135e-04 2.855707e-04 2.145950e-04
[1174,] 1.874160e-04 2.875440e-04 1.621492e-04
[1175,] 1.264936e-04 1.116929e-04 3.019690e-05
[1176,] 1.949794e-04 2.746481e-04 1.638824e-04
[1177,] 1.076625e-04 1.188403e-04 2.776798e-05
[1178,] 2.803599e-04 1.734810e-04 1.694863e-04
[1179,] 1.078645e-04 1.179035e-04 2.778136e-05
[1180,] 1.078645e-04 1.186304e-04 2.777083e-05
[1181,] 2.359012e-04 3.898281e-04 2.978967e-04
[1182,] 1.067483e-04 1.182013e-04 2.776818e-05
[1183,] 2.315833e-04 2.716910e-04 2.014753e-04
[1184,] 2.046299e-04 2.507435e-04 1.585724e-04
[1185,] 9.452048e-05 1.490032e-04 2.915081e-05
[1186,] 1.061343e-04 1.199654e-04 2.782397e-05
[1187,] 2.068141e-04 2.466581e-04 1.579773e-04
[1188,] 1.054358e-04 1.189698e-04 2.781194e-05
[1189,] 9.481046e-05 1.174138e-04 2.715071e-05
[1190,] 1.050786e-04 1.194527e-04 2.787522e-05
[1191,] 2.108830e-04 2.571911e-04 1.690651e-04
[1192,] 1.055686e-04 1.200748e-04 2.784937e-05
[1193,] 2.088326e-04 2.589540e-04 1.681816e-04
[1194,] 1.642592e-04 1.246218e-04 6.324383e-05
[1195,] 1.048564e-04 1.181775e-04 2.783468e-05
[1196,] 1.062916e-04 1.200748e-04 2.779037e-05
[1197,] 2.262501e-04 4.177525e-04 2.971890e-04
[1198,] 1.053079e-04 1.195770e-04 2.785344e-05
[1199,] 1.710293e-04 9.519858e-05 3.359671e-05
[1200,] 1.046538e-04 1.183971e-04 2.787606e-05
[1201,] 1.939775e-04 2.094698e-04 1.224259e-04
[1202,] 8.101349e-05 1.201885e-04 2.357191e-05
[1203,] 8.103894e-05 1.187188e-04 2.343149e-05
[1204,] 8.106249e-05 1.188990e-04 2.341757e-05
[1205,] 2.391907e-04 2.283445e-04 1.732767e-04
[1206,] 8.091623e-05 1.162382e-04 2.344428e-05
[1207,] 8.101349e-05 1.178899e-04 2.340218e-05
[1208,] 8.091623e-05 1.160080e-04 2.342570e-05
[1209,] 8.091623e-05 1.160080e-04 2.342570e-05
[1210,] 8.088794e-05 1.157800e-04 2.352684e-05
[1211,] 2.419820e-04 2.221668e-04 1.702648e-04
[1212,] 2.419820e-04 2.212605e-04 1.694707e-04
[1213,] 2.419820e-04 2.212605e-04 1.694707e-04
[1214,] 8.088794e-05 1.135138e-04 2.332875e-05
[1215,] 1.204868e-04 1.479018e-04 3.820998e-05
[1216,] 8.106249e-05 1.153701e-04 2.316609e-05
[1217,] 8.089781e-05 1.139161e-04 2.330952e-05
[1218,] 1.614842e-04 1.630566e-04 5.114305e-05
[1219,] 9.128007e-05 1.279950e-04 2.672236e-05
[1220,] 1.361322e-04 1.947805e-04 8.206888e-05
[1221,] 1.375944e-04 1.938392e-04 8.282294e-05
[1222,] 2.381646e-04 4.490759e-04 3.652196e-04
[1223,] 9.162227e-05 1.299966e-04 2.670992e-05
[1224,] 9.314288e-05 1.288131e-04 2.680087e-05
[1225,] 3.373283e-04 2.138227e-04 2.359874e-04
[1226,] 9.168033e-05 1.286917e-04 2.666082e-05
[1227,] 9.130137e-05 1.282393e-04 2.672322e-05
[1228,] 1.632504e-04 1.859358e-04 9.800955e-05
[1229,] 9.151276e-05 1.282698e-04 2.666724e-05
[1230,] 9.141211e-05 1.284969e-04 2.669477e-05
[1231,] 9.145936e-05 1.290448e-04 2.670690e-05
[1232,] 9.157234e-05 1.284969e-04 2.666659e-05
[1233,] 4.548027e-04 1.909182e-04 2.774449e-04
[1234,] 9.145936e-05 1.284402e-04 2.668180e-05
[1235,] 1.172924e-04 1.303413e-04 3.411706e-05
[1236,] 1.162133e-04 1.294672e-04 3.334541e-05
[1237,] 4.412841e-04 1.890084e-04 2.616555e-04
[1238,] 1.080938e-04 1.209821e-04 2.870354e-05
[1239,] 1.044477e-04 1.135586e-04 2.776492e-05
[1240,] 1.108663e-04 1.899516e-04 3.417587e-05
[1241,] 2.364307e-04 9.818655e-05 6.144999e-05
[1242,] 1.243167e-04 2.024656e-04 7.410044e-05
[1243,] 9.878155e-05 1.067927e-04 2.632307e-05
[1244,] 1.659483e-04 9.017816e-05 3.949305e-05
[1245,] 1.450616e-04 1.547871e-04 4.351694e-05
[1246,] 9.778237e-05 1.068293e-04 2.616803e-05
[1247,] 9.754480e-05 1.069144e-04 2.612538e-05
[1248,] 1.866214e-04 8.798225e-05 3.915392e-05
[1249,] 1.093056e-04 2.026516e-04 3.589145e-05
[1250,] 4.412943e-04 1.504608e-04 1.930224e-04
[1251,] 1.083385e-04 2.195830e-04 3.760766e-05
[1252,] 4.121140e-04 1.461511e-04 1.721250e-04
[1253,] 3.641010e-04 1.458365e-04 1.533282e-04
[1254,] 2.720640e-04 8.915082e-05 5.312708e-05
[1255,] 1.085280e-04 2.232102e-04 3.733609e-05
[1256,] 4.628955e-04 1.439340e-04 1.864512e-04
[1257,] 1.082663e-04 2.279041e-04 3.851947e-05
[1258,] 1.082872e-04 2.226202e-04 3.803089e-05
[1259,] 1.009462e-04 1.067870e-04 2.704223e-05
[1260,] 1.087792e-04 2.257898e-04 3.898057e-05
[1261,] 1.708536e-04 1.452341e-04 6.261934e-05
[1262,] 9.923906e-05 1.061078e-04 2.632540e-05
[1263,] 1.685744e-04 9.252922e-05 4.305944e-05
[1264,] 9.813200e-05 1.067870e-04 2.631571e-05
[1265,] 1.015825e-04 1.061428e-04 2.684916e-05
[1266,] 1.087762e-04 2.272602e-04 3.921708e-05
[1267,] 4.917194e-04 1.521437e-04 2.166284e-04
[1268,] 5.082804e-04 1.516296e-04 2.228822e-04
[1269,] 1.089841e-04 2.269521e-04 3.800972e-05
[1270,] 1.089120e-04 2.268523e-04 3.822867e-05
[1271,] 1.727326e-04 8.820369e-05 3.814009e-05
[1272,] 1.088387e-04 2.303050e-04 4.023167e-05
[1273,] 9.861928e-05 1.059702e-04 2.622667e-05
[1274,] 9.986200e-05 1.061979e-04 2.662311e-05
[1275,] 8.440945e-05 1.281557e-04 2.739170e-05
[1276,] 1.857752e-04 1.081902e-04 6.107505e-05
[1277,] 4.326308e-04 1.397625e-04 1.678696e-04
[1278,] 1.013999e-04 1.059702e-04 2.685922e-05
[1279,] 1.014964e-04 1.055898e-04 2.662155e-05
[1280,] 1.297338e-04 1.330398e-04 3.493437e-05
[1281,] 1.005808e-04 1.054686e-04 2.653816e-05
[1282,] 1.392617e-04 2.213737e-04 3.748935e-05
[1283,] 1.285816e-04 1.330980e-04 3.543940e-05
[1284,] 3.596784e-04 8.681999e-05 5.837486e-05
[1285,] 9.888886e-05 1.059258e-04 2.636316e-05
[1286,] 2.882527e-04 8.644334e-05 4.869461e-05
[1287,] 5.035491e-04 1.392742e-04 1.896167e-04
[1288,] 3.348674e-04 8.728120e-05 5.775161e-05
[1289,] 1.319271e-04 9.578289e-05 2.773063e-05
[1290,] 8.810557e-05 1.233229e-04 2.417824e-05
[1291,] 1.311701e-04 1.329941e-04 3.571761e-05
[1292,] 9.961356e-05 1.020923e-04 2.537876e-05
[1293,] 4.132340e-04 1.383110e-04 1.579981e-04
[1294,] 1.392617e-04 2.070967e-04 3.712830e-05
[1295,] 3.052379e-04 1.418275e-04 1.078301e-04
[1296,] 1.235780e-04 1.188940e-04 3.412702e-05
[1297,] 1.444594e-04 1.537498e-04 4.271795e-05
[1298,] 2.385156e-04 8.676318e-05 4.441177e-05
[1299,] 1.009689e-04 1.061256e-04 2.705120e-05
[1300,] 9.865009e-05 1.060610e-04 2.641798e-05
[1301,] 1.281211e-04 1.379433e-04 3.483929e-05
[1302,] 4.293026e-04 1.130353e-04 1.082560e-04
[1303,] 3.300838e-04 1.728324e-04 1.302444e-04
[1304,] 1.530113e-04 1.604540e-04 4.793546e-05
[1305,] 4.277618e-04 1.115960e-04 9.828123e-05
[1306,] 1.023184e-04 1.071369e-04 2.779322e-05
[1307,] 1.775039e-04 8.989192e-05 4.030977e-05
[1308,] 4.172370e-04 1.212433e-04 1.244810e-04
[1309,] 4.781199e-04 1.246003e-04 1.467026e-04
[1310,] 9.887901e-05 1.086811e-04 2.721821e-05
[1311,] 4.134672e-04 1.239333e-04 1.285033e-04
[1312,] 4.188991e-04 1.242633e-04 1.306343e-04
[1313,] 1.782348e-04 2.292131e-04 7.692388e-05
[1314,] 1.004022e-04 1.086369e-04 2.772522e-05
[1315,] 4.571042e-04 1.313524e-04 1.545470e-04
[1316,] 1.642818e-04 1.081743e-04 2.573994e-05
[1317,] 9.674575e-05 1.252213e-04 2.865616e-05
[1318,] 9.674575e-05 1.254571e-04 2.868868e-05
[1319,] 3.098339e-04 1.236784e-04 7.293905e-05
[1320,] 1.295496e-04 1.852983e-04 3.719736e-05
[1321,] 3.506279e-04 1.240206e-04 7.246021e-05
[1322,] 1.279429e-04 1.848271e-04 3.742665e-05
[1323,] 1.785449e-04 1.035915e-04 2.564666e-05
[1324,] 3.295433e-04 1.252574e-04 7.763578e-05
[1325,] 3.498220e-04 1.243670e-04 8.136007e-05
[1326,] 9.702522e-05 1.262566e-04 2.913704e-05
[1327,] 1.320937e-04 1.819180e-04 3.714189e-05
[1328,] 9.702522e-05 1.100132e-04 2.670994e-05
[1329,] 1.301337e-04 1.801640e-04 3.695110e-05
[1330,] 1.830239e-04 1.030261e-04 2.604219e-05
[1331,] 9.711071e-05 1.100335e-04 2.676698e-05
[1332,] 1.351570e-04 1.752816e-04 3.692110e-05
[1333,] 1.838996e-04 1.065601e-04 2.536449e-05
[1334,] 1.361758e-04 2.061154e-04 3.724846e-05
[1335,] 9.702522e-05 1.297240e-04 2.963546e-05
[1336,] 9.720188e-05 1.277161e-04 2.953605e-05
[1337,] 2.360205e-04 1.233241e-04 5.570262e-05
[1338,] 2.897663e-04 1.239452e-04 6.819098e-05
[1339,] 1.001732e-04 1.271472e-04 2.851405e-05
[1340,] 9.641787e-05 1.285459e-04 2.829370e-05
[1341,] 9.668785e-05 1.119994e-04 2.674877e-05
[1342,] 9.663554e-05 1.119994e-04 2.669715e-05
[1343,] 8.850190e-05 1.243144e-04 2.409692e-05
[1344,] 3.091021e-04 1.245204e-04 7.046274e-05
[1345,] 1.001732e-04 1.114124e-04 2.671649e-05
[1346,] 1.270767e-04 1.797531e-04 3.715596e-05
[1347,] 2.033443e-04 1.207803e-04 2.477848e-05
[1348,] 1.284351e-04 1.797531e-04 3.696686e-05
[1349,] 1.007058e-04 1.263243e-04 2.979592e-05
[1350,] 1.007058e-04 1.263243e-04 2.979592e-05
[1351,] 3.430902e-04 1.248526e-04 7.753851e-05
[1352,] 2.394946e-04 1.227382e-04 5.396285e-05
[1353,] 1.007500e-04 1.260852e-04 2.779976e-05
[1354,] 2.228204e-04 1.241184e-04 2.521249e-05
[1355,] 8.834198e-05 1.495069e-04 2.570743e-05
[1356,] 2.100365e-04 1.250632e-04 2.459924e-05
[1357,] 9.687121e-05 1.257069e-04 2.886792e-05
[1358,] 1.884966e-04 1.069907e-04 2.553654e-05
[1359,] 1.008890e-04 1.094729e-04 2.653615e-05
[1360,] 1.829357e-04 1.331653e-04 2.279719e-05
[1361,] 1.732071e-04 1.255135e-04 2.294597e-05
[1362,] 2.345599e-04 1.226153e-04 5.154731e-05
[1363,] 1.613493e-04 2.157552e-04 7.327610e-05
[1364,] 9.740131e-05 1.246385e-04 2.923509e-05
[1365,] 9.750961e-05 1.246385e-04 2.932627e-05
[1366,] 1.871595e-04 1.198787e-04 2.416604e-05
[1367,] 9.678753e-05 1.253796e-04 2.871884e-05
[1368,] 3.638401e-04 1.247846e-04 7.170059e-05
[1369,] 1.504021e-04 1.542741e-04 4.217604e-05
[1370,] 1.975634e-04 1.171632e-04 2.511463e-05
[1371,] 1.358940e-04 1.763113e-04 3.691689e-05
[1372,] 1.350209e-04 9.781813e-05 2.884634e-05
[1373,] 1.699517e-04 1.306970e-04 4.560764e-05
[1374,] 1.524847e-04 1.019185e-04 2.453482e-05
[1375,] 2.184109e-04 1.214601e-04 4.936512e-05
[1376,] 2.093937e-04 1.216866e-04 4.564006e-05
[1377,] 2.093937e-04 1.218028e-04 4.738867e-05
[1378,] 2.066228e-04 1.219994e-04 4.748842e-05
[1379,] 2.631449e-04 1.248222e-04 6.639196e-05
[1380,] 9.649261e-05 1.297242e-04 2.706595e-05
[1381,] 1.222409e-04 1.108136e-04 4.073915e-05
[1382,] 1.032382e-04 1.005012e-04 2.826131e-05
[1383,] 1.387387e-04 1.252302e-04 3.916178e-05
[1384,] 1.019602e-04 9.206362e-05 2.546932e-05
[1385,] 2.025592e-04 8.467641e-05 3.735261e-05
[1386,] 1.528875e-04 1.491100e-04 4.276935e-05
[1387,] 1.823260e-04 8.486015e-05 3.567221e-05
[1388,] 1.497227e-04 1.821721e-04 3.945129e-05
[1389,] 1.455483e-04 1.810652e-04 3.913614e-05
[1390,] 1.449487e-04 1.285876e-04 4.227189e-05
[1391,] 1.828315e-04 8.667691e-05 3.915190e-05
[1392,] 1.525630e-04 9.138967e-05 3.880079e-05
[1393,] 1.049543e-04 9.243960e-05 2.623217e-05
[1394,] 1.096482e-04 8.664943e-05 2.653720e-05
[1395,] 1.454040e-04 1.799403e-04 3.921553e-05
[1396,] 1.709838e-04 8.489930e-05 3.168867e-05
[1397,] 1.209269e-04 8.784995e-05 2.960443e-05
[1398,] 1.859407e-04 8.498889e-05 3.261830e-05
[1399,] 1.006060e-04 1.338018e-04 2.690181e-05
[1400,] 1.024583e-04 1.354116e-04 2.700517e-05
[1401,] 9.811954e-05 1.335707e-04 2.691537e-05
[1402,] 1.403085e-04 1.151952e-04 3.255120e-05
[1403,] 1.176913e-04 1.309094e-04 3.037313e-05
[1404,] 1.158659e-04 1.009374e-04 3.300462e-05
[1405,] 1.091181e-04 1.347556e-04 2.797376e-05
[1406,] 1.516772e-04 1.666431e-04 4.349370e-05
[1407,] 1.104053e-04 1.005931e-04 3.073200e-05
[1408,] 1.421385e-04 1.791258e-04 5.556696e-05
[1409,] 2.385576e-04 9.149396e-05 5.022941e-05
[1410,] 3.200565e-04 8.675799e-05 5.523775e-05
[1411,] 1.252099e-04 1.064181e-04 3.994077e-05
[1412,] 3.810086e-04 8.661145e-05 5.041618e-05
[1413,] 1.301649e-04 1.415716e-04 3.104974e-05
[1414,] 1.958197e-04 8.928599e-05 3.132830e-05
[1415,] 1.487471e-04 9.234647e-05 2.735047e-05
[1416,] 1.510250e-04 1.347086e-04 3.707593e-05
[1417,] 1.159416e-04 1.018248e-04 3.264304e-05
[1418,] 1.222983e-04 9.886851e-05 2.994431e-05
[1419,] 1.364740e-04 9.779084e-05 3.164407e-05
[1420,] 9.093216e-05 8.732346e-05 2.256923e-05
[1421,] 9.913542e-05 8.846492e-05 2.463678e-05
[1422,] 1.378876e-04 1.213733e-04 3.478772e-05
[1423,] 1.332595e-04 1.017365e-04 3.095544e-05
[1424,] 1.793131e-04 1.375300e-04 4.300986e-05
[1425,] 1.347423e-04 1.020511e-04 3.141959e-05
[1426,] 1.378342e-04 1.218599e-04 3.528671e-05
[1427,] 1.163493e-04 1.806728e-04 3.532291e-05
[1428,] 1.144981e-04 9.602681e-05 2.662245e-05
[1429,] 1.705438e-04 1.383407e-04 4.031236e-05
[1430,] 1.632527e-04 1.054090e-04 3.398331e-05
[1431,] 1.721497e-04 1.071980e-04 3.340868e-05
[1432,] 1.251498e-04 1.227816e-04 2.932381e-05
[1433,] 1.265000e-04 9.621564e-05 2.319249e-05
[1434,] 2.854069e-04 1.379465e-04 6.359246e-05
[1435,] 2.722230e-04 1.841380e-04 3.299000e-05
[1436,] 1.236390e-04 2.362306e-04 2.151950e-05
[1437,] 1.220103e-04 2.472342e-04 2.131809e-05
[1438,] 8.193901e-05 1.081908e-04 2.063354e-05
[1439,] 3.152885e-04 1.321937e-04 4.798359e-05
[1440,] 1.240546e-04 2.873455e-04 2.124823e-05
[1441,] 1.777006e-04 1.934692e-04 8.444301e-05
[1442,] 7.986485e-05 1.294573e-04 2.197427e-05
[1443,] 1.711423e-04 2.857668e-04 2.102128e-05
[1444,] 7.945613e-05 1.189074e-04 2.153523e-05
[1445,] 9.067005e-05 8.702034e-05 2.259336e-05
[1446,] 7.733603e-05 1.873981e-04 2.799046e-05
[1447,] 1.387777e-04 2.628433e-04 2.090792e-05
[1448,] 3.363165e-04 1.306832e-04 4.893661e-05
[1449,] 1.546091e-04 3.812709e-04 2.109529e-05
[1450,] 1.695163e-04 4.810565e-04 2.040171e-04
[1451,] 1.417026e-04 3.588942e-04 2.118270e-05
[1452,] 3.600509e-04 1.289723e-04 5.160308e-05
[1453,] 7.849680e-05 1.873491e-04 2.510693e-05
[1454,] 7.769923e-05 1.967931e-04 2.630454e-05
[1455,] 3.533728e-04 1.309756e-04 4.884998e-05
[1456,] 2.652546e-04 1.319770e-04 4.187354e-05
[1457,] 1.136959e-04 3.504506e-04 2.179742e-05
[1458,] 1.096081e-04 4.568724e-04 2.296523e-05
[1459,] 1.314646e-04 3.962214e-04 2.136073e-05
[1460,] 1.489133e-04 3.392463e-04 2.080702e-05
[1461,] 2.859915e-04 1.314502e-04 4.301944e-05
[1462,] 9.079173e-05 8.541561e-05 2.277122e-05
[1463,] 1.460339e-04 1.718282e-04 4.481776e-05
[1464,] 9.489346e-05 8.602317e-05 2.399515e-05
[1465,] 1.755769e-04 3.839106e-04 1.741387e-04
[1466,] 1.750668e-04 3.763085e-04 1.699587e-04
[1467,] 1.630427e-04 6.438932e-04 2.483655e-04
[1468,] 7.999821e-05 1.191349e-04 2.103618e-05
[1469,] 7.944345e-05 1.191349e-04 2.116373e-05
[1470,] 1.392092e-04 3.453097e-04 2.112341e-05
[1471,] 1.751203e-04 3.157803e-04 2.066585e-05
[1472,] 3.822561e-04 1.295676e-04 5.077844e-05
[1473,] 3.733578e-04 1.307558e-04 4.918851e-05
[1474,] 1.175849e-04 3.550379e-04 2.189355e-05
[1475,] 2.029193e-04 1.085441e-04 6.162380e-05
[1476,] 2.750177e-04 1.731740e-04 3.242060e-05
[1477,] 1.060493e-04 3.765944e-04 2.292669e-05
[1478,] 1.090798e-04 3.882038e-04 2.244393e-05
[1479,] 4.344601e-04 3.513195e-04 5.221029e-04
[1480,] 7.655326e-05 1.968578e-04 2.866381e-05
[1481,] 1.166570e-04 3.523647e-04 2.165373e-05
[1482,] 7.655326e-05 1.931819e-04 2.841863e-05
[1483,] 2.790198e-04 1.328084e-04 4.184211e-05
[1484,] 9.059136e-05 2.913536e-04 3.909528e-05
[1485,] 1.954013e-04 2.332004e-04 1.084269e-04
[1486,] 1.116689e-04 3.903194e-04 2.225253e-05
[1487,] 1.687669e-04 4.729443e-04 1.963297e-04
[1488,] 1.628003e-04 2.982045e-04 2.061666e-05
[1489,] 1.361660e-04 3.332421e-04 2.091595e-05
[1490,] 1.510393e-04 3.682013e-04 2.085744e-05
[1491,] 7.648716e-05 1.842004e-04 2.851684e-05
[1492,] 1.608369e-04 5.268594e-04 1.945229e-04
[1493,] 8.165141e-05 8.996131e-05 2.224873e-05
[1494,] 1.434157e-04 3.111232e-04 2.095776e-05
[1495,] 1.562725e-04 3.480820e-04 2.095910e-05
[1496,] 3.801527e-04 1.332740e-04 4.915085e-05
[1497,] 1.714193e-04 4.560080e-04 1.958860e-04
[1498,] 4.638673e-04 1.379288e-04 4.966205e-05
[1499,] 1.800315e-04 2.765600e-04 2.097512e-05
[1500,] 6.057322e-04 3.805196e-04 8.606280e-04
[1501,] 5.019488e-04 1.362873e-04 5.217134e-05
[1502,] 8.534251e-05 8.930602e-05 2.307962e-05
[1503,] 7.825636e-05 9.792680e-05 2.034366e-05
[1504,] 5.521423e-04 1.987443e-04 3.571601e-05
[1505,] 3.975807e-04 1.969093e-04 3.331539e-05
[1506,] 1.305371e-04 2.043308e-04 2.085962e-05
[1507,] 3.873236e-04 2.091467e-04 3.257201e-05
[1508,] 1.662392e-04 1.643363e-04 6.263378e-05
[1509,] 7.858722e-05 9.542648e-05 2.043576e-05
[1510,] 2.420646e-04 2.288471e-04 3.036874e-05
[1511,] 8.317071e-05 8.751292e-05 2.177808e-05
[1512,] 3.057374e-04 2.318328e-04 3.071905e-05
[1513,] 3.115183e-04 2.344764e-04 3.067560e-05
[1514,] 1.704541e-04 2.189798e-04 5.774803e-05
[1515,] 3.057893e-04 1.534555e-04 3.548499e-05
[1516,] 2.957889e-04 1.547527e-04 3.499783e-05
[1517,] 8.009825e-05 1.021933e-04 2.058116e-05
[1518,] 1.863027e-04 2.147853e-04 3.153277e-05
[1519,] 2.436293e-04 2.885655e-04 2.201282e-05
[1520,] 1.037491e-04 1.085407e-04 2.582450e-05
[1521,] 1.914343e-04 2.048009e-04 3.155747e-05
[1522,] 1.040967e-04 9.562684e-05 2.421820e-05
[1523,] 3.036276e-04 3.251288e-04 2.239400e-05
[1524,] 1.031068e-04 1.004947e-04 2.580189e-05
[1525,] 1.470492e-04 4.077967e-04 2.134295e-05
[1526,] 2.871678e-04 1.305174e-04 2.418127e-05
[1527,] 1.571560e-04 1.254329e-04 3.193731e-05
[1528,] 1.042223e-04 9.913117e-05 2.454427e-05
[1529,] 1.289476e-04 1.314438e-04 2.085044e-05
[1530,] 9.653623e-05 4.166842e-04 2.449971e-05
[1531,] 1.109545e-04 3.648393e-04 2.236372e-05
[1532,] 9.816508e-05 1.056532e-04 2.839744e-05
[1533,] 1.032982e-04 1.028551e-04 3.001370e-05
[1534,] 9.977878e-05 1.140169e-04 3.109771e-05
[1535,] 1.002998e-04 1.175915e-04 3.222023e-05
[1536,] 1.970517e-04 3.769893e-04 2.095247e-05
[1537,] 1.579142e-04 3.851593e-04 2.094753e-05
[1538,] 1.638932e-04 3.818427e-04 2.091240e-05
[1539,] 3.244896e-04 1.287175e-04 2.501625e-05
[1540,] 1.048257e-04 1.035443e-04 3.071133e-05
[1541,] 1.941854e-04 4.300689e-04 2.089677e-05
[1542,] 2.109044e-04 4.395852e-04 2.092893e-05
[1543,] 3.065471e-04 1.290392e-04 2.470810e-05
[1544,] 1.700283e-04 1.339704e-04 2.105568e-05
[1545,] 1.668131e-04 1.467871e-04 2.082678e-05
[1546,] 1.089402e-03 2.123458e-04 7.309325e-04
[1547,] 2.831309e-04 1.191676e-04 2.507904e-05
[1548,] 3.175553e-04 1.148441e-04 2.663932e-05
[1549,] 2.922060e-04 1.148441e-04 2.590698e-05
[1550,] 4.288198e-04 2.665228e-04 2.502065e-05
[1551,] 2.043337e-04 3.193098e-04 2.121245e-05
[1552,] 3.703920e-04 2.688706e-04 2.391990e-05
[1553,] 4.043425e-04 2.688706e-04 2.445133e-05
[1554,] 1.031183e-04 9.737793e-05 2.467123e-05
[1555,] 2.680088e-04 1.127007e-04 2.548418e-05
[1556,] 2.121581e-04 3.464984e-04 2.113705e-05
[1557,] 3.847201e-04 3.190144e-04 2.346140e-05
[1558,] 2.986973e-04 1.137941e-04 2.603405e-05
[1559,] 2.881171e-04 1.175716e-04 2.521414e-05
[1560,] 4.288198e-04 2.855216e-04 2.469834e-05
[1561,] 5.481158e-04 2.663524e-04 2.665465e-05
[1562,] 2.876734e-04 2.581098e-04 2.286279e-05
[1563,] 5.367558e-04 2.865429e-04 2.606520e-05
[1564,] 5.481158e-04 2.690836e-04 2.656832e-05
[1565,] 4.252734e-04 1.112674e-04 2.999199e-05
[1566,] 4.330777e-04 1.127740e-04 2.985002e-05
[1567,] 4.330777e-04 1.129857e-04 2.980332e-05
[1568,] 4.330777e-04 1.120981e-04 3.000193e-05
[1569,] 2.411668e-03 2.290416e-04 1.949187e-03
[1570,] 1.983116e-04 1.200569e-04 2.243660e-05
[1571,] 1.129723e-04 1.079346e-04 2.460152e-05
[1572,] 2.099711e-04 3.453378e-04 2.107184e-05
[1573,] 3.721242e-04 1.231472e-04 2.660239e-05
[1574,] 1.056910e-04 1.012985e-04 2.485719e-05
[1575,] 3.860639e-04 1.232275e-04 2.690878e-05
[1576,] 3.929429e-04 1.237912e-04 2.698621e-05
[1577,] 1.051832e-04 1.028563e-04 2.518508e-05
[1578,] 1.054276e-04 1.060894e-04 2.549030e-05
[1579,] 2.201798e-04 1.264816e-04 2.259615e-05
[1580,] 1.056910e-04 1.038751e-04 2.514951e-05
[1581,] 1.031172e-04 1.074540e-04 2.473880e-05
[1582,] 5.006024e-04 1.196144e-04 2.999866e-05
[1583,] 4.145636e-04 1.256467e-04 2.720494e-05
[1584,] 3.698786e-04 1.226629e-04 2.651810e-05
[1585,] 2.756988e-04 3.707781e-04 2.172684e-05
[1586,] 3.509417e-04 1.208038e-04 2.632453e-05
[1587,] 4.261335e-04 1.192270e-04 2.829869e-05
[1588,] 4.186106e-04 1.222219e-04 2.765922e-05
[1589,] 6.384191e-04 1.950497e-04 3.705234e-04
[1590,] 1.149711e-04 2.248331e-04 4.543135e-05
[1591,] 4.186106e-04 1.185283e-04 2.824626e-05
[1592,] 2.424725e-04 3.911939e-04 2.123304e-05
```
