## Supplementary material for "Characterization of shared and ancestry-specific signals driving complex traits using multi-ancestry fine-mapping": s2_data_1kg.pvar

```
##FILTER=<ID=PASS,Description="All filters passed">
##reference=ftp://ftp.1000genomes.ebi.ac.uk//vol1/ftp/technical/reference/phase2_reference_assembly_sequence/hs37d5.fa.gz
##contig=<ID=20,assembly=b37,length=63025520>
##ALT=<ID=CNV,Description="Copy Number Polymorphism">
##ALT=<ID=DEL,Description="Deletion">
##ALT=<ID=DUP,Description="Duplication">
##ALT=<ID=INS:ME:ALU,Description="Insertion of ALU element">
##ALT=<ID=INS:ME:LINE1,Description="Insertion of LINE1 element">
##ALT=<ID=INS:ME:SVA,Description="Insertion of SVA element">
##ALT=<ID=INS:MT,Description="Nuclear Mitochondrial Insertion">
##ALT=<ID=INV,Description="Inversion">
##ALT=<ID=CN0,Description="Copy number allele: 0 copies">
##ALT=<ID=CN1,Description="Copy number allele: 1 copy">
##ALT=<ID=CN2,Description="Copy number allele: 2 copies">
##ALT=<ID=CN3,Description="Copy number allele: 3 copies">
##ALT=<ID=CN4,Description="Copy number allele: 4 copies">
##ALT=<ID=CN5,Description="Copy number allele: 5 copies">
##ALT=<ID=CN6,Description="Copy number allele: 6 copies">
##ALT=<ID=CN7,Description="Copy number allele: 7 copies">
##ALT=<ID=CN8,Description="Copy number allele: 8 copies">
##ALT=<ID=CN9,Description="Copy number allele: 9 copies">
##ALT=<ID=CN10,Description="Copy number allele: 10 copies">
##ALT=<ID=CN11,Description="Copy number allele: 11 copies">
##ALT=<ID=CN12,Description="Copy number allele: 12 copies">
##ALT=<ID=CN13,Description="Copy number allele: 13 copies">
##ALT=<ID=CN14,Description="Copy number allele: 14 copies">
##ALT=<ID=CN15,Description="Copy number allele: 15 copies">
##ALT=<ID=CN16,Description="Copy number allele: 16 copies">
##ALT=<ID=CN17,Description="Copy number allele: 17 copies">
##ALT=<ID=CN18,Description="Copy number allele: 18 copies">
##ALT=<ID=CN19,Description="Copy number allele: 19 copies">
##ALT=<ID=CN20,Description="Copy number allele: 20 copies">
##ALT=<ID=CN21,Description="Copy number allele: 21 copies">
##ALT=<ID=CN22,Description="Copy number allele: 22 copies">
##ALT=<ID=CN23,Description="Copy number allele: 23 copies">
##ALT=<ID=CN24,Description="Copy number allele: 24 copies">
##ALT=<ID=CN25,Description="Copy number allele: 25 copies">
##ALT=<ID=CN26,Description="Copy number allele: 26 copies">
##ALT=<ID=CN27,Description="Copy number allele: 27 copies">
##ALT=<ID=CN28,Description="Copy number allele: 28 copies">
##ALT=<ID=CN29,Description="Copy number allele: 29 copies">
##ALT=<ID=CN30,Description="Copy number allele: 30 copies">
##ALT=<ID=CN31,Description="Copy number allele: 31 copies">
##ALT=<ID=CN32,Description="Copy number allele: 32 copies">
##ALT=<ID=CN33,Description="Copy number allele: 33 copies">
##ALT=<ID=CN34,Description="Copy number allele: 34 copies">
##ALT=<ID=CN35,Description="Copy number allele: 35 copies">
##ALT=<ID=CN36,Description="Copy number allele: 36 copies">
##ALT=<ID=CN37,Description="Copy number allele: 37 copies">
##ALT=<ID=CN38,Description="Copy number allele: 38 copies">
##ALT=<ID=CN39,Description="Copy number allele: 39 copies">
##ALT=<ID=CN40,Description="Copy number allele: 40 copies">
##ALT=<ID=CN41,Description="Copy number allele: 41 copies">
##ALT=<ID=CN42,Description="Copy number allele: 42 copies">
##ALT=<ID=CN43,Description="Copy number allele: 43 copies">
##ALT=<ID=CN44,Description="Copy number allele: 44 copies">
##ALT=<ID=CN45,Description="Copy number allele: 45 copies">
##ALT=<ID=CN46,Description="Copy number allele: 46 copies">
##ALT=<ID=CN47,Description="Copy number allele: 47 copies">
##ALT=<ID=CN48,Description="Copy number allele: 48 copies">
##ALT=<ID=CN49,Description="Copy number allele: 49 copies">
##ALT=<ID=CN50,Description="Copy number allele: 50 copies">
##ALT=<ID=CN51,Description="Copy number allele: 51 copies">
##ALT=<ID=CN52,Description="Copy number allele: 52 copies">
##ALT=<ID=CN53,Description="Copy number allele: 53 copies">
##ALT=<ID=CN54,Description="Copy number allele: 54 copies">
##ALT=<ID=CN55,Description="Copy number allele: 55 copies">
##ALT=<ID=CN56,Description="Copy number allele: 56 copies">
##ALT=<ID=CN57,Description="Copy number allele: 57 copies">
##ALT=<ID=CN58,Description="Copy number allele: 58 copies">
##ALT=<ID=CN59,Description="Copy number allele: 59 copies">
##ALT=<ID=CN60,Description="Copy number allele: 60 copies">
##ALT=<ID=CN61,Description="Copy number allele: 61 copies">
##ALT=<ID=CN62,Description="Copy number allele: 62 copies">
##ALT=<ID=CN63,Description="Copy number allele: 63 copies">
##ALT=<ID=CN64,Description="Copy number allele: 64 copies">
##ALT=<ID=CN65,Description="Copy number allele: 65 copies">
##ALT=<ID=CN66,Description="Copy number allele: 66 copies">
##ALT=<ID=CN67,Description="Copy number allele: 67 copies">
##ALT=<ID=CN68,Description="Copy number allele: 68 copies">
##ALT=<ID=CN69,Description="Copy number allele: 69 copies">
##ALT=<ID=CN70,Description="Copy number allele: 70 copies">
##ALT=<ID=CN71,Description="Copy number allele: 71 copies">
##ALT=<ID=CN72,Description="Copy number allele: 72 copies">
##ALT=<ID=CN73,Description="Copy number allele: 73 copies">
##ALT=<ID=CN74,Description="Copy number allele: 74 copies">
##ALT=<ID=CN75,Description="Copy number allele: 75 copies">
##ALT=<ID=CN76,Description="Copy number allele: 76 copies">
##ALT=<ID=CN77,Description="Copy number allele: 77 copies">
##ALT=<ID=CN78,Description="Copy number allele: 78 copies">
##ALT=<ID=CN79,Description="Copy number allele: 79 copies">
##ALT=<ID=CN80,Description="Copy number allele: 80 copies">
##ALT=<ID=CN81,Description="Copy number allele: 81 copies">
##ALT=<ID=CN82,Description="Copy number allele: 82 copies">
##ALT=<ID=CN83,Description="Copy number allele: 83 copies">
##ALT=<ID=CN84,Description="Copy number allele: 84 copies">
##ALT=<ID=CN85,Description="Copy number allele: 85 copies">
##ALT=<ID=CN86,Description="Copy number allele: 86 copies">
##ALT=<ID=CN87,Description="Copy number allele: 87 copies">
##ALT=<ID=CN88,Description="Copy number allele: 88 copies">
##ALT=<ID=CN89,Description="Copy number allele: 89 copies">
##ALT=<ID=CN90,Description="Copy number allele: 90 copies">
##ALT=<ID=CN91,Description="Copy number allele: 91 copies">
##ALT=<ID=CN92,Description="Copy number allele: 92 copies">
##ALT=<ID=CN93,Description="Copy number allele: 93 copies">
##ALT=<ID=CN94,Description="Copy number allele: 94 copies">
##ALT=<ID=CN95,Description="Copy number allele: 95 copies">
##ALT=<ID=CN96,Description="Copy number allele: 96 copies">
##ALT=<ID=CN97,Description="Copy number allele: 97 copies">
##ALT=<ID=CN98,Description="Copy number allele: 98 copies">
##ALT=<ID=CN99,Description="Copy number allele: 99 copies">
##ALT=<ID=CN100,Description="Copy number allele: 100 copies">
##ALT=<ID=CN101,Description="Copy number allele: 101 copies">
##ALT=<ID=CN102,Description="Copy number allele: 102 copies">
##ALT=<ID=CN103,Description="Copy number allele: 103 copies">
##ALT=<ID=CN104,Description="Copy number allele: 104 copies">
##ALT=<ID=CN105,Description="Copy number allele: 105 copies">
##ALT=<ID=CN106,Description="Copy number allele: 106 copies">
##ALT=<ID=CN107,Description="Copy number allele: 107 copies">
##ALT=<ID=CN108,Description="Copy number allele: 108 copies">
##ALT=<ID=CN109,Description="Copy number allele: 109 copies">
##ALT=<ID=CN110,Description="Copy number allele: 110 copies">
##ALT=<ID=CN111,Description="Copy number allele: 111 copies">
##ALT=<ID=CN112,Description="Copy number allele: 112 copies">
##ALT=<ID=CN113,Description="Copy number allele: 113 copies">
##ALT=<ID=CN114,Description="Copy number allele: 114 copies">
##ALT=<ID=CN115,Description="Copy number allele: 115 copies">
##ALT=<ID=CN116,Description="Copy number allele: 116 copies">
##ALT=<ID=CN117,Description="Copy number allele: 117 copies">
##ALT=<ID=CN118,Description="Copy number allele: 118 copies">
##ALT=<ID=CN119,Description="Copy number allele: 119 copies">
##ALT=<ID=CN120,Description="Copy number allele: 120 copies">
##ALT=<ID=CN121,Description="Copy number allele: 121 copies">
##ALT=<ID=CN122,Description="Copy number allele: 122 copies">
##ALT=<ID=CN123,Description="Copy number allele: 123 copies">
##ALT=<ID=CN124,Description="Copy number allele: 124 copies">
##INFO=<ID=CIEND,Number=2,Type=Integer,Description="Confidence interval around END for imprecise variants">
##INFO=<ID=CIPOS,Number=2,Type=Integer,Description="Confidence interval around POS for imprecise variants">
##INFO=<ID=CS,Number=1,Type=String,Description="Source call set.">
##INFO=<ID=END,Number=1,Type=Integer,Description="End coordinate of this variant">
##INFO=<ID=IMPRECISE,Number=0,Type=Flag,Description="Imprecise structural variation">
##INFO=<ID=MC,Number=.,Type=String,Description="Merged calls.">
##INFO=<ID=MEINFO,Number=4,Type=String,Description="Mobile element info of the form NAME,START,END<POLARITY; If there is only 5' OR 3' support for this call, will be NULL NULL for START and END">
##INFO=<ID=MEND,Number=1,Type=Integer,Description="Mitochondrial end coordinate of inserted sequence">
##INFO=<ID=MLEN,Number=1,Type=Integer,Description="Estimated length of mitochondrial insert">
##INFO=<ID=MSTART,Number=1,Type=Integer,Description="Mitochondrial start coordinate of inserted sequence">
##INFO=<ID=SVLEN,Number=.,Type=Integer,Description="SV length. It is only calculated for structural variation MEIs. For other types of SVs; one may calculate the SV length by INFO:END-START+1, or by finding the difference between lengthes of REF and ALT alleles">
##INFO=<ID=SVTYPE,Number=1,Type=String,Description="Type of structural variant">
##INFO=<ID=TSD,Number=1,Type=String,Description="Precise Target Site Duplication for bases, if unknown, value will be NULL">
##INFO=<ID=AC,Number=A,Type=Integer,Description="Total number of alternate alleles in called genotypes">
##INFO=<ID=AF,Number=A,Type=Float,Description="Estimated allele frequency in the range (0,1)">
##INFO=<ID=NS,Number=1,Type=Integer,Description="Number of samples with data">
##INFO=<ID=AN,Number=1,Type=Integer,Description="Total number of alleles in called genotypes">
##INFO=<ID=EAS_AF,Number=A,Type=Float,Description="Allele frequency in the EAS populations calculated from AC and AN, in the range (0,1)">
##INFO=<ID=EUR_AF,Number=A,Type=Float,Description="Allele frequency in the EUR populations calculated from AC and AN, in the range (0,1)">
##INFO=<ID=AFR_AF,Number=A,Type=Float,Description="Allele frequency in the AFR populations calculated from AC and AN, in the range (0,1)">
##INFO=<ID=AMR_AF,Number=A,Type=Float,Description="Allele frequency in the AMR populations calculated from AC and AN, in the range (0,1)">
##INFO=<ID=SAS_AF,Number=A,Type=Float,Description="Allele frequency in the SAS populations calculated from AC and AN, in the range (0,1)">
##INFO=<ID=DP,Number=1,Type=Integer,Description="Total read depth; only low coverage data were counted towards the DP, exome data were not used">
##INFO=<ID=AA,Number=1,Type=String,Description="Ancestral Allele. Format: AA|REF|ALT|IndelType. AA: Ancestral allele, REF:Reference Allele, ALT:Alternate Allele, IndelType:Type of Indel (REF, ALT and IndelType are only defined for indels)">
##INFO=<ID=VT,Number=.,Type=String,Description="indicates what type of variant the line represents">
##INFO=<ID=EX_TARGET,Number=0,Type=Flag,Description="indicates whether a variant is within the exon pull down target boundaries">
##INFO=<ID=MULTI_ALLELIC,Number=0,Type=Flag,Description="indicates whether a site is multi-allelic">
#CHROM	POS	ID	REF	ALT	QUAL	FILTER	INFO
20	36986035	rs6127841	C	T	100	PASS	AC=203;AF=0.0405351;AN=5008;NS=2504;DP=19104;EAS_AF=0.1369;AMR_AF=0.0375;AFR_AF=0.025;EUR_AF=0.002;SAS_AF=0.0041;AA=C|||;VT=SNP
20	36987327	rs6123628	C	T	100	PASS	AC=234;AF=0.0467252;AN=5008;NS=2504;DP=19658;EAS_AF=0.1369;AMR_AF=0.0389;AFR_AF=0.0477;EUR_AF=0.002;SAS_AF=0.0041;AA=C|||;VT=SNP
20	36987352	rs6127849	C	T	100	PASS	AC=216;AF=0.043131;AN=5008;NS=2504;DP=19653;EAS_AF=0.1369;AMR_AF=0.0375;AFR_AF=0.0348;EUR_AF=0.002;SAS_AF=0.0041;AA=C|||;VT=SNP
20	36987660	rs6123629	C	G	100	PASS	AC=213;AF=0.0425319;AN=5008;NS=2504;DP=17636;EAS_AF=0.1369;AMR_AF=0.0375;AFR_AF=0.0325;EUR_AF=0.002;SAS_AF=0.0041;AA=C|||;VT=SNP
20	36987930	rs11086565	A	G	100	PASS	AC=278;AF=0.0555112;AN=5008;NS=2504;DP=17563;EAS_AF=0.0466;AMR_AF=0.0317;AFR_AF=0.0197;EUR_AF=0.0666;SAS_AF=0.1186;AA=A|||;VT=SNP
20	36988869	rs6127855	G	A	100	PASS	AC=209;AF=0.0417332;AN=5008;NS=2504;DP=14292;EAS_AF=0.13;AMR_AF=0.0375;AFR_AF=0.0348;EUR_AF=0.002;SAS_AF=0.0041;AA=g|||;VT=SNP
20	36989096	rs12624843	G	A	100	PASS	AC=2027;AF=0.404752;AN=5008;NS=2504;DP=15226;EAS_AF=0.6905;AMR_AF=0.4395;AFR_AF=0.1694;EUR_AF=0.3857;SAS_AF=0.4233;AA=G|||;VT=SNP
20	36989269	rs1780623	C	T	100	PASS	AC=1991;AF=0.397564;AN=5008;NS=2504;DP=15925;EAS_AF=0.6905;AMR_AF=0.4035;AFR_AF=0.1626;EUR_AF=0.3877;SAS_AF=0.4192;AA=C|||;VT=SNP
20	36989302	rs1780624	C	G	100	PASS	AC=3251;AF=0.649161;AN=5008;NS=2504;DP=15761;EAS_AF=0.88;AMR_AF=0.536;AFR_AF=0.6566;EUR_AF=0.5;SAS_AF=0.635;AA=G|||;VT=SNP;EX_TARGET
20	36989335	rs2232595	C	T	100	PASS	AC=216;AF=0.043131;AN=5008;NS=2504;DP=15347;EAS_AF=0.1399;AMR_AF=0.0375;AFR_AF=0.031;EUR_AF=0.002;SAS_AF=0.0061;AA=C|||;VT=SNP;EX_TARGET
20	36989381	rs2232596	G	A	100	PASS	AC=3252;AF=0.649361;AN=5008;NS=2504;DP=15930;EAS_AF=0.8819;AMR_AF=0.5375;AFR_AF=0.6498;EUR_AF=0.4901;SAS_AF=0.6524;AA=A|||;VT=SNP;EX_TARGET
20	36990031	rs8183330	G	A	100	PASS	AC=195;AF=0.0389377;AN=5008;NS=2504;DP=14150;EAS_AF=0.1448;AMR_AF=0.0375;AFR_AF=0.0113;EUR_AF=0.002;SAS_AF=0.0061;AA=G|||;VT=SNP
20	36990908	rs182432670	G	T	100	PASS	AC=222;AF=0.0443291;AN=5008;NS=2504;DP=9821;EAS_AF=0.1448;AMR_AF=0.0375;AFR_AF=0.0318;EUR_AF=0.002;SAS_AF=0.0061;AA=G|||;VT=SNP
20	36990947	rs139169382	C	T	100	PASS	AC=437;AF=0.0872604;AN=5008;NS=2504;DP=9526;EAS_AF=0.0794;AMR_AF=0.0504;AFR_AF=0.0976;EUR_AF=0.0467;SAS_AF=0.1493;AA=c|||;VT=SNP
20	36990987	rs117832305	G	A	100	PASS	AC=458;AF=0.0914537;AN=5008;NS=2504;DP=9219;EAS_AF=0.0794;AMR_AF=0.0504;AFR_AF=0.1135;EUR_AF=0.0467;SAS_AF=0.1493;AA=A|||;VT=SNP
20	36991208	rs11536964	G	A	100	PASS	AC=459;AF=0.0916534;AN=5008;NS=2504;DP=12775;EAS_AF=0.0794;AMR_AF=0.0504;AFR_AF=0.1135;EUR_AF=0.0477;SAS_AF=0.1493;AA=A|||;VT=SNP
20	36991224	rs11536965	G	T	100	PASS	AC=437;AF=0.0872604;AN=5008;NS=2504;DP=12974;EAS_AF=0.0784;AMR_AF=0.0504;AFR_AF=0.0976;EUR_AF=0.0477;SAS_AF=0.1493;AA=G|||;VT=SNP
20	36991420	rs11536967	A	G	100	PASS	AC=458;AF=0.0914537;AN=5008;NS=2504;DP=14414;EAS_AF=0.0784;AMR_AF=0.0504;AFR_AF=0.1135;EUR_AF=0.0477;SAS_AF=0.1493;AA=G|||;VT=SNP
20	36991551	rs11536968	G	A	100	PASS	AC=436;AF=0.0870607;AN=5008;NS=2504;DP=16682;EAS_AF=0.0784;AMR_AF=0.0504;AFR_AF=0.0976;EUR_AF=0.0477;SAS_AF=0.1483;AA=G|||;VT=SNP
20	36991577	rs6127861	G	A	100	PASS	AC=223;AF=0.0445288;AN=5008;NS=2504;DP=16987;EAS_AF=0.1448;AMR_AF=0.0375;AFR_AF=0.0325;EUR_AF=0.002;SAS_AF=0.0061;AA=G|||;VT=SNP
20	36991891	rs11536972	T	C	100	PASS	AC=443;AF=0.0884585;AN=5008;NS=2504;DP=21155;EAS_AF=0.0784;AMR_AF=0.0504;AFR_AF=0.1021;EUR_AF=0.0477;SAS_AF=0.1493;AA=T|||;VT=SNP
20	36992124	rs11536974	C	T	100	PASS	AC=442;AF=0.0882588;AN=5008;NS=2504;DP=20392;EAS_AF=0.0784;AMR_AF=0.0504;AFR_AF=0.1021;EUR_AF=0.0477;SAS_AF=0.1483;AA=T|||;VT=SNP
20	36992391	rs5741817	C	T	100	PASS	AC=3024;AF=0.603834;AN=5008;NS=2504;DP=17935;EAS_AF=0.9226;AMR_AF=0.5202;AFR_AF=0.5272;EUR_AF=0.4513;SAS_AF=0.5951;AA=C|||;VT=SNP
20	36992472	rs2232599	G	C	100	PASS	AC=496;AF=0.0990415;AN=5008;NS=2504;DP=19440;EAS_AF=0.0784;AMR_AF=0.0519;AFR_AF=0.1422;EUR_AF=0.0477;SAS_AF=0.1483;AA=C|||;VT=SNP
20	36992810	rs2232602	G	A	100	PASS	AC=481;AF=0.0960463;AN=5008;NS=2504;DP=17083;EAS_AF=0.0754;AMR_AF=0.0519;AFR_AF=0.1331;EUR_AF=0.0477;SAS_AF=0.1483;AA=G|||;VT=SNP
20	36993047	rs2298267	G	A	100	PASS	AC=587;AF=0.117212;AN=5008;NS=2504;DP=19669;EAS_AF=0.4028;AMR_AF=0.049;AFR_AF=0.0023;EUR_AF=0.0129;SAS_AF=0.1339;AA=G|||;VT=SNP
20	36993179	rs2232605	G	C	100	PASS	AC=303;AF=0.0605032;AN=5008;NS=2504;DP=20054;EAS_AF=0.0754;AMR_AF=0.0403;AFR_AF=0.0053;EUR_AF=0.0467;SAS_AF=0.1483;AA=G|||;VT=SNP
20	36994127	rs1780625	T	C	100	PASS	AC=3340;AF=0.666933;AN=5008;NS=2504;DP=11686;EAS_AF=0.9335;AMR_AF=0.5519;AFR_AF=0.6324;EUR_AF=0.504;SAS_AF=0.6881;AA=C|||;VT=SNP
20	36994196	rs141643090	T	C	100	PASS	AC=29;AF=0.00579073;AN=5008;NS=2504;DP=9969;EAS_AF=0.0288;AMR_AF=0;AFR_AF=0;EUR_AF=0;SAS_AF=0;AA=T|||;VT=SNP
20	36994310	rs1739638	G	A	100	PASS	AC=2002;AF=0.39976;AN=5008;NS=2504;DP=9002;EAS_AF=0.7014;AMR_AF=0.4063;AFR_AF=0.1528;EUR_AF=0.4006;SAS_AF=0.4172;AA=G|||;VT=SNP
20	36994811	rs142525506	C	T	100	PASS	AC=63;AF=0.0125799;AN=5008;NS=2504;DP=18723;EAS_AF=0.0456;AMR_AF=0.0187;AFR_AF=0;EUR_AF=0;SAS_AF=0.0041;AA=C|||;VT=SNP
20	36994914	rs9789806	A	G	100	PASS	AC=302;AF=0.0603035;AN=5008;NS=2504;DP=19386;EAS_AF=0.0754;AMR_AF=0.0403;AFR_AF=0.003;EUR_AF=0.0467;SAS_AF=0.1503;AA=A|||;VT=SNP
20	36995340	rs1739639	C	T	100	PASS	AC=3340;AF=0.666933;AN=5008;NS=2504;DP=19684;EAS_AF=0.9335;AMR_AF=0.5519;AFR_AF=0.6369;EUR_AF=0.498;SAS_AF=0.6881;AA=T|||;VT=SNP
20	36995664	rs3819023	A	G	100	PASS	AC=302;AF=0.0603035;AN=5008;NS=2504;DP=18068;EAS_AF=0.0754;AMR_AF=0.0403;AFR_AF=0.003;EUR_AF=0.0467;SAS_AF=0.1503;AA=A|||;VT=SNP
20	36995918	rs6025208	T	C	100	PASS	AC=2464;AF=0.492013;AN=5008;NS=2504;DP=17019;EAS_AF=0.7778;AMR_AF=0.4568;AFR_AF=0.2731;EUR_AF=0.4463;SAS_AF=0.5654;AA=C|||;VT=SNP
20	36996565	rs1780626	T	G	100	PASS	AC=3103;AF=0.619609;AN=5008;NS=2504;DP=14605;EAS_AF=0.7837;AMR_AF=0.513;AFR_AF=0.5998;EUR_AF=0.494;SAS_AF=0.682;AA=G|||;VT=SNP
20	36996678	rs6123638	A	G	100	PASS	AC=229;AF=0.0457268;AN=5008;NS=2504;DP=17270;EAS_AF=0.1498;AMR_AF=0.0389;AFR_AF=0.0325;EUR_AF=0.002;SAS_AF=0.0061;AA=A|||;VT=SNP
20	36997349	rs6099309	G	T	100	PASS	AC=826;AF=0.164936;AN=5008;NS=2504;DP=19442;EAS_AF=0.0655;AMR_AF=0.0793;AFR_AF=0.323;EUR_AF=0.0835;SAS_AF=0.1984;AA=G|||;VT=SNP
20	36997632	rs1780627	T	C	100	PASS	AC=3272;AF=0.653355;AN=5008;NS=2504;DP=19247;EAS_AF=0.8383;AMR_AF=0.5375;AFR_AF=0.5893;EUR_AF=0.5268;SAS_AF=0.7618;AA=C|||;VT=SNP;EX_TARGET
20	36998285	rs6014861	A	G	100	PASS	AC=888;AF=0.177316;AN=5008;NS=2504;DP=18452;EAS_AF=0.0585;AMR_AF=0.0821;AFR_AF=0.3752;EUR_AF=0.0845;SAS_AF=0.1953;AA=G|||;VT=SNP
20	36998311	rs6014862	T	A	100	PASS	AC=888;AF=0.177316;AN=5008;NS=2504;DP=17396;EAS_AF=0.0585;AMR_AF=0.0821;AFR_AF=0.3752;EUR_AF=0.0845;SAS_AF=0.1953;AA=T|||;VT=SNP
20	36998495	rs11698149	T	C	100	PASS	AC=454;AF=0.090655;AN=5008;NS=2504;DP=16100;EAS_AF=0.0575;AMR_AF=0.0519;AFR_AF=0.0908;EUR_AF=0.0726;SAS_AF=0.1708;AA=T|||;VT=SNP
20	36998843	rs77871985	C	T	100	PASS	AC=51;AF=0.0101837;AN=5008;NS=2504;DP=12545;EAS_AF=0.0496;AMR_AF=0;AFR_AF=0;EUR_AF=0;SAS_AF=0.001;AA=C|||;VT=SNP
20	36998940	rs6025241	A	G	100	PASS	AC=888;AF=0.177316;AN=5008;NS=2504;DP=14834;EAS_AF=0.0585;AMR_AF=0.0821;AFR_AF=0.3752;EUR_AF=0.0845;SAS_AF=0.1953;AA=A|||;VT=SNP
20	36999043	rs1631643	T	A	100	PASS	AC=2004;AF=0.40016;AN=5008;NS=2504;DP=16696;EAS_AF=0.7034;AMR_AF=0.4063;AFR_AF=0.1498;EUR_AF=0.3996;SAS_AF=0.4223;AA=T|||;VT=SNP
20	36999673	rs5741819	A	C	100	PASS	AC=944;AF=0.188498;AN=5008;NS=2504;DP=19986;EAS_AF=0.0595;AMR_AF=0.085;AFR_AF=0.4153;EUR_AF=0.0845;SAS_AF=0.1953;AA=C|||;VT=SNP
20	36999897	rs2232616	C	T	100	PASS	AC=885;AF=0.176717;AN=5008;NS=2504;DP=17468;EAS_AF=0.0585;AMR_AF=0.0821;AFR_AF=0.3729;EUR_AF=0.0845;SAS_AF=0.1953;AA=C|||;VT=SNP;EX_TARGET
20	37000749	rs11536987	G	A	100	PASS	AC=303;AF=0.0605032;AN=5008;NS=2504;DP=20643;EAS_AF=0.0823;AMR_AF=0.0403;AFR_AF=0.003;EUR_AF=0.0457;SAS_AF=0.1452;AA=G|||;VT=SNP
20	37000905	rs76154472	C	A	100	PASS	AC=195;AF=0.0389377;AN=5008;NS=2504;DP=17427;EAS_AF=0.0546;AMR_AF=0.0245;AFR_AF=0.0053;EUR_AF=0.0338;SAS_AF=0.0838;AA=C|||;VT=SNP
20	37001274	rs11536990	T	C	100	PASS	AC=306;AF=0.0611022;AN=5008;NS=2504;DP=16542;EAS_AF=0.0823;AMR_AF=0.0403;AFR_AF=0.003;EUR_AF=0.0467;SAS_AF=0.1472;AA=T|||;VT=SNP
20	37001341	rs5744217	T	C	100	PASS	AC=306;AF=0.0611022;AN=5008;NS=2504;DP=17733;EAS_AF=0.0823;AMR_AF=0.0403;AFR_AF=0.003;EUR_AF=0.0467;SAS_AF=0.1472;AA=T|||;VT=SNP
20	37001409	rs1780628	A	T	100	PASS	AC=2297;AF=0.458666;AN=5008;NS=2504;DP=15863;EAS_AF=0.7867;AMR_AF=0.4467;AFR_AF=0.1475;EUR_AF=0.4453;SAS_AF=0.5634;AA=A|||;VT=SNP
20	37001631	rs2232617	C	T	100	PASS	AC=621;AF=0.124002;AN=5008;NS=2504;DP=18466;EAS_AF=0.0565;AMR_AF=0.0591;AFR_AF=0.2194;EUR_AF=0.0726;SAS_AF=0.1636;AA=T|||;VT=SNP
20	37001761	rs2232618	T	C	100	PASS	AC=629;AF=0.125599;AN=5008;NS=2504;DP=19471;EAS_AF=0.0565;AMR_AF=0.0591;AFR_AF=0.2201;EUR_AF=0.0726;SAS_AF=0.1708;AA=C|||;VT=SNP;EX_TARGET
20	37001934	rs1739640	T	C	100	PASS	AC=3285;AF=0.65595;AN=5008;NS=2504;DP=18189;EAS_AF=0.8452;AMR_AF=0.5389;AFR_AF=0.5915;EUR_AF=0.5308;SAS_AF=0.7597;AA=C|||;VT=SNP
20	37001973	rs11536993	G	A	100	PASS	AC=628;AF=0.125399;AN=5008;NS=2504;DP=18279;EAS_AF=0.0565;AMR_AF=0.0591;AFR_AF=0.2194;EUR_AF=0.0726;SAS_AF=0.1708;AA=G|||;VT=SNP
20	37002023	rs11536994	C	T	100	PASS	AC=628;AF=0.125399;AN=5008;NS=2504;DP=18941;EAS_AF=0.0565;AMR_AF=0.0591;AFR_AF=0.2194;EUR_AF=0.0726;SAS_AF=0.1708;AA=C|||;VT=SNP
20	37002434	rs5741820	G	T	100	PASS	AC=53;AF=0.0105831;AN=5008;NS=2504;DP=20553;EAS_AF=0.0139;AMR_AF=0.0519;AFR_AF=0;EUR_AF=0.003;SAS_AF=0;AA=G|||;VT=SNP
20	37002980	rs1739641	T	C	100	PASS	AC=3299;AF=0.658746;AN=5008;NS=2504;DP=17035;EAS_AF=0.8452;AMR_AF=0.5403;AFR_AF=0.6044;EUR_AF=0.5298;SAS_AF=0.7566;AA=C|||;VT=SNP
20	37003070	rs6069931	A	G	100	PASS	AC=671;AF=0.133986;AN=5008;NS=2504;DP=14482;EAS_AF=0.0575;AMR_AF=0.0605;AFR_AF=0.2504;EUR_AF=0.0726;SAS_AF=0.1708;AA=G|||;VT=SNP
20	37003492	rs6014889	G	A	100	PASS	AC=635;AF=0.126797;AN=5008;NS=2504;DP=10306;EAS_AF=0.0575;AMR_AF=0.0576;AFR_AF=0.2247;EUR_AF=0.0726;SAS_AF=0.1708;AA=G|||;VT=SNP
20	37003725	rs6014890	A	C	100	PASS	AC=634;AF=0.126597;AN=5008;NS=2504;DP=13078;EAS_AF=0.0565;AMR_AF=0.0648;AFR_AF=0.2088;EUR_AF=0.0875;SAS_AF=0.1718;AA=C|||;VT=SNP
20	37003748	rs142691093	A	G	100	PASS	AC=50;AF=0.00998403;AN=5008;NS=2504;DP=14282;EAS_AF=0.0476;AMR_AF=0;AFR_AF=0;EUR_AF=0.002;SAS_AF=0;AA=A|||;VT=SNP
20	37004036	rs11696479	A	G	100	PASS	AC=884;AF=0.176518;AN=5008;NS=2504;DP=12867;EAS_AF=0.1399;AMR_AF=0.0965;AFR_AF=0.1906;EUR_AF=0.1203;SAS_AF=0.3098;AA=A|||;VT=SNP
20	37004104	rs6064469	T	C	100	PASS	AC=564;AF=0.11262;AN=5008;NS=2504;DP=13686;EAS_AF=0.0585;AMR_AF=0.0605;AFR_AF=0.1551;EUR_AF=0.0895;SAS_AF=0.1718;AA=T|||;VT=SNP
20	37004115	rs35133348	C	T	100	PASS	AC=1426;AF=0.284744;AN=5008;NS=2504;DP=14206;EAS_AF=0.2887;AMR_AF=0.3617;AFR_AF=0.149;EUR_AF=0.3956;SAS_AF=0.2955;AA=C|||;VT=SNP
20	37005122	rs6127887	C	G	100	PASS	AC=202;AF=0.0403355;AN=5008;NS=2504;DP=18671;EAS_AF=0.1577;AMR_AF=0.0504;AFR_AF=0.0008;EUR_AF=0.003;SAS_AF=0.0041;AA=C|||;VT=SNP
20	37005536	rs745144	T	C	100	PASS	AC=3868;AF=0.772364;AN=5008;NS=2504;DP=20002;EAS_AF=0.9891;AMR_AF=0.6686;AFR_AF=0.798;EUR_AF=0.5577;SAS_AF=0.8088;AA=C|||;VT=SNP
20	37005912	rs73909023	T	A	100	PASS	AC=555;AF=0.110823;AN=5008;NS=2504;DP=17249;EAS_AF=0.0595;AMR_AF=0.1167;AFR_AF=0.1271;EUR_AF=0.0746;SAS_AF=0.1748;AA=T|||;VT=SNP
20	37008150	rs117437869	A	G	100	PASS	AC=450;AF=0.0898562;AN=5008;NS=2504;DP=15620;EAS_AF=0.1409;AMR_AF=0.0216;AFR_AF=0.2141;EUR_AF=0.003;SAS_AF=0.0072;AA=-|||;VT=SNP
20	37008769	rs6025284	A	T	100	PASS	AC=466;AF=0.0930511;AN=5008;NS=2504;DP=14030;EAS_AF=0.1548;AMR_AF=0.0202;AFR_AF=0.2163;EUR_AF=0.003;SAS_AF=0.0072;AA=A|||;VT=SNP
20	37008959	rs1739642	A	G	100	PASS	AC=3707;AF=0.740216;AN=5008;NS=2504;DP=13670;EAS_AF=0.9881;AMR_AF=0.6499;AFR_AF=0.7436;EUR_AF=0.5298;SAS_AF=0.7607;AA=G|||;VT=SNP
20	37009199	rs146370805	C	T	100	PASS	AC=243;AF=0.0485224;AN=5008;NS=2504;DP=17064;EAS_AF=0.0486;AMR_AF=0.0908;AFR_AF=0.0038;EUR_AF=0.0328;SAS_AF=0.0951;AA=C|||;VT=SNP
20	37009402	rs73909028	G	A	100	PASS	AC=777;AF=0.155152;AN=5008;NS=2504;DP=16305;EAS_AF=0.2212;AMR_AF=0.1715;AFR_AF=0.1286;EUR_AF=0.0775;SAS_AF=0.1912;AA=G|||;VT=SNP
20	37009466	rs1780629	T	C	100	PASS	AC=1626;AF=0.324681;AN=5008;NS=2504;DP=15285;EAS_AF=0.4673;AMR_AF=0.3588;AFR_AF=0.2542;EUR_AF=0.2724;SAS_AF=0.3027;AA=T|||;VT=SNP
20	37009624	rs737090	T	G	100	PASS	AC=3868;AF=0.772364;AN=5008;NS=2504;DP=14530;EAS_AF=0.9881;AMR_AF=0.6599;AFR_AF=0.8555;EUR_AF=0.5358;SAS_AF=0.7607;AA=G|||;VT=SNP
20	37009923	rs737091	T	C	100	PASS	AC=3707;AF=0.740216;AN=5008;NS=2504;DP=18071;EAS_AF=0.9881;AMR_AF=0.6499;AFR_AF=0.7436;EUR_AF=0.5298;SAS_AF=0.7607;AA=C|||;VT=SNP
20	37009961	rs34463491	T	C	100	PASS	AC=1139;AF=0.227436;AN=5008;NS=2504;DP=16871;EAS_AF=0.4673;AMR_AF=0.1412;AFR_AF=0.1135;EUR_AF=0.175;SAS_AF=0.2495;AA=T|||;VT=SNP
20	37010511	rs12625094	T	C	100	PASS	AC=1501;AF=0.29972;AN=5008;NS=2504;DP=17406;EAS_AF=0.4702;AMR_AF=0.1729;AFR_AF=0.3502;EUR_AF=0.1769;SAS_AF=0.272;AA=T|||;VT=SNP
20	37010806	rs1619859	A	T	100	PASS	AC=3701;AF=0.739018;AN=5008;NS=2504;DP=18506;EAS_AF=0.9881;AMR_AF=0.647;AFR_AF=0.7405;EUR_AF=0.5288;SAS_AF=0.7618;AA=T|||;VT=SNP
20	37011229	rs1609565	G	A	100	PASS	AC=3383;AF=0.675519;AN=5008;NS=2504;DP=19328;EAS_AF=0.9871;AMR_AF=0.5548;AFR_AF=0.5779;EUR_AF=0.5149;SAS_AF=0.7372;AA=A|||;VT=SNP
20	37011268	rs1609566	A	G	100	PASS	AC=3699;AF=0.738618;AN=5008;NS=2504;DP=19372;EAS_AF=0.9881;AMR_AF=0.6484;AFR_AF=0.736;EUR_AF=0.5298;SAS_AF=0.7638;AA=G|||;VT=SNP
20	37011928	rs76416687	T	G	100	PASS	AC=37;AF=0.00738818;AN=5008;NS=2504;DP=18421;EAS_AF=0.0347;AMR_AF=0;AFR_AF=0;EUR_AF=0;SAS_AF=0.002;AA=T|||;VT=SNP
20	37012010	rs11906988	T	G	100	PASS	AC=894;AF=0.178514;AN=5008;NS=2504;DP=17707;EAS_AF=0.128;AMR_AF=0.0591;AFR_AF=0.5121;EUR_AF=0.0179;SAS_AF=0.0297;AA=T|||;VT=SNP
20	37012294	rs6127905	T	C	100	PASS	AC=857;AF=0.171126;AN=5008;NS=2504;DP=20127;EAS_AF=0.3304;AMR_AF=0.1499;AFR_AF=0.1399;EUR_AF=0.0616;SAS_AF=0.1769;AA=T|||;VT=SNP
20	37012629	rs4811788	T	C	100	PASS	AC=1307;AF=0.260982;AN=5008;NS=2504;DP=18911;EAS_AF=0.4345;AMR_AF=0.1513;AFR_AF=0.4448;EUR_AF=0.0199;SAS_AF=0.1595;AA=T|||;VT=SNP
20	37012718	rs4811789	T	C	100	PASS	AC=895;AF=0.178714;AN=5008;NS=2504;DP=20467;EAS_AF=0.4881;AMR_AF=0.1095;AFR_AF=0.1324;EUR_AF=0.005;SAS_AF=0.1503;AA=T|||;VT=SNP
20	37013021	rs76261248	T	G	100	PASS	AC=435;AF=0.086861;AN=5008;NS=2504;DP=20168;EAS_AF=0.1062;AMR_AF=0.036;AFR_AF=0.1067;EUR_AF=0.0706;SAS_AF=0.093;AA=T|||;VT=SNP
20	37013097	rs74272928	T	G	100	PASS	AC=371;AF=0.0740815;AN=5008;NS=2504;DP=19412;EAS_AF=0.1052;AMR_AF=0.0331;AFR_AF=0.0613;EUR_AF=0.0686;SAS_AF=0.0941;AA=T|||;VT=SNP
20	37013160	rs6127908	T	C	100	PASS	AC=862;AF=0.172125;AN=5008;NS=2504;DP=19881;EAS_AF=0.4742;AMR_AF=0.1225;AFR_AF=0.0325;EUR_AF=0.0388;SAS_AF=0.2219;AA=T|||;VT=SNP
20	37013849	rs2021565	G	T	100	PASS	AC=2265;AF=0.452276;AN=5008;NS=2504;DP=18688;EAS_AF=0.5615;AMR_AF=0.219;AFR_AF=0.8268;EUR_AF=0.0746;SAS_AF=0.3875;AA=T|||;VT=SNP
20	37014567	rs6014910	C	T	100	PASS	AC=2227;AF=0.444688;AN=5008;NS=2504;DP=18891;EAS_AF=0.5635;AMR_AF=0.2176;AFR_AF=0.798;EUR_AF=0.0746;SAS_AF=0.3865;AA=C|||;VT=SNP
20	37014659	rs75530224	G	A	100	PASS	AC=62;AF=0.0123802;AN=5008;NS=2504;DP=21294;EAS_AF=0.0595;AMR_AF=0.0014;AFR_AF=0;EUR_AF=0;SAS_AF=0.001;AA=G|||;VT=SNP
20	37014917	rs2864143	A	G	100	PASS	AC=1843;AF=0.368011;AN=5008;NS=2504;DP=19490;EAS_AF=0.5645;AMR_AF=0.1844;AFR_AF=0.525;EUR_AF=0.0736;SAS_AF=0.3865;AA=A|||;VT=SNP
20	37015198	rs2902673	G	A	100	PASS	AC=2241;AF=0.447484;AN=5008;NS=2504;DP=11679;EAS_AF=0.5635;AMR_AF=0.219;AFR_AF=0.8071;EUR_AF=0.0755;SAS_AF=0.3865;AA=G|||;VT=SNP
20	37015825	rs6025340	T	C	100	PASS	AC=2342;AF=0.467652;AN=5008;NS=2504;DP=13829;EAS_AF=0.6012;AMR_AF=0.2378;AFR_AF=0.8064;EUR_AF=0.0855;SAS_AF=0.4284;AA=t|||;VT=SNP
20	37015955	rs139598887	A	T	100	PASS	AC=50;AF=0.00998403;AN=5008;NS=2504;DP=11464;EAS_AF=0.0337;AMR_AF=0.0058;AFR_AF=0.0076;EUR_AF=0.001;SAS_AF=0.001;AA=T|||;VT=SNP
20	37016446	rs973336	T	G	100	PASS	AC=2343;AF=0.467851;AN=5008;NS=2504;DP=15690;EAS_AF=0.6012;AMR_AF=0.2378;AFR_AF=0.8071;EUR_AF=0.0855;SAS_AF=0.4284;AA=G|||;VT=SNP
20	37016583	rs973337	G	A	100	PASS	AC=1350;AF=0.269569;AN=5008;NS=2504;DP=14402;EAS_AF=0.4187;AMR_AF=0.1571;AFR_AF=0.4433;EUR_AF=0.0408;SAS_AF=0.1963;AA=G|||;VT=SNP
20	37017809	rs6092420	G	C	100	PASS	AC=502;AF=0.10024;AN=5008;NS=2504;DP=19652;EAS_AF=0.0823;AMR_AF=0.049;AFR_AF=0.2194;EUR_AF=0.0109;SAS_AF=0.0859;AA=G|||;VT=SNP
20	37017831	rs6025355	G	A	100	PASS	AC=1838;AF=0.367013;AN=5008;NS=2504;DP=18601;EAS_AF=0.5;AMR_AF=0.2046;AFR_AF=0.6528;EUR_AF=0.0517;SAS_AF=0.2832;AA=G|||;VT=SNP
20	37018290	rs6127933	A	G	100	PASS	AC=1354;AF=0.270367;AN=5008;NS=2504;DP=20158;EAS_AF=0.4236;AMR_AF=0.1556;AFR_AF=0.4425;EUR_AF=0.0408;SAS_AF=0.1973;AA=A|||;VT=SNP
20	37018318	rs74272929	T	C	100	PASS	AC=439;AF=0.0876597;AN=5008;NS=2504;DP=19815;EAS_AF=0.0972;AMR_AF=0.0303;AFR_AF=0.1089;EUR_AF=0.0328;SAS_AF=0.1462;AA=T|||;VT=SNP
20	37018833	rs6092422	G	A	100	PASS	AC=2369;AF=0.473043;AN=5008;NS=2504;DP=20097;EAS_AF=0.6071;AMR_AF=0.2392;AFR_AF=0.8215;EUR_AF=0.0855;SAS_AF=0.4284;AA=A|||;VT=SNP
20	37019192	rs143885300	G	C	100	PASS	AC=17;AF=0.00339457;AN=5008;NS=2504;DP=21507;EAS_AF=0.0159;AMR_AF=0;AFR_AF=0;EUR_AF=0;SAS_AF=0.001;AA=G|||;VT=SNP
20	37020126	rs59484866	A	T	100	PASS	AC=359;AF=0.0716853;AN=5008;NS=2504;DP=11338;EAS_AF=0.2083;AMR_AF=0.0173;AFR_AF=0.0552;EUR_AF=0;SAS_AF=0.0654;AA=A|||;VT=SNP
20	37020127	rs60117239	A	T	100	PASS	AC=359;AF=0.0716853;AN=5008;NS=2504;DP=11352;EAS_AF=0.2083;AMR_AF=0.0173;AFR_AF=0.0552;EUR_AF=0;SAS_AF=0.0654;AA=A|||;VT=SNP
20	37020978	rs736368	G	A	100	PASS	AC=4216;AF=0.841853;AN=5008;NS=2504;DP=20666;EAS_AF=0.8978;AMR_AF=0.8602;AFR_AF=0.8661;EUR_AF=0.827;SAS_AF=0.7536;AA=A|||;VT=SNP
20	37024313	rs139213130	C	T	100	PASS	AC=21;AF=0.00419329;AN=5008;NS=2504;DP=19828;EAS_AF=0.0208;AMR_AF=0;AFR_AF=0;EUR_AF=0;SAS_AF=0;AA=C|||;VT=SNP
20	37025798	rs1119803	T	A	100	PASS	AC=3074;AF=0.613818;AN=5008;NS=2504;DP=15722;EAS_AF=0.8095;AMR_AF=0.7464;AFR_AF=0.1921;EUR_AF=0.7972;SAS_AF=0.6994;AA=A|||;VT=SNP
20	37025918	rs1119804	C	T	100	PASS	AC=3462;AF=0.691294;AN=5008;NS=2504;DP=16576;EAS_AF=0.8095;AMR_AF=0.7752;AFR_AF=0.469;EUR_AF=0.7992;SAS_AF=0.6994;AA=T|||;VT=SNP
20	37026379	rs6064503	C	A	100	PASS	AC=3057;AF=0.610423;AN=5008;NS=2504;DP=18192;EAS_AF=0.8085;AMR_AF=0.7464;AFR_AF=0.1846;EUR_AF=0.7962;SAS_AF=0.6943;AA=A|||;VT=SNP
20	37026621	rs6064505	A	G	100	PASS	AC=3475;AF=0.69389;AN=5008;NS=2504;DP=17459;EAS_AF=0.8095;AMR_AF=0.7752;AFR_AF=0.4818;EUR_AF=0.7992;SAS_AF=0.6953;AA=G|||;VT=SNP
20	37027206	rs1739643	A	G	100	PASS	AC=3461;AF=0.691094;AN=5008;NS=2504;DP=17366;EAS_AF=0.8095;AMR_AF=0.7752;AFR_AF=0.4713;EUR_AF=0.7992;SAS_AF=0.6953;AA=G|||;VT=SNP
20	37027225	rs1739644	G	A	100	PASS	AC=3645;AF=0.727835;AN=5008;NS=2504;DP=17638;EAS_AF=0.8085;AMR_AF=0.7896;AFR_AF=0.6044;EUR_AF=0.7982;SAS_AF=0.6953;AA=A|||;VT=SNP
20	37028214	rs1739645	A	C	100	PASS	AC=3547;AF=0.708267;AN=5008;NS=2504;DP=19752;EAS_AF=0.8065;AMR_AF=0.7781;AFR_AF=0.6021;EUR_AF=0.7495;SAS_AF=0.6585;AA=C|||;VT=SNP
20	37029013	rs4811821	T	C	100	PASS	AC=3358;AF=0.670527;AN=5008;NS=2504;DP=17553;EAS_AF=0.8085;AMR_AF=0.7738;AFR_AF=0.3979;EUR_AF=0.7992;SAS_AF=0.6912;AA=T|||;VT=SNP
20	37029825	rs1780634	T	C	100	PASS	AC=3447;AF=0.688299;AN=5008;NS=2504;DP=15242;EAS_AF=0.8095;AMR_AF=0.7752;AFR_AF=0.4637;EUR_AF=0.7992;SAS_AF=0.6912;AA=t|||;VT=SNP
20	37030195	rs2023561	A	G	100	PASS	AC=3076;AF=0.614217;AN=5008;NS=2504;DP=15197;EAS_AF=0.8105;AMR_AF=0.7464;AFR_AF=0.1989;EUR_AF=0.7972;SAS_AF=0.6912;AA=A|||;VT=SNP
20	37030206	rs13040281	C	T	100	PASS	AC=1363;AF=0.272165;AN=5008;NS=2504;DP=15038;EAS_AF=0.5149;AMR_AF=0.3862;AFR_AF=0.0257;EUR_AF=0.327;SAS_AF=0.2178;AA=C|||;VT=SNP
20	37032255	rs1626465	C	T	100	PASS	AC=2909;AF=0.580871;AN=5008;NS=2504;DP=10061;EAS_AF=0.8085;AMR_AF=0.7277;AFR_AF=0.1407;EUR_AF=0.7783;SAS_AF=0.6339;AA=G|||;VT=SNP
20	37032261	rs1780635	A	G	100	PASS	AC=3449;AF=0.688698;AN=5008;NS=2504;DP=10012;EAS_AF=0.8105;AMR_AF=0.7752;AFR_AF=0.4644;EUR_AF=0.7992;SAS_AF=0.6912;AA=G|||;VT=SNP
20	37032538	rs60527862	C	T	100	PASS	AC=73;AF=0.0145767;AN=5008;NS=2504;DP=12573;EAS_AF=0.0605;AMR_AF=0;AFR_AF=0.0008;EUR_AF=0;SAS_AF=0.0112;AA=C|||;VT=SNP
20	37032889	rs998839	C	T	100	PASS	AC=857;AF=0.171126;AN=5008;NS=2504;DP=19638;EAS_AF=0.0942;AMR_AF=0.0778;AFR_AF=0.472;EUR_AF=0.0229;SAS_AF=0.0624;AA=T|||;VT=SNP
20	37033557	rs577077739	G	A	100	PASS	AC=17;AF=0.00339457;AN=5008;NS=2504;DP=18488;EAS_AF=0.0169;AMR_AF=0;AFR_AF=0;EUR_AF=0;SAS_AF=0;AA=G|||;VT=SNP
20	37033582	rs2864144	C	T	100	PASS	AC=3866;AF=0.771965;AN=5008;NS=2504;DP=18158;EAS_AF=0.9038;AMR_AF=0.8242;AFR_AF=0.621;EUR_AF=0.8201;SAS_AF=0.7536;AA=T|||;VT=SNP
20	37033957	rs7261714	A	T	100	PASS	AC=495;AF=0.0988419;AN=5008;NS=2504;DP=20028;EAS_AF=0.0942;AMR_AF=0.0504;AFR_AF=0.2141;EUR_AF=0.0209;SAS_AF=0.0624;AA=T|||;VT=SNP
20	37034134	rs6025462	A	G	100	PASS	AC=424;AF=0.0846645;AN=5008;NS=2504;DP=21493;EAS_AF=0.0942;AMR_AF=0.049;AFR_AF=0.1611;EUR_AF=0.0209;SAS_AF=0.0624;AA=A|||;VT=SNP
20	37035218	rs6127987	G	A	100	PASS	AC=928;AF=0.185304;AN=5008;NS=2504;DP=19447;EAS_AF=0.2282;AMR_AF=0.2147;AFR_AF=0.0106;EUR_AF=0.2704;SAS_AF=0.2689;AA=G|||;VT=SNP
20	37035607	rs7272723	C	T	100	PASS	AC=419;AF=0.0836661;AN=5008;NS=2504;DP=17538;EAS_AF=0.0942;AMR_AF=0.049;AFR_AF=0.1573;EUR_AF=0.0209;SAS_AF=0.0624;AA=C|||;VT=SNP
20	37035919	rs6025471	T	G	100	PASS	AC=793;AF=0.158347;AN=5008;NS=2504;DP=13841;EAS_AF=0.0942;AMR_AF=0.0778;AFR_AF=0.4236;EUR_AF=0.0229;SAS_AF=0.0624;AA=G|||;VT=SNP
20	37036133	rs112593730	C	G	100	PASS	AC=794;AF=0.158546;AN=5008;NS=2504;DP=10785;EAS_AF=0.0942;AMR_AF=0.0778;AFR_AF=0.4236;EUR_AF=0.0239;SAS_AF=0.0624;AA=G|||;VT=SNP
20	37036517	rs190727846	A	G	100	PASS	AC=30;AF=0.00599042;AN=5008;NS=2504;DP=15659;EAS_AF=0.0288;AMR_AF=0;AFR_AF=0;EUR_AF=0;SAS_AF=0.001;AA=N|||;VT=SNP
20	37036546	rs6014968	A	G	100	PASS	AC=782;AF=0.15615;AN=5008;NS=2504;DP=16843;EAS_AF=0.0942;AMR_AF=0.0764;AFR_AF=0.416;EUR_AF=0.0229;SAS_AF=0.0624;AA=N|||;VT=SNP
20	37036577	rs6014969	C	T	100	PASS	AC=484;AF=0.0966454;AN=5008;NS=2504;DP=18127;EAS_AF=0.0942;AMR_AF=0.049;AFR_AF=0.2065;EUR_AF=0.0209;SAS_AF=0.0624;AA=t|||;VT=SNP
20	37036684	rs6064520	C	A	100	PASS	AC=223;AF=0.0445288;AN=5008;NS=2504;DP=17411;EAS_AF=0.0942;AMR_AF=0.0346;AFR_AF=0.0166;EUR_AF=0.0209;SAS_AF=0.0624;AA=c|||;VT=SNP
20	37037084	rs6025478	C	G	100	PASS	AC=797;AF=0.159145;AN=5008;NS=2504;DP=18470;EAS_AF=0.0942;AMR_AF=0.0764;AFR_AF=0.4274;EUR_AF=0.0229;SAS_AF=0.0624;AA=G|||;VT=SNP
20	37037584	rs1739646	C	T	100	PASS	AC=3918;AF=0.782348;AN=5008;NS=2504;DP=20665;EAS_AF=0.9038;AMR_AF=0.8285;AFR_AF=0.618;EUR_AF=0.831;SAS_AF=0.7965;AA=T|||;VT=SNP
20	37038480	rs13044616	G	A	100	PASS	AC=256;AF=0.0511182;AN=5008;NS=2504;DP=18739;EAS_AF=0.002;AMR_AF=0.0807;AFR_AF=0.0053;EUR_AF=0.166;SAS_AF=0.0245;AA=G|||;VT=SNP
20	37039824	rs80048642	A	G	100	PASS	AC=409;AF=0.0816693;AN=5008;NS=2504;DP=18069;EAS_AF=0.0942;AMR_AF=0.0476;AFR_AF=0.1505;EUR_AF=0.0209;SAS_AF=0.0624;AA=A|||;VT=SNP
20	37039839	rs117189297	C	T	100	PASS	AC=221;AF=0.0441294;AN=5008;NS=2504;DP=17948;EAS_AF=0.0923;AMR_AF=0.0346;AFR_AF=0.0166;EUR_AF=0.0209;SAS_AF=0.0624;AA=C|||;VT=SNP
20	37039875	rs1739647	G	A	100	PASS	AC=3968;AF=0.792332;AN=5008;NS=2504;DP=16437;EAS_AF=0.9038;AMR_AF=0.83;AFR_AF=0.6551;EUR_AF=0.831;SAS_AF=0.7965;AA=A|||;VT=SNP
20	37040172	rs143485182	T	C	100	PASS	AC=503;AF=0.100439;AN=5008;NS=2504;DP=15938;EAS_AF=0.0942;AMR_AF=0.049;AFR_AF=0.2209;EUR_AF=0.0209;SAS_AF=0.0624;AA=t|||;VT=SNP
20	37040616	rs6070053	C	A	100	PASS	AC=223;AF=0.0445288;AN=5008;NS=2504;DP=16148;EAS_AF=0.0942;AMR_AF=0.0346;AFR_AF=0.0166;EUR_AF=0.0209;SAS_AF=0.0624;AA=C|||;VT=SNP
20	37040617	rs6099544	C	G	100	PASS	AC=3418;AF=0.682508;AN=5008;NS=2504;DP=16053;EAS_AF=0.8095;AMR_AF=0.781;AFR_AF=0.3986;EUR_AF=0.8101;SAS_AF=0.7342;AA=C|||;VT=SNP
20	37040695	rs6014973	C	G	100	PASS	AC=410;AF=0.081869;AN=5008;NS=2504;DP=16859;EAS_AF=0.0942;AMR_AF=0.0476;AFR_AF=0.1513;EUR_AF=0.0209;SAS_AF=0.0624;AA=C|||;VT=SNP
20	37041518	rs1739648	G	A	100	PASS	AC=3071;AF=0.613219;AN=5008;NS=2504;DP=20782;EAS_AF=0.8085;AMR_AF=0.7493;AFR_AF=0.1573;EUR_AF=0.8052;SAS_AF=0.7342;AA=G|||;VT=SNP
20	37041780	rs7354507	C	A	100	PASS	AC=409;AF=0.0816693;AN=5008;NS=2504;DP=20958;EAS_AF=0.0942;AMR_AF=0.0476;AFR_AF=0.1505;EUR_AF=0.0209;SAS_AF=0.0624;AA=C|||;VT=SNP
20	37042470	rs190476195	T	C	100	PASS	AC=11;AF=0.00219649;AN=5008;NS=2504;DP=15777;EAS_AF=0.0109;AMR_AF=0;AFR_AF=0;EUR_AF=0;SAS_AF=0;AA=t|||;VT=SNP
20	37042859	rs76873942	G	A	100	PASS	AC=223;AF=0.0445288;AN=5008;NS=2504;DP=15981;EAS_AF=0.0942;AMR_AF=0.0346;AFR_AF=0.0166;EUR_AF=0.0209;SAS_AF=0.0624;AA=G|||;VT=SNP
20	37042903	rs117269657	G	A	100	PASS	AC=310;AF=0.061901;AN=5008;NS=2504;DP=16283;EAS_AF=0.0506;AMR_AF=0.0591;AFR_AF=0.003;EUR_AF=0.0736;SAS_AF=0.1431;AA=G|||;VT=SNP
20	37042963	rs143479680	C	T	100	PASS	AC=18;AF=0.00359425;AN=5008;NS=2504;DP=17260;EAS_AF=0.0179;AMR_AF=0;AFR_AF=0;EUR_AF=0;SAS_AF=0;AA=C|||;VT=SNP
20	37042995	rs6070062	A	G	100	PASS	AC=3570;AF=0.712859;AN=5008;NS=2504;DP=19474;EAS_AF=0.9048;AMR_AF=0.7824;AFR_AF=0.4047;EUR_AF=0.7982;SAS_AF=0.7945;AA=G|||;VT=SNP
20	37043210	rs6025497	A	G	100	PASS	AC=3971;AF=0.792931;AN=5008;NS=2504;DP=19554;EAS_AF=0.9048;AMR_AF=0.83;AFR_AF=0.6558;EUR_AF=0.831;SAS_AF=0.7975;AA=a|||;VT=SNP
20	37043388	rs79640167	C	T	100	PASS	AC=410;AF=0.081869;AN=5008;NS=2504;DP=19489;EAS_AF=0.0942;AMR_AF=0.0476;AFR_AF=0.1513;EUR_AF=0.0209;SAS_AF=0.0624;AA=C|||;VT=SNP
20	37043497	rs1739650	G	A	100	PASS	AC=2961;AF=0.591254;AN=5008;NS=2504;DP=20775;EAS_AF=0.8085;AMR_AF=0.7305;AFR_AF=0.1399;EUR_AF=0.7863;SAS_AF=0.6779;AA=G|||;VT=SNP
20	37043873	rs1000675	T	C	100	PASS	AC=2961;AF=0.591254;AN=5008;NS=2504;DP=19209;EAS_AF=0.8085;AMR_AF=0.7305;AFR_AF=0.1399;EUR_AF=0.7863;SAS_AF=0.6779;AA=T|||;VT=SNP
20	37044112	rs77831147	G	A	100	PASS	AC=442;AF=0.0882588;AN=5008;NS=2504;DP=19378;EAS_AF=0.0942;AMR_AF=0.0461;AFR_AF=0.1762;EUR_AF=0.0209;SAS_AF=0.0624;AA=A|||;VT=SNP
20	37044517	rs6025500	G	T	100	PASS	AC=394;AF=0.0786741;AN=5008;NS=2504;DP=19173;EAS_AF=0.0942;AMR_AF=0.0447;AFR_AF=0.1407;EUR_AF=0.0209;SAS_AF=0.0624;AA=T|||;VT=SNP
20	37045445	rs6025510	A	T	100	PASS	AC=395;AF=0.0788738;AN=5008;NS=2504;DP=14134;EAS_AF=0.0942;AMR_AF=0.0447;AFR_AF=0.1415;EUR_AF=0.0209;SAS_AF=0.0624;AA=A|||;VT=SNP
20	37045513	rs6064534	A	G	100	PASS	AC=218;AF=0.0435304;AN=5008;NS=2504;DP=14678;EAS_AF=0.0942;AMR_AF=0.0346;AFR_AF=0.0129;EUR_AF=0.0209;SAS_AF=0.0624;AA=A|||;VT=SNP
20	37045533	rs6025511	C	T	100	PASS	AC=443;AF=0.0884585;AN=5008;NS=2504;DP=15469;EAS_AF=0.0952;AMR_AF=0.0461;AFR_AF=0.1762;EUR_AF=0.0209;SAS_AF=0.0624;AA=T|||;VT=SNP
20	37046301	rs6070083	G	A	100	PASS	AC=247;AF=0.0493211;AN=5008;NS=2504;DP=16317;EAS_AF=0.1012;AMR_AF=0.0346;AFR_AF=0.0265;EUR_AF=0.0229;SAS_AF=0.0644;AA=G|||;VT=SNP
20	37048959	rs1739652	G	A	100	PASS	AC=3816;AF=0.761981;AN=5008;NS=2504;DP=23606;EAS_AF=0.8978;AMR_AF=0.8415;AFR_AF=0.5227;EUR_AF=0.84;SAS_AF=0.8088;AA=A|||;VT=SNP
20	37049878	rs1739653	T	C	100	PASS	AC=3816;AF=0.761981;AN=5008;NS=2504;DP=21612;EAS_AF=0.8968;AMR_AF=0.8415;AFR_AF=0.5234;EUR_AF=0.84;SAS_AF=0.8088;AA=C|||;VT=SNP
20	37050742	rs3752276	C	T	100	PASS	AC=247;AF=0.0493211;AN=5008;NS=2504;DP=17996;EAS_AF=0.0923;AMR_AF=0.0432;AFR_AF=0.0204;EUR_AF=0.0358;SAS_AF=0.0624;AA=C|||;VT=SNP
20	37050753	rs3752277	A	G	100	PASS	AC=3891;AF=0.776957;AN=5008;NS=2504;DP=17755;EAS_AF=0.8978;AMR_AF=0.8429;AFR_AF=0.5809;EUR_AF=0.839;SAS_AF=0.8067;AA=G|||;VT=SNP
20	37050817	rs3752278	T	C	100	PASS	AC=3817;AF=0.762181;AN=5008;NS=2504;DP=19934;EAS_AF=0.8978;AMR_AF=0.8415;AFR_AF=0.5234;EUR_AF=0.84;SAS_AF=0.8088;AA=C|||;VT=SNP
20	37050959	rs3752279	A	C	100	PASS	AC=3820;AF=0.76278;AN=5008;NS=2504;DP=21819;EAS_AF=0.8978;AMR_AF=0.8429;AFR_AF=0.5234;EUR_AF=0.841;SAS_AF=0.8098;AA=C|||;VT=SNP
20	37051007	rs3752280	G	A	100	PASS	AC=3674;AF=0.733626;AN=5008;NS=2504;DP=22090;EAS_AF=0.8978;AMR_AF=0.8329;AFR_AF=0.4206;EUR_AF=0.839;SAS_AF=0.8088;AA=G|||;VT=SNP
20	37053288	rs6128030	C	G	100	PASS	AC=132;AF=0.0263578;AN=5008;NS=2504;DP=23936;EAS_AF=0.128;AMR_AF=0.0014;AFR_AF=0;EUR_AF=0;SAS_AF=0.002;AA=C|||;VT=SNP
20	37053583	rs1780636	C	T	100	PASS	AC=3798;AF=0.758387;AN=5008;NS=2504;DP=22910;EAS_AF=0.8978;AMR_AF=0.8415;AFR_AF=0.5083;EUR_AF=0.841;SAS_AF=0.8088;AA=C|||;VT=SNP
20	37054210	rs75727390	C	T	100	PASS	AC=232;AF=0.0463259;AN=5008;NS=2504;DP=20876;EAS_AF=0.1458;AMR_AF=0.0735;AFR_AF=0.0008;EUR_AF=0.001;SAS_AF=0.0327;AA=C|||;VT=SNP
20	37054781	rs752775	C	T	100	PASS	AC=3988;AF=0.796326;AN=5008;NS=2504;DP=20009;EAS_AF=0.8978;AMR_AF=0.8458;AFR_AF=0.6498;EUR_AF=0.841;SAS_AF=0.8088;AA=T|||;VT=SNP
20	37055015	rs752774	A	G	100	PASS	AC=3808;AF=0.760383;AN=5008;NS=2504;DP=19393;EAS_AF=0.8978;AMR_AF=0.8415;AFR_AF=0.5159;EUR_AF=0.841;SAS_AF=0.8088;AA=A|||;VT=SNP
20	37055875	rs707578	T	C	100	PASS	AC=3376;AF=0.674121;AN=5008;NS=2504;DP=18672;EAS_AF=0.8056;AMR_AF=0.7867;AFR_AF=0.3638;EUR_AF=0.8052;SAS_AF=0.7434;AA=T|||;VT=SNP;EX_TARGET
20	37056819	rs12479998	T	C	100	PASS	AC=307;AF=0.0613019;AN=5008;NS=2504;DP=20635;EAS_AF=0.0466;AMR_AF=0.0648;AFR_AF=0.0053;EUR_AF=0.0795;SAS_AF=0.1309;AA=T|||;VT=SNP
20	37056869	rs78687283	C	G	100	PASS	AC=48;AF=0.00958466;AN=5008;NS=2504;DP=18088;EAS_AF=0.0456;AMR_AF=0;AFR_AF=0;EUR_AF=0.002;SAS_AF=0;AA=C|||;VT=SNP
20	37057497	rs756065	C	G	100	PASS	AC=255;AF=0.0509185;AN=5008;NS=2504;DP=21300;EAS_AF=0.0923;AMR_AF=0.0447;AFR_AF=0.0234;EUR_AF=0.0358;SAS_AF=0.0654;AA=C|||;VT=SNP
20	37058895	rs788342	C	T	100	PASS	AC=3811;AF=0.760982;AN=5008;NS=2504;DP=16914;EAS_AF=0.8988;AMR_AF=0.8415;AFR_AF=0.5174;EUR_AF=0.841;SAS_AF=0.8088;AA=C|||;VT=SNP
20	37059070	rs788343	T	C	100	PASS	AC=3908;AF=0.780351;AN=5008;NS=2504;DP=13724;EAS_AF=0.8988;AMR_AF=0.8429;AFR_AF=0.59;EUR_AF=0.841;SAS_AF=0.8088;AA=C|||;VT=SNP
20	37059349	rs788344	C	T	100	PASS	AC=3812;AF=0.761182;AN=5008;NS=2504;DP=18793;EAS_AF=0.8988;AMR_AF=0.8415;AFR_AF=0.5182;EUR_AF=0.841;SAS_AF=0.8088;AA=c|||;VT=SNP
20	37059444	rs788345	T	G	100	PASS	AC=3813;AF=0.761382;AN=5008;NS=2504;DP=17529;EAS_AF=0.8988;AMR_AF=0.8415;AFR_AF=0.5189;EUR_AF=0.841;SAS_AF=0.8088;AA=G|||;VT=SNP
20	37059749	rs788346	T	G	100	PASS	AC=3820;AF=0.76278;AN=5008;NS=2504;DP=21062;EAS_AF=0.8988;AMR_AF=0.8415;AFR_AF=0.5242;EUR_AF=0.841;SAS_AF=0.8088;AA=G|||;VT=SNP
20	37062583	rs788347	T	C	100	PASS	AC=3897;AF=0.778155;AN=5008;NS=2504;DP=20450;EAS_AF=0.8988;AMR_AF=0.8429;AFR_AF=0.5817;EUR_AF=0.841;SAS_AF=0.8088;AA=C|||;VT=SNP;EX_TARGET
20	37063474	rs788348	A	G	100	PASS	AC=3675;AF=0.733826;AN=5008;NS=2504;DP=19328;EAS_AF=0.8988;AMR_AF=0.8329;AFR_AF=0.4191;EUR_AF=0.841;SAS_AF=0.8088;AA=A|||;VT=SNP
20	37063635	rs788349	G	C	100	PASS	AC=3675;AF=0.733826;AN=5008;NS=2504;DP=12924;EAS_AF=0.8988;AMR_AF=0.8329;AFR_AF=0.4191;EUR_AF=0.841;SAS_AF=0.8088;AA=G|||;VT=SNP
20	37063671	rs1578462	C	T	100	PASS	AC=2331;AF=0.465455;AN=5008;NS=2504;DP=15253;EAS_AF=0.7599;AMR_AF=0.5965;AFR_AF=0.0499;EUR_AF=0.5865;SAS_AF=0.5061;AA=C|||;VT=SNP
20	37064435	rs6123705	C	A	100	PASS	AC=48;AF=0.00958466;AN=5008;NS=2504;DP=21110;EAS_AF=0.0149;AMR_AF=0.0418;AFR_AF=0;EUR_AF=0.004;SAS_AF=0;AA=C|||;VT=SNP
20	37064636	rs788350	A	G	100	PASS	AC=3675;AF=0.733826;AN=5008;NS=2504;DP=21123;EAS_AF=0.8988;AMR_AF=0.8329;AFR_AF=0.4191;EUR_AF=0.841;SAS_AF=0.8088;AA=A|||;VT=SNP
20	37064744	rs1315306	G	A	100	PASS	AC=2952;AF=0.589457;AN=5008;NS=2504;DP=19342;EAS_AF=0.8046;AMR_AF=0.7334;AFR_AF=0.1331;EUR_AF=0.7803;SAS_AF=0.6861;AA=G|||;VT=SNP
20	37064932	rs73611725	A	T	100	PASS	AC=100;AF=0.0199681;AN=5008;NS=2504;DP=21274;EAS_AF=0.0972;AMR_AF=0.0014;AFR_AF=0;EUR_AF=0;SAS_AF=0.001;AA=A|||;VT=SNP
20	37066140	rs2864145	A	G	100	PASS	AC=1322;AF=0.263978;AN=5008;NS=2504;DP=12520;EAS_AF=0.1012;AMR_AF=0.1671;AFR_AF=0.5726;EUR_AF=0.159;SAS_AF=0.1912;AA=G|||;VT=SNP
20	37067120	rs8121508	G	A	100	PASS	AC=1144;AF=0.228435;AN=5008;NS=2504;DP=19335;EAS_AF=0.1012;AMR_AF=0.1628;AFR_AF=0.4402;EUR_AF=0.159;SAS_AF=0.1912;AA=G|||;VT=SNP
20	37067489	rs6099675	G	A	100	PASS	AC=1145;AF=0.228634;AN=5008;NS=2504;DP=19530;EAS_AF=0.1012;AMR_AF=0.1628;AFR_AF=0.441;EUR_AF=0.159;SAS_AF=0.1912;AA=G|||;VT=SNP
20	37068159	rs6064569	T	A	100	PASS	AC=249;AF=0.0497204;AN=5008;NS=2504;DP=18360;EAS_AF=0.0923;AMR_AF=0.0447;AFR_AF=0.0189;EUR_AF=0.0358;SAS_AF=0.0654;AA=t|||;VT=SNP
20	37068770	rs62203379	G	A	100	PASS	AC=212;AF=0.0423323;AN=5008;NS=2504;DP=12701;EAS_AF=0.0565;AMR_AF=0.0447;AFR_AF=0.0197;EUR_AF=0.0358;SAS_AF=0.0634;AA=G|||;VT=SNP
20	37068857	rs58064549	A	C	100	PASS	AC=1451;AF=0.289736;AN=5008;NS=2504;DP=13429;EAS_AF=0.128;AMR_AF=0.2205;AFR_AF=0.5651;EUR_AF=0.2187;SAS_AF=0.2065;AA=C|||;VT=SNP
20	37070262	rs6015041	G	C	100	PASS	AC=1326;AF=0.264776;AN=5008;NS=2504;DP=12644;EAS_AF=0.1062;AMR_AF=0.2205;AFR_AF=0.4871;EUR_AF=0.2157;SAS_AF=0.2096;AA=G|||;VT=SNP
20	37070737	rs62203381	C	T	100	PASS	AC=280;AF=0.0559105;AN=5008;NS=2504;DP=22070;EAS_AF=0.0069;AMR_AF=0.0951;AFR_AF=0.0045;EUR_AF=0.1083;SAS_AF=0.0941;AA=c|||;VT=SNP
20	37071007	rs62203382	A	G	100	PASS	AC=292;AF=0.0583067;AN=5008;NS=2504;DP=23135;EAS_AF=0.0784;AMR_AF=0.0504;AFR_AF=0.053;EUR_AF=0.0437;SAS_AF=0.0654;AA=A|||;VT=SNP
20	37072419	rs805526	A	G	100	PASS	AC=1410;AF=0.28155;AN=5008;NS=2504;DP=16310;EAS_AF=0.1062;AMR_AF=0.2219;AFR_AF=0.5499;EUR_AF=0.2157;SAS_AF=0.2096;AA=G|||;VT=SNP
20	37072604	rs805527	C	T	100	PASS	AC=3779;AF=0.754593;AN=5008;NS=2504;DP=21614;EAS_AF=0.8938;AMR_AF=0.7839;AFR_AF=0.584;EUR_AF=0.7843;SAS_AF=0.7904;AA=T|||;VT=SNP
20	37073091	rs805528	G	A	100	PASS	AC=3580;AF=0.714856;AN=5008;NS=2504;DP=18829;EAS_AF=0.8938;AMR_AF=0.7781;AFR_AF=0.4365;EUR_AF=0.7843;SAS_AF=0.7904;AA=G|||;VT=SNP
20	37073282	rs805529	G	C	100	PASS	AC=3598;AF=0.71845;AN=5008;NS=2504;DP=18383;EAS_AF=0.8938;AMR_AF=0.7781;AFR_AF=0.4493;EUR_AF=0.7843;SAS_AF=0.7914;AA=G|||;VT=SNP
20	37074199	rs805530	A	G	100	PASS	AC=3778;AF=0.754393;AN=5008;NS=2504;DP=21576;EAS_AF=0.8938;AMR_AF=0.7839;AFR_AF=0.5832;EUR_AF=0.7843;SAS_AF=0.7904;AA=G|||;VT=SNP
20	37074726	rs805531	C	T	100	PASS	AC=3776;AF=0.753994;AN=5008;NS=2504;DP=22136;EAS_AF=0.8938;AMR_AF=0.7839;AFR_AF=0.5817;EUR_AF=0.7843;SAS_AF=0.7904;AA=T|||;VT=SNP
20	37074895	rs3748852	C	G	100	PASS	AC=292;AF=0.0583067;AN=5008;NS=2504;DP=18563;EAS_AF=0.0784;AMR_AF=0.0504;AFR_AF=0.053;EUR_AF=0.0437;SAS_AF=0.0654;AA=C|||;VT=SNP
20	37075815	rs562605323	A	C	100	PASS	AC=15;AF=0.00299521;AN=5008;NS=2504;DP=13849;EAS_AF=0.0149;AMR_AF=0;AFR_AF=0;EUR_AF=0;SAS_AF=0;AA=A|||;VT=SNP
20	37077560	rs707520	C	A	100	PASS	AC=3790;AF=0.756789;AN=5008;NS=2504;DP=18689;EAS_AF=0.8938;AMR_AF=0.7867;AFR_AF=0.5832;EUR_AF=0.7903;SAS_AF=0.7945;AA=A|||;VT=SNP
20	37077620	rs1002154	C	T	100	PASS	AC=223;AF=0.0445288;AN=5008;NS=2504;DP=18114;EAS_AF=0.002;AMR_AF=0.0764;AFR_AF=0.0038;EUR_AF=0.1412;SAS_AF=0.0215;AA=C|||;VT=SNP
20	37078206	rs148690824	G	A	100	PASS	AC=29;AF=0.00579073;AN=5008;NS=2504;DP=21166;EAS_AF=0.0288;AMR_AF=0;AFR_AF=0;EUR_AF=0;SAS_AF=0;AA=G|||;VT=SNP
20	37079237	rs12397	T	C	100	PASS	AC=4219;AF=0.842452;AN=5008;NS=2504;DP=21817;EAS_AF=0.8938;AMR_AF=0.8199;AFR_AF=0.8964;EUR_AF=0.7853;SAS_AF=0.7914;AA=C|||;VT=SNP
20	37080007	rs805532	A	G	100	PASS	AC=3778;AF=0.754393;AN=5008;NS=2504;DP=18075;EAS_AF=0.8938;AMR_AF=0.7839;AFR_AF=0.5832;EUR_AF=0.7833;SAS_AF=0.7914;AA=G|||;VT=SNP
20	37080158	rs6070221	G	T	100	PASS	AC=264;AF=0.0527157;AN=5008;NS=2504;DP=20996;EAS_AF=0.0565;AMR_AF=0.0504;AFR_AF=0.0484;EUR_AF=0.0437;SAS_AF=0.0654;AA=G|||;VT=SNP
20	37082145	rs6123723	C	T	100	PASS	AC=133;AF=0.0265575;AN=5008;NS=2504;DP=18372;EAS_AF=0.129;AMR_AF=0.0014;AFR_AF=0;EUR_AF=0;SAS_AF=0.002;AA=C|||;VT=SNP
20	37083100	rs73098016	T	A	100	PASS	AC=271;AF=0.0541134;AN=5008;NS=2504;DP=17167;EAS_AF=0.0565;AMR_AF=0.0504;AFR_AF=0.0484;EUR_AF=0.0447;SAS_AF=0.0716;AA=t|||;VT=SNP
20	37096300	rs6123743	A	G	100	PASS	AC=627;AF=0.1252;AN=5008;NS=2504;DP=17897;EAS_AF=0.3006;AMR_AF=0.0764;AFR_AF=0.0106;EUR_AF=0.0676;SAS_AF=0.1933;AA=-|||;VT=SNP
20	37099210	rs149145107	T	C	100	PASS	AC=25;AF=0.00499201;AN=5008;NS=2504;DP=21722;EAS_AF=0.0248;AMR_AF=0;AFR_AF=0;EUR_AF=0;SAS_AF=0;AA=T|||;VT=SNP
20	37100214	rs1609994	C	T	100	PASS	AC=641;AF=0.127995;AN=5008;NS=2504;DP=22160;EAS_AF=0.003;AMR_AF=0.2104;AFR_AF=0.0091;EUR_AF=0.2873;SAS_AF=0.1953;AA=C|||;VT=SNP
20	37102700	rs34014949	C	A	100	PASS	AC=222;AF=0.0443291;AN=5008;NS=2504;DP=18987;EAS_AF=0.002;AMR_AF=0.0821;AFR_AF=0.0045;EUR_AF=0.1412;SAS_AF=0.0153;AA=C|||;VT=SNP
20	37102807	rs805552	G	C	100	PASS	AC=4365;AF=0.871605;AN=5008;NS=2504;DP=19643;EAS_AF=0.9147;AMR_AF=0.8386;AFR_AF=0.9145;EUR_AF=0.8559;SAS_AF=0.8088;AA=g|||;VT=SNP
20	37104173	rs78141686	G	C	100	PASS	AC=25;AF=0.00499201;AN=5008;NS=2504;DP=19952;EAS_AF=0.0248;AMR_AF=0;AFR_AF=0;EUR_AF=0;SAS_AF=0;AA=G|||;VT=SNP
20	37106157	rs1303567	C	A	100	PASS	AC=3874;AF=0.773562;AN=5008;NS=2504;DP=18484;EAS_AF=0.9087;AMR_AF=0.7824;AFR_AF=0.6067;EUR_AF=0.825;SAS_AF=0.8006;AA=A|||;VT=SNP
20	37107041	rs805554	A	T	100	PASS	AC=4326;AF=0.863818;AN=5008;NS=2504;DP=16150;EAS_AF=0.9137;AMR_AF=0.8372;AFR_AF=0.8873;EUR_AF=0.8559;SAS_AF=0.8078;AA=T|||;VT=SNP
20	37107225	rs1303566	G	A	100	PASS	AC=3194;AF=0.63778;AN=5008;NS=2504;DP=12439;EAS_AF=0.9048;AMR_AF=0.7349;AFR_AF=0.146;EUR_AF=0.8052;SAS_AF=0.7863;AA=G|||;VT=SNP
20	37107429	rs1303665	T	C	100	PASS	AC=3231;AF=0.645168;AN=5008;NS=2504;DP=12309;EAS_AF=0.9077;AMR_AF=0.7349;AFR_AF=0.1717;EUR_AF=0.8052;SAS_AF=0.7863;AA=T|||;VT=SNP
20	37107746	rs1303588	A	G	100	PASS	AC=3199;AF=0.638778;AN=5008;NS=2504;DP=19706;EAS_AF=0.9077;AMR_AF=0.7349;AFR_AF=0.146;EUR_AF=0.8052;SAS_AF=0.7883;AA=A|||;VT=SNP
20	37109484	rs1303587	C	T	100	PASS	AC=3199;AF=0.638778;AN=5008;NS=2504;DP=14003;EAS_AF=0.9077;AMR_AF=0.7363;AFR_AF=0.146;EUR_AF=0.8052;SAS_AF=0.7873;AA=C|||;VT=SNP
20	37109527	rs805545	T	C	100	PASS	AC=4362;AF=0.871006;AN=5008;NS=2504;DP=13180;EAS_AF=0.9127;AMR_AF=0.8386;AFR_AF=0.9145;EUR_AF=0.8559;SAS_AF=0.8078;AA=T|||;VT=SNP
20	37109802	rs79684181	G	T	100	PASS	AC=144;AF=0.028754;AN=5008;NS=2504;DP=19111;EAS_AF=0.002;AMR_AF=0.0072;AFR_AF=0.0439;EUR_AF=0.0398;SAS_AF=0.0399;AA=G|||;VT=SNP
20	37110801	rs1303586	T	C	100	PASS	AC=3859;AF=0.770567;AN=5008;NS=2504;DP=17708;EAS_AF=0.9077;AMR_AF=0.7824;AFR_AF=0.5953;EUR_AF=0.825;SAS_AF=0.8016;AA=C|||;VT=SNP
20	37112114	rs1303585	T	C	100	PASS	AC=3377;AF=0.674321;AN=5008;NS=2504;DP=21448;EAS_AF=0.9137;AMR_AF=0.755;AFR_AF=0.2398;EUR_AF=0.8231;SAS_AF=0.8047;AA=T|||;VT=SNP
20	37112618	rs149214619	G	A	100	PASS	AC=159;AF=0.0317492;AN=5008;NS=2504;DP=18664;EAS_AF=0.1171;AMR_AF=0.0187;AFR_AF=0.0008;EUR_AF=0.001;SAS_AF=0.0266;AA=G|||;VT=SNP
20	37112935	rs1303582	A	G	100	PASS	AC=3378;AF=0.674521;AN=5008;NS=2504;DP=18497;EAS_AF=0.9137;AMR_AF=0.7565;AFR_AF=0.2398;EUR_AF=0.8231;SAS_AF=0.8047;AA=A|||;VT=SNP
20	37113854	rs117823907	T	G	100	PASS	AC=30;AF=0.00599042;AN=5008;NS=2504;DP=18575;EAS_AF=0.0258;AMR_AF=0.0058;AFR_AF=0;EUR_AF=0;SAS_AF=0;AA=T|||;VT=SNP
20	37113886	rs1303581	G	T	100	PASS	AC=3233;AF=0.645567;AN=5008;NS=2504;DP=17478;EAS_AF=0.9077;AMR_AF=0.7349;AFR_AF=0.1717;EUR_AF=0.8052;SAS_AF=0.7883;AA=G|||;VT=SNP
20	37114187	rs117039742	G	A	100	PASS	AC=245;AF=0.0489217;AN=5008;NS=2504;DP=16913;EAS_AF=0.0645;AMR_AF=0.0432;AFR_AF=0.0053;EUR_AF=0.0656;SAS_AF=0.0787;AA=G|||;VT=SNP
20	37116564	rs805535	T	C	100	PASS	AC=4325;AF=0.863618;AN=5008;NS=2504;DP=17361;EAS_AF=0.9137;AMR_AF=0.8372;AFR_AF=0.8873;EUR_AF=0.8559;SAS_AF=0.8067;AA=C|||;VT=SNP
20	37116573	rs1303580	G	A	100	PASS	AC=3199;AF=0.638778;AN=5008;NS=2504;DP=17802;EAS_AF=0.9077;AMR_AF=0.7349;AFR_AF=0.146;EUR_AF=0.8052;SAS_AF=0.7883;AA=G|||;VT=SNP
20	37122787	rs150523662	C	T	100	PASS	AC=31;AF=0.0061901;AN=5008;NS=2504;DP=20154;EAS_AF=0.0298;AMR_AF=0;AFR_AF=0;EUR_AF=0;SAS_AF=0.001;AA=C|||;VT=SNP
20	37122863	rs3762458	C	G	100	PASS	AC=44;AF=0.00878594;AN=5008;NS=2504;DP=22116;EAS_AF=0.0437;AMR_AF=0;AFR_AF=0;EUR_AF=0;SAS_AF=0;AA=C|||;VT=SNP
20	37125540	rs113594190	T	G	100	PASS	AC=88;AF=0.0175719;AN=5008;NS=2504;DP=17952;EAS_AF=0.002;AMR_AF=0.0072;AFR_AF=0.0008;EUR_AF=0.0408;SAS_AF=0.0399;AA=T|||;VT=SNP
20	37125857	rs1303577	C	T	100	PASS	AC=3198;AF=0.638578;AN=5008;NS=2504;DP=19625;EAS_AF=0.9067;AMR_AF=0.7349;AFR_AF=0.1475;EUR_AF=0.8052;SAS_AF=0.7863;AA=C|||;VT=SNP
20	37128604	rs75828684	A	G	100	PASS	AC=118;AF=0.0235623;AN=5008;NS=2504;DP=14017;EAS_AF=0.0962;AMR_AF=0.0144;AFR_AF=0.0008;EUR_AF=0;SAS_AF=0.0102;AA=A|||;VT=SNP
20	37128817	rs1303575	G	C	100	PASS	AC=3865;AF=0.771765;AN=5008;NS=2504;DP=18748;EAS_AF=0.9137;AMR_AF=0.7824;AFR_AF=0.5946;EUR_AF=0.8231;SAS_AF=0.8047;AA=C|||;VT=SNP
20	37129241	rs1303574	G	T	100	PASS	AC=3794;AF=0.757588;AN=5008;NS=2504;DP=22172;EAS_AF=0.9137;AMR_AF=0.781;AFR_AF=0.5408;EUR_AF=0.825;SAS_AF=0.8037;AA=T|||;VT=SNP
20	37130601	rs805539	C	T	100	PASS	AC=4361;AF=0.870807;AN=5008;NS=2504;DP=15571;EAS_AF=0.9137;AMR_AF=0.8386;AFR_AF=0.9145;EUR_AF=0.8549;SAS_AF=0.8067;AA=T|||;VT=SNP
20	37131721	rs1315305	A	C	100	PASS	AC=3203;AF=0.639577;AN=5008;NS=2504;DP=18024;EAS_AF=0.9077;AMR_AF=0.7349;AFR_AF=0.146;EUR_AF=0.8062;SAS_AF=0.7914;AA=T|||;VT=SNP
20	37132962	rs1303570	A	G	100	PASS	AC=3199;AF=0.638778;AN=5008;NS=2504;DP=19403;EAS_AF=0.9077;AMR_AF=0.7349;AFR_AF=0.146;EUR_AF=0.8052;SAS_AF=0.7883;AA=A|||;VT=SNP
20	37133119	rs1303571	A	G	100	PASS	AC=3199;AF=0.638778;AN=5008;NS=2504;DP=19764;EAS_AF=0.9077;AMR_AF=0.7349;AFR_AF=0.146;EUR_AF=0.8052;SAS_AF=0.7883;AA=A|||;VT=SNP
20	37136343	rs1282822	T	G	100	PASS	AC=3195;AF=0.637979;AN=5008;NS=2504;DP=15679;EAS_AF=0.9058;AMR_AF=0.7349;AFR_AF=0.146;EUR_AF=0.8032;SAS_AF=0.7883;AA=T|||;VT=SNP
20	37145575	rs118032198	T	C	100	PASS	AC=20;AF=0.00399361;AN=5008;NS=2504;DP=18168;EAS_AF=0.0179;AMR_AF=0;AFR_AF=0;EUR_AF=0;SAS_AF=0.002;AA=T|||;VT=SNP
20	37147719	rs13038344	A	G	100	PASS	AC=195;AF=0.0389377;AN=5008;NS=2504;DP=16169;EAS_AF=0.002;AMR_AF=0.0692;AFR_AF=0.0038;EUR_AF=0.1252;SAS_AF=0.0143;AA=A|||;VT=SNP
20	37151889	rs11699660	G	C	100	PASS	AC=3200;AF=0.638978;AN=5008;NS=2504;DP=20143;EAS_AF=0.9048;AMR_AF=0.7349;AFR_AF=0.1452;EUR_AF=0.8131;SAS_AF=0.7853;AA=G|||;VT=SNP
20	37156368	rs11698398	G	A	100	PASS	AC=144;AF=0.028754;AN=5008;NS=2504;DP=20974;EAS_AF=0.002;AMR_AF=0.0072;AFR_AF=0.0439;EUR_AF=0.0398;SAS_AF=0.0399;AA=G|||;VT=SNP
20	37157953	rs805559	A	G	100	PASS	AC=4374;AF=0.873403;AN=5008;NS=2504;DP=14480;EAS_AF=0.9137;AMR_AF=0.8386;AFR_AF=0.9175;EUR_AF=0.8638;SAS_AF=0.8067;AA=G|||;VT=SNP
20	37158344	rs112977150	G	A	100	PASS	AC=128;AF=0.0255591;AN=5008;NS=2504;DP=14142;EAS_AF=0.002;AMR_AF=0.0072;AFR_AF=0.0318;EUR_AF=0.0398;SAS_AF=0.0399;AA=G|||;VT=SNP
20	37160606	rs6128358	A	T	100	PASS	AC=32;AF=0.00638978;AN=5008;NS=2504;DP=19936;EAS_AF=0.0308;AMR_AF=0;AFR_AF=0;EUR_AF=0;SAS_AF=0.001;AA=A|||;VT=SNP
20	37161808	rs77250589	C	T	100	PASS	AC=124;AF=0.0247604;AN=5008;NS=2504;DP=17494;EAS_AF=0.0754;AMR_AF=0.0692;AFR_AF=0;EUR_AF=0;SAS_AF=0;AA=C|||;VT=SNP
20	37164440	rs140638772	C	G	100	PASS	AC=36;AF=0.0071885;AN=5008;NS=2504;DP=17870;EAS_AF=0.0278;AMR_AF=0;AFR_AF=0.0008;EUR_AF=0;SAS_AF=0.0072;AA=C|||;VT=SNP
20	37165925	rs12625459	A	G	100	PASS	AC=316;AF=0.063099;AN=5008;NS=2504;DP=18508;EAS_AF=0.1181;AMR_AF=0.0144;AFR_AF=0.084;EUR_AF=0.0149;SAS_AF=0.0624;AA=A|||;VT=SNP
20	37166358	rs805540	G	A	100	PASS	AC=4272;AF=0.853035;AN=5008;NS=2504;DP=18276;EAS_AF=0.875;AMR_AF=0.8343;AFR_AF=0.9054;EUR_AF=0.83;SAS_AF=0.7965;AA=A|||;VT=SNP
20	37167282	rs150546302	C	T	100	PASS	AC=19;AF=0.00379393;AN=5008;NS=2504;DP=19575;EAS_AF=0.0179;AMR_AF=0;AFR_AF=0;EUR_AF=0;SAS_AF=0.001;AA=C|||;VT=SNP
20	37168254	rs78533788	C	T	100	PASS	AC=160;AF=0.0319489;AN=5008;NS=2504;DP=20289;EAS_AF=0.1171;AMR_AF=0.0187;AFR_AF=0.0008;EUR_AF=0.001;SAS_AF=0.0276;AA=C|||;VT=SNP
20	37173486	rs13043114	G	A	100	PASS	AC=1361;AF=0.271765;AN=5008;NS=2504;DP=19910;EAS_AF=0.5149;AMR_AF=0.3617;AFR_AF=0.0121;EUR_AF=0.3429;SAS_AF=0.2352;AA=G|||;VT=SNP
20	37174560	rs6070543	G	C	100	PASS	AC=568;AF=0.113419;AN=5008;NS=2504;DP=21073;EAS_AF=0.003;AMR_AF=0.2032;AFR_AF=0.0098;EUR_AF=0.2505;SAS_AF=0.1626;AA=G|||;VT=SNP
20	37177627	rs17832249	G	C	100	PASS	AC=1356;AF=0.270767;AN=5008;NS=2504;DP=14361;EAS_AF=0.5169;AMR_AF=0.3602;AFR_AF=0.0121;EUR_AF=0.338;SAS_AF=0.2342;AA=G|||;VT=SNP
20	37179979	rs140134647	G	C	100	PASS	AC=10;AF=0.00199681;AN=5008;NS=2504;DP=21574;EAS_AF=0.0089;AMR_AF=0;AFR_AF=0;EUR_AF=0.001;SAS_AF=0;AA=G|||;VT=SNP
20	37180896	rs6128409	A	G	100	PASS	AC=3225;AF=0.64397;AN=5008;NS=2504;DP=17758;EAS_AF=0.9077;AMR_AF=0.7421;AFR_AF=0.146;EUR_AF=0.8181;SAS_AF=0.7965;AA=A|||;VT=SNP
20	37181418	rs4812025	G	A	100	PASS	AC=3192;AF=0.63738;AN=5008;NS=2504;DP=20244;EAS_AF=0.9077;AMR_AF=0.7392;AFR_AF=0.146;EUR_AF=0.7962;SAS_AF=0.7873;AA=G|||;VT=SNP
20	37184132	rs75622718	T	C	100	PASS	AC=132;AF=0.0263578;AN=5008;NS=2504;DP=17475;EAS_AF=0.127;AMR_AF=0.0014;AFR_AF=0;EUR_AF=0;SAS_AF=0.0031;AA=T|||;VT=SNP
20	37184890	rs17753146	T	G	100	PASS	AC=219;AF=0.04373;AN=5008;NS=2504;DP=15412;EAS_AF=0.002;AMR_AF=0.0807;AFR_AF=0.0045;EUR_AF=0.1392;SAS_AF=0.0153;AA=T|||;VT=SNP
20	37186009	rs2864932	C	A	100	PASS	AC=4056;AF=0.809904;AN=5008;NS=2504;DP=19873;EAS_AF=0.9127;AMR_AF=0.8012;AFR_AF=0.73;EUR_AF=0.833;SAS_AF=0.7945;AA=A|||;VT=SNP
20	37194254	rs2185594	G	A	100	PASS	AC=3160;AF=0.63099;AN=5008;NS=2504;DP=20338;EAS_AF=0.9087;AMR_AF=0.7291;AFR_AF=0.1452;EUR_AF=0.7823;SAS_AF=0.7761;AA=G|||;VT=SNP
20	37195773	rs117581089	T	C	100	PASS	AC=30;AF=0.00599042;AN=5008;NS=2504;DP=17696;EAS_AF=0.0258;AMR_AF=0.0058;AFR_AF=0;EUR_AF=0;SAS_AF=0;AA=T|||;VT=SNP;EX_TARGET
20	37197401	rs1295992	G	A	100	PASS	AC=4322;AF=0.863019;AN=5008;NS=2504;DP=20339;EAS_AF=0.9137;AMR_AF=0.8343;AFR_AF=0.913;EUR_AF=0.834;SAS_AF=0.7935;AA=A|||;VT=SNP
20	37198713	rs6128455	T	C	100	PASS	AC=138;AF=0.0275559;AN=5008;NS=2504;DP=21046;EAS_AF=0.1319;AMR_AF=0.0014;AFR_AF=0;EUR_AF=0;SAS_AF=0.0041;AA=T|||;VT=SNP
20	37199239	rs74597479	G	A	100	PASS	AC=23;AF=0.00459265;AN=5008;NS=2504;DP=17821;EAS_AF=0.0228;AMR_AF=0;AFR_AF=0;EUR_AF=0;SAS_AF=0;AA=G|||;VT=SNP
20	37200322	rs2206783	A	G	100	PASS	AC=3227;AF=0.644369;AN=5008;NS=2504;DP=21323;EAS_AF=0.9077;AMR_AF=0.7406;AFR_AF=0.146;EUR_AF=0.8201;SAS_AF=0.7975;AA=A|||;VT=SNP
20	37200597	rs991539	C	T	100	PASS	AC=4686;AF=0.935703;AN=5008;NS=2504;DP=20133;EAS_AF=0.995;AMR_AF=0.902;AFR_AF=0.9955;EUR_AF=0.8757;SAS_AF=0.8793;AA=T|||;VT=SNP
20	37202173	rs1115600	T	G	100	PASS	AC=4393;AF=0.877196;AN=5008;NS=2504;DP=16208;EAS_AF=0.9127;AMR_AF=0.8444;AFR_AF=0.9191;EUR_AF=0.8708;SAS_AF=0.8139;AA=G|||;VT=SNP
20	37203484	rs138886522	T	C	100	PASS	AC=23;AF=0.00459265;AN=5008;NS=2504;DP=17270;EAS_AF=0.0228;AMR_AF=0;AFR_AF=0;EUR_AF=0;SAS_AF=0;AA=T|||;VT=SNP;EX_TARGET
20	37208527	rs6064733	G	A	100	PASS	AC=3158;AF=0.630591;AN=5008;NS=2504;DP=17191;EAS_AF=0.9067;AMR_AF=0.7291;AFR_AF=0.1452;EUR_AF=0.7833;SAS_AF=0.7751;AA=G|||;VT=SNP
20	37208986	rs1033516	G	A	100	PASS	AC=3159;AF=0.630791;AN=5008;NS=2504;DP=17785;EAS_AF=0.9067;AMR_AF=0.7291;AFR_AF=0.1452;EUR_AF=0.7833;SAS_AF=0.7761;AA=G|||;VT=SNP
20	37209506	rs4812047	A	G	100	PASS	AC=3238;AF=0.646565;AN=5008;NS=2504;DP=18241;EAS_AF=0.9067;AMR_AF=0.7421;AFR_AF=0.1467;EUR_AF=0.829;SAS_AF=0.7986;AA=A|||;VT=SNP
20	37210276	rs6026642	T	C	100	PASS	AC=4416;AF=0.881789;AN=5008;NS=2504;DP=20025;EAS_AF=0.9315;AMR_AF=0.8444;AFR_AF=0.9206;EUR_AF=0.8708;SAS_AF=0.816;AA=-|||;VT=SNP
20	37211279	rs6128478	G	A	100	PASS	AC=2579;AF=0.514976;AN=5008;NS=2504;DP=17881;EAS_AF=0.8601;AMR_AF=0.6484;AFR_AF=0.0416;EUR_AF=0.6034;SAS_AF=0.6135;AA=G|||;VT=SNP
20	37211442	rs143484454	T	C	100	PASS	AC=23;AF=0.00459265;AN=5008;NS=2504;DP=18031;EAS_AF=0.0228;AMR_AF=0;AFR_AF=0;EUR_AF=0;SAS_AF=0;AA=T|||;VT=SNP
20	37211530	rs4812050	G	A	100	PASS	AC=2580;AF=0.515176;AN=5008;NS=2504;DP=17817;EAS_AF=0.8611;AMR_AF=0.6484;AFR_AF=0.0416;EUR_AF=0.6034;SAS_AF=0.6135;AA=G|||;VT=SNP
20	37212966	rs79255189	G	C	100	PASS	AC=164;AF=0.0327476;AN=5008;NS=2504;DP=18368;EAS_AF=0.125;AMR_AF=0.013;AFR_AF=0.0008;EUR_AF=0;SAS_AF=0.0286;AA=G|||;VT=SNP
20	37216215	rs73621955	G	A	100	PASS	AC=110;AF=0.0219649;AN=5008;NS=2504;DP=17145;EAS_AF=0.1032;AMR_AF=0.0043;AFR_AF=0;EUR_AF=0;SAS_AF=0.0031;AA=G|||;VT=SNP
20	37218095	rs150980900	G	C	100	PASS	AC=11;AF=0.00219649;AN=5008;NS=2504;DP=20980;EAS_AF=0.0089;AMR_AF=0;AFR_AF=0;EUR_AF=0.002;SAS_AF=0;AA=G|||;VT=SNP
20	37219554	rs6100336	G	T	100	PASS	AC=825;AF=0.164736;AN=5008;NS=2504;DP=20056;EAS_AF=0.124;AMR_AF=0.0677;AFR_AF=0.4342;EUR_AF=0.0447;SAS_AF=0.0348;AA=G|||;VT=SNP
20	37219838	rs76819995	C	T	100	PASS	AC=199;AF=0.0397364;AN=5008;NS=2504;DP=17869;EAS_AF=0.123;AMR_AF=0.0144;AFR_AF=0.0295;EUR_AF=0;SAS_AF=0.0266;AA=C|||;VT=SNP
20	37219974	rs6026701	G	A	100	PASS	AC=961;AF=0.191893;AN=5008;NS=2504;DP=20143;EAS_AF=0.125;AMR_AF=0.0778;AFR_AF=0.5318;EUR_AF=0.0437;SAS_AF=0.0348;AA=G|||;VT=SNP
20	37220681	rs117556328	A	C	100	PASS	AC=161;AF=0.0321486;AN=5008;NS=2504;DP=21530;EAS_AF=0.124;AMR_AF=0.013;AFR_AF=0.0008;EUR_AF=0;SAS_AF=0.0266;AA=-|||;VT=SNP
20	37223382	rs9917432	A	G	100	PASS	AC=974;AF=0.194489;AN=5008;NS=2504;DP=21106;EAS_AF=0.125;AMR_AF=0.0793;AFR_AF=0.5408;EUR_AF=0.0437;SAS_AF=0.0348;AA=a|||;VT=SNP
20	37223976	rs6064751	T	C	100	PASS	AC=4159;AF=0.830471;AN=5008;NS=2504;DP=19466;EAS_AF=0.9315;AMR_AF=0.8055;AFR_AF=0.9062;EUR_AF=0.829;SAS_AF=0.6431;AA=-|||;VT=SNP
20	37224104	rs139962718	G	A	100	PASS	AC=41;AF=0.0081869;AN=5008;NS=2504;DP=19220;EAS_AF=0.0397;AMR_AF=0;AFR_AF=0;EUR_AF=0;SAS_AF=0.001;AA=-|||;VT=SNP
20	37225170	rs138443269	C	T	100	PASS	AC=250;AF=0.0499201;AN=5008;NS=2504;DP=16944;EAS_AF=0.1101;AMR_AF=0.0231;AFR_AF=0.0666;EUR_AF=0.003;SAS_AF=0.0327;AA=-|||;VT=SNP
20	37225181	rs78092030	G	A	100	PASS	AC=701;AF=0.139976;AN=5008;NS=2504;DP=17426;EAS_AF=0.0268;AMR_AF=0.1787;AFR_AF=0.0877;EUR_AF=0.1531;SAS_AF=0.2863;AA=-|||;VT=SNP
20	37225216	rs4812061	C	T	100	PASS	AC=4536;AF=0.905751;AN=5008;NS=2504;DP=18118;EAS_AF=0.9544;AMR_AF=0.964;AFR_AF=0.7829;EUR_AF=0.9662;SAS_AF=0.9182;AA=-|||;VT=SNP
20	37225315	rs77039697	C	T	100	PASS	AC=762;AF=0.152157;AN=5008;NS=2504;DP=19076;EAS_AF=0.0278;AMR_AF=0.1758;AFR_AF=0.1286;EUR_AF=0.1521;SAS_AF=0.2955;AA=-|||;VT=SNP
20	37225369	rs6128497	C	A	100	PASS	AC=4291;AF=0.856829;AN=5008;NS=2504;DP=17789;EAS_AF=0.9226;AMR_AF=0.9179;AFR_AF=0.7436;EUR_AF=0.9235;SAS_AF=0.8303;AA=-|||;VT=SNP
20	37225749	rs11699146	T	C	100	PASS	AC=4545;AF=0.907548;AN=5008;NS=2504;DP=17639;EAS_AF=0.9544;AMR_AF=0.964;AFR_AF=0.7874;EUR_AF=0.9672;SAS_AF=0.9202;AA=-|||;VT=SNP
20	37225825	rs11698723	A	G	100	PASS	AC=4548;AF=0.908147;AN=5008;NS=2504;DP=16931;EAS_AF=0.9544;AMR_AF=0.964;AFR_AF=0.7882;EUR_AF=0.9672;SAS_AF=0.9223;AA=-|||;VT=SNP
20	37225941	rs11696351	G	A	100	PASS	AC=4548;AF=0.908147;AN=5008;NS=2504;DP=18770;EAS_AF=0.9544;AMR_AF=0.964;AFR_AF=0.7882;EUR_AF=0.9672;SAS_AF=0.9223;AA=-|||;VT=SNP
20	37225950	rs11696353	G	A	100	PASS	AC=4548;AF=0.908147;AN=5008;NS=2504;DP=19201;EAS_AF=0.9544;AMR_AF=0.964;AFR_AF=0.7882;EUR_AF=0.9672;SAS_AF=0.9223;AA=-|||;VT=SNP
20	37226262	rs2510381	T	C	100	PASS	AC=4548;AF=0.908147;AN=5008;NS=2504;DP=15666;EAS_AF=0.9544;AMR_AF=0.964;AFR_AF=0.789;EUR_AF=0.9672;SAS_AF=0.9213;AA=-|||;VT=SNP
20	37226317	rs6064754	C	G	100	PASS	AC=4667;AF=0.931909;AN=5008;NS=2504;DP=15824;EAS_AF=0.9544;AMR_AF=0.9669;AFR_AF=0.8729;EUR_AF=0.9682;SAS_AF=0.9264;AA=-|||;VT=SNP
20	37226385	rs73296950	G	A	100	PASS	AC=1519;AF=0.303315;AN=5008;NS=2504;DP=17211;EAS_AF=0.1369;AMR_AF=0.2435;AFR_AF=0.5552;EUR_AF=0.1879;SAS_AF=0.2955;AA=-|||;VT=SNP
20	37226398	rs58355034	C	T	100	PASS	AC=4548;AF=0.908147;AN=5008;NS=2504;DP=17304;EAS_AF=0.9544;AMR_AF=0.964;AFR_AF=0.789;EUR_AF=0.9672;SAS_AF=0.9213;AA=-|||;VT=SNP
20	37226468	rs79860636	T	C	100	PASS	AC=1651;AF=0.329673;AN=5008;NS=2504;DP=17476;EAS_AF=0.1369;AMR_AF=0.2536;AFR_AF=0.649;EUR_AF=0.1889;SAS_AF=0.2955;AA=-|||;VT=SNP
20	37226509	rs62203401	A	G	100	PASS	AC=4548;AF=0.908147;AN=5008;NS=2504;DP=17183;EAS_AF=0.9544;AMR_AF=0.964;AFR_AF=0.789;EUR_AF=0.9672;SAS_AF=0.9213;AA=-|||;VT=SNP
20	37226602	rs6123858	T	C	100	PASS	AC=4548;AF=0.908147;AN=5008;NS=2504;DP=16937;EAS_AF=0.9544;AMR_AF=0.964;AFR_AF=0.789;EUR_AF=0.9672;SAS_AF=0.9213;AA=-|||;VT=SNP
20	37226728	rs6128501	T	C	100	PASS	AC=4547;AF=0.907947;AN=5008;NS=2504;DP=18825;EAS_AF=0.9544;AMR_AF=0.9625;AFR_AF=0.789;EUR_AF=0.9672;SAS_AF=0.9213;AA=-|||;VT=SNP
20	37226737	rs6100354	C	T	100	PASS	AC=4548;AF=0.908147;AN=5008;NS=2504;DP=19011;EAS_AF=0.9544;AMR_AF=0.964;AFR_AF=0.789;EUR_AF=0.9672;SAS_AF=0.9213;AA=-|||;VT=SNP
20	37227625	rs4810159	A	T	100	PASS	AC=2888;AF=0.576677;AN=5008;NS=2504;DP=21299;EAS_AF=0.8165;AMR_AF=0.7104;AFR_AF=0.1346;EUR_AF=0.7783;SAS_AF=0.6247;AA=A|||;VT=SNP
20	37227857	rs4810160	G	A	100	PASS	AC=2892;AF=0.577476;AN=5008;NS=2504;DP=20319;EAS_AF=0.8165;AMR_AF=0.7104;AFR_AF=0.1377;EUR_AF=0.7783;SAS_AF=0.6247;AA=G|||;VT=SNP
20	37228424	rs8122834	G	C	100	PASS	AC=4550;AF=0.908546;AN=5008;NS=2504;DP=18049;EAS_AF=0.9544;AMR_AF=0.964;AFR_AF=0.789;EUR_AF=0.9672;SAS_AF=0.9233;AA=C|||;VT=SNP
20	37228659	rs8118494	T	G	100	PASS	AC=4550;AF=0.908546;AN=5008;NS=2504;DP=21688;EAS_AF=0.9544;AMR_AF=0.964;AFR_AF=0.789;EUR_AF=0.9672;SAS_AF=0.9233;AA=G|||;VT=SNP
20	37229193	rs6026755	G	C	100	PASS	AC=4547;AF=0.907947;AN=5008;NS=2504;DP=18282;EAS_AF=0.9544;AMR_AF=0.9582;AFR_AF=0.789;EUR_AF=0.9672;SAS_AF=0.9243;AA=G|||;VT=SNP
20	37229441	rs6123861	T	G	100	PASS	AC=4551;AF=0.908746;AN=5008;NS=2504;DP=17737;EAS_AF=0.9544;AMR_AF=0.964;AFR_AF=0.789;EUR_AF=0.9672;SAS_AF=0.9243;AA=G|||;VT=SNP
20	37229567	rs13042097	A	G	100	PASS	AC=2906;AF=0.580272;AN=5008;NS=2504;DP=16167;EAS_AF=0.8155;AMR_AF=0.7104;AFR_AF=0.1452;EUR_AF=0.7773;SAS_AF=0.6309;AA=A|||;VT=SNP
20	37229583	rs6128504	C	T	100	PASS	AC=4551;AF=0.908746;AN=5008;NS=2504;DP=16083;EAS_AF=0.9544;AMR_AF=0.964;AFR_AF=0.789;EUR_AF=0.9672;SAS_AF=0.9243;AA=C|||;VT=SNP
20	37230007	rs932433	A	G	100	PASS	AC=3066;AF=0.61222;AN=5008;NS=2504;DP=15587;EAS_AF=0.8165;AMR_AF=0.7291;AFR_AF=0.2133;EUR_AF=0.8211;SAS_AF=0.6431;AA=A|||;VT=SNP
20	37230371	rs6128505	T	G	100	PASS	AC=4689;AF=0.936302;AN=5008;NS=2504;DP=13400;EAS_AF=0.9544;AMR_AF=0.9683;AFR_AF=0.8865;EUR_AF=0.9682;SAS_AF=0.9294;AA=G|||;VT=SNP
20	37230486	rs6070740	C	A	100	PASS	AC=2967;AF=0.592452;AN=5008;NS=2504;DP=14422;EAS_AF=0.8155;AMR_AF=0.7104;AFR_AF=0.1831;EUR_AF=0.7783;SAS_AF=0.6411;AA=C|||;VT=SNP
20	37231976	rs1005610	A	C	100	PASS	AC=3091;AF=0.617212;AN=5008;NS=2504;DP=19109;EAS_AF=0.8502;AMR_AF=0.7233;AFR_AF=0.1997;EUR_AF=0.8191;SAS_AF=0.6585;AA=C|||;VT=SNP
20	37232009	rs1005611	A	G	100	PASS	AC=3091;AF=0.617212;AN=5008;NS=2504;DP=18573;EAS_AF=0.8502;AMR_AF=0.7233;AFR_AF=0.1997;EUR_AF=0.8191;SAS_AF=0.6585;AA=G|||;VT=SNP
20	37232939	rs17832413	A	G	100	PASS	AC=153;AF=0.0305511;AN=5008;NS=2504;DP=20505;EAS_AF=0.0585;AMR_AF=0.0202;AFR_AF=0.0098;EUR_AF=0.0368;SAS_AF=0.0307;AA=A|||;VT=SNP
20	37233619	rs6026774	A	G	100	PASS	AC=831;AF=0.165935;AN=5008;NS=2504;DP=17254;EAS_AF=0.1062;AMR_AF=0.1398;AFR_AF=0.2209;EUR_AF=0.0954;SAS_AF=0.2444;AA=A|||;VT=SNP
20	37234075	rs73621960	A	T	100	PASS	AC=111;AF=0.0221645;AN=5008;NS=2504;DP=22333;EAS_AF=0.1071;AMR_AF=0.0014;AFR_AF=0;EUR_AF=0;SAS_AF=0.002;AA=A|||;VT=SNP
20	37235138	rs1883784	A	G	100	PASS	AC=3370;AF=0.672923;AN=5008;NS=2504;DP=19767;EAS_AF=0.8482;AMR_AF=0.7478;AFR_AF=0.4017;EUR_AF=0.8201;SAS_AF=0.6544;AA=A|||;VT=SNP
20	37235305	rs926638	C	A	100	PASS	AC=888;AF=0.177316;AN=5008;NS=2504;DP=21060;EAS_AF=0.1062;AMR_AF=0.1412;AFR_AF=0.2655;EUR_AF=0.0954;SAS_AF=0.2413;AA=C|||;VT=SNP
20	37235531	rs1883785	G	C	100	PASS	AC=3372;AF=0.673323;AN=5008;NS=2504;DP=20836;EAS_AF=0.8482;AMR_AF=0.7478;AFR_AF=0.4024;EUR_AF=0.8201;SAS_AF=0.6554;AA=G|||;VT=SNP
20	37235740	rs7271465	C	A	100	PASS	AC=880;AF=0.175719;AN=5008;NS=2504;DP=22245;EAS_AF=0.1062;AMR_AF=0.1412;AFR_AF=0.2595;EUR_AF=0.0954;SAS_AF=0.2413;AA=C|||;VT=SNP
20	37236501	rs6015464	A	G	100	PASS	AC=850;AF=0.169728;AN=5008;NS=2504;DP=19674;EAS_AF=0.1062;AMR_AF=0.1427;AFR_AF=0.2345;EUR_AF=0.0954;SAS_AF=0.2434;AA=A|||;VT=SNP
20	37237147	rs6070754	T	C	100	PASS	AC=3038;AF=0.606629;AN=5008;NS=2504;DP=20399;EAS_AF=0.8492;AMR_AF=0.7147;AFR_AF=0.2035;EUR_AF=0.7823;SAS_AF=0.6442;AA=T|||;VT=SNP
20	37238418	rs6123880	G	A	100	PASS	AC=208;AF=0.0415335;AN=5008;NS=2504;DP=21436;EAS_AF=0.1091;AMR_AF=0.1282;AFR_AF=0.0023;EUR_AF=0.005;SAS_AF=0.001;AA=G|||;VT=SNP
20	37238703	rs6100402	C	T	100	PASS	AC=1206;AF=0.240815;AN=5008;NS=2504;DP=21380;EAS_AF=0.1052;AMR_AF=0.1657;AFR_AF=0.4955;EUR_AF=0.0964;SAS_AF=0.2382;AA=C|||;VT=SNP
20	37238894	rs6123881	C	T	100	PASS	AC=3001;AF=0.599241;AN=5008;NS=2504;DP=18373;EAS_AF=0.8492;AMR_AF=0.7104;AFR_AF=0.174;EUR_AF=0.7803;SAS_AF=0.6513;AA=C|||;VT=SNP
20	37239167	rs6026793	G	T	100	PASS	AC=4310;AF=0.860623;AN=5008;NS=2504;DP=20239;EAS_AF=0.9554;AMR_AF=0.889;AFR_AF=0.705;EUR_AF=0.9155;SAS_AF=0.8967;AA=G|||;VT=SNP
20	37239211	rs6026794	T	C	100	PASS	AC=4348;AF=0.868211;AN=5008;NS=2504;DP=19367;EAS_AF=0.9554;AMR_AF=0.8934;AFR_AF=0.705;EUR_AF=0.9264;SAS_AF=0.9213;AA=T|||;VT=SNP
20	37240206	rs6064763	A	G	100	PASS	AC=4357;AF=0.870008;AN=5008;NS=2504;DP=13287;EAS_AF=0.9554;AMR_AF=0.8948;AFR_AF=0.711;EUR_AF=0.9264;SAS_AF=0.9213;AA=A|||;VT=SNP
20	37240308	rs6070764	G	A	100	PASS	AC=3000;AF=0.599042;AN=5008;NS=2504;DP=15041;EAS_AF=0.8492;AMR_AF=0.7104;AFR_AF=0.1755;EUR_AF=0.7803;SAS_AF=0.6483;AA=G|||;VT=SNP
20	37240737	rs1569706	G	T	100	PASS	AC=4478;AF=0.894169;AN=5008;NS=2504;DP=15312;EAS_AF=0.9554;AMR_AF=0.9063;AFR_AF=0.7958;EUR_AF=0.9274;SAS_AF=0.9213;AA=T|||;VT=SNP
20	37240766	rs1569707	A	G	100	PASS	AC=4377;AF=0.874002;AN=5008;NS=2504;DP=15589;EAS_AF=0.9554;AMR_AF=0.8991;AFR_AF=0.7239;EUR_AF=0.9264;SAS_AF=0.9213;AA=A|||;VT=SNP
20	37241830	rs13038820	G	A	100	PASS	AC=228;AF=0.0455272;AN=5008;NS=2504;DP=19971;EAS_AF=0.002;AMR_AF=0.0706;AFR_AF=0.0038;EUR_AF=0.1551;SAS_AF=0.0164;AA=G|||;VT=SNP
20	37242699	rs805594	T	C	100	PASS	AC=4615;AF=0.921526;AN=5008;NS=2504;DP=20547;EAS_AF=0.9554;AMR_AF=0.915;AFR_AF=0.8949;EUR_AF=0.9274;SAS_AF=0.9213;AA=C|||;VT=SNP
20	37242964	rs805595	A	G	100	PASS	AC=4609;AF=0.920327;AN=5008;NS=2504;DP=22577;EAS_AF=0.9544;AMR_AF=0.8718;AFR_AF=0.913;EUR_AF=0.9284;SAS_AF=0.9213;AA=G|||;VT=SNP
20	37243067	rs10485648	A	G	100	PASS	AC=688;AF=0.13738;AN=5008;NS=2504;DP=20933;EAS_AF=0.0417;AMR_AF=0.1254;AFR_AF=0.1543;EUR_AF=0.1083;SAS_AF=0.2515;AA=A|||;VT=SNP
20	37244379	rs7508921	G	C	100	PASS	AC=17;AF=0.00339457;AN=5008;NS=2504;DP=16837;EAS_AF=0.0169;AMR_AF=0;AFR_AF=0;EUR_AF=0;SAS_AF=0;AA=G|||;VT=SNP
20	37244380	rs73101914	A	T	100	PASS	AC=530;AF=0.105831;AN=5008;NS=2504;DP=16872;EAS_AF=0.0347;AMR_AF=0.1138;AFR_AF=0.0545;EUR_AF=0.1044;SAS_AF=0.2444;AA=A|||;VT=SNP
20	37245878	rs73101915	C	T	100	PASS	AC=456;AF=0.0910543;AN=5008;NS=2504;DP=17154;EAS_AF=0.1181;AMR_AF=0.0778;AFR_AF=0.0333;EUR_AF=0.0915;SAS_AF=0.1503;AA=C|||;VT=SNP
20	37245958	rs85151	A	G	100	PASS	AC=1617;AF=0.322883;AN=5008;NS=2504;DP=18967;EAS_AF=0.2351;AMR_AF=0.2565;AFR_AF=0.6233;EUR_AF=0.1243;SAS_AF=0.2587;AA=G|||;VT=SNP
20	37246038	rs220546	C	T	100	PASS	AC=1255;AF=0.250599;AN=5008;NS=2504;DP=21367;EAS_AF=0.2331;AMR_AF=0.232;AFR_AF=0.3631;EUR_AF=0.1233;SAS_AF=0.2607;AA=C|||;VT=SNP
20	37246298	rs117710708	G	A	100	PASS	AC=20;AF=0.00399361;AN=5008;NS=2504;DP=20442;EAS_AF=0.0198;AMR_AF=0;AFR_AF=0;EUR_AF=0;SAS_AF=0;AA=G|||;VT=SNP
20	37246942	rs6064768	G	A	100	PASS	AC=933;AF=0.186302;AN=5008;NS=2504;DP=16183;EAS_AF=0.2351;AMR_AF=0.2061;AFR_AF=0.1301;EUR_AF=0.1223;SAS_AF=0.2638;AA=G|||;VT=SNP
20	37246985	rs220544	T	C	100	PASS	AC=4880;AF=0.974441;AN=5008;NS=2504;DP=17423;EAS_AF=0.9524;AMR_AF=0.9856;AFR_AF=0.9985;EUR_AF=0.9781;SAS_AF=0.953;AA=C|||;VT=SNP
20	37247046	rs220543	A	G	100	PASS	AC=1620;AF=0.323482;AN=5008;NS=2504;DP=17304;EAS_AF=0.2361;AMR_AF=0.255;AFR_AF=0.621;EUR_AF=0.1252;SAS_AF=0.2638;AA=G|||;VT=SNP
20	37250470	rs220542	G	A	100	PASS	AC=2950;AF=0.589058;AN=5008;NS=2504;DP=17781;EAS_AF=0.4583;AMR_AF=0.5403;AFR_AF=0.5552;EUR_AF=0.6362;SAS_AF=0.7556;AA=G|||;VT=SNP
20	37250754	rs6026868	T	A	100	PASS	AC=1124;AF=0.224441;AN=5008;NS=2504;DP=16014;EAS_AF=0.1508;AMR_AF=0.1729;AFR_AF=0.3563;EUR_AF=0.1909;SAS_AF=0.1933;AA=T|||;VT=SNP
20	37251925	rs6123893	G	A	100	PASS	AC=1055;AF=0.210663;AN=5008;NS=2504;DP=18419;EAS_AF=0.1538;AMR_AF=0.2666;AFR_AF=0.0552;EUR_AF=0.3598;SAS_AF=0.2863;AA=G|||;VT=SNP
20	37252210	rs6064778	C	A	100	PASS	AC=1399;AF=0.279353;AN=5008;NS=2504;DP=15936;EAS_AF=0.1538;AMR_AF=0.3256;AFR_AF=0.1785;EUR_AF=0.4245;SAS_AF=0.363;AA=C|||;VT=SNP
20	37252342	rs6064779	C	A	100	PASS	AC=1424;AF=0.284345;AN=5008;NS=2504;DP=21137;EAS_AF=0.1538;AMR_AF=0.3256;AFR_AF=0.1974;EUR_AF=0.4245;SAS_AF=0.363;AA=C|||;VT=SNP
20	37253191	rs6070799	C	T	100	PASS	AC=1052;AF=0.210064;AN=5008;NS=2504;DP=20850;EAS_AF=0.1538;AMR_AF=0.2666;AFR_AF=0.053;EUR_AF=0.3598;SAS_AF=0.2863;AA=C|||;VT=SNP
20	37253538	rs6128568	A	G	100	PASS	AC=876;AF=0.17492;AN=5008;NS=2504;DP=22008;EAS_AF=0.1518;AMR_AF=0.2176;AFR_AF=0.0174;EUR_AF=0.332;SAS_AF=0.2198;AA=A|||;VT=SNP
20	37253950	rs11696570	C	T	100	PASS	AC=876;AF=0.17492;AN=5008;NS=2504;DP=17132;EAS_AF=0.1329;AMR_AF=0.232;AFR_AF=0.0287;EUR_AF=0.2913;SAS_AF=0.2556;AA=C|||;VT=SNP
20	37253988	rs220541	G	T	100	PASS	AC=1197;AF=0.239018;AN=5008;NS=2504;DP=17960;EAS_AF=0.1369;AMR_AF=0.2205;AFR_AF=0.2489;EUR_AF=0.2515;SAS_AF=0.3313;AA=G|||;VT=SNP
20	37255453	rs6128574	G	A	100	PASS	AC=1080;AF=0.215655;AN=5008;NS=2504;DP=17372;EAS_AF=0.1369;AMR_AF=0.245;AFR_AF=0.1717;EUR_AF=0.2922;SAS_AF=0.2566;AA=A|||;VT=SNP
20	37256636	rs6064791	A	G	100	PASS	AC=1233;AF=0.246206;AN=5008;NS=2504;DP=16855;EAS_AF=0.1409;AMR_AF=0.2594;AFR_AF=0.2716;EUR_AF=0.2942;SAS_AF=0.2618;AA=G|||;VT=SNP
20	37257141	rs56185220	G	T	100	PASS	AC=155;AF=0.0309505;AN=5008;NS=2504;DP=15481;EAS_AF=0.0119;AMR_AF=0.0548;AFR_AF=0.0015;EUR_AF=0.0278;SAS_AF=0.0767;AA=G|||;VT=SNP
20	37257384	rs35399405	A	G	100	PASS	AC=1005;AF=0.200679;AN=5008;NS=2504;DP=16283;EAS_AF=0.1409;AMR_AF=0.2435;AFR_AF=0.1082;EUR_AF=0.2932;SAS_AF=0.2618;AA=A|||;VT=SNP
20	37257988	rs74801727	C	A	100	PASS	AC=15;AF=0.00299521;AN=5008;NS=2504;DP=20209;EAS_AF=0.0149;AMR_AF=0;AFR_AF=0;EUR_AF=0;SAS_AF=0;AA=C|||;VT=SNP
20	37260162	rs6064800	G	A	100	PASS	AC=795;AF=0.158746;AN=5008;NS=2504;DP=16601;EAS_AF=0.0595;AMR_AF=0.2017;AFR_AF=0.0817;EUR_AF=0.2744;SAS_AF=0.2157;AA=G|||;VT=SNP
20	37260829	rs11699761	A	C	100	PASS	AC=803;AF=0.160343;AN=5008;NS=2504;DP=12604;EAS_AF=0.0575;AMR_AF=0.2075;AFR_AF=0.0809;EUR_AF=0.2793;SAS_AF=0.2178;AA=A|||;VT=SNP
20	37261053	rs28683729	C	T	100	PASS	AC=733;AF=0.146366;AN=5008;NS=2504;DP=13156;EAS_AF=0.0575;AMR_AF=0.1988;AFR_AF=0.0325;EUR_AF=0.2793;SAS_AF=0.2178;AA=c|||;VT=SNP
20	37261397	rs6070825	T	C	100	PASS	AC=731;AF=0.145966;AN=5008;NS=2504;DP=14806;EAS_AF=0.0575;AMR_AF=0.1988;AFR_AF=0.0318;EUR_AF=0.2783;SAS_AF=0.2178;AA=T|||;VT=SNP
20	37261531	rs112793508	C	T	100	PASS	AC=169;AF=0.033746;AN=5008;NS=2504;DP=15565;EAS_AF=0.0119;AMR_AF=0.0533;AFR_AF=0.0189;EUR_AF=0.0229;SAS_AF=0.0736;AA=C|||;VT=SNP
20	37261585	rs6070826	G	A	100	PASS	AC=562;AF=0.11222;AN=5008;NS=2504;DP=16285;EAS_AF=0.0456;AMR_AF=0.1455;AFR_AF=0.0129;EUR_AF=0.2555;SAS_AF=0.1442;AA=G|||;VT=SNP
20	37262128	rs6070829	C	T	100	PASS	AC=792;AF=0.158147;AN=5008;NS=2504;DP=20429;EAS_AF=0.0575;AMR_AF=0.1988;AFR_AF=0.0772;EUR_AF=0.2793;SAS_AF=0.2178;AA=T|||;VT=SNP
20	37262236	rs6070830	C	T	100	PASS	AC=624;AF=0.124601;AN=5008;NS=2504;DP=20422;EAS_AF=0.0456;AMR_AF=0.1455;AFR_AF=0.059;EUR_AF=0.2565;SAS_AF=0.1442;AA=C|||;VT=SNP
20	37264183	rs34265955	C	G	100	PASS	AC=955;AF=0.190695;AN=5008;NS=2504;DP=11927;EAS_AF=0.0575;AMR_AF=0.2133;AFR_AF=0.1921;EUR_AF=0.2793;SAS_AF=0.2188;AA=G|||;VT=SNP
20	37265447	rs6070846	G	T	100	PASS	AC=951;AF=0.189896;AN=5008;NS=2504;DP=20824;EAS_AF=0.0546;AMR_AF=0.2133;AFR_AF=0.1914;EUR_AF=0.2793;SAS_AF=0.2188;AA=T|||;VT=SNP
20	37265998	rs142199792	G	C	100	PASS	AC=26;AF=0.00519169;AN=5008;NS=2504;DP=17059;EAS_AF=0.0258;AMR_AF=0;AFR_AF=0;EUR_AF=0;SAS_AF=0;AA=G|||;VT=SNP
20	37266205	rs6026964	C	A	100	PASS	AC=1407;AF=0.28095;AN=5008;NS=2504;DP=19713;EAS_AF=0.0546;AMR_AF=0.2421;AFR_AF=0.5189;EUR_AF=0.2793;SAS_AF=0.2219;AA=A|||;VT=SNP
20	37266561	rs220538	T	C	100	PASS	AC=2576;AF=0.514377;AN=5008;NS=2504;DP=17623;EAS_AF=0.4345;AMR_AF=0.4798;AFR_AF=0.4803;EUR_AF=0.5557;SAS_AF=0.6247;AA=C|||;VT=SNP
20	37266657	rs220537	T	C	100	PASS	AC=2344;AF=0.468051;AN=5008;NS=2504;DP=14887;EAS_AF=0.4355;AMR_AF=0.4669;AFR_AF=0.3124;EUR_AF=0.5537;SAS_AF=0.6247;AA=T|||;VT=SNP
20	37266681	rs220536	C	G	100	PASS	AC=2576;AF=0.514377;AN=5008;NS=2504;DP=13658;EAS_AF=0.4355;AMR_AF=0.4798;AFR_AF=0.4803;EUR_AF=0.5547;SAS_AF=0.6247;AA=G|||;VT=SNP
20	37266874	rs220535	T	C	100	PASS	AC=2934;AF=0.585863;AN=5008;NS=2504;DP=9650;EAS_AF=0.4345;AMR_AF=0.5;AFR_AF=0.7413;EUR_AF=0.5547;SAS_AF=0.6247;AA=C|||;VT=SNP
20	37267572	rs117981039	G	A	100	PASS	AC=171;AF=0.0341454;AN=5008;NS=2504;DP=18361;EAS_AF=0.0952;AMR_AF=0.0548;AFR_AF=0.0015;EUR_AF=0;SAS_AF=0.0358;AA=G|||;VT=SNP
20	37269103	rs112719327	G	A	100	PASS	AC=191;AF=0.038139;AN=5008;NS=2504;DP=20121;EAS_AF=0.0813;AMR_AF=0.0432;AFR_AF=0;EUR_AF=0.0219;SAS_AF=0.0583;AA=G|||;VT=SNP
20	37270010	rs220533	A	G	100	PASS	AC=2706;AF=0.540335;AN=5008;NS=2504;DP=19396;EAS_AF=0.3155;AMR_AF=0.4121;AFR_AF=0.7247;EUR_AF=0.5656;SAS_AF=0.5879;AA=A|||;VT=SNP
20	37270964	rs220532	A	T	100	PASS	AC=3322;AF=0.663339;AN=5008;NS=2504;DP=18225;EAS_AF=0.5853;AMR_AF=0.5908;AFR_AF=0.885;EUR_AF=0.5706;SAS_AF=0.591;AA=T|||;VT=SNP
20	37271138	rs220531	A	G	100	PASS	AC=2462;AF=0.491613;AN=5008;NS=2504;DP=21956;EAS_AF=0.5843;AMR_AF=0.5231;AFR_AF=0.3601;EUR_AF=0.5318;SAS_AF=0.5102;AA=A|||;VT=SNP
20	37271674	rs6070869	C	T	100	PASS	AC=175;AF=0.0349441;AN=5008;NS=2504;DP=17812;EAS_AF=0.0119;AMR_AF=0.0562;AFR_AF=0.0189;EUR_AF=0.0239;SAS_AF=0.0767;AA=C|||;VT=SNP
20	37271866	rs220530	T	C	100	PASS	AC=3320;AF=0.662939;AN=5008;NS=2504;DP=21285;EAS_AF=0.5833;AMR_AF=0.5908;AFR_AF=0.885;EUR_AF=0.5706;SAS_AF=0.591;AA=C|||;VT=SNP
20	37272589	rs419162	G	A	100	PASS	AC=2462;AF=0.491613;AN=5008;NS=2504;DP=16832;EAS_AF=0.5843;AMR_AF=0.5231;AFR_AF=0.3601;EUR_AF=0.5318;SAS_AF=0.5102;AA=G|||;VT=SNP
20	37273352	rs170217	T	C	100	PASS	AC=3321;AF=0.663139;AN=5008;NS=2504;DP=14033;EAS_AF=0.5853;AMR_AF=0.5908;AFR_AF=0.8835;EUR_AF=0.5706;SAS_AF=0.592;AA=t|||;VT=SNP
20	37273910	rs220529	T	C	100	PASS	AC=3322;AF=0.663339;AN=5008;NS=2504;DP=17944;EAS_AF=0.5853;AMR_AF=0.5908;AFR_AF=0.8843;EUR_AF=0.5706;SAS_AF=0.592;AA=C|||;VT=SNP
20	37274320	rs414387	C	G	100	PASS	AC=3330;AF=0.664936;AN=5008;NS=2504;DP=16512;EAS_AF=0.5853;AMR_AF=0.5908;AFR_AF=0.885;EUR_AF=0.5706;SAS_AF=0.5992;AA=G|||;VT=SNP
20	37274861	rs117796	A	G	100	PASS	AC=2473;AF=0.49381;AN=5008;NS=2504;DP=14253;EAS_AF=0.5853;AMR_AF=0.5259;AFR_AF=0.3608;EUR_AF=0.5388;SAS_AF=0.5102;AA=A|||;VT=SNP
20	37275154	rs6070894	C	T	100	PASS	AC=307;AF=0.0613019;AN=5008;NS=2504;DP=16230;EAS_AF=0.0119;AMR_AF=0.062;AFR_AF=0.1165;EUR_AF=0.0239;SAS_AF=0.0757;AA=C|||;VT=SNP
20	37276235	rs220528	T	C	100	PASS	AC=3331;AF=0.665136;AN=5008;NS=2504;DP=19862;EAS_AF=0.5823;AMR_AF=0.5922;AFR_AF=0.888;EUR_AF=0.5706;SAS_AF=0.5982;AA=C|||;VT=SNP
20	37276795	rs79285184	G	C	100	PASS	AC=170;AF=0.0339457;AN=5008;NS=2504;DP=22042;EAS_AF=0.0119;AMR_AF=0.0562;AFR_AF=0.0159;EUR_AF=0.0239;SAS_AF=0.0757;AA=g|||;VT=SNP
20	37277153	rs220527	G	T	100	PASS	AC=3262;AF=0.651358;AN=5008;NS=2504;DP=17575;EAS_AF=0.5823;AMR_AF=0.5807;AFR_AF=0.8419;EUR_AF=0.5706;SAS_AF=0.5982;AA=T|||;VT=SNP
20	37277271	rs220526	C	T	100	PASS	AC=3101;AF=0.619209;AN=5008;NS=2504;DP=19470;EAS_AF=0.5823;AMR_AF=0.5749;AFR_AF=0.7239;EUR_AF=0.5696;SAS_AF=0.5982;AA=C|||;VT=SNP
20	37277618	rs220525	A	G	100	PASS	AC=3543;AF=0.707468;AN=5008;NS=2504;DP=19903;EAS_AF=0.5962;AMR_AF=0.6542;AFR_AF=0.9312;EUR_AF=0.5944;SAS_AF=0.6738;AA=G|||;VT=SNP
20	37278107	rs220524	A	T	100	PASS	AC=3530;AF=0.704872;AN=5008;NS=2504;DP=19936;EAS_AF=0.5923;AMR_AF=0.6571;AFR_AF=0.9304;EUR_AF=0.5895;SAS_AF=0.6687;AA=T|||;VT=SNP
20	37278558	rs6027039	C	T	100	PASS	AC=1008;AF=0.201278;AN=5008;NS=2504;DP=21164;EAS_AF=0.0516;AMR_AF=0.1715;AFR_AF=0.2595;EUR_AF=0.2674;SAS_AF=0.2301;AA=C|||;VT=SNP
20	37278569	rs6027040	A	C	100	PASS	AC=1008;AF=0.201278;AN=5008;NS=2504;DP=21088;EAS_AF=0.0516;AMR_AF=0.1715;AFR_AF=0.2595;EUR_AF=0.2674;SAS_AF=0.2301;AA=A|||;VT=SNP
20	37278612	rs220522	T	A	100	PASS	AC=3314;AF=0.661741;AN=5008;NS=2504;DP=19400;EAS_AF=0.5804;AMR_AF=0.5893;AFR_AF=0.882;EUR_AF=0.5686;SAS_AF=0.5951;AA=A|||;VT=SNP
20	37278823	rs220521	T	C	100	PASS	AC=3259;AF=0.650759;AN=5008;NS=2504;DP=18160;EAS_AF=0.5823;AMR_AF=0.5879;AFR_AF=0.8396;EUR_AF=0.5716;SAS_AF=0.592;AA=N|||;VT=SNP
20	37278946	rs220520	T	C	100	PASS	AC=3535;AF=0.705871;AN=5008;NS=2504;DP=18561;EAS_AF=0.5942;AMR_AF=0.6527;AFR_AF=0.9304;EUR_AF=0.5954;SAS_AF=0.6687;AA=N|||;VT=SNP
20	37279255	rs220519	C	T	100	PASS	AC=3533;AF=0.705471;AN=5008;NS=2504;DP=23450;EAS_AF=0.5883;AMR_AF=0.6585;AFR_AF=0.9304;EUR_AF=0.5954;SAS_AF=0.6687;AA=T|||;VT=SNP
20	37279458	rs6015551	C	T	100	PASS	AC=1017;AF=0.203075;AN=5008;NS=2504;DP=17289;EAS_AF=0.0516;AMR_AF=0.1715;AFR_AF=0.2595;EUR_AF=0.2714;SAS_AF=0.2352;AA=C|||;VT=SNP
20	37279731	rs73101949	G	A	100	PASS	AC=552;AF=0.110224;AN=5008;NS=2504;DP=22891;EAS_AF=0.0516;AMR_AF=0.1282;AFR_AF=0.0219;EUR_AF=0.2396;SAS_AF=0.1442;AA=G|||;VT=SNP
20	37279967	rs2294952	C	A	100	PASS	AC=2169;AF=0.433107;AN=5008;NS=2504;DP=21949;EAS_AF=0.5288;AMR_AF=0.4135;AFR_AF=0.5234;EUR_AF=0.3002;SAS_AF=0.363;AA=C|||;VT=SNP
20	37280356	rs4812127	T	G	100	PASS	AC=3320;AF=0.662939;AN=5008;NS=2504;DP=27268;EAS_AF=0.5833;AMR_AF=0.5893;AFR_AF=0.8812;EUR_AF=0.5716;SAS_AF=0.5961;AA=g|||;VT=SNP
20	37281325	rs146009104	G	A	100	PASS	AC=23;AF=0.00459265;AN=5008;NS=2504;DP=22958;EAS_AF=0.0228;AMR_AF=0;AFR_AF=0;EUR_AF=0;SAS_AF=0;AA=g|||;VT=SNP
20	37281386	rs77034297	G	A	100	PASS	AC=209;AF=0.0417332;AN=5008;NS=2504;DP=23740;EAS_AF=0.0119;AMR_AF=0.0634;AFR_AF=0.0431;EUR_AF=0.0239;SAS_AF=0.0736;AA=g|||;VT=SNP
20	37281632	rs67291410	G	T	100	PASS	AC=2178;AF=0.434904;AN=5008;NS=2504;DP=31442;EAS_AF=0.5278;AMR_AF=0.4193;AFR_AF=0.528;EUR_AF=0.2992;SAS_AF=0.364;AA=g|||;VT=SNP
20	37282458	rs56404424	G	A	100	PASS	AC=166;AF=0.033147;AN=5008;NS=2504;DP=20050;EAS_AF=0.0119;AMR_AF=0.0533;AFR_AF=0.0159;EUR_AF=0.0239;SAS_AF=0.0736;AA=g|||;VT=SNP
20	37282493	rs220518	C	T	100	PASS	AC=1854;AF=0.370208;AN=5008;NS=2504;DP=21240;EAS_AF=0.5298;AMR_AF=0.4035;AFR_AF=0.2912;EUR_AF=0.3002;SAS_AF=0.3609;AA=c|||;VT=SNP
20	37282569	rs220517	G	T	100	PASS	AC=3316;AF=0.662141;AN=5008;NS=2504;DP=20951;EAS_AF=0.5813;AMR_AF=0.598;AFR_AF=0.8828;EUR_AF=0.5696;SAS_AF=0.5879;AA=t|||;VT=SNP
20	37282974	rs6070933	A	G	100	PASS	AC=1009;AF=0.201478;AN=5008;NS=2504;DP=20805;EAS_AF=0.0516;AMR_AF=0.1715;AFR_AF=0.2572;EUR_AF=0.2704;SAS_AF=0.2311;AA=a|||;VT=SNP
20	37283326	rs34833828	T	C	100	PASS	AC=551;AF=0.110024;AN=5008;NS=2504;DP=19603;EAS_AF=0.0516;AMR_AF=0.1282;AFR_AF=0.0219;EUR_AF=0.2386;SAS_AF=0.1442;AA=T|||;VT=SNP
20	37283506	rs220515	T	A	100	PASS	AC=3324;AF=0.663738;AN=5008;NS=2504;DP=20373;EAS_AF=0.5833;AMR_AF=0.598;AFR_AF=0.8812;EUR_AF=0.5706;SAS_AF=0.5951;AA=A|||;VT=SNP
20	37283597	rs220514	C	T	100	PASS	AC=3290;AF=0.656949;AN=5008;NS=2504;DP=18850;EAS_AF=0.5833;AMR_AF=0.5965;AFR_AF=0.8616;EUR_AF=0.5706;SAS_AF=0.5879;AA=T|||;VT=SNP
20	37284222	rs220513	T	A	100	PASS	AC=3290;AF=0.656949;AN=5008;NS=2504;DP=20545;EAS_AF=0.5833;AMR_AF=0.5965;AFR_AF=0.8616;EUR_AF=0.5706;SAS_AF=0.5879;AA=A|||;VT=SNP
20	37284447	rs11696968	G	T	100	PASS	AC=549;AF=0.109625;AN=5008;NS=2504;DP=16172;EAS_AF=0.0496;AMR_AF=0.1282;AFR_AF=0.0219;EUR_AF=0.2386;SAS_AF=0.1442;AA=G|||;VT=SNP
20	37284993	rs6064832	G	A	100	PASS	AC=282;AF=0.0563099;AN=5008;NS=2504;DP=17036;EAS_AF=0.0208;AMR_AF=0.072;AFR_AF=0.0121;EUR_AF=0.161;SAS_AF=0.0337;AA=G|||;VT=SNP
20	37286121	rs220512	A	G	100	PASS	AC=3357;AF=0.670327;AN=5008;NS=2504;DP=19104;EAS_AF=0.5843;AMR_AF=0.6066;AFR_AF=0.8865;EUR_AF=0.5915;SAS_AF=0.593;AA=G|||;VT=SNP
20	37286701	rs6064836	C	G	100	PASS	AC=1090;AF=0.217652;AN=5008;NS=2504;DP=18170;EAS_AF=0.0516;AMR_AF=0.1787;AFR_AF=0.32;EUR_AF=0.2704;SAS_AF=0.2239;AA=C|||;VT=SNP
20	37286708	rs6064837	G	A	100	PASS	AC=1344;AF=0.268371;AN=5008;NS=2504;DP=18011;EAS_AF=0.0496;AMR_AF=0.1916;AFR_AF=0.5045;EUR_AF=0.2704;SAS_AF=0.227;AA=A|||;VT=SNP
20	37287102	rs36093651	C	T	100	PASS	AC=553;AF=0.110423;AN=5008;NS=2504;DP=18347;EAS_AF=0.0516;AMR_AF=0.1311;AFR_AF=0.0219;EUR_AF=0.2386;SAS_AF=0.1442;AA=C|||;VT=SNP
20	37287613	rs73101963	T	A	100	PASS	AC=1289;AF=0.257388;AN=5008;NS=2504;DP=17001;EAS_AF=0.0516;AMR_AF=0.1844;AFR_AF=0.4644;EUR_AF=0.2704;SAS_AF=0.228;AA=A|||;VT=SNP
20	37287614	rs73101964	T	A	100	PASS	AC=1289;AF=0.257388;AN=5008;NS=2504;DP=17032;EAS_AF=0.0516;AMR_AF=0.1844;AFR_AF=0.4644;EUR_AF=0.2704;SAS_AF=0.228;AA=A|||;VT=SNP
20	37289738	rs220511	T	C	100	PASS	AC=3437;AF=0.686302;AN=5008;NS=2504;DP=22038;EAS_AF=0.6002;AMR_AF=0.6095;AFR_AF=0.888;EUR_AF=0.5915;SAS_AF=0.6544;AA=T|||;VT=SNP
20	37289943	rs2025154	C	T	100	PASS	AC=633;AF=0.126398;AN=5008;NS=2504;DP=18109;EAS_AF=0.0496;AMR_AF=0.1354;AFR_AF=0.0809;EUR_AF=0.2386;SAS_AF=0.1452;AA=C|||;VT=SNP
20	37291893	rs6070960	C	A	100	PASS	AC=552;AF=0.110224;AN=5008;NS=2504;DP=16107;EAS_AF=0.0496;AMR_AF=0.1311;AFR_AF=0.0219;EUR_AF=0.2386;SAS_AF=0.1452;AA=C|||;VT=SNP
20	37291962	rs220510	T	C	100	PASS	AC=3472;AF=0.693291;AN=5008;NS=2504;DP=16731;EAS_AF=0.5952;AMR_AF=0.6153;AFR_AF=0.916;EUR_AF=0.5915;SAS_AF=0.6534;AA=C|||;VT=SNP
20	37292162	rs220509	A	G	100	PASS	AC=2671;AF=0.533347;AN=5008;NS=2504;DP=20831;EAS_AF=0.5387;AMR_AF=0.4741;AFR_AF=0.7602;EUR_AF=0.3529;SAS_AF=0.4489;AA=A|||;VT=SNP
20	37292629	rs220508	C	T	100	PASS	AC=2632;AF=0.525559;AN=5008;NS=2504;DP=18581;EAS_AF=0.5317;AMR_AF=0.4654;AFR_AF=0.7587;EUR_AF=0.332;SAS_AF=0.4458;AA=C|||;VT=SNP
20	37292840	rs220507	G	T	100	PASS	AC=2570;AF=0.513179;AN=5008;NS=2504;DP=20015;EAS_AF=0.5317;AMR_AF=0.4597;AFR_AF=0.7148;EUR_AF=0.332;SAS_AF=0.4458;AA=G|||;VT=SNP
20	37293045	rs220506	G	T	100	PASS	AC=2541;AF=0.507388;AN=5008;NS=2504;DP=22044;EAS_AF=0.5337;AMR_AF=0.5159;AFR_AF=0.646;EUR_AF=0.3529;SAS_AF=0.4458;AA=G|||;VT=SNP
20	37293131	rs220505	A	G	100	PASS	AC=3432;AF=0.685304;AN=5008;NS=2504;DP=20421;EAS_AF=0.5962;AMR_AF=0.6095;AFR_AF=0.8873;EUR_AF=0.5915;SAS_AF=0.6544;AA=G|||;VT=SNP
20	37293595	rs220504	A	G	100	PASS	AC=2510;AF=0.501198;AN=5008;NS=2504;DP=17726;EAS_AF=0.5347;AMR_AF=0.4697;AFR_AF=0.646;EUR_AF=0.3529;SAS_AF=0.4458;AA=A|||;VT=SNP
20	37293696	rs732503	A	G	100	PASS	AC=554;AF=0.110623;AN=5008;NS=2504;DP=21940;EAS_AF=0.0516;AMR_AF=0.1311;AFR_AF=0.0219;EUR_AF=0.2386;SAS_AF=0.1452;AA=A|||;VT=SNP
20	37294739	rs35255016	C	T	100	PASS	AC=554;AF=0.110623;AN=5008;NS=2504;DP=17572;EAS_AF=0.0516;AMR_AF=0.1311;AFR_AF=0.0219;EUR_AF=0.2386;SAS_AF=0.1452;AA=C|||;VT=SNP
20	37294883	rs220503	C	T	100	PASS	AC=3302;AF=0.659345;AN=5008;NS=2504;DP=19009;EAS_AF=0.5813;AMR_AF=0.6009;AFR_AF=0.8669;EUR_AF=0.5716;SAS_AF=0.591;AA=T|||;VT=SNP
20	37294983	rs11699959	C	T	100	PASS	AC=641;AF=0.127995;AN=5008;NS=2504;DP=17306;EAS_AF=0.0516;AMR_AF=0.1369;AFR_AF=0.0847;EUR_AF=0.2386;SAS_AF=0.1452;AA=C|||;VT=SNP
20	37295126	rs11700284	G	A	100	PASS	AC=555;AF=0.110823;AN=5008;NS=2504;DP=16522;EAS_AF=0.0516;AMR_AF=0.1326;AFR_AF=0.0219;EUR_AF=0.2386;SAS_AF=0.1452;AA=G|||;VT=SNP
20	37295708	rs110324	G	A	100	PASS	AC=2011;AF=0.401558;AN=5008;NS=2504;DP=16418;EAS_AF=0.5298;AMR_AF=0.4121;AFR_AF=0.41;EUR_AF=0.3002;SAS_AF=0.3548;AA=G|||;VT=SNP
20	37296096	rs11696670	G	A	100	PASS	AC=641;AF=0.127995;AN=5008;NS=2504;DP=15196;EAS_AF=0.0516;AMR_AF=0.1369;AFR_AF=0.0847;EUR_AF=0.2386;SAS_AF=0.1452;AA=G|||;VT=SNP
20	37296788	rs220502	A	G	100	PASS	AC=2628;AF=0.52476;AN=5008;NS=2504;DP=19116;EAS_AF=0.5327;AMR_AF=0.4654;AFR_AF=0.7368;EUR_AF=0.3519;SAS_AF=0.4499;AA=G|||;VT=SNP
20	37296901	rs11086681	C	T	100	PASS	AC=556;AF=0.111022;AN=5008;NS=2504;DP=16681;EAS_AF=0.0516;AMR_AF=0.1326;AFR_AF=0.0219;EUR_AF=0.2386;SAS_AF=0.1462;AA=C|||;VT=SNP
20	37297126	rs220501	C	A	100	PASS	AC=2403;AF=0.479832;AN=5008;NS=2504;DP=14429;EAS_AF=0.5298;AMR_AF=0.451;AFR_AF=0.5983;EUR_AF=0.331;SAS_AF=0.4417;AA=C|||;VT=SNP
20	37297406	rs220500	A	G	100	PASS	AC=2440;AF=0.48722;AN=5008;NS=2504;DP=14917;EAS_AF=0.5327;AMR_AF=0.4597;AFR_AF=0.6006;EUR_AF=0.3519;SAS_AF=0.4458;AA=A|||;VT=SNP
20	37297776	rs6027163	G	A	100	PASS	AC=708;AF=0.141374;AN=5008;NS=2504;DP=22233;EAS_AF=0.0516;AMR_AF=0.1412;AFR_AF=0.1324;EUR_AF=0.2396;SAS_AF=0.1452;AA=G|||;VT=SNP
20	37297860	rs220498	C	T	100	PASS	AC=3301;AF=0.659145;AN=5008;NS=2504;DP=18565;EAS_AF=0.5813;AMR_AF=0.598;AFR_AF=0.8684;EUR_AF=0.5706;SAS_AF=0.591;AA=c|||;VT=SNP
20	37298929	rs220497	A	G	100	PASS	AC=3314;AF=0.661741;AN=5008;NS=2504;DP=17311;EAS_AF=0.5853;AMR_AF=0.598;AFR_AF=0.8744;EUR_AF=0.5716;SAS_AF=0.591;AA=G|||;VT=SNP
20	37301084	rs220496	G	A	100	PASS	AC=2533;AF=0.505791;AN=5008;NS=2504;DP=19554;EAS_AF=0.5317;AMR_AF=0.4524;AFR_AF=0.6952;EUR_AF=0.327;SAS_AF=0.4448;AA=G|||;VT=SNP
20	37302419	rs138871005	G	A	100	PASS	AC=22;AF=0.00439297;AN=5008;NS=2504;DP=17044;EAS_AF=0.0208;AMR_AF=0;AFR_AF=0;EUR_AF=0;SAS_AF=0.001;AA=G|||;VT=SNP
20	37302580	rs6071033	C	G	100	PASS	AC=1832;AF=0.365815;AN=5008;NS=2504;DP=18297;EAS_AF=0.2808;AMR_AF=0.389;AFR_AF=0.2231;EUR_AF=0.5835;SAS_AF=0.4059;AA=C|||;VT=SNP
20	37305421	rs6027213	C	A	100	PASS	AC=1949;AF=0.389177;AN=5008;NS=2504;DP=24083;EAS_AF=0.3641;AMR_AF=0.5014;AFR_AF=0.1241;EUR_AF=0.6342;SAS_AF=0.4417;AA=C|||;VT=SNP
20	37306006	rs6071047	C	T	100	PASS	AC=2587;AF=0.516573;AN=5008;NS=2504;DP=18637;EAS_AF=0.3641;AMR_AF=0.5764;AFR_AF=0.5068;EUR_AF=0.6978;SAS_AF=0.4581;AA=C|||;VT=SNP
20	37306029	rs6071049	G	C	100	PASS	AC=2652;AF=0.529553;AN=5008;NS=2504;DP=18032;EAS_AF=0.3671;AMR_AF=0.5836;AFR_AF=0.5454;EUR_AF=0.6998;SAS_AF=0.4622;AA=C|||;VT=SNP
20	37306072	rs6071050	T	C	100	PASS	AC=2591;AF=0.517372;AN=5008;NS=2504;DP=18442;EAS_AF=0.3671;AMR_AF=0.5764;AFR_AF=0.5068;EUR_AF=0.6978;SAS_AF=0.4591;AA=C|||;VT=SNP
20	37306914	rs6027216	G	A	100	PASS	AC=2625;AF=0.524161;AN=5008;NS=2504;DP=21857;EAS_AF=0.3671;AMR_AF=0.5764;AFR_AF=0.5325;EUR_AF=0.6978;SAS_AF=0.4591;AA=G|||;VT=SNP
20	37307262	rs6027218	G	A	100	PASS	AC=2625;AF=0.524161;AN=5008;NS=2504;DP=26626;EAS_AF=0.3671;AMR_AF=0.5764;AFR_AF=0.5325;EUR_AF=0.6968;SAS_AF=0.4601;AA=A|||;VT=SNP
20	37307294	rs7344456	C	T	100	PASS	AC=2674;AF=0.533946;AN=5008;NS=2504;DP=26862;EAS_AF=0.3671;AMR_AF=0.5836;AFR_AF=0.562;EUR_AF=0.6998;SAS_AF=0.4622;AA=T|||;VT=SNP
20	37308301	rs6015611	G	A	100	PASS	AC=2654;AF=0.529952;AN=5008;NS=2504;DP=19064;EAS_AF=0.3671;AMR_AF=0.585;AFR_AF=0.5461;EUR_AF=0.6998;SAS_AF=0.4622;AA=A|||;VT=SNP
20	37309311	rs7262449	T	C	100	PASS	AC=2629;AF=0.52496;AN=5008;NS=2504;DP=19580;EAS_AF=0.3681;AMR_AF=0.5778;AFR_AF=0.534;EUR_AF=0.6978;SAS_AF=0.4591;AA=T|||;VT=SNP
20	37309787	rs2902891	A	G	100	PASS	AC=2629;AF=0.52496;AN=5008;NS=2504;DP=17499;EAS_AF=0.3681;AMR_AF=0.5778;AFR_AF=0.5333;EUR_AF=0.6978;SAS_AF=0.4601;AA=A|||;VT=SNP
20	37309854	rs1040898	C	T	100	PASS	AC=2628;AF=0.52476;AN=5008;NS=2504;DP=15047;EAS_AF=0.3681;AMR_AF=0.5778;AFR_AF=0.5325;EUR_AF=0.6978;SAS_AF=0.4601;AA=C|||;VT=SNP
20	37310003	rs6027232	C	T	100	PASS	AC=2627;AF=0.524561;AN=5008;NS=2504;DP=21623;EAS_AF=0.3681;AMR_AF=0.5778;AFR_AF=0.5325;EUR_AF=0.6978;SAS_AF=0.4591;AA=C|||;VT=SNP
20	37310082	rs6027233	A	G	100	PASS	AC=2628;AF=0.52476;AN=5008;NS=2504;DP=19207;EAS_AF=0.3681;AMR_AF=0.5778;AFR_AF=0.5325;EUR_AF=0.6978;SAS_AF=0.4601;AA=G|||;VT=SNP
20	37310382	rs6015618	T	C	100	PASS	AC=2627;AF=0.524561;AN=5008;NS=2504;DP=21026;EAS_AF=0.3681;AMR_AF=0.5778;AFR_AF=0.5325;EUR_AF=0.6978;SAS_AF=0.4591;AA=C|||;VT=SNP
20	37310509	rs1033515	G	A	100	PASS	AC=2632;AF=0.525559;AN=5008;NS=2504;DP=19184;EAS_AF=0.369;AMR_AF=0.5778;AFR_AF=0.5333;EUR_AF=0.6988;SAS_AF=0.4611;AA=A|||;VT=SNP
20	37310514	rs1033514	G	C	100	PASS	AC=2630;AF=0.52516;AN=5008;NS=2504;DP=19318;EAS_AF=0.369;AMR_AF=0.5778;AFR_AF=0.5325;EUR_AF=0.6988;SAS_AF=0.4601;AA=C|||;VT=SNP
20	37310927	rs1475096	A	G	100	PASS	AC=2627;AF=0.524561;AN=5008;NS=2504;DP=18132;EAS_AF=0.3681;AMR_AF=0.5778;AFR_AF=0.5325;EUR_AF=0.6978;SAS_AF=0.4591;AA=G|||;VT=SNP
20	37312009	rs6027244	G	A	100	PASS	AC=2654;AF=0.529952;AN=5008;NS=2504;DP=20766;EAS_AF=0.3681;AMR_AF=0.585;AFR_AF=0.5454;EUR_AF=0.6998;SAS_AF=0.4622;AA=A|||;VT=SNP
20	37312714	rs1475095	G	A	100	PASS	AC=2140;AF=0.427316;AN=5008;NS=2504;DP=16412;EAS_AF=0.3681;AMR_AF=0.5504;AFR_AF=0.1793;EUR_AF=0.6968;SAS_AF=0.4591;AA=G|||;VT=SNP
20	37312952	rs73621961	C	T	100	PASS	AC=167;AF=0.0333466;AN=5008;NS=2504;DP=17296;EAS_AF=0.1548;AMR_AF=0.013;AFR_AF=0;EUR_AF=0;SAS_AF=0.002;AA=C|||;VT=SNP
20	37314122	rs6071092	G	A	100	PASS	AC=2275;AF=0.454273;AN=5008;NS=2504;DP=16614;EAS_AF=0.3681;AMR_AF=0.562;AFR_AF=0.2753;EUR_AF=0.6968;SAS_AF=0.4591;AA=G|||;VT=SNP
20	37314182	rs1885461	C	T	100	PASS	AC=2521;AF=0.503395;AN=5008;NS=2504;DP=18220;EAS_AF=0.3681;AMR_AF=0.572;AFR_AF=0.4554;EUR_AF=0.6978;SAS_AF=0.4591;AA=C|||;VT=SNP
20	37314470	rs1885460	C	T	100	PASS	AC=2614;AF=0.521965;AN=5008;NS=2504;DP=18160;EAS_AF=0.3681;AMR_AF=0.5778;AFR_AF=0.5227;EUR_AF=0.6978;SAS_AF=0.4591;AA=C|||;VT=SNP
20	37314674	rs6027258	G	A	100	PASS	AC=1640;AF=0.327476;AN=5008;NS=2504;DP=19853;EAS_AF=0.2837;AMR_AF=0.4669;AFR_AF=0.0983;EUR_AF=0.5895;SAS_AF=0.3139;AA=G|||;VT=SNP
20	37314936	rs1885459	G	A	100	PASS	AC=2612;AF=0.521565;AN=5008;NS=2504;DP=20249;EAS_AF=0.3661;AMR_AF=0.5778;AFR_AF=0.5227;EUR_AF=0.6978;SAS_AF=0.4591;AA=A|||;VT=SNP
20	37315993	rs6027265	T	C	100	PASS	AC=2614;AF=0.521965;AN=5008;NS=2504;DP=14644;EAS_AF=0.3681;AMR_AF=0.585;AFR_AF=0.5159;EUR_AF=0.6998;SAS_AF=0.4611;AA=C|||;VT=SNP
20	37316393	rs6027270	A	G	100	PASS	AC=2614;AF=0.521965;AN=5008;NS=2504;DP=17742;EAS_AF=0.3681;AMR_AF=0.585;AFR_AF=0.5159;EUR_AF=0.6998;SAS_AF=0.4611;AA=G|||;VT=SNP
20	37316601	rs1154702	T	C	100	PASS	AC=2614;AF=0.521965;AN=5008;NS=2504;DP=19980;EAS_AF=0.3681;AMR_AF=0.585;AFR_AF=0.5159;EUR_AF=0.6998;SAS_AF=0.4611;AA=C|||;VT=SNP
20	37316913	rs6015631	G	T	100	PASS	AC=2613;AF=0.521765;AN=5008;NS=2504;DP=21472;EAS_AF=0.3671;AMR_AF=0.585;AFR_AF=0.5159;EUR_AF=0.6998;SAS_AF=0.4611;AA=T|||;VT=SNP
20	37317110	rs6027273	T	C	100	PASS	AC=2692;AF=0.53754;AN=5008;NS=2504;DP=20216;EAS_AF=0.3681;AMR_AF=0.5893;AFR_AF=0.587;EUR_AF=0.7008;SAS_AF=0.4407;AA=C|||;VT=SNP
20	37317179	rs6027274	C	T	100	PASS	AC=2616;AF=0.522364;AN=5008;NS=2504;DP=20261;EAS_AF=0.369;AMR_AF=0.585;AFR_AF=0.5166;EUR_AF=0.6998;SAS_AF=0.4611;AA=T|||;VT=SNP
20	37317978	rs6071101	A	G	100	PASS	AC=2159;AF=0.43111;AN=5008;NS=2504;DP=22495;EAS_AF=0.3681;AMR_AF=0.5519;AFR_AF=0.1936;EUR_AF=0.6968;SAS_AF=0.4581;AA=A|||;VT=SNP
20	37318359	rs6027284	G	A	100	PASS	AC=2614;AF=0.521965;AN=5008;NS=2504;DP=20385;EAS_AF=0.3681;AMR_AF=0.585;AFR_AF=0.5159;EUR_AF=0.6998;SAS_AF=0.4611;AA=A|||;VT=SNP
20	37318505	rs6015637	A	G	100	PASS	AC=2159;AF=0.43111;AN=5008;NS=2504;DP=17309;EAS_AF=0.3681;AMR_AF=0.5519;AFR_AF=0.1936;EUR_AF=0.6968;SAS_AF=0.4581;AA=A|||;VT=SNP
20	37319995	rs6064884	A	G	100	PASS	AC=2137;AF=0.426717;AN=5008;NS=2504;DP=21698;EAS_AF=0.3681;AMR_AF=0.5519;AFR_AF=0.177;EUR_AF=0.6968;SAS_AF=0.4581;AA=A|||;VT=SNP
20	37320534	rs1885458	T	G	100	PASS	AC=2626;AF=0.524361;AN=5008;NS=2504;DP=21245;EAS_AF=0.3681;AMR_AF=0.585;AFR_AF=0.5242;EUR_AF=0.6998;SAS_AF=0.4622;AA=T|||;VT=SNP
20	37321368	rs6064886	C	T	100	PASS	AC=2656;AF=0.530351;AN=5008;NS=2504;DP=18755;EAS_AF=0.3681;AMR_AF=0.5821;AFR_AF=0.5424;EUR_AF=0.7028;SAS_AF=0.4673;AA=C|||;VT=SNP
20	37322023	rs6071119	A	G	100	PASS	AC=2662;AF=0.53155;AN=5008;NS=2504;DP=19863;EAS_AF=0.3681;AMR_AF=0.5821;AFR_AF=0.5416;EUR_AF=0.7028;SAS_AF=0.4744;AA=G|||;VT=SNP
20	37322067	rs6071120	C	T	100	PASS	AC=2431;AF=0.485423;AN=5008;NS=2504;DP=18268;EAS_AF=0.3681;AMR_AF=0.5303;AFR_AF=0.4644;EUR_AF=0.6392;SAS_AF=0.4448;AA=C|||;VT=SNP
20	37322225	rs6071126	C	G	100	PASS	AC=2655;AF=0.530152;AN=5008;NS=2504;DP=18244;EAS_AF=0.3681;AMR_AF=0.5821;AFR_AF=0.5416;EUR_AF=0.7028;SAS_AF=0.4673;AA=C|||;VT=SNP
20	37322257	rs6071127	A	C	100	PASS	AC=2657;AF=0.530551;AN=5008;NS=2504;DP=18800;EAS_AF=0.3681;AMR_AF=0.5821;AFR_AF=0.5431;EUR_AF=0.7028;SAS_AF=0.4673;AA=C|||;VT=SNP
20	37322748	rs722077	C	T	100	PASS	AC=2655;AF=0.530152;AN=5008;NS=2504;DP=22694;EAS_AF=0.3681;AMR_AF=0.5821;AFR_AF=0.5416;EUR_AF=0.7028;SAS_AF=0.4673;AA=C|||;VT=SNP
20	37322814	rs2864948	A	G	100	PASS	AC=2090;AF=0.417332;AN=5008;NS=2504;DP=14621;EAS_AF=0.3681;AMR_AF=0.5115;AFR_AF=0.2171;EUR_AF=0.6382;SAS_AF=0.4448;AA=A|||;VT=SNP
20	37322835	rs722079	A	G	100	PASS	AC=2719;AF=0.542931;AN=5008;NS=2504;DP=18880;EAS_AF=0.3681;AMR_AF=0.585;AFR_AF=0.5885;EUR_AF=0.7028;SAS_AF=0.4673;AA=A|||;VT=SNP
20	37323183	rs6027331	C	T	100	PASS	AC=2584;AF=0.515974;AN=5008;NS=2504;DP=21607;EAS_AF=0.369;AMR_AF=0.5677;AFR_AF=0.4985;EUR_AF=0.7008;SAS_AF=0.4642;AA=C|||;VT=SNP
20	37323263	rs6027333	G	A	100	PASS	AC=2256;AF=0.450479;AN=5008;NS=2504;DP=20994;EAS_AF=0.3681;AMR_AF=0.5562;AFR_AF=0.2579;EUR_AF=0.6998;SAS_AF=0.4642;AA=G|||;VT=SNP
20	37323970	rs1358900	A	C	100	PASS	AC=2670;AF=0.533147;AN=5008;NS=2504;DP=16669;EAS_AF=0.3681;AMR_AF=0.5821;AFR_AF=0.553;EUR_AF=0.7028;SAS_AF=0.4673;AA=C|||;VT=SNP
20	37324496	rs1885456	T	G	100	PASS	AC=2677;AF=0.534545;AN=5008;NS=2504;DP=20750;EAS_AF=0.3681;AMR_AF=0.5821;AFR_AF=0.553;EUR_AF=0.7028;SAS_AF=0.4744;AA=T|||;VT=SNP
20	37324612	rs6015665	T	C	100	PASS	AC=2677;AF=0.534545;AN=5008;NS=2504;DP=19436;EAS_AF=0.3681;AMR_AF=0.5821;AFR_AF=0.553;EUR_AF=0.7028;SAS_AF=0.4744;AA=C|||;VT=SNP
20	37324627	rs6015666	T	C	100	PASS	AC=2677;AF=0.534545;AN=5008;NS=2504;DP=19038;EAS_AF=0.3681;AMR_AF=0.5821;AFR_AF=0.553;EUR_AF=0.7028;SAS_AF=0.4744;AA=C|||;VT=SNP
20	37324940	rs76222073	G	A	100	PASS	AC=254;AF=0.0507188;AN=5008;NS=2504;DP=20647;EAS_AF=0.1389;AMR_AF=0.0245;AFR_AF=0.0008;EUR_AF=0.001;SAS_AF=0.0971;AA=G|||;VT=SNP
20	37325025	rs1830609	T	C	100	PASS	AC=2278;AF=0.454872;AN=5008;NS=2504;DP=19986;EAS_AF=0.369;AMR_AF=0.5562;AFR_AF=0.2685;EUR_AF=0.6998;SAS_AF=0.4714;AA=T|||;VT=SNP
20	37326084	rs6027369	A	G	100	PASS	AC=2676;AF=0.534345;AN=5008;NS=2504;DP=17474;EAS_AF=0.3681;AMR_AF=0.5821;AFR_AF=0.5522;EUR_AF=0.7028;SAS_AF=0.4744;AA=G|||;VT=SNP
20	37326172	rs6027371	A	C	100	PASS	AC=2727;AF=0.544529;AN=5008;NS=2504;DP=15008;EAS_AF=0.3681;AMR_AF=0.585;AFR_AF=0.59;EUR_AF=0.7028;SAS_AF=0.4734;AA=C|||;VT=SNP
20	37326549	rs6071139	T	A	100	PASS	AC=2675;AF=0.534145;AN=5008;NS=2504;DP=19748;EAS_AF=0.3681;AMR_AF=0.5821;AFR_AF=0.5522;EUR_AF=0.7028;SAS_AF=0.4734;AA=A|||;VT=SNP
20	37326890	rs6027377	T	A	100	PASS	AC=3189;AF=0.636781;AN=5008;NS=2504;DP=24192;EAS_AF=0.3958;AMR_AF=0.647;AFR_AF=0.7163;EUR_AF=0.7952;SAS_AF=0.6074;AA=A|||;VT=SNP
20	37327382	rs145585273	G	A	100	PASS	AC=14;AF=0.00279553;AN=5008;NS=2504;DP=18436;EAS_AF=0.0139;AMR_AF=0;AFR_AF=0;EUR_AF=0;SAS_AF=0;AA=G|||;VT=SNP
20	37327426	rs6027384	G	A	100	PASS	AC=2407;AF=0.480631;AN=5008;NS=2504;DP=20609;EAS_AF=0.3671;AMR_AF=0.5245;AFR_AF=0.4501;EUR_AF=0.6402;SAS_AF=0.4438;AA=G|||;VT=SNP
20	37327666	rs116938647	T	C	100	PASS	AC=208;AF=0.0415335;AN=5008;NS=2504;DP=26004;EAS_AF=0.0437;AMR_AF=0.0331;AFR_AF=0.0008;EUR_AF=0.0398;SAS_AF=0.1022;AA=T|||;VT=SNP
20	37327868	rs6015679	G	T	100	PASS	AC=463;AF=0.0924521;AN=5008;NS=2504;DP=21722;EAS_AF=0.0843;AMR_AF=0.0965;AFR_AF=0.2156;EUR_AF=0.0099;SAS_AF=0.0164;AA=G|||;VT=SNP
20	37327982	rs113183498	G	A	100	PASS	AC=174;AF=0.0347444;AN=5008;NS=2504;DP=20089;EAS_AF=0.0843;AMR_AF=0.085;AFR_AF=0.0038;EUR_AF=0.0089;SAS_AF=0.0164;AA=G|||;VT=SNP
20	37328102	rs6064903	G	A	100	PASS	AC=2414;AF=0.482029;AN=5008;NS=2504;DP=19422;EAS_AF=0.3671;AMR_AF=0.5245;AFR_AF=0.4501;EUR_AF=0.6402;SAS_AF=0.4509;AA=G|||;VT=SNP
20	37328576	rs6071145	C	A	100	PASS	AC=2675;AF=0.534145;AN=5008;NS=2504;DP=19825;EAS_AF=0.3671;AMR_AF=0.5821;AFR_AF=0.5522;EUR_AF=0.7038;SAS_AF=0.4734;AA=A|||;VT=SNP
20	37328605	rs6071146	G	A	100	PASS	AC=1940;AF=0.38738;AN=5008;NS=2504;DP=20028;EAS_AF=0.2808;AMR_AF=0.4265;AFR_AF=0.2284;EUR_AF=0.6302;SAS_AF=0.4346;AA=G|||;VT=SNP
20	37329693	rs1358899	G	A	100	PASS	AC=1944;AF=0.388179;AN=5008;NS=2504;DP=20698;EAS_AF=0.2808;AMR_AF=0.428;AFR_AF=0.2345;EUR_AF=0.6302;SAS_AF=0.4294;AA=G|||;VT=SNP
20	37330809	rs6015693	A	G	100	PASS	AC=1956;AF=0.390575;AN=5008;NS=2504;DP=19091;EAS_AF=0.2837;AMR_AF=0.428;AFR_AF=0.2352;EUR_AF=0.6312;SAS_AF=0.4366;AA=A|||;VT=SNP
20	37331578	rs9679799	G	A	100	PASS	AC=2659;AF=0.53095;AN=5008;NS=2504;DP=19811;EAS_AF=0.3661;AMR_AF=0.5821;AFR_AF=0.5408;EUR_AF=0.7028;SAS_AF=0.4744;AA=A|||;VT=SNP
20	37331710	rs4812160	G	C	100	PASS	AC=464;AF=0.0926518;AN=5008;NS=2504;DP=21011;EAS_AF=0.3254;AMR_AF=0.1772;AFR_AF=0.0023;EUR_AF=0.004;SAS_AF=0.0061;AA=G|||;VT=SNP
20	37332205	rs6027419	G	A	100	PASS	AC=1932;AF=0.385783;AN=5008;NS=2504;DP=18685;EAS_AF=0.2827;AMR_AF=0.4265;AFR_AF=0.2201;EUR_AF=0.6292;SAS_AF=0.4366;AA=G|||;VT=SNP
20	37332259	rs6027421	C	A	100	PASS	AC=1466;AF=0.292732;AN=5008;NS=2504;DP=17708;EAS_AF=0.1954;AMR_AF=0.3761;AFR_AF=0.0991;EUR_AF=0.5805;SAS_AF=0.2996;AA=C|||;VT=SNP
20	37332411	rs76967282	T	C	100	PASS	AC=386;AF=0.0770767;AN=5008;NS=2504;DP=17256;EAS_AF=0.0853;AMR_AF=0.1354;AFR_AF=0.0756;EUR_AF=0.0706;SAS_AF=0.0358;AA=C|||;VT=SNP
20	37332481	rs6027422	A	C	100	PASS	AC=2144;AF=0.428115;AN=5008;NS=2504;DP=19410;EAS_AF=0.3661;AMR_AF=0.5173;AFR_AF=0.2519;EUR_AF=0.6382;SAS_AF=0.4509;AA=A|||;VT=SNP
20	37333012	rs6071166	C	A	100	PASS	AC=2467;AF=0.492612;AN=5008;NS=2504;DP=20036;EAS_AF=0.3661;AMR_AF=0.5317;AFR_AF=0.4879;EUR_AF=0.6412;SAS_AF=0.4489;AA=A|||;VT=SNP
20	37334760	rs77956175	T	A	100	PASS	AC=175;AF=0.0349441;AN=5008;NS=2504;DP=17892;EAS_AF=0.0853;AMR_AF=0.085;AFR_AF=0.0038;EUR_AF=0.0089;SAS_AF=0.0164;AA=T|||;VT=SNP
20	37334786	rs111677984	C	T	100	PASS	AC=174;AF=0.0347444;AN=5008;NS=2504;DP=16528;EAS_AF=0.0833;AMR_AF=0.0865;AFR_AF=0.0038;EUR_AF=0.0089;SAS_AF=0.0164;AA=C|||;VT=SNP
20	37335655	rs77796797	A	G	100	PASS	AC=220;AF=0.0439297;AN=5008;NS=2504;DP=19715;EAS_AF=0.0843;AMR_AF=0.0865;AFR_AF=0.0378;EUR_AF=0.0089;SAS_AF=0.0164;AA=A|||;VT=SNP
20	37336474	rs6071173	T	C	100	PASS	AC=792;AF=0.158147;AN=5008;NS=2504;DP=20300;EAS_AF=0.1002;AMR_AF=0.2205;AFR_AF=0.0098;EUR_AF=0.3509;SAS_AF=0.1759;AA=T|||;VT=SNP
20	37336541	rs6071174	T	C	100	PASS	AC=1952;AF=0.389776;AN=5008;NS=2504;DP=20208;EAS_AF=0.2917;AMR_AF=0.4294;AFR_AF=0.2239;EUR_AF=0.6342;SAS_AF=0.4356;AA=T|||;VT=SNP
20	37337182	rs78335819	C	T	100	PASS	AC=118;AF=0.0235623;AN=5008;NS=2504;DP=12933;EAS_AF=0.0675;AMR_AF=0.0274;AFR_AF=0.0053;EUR_AF=0.008;SAS_AF=0.0164;AA=T|||;VT=SNP
20	37337575	rs6027459	G	A	100	PASS	AC=1945;AF=0.388379;AN=5008;NS=2504;DP=19680;EAS_AF=0.2817;AMR_AF=0.428;AFR_AF=0.2337;EUR_AF=0.6322;SAS_AF=0.4284;AA=A|||;VT=SNP
20	37337880	rs112784719	A	G	100	PASS	AC=535;AF=0.106829;AN=5008;NS=2504;DP=18879;EAS_AF=0.0675;AMR_AF=0.0879;AFR_AF=0.2277;EUR_AF=0.0706;SAS_AF=0.0348;AA=A|||;VT=SNP
20	37338504	rs6128789	T	C	100	PASS	AC=1509;AF=0.301318;AN=5008;NS=2504;DP=17790;EAS_AF=0.2698;AMR_AF=0.2421;AFR_AF=0.4985;EUR_AF=0.172;SAS_AF=0.2423;AA=C|||;VT=SNP
20	37338703	rs10485649	A	T	100	PASS	AC=1470;AF=0.29353;AN=5008;NS=2504;DP=15658;EAS_AF=0.2381;AMR_AF=0.2363;AFR_AF=0.4947;EUR_AF=0.173;SAS_AF=0.2434;AA=T|||;VT=SNP
20	37339645	rs6123987	C	G	100	PASS	AC=2142;AF=0.427716;AN=5008;NS=2504;DP=19689;EAS_AF=0.3333;AMR_AF=0.5173;AFR_AF=0.2874;EUR_AF=0.66;SAS_AF=0.4121;AA=G|||;VT=SNP
20	37340089	rs6071180	C	G	100	PASS	AC=1513;AF=0.302117;AN=5008;NS=2504;DP=22479;EAS_AF=0.2302;AMR_AF=0.3847;AFR_AF=0.1021;EUR_AF=0.5577;SAS_AF=0.3252;AA=C|||;VT=SNP
20	37340094	rs77622997	G	A	100	PASS	AC=323;AF=0.0644968;AN=5008;NS=2504;DP=22398;EAS_AF=0.0942;AMR_AF=0.0893;AFR_AF=0.0492;EUR_AF=0.0348;SAS_AF=0.0675;AA=G|||;VT=SNP
20	37340187	rs6015714	A	T	100	PASS	AC=163;AF=0.0325479;AN=5008;NS=2504;DP=23410;EAS_AF=0.0585;AMR_AF=0.0303;AFR_AF=0.0446;EUR_AF=0.0089;SAS_AF=0.0153;AA=A|||;VT=SNP
20	37340513	rs151046668	C	T	100	PASS	AC=197;AF=0.0393371;AN=5008;NS=2504;DP=21510;EAS_AF=0.0278;AMR_AF=0.0331;AFR_AF=0.0008;EUR_AF=0.0408;SAS_AF=0.1063;AA=C|||;VT=SNP
20	37340894	rs35842428	A	G	100	PASS	AC=801;AF=0.159944;AN=5008;NS=2504;DP=21285;EAS_AF=0.1528;AMR_AF=0.17;AFR_AF=0.2398;EUR_AF=0.1113;SAS_AF=0.1022;AA=G|||;VT=SNP
20	37340936	rs17759654	A	G	100	PASS	AC=324;AF=0.0646965;AN=5008;NS=2504;DP=19985;EAS_AF=0.0942;AMR_AF=0.0893;AFR_AF=0.0492;EUR_AF=0.0348;SAS_AF=0.0685;AA=A|||;VT=SNP
20	37341452	rs8123368	G	A	100	PASS	AC=564;AF=0.11262;AN=5008;NS=2504;DP=16589;EAS_AF=0.0655;AMR_AF=0.0562;AFR_AF=0.2065;EUR_AF=0.0586;SAS_AF=0.1299;AA=G|||;VT=SNP
20	37341458	rs6015718	G	A	100	PASS	AC=2889;AF=0.576877;AN=5008;NS=2504;DP=16601;EAS_AF=0.4484;AMR_AF=0.6037;AFR_AF=0.5461;EUR_AF=0.7435;SAS_AF=0.5603;AA=A|||;VT=SNP
20	37341510	rs6015719	G	T	100	PASS	AC=1469;AF=0.293331;AN=5008;NS=2504;DP=17158;EAS_AF=0.2381;AMR_AF=0.3588;AFR_AF=0.1059;EUR_AF=0.5199;SAS_AF=0.3241;AA=G|||;VT=SNP
20	37341565	rs73117341	A	G	100	PASS	AC=282;AF=0.0563099;AN=5008;NS=2504;DP=17626;EAS_AF=0.0625;AMR_AF=0.0375;AFR_AF=0.0113;EUR_AF=0.0557;SAS_AF=0.1247;AA=A|||;VT=SNP
20	37341646	rs6015721	T	C	100	PASS	AC=2111;AF=0.421526;AN=5008;NS=2504;DP=17983;EAS_AF=0.4067;AMR_AF=0.5072;AFR_AF=0.267;EUR_AF=0.5865;SAS_AF=0.4151;AA=T|||;VT=SNP
20	37341822	rs75828084	G	A	100	PASS	AC=229;AF=0.0457268;AN=5008;NS=2504;DP=21615;EAS_AF=0.0952;AMR_AF=0.0865;AFR_AF=0;EUR_AF=0.0348;SAS_AF=0.0389;AA=G|||;VT=SNP
20	37341953	rs6071181	A	G	100	PASS	AC=2639;AF=0.526957;AN=5008;NS=2504;DP=19420;EAS_AF=0.4683;AMR_AF=0.5951;AFR_AF=0.3222;EUR_AF=0.7545;SAS_AF=0.5818;AA=A|||;VT=SNP
20	37342208	rs112047548	T	C	100	PASS	AC=129;AF=0.0257588;AN=5008;NS=2504;DP=21891;EAS_AF=0.0595;AMR_AF=0.0259;AFR_AF=0.0144;EUR_AF=0.008;SAS_AF=0.0245;AA=T|||;VT=SNP
20	37342373	rs73117346	C	T	100	PASS	AC=318;AF=0.0634984;AN=5008;NS=2504;DP=17757;EAS_AF=0.0625;AMR_AF=0.0519;AFR_AF=0.0257;EUR_AF=0.0586;SAS_AF=0.1288;AA=C|||;VT=SNP
20	37342915	rs75913979	G	A	100	PASS	AC=21;AF=0.00419329;AN=5008;NS=2504;DP=12774;EAS_AF=0.0208;AMR_AF=0;AFR_AF=0;EUR_AF=0;SAS_AF=0;AA=G|||;VT=SNP
20	37342958	rs141508871	G	A	100	PASS	AC=206;AF=0.0411342;AN=5008;NS=2504;DP=13968;EAS_AF=0.0288;AMR_AF=0.0331;AFR_AF=0.0008;EUR_AF=0.0467;SAS_AF=0.1084;AA=G|||;VT=SNP
20	37343131	rs73117349	G	C	100	PASS	AC=412;AF=0.0822684;AN=5008;NS=2504;DP=17706;EAS_AF=0.121;AMR_AF=0.072;AFR_AF=0.0174;EUR_AF=0.0666;SAS_AF=0.1534;AA=G|||;VT=SNP
20	37343878	rs111406923	G	A	100	PASS	AC=115;AF=0.0229633;AN=5008;NS=2504;DP=22184;EAS_AF=0.0595;AMR_AF=0.0245;AFR_AF=0.0045;EUR_AF=0.008;SAS_AF=0.0245;AA=G|||;VT=SNP
20	37345239	rs144624676	G	T	100	PASS	AC=58;AF=0.0115815;AN=5008;NS=2504;DP=7737;EAS_AF=0.0159;AMR_AF=0.0576;AFR_AF=0;EUR_AF=0.001;SAS_AF=0.001;AA=G|||;VT=SNP
20	37345613	rs117161223	A	G	100	PASS	AC=300;AF=0.0599042;AN=5008;NS=2504;DP=12479;EAS_AF=0.0625;AMR_AF=0.0461;AFR_AF=0.0129;EUR_AF=0.0606;SAS_AF=0.1299;AA=a|||;VT=SNP
20	37345902	rs733549	G	A	100	PASS	AC=116;AF=0.0231629;AN=5008;NS=2504;DP=20874;EAS_AF=0.0595;AMR_AF=0.0259;AFR_AF=0.0045;EUR_AF=0.008;SAS_AF=0.0245;AA=G|||;VT=SNP
20	37346306	rs7508841	T	C	100	PASS	AC=121;AF=0.0241613;AN=5008;NS=2504;DP=22451;EAS_AF=0.0595;AMR_AF=0.0274;AFR_AF=0.0076;EUR_AF=0.008;SAS_AF=0.0245;AA=T|||;VT=SNP
20	37346369	rs911719	A	G	100	PASS	AC=380;AF=0.0758786;AN=5008;NS=2504;DP=22669;EAS_AF=0.0625;AMR_AF=0.0562;AFR_AF=0.0681;EUR_AF=0.0606;SAS_AF=0.1299;AA=A|||;VT=SNP
20	37346441	rs911718	G	A	100	PASS	AC=618;AF=0.123403;AN=5008;NS=2504;DP=22953;EAS_AF=0.0476;AMR_AF=0.1023;AFR_AF=0.1581;EUR_AF=0.16;SAS_AF=0.1319;AA=G|||;VT=SNP
20	37346478	rs911717	G	A	100	PASS	AC=647;AF=0.129193;AN=5008;NS=2504;DP=21469;EAS_AF=0.0476;AMR_AF=0.1052;AFR_AF=0.1778;EUR_AF=0.161;SAS_AF=0.1319;AA=G|||;VT=SNP
20	37346751	rs1075195	T	C	100	PASS	AC=3239;AF=0.646765;AN=5008;NS=2504;DP=19379;EAS_AF=0.5;AMR_AF=0.7089;AFR_AF=0.4652;EUR_AF=0.9195;SAS_AF=0.7188;AA=C|||;VT=SNP
20	37347076	rs6100884	G	A	100	PASS	AC=597;AF=0.119209;AN=5008;NS=2504;DP=15979;EAS_AF=0.0476;AMR_AF=0.1023;AFR_AF=0.1452;EUR_AF=0.1571;SAS_AF=0.1309;AA=G|||;VT=SNP
20	37347531	rs6027559	T	G	100	PASS	AC=3246;AF=0.648163;AN=5008;NS=2504;DP=20872;EAS_AF=0.5;AMR_AF=0.7089;AFR_AF=0.469;EUR_AF=0.9215;SAS_AF=0.7188;AA=G|||;VT=SNP
20	37347633	rs116860552	A	G	100	PASS	AC=39;AF=0.00778754;AN=5008;NS=2504;DP=22997;EAS_AF=0.0357;AMR_AF=0;AFR_AF=0;EUR_AF=0;SAS_AF=0.0031;AA=A|||;VT=SNP
20	37349358	rs6092933	G	T	100	PASS	AC=980;AF=0.195687;AN=5008;NS=2504;DP=18892;EAS_AF=0.1101;AMR_AF=0.1527;AFR_AF=0.2163;EUR_AF=0.2177;SAS_AF=0.2638;AA=G|||;VT=SNP
20	37349737	rs6027580	G	A	100	PASS	AC=1594;AF=0.318291;AN=5008;NS=2504;DP=19572;EAS_AF=0.3284;AMR_AF=0.4424;AFR_AF=0.0439;EUR_AF=0.5537;SAS_AF=0.3487;AA=G|||;VT=SNP
20	37349905	rs6092935	T	C	100	PASS	AC=1021;AF=0.203874;AN=5008;NS=2504;DP=20510;EAS_AF=0.1111;AMR_AF=0.1556;AFR_AF=0.2224;EUR_AF=0.2197;SAS_AF=0.2924;AA=T|||;VT=SNP
20	37352112	rs8118790	A	G	100	PASS	AC=591;AF=0.118011;AN=5008;NS=2504;DP=15933;EAS_AF=0.0595;AMR_AF=0.1081;AFR_AF=0.1853;EUR_AF=0.1461;SAS_AF=0.0654;AA=G|||;VT=SNP
20	37352129	rs75035881	G	T	100	PASS	AC=115;AF=0.0229633;AN=5008;NS=2504;DP=14682;EAS_AF=0.0585;AMR_AF=0.0259;AFR_AF=0.0045;EUR_AF=0.008;SAS_AF=0.0245;AA=G|||;VT=SNP
20	37352428	rs77710449	G	A	100	PASS	AC=19;AF=0.00379393;AN=5008;NS=2504;DP=14011;EAS_AF=0.0179;AMR_AF=0;AFR_AF=0;EUR_AF=0;SAS_AF=0.001;AA=G|||;VT=SNP
20	37352558	rs4328688	A	C	100	PASS	AC=3264;AF=0.651757;AN=5008;NS=2504;DP=14409;EAS_AF=0.503;AMR_AF=0.7118;AFR_AF=0.4796;EUR_AF=0.9195;SAS_AF=0.7198;AA=C|||;VT=SNP
20	37352849	rs13042447	C	T	100	PASS	AC=1692;AF=0.337859;AN=5008;NS=2504;DP=10673;EAS_AF=0.3323;AMR_AF=0.4467;AFR_AF=0.0885;EUR_AF=0.5567;SAS_AF=0.3783;AA=C|||;VT=SNP
20	37353821	rs372272937	C	G	100	PASS	AC=24;AF=0.00479233;AN=5008;NS=2504;DP=15956;EAS_AF=0.0238;AMR_AF=0;AFR_AF=0;EUR_AF=0;SAS_AF=0;AA=C|||;VT=SNP
20	37354805	rs6128821	C	A	100	PASS	AC=1684;AF=0.336262;AN=5008;NS=2504;DP=16772;EAS_AF=0.3284;AMR_AF=0.4481;AFR_AF=0.0885;EUR_AF=0.5537;SAS_AF=0.3763;AA=C|||;VT=SNP
20	37354829	rs6128822	A	C	100	PASS	AC=2920;AF=0.583067;AN=5008;NS=2504;DP=17177;EAS_AF=0.5;AMR_AF=0.634;AFR_AF=0.3986;EUR_AF=0.7823;SAS_AF=0.6769;AA=C|||;VT=SNP
20	37355158	rs112347804	G	C	100	PASS	AC=115;AF=0.0229633;AN=5008;NS=2504;DP=15104;EAS_AF=0.0575;AMR_AF=0.0274;AFR_AF=0.0045;EUR_AF=0.008;SAS_AF=0.0245;AA=G|||;VT=SNP
20	37358274	rs1322183	G	T	100	PASS	AC=1692;AF=0.337859;AN=5008;NS=2504;DP=15494;EAS_AF=0.3284;AMR_AF=0.4481;AFR_AF=0.09;EUR_AF=0.5557;SAS_AF=0.3804;AA=g|||;VT=SNP
20	37358609	rs62201247	C	T	100	PASS	AC=619;AF=0.123602;AN=5008;NS=2504;DP=17631;EAS_AF=0.0466;AMR_AF=0.1052;AFR_AF=0.1649;EUR_AF=0.1581;SAS_AF=0.1247;AA=T|||;VT=SNP
20	37358639	rs117345543	C	A	100	PASS	AC=31;AF=0.0061901;AN=5008;NS=2504;DP=17336;EAS_AF=0.0268;AMR_AF=0;AFR_AF=0;EUR_AF=0.002;SAS_AF=0.002;AA=C|||;VT=SNP
20	37358645	rs1321099	G	C	100	PASS	AC=3259;AF=0.650759;AN=5008;NS=2504;DP=17365;EAS_AF=0.498;AMR_AF=0.7075;AFR_AF=0.4826;EUR_AF=0.9205;SAS_AF=0.7178;AA=C|||;VT=SNP
20	37358921	rs75083973	G	A	100	PASS	AC=115;AF=0.0229633;AN=5008;NS=2504;DP=17978;EAS_AF=0.0575;AMR_AF=0.0259;AFR_AF=0.0053;EUR_AF=0.008;SAS_AF=0.0245;AA=G|||;VT=SNP
20	37359073	rs6128836	G	T	100	PASS	AC=240;AF=0.0479233;AN=5008;NS=2504;DP=18994;EAS_AF=0.0873;AMR_AF=0.0965;AFR_AF=0;EUR_AF=0.0447;SAS_AF=0.0409;AA=G|||;VT=SNP
20	37359243	rs28528905	G	A	100	PASS	AC=610;AF=0.121805;AN=5008;NS=2504;DP=18087;EAS_AF=0.0486;AMR_AF=0.1037;AFR_AF=0.1513;EUR_AF=0.162;SAS_AF=0.1288;AA=G|||;VT=SNP
20	37359477	rs2246443	C	G	100	PASS	AC=1950;AF=0.389377;AN=5008;NS=2504;DP=15049;EAS_AF=0.4663;AMR_AF=0.4539;AFR_AF=0.0726;EUR_AF=0.5924;SAS_AF=0.4836;AA=C|||;VT=SNP
20	37359799	rs79510545	G	T	100	PASS	AC=542;AF=0.108227;AN=5008;NS=2504;DP=15888;EAS_AF=0.0595;AMR_AF=0.0749;AFR_AF=0.1755;EUR_AF=0.1153;SAS_AF=0.0838;AA=G|||;VT=SNP
20	37360159	rs1406858	T	C	100	PASS	AC=2167;AF=0.432708;AN=5008;NS=2504;DP=17876;EAS_AF=0.5278;AMR_AF=0.5043;AFR_AF=0.1437;EUR_AF=0.6133;SAS_AF=0.4888;AA=T|||;VT=SNP
20	37360206	rs77548407	C	T	100	PASS	AC=172;AF=0.034345;AN=5008;NS=2504;DP=16953;EAS_AF=0.0585;AMR_AF=0.0303;AFR_AF=0.0446;EUR_AF=0.0089;SAS_AF=0.0245;AA=C|||;VT=SNP
20	37360944	rs1010321	A	C	100	PASS	AC=1465;AF=0.292532;AN=5008;NS=2504;DP=18675;EAS_AF=0.3611;AMR_AF=0.3055;AFR_AF=0.1725;EUR_AF=0.3877;SAS_AF=0.2771;AA=C|||;VT=SNP
20	37361043	rs2180224	C	T	100	PASS	AC=1414;AF=0.282348;AN=5008;NS=2504;DP=17587;EAS_AF=0.3601;AMR_AF=0.304;AFR_AF=0.1407;EUR_AF=0.3857;SAS_AF=0.272;AA=C|||;VT=SNP
20	37361345	rs73117365	T	C	100	PASS	AC=358;AF=0.0714856;AN=5008;NS=2504;DP=15057;EAS_AF=0.0843;AMR_AF=0.072;AFR_AF=0.0272;EUR_AF=0.0994;SAS_AF=0.089;AA=T|||;VT=SNP
20	37361421	rs998277	A	G	100	PASS	AC=359;AF=0.0716853;AN=5008;NS=2504;DP=17050;EAS_AF=0.0853;AMR_AF=0.072;AFR_AF=0.0272;EUR_AF=0.0994;SAS_AF=0.089;AA=A|||;VT=SNP
20	37361504	rs997848	T	C	100	PASS	AC=1551;AF=0.309704;AN=5008;NS=2504;DP=18910;EAS_AF=0.4058;AMR_AF=0.3473;AFR_AF=0.115;EUR_AF=0.3907;SAS_AF=0.364;AA=C|||;VT=SNP
20	37361573	rs997380	T	A	100	PASS	AC=1256;AF=0.250799;AN=5008;NS=2504;DP=16617;EAS_AF=0.3611;AMR_AF=0.2695;AFR_AF=0.0658;EUR_AF=0.3559;SAS_AF=0.2658;AA=A|||;VT=SNP
20	37361905	rs2757515	G	A	100	PASS	AC=912;AF=0.182109;AN=5008;NS=2504;DP=17989;EAS_AF=0.2768;AMR_AF=0.196;AFR_AF=0.0514;EUR_AF=0.2545;SAS_AF=0.1769;AA=G|||;VT=SNP
20	37361944	rs2246672	G	A	100	PASS	AC=1236;AF=0.246805;AN=5008;NS=2504;DP=19692;EAS_AF=0.3591;AMR_AF=0.2637;AFR_AF=0.0779;EUR_AF=0.3499;SAS_AF=0.2413;AA=A|||;VT=SNP
20	37362273	rs75630410	C	G	100	PASS	AC=429;AF=0.0856629;AN=5008;NS=2504;DP=20358;EAS_AF=0.0446;AMR_AF=0.1254;AFR_AF=0.0499;EUR_AF=0.1123;SAS_AF=0.1207;AA=C|||;VT=SNP
20	37362432	rs1406857	G	A	100	PASS	AC=1220;AF=0.24361;AN=5008;NS=2504;DP=21066;EAS_AF=0.3581;AMR_AF=0.2637;AFR_AF=0.0651;EUR_AF=0.3499;SAS_AF=0.2434;AA=A|||;VT=SNP
20	37362703	rs2246804	A	G	100	PASS	AC=1281;AF=0.255791;AN=5008;NS=2504;DP=18507;EAS_AF=0.3621;AMR_AF=0.2695;AFR_AF=0.0794;EUR_AF=0.3559;SAS_AF=0.272;AA=G|||;VT=SNP
20	37362760	rs2246806	T	C	100	PASS	AC=1523;AF=0.304113;AN=5008;NS=2504;DP=19226;EAS_AF=0.4058;AMR_AF=0.3473;AFR_AF=0.0938;EUR_AF=0.3907;SAS_AF=0.364;AA=C|||;VT=SNP
20	37363168	rs74864440	G	T	100	PASS	AC=420;AF=0.0838658;AN=5008;NS=2504;DP=19425;EAS_AF=0.0446;AMR_AF=0.1254;AFR_AF=0.0499;EUR_AF=0.1123;SAS_AF=0.1115;AA=G|||;VT=SNP
20	37363493	rs113443579	C	T	100	PASS	AC=240;AF=0.0479233;AN=5008;NS=2504;DP=17063;EAS_AF=0.0446;AMR_AF=0.0778;AFR_AF=0.0144;EUR_AF=0.0348;SAS_AF=0.089;AA=c|||;VT=SNP
20	37364981	rs2247054	T	C	100	PASS	AC=2113;AF=0.421925;AN=5008;NS=2504;DP=21755;EAS_AF=0.4077;AMR_AF=0.4582;AFR_AF=0.3752;EUR_AF=0.4901;SAS_AF=0.4039;AA=C|||;VT=SNP
20	37365129	rs2475384	A	G	100	PASS	AC=1392;AF=0.277955;AN=5008;NS=2504;DP=18703;EAS_AF=0.3591;AMR_AF=0.2925;AFR_AF=0.1437;EUR_AF=0.3668;SAS_AF=0.274;AA=G|||;VT=SNP
20	37365189	rs2475385	C	T	100	PASS	AC=1390;AF=0.277556;AN=5008;NS=2504;DP=17391;EAS_AF=0.3581;AMR_AF=0.2925;AFR_AF=0.143;EUR_AF=0.3668;SAS_AF=0.274;AA=T|||;VT=SNP
20	37365268	rs2475386	C	T	100	PASS	AC=1390;AF=0.277556;AN=5008;NS=2504;DP=19466;EAS_AF=0.3581;AMR_AF=0.2925;AFR_AF=0.143;EUR_AF=0.3668;SAS_AF=0.274;AA=C|||;VT=SNP
20	37365330	rs2475387	G	A	100	PASS	AC=1390;AF=0.277556;AN=5008;NS=2504;DP=17262;EAS_AF=0.3581;AMR_AF=0.2925;AFR_AF=0.143;EUR_AF=0.3668;SAS_AF=0.274;AA=G|||;VT=SNP
20	37365424	rs6064943	A	T	100	PASS	AC=1390;AF=0.277556;AN=5008;NS=2504;DP=15658;EAS_AF=0.3581;AMR_AF=0.2925;AFR_AF=0.143;EUR_AF=0.3668;SAS_AF=0.274;AA=C|||;VT=SNP
20	37366078	rs2263747	G	A	100	PASS	AC=1067;AF=0.213059;AN=5008;NS=2504;DP=17323;EAS_AF=0.2758;AMR_AF=0.2248;AFR_AF=0.1172;EUR_AF=0.2714;SAS_AF=0.2096;AA=G|||;VT=SNP
20	37366096	rs2263748	A	C	100	PASS	AC=1391;AF=0.277756;AN=5008;NS=2504;DP=17782;EAS_AF=0.3581;AMR_AF=0.2939;AFR_AF=0.143;EUR_AF=0.3668;SAS_AF=0.274;AA=C|||;VT=SNP
20	37366218	rs2247237	C	T	100	PASS	AC=877;AF=0.17512;AN=5008;NS=2504;DP=15460;EAS_AF=0.2748;AMR_AF=0.1888;AFR_AF=0.0371;EUR_AF=0.2386;SAS_AF=0.184;AA=C|||;VT=SNP
20	37366570	rs6100973	G	T	100	PASS	AC=1390;AF=0.277556;AN=5008;NS=2504;DP=15276;EAS_AF=0.3591;AMR_AF=0.2925;AFR_AF=0.143;EUR_AF=0.3658;SAS_AF=0.274;AA=G|||;VT=SNP
20	37366591	rs6100974	G	A	100	PASS	AC=1390;AF=0.277556;AN=5008;NS=2504;DP=15533;EAS_AF=0.3591;AMR_AF=0.2925;AFR_AF=0.143;EUR_AF=0.3658;SAS_AF=0.274;AA=G|||;VT=SNP
20	37366737	rs6128857	A	T	100	PASS	AC=876;AF=0.17492;AN=5008;NS=2504;DP=13551;EAS_AF=0.2748;AMR_AF=0.1873;AFR_AF=0.0371;EUR_AF=0.2396;SAS_AF=0.183;AA=A|||;VT=SNP
20	37366807	rs6128859	G	T	100	PASS	AC=1394;AF=0.278355;AN=5008;NS=2504;DP=15733;EAS_AF=0.3581;AMR_AF=0.2939;AFR_AF=0.143;EUR_AF=0.3688;SAS_AF=0.2751;AA=G|||;VT=SNP
20	37366926	rs2757516	T	C	100	PASS	AC=876;AF=0.17492;AN=5008;NS=2504;DP=16064;EAS_AF=0.2748;AMR_AF=0.1873;AFR_AF=0.0371;EUR_AF=0.2386;SAS_AF=0.184;AA=T|||;VT=SNP
20	37366931	rs2748649	T	C	100	PASS	AC=1388;AF=0.277157;AN=5008;NS=2504;DP=15869;EAS_AF=0.3571;AMR_AF=0.2925;AFR_AF=0.143;EUR_AF=0.3658;SAS_AF=0.274;AA=T|||;VT=SNP
20	37367001	rs2748650	G	A	100	PASS	AC=1390;AF=0.277556;AN=5008;NS=2504;DP=15180;EAS_AF=0.3581;AMR_AF=0.2925;AFR_AF=0.143;EUR_AF=0.3668;SAS_AF=0.274;AA=G|||;VT=SNP
20	37367456	rs2748651	A	G	100	PASS	AC=1391;AF=0.277756;AN=5008;NS=2504;DP=14383;EAS_AF=0.3591;AMR_AF=0.2925;AFR_AF=0.143;EUR_AF=0.3668;SAS_AF=0.274;AA=G|||;VT=SNP
20	37367503	rs2748652	T	C	100	PASS	AC=1418;AF=0.283147;AN=5008;NS=2504;DP=15184;EAS_AF=0.3591;AMR_AF=0.2925;AFR_AF=0.1634;EUR_AF=0.3668;SAS_AF=0.274;AA=C|||;VT=SNP
20	37368148	rs73119554	G	A	100	PASS	AC=323;AF=0.0644968;AN=5008;NS=2504;DP=18287;EAS_AF=0.0823;AMR_AF=0.0677;AFR_AF=0.0257;EUR_AF=0.0954;SAS_AF=0.0644;AA=G|||;VT=SNP
20	37368249	rs2144539	G	A	100	PASS	AC=1393;AF=0.278155;AN=5008;NS=2504;DP=18859;EAS_AF=0.3581;AMR_AF=0.2925;AFR_AF=0.1452;EUR_AF=0.3668;SAS_AF=0.274;AA=A|||;VT=SNP
20	37368269	rs2144538	C	T	100	PASS	AC=1390;AF=0.277556;AN=5008;NS=2504;DP=18219;EAS_AF=0.3581;AMR_AF=0.2925;AFR_AF=0.143;EUR_AF=0.3668;SAS_AF=0.274;AA=C|||;VT=SNP
20	37368679	rs2748653	A	G	100	PASS	AC=875;AF=0.17472;AN=5008;NS=2504;DP=17293;EAS_AF=0.2748;AMR_AF=0.1873;AFR_AF=0.0378;EUR_AF=0.2386;SAS_AF=0.182;AA=A|||;VT=SNP
20	37368708	rs2263749	C	A	100	PASS	AC=1390;AF=0.277556;AN=5008;NS=2504;DP=18466;EAS_AF=0.3581;AMR_AF=0.2925;AFR_AF=0.143;EUR_AF=0.3668;SAS_AF=0.274;AA=C|||;VT=SNP
20	37368743	rs2250240	G	A	100	PASS	AC=1390;AF=0.277556;AN=5008;NS=2504;DP=19576;EAS_AF=0.3581;AMR_AF=0.2925;AFR_AF=0.143;EUR_AF=0.3668;SAS_AF=0.274;AA=G|||;VT=SNP
20	37369150	rs2144537	C	T	100	PASS	AC=1390;AF=0.277556;AN=5008;NS=2504;DP=18898;EAS_AF=0.3581;AMR_AF=0.2925;AFR_AF=0.143;EUR_AF=0.3668;SAS_AF=0.274;AA=C|||;VT=SNP
20	37369344	rs74816657	C	T	100	PASS	AC=323;AF=0.0644968;AN=5008;NS=2504;DP=21463;EAS_AF=0.0823;AMR_AF=0.0677;AFR_AF=0.0257;EUR_AF=0.0954;SAS_AF=0.0644;AA=C|||;VT=SNP
20	37369419	rs73119559	T	C	100	PASS	AC=323;AF=0.0644968;AN=5008;NS=2504;DP=21236;EAS_AF=0.0823;AMR_AF=0.0677;AFR_AF=0.0257;EUR_AF=0.0954;SAS_AF=0.0644;AA=T|||;VT=SNP
20	37369922	rs2250345	G	A	100	PASS	AC=1067;AF=0.213059;AN=5008;NS=2504;DP=20655;EAS_AF=0.2758;AMR_AF=0.2248;AFR_AF=0.1172;EUR_AF=0.2714;SAS_AF=0.2096;AA=G|||;VT=SNP
20	37369929	rs73119562	C	T	100	PASS	AC=323;AF=0.0644968;AN=5008;NS=2504;DP=20800;EAS_AF=0.0823;AMR_AF=0.0677;AFR_AF=0.0257;EUR_AF=0.0954;SAS_AF=0.0644;AA=C|||;VT=SNP
20	37369996	rs2250350	G	A	100	PASS	AC=876;AF=0.17492;AN=5008;NS=2504;DP=19627;EAS_AF=0.2748;AMR_AF=0.1873;AFR_AF=0.0371;EUR_AF=0.2386;SAS_AF=0.184;AA=G|||;VT=SNP
20	37370144	rs2250447	C	G	100	PASS	AC=1391;AF=0.277756;AN=5008;NS=2504;DP=18763;EAS_AF=0.3581;AMR_AF=0.2939;AFR_AF=0.143;EUR_AF=0.3668;SAS_AF=0.274;AA=C|||;VT=SNP
20	37370218	rs2250455	T	C	100	PASS	AC=1390;AF=0.277556;AN=5008;NS=2504;DP=20158;EAS_AF=0.3581;AMR_AF=0.2925;AFR_AF=0.143;EUR_AF=0.3668;SAS_AF=0.274;AA=T|||;VT=SNP
20	37370598	rs79721775	T	C	100	PASS	AC=323;AF=0.0644968;AN=5008;NS=2504;DP=20177;EAS_AF=0.0823;AMR_AF=0.0677;AFR_AF=0.0257;EUR_AF=0.0954;SAS_AF=0.0644;AA=T|||;VT=SNP
20	37370677	rs73119569	G	A	100	PASS	AC=323;AF=0.0644968;AN=5008;NS=2504;DP=20192;EAS_AF=0.0823;AMR_AF=0.0677;AFR_AF=0.0257;EUR_AF=0.0954;SAS_AF=0.0644;AA=G|||;VT=SNP
20	37370933	rs2250474	A	G	100	PASS	AC=1391;AF=0.277756;AN=5008;NS=2504;DP=22528;EAS_AF=0.3581;AMR_AF=0.2925;AFR_AF=0.1437;EUR_AF=0.3668;SAS_AF=0.274;AA=A|||;VT=SNP
20	37371112	rs2250581	C	A	100	PASS	AC=1065;AF=0.21266;AN=5008;NS=2504;DP=22323;EAS_AF=0.2758;AMR_AF=0.2248;AFR_AF=0.1172;EUR_AF=0.2714;SAS_AF=0.2076;AA=C|||;VT=SNP
20	37371485	rs2250596	T	C	100	PASS	AC=1391;AF=0.277756;AN=5008;NS=2504;DP=22732;EAS_AF=0.3581;AMR_AF=0.2925;AFR_AF=0.143;EUR_AF=0.3668;SAS_AF=0.2751;AA=C|||;VT=SNP
20	37371684	rs2025155	A	G	100	PASS	AC=3618;AF=0.722444;AN=5008;NS=2504;DP=15561;EAS_AF=0.6419;AMR_AF=0.7075;AFR_AF=0.857;EUR_AF=0.6332;SAS_AF=0.726;AA=G|||;VT=SNP
20	37371770	rs2748654	G	A	100	PASS	AC=1390;AF=0.277556;AN=5008;NS=2504;DP=16535;EAS_AF=0.3581;AMR_AF=0.2925;AFR_AF=0.143;EUR_AF=0.3668;SAS_AF=0.274;AA=G|||;VT=SNP
20	37371855	rs113357284	C	T	100	PASS	AC=350;AF=0.0698882;AN=5008;NS=2504;DP=13696;EAS_AF=0.0823;AMR_AF=0.0677;AFR_AF=0.0461;EUR_AF=0.0954;SAS_AF=0.0644;AA=C|||;VT=SNP
20	37371889	rs111764110	A	G	100	PASS	AC=241;AF=0.048123;AN=5008;NS=2504;DP=16779;EAS_AF=0.0446;AMR_AF=0.0778;AFR_AF=0.0151;EUR_AF=0.0348;SAS_AF=0.089;AA=A|||;VT=SNP
20	37372068	rs2425365	T	C	100	PASS	AC=1390;AF=0.277556;AN=5008;NS=2504;DP=16347;EAS_AF=0.3581;AMR_AF=0.2925;AFR_AF=0.143;EUR_AF=0.3668;SAS_AF=0.274;AA=C|||;VT=SNP
20	37372364	rs2748655	T	C	100	PASS	AC=1390;AF=0.277556;AN=5008;NS=2504;DP=20001;EAS_AF=0.3581;AMR_AF=0.2925;AFR_AF=0.143;EUR_AF=0.3668;SAS_AF=0.274;AA=C|||;VT=SNP
20	37372547	rs6027723	T	G	100	PASS	AC=1416;AF=0.282748;AN=5008;NS=2504;DP=20265;EAS_AF=0.3581;AMR_AF=0.2925;AFR_AF=0.1626;EUR_AF=0.3668;SAS_AF=0.274;AA=G|||;VT=SNP
20	37372674	rs2748656	A	G	100	PASS	AC=1390;AF=0.277556;AN=5008;NS=2504;DP=20162;EAS_AF=0.3581;AMR_AF=0.2925;AFR_AF=0.143;EUR_AF=0.3668;SAS_AF=0.274;AA=A|||;VT=SNP
20	37372737	rs113053638	G	A	100	PASS	AC=323;AF=0.0644968;AN=5008;NS=2504;DP=19402;EAS_AF=0.0823;AMR_AF=0.0677;AFR_AF=0.0257;EUR_AF=0.0954;SAS_AF=0.0644;AA=G|||;VT=SNP
20	37372810	rs2250741	G	A	100	PASS	AC=1391;AF=0.277756;AN=5008;NS=2504;DP=18366;EAS_AF=0.3581;AMR_AF=0.2925;AFR_AF=0.1437;EUR_AF=0.3668;SAS_AF=0.274;AA=A|||;VT=SNP
20	37373594	rs111548738	T	G	100	PASS	AC=323;AF=0.0644968;AN=5008;NS=2504;DP=16145;EAS_AF=0.0823;AMR_AF=0.0677;AFR_AF=0.0257;EUR_AF=0.0954;SAS_AF=0.0644;AA=T|||;VT=SNP
20	37374016	rs2748657	G	A	100	PASS	AC=1480;AF=0.295527;AN=5008;NS=2504;DP=14003;EAS_AF=0.3581;AMR_AF=0.2968;AFR_AF=0.211;EUR_AF=0.3668;SAS_AF=0.271;AA=G|||;VT=SNP
20	37374704	rs76338035	A	C	100	PASS	AC=17;AF=0.00339457;AN=5008;NS=2504;DP=17661;EAS_AF=0.0169;AMR_AF=0;AFR_AF=0;EUR_AF=0;SAS_AF=0;AA=A|||;VT=SNP
20	37374792	rs11906798	C	T	100	PASS	AC=243;AF=0.0485224;AN=5008;NS=2504;DP=14159;EAS_AF=0.0446;AMR_AF=0.0778;AFR_AF=0.0151;EUR_AF=0.0348;SAS_AF=0.091;AA=C|||;VT=SNP
20	37375140	rs2748658	T	C	100	PASS	AC=1507;AF=0.300919;AN=5008;NS=2504;DP=10387;EAS_AF=0.3581;AMR_AF=0.2968;AFR_AF=0.2315;EUR_AF=0.3668;SAS_AF=0.271;AA=C|||;VT=SNP
20	37375155	rs2748659	A	G	100	PASS	AC=1507;AF=0.300919;AN=5008;NS=2504;DP=9836;EAS_AF=0.3581;AMR_AF=0.2968;AFR_AF=0.2315;EUR_AF=0.3668;SAS_AF=0.271;AA=G|||;VT=SNP
20	37375385	rs2757517	C	T	100	PASS	AC=1496;AF=0.298722;AN=5008;NS=2504;DP=17649;EAS_AF=0.3581;AMR_AF=0.2968;AFR_AF=0.2239;EUR_AF=0.3658;SAS_AF=0.271;AA=C|||;VT=SNP
20	37375392	rs2748660	T	C	100	PASS	AC=874;AF=0.174521;AN=5008;NS=2504;DP=18211;EAS_AF=0.2748;AMR_AF=0.1888;AFR_AF=0.0371;EUR_AF=0.2386;SAS_AF=0.181;AA=T|||;VT=SNP
20	37375444	rs6027726	T	A	100	PASS	AC=874;AF=0.174521;AN=5008;NS=2504;DP=19246;EAS_AF=0.2748;AMR_AF=0.1902;AFR_AF=0.0371;EUR_AF=0.2376;SAS_AF=0.181;AA=T|||;VT=SNP
20	37375469	rs6027727	G	T	100	PASS	AC=1497;AF=0.298922;AN=5008;NS=2504;DP=18804;EAS_AF=0.3581;AMR_AF=0.2968;AFR_AF=0.2239;EUR_AF=0.3668;SAS_AF=0.271;AA=G|||;VT=SNP
20	37375638	rs62202463	C	G	100	PASS	AC=607;AF=0.121206;AN=5008;NS=2504;DP=13027;EAS_AF=0.0833;AMR_AF=0.1081;AFR_AF=0.1747;EUR_AF=0.1282;SAS_AF=0.09;AA=C|||;VT=SNP
20	37375651	rs57326707	C	T	100	PASS	AC=234;AF=0.0467252;AN=5008;NS=2504;DP=13895;EAS_AF=0.0446;AMR_AF=0.0778;AFR_AF=0.0083;EUR_AF=0.0348;SAS_AF=0.091;AA=C|||;VT=SNP
20	37376734	rs6128884	T	C	100	PASS	AC=351;AF=0.0700879;AN=5008;NS=2504;DP=8127;EAS_AF=0.0575;AMR_AF=0.1354;AFR_AF=0.0401;EUR_AF=0.1044;SAS_AF=0.0419;AA=T|||;VT=SNP
20	37376808	rs2748661	G	A	100	PASS	AC=1288;AF=0.257188;AN=5008;NS=2504;DP=7833;EAS_AF=0.2679;AMR_AF=0.2334;AFR_AF=0.2511;EUR_AF=0.2565;SAS_AF=0.272;AA=G|||;VT=SNP
20	37376984	rs2748662	G	C	100	PASS	AC=1289;AF=0.257388;AN=5008;NS=2504;DP=13161;EAS_AF=0.2679;AMR_AF=0.2334;AFR_AF=0.2511;EUR_AF=0.2575;SAS_AF=0.272;AA=G|||;VT=SNP
20	37377139	rs2254105	C	T	100	PASS	AC=1227;AF=0.245008;AN=5008;NS=2504;DP=10427;EAS_AF=0.2679;AMR_AF=0.2334;AFR_AF=0.205;EUR_AF=0.2565;SAS_AF=0.272;AA=C|||;VT=SNP;EX_TARGET
20	37377545	rs79214929	C	T	100	PASS	AC=165;AF=0.0329473;AN=5008;NS=2504;DP=16554;EAS_AF=0.0585;AMR_AF=0.0865;AFR_AF=0.0008;EUR_AF=0.0268;SAS_AF=0.0184;AA=C|||;VT=SNP;EX_TARGET
20	37378363	rs2254234	A	G	100	PASS	AC=2079;AF=0.415136;AN=5008;NS=2504;DP=20995;EAS_AF=0.4087;AMR_AF=0.4265;AFR_AF=0.4168;EUR_AF=0.4254;SAS_AF=0.4008;AA=G|||;VT=SNP
20	37378396	rs76486756	C	G	100	PASS	AC=351;AF=0.0700879;AN=5008;NS=2504;DP=21031;EAS_AF=0.0585;AMR_AF=0.134;AFR_AF=0.0393;EUR_AF=0.1054;SAS_AF=0.0419;AA=C|||;VT=SNP
20	37378508	rs2254245	G	A	100	PASS	AC=2079;AF=0.415136;AN=5008;NS=2504;DP=21112;EAS_AF=0.4087;AMR_AF=0.4265;AFR_AF=0.4168;EUR_AF=0.4254;SAS_AF=0.4008;AA=A|||;VT=SNP
20	37379082	rs62202464	G	A	100	PASS	AC=794;AF=0.158546;AN=5008;NS=2504;DP=18797;EAS_AF=0.1429;AMR_AF=0.1931;AFR_AF=0.1657;EUR_AF=0.169;SAS_AF=0.1299;AA=G|||;VT=SNP
20	37379357	rs2425366	C	T	100	PASS	AC=1225;AF=0.244609;AN=5008;NS=2504;DP=15811;EAS_AF=0.2659;AMR_AF=0.2334;AFR_AF=0.205;EUR_AF=0.2575;SAS_AF=0.271;AA=c|||;VT=SNP
20	37379564	rs2254369	G	A	100	PASS	AC=1285;AF=0.256589;AN=5008;NS=2504;DP=17781;EAS_AF=0.2659;AMR_AF=0.2334;AFR_AF=0.2511;EUR_AF=0.2565;SAS_AF=0.271;AA=G|||;VT=SNP
20	37379573	rs62202465	C	T	100	PASS	AC=428;AF=0.0854633;AN=5008;NS=2504;DP=18479;EAS_AF=0.0843;AMR_AF=0.0591;AFR_AF=0.1142;EUR_AF=0.0636;SAS_AF=0.089;AA=C|||;VT=SNP
20	37379629	rs2254377	C	A	100	PASS	AC=1225;AF=0.244609;AN=5008;NS=2504;DP=21277;EAS_AF=0.2659;AMR_AF=0.2334;AFR_AF=0.2057;EUR_AF=0.2565;SAS_AF=0.271;AA=c|||;VT=SNP
20	37379726	rs2254382	A	C	100	PASS	AC=2053;AF=0.409944;AN=5008;NS=2504;DP=19457;EAS_AF=0.4087;AMR_AF=0.4193;AFR_AF=0.4153;EUR_AF=0.4085;SAS_AF=0.3988;AA=C|||;VT=SNP
20	37380203	rs2254488	G	A	100	PASS	AC=1053;AF=0.210264;AN=5008;NS=2504;DP=19060;EAS_AF=0.2659;AMR_AF=0.2176;AFR_AF=0.0855;EUR_AF=0.2545;SAS_AF=0.271;AA=G|||;VT=SNP
20	37380319	rs2254492	C	T	100	PASS	AC=1225;AF=0.244609;AN=5008;NS=2504;DP=20249;EAS_AF=0.2659;AMR_AF=0.2334;AFR_AF=0.205;EUR_AF=0.2575;SAS_AF=0.271;AA=C|||;VT=SNP
20	37381100	rs2254585	T	C	100	PASS	AC=2079;AF=0.415136;AN=5008;NS=2504;DP=19197;EAS_AF=0.4087;AMR_AF=0.4265;AFR_AF=0.4168;EUR_AF=0.4254;SAS_AF=0.4008;AA=C|||;VT=SNP
20	37381455	rs2757518	A	G	100	PASS	AC=1215;AF=0.242612;AN=5008;NS=2504;DP=17460;EAS_AF=0.2659;AMR_AF=0.2277;AFR_AF=0.2012;EUR_AF=0.2565;SAS_AF=0.271;AA=A|||;VT=SNP
20	37381627	rs2254603	G	A	100	PASS	AC=1225;AF=0.244609;AN=5008;NS=2504;DP=19516;EAS_AF=0.2669;AMR_AF=0.2262;AFR_AF=0.2231;EUR_AF=0.2396;SAS_AF=0.2689;AA=G|||;VT=SNP
20	37381647	rs62202466	T	C	100	PASS	AC=828;AF=0.165335;AN=5008;NS=2504;DP=20017;EAS_AF=0.1429;AMR_AF=0.1931;AFR_AF=0.1914;EUR_AF=0.169;SAS_AF=0.1299;AA=T|||;VT=SNP
20	37381781	rs62202467	A	G	100	PASS	AC=828;AF=0.165335;AN=5008;NS=2504;DP=15878;EAS_AF=0.1429;AMR_AF=0.1931;AFR_AF=0.1914;EUR_AF=0.169;SAS_AF=0.1299;AA=A|||;VT=SNP
20	37382402	rs1406856	A	G	100	PASS	AC=1215;AF=0.242612;AN=5008;NS=2504;DP=15894;EAS_AF=0.2659;AMR_AF=0.2277;AFR_AF=0.2012;EUR_AF=0.2565;SAS_AF=0.271;AA=A|||;VT=SNP
20	37382585	rs1406855	A	C	100	PASS	AC=1054;AF=0.210463;AN=5008;NS=2504;DP=14451;EAS_AF=0.2659;AMR_AF=0.2176;AFR_AF=0.0862;EUR_AF=0.2545;SAS_AF=0.271;AA=A|||;VT=SNP
20	37382629	rs74872238	T	A	100	PASS	AC=48;AF=0.00958466;AN=5008;NS=2504;DP=16813;EAS_AF=0.0446;AMR_AF=0;AFR_AF=0;EUR_AF=0;SAS_AF=0.0031;AA=T|||;VT=SNP
20	37383286	rs138383551	C	T	100	PASS	AC=201;AF=0.0401358;AN=5008;NS=2504;DP=13899;EAS_AF=0.0595;AMR_AF=0.085;AFR_AF=0.0265;EUR_AF=0.0288;SAS_AF=0.0184;AA=c|||;VT=SNP
20	37383370	rs6064986	C	T	100	PASS	AC=3785;AF=0.755791;AN=5008;NS=2504;DP=13887;EAS_AF=0.627;AMR_AF=0.7666;AFR_AF=0.9221;EUR_AF=0.7346;SAS_AF=0.6779;AA=T|||;VT=SNP
20	37383517	rs2757520	C	G	100	PASS	AC=1226;AF=0.244808;AN=5008;NS=2504;DP=15814;EAS_AF=0.2659;AMR_AF=0.232;AFR_AF=0.1982;EUR_AF=0.2684;SAS_AF=0.271;AA=C|||;VT=SNP
20	37383640	rs2748663	T	C	100	PASS	AC=1198;AF=0.239217;AN=5008;NS=2504;DP=18350;EAS_AF=0.2669;AMR_AF=0.2334;AFR_AF=0.205;EUR_AF=0.2565;SAS_AF=0.2434;AA=T|||;VT=SNP;EX_TARGET
20	37383841	rs2757521	C	T	100	PASS	AC=1209;AF=0.241414;AN=5008;NS=2504;DP=16754;EAS_AF=0.2659;AMR_AF=0.2262;AFR_AF=0.1967;EUR_AF=0.2575;SAS_AF=0.271;AA=C|||;VT=SNP
20	37384153	rs62202470	G	T	100	PASS	AC=794;AF=0.158546;AN=5008;NS=2504;DP=18707;EAS_AF=0.1429;AMR_AF=0.1916;AFR_AF=0.1657;EUR_AF=0.17;SAS_AF=0.1299;AA=G|||;VT=SNP
20	37385240	rs2425367	C	T	100	PASS	AC=1285;AF=0.256589;AN=5008;NS=2504;DP=17922;EAS_AF=0.2659;AMR_AF=0.2334;AFR_AF=0.2511;EUR_AF=0.2565;SAS_AF=0.271;AA=C|||;VT=SNP
20	37385419	rs6071347	C	T	100	PASS	AC=889;AF=0.177516;AN=5008;NS=2504;DP=14955;EAS_AF=0.123;AMR_AF=0.2262;AFR_AF=0.0129;EUR_AF=0.3728;SAS_AF=0.2209;AA=c|||;VT=SNP
20	37385500	rs2425368	C	T	100	PASS	AC=2179;AF=0.435104;AN=5008;NS=2504;DP=16973;EAS_AF=0.4087;AMR_AF=0.4265;AFR_AF=0.5061;EUR_AF=0.4095;SAS_AF=0.3988;AA=T|||;VT=SNP
20	37385921	rs62202471	C	G	100	PASS	AC=795;AF=0.158746;AN=5008;NS=2504;DP=18161;EAS_AF=0.1429;AMR_AF=0.1931;AFR_AF=0.1657;EUR_AF=0.17;SAS_AF=0.1299;AA=C|||;VT=SNP
20	37386119	rs2255202	T	C	100	PASS	AC=1224;AF=0.244409;AN=5008;NS=2504;DP=21701;EAS_AF=0.2659;AMR_AF=0.2334;AFR_AF=0.205;EUR_AF=0.2565;SAS_AF=0.271;AA=T|||;VT=SNP
20	37386303	rs2255210	T	C	100	PASS	AC=2080;AF=0.415335;AN=5008;NS=2504;DP=20353;EAS_AF=0.4087;AMR_AF=0.4265;AFR_AF=0.4168;EUR_AF=0.4264;SAS_AF=0.4008;AA=C|||;VT=SNP
20	37386377	rs2255213	C	T	100	PASS	AC=1224;AF=0.244409;AN=5008;NS=2504;DP=21382;EAS_AF=0.2659;AMR_AF=0.2334;AFR_AF=0.205;EUR_AF=0.2565;SAS_AF=0.271;AA=C|||;VT=SNP
20	37387056	rs7267156	G	A	100	PASS	AC=427;AF=0.0852636;AN=5008;NS=2504;DP=17622;EAS_AF=0.0843;AMR_AF=0.0591;AFR_AF=0.1142;EUR_AF=0.0636;SAS_AF=0.0879;AA=G|||;VT=SNP
20	37387204	rs6128904	C	T	100	PASS	AC=795;AF=0.158746;AN=5008;NS=2504;DP=14946;EAS_AF=0.1429;AMR_AF=0.1931;AFR_AF=0.1657;EUR_AF=0.17;SAS_AF=0.1299;AA=C|||;VT=SNP
20	37387582	rs6128906	A	T	100	PASS	AC=795;AF=0.158746;AN=5008;NS=2504;DP=17790;EAS_AF=0.1429;AMR_AF=0.1931;AFR_AF=0.1657;EUR_AF=0.17;SAS_AF=0.1299;AA=T|||;VT=SNP
20	37387587	rs10485650	T	G	100	PASS	AC=443;AF=0.0884585;AN=5008;NS=2504;DP=17726;EAS_AF=0.0843;AMR_AF=0.0591;AFR_AF=0.1263;EUR_AF=0.0636;SAS_AF=0.0879;AA=T|||;VT=SNP
20	37387862	rs6128907	T	C	100	PASS	AC=795;AF=0.158746;AN=5008;NS=2504;DP=19704;EAS_AF=0.1429;AMR_AF=0.1931;AFR_AF=0.1657;EUR_AF=0.17;SAS_AF=0.1299;AA=T|||;VT=SNP
20	37387985	rs2244193	A	G	100	PASS	AC=1285;AF=0.256589;AN=5008;NS=2504;DP=18633;EAS_AF=0.2659;AMR_AF=0.2334;AFR_AF=0.2511;EUR_AF=0.2565;SAS_AF=0.271;AA=A|||;VT=SNP
20	37388431	rs2244281	T	C	100	PASS	AC=1210;AF=0.241613;AN=5008;NS=2504;DP=21072;EAS_AF=0.2659;AMR_AF=0.2277;AFR_AF=0.1921;EUR_AF=0.2565;SAS_AF=0.2781;AA=T|||;VT=SNP
20	37389993	rs118155066	T	C	100	PASS	AC=9;AF=0.00179712;AN=5008;NS=2504;DP=19388;EAS_AF=0.0079;AMR_AF=0;AFR_AF=0;EUR_AF=0;SAS_AF=0.001;AA=T|||;VT=SNP
20	37390006	rs2244440	A	G	100	PASS	AC=2053;AF=0.409944;AN=5008;NS=2504;DP=19527;EAS_AF=0.4107;AMR_AF=0.4251;AFR_AF=0.3971;EUR_AF=0.4245;SAS_AF=0.4008;AA=G|||;VT=SNP
20	37390174	rs6128913	T	C	100	PASS	AC=794;AF=0.158546;AN=5008;NS=2504;DP=20611;EAS_AF=0.1339;AMR_AF=0.1931;AFR_AF=0.1657;EUR_AF=0.17;SAS_AF=0.138;AA=C|||;VT=SNP
20	37390617	rs6124011	C	G	100	PASS	AC=345;AF=0.0688898;AN=5008;NS=2504;DP=20195;EAS_AF=0.0526;AMR_AF=0.134;AFR_AF=0.0386;EUR_AF=0.1064;SAS_AF=0.0419;AA=C|||;VT=SNP
20	37390786	rs62202472	G	A	100	PASS	AC=433;AF=0.0864617;AN=5008;NS=2504;DP=17699;EAS_AF=0.0823;AMR_AF=0.0591;AFR_AF=0.1142;EUR_AF=0.0636;SAS_AF=0.0961;AA=G|||;VT=SNP
20	37391432	rs6128918	G	A	100	PASS	AC=794;AF=0.158546;AN=5008;NS=2504;DP=21132;EAS_AF=0.1339;AMR_AF=0.1931;AFR_AF=0.1649;EUR_AF=0.171;SAS_AF=0.138;AA=G|||;VT=SNP
20	37392106	rs2244791	G	A	100	PASS	AC=1216;AF=0.242812;AN=5008;NS=2504;DP=22648;EAS_AF=0.2758;AMR_AF=0.2305;AFR_AF=0.2005;EUR_AF=0.2545;SAS_AF=0.2628;AA=G|||;VT=SNP
20	37392189	rs2244797	A	G	100	PASS	AC=1332;AF=0.265974;AN=5008;NS=2504;DP=23919;EAS_AF=0.2768;AMR_AF=0.2334;AFR_AF=0.2859;EUR_AF=0.2545;SAS_AF=0.2628;AA=a|||;VT=SNP
20	37392235	rs6124012	C	T	100	PASS	AC=438;AF=0.0874601;AN=5008;NS=2504;DP=23052;EAS_AF=0.3065;AMR_AF=0.1671;AFR_AF=0.0023;EUR_AF=0.003;SAS_AF=0.0072;AA=C|||;VT=SNP
20	37392242	rs62202473	A	G	100	PASS	AC=433;AF=0.0864617;AN=5008;NS=2504;DP=22949;EAS_AF=0.0823;AMR_AF=0.0591;AFR_AF=0.1142;EUR_AF=0.0636;SAS_AF=0.0961;AA=A|||;VT=SNP
20	37392498	rs6124014	C	A	100	PASS	AC=805;AF=0.160743;AN=5008;NS=2504;DP=20610;EAS_AF=0.1339;AMR_AF=0.1945;AFR_AF=0.1732;EUR_AF=0.17;SAS_AF=0.138;AA=A|||;VT=SNP
20	37392631	rs73104015	T	A	100	PASS	AC=123;AF=0.0245607;AN=5008;NS=2504;DP=22871;EAS_AF=0.0813;AMR_AF=0.0072;AFR_AF=0.003;EUR_AF=0.0089;SAS_AF=0.0235;AA=T|||;VT=SNP
20	37392789	rs6124015	A	G	100	PASS	AC=794;AF=0.158546;AN=5008;NS=2504;DP=21485;EAS_AF=0.1339;AMR_AF=0.1945;AFR_AF=0.1649;EUR_AF=0.17;SAS_AF=0.138;AA=A|||;VT=SNP
20	37393248	rs2244925	G	C	100	PASS	AC=2068;AF=0.412939;AN=5008;NS=2504;DP=20817;EAS_AF=0.4107;AMR_AF=0.4179;AFR_AF=0.4251;EUR_AF=0.4095;SAS_AF=0.3988;AA=C|||;VT=SNP
20	37393470	rs2244937	G	A	100	PASS	AC=2177;AF=0.434704;AN=5008;NS=2504;DP=18747;EAS_AF=0.4107;AMR_AF=0.4323;AFR_AF=0.4871;EUR_AF=0.4245;SAS_AF=0.4008;AA=A|||;VT=SNP
20	37394032	rs10485651	C	T	100	PASS	AC=450;AF=0.0898562;AN=5008;NS=2504;DP=17697;EAS_AF=0.0823;AMR_AF=0.0591;AFR_AF=0.1271;EUR_AF=0.0636;SAS_AF=0.0961;AA=C|||;VT=SNP;EX_TARGET
20	37395112	rs2243520	A	G	100	PASS	AC=1259;AF=0.251398;AN=5008;NS=2504;DP=20442;EAS_AF=0.2768;AMR_AF=0.2305;AFR_AF=0.2322;EUR_AF=0.2545;SAS_AF=0.2628;AA=A|||;VT=SNP
20	37395618	rs16987583	G	A	100	PASS	AC=793;AF=0.158347;AN=5008;NS=2504;DP=16674;EAS_AF=0.1339;AMR_AF=0.1931;AFR_AF=0.1649;EUR_AF=0.17;SAS_AF=0.138;AA=G|||;VT=SNP
20	37395647	rs2748664	C	T	100	PASS	AC=2089;AF=0.417133;AN=5008;NS=2504;DP=16823;EAS_AF=0.4107;AMR_AF=0.4236;AFR_AF=0.4251;EUR_AF=0.4245;SAS_AF=0.4008;AA=T|||;VT=SNP
20	37396120	rs2245231	A	G	100	PASS	AC=2170;AF=0.433307;AN=5008;NS=2504;DP=16712;EAS_AF=0.4107;AMR_AF=0.4337;AFR_AF=0.4811;EUR_AF=0.4245;SAS_AF=0.4008;AA=G|||;VT=SNP;EX_TARGET
20	37396262	rs2245237	A	G	100	PASS	AC=1203;AF=0.240216;AN=5008;NS=2504;DP=19171;EAS_AF=0.2768;AMR_AF=0.2262;AFR_AF=0.1921;EUR_AF=0.2545;SAS_AF=0.2628;AA=A|||;VT=SNP;EX_TARGET
20	37397158	rs2263750	A	G	100	PASS	AC=1225;AF=0.244609;AN=5008;NS=2504;DP=21306;EAS_AF=0.2768;AMR_AF=0.232;AFR_AF=0.2057;EUR_AF=0.2545;SAS_AF=0.2628;AA=A|||;VT=SNP
20	37397173	rs2263751	A	G	100	PASS	AC=2053;AF=0.409944;AN=5008;NS=2504;DP=21355;EAS_AF=0.4107;AMR_AF=0.4251;AFR_AF=0.3971;EUR_AF=0.4245;SAS_AF=0.4008;AA=G|||;VT=SNP
20	37397215	rs79335602	G	A	100	PASS	AC=39;AF=0.00778754;AN=5008;NS=2504;DP=21207;EAS_AF=0.0387;AMR_AF=0;AFR_AF=0;EUR_AF=0;SAS_AF=0;AA=G|||;VT=SNP
20	37397511	rs2757522	A	G	100	PASS	AC=1220;AF=0.24361;AN=5008;NS=2504;DP=22804;EAS_AF=0.2768;AMR_AF=0.2305;AFR_AF=0.2027;EUR_AF=0.2545;SAS_AF=0.2628;AA=A|||;VT=SNP
20	37397909	rs2247983	A	G	100	PASS	AC=1225;AF=0.244609;AN=5008;NS=2504;DP=20301;EAS_AF=0.2768;AMR_AF=0.232;AFR_AF=0.2057;EUR_AF=0.2545;SAS_AF=0.2628;AA=A|||;VT=SNP
20	37398041	rs75612781	A	G	100	PASS	AC=344;AF=0.0686901;AN=5008;NS=2504;DP=21711;EAS_AF=0.0516;AMR_AF=0.134;AFR_AF=0.0386;EUR_AF=0.1064;SAS_AF=0.0419;AA=A|||;VT=SNP
20	37398232	rs2248100	C	T	100	PASS	AC=1224;AF=0.244409;AN=5008;NS=2504;DP=21053;EAS_AF=0.2768;AMR_AF=0.232;AFR_AF=0.205;EUR_AF=0.2535;SAS_AF=0.2638;AA=C|||;VT=SNP
20	37399152	rs6128946	C	A	100	PASS	AC=157;AF=0.0313498;AN=5008;NS=2504;DP=16848;EAS_AF=0.0516;AMR_AF=0.085;AFR_AF=0.0008;EUR_AF=0.0268;SAS_AF=0.0184;AA=C|||;VT=SNP
20	37399219	rs6124025	A	T	100	PASS	AC=157;AF=0.0313498;AN=5008;NS=2504;DP=17699;EAS_AF=0.0516;AMR_AF=0.085;AFR_AF=0.0008;EUR_AF=0.0268;SAS_AF=0.0184;AA=A|||;VT=SNP
20	37399407	rs11699516	C	T	100	PASS	AC=316;AF=0.063099;AN=5008;NS=2504;DP=18335;EAS_AF=0.004;AMR_AF=0.0562;AFR_AF=0.0015;EUR_AF=0.0815;SAS_AF=0.1933;AA=C|||;VT=SNP
20	37399488	rs6128947	C	T	100	PASS	AC=793;AF=0.158347;AN=5008;NS=2504;DP=18961;EAS_AF=0.1339;AMR_AF=0.1931;AFR_AF=0.1649;EUR_AF=0.17;SAS_AF=0.138;AA=C|||;VT=SNP
20	37399525	rs911722	T	C	100	PASS	AC=2056;AF=0.410543;AN=5008;NS=2504;DP=20050;EAS_AF=0.4107;AMR_AF=0.4251;AFR_AF=0.3994;EUR_AF=0.4245;SAS_AF=0.4008;AA=C|||;VT=SNP
20	37399739	rs78239530	G	A	100	PASS	AC=344;AF=0.0686901;AN=5008;NS=2504;DP=17589;EAS_AF=0.0516;AMR_AF=0.134;AFR_AF=0.0386;EUR_AF=0.1064;SAS_AF=0.0419;AA=G|||;VT=SNP
20	37399874	rs911721	C	T	100	PASS	AC=1194;AF=0.238419;AN=5008;NS=2504;DP=17371;EAS_AF=0.2758;AMR_AF=0.219;AFR_AF=0.2042;EUR_AF=0.2376;SAS_AF=0.2607;AA=C|||;VT=SNP
20	37399942	rs911720	G	A	100	PASS	AC=1054;AF=0.210463;AN=5008;NS=2504;DP=18004;EAS_AF=0.2768;AMR_AF=0.2161;AFR_AF=0.0862;EUR_AF=0.2525;SAS_AF=0.2628;AA=G|||;VT=SNP
20	37399987	rs6124026	A	G	100	PASS	AC=345;AF=0.0688898;AN=5008;NS=2504;DP=17214;EAS_AF=0.0516;AMR_AF=0.134;AFR_AF=0.0386;EUR_AF=0.1064;SAS_AF=0.0429;AA=A|||;VT=SNP
20	37400374	rs3752289	C	T	100	PASS	AC=10;AF=0.00199681;AN=5008;NS=2504;DP=19366;EAS_AF=0.0089;AMR_AF=0;AFR_AF=0;EUR_AF=0;SAS_AF=0.001;AA=C|||;VT=SNP;EX_TARGET
20	37400490	rs6128952	G	A	100	PASS	AC=796;AF=0.158946;AN=5008;NS=2504;DP=18664;EAS_AF=0.1349;AMR_AF=0.1931;AFR_AF=0.1657;EUR_AF=0.171;SAS_AF=0.138;AA=G|||;VT=SNP;EX_TARGET
20	37400506	rs73104029	C	T	100	PASS	AC=449;AF=0.0896565;AN=5008;NS=2504;DP=19315;EAS_AF=0.0823;AMR_AF=0.0591;AFR_AF=0.1263;EUR_AF=0.0636;SAS_AF=0.0961;AA=C|||;VT=SNP;EX_TARGET
20	37400515	rs6128953	T	A	100	PASS	AC=158;AF=0.0315495;AN=5008;NS=2504;DP=19437;EAS_AF=0.0516;AMR_AF=0.0865;AFR_AF=0.0008;EUR_AF=0.0268;SAS_AF=0.0184;AA=C|||;VT=SNP
20	37400516	rs62202475	G	T	100	PASS	AC=449;AF=0.0896565;AN=5008;NS=2504;DP=19368;EAS_AF=0.0823;AMR_AF=0.0591;AFR_AF=0.1263;EUR_AF=0.0636;SAS_AF=0.0961;AA=G|||;VT=SNP
20	37400940	rs8125582	G	A	100	PASS	AC=329;AF=0.0656949;AN=5008;NS=2504;DP=17405;EAS_AF=0.0823;AMR_AF=0.0389;AFR_AF=0.0908;EUR_AF=0.0308;SAS_AF=0.0695;AA=G|||;VT=SNP
20	37401267	rs2248447	G	T	100	PASS	AC=1264;AF=0.252396;AN=5008;NS=2504;DP=18292;EAS_AF=0.2778;AMR_AF=0.232;AFR_AF=0.2345;EUR_AF=0.2545;SAS_AF=0.2628;AA=G|||;VT=SNP
20	37401882	rs79774863	A	G	100	PASS	AC=344;AF=0.0686901;AN=5008;NS=2504;DP=19813;EAS_AF=0.0516;AMR_AF=0.134;AFR_AF=0.0386;EUR_AF=0.1064;SAS_AF=0.0419;AA=A|||;VT=SNP
20	37402304	rs4812234	C	T	100	PASS	AC=2953;AF=0.589657;AN=5008;NS=2504;DP=19285;EAS_AF=0.5893;AMR_AF=0.5749;AFR_AF=0.6014;EUR_AF=0.5755;SAS_AF=0.5992;AA=C|||;VT=SNP
20	37402365	rs4810212	T	G	100	PASS	AC=2977;AF=0.594449;AN=5008;NS=2504;DP=19866;EAS_AF=0.5893;AMR_AF=0.5821;AFR_AF=0.6014;EUR_AF=0.5924;SAS_AF=0.6012;AA=T|||;VT=SNP
20	37402395	rs6128959	C	T	100	PASS	AC=795;AF=0.158746;AN=5008;NS=2504;DP=19251;EAS_AF=0.1349;AMR_AF=0.1931;AFR_AF=0.1657;EUR_AF=0.17;SAS_AF=0.138;AA=C|||;VT=SNP
20	37402428	rs2263752	G	A	100	PASS	AC=2178;AF=0.434904;AN=5008;NS=2504;DP=19722;EAS_AF=0.4117;AMR_AF=0.4323;AFR_AF=0.4871;EUR_AF=0.4245;SAS_AF=0.4008;AA=g|||;VT=SNP
20	37402613	rs2263753	A	G	100	PASS	AC=2055;AF=0.410343;AN=5008;NS=2504;DP=21427;EAS_AF=0.4107;AMR_AF=0.4251;AFR_AF=0.3994;EUR_AF=0.4235;SAS_AF=0.4008;AA=G|||;VT=SNP
20	37402982	rs941515	G	A	100	PASS	AC=2055;AF=0.410343;AN=5008;NS=2504;DP=19992;EAS_AF=0.4107;AMR_AF=0.4251;AFR_AF=0.3994;EUR_AF=0.4235;SAS_AF=0.4008;AA=A|||;VT=SNP
20	37403122	rs941514	T	C	100	PASS	AC=2055;AF=0.410343;AN=5008;NS=2504;DP=19205;EAS_AF=0.4107;AMR_AF=0.4251;AFR_AF=0.3994;EUR_AF=0.4235;SAS_AF=0.4008;AA=C|||;VT=SNP
20	37403229	rs941513	C	T	100	PASS	AC=1263;AF=0.252196;AN=5008;NS=2504;DP=18399;EAS_AF=0.2768;AMR_AF=0.232;AFR_AF=0.2352;EUR_AF=0.2535;SAS_AF=0.2628;AA=C|||;VT=SNP
20	37403369	rs2867238	G	A	100	PASS	AC=3780;AF=0.754792;AN=5008;NS=2504;DP=18694;EAS_AF=0.7232;AMR_AF=0.7666;AFR_AF=0.792;EUR_AF=0.7465;SAS_AF=0.7372;AA=A|||;VT=SNP
20	37404051	rs6128968	T	C	100	PASS	AC=31;AF=0.0061901;AN=5008;NS=2504;DP=20986;EAS_AF=0.0298;AMR_AF=0;AFR_AF=0;EUR_AF=0;SAS_AF=0.001;AA=T|||;VT=SNP
20	37404419	rs1535431	T	G	100	PASS	AC=793;AF=0.158347;AN=5008;NS=2504;DP=18715;EAS_AF=0.1339;AMR_AF=0.1931;AFR_AF=0.1649;EUR_AF=0.17;SAS_AF=0.138;AA=G|||;VT=SNP
20	37404892	rs2023355	T	C	100	PASS	AC=2056;AF=0.410543;AN=5008;NS=2504;DP=18520;EAS_AF=0.4107;AMR_AF=0.4251;AFR_AF=0.3994;EUR_AF=0.4245;SAS_AF=0.4008;AA=C|||;VT=SNP
20	37404951	rs2023354	A	G	100	PASS	AC=3745;AF=0.747804;AN=5008;NS=2504;DP=16885;EAS_AF=0.7232;AMR_AF=0.768;AFR_AF=0.7655;EUR_AF=0.7455;SAS_AF=0.7372;AA=G|||;VT=SNP
20	37405017	rs2023353	A	G	100	PASS	AC=2056;AF=0.410543;AN=5008;NS=2504;DP=17491;EAS_AF=0.4107;AMR_AF=0.4251;AFR_AF=0.3994;EUR_AF=0.4245;SAS_AF=0.4008;AA=G|||;VT=SNP
20	37405046	rs6128984	G	C	100	PASS	AC=159;AF=0.0317492;AN=5008;NS=2504;DP=18833;EAS_AF=0.0516;AMR_AF=0.0865;AFR_AF=0.0008;EUR_AF=0.0268;SAS_AF=0.0194;AA=G|||;VT=SNP
20	37405344	rs2748665	C	T	100	PASS	AC=1263;AF=0.252196;AN=5008;NS=2504;DP=17263;EAS_AF=0.2768;AMR_AF=0.232;AFR_AF=0.2345;EUR_AF=0.2545;SAS_AF=0.2628;AA=C|||;VT=SNP
20	37405746	rs2748666	T	C	100	PASS	AC=2057;AF=0.410743;AN=5008;NS=2504;DP=16696;EAS_AF=0.4107;AMR_AF=0.4251;AFR_AF=0.3994;EUR_AF=0.4245;SAS_AF=0.4018;AA=c|||;VT=SNP
20	37405866	rs6027928	T	C	100	PASS	AC=2056;AF=0.410543;AN=5008;NS=2504;DP=16600;EAS_AF=0.4107;AMR_AF=0.4251;AFR_AF=0.3994;EUR_AF=0.4245;SAS_AF=0.4008;AA=C|||;VT=SNP
20	37406007	rs6015884	T	C	100	PASS	AC=2057;AF=0.410743;AN=5008;NS=2504;DP=15605;EAS_AF=0.4107;AMR_AF=0.4251;AFR_AF=0.3994;EUR_AF=0.4245;SAS_AF=0.4018;AA=C|||;VT=SNP
20	37406182	rs6015886	A	G	100	PASS	AC=2057;AF=0.410743;AN=5008;NS=2504;DP=16673;EAS_AF=0.4107;AMR_AF=0.4251;AFR_AF=0.3994;EUR_AF=0.4245;SAS_AF=0.4018;AA=G|||;VT=SNP
20	37406869	rs2748668	T	C	100	PASS	AC=2056;AF=0.410543;AN=5008;NS=2504;DP=15744;EAS_AF=0.4107;AMR_AF=0.4251;AFR_AF=0.3994;EUR_AF=0.4245;SAS_AF=0.4008;AA=t|||;VT=SNP
20	37407515	rs73104045	C	T	100	PASS	AC=432;AF=0.086262;AN=5008;NS=2504;DP=19492;EAS_AF=0.0823;AMR_AF=0.0591;AFR_AF=0.1142;EUR_AF=0.0626;SAS_AF=0.0961;AA=c|||;VT=SNP
20	37407835	rs2251931	A	G	100	PASS	AC=2055;AF=0.410343;AN=5008;NS=2504;DP=17089;EAS_AF=0.4107;AMR_AF=0.4251;AFR_AF=0.3986;EUR_AF=0.4245;SAS_AF=0.4008;AA=g|||;VT=SNP
20	37407876	rs2251933	A	G	100	PASS	AC=2203;AF=0.439896;AN=5008;NS=2504;DP=17048;EAS_AF=0.4107;AMR_AF=0.4323;AFR_AF=0.5068;EUR_AF=0.4245;SAS_AF=0.4008;AA=a|||;VT=SNP
20	37408021	rs2021143	A	G	100	PASS	AC=2056;AF=0.410543;AN=5008;NS=2504;DP=16156;EAS_AF=0.4107;AMR_AF=0.4251;AFR_AF=0.3986;EUR_AF=0.4245;SAS_AF=0.4018;AA=G|||;VT=SNP
20	37408568	rs62202485	G	A	100	PASS	AC=794;AF=0.158546;AN=5008;NS=2504;DP=17476;EAS_AF=0.1339;AMR_AF=0.1945;AFR_AF=0.1649;EUR_AF=0.17;SAS_AF=0.138;AA=g|||;VT=SNP
20	37409669	rs62202486	G	A	100	PASS	AC=432;AF=0.086262;AN=5008;NS=2504;DP=17192;EAS_AF=0.0823;AMR_AF=0.0591;AFR_AF=0.1142;EUR_AF=0.0626;SAS_AF=0.0961;AA=G|||;VT=SNP
20	37409887	rs73112051	G	A	100	PASS	AC=327;AF=0.0652955;AN=5008;NS=2504;DP=19550;EAS_AF=0.0813;AMR_AF=0.0389;AFR_AF=0.0908;EUR_AF=0.0298;SAS_AF=0.0695;AA=-|||;VT=SNP
20	37410306	rs2745011	C	G	100	PASS	AC=1227;AF=0.245008;AN=5008;NS=2504;DP=18324;EAS_AF=0.2768;AMR_AF=0.232;AFR_AF=0.2073;EUR_AF=0.2545;SAS_AF=0.2628;AA=c|||;VT=SNP
20	37410332	rs2748669	G	A	100	PASS	AC=1211;AF=0.241813;AN=5008;NS=2504;DP=18068;EAS_AF=0.2768;AMR_AF=0.2262;AFR_AF=0.1936;EUR_AF=0.2545;SAS_AF=0.2689;AA=g|||;VT=SNP
20	37410679	rs2748670	A	G	100	PASS	AC=1054;AF=0.210463;AN=5008;NS=2504;DP=16743;EAS_AF=0.2768;AMR_AF=0.2161;AFR_AF=0.0855;EUR_AF=0.2535;SAS_AF=0.2628;AA=A|||;VT=SNP
20	37410875	rs941512	A	G	100	PASS	AC=1228;AF=0.245208;AN=5008;NS=2504;DP=19745;EAS_AF=0.2768;AMR_AF=0.232;AFR_AF=0.2073;EUR_AF=0.2545;SAS_AF=0.2638;AA=A|||;VT=SNP
20	37411393	rs2263757	G	C	100	PASS	AC=2055;AF=0.410343;AN=5008;NS=2504;DP=17166;EAS_AF=0.4107;AMR_AF=0.4251;AFR_AF=0.3986;EUR_AF=0.4245;SAS_AF=0.4008;AA=C|||;VT=SNP
20	37411443	rs2263758	C	T	100	PASS	AC=1269;AF=0.253395;AN=5008;NS=2504;DP=13708;EAS_AF=0.2768;AMR_AF=0.232;AFR_AF=0.239;EUR_AF=0.2555;SAS_AF=0.2618;AA=C|||;VT=SNP
20	37412453	rs2748671	G	A	100	PASS	AC=1218;AF=0.243211;AN=5008;NS=2504;DP=19653;EAS_AF=0.2768;AMR_AF=0.2262;AFR_AF=0.2035;EUR_AF=0.2545;SAS_AF=0.2628;AA=A|||;VT=SNP
20	37412476	rs75871760	C	A	100	PASS	AC=362;AF=0.0722843;AN=5008;NS=2504;DP=17784;EAS_AF=0.0516;AMR_AF=0.1354;AFR_AF=0.0507;EUR_AF=0.1074;SAS_AF=0.0419;AA=c|||;VT=SNP
20	37412488	rs2252541	C	A	100	PASS	AC=2052;AF=0.409744;AN=5008;NS=2504;DP=16936;EAS_AF=0.4117;AMR_AF=0.4251;AFR_AF=0.3986;EUR_AF=0.4245;SAS_AF=0.3967;AA=C|||;VT=SNP
20	37412820	rs2252554	A	G	100	PASS	AC=1262;AF=0.251997;AN=5008;NS=2504;DP=17162;EAS_AF=0.2768;AMR_AF=0.232;AFR_AF=0.2337;EUR_AF=0.2545;SAS_AF=0.2628;AA=A|||;VT=SNP
20	37413002	rs2745010	C	T	100	PASS	AC=2063;AF=0.411941;AN=5008;NS=2504;DP=15732;EAS_AF=0.4117;AMR_AF=0.4251;AFR_AF=0.3986;EUR_AF=0.4245;SAS_AF=0.408;AA=c|||;VT=SNP
20	37413047	rs2748672	A	G	100	PASS	AC=2063;AF=0.411941;AN=5008;NS=2504;DP=14755;EAS_AF=0.4117;AMR_AF=0.4251;AFR_AF=0.3986;EUR_AF=0.4245;SAS_AF=0.408;AA=G|||;VT=SNP
20	37413536	rs6124055	G	A	100	PASS	AC=345;AF=0.0688898;AN=5008;NS=2504;DP=15044;EAS_AF=0.0516;AMR_AF=0.134;AFR_AF=0.0386;EUR_AF=0.1074;SAS_AF=0.0419;AA=G|||;VT=SNP
20	37413591	rs2180225	C	T	100	PASS	AC=1263;AF=0.252196;AN=5008;NS=2504;DP=16629;EAS_AF=0.2778;AMR_AF=0.232;AFR_AF=0.2337;EUR_AF=0.2545;SAS_AF=0.2628;AA=c|||;VT=SNP
20	37414161	rs2748673	A	G	100	PASS	AC=1728;AF=0.345048;AN=5008;NS=2504;DP=19116;EAS_AF=0.3294;AMR_AF=0.3862;AFR_AF=0.3071;EUR_AF=0.3946;SAS_AF=0.3323;AA=G|||;VT=SNP
20	37414937	rs6129020	T	G	100	PASS	AC=466;AF=0.0930511;AN=5008;NS=2504;DP=18007;EAS_AF=0.0526;AMR_AF=0.1542;AFR_AF=0.0734;EUR_AF=0.1402;SAS_AF=0.0695;AA=T|||;VT=SNP
20	37415346	rs117258116	A	T	100	PASS	AC=16;AF=0.00319489;AN=5008;NS=2504;DP=16250;EAS_AF=0.0159;AMR_AF=0;AFR_AF=0;EUR_AF=0;SAS_AF=0;AA=A|||;VT=SNP
20	37415502	rs2425369	T	C	100	PASS	AC=1699;AF=0.339257;AN=5008;NS=2504;DP=11731;EAS_AF=0.3284;AMR_AF=0.379;AFR_AF=0.3048;EUR_AF=0.3777;SAS_AF=0.3292;AA=C|||;VT=SNP
20	37415803	rs190809942	A	T	100	PASS	AC=366;AF=0.0730831;AN=5008;NS=2504;DP=5484;EAS_AF=0.0089;AMR_AF=0.085;AFR_AF=0.0091;EUR_AF=0.0905;SAS_AF=0.1994;AA=T|||;VT=SNP
20	37415895	rs6129026	A	G	100	PASS	AC=465;AF=0.0928514;AN=5008;NS=2504;DP=7820;EAS_AF=0.0516;AMR_AF=0.1542;AFR_AF=0.0741;EUR_AF=0.1402;SAS_AF=0.0685;AA=G|||;VT=SNP
20	37416123	rs79200017	T	C	100	PASS	AC=156;AF=0.0311502;AN=5008;NS=2504;DP=13405;EAS_AF=0.0506;AMR_AF=0.0865;AFR_AF=0.0008;EUR_AF=0.0268;SAS_AF=0.0174;AA=T|||;VT=SNP
20	37416536	rs1321100	C	T	100	PASS	AC=1241;AF=0.247804;AN=5008;NS=2504;DP=15833;EAS_AF=0.2808;AMR_AF=0.2262;AFR_AF=0.2322;EUR_AF=0.2376;SAS_AF=0.2607;AA=C|||;VT=SNP
20	37416594	rs6124063	G	C	100	PASS	AC=343;AF=0.0684904;AN=5008;NS=2504;DP=20206;EAS_AF=0.0506;AMR_AF=0.134;AFR_AF=0.0378;EUR_AF=0.1074;SAS_AF=0.0419;AA=G|||;VT=SNP
20	37417840	rs2255982	C	G	100	PASS	AC=1241;AF=0.247804;AN=5008;NS=2504;DP=24850;EAS_AF=0.2808;AMR_AF=0.2248;AFR_AF=0.233;EUR_AF=0.2376;SAS_AF=0.2607;AA=C|||;VT=SNP
20	37417891	rs2748674	A	G	100	PASS	AC=1241;AF=0.247804;AN=5008;NS=2504;DP=23797;EAS_AF=0.2808;AMR_AF=0.2248;AFR_AF=0.233;EUR_AF=0.2376;SAS_AF=0.2607;AA=A|||;VT=SNP
20	37419286	rs2077109	T	C	100	PASS	AC=2164;AF=0.432109;AN=5008;NS=2504;DP=14663;EAS_AF=0.4157;AMR_AF=0.4251;AFR_AF=0.4856;EUR_AF=0.4076;SAS_AF=0.407;AA=C|||;VT=SNP
20	37419296	rs731457	A	G	100	PASS	AC=1200;AF=0.239617;AN=5008;NS=2504;DP=14648;EAS_AF=0.2817;AMR_AF=0.219;AFR_AF=0.2042;EUR_AF=0.2376;SAS_AF=0.2607;AA=A|||;VT=SNP
20	37419323	rs731458	C	G	100	PASS	AC=1240;AF=0.247604;AN=5008;NS=2504;DP=15681;EAS_AF=0.2808;AMR_AF=0.2248;AFR_AF=0.2322;EUR_AF=0.2376;SAS_AF=0.2607;AA=C|||;VT=SNP
20	37419329	rs113100127	T	G	100	PASS	AC=360;AF=0.071885;AN=5008;NS=2504;DP=16285;EAS_AF=0.0516;AMR_AF=0.134;AFR_AF=0.0499;EUR_AF=0.1074;SAS_AF=0.0419;AA=T|||;VT=SNP
20	37419415	rs731459	A	G	100	PASS	AC=1240;AF=0.247604;AN=5008;NS=2504;DP=18913;EAS_AF=0.2808;AMR_AF=0.2248;AFR_AF=0.2322;EUR_AF=0.2376;SAS_AF=0.2607;AA=A|||;VT=SNP
20	37419697	rs9679801	G	A	100	PASS	AC=352;AF=0.0702875;AN=5008;NS=2504;DP=13991;EAS_AF=0.0823;AMR_AF=0.0389;AFR_AF=0.1036;EUR_AF=0.0298;SAS_AF=0.0767;AA=G|||;VT=SNP
20	37419702	rs6101226	A	C	100	PASS	AC=1706;AF=0.340655;AN=5008;NS=2504;DP=14027;EAS_AF=0.3333;AMR_AF=0.379;AFR_AF=0.3064;EUR_AF=0.3777;SAS_AF=0.3292;AA=C|||;VT=SNP
20	37419743	rs112198852	C	G	100	PASS	AC=360;AF=0.071885;AN=5008;NS=2504;DP=15159;EAS_AF=0.0516;AMR_AF=0.134;AFR_AF=0.0499;EUR_AF=0.1074;SAS_AF=0.0419;AA=C|||;VT=SNP
20	37419953	rs75616895	T	C	100	PASS	AC=363;AF=0.072484;AN=5008;NS=2504;DP=16710;EAS_AF=0.0516;AMR_AF=0.134;AFR_AF=0.0522;EUR_AF=0.1074;SAS_AF=0.0419;AA=T|||;VT=SNP
20	37419994	rs2425370	G	A	100	PASS	AC=1240;AF=0.247604;AN=5008;NS=2504;DP=17986;EAS_AF=0.2808;AMR_AF=0.2248;AFR_AF=0.2322;EUR_AF=0.2376;SAS_AF=0.2607;AA=g|||;VT=SNP
20	37420050	rs2425371	A	C	100	PASS	AC=1604;AF=0.320288;AN=5008;NS=2504;DP=17868;EAS_AF=0.3323;AMR_AF=0.3588;AFR_AF=0.2852;EUR_AF=0.3449;SAS_AF=0.3027;AA=a|||;VT=SNP
20	37420352	rs6129047	G	A	100	PASS	AC=347;AF=0.0692891;AN=5008;NS=2504;DP=16535;EAS_AF=0.0516;AMR_AF=0.134;AFR_AF=0.0401;EUR_AF=0.1074;SAS_AF=0.0419;AA=G|||;VT=SNP
20	37420397	rs6129048	G	A	100	PASS	AC=363;AF=0.072484;AN=5008;NS=2504;DP=16941;EAS_AF=0.0516;AMR_AF=0.134;AFR_AF=0.0522;EUR_AF=0.1074;SAS_AF=0.0419;AA=G|||;VT=SNP
20	37420738	rs2745008	T	C	100	PASS	AC=1708;AF=0.341054;AN=5008;NS=2504;DP=22673;EAS_AF=0.3343;AMR_AF=0.3775;AFR_AF=0.3086;EUR_AF=0.3757;SAS_AF=0.3303;AA=C|||;VT=SNP
20	37422211	rs1116239	T	C	100	PASS	AC=160;AF=0.0319489;AN=5008;NS=2504;DP=20155;EAS_AF=0.0516;AMR_AF=0.0865;AFR_AF=0.0015;EUR_AF=0.0278;SAS_AF=0.0184;AA=T|||;VT=SNP
20	37422330	rs77960306	C	T	100	PASS	AC=161;AF=0.0321486;AN=5008;NS=2504;DP=20264;EAS_AF=0.0516;AMR_AF=0.0879;AFR_AF=0.0015;EUR_AF=0.0278;SAS_AF=0.0184;AA=C|||;VT=SNP
20	37422726	rs4812272	C	G	100	PASS	AC=3229;AF=0.644768;AN=5008;NS=2504;DP=20159;EAS_AF=0.6667;AMR_AF=0.5937;AFR_AF=0.6967;EUR_AF=0.5586;SAS_AF=0.6769;AA=C|||;VT=SNP
20	37422829	rs4456761	G	A	100	PASS	AC=3720;AF=0.742812;AN=5008;NS=2504;DP=17971;EAS_AF=0.75;AMR_AF=0.7493;AFR_AF=0.7791;EUR_AF=0.6879;SAS_AF=0.7382;AA=A|||;VT=SNP
20	37423863	rs6071511	G	A	100	PASS	AC=3359;AF=0.670727;AN=5008;NS=2504;DP=16726;EAS_AF=0.6935;AMR_AF=0.6095;AFR_AF=0.7148;EUR_AF=0.5974;SAS_AF=0.7065;AA=G|||;VT=SNP
20	37424196	rs6124071	T	C	100	PASS	AC=3748;AF=0.748403;AN=5008;NS=2504;DP=20476;EAS_AF=0.745;AMR_AF=0.7478;AFR_AF=0.8048;EUR_AF=0.6909;SAS_AF=0.7352;AA=C|||;VT=SNP
20	37424257	rs6071514	G	C	100	PASS	AC=3359;AF=0.670727;AN=5008;NS=2504;DP=19428;EAS_AF=0.6935;AMR_AF=0.6138;AFR_AF=0.7141;EUR_AF=0.5974;SAS_AF=0.7045;AA=g|||;VT=SNP
20	37424958	rs11699770	C	T	100	PASS	AC=3359;AF=0.670727;AN=5008;NS=2504;DP=16462;EAS_AF=0.6944;AMR_AF=0.6124;AFR_AF=0.7148;EUR_AF=0.5954;SAS_AF=0.7055;AA=C|||;VT=SNP
20	37425958	rs2103655	G	A	100	PASS	AC=3559;AF=0.710663;AN=5008;NS=2504;DP=20533;EAS_AF=0.6944;AMR_AF=0.6513;AFR_AF=0.7867;EUR_AF=0.662;SAS_AF=0.7168;AA=A|||;VT=SNP
20	37426336	rs6071522	G	A	100	PASS	AC=2177;AF=0.434704;AN=5008;NS=2504;DP=18231;EAS_AF=0.5794;AMR_AF=0.5072;AFR_AF=0.0968;EUR_AF=0.5278;SAS_AF=0.5951;AA=G|||;VT=SNP
20	37426580	rs6071524	T	C	100	PASS	AC=3567;AF=0.71226;AN=5008;NS=2504;DP=20574;EAS_AF=0.6944;AMR_AF=0.6571;AFR_AF=0.7897;EUR_AF=0.662;SAS_AF=0.7168;AA=C|||;VT=SNP
20	37427117	rs61467952	A	T	100	PASS	AC=486;AF=0.0970447;AN=5008;NS=2504;DP=20642;EAS_AF=0.1151;AMR_AF=0.0562;AFR_AF=0.118;EUR_AF=0.0676;SAS_AF=0.1094;AA=A|||;VT=SNP
20	37427666	rs6129066	A	G	100	PASS	AC=370;AF=0.0738818;AN=5008;NS=2504;DP=14221;EAS_AF=0.0506;AMR_AF=0.134;AFR_AF=0.0772;EUR_AF=0.0944;SAS_AF=0.0297;AA=G|||;VT=SNP
20	37429409	rs12481241	C	T	100	PASS	AC=3359;AF=0.670727;AN=5008;NS=2504;DP=17391;EAS_AF=0.6944;AMR_AF=0.6124;AFR_AF=0.7141;EUR_AF=0.5964;SAS_AF=0.7055;AA=C|||;VT=SNP
20	37429469	rs4444607	G	T	100	PASS	AC=446;AF=0.0890575;AN=5008;NS=2504;DP=18344;EAS_AF=0.3095;AMR_AF=0.17;AFR_AF=0.0023;EUR_AF=0.003;SAS_AF=0.0102;AA=G|||;VT=SNP
20	37433243	rs62202498	C	T	100	PASS	AC=487;AF=0.0972444;AN=5008;NS=2504;DP=18052;EAS_AF=0.1151;AMR_AF=0.0562;AFR_AF=0.1188;EUR_AF=0.0676;SAS_AF=0.1094;AA=C|||;VT=SNP
20	37433288	rs77499484	G	A	100	PASS	AC=308;AF=0.0615016;AN=5008;NS=2504;DP=17079;EAS_AF=0.004;AMR_AF=0.0548;AFR_AF=0.0023;EUR_AF=0.0825;SAS_AF=0.184;AA=G|||;VT=SNP
20	37434133	rs6065078	G	A	100	PASS	AC=3335;AF=0.665935;AN=5008;NS=2504;DP=15950;EAS_AF=0.6954;AMR_AF=0.6066;AFR_AF=0.7126;EUR_AF=0.5795;SAS_AF=0.7035;AA=G|||;VT=SNP
20	37434852	rs77246074	C	A	100	PASS	AC=161;AF=0.0321486;AN=5008;NS=2504;DP=9425;EAS_AF=0.0506;AMR_AF=0.0893;AFR_AF=0.0015;EUR_AF=0.0278;SAS_AF=0.0184;AA=C|||;VT=SNP
20	37435992	rs74823004	G	A	100	PASS	AC=161;AF=0.0321486;AN=5008;NS=2504;DP=19277;EAS_AF=0.0506;AMR_AF=0.0893;AFR_AF=0.0015;EUR_AF=0.0278;SAS_AF=0.0184;AA=G|||;VT=SNP
20	37436005	rs74698215	G	A	100	PASS	AC=160;AF=0.0319489;AN=5008;NS=2504;DP=19144;EAS_AF=0.0506;AMR_AF=0.0893;AFR_AF=0.0008;EUR_AF=0.0278;SAS_AF=0.0184;AA=G|||;VT=SNP
20	37436413	rs76212753	T	C	100	PASS	AC=83;AF=0.0165735;AN=5008;NS=2504;DP=20583;EAS_AF=0.0813;AMR_AF=0;AFR_AF=0;EUR_AF=0;SAS_AF=0.001;AA=T|||;VT=SNP
20	37437497	rs140825976	G	A	100	PASS	AC=487;AF=0.0972444;AN=5008;NS=2504;DP=10516;EAS_AF=0.1151;AMR_AF=0.0562;AFR_AF=0.1188;EUR_AF=0.0676;SAS_AF=0.1094;AA=G|||;VT=SNP
20	37437740	rs73112067	G	A	100	PASS	AC=523;AF=0.104433;AN=5008;NS=2504;DP=21054;EAS_AF=0.1151;AMR_AF=0.0591;AFR_AF=0.1445;EUR_AF=0.0676;SAS_AF=0.1094;AA=G|||;VT=SNP
20	37438465	rs146922001	A	G	100	PASS	AC=161;AF=0.0321486;AN=5008;NS=2504;DP=17677;EAS_AF=0.0506;AMR_AF=0.0893;AFR_AF=0.0015;EUR_AF=0.0278;SAS_AF=0.0184;AA=A|||;VT=SNP
20	37438824	rs6124079	G	A	100	PASS	AC=3589;AF=0.716653;AN=5008;NS=2504;DP=17762;EAS_AF=0.6974;AMR_AF=0.6585;AFR_AF=0.8048;EUR_AF=0.662;SAS_AF=0.7147;AA=A|||;VT=SNP
20	37439403	rs79251793	C	T	100	PASS	AC=161;AF=0.0321486;AN=5008;NS=2504;DP=24013;EAS_AF=0.0506;AMR_AF=0.0893;AFR_AF=0.0015;EUR_AF=0.0278;SAS_AF=0.0184;AA=C|||;VT=SNP
20	37440046	rs6101301	T	C	100	PASS	AC=3419;AF=0.682708;AN=5008;NS=2504;DP=19343;EAS_AF=0.7004;AMR_AF=0.6124;AFR_AF=0.7564;EUR_AF=0.5964;SAS_AF=0.7035;AA=T|||;VT=SNP
20	37440918	rs6071578	G	T	100	PASS	AC=3414;AF=0.681709;AN=5008;NS=2504;DP=20257;EAS_AF=0.6984;AMR_AF=0.6095;AFR_AF=0.7557;EUR_AF=0.5974;SAS_AF=0.7025;AA=G|||;VT=SNP
20	37441935	rs12625702	C	G	100	PASS	AC=2733;AF=0.545727;AN=5008;NS=2504;DP=22566;EAS_AF=0.5813;AMR_AF=0.5447;AFR_AF=0.4962;EUR_AF=0.5278;SAS_AF=0.5951;AA=C|||;VT=SNP
20	37442410	rs4642006	C	T	100	PASS	AC=661;AF=0.131989;AN=5008;NS=2504;DP=10751;EAS_AF=0.1329;AMR_AF=0.0908;AFR_AF=0.2088;EUR_AF=0.0785;SAS_AF=0.1115;AA=-|||;VT=SNP
20	37443066	rs75683721	A	G	100	PASS	AC=83;AF=0.0165735;AN=5008;NS=2504;DP=19497;EAS_AF=0.0813;AMR_AF=0;AFR_AF=0;EUR_AF=0;SAS_AF=0.001;AA=A|||;VT=SNP
20	37444133	rs68089660	T	C	100	PASS	AC=529;AF=0.105631;AN=5008;NS=2504;DP=19470;EAS_AF=0.12;AMR_AF=0.0692;AFR_AF=0.1195;EUR_AF=0.0895;SAS_AF=0.1145;AA=T|||;VT=SNP
20	37444221	rs6071589	G	A	100	PASS	AC=2731;AF=0.545327;AN=5008;NS=2504;DP=20400;EAS_AF=0.5784;AMR_AF=0.5389;AFR_AF=0.5129;EUR_AF=0.5129;SAS_AF=0.593;AA=G|||;VT=SNP
20	37445212	rs62202500	A	G	100	PASS	AC=489;AF=0.0976438;AN=5008;NS=2504;DP=20134;EAS_AF=0.1181;AMR_AF=0.0562;AFR_AF=0.1188;EUR_AF=0.0676;SAS_AF=0.1084;AA=A|||;VT=SNP
20	37445747	rs6129108	C	T	100	PASS	AC=3388;AF=0.676518;AN=5008;NS=2504;DP=21192;EAS_AF=0.6974;AMR_AF=0.6052;AFR_AF=0.7534;EUR_AF=0.5795;SAS_AF=0.7014;AA=C|||;VT=SNP
20	37446275	rs80324175	C	T	100	PASS	AC=160;AF=0.0319489;AN=5008;NS=2504;DP=17838;EAS_AF=0.0516;AMR_AF=0.0879;AFR_AF=0.0008;EUR_AF=0.0278;SAS_AF=0.0184;AA=c|||;VT=SNP
20	37446985	rs6124087	C	T	100	PASS	AC=3389;AF=0.676717;AN=5008;NS=2504;DP=21263;EAS_AF=0.6984;AMR_AF=0.6052;AFR_AF=0.7534;EUR_AF=0.5795;SAS_AF=0.7014;AA=C|||;VT=SNP
20	37447919	rs10854216	A	G	100	PASS	AC=3884;AF=0.775559;AN=5008;NS=2504;DP=17083;EAS_AF=0.751;AMR_AF=0.7478;AFR_AF=0.9168;EUR_AF=0.6769;SAS_AF=0.7311;AA=G|||;VT=SNP
20	37452705	rs76069929	T	C	100	PASS	AC=160;AF=0.0319489;AN=5008;NS=2504;DP=19926;EAS_AF=0.0506;AMR_AF=0.0879;AFR_AF=0.0015;EUR_AF=0.0278;SAS_AF=0.0184;AA=T|||;VT=SNP
20	37453194	rs6065094	A	G	100	PASS	AC=3556;AF=0.710064;AN=5008;NS=2504;DP=19037;EAS_AF=0.6964;AMR_AF=0.6455;AFR_AF=0.8003;EUR_AF=0.6471;SAS_AF=0.7127;AA=G|||;VT=SNP
20	37453297	rs77935319	A	T	100	PASS	AC=160;AF=0.0319489;AN=5008;NS=2504;DP=22223;EAS_AF=0.0506;AMR_AF=0.0879;AFR_AF=0.0015;EUR_AF=0.0278;SAS_AF=0.0184;AA=A|||;VT=SNP
20	37453652	rs6124088	A	C	100	PASS	AC=3387;AF=0.676318;AN=5008;NS=2504;DP=21024;EAS_AF=0.6964;AMR_AF=0.6052;AFR_AF=0.7534;EUR_AF=0.5795;SAS_AF=0.7014;AA=C|||;VT=SNP
20	37454571	rs80067936	G	A	100	PASS	AC=327;AF=0.0652955;AN=5008;NS=2504;DP=24604;EAS_AF=0.0506;AMR_AF=0.1282;AFR_AF=0.0477;EUR_AF=0.0944;SAS_AF=0.0297;AA=G|||;VT=SNP
20	37455025	rs62202520	C	G	100	PASS	AC=489;AF=0.0976438;AN=5008;NS=2504;DP=21444;EAS_AF=0.1181;AMR_AF=0.0562;AFR_AF=0.1188;EUR_AF=0.0676;SAS_AF=0.1084;AA=C|||;VT=SNP
20	37455178	rs74541395	G	T	100	PASS	AC=160;AF=0.0319489;AN=5008;NS=2504;DP=22142;EAS_AF=0.0506;AMR_AF=0.0879;AFR_AF=0.0015;EUR_AF=0.0278;SAS_AF=0.0184;AA=G|||;VT=SNP
20	37455269	rs909865	C	T	100	PASS	AC=3726;AF=0.74401;AN=5008;NS=2504;DP=20413;EAS_AF=0.747;AMR_AF=0.7421;AFR_AF=0.8048;EUR_AF=0.674;SAS_AF=0.7321;AA=T|||;VT=SNP
20	37455370	rs6093097	C	A	100	PASS	AC=3391;AF=0.677117;AN=5008;NS=2504;DP=16798;EAS_AF=0.6964;AMR_AF=0.6095;AFR_AF=0.7534;EUR_AF=0.5805;SAS_AF=0.7014;AA=C|||;VT=SNP
20	37455626	rs74519763	C	T	100	PASS	AC=335;AF=0.066893;AN=5008;NS=2504;DP=17750;EAS_AF=0.0506;AMR_AF=0.134;AFR_AF=0.0507;EUR_AF=0.0944;SAS_AF=0.0297;AA=T|||;VT=SNP
20	37455742	rs111784864	G	A	100	PASS	AC=329;AF=0.0656949;AN=5008;NS=2504;DP=14869;EAS_AF=0.0506;AMR_AF=0.1297;AFR_AF=0.0477;EUR_AF=0.0944;SAS_AF=0.0307;AA=G|||;VT=SNP
20	37455995	rs2015901	C	T	100	PASS	AC=3540;AF=0.706869;AN=5008;NS=2504;DP=22781;EAS_AF=0.747;AMR_AF=0.6974;AFR_AF=0.7481;EUR_AF=0.6074;SAS_AF=0.7188;AA=T|||;VT=SNP
20	37456165	rs77170256	T	G	100	PASS	AC=336;AF=0.0670927;AN=5008;NS=2504;DP=19531;EAS_AF=0.0506;AMR_AF=0.134;AFR_AF=0.0514;EUR_AF=0.0944;SAS_AF=0.0297;AA=T|||;VT=SNP
20	37456205	rs2016946	T	C	100	PASS	AC=3939;AF=0.786542;AN=5008;NS=2504;DP=19238;EAS_AF=0.754;AMR_AF=0.7795;AFR_AF=0.9274;EUR_AF=0.6829;SAS_AF=0.7413;AA=C|||;VT=SNP
20	37457106	rs6129111	G	A	100	PASS	AC=3343;AF=0.667532;AN=5008;NS=2504;DP=21351;EAS_AF=0.6935;AMR_AF=0.6066;AFR_AF=0.7269;EUR_AF=0.5795;SAS_AF=0.6943;AA=A|||;VT=SNP
20	37457184	rs6101326	C	G	100	PASS	AC=3720;AF=0.742812;AN=5008;NS=2504;DP=19832;EAS_AF=0.7421;AMR_AF=0.745;AFR_AF=0.8094;EUR_AF=0.673;SAS_AF=0.7239;AA=c|||;VT=SNP
20	37458009	rs1006945	G	T	100	PASS	AC=2719;AF=0.542931;AN=5008;NS=2504;DP=20881;EAS_AF=0.5714;AMR_AF=0.5432;AFR_AF=0.5091;EUR_AF=0.5149;SAS_AF=0.5879;AA=G|||;VT=SNP
20	37459695	rs77950902	A	G	100	PASS	AC=161;AF=0.0321486;AN=5008;NS=2504;DP=21117;EAS_AF=0.0506;AMR_AF=0.0893;AFR_AF=0.0015;EUR_AF=0.0278;SAS_AF=0.0184;AA=A|||;VT=SNP
20	37460030	rs926484	G	A	100	PASS	AC=162;AF=0.0323482;AN=5008;NS=2504;DP=18199;EAS_AF=0.0506;AMR_AF=0.0893;AFR_AF=0.0015;EUR_AF=0.0278;SAS_AF=0.0194;AA=G|||;VT=SNP
20	37461311	rs6015966	G	C	100	PASS	AC=3796;AF=0.757987;AN=5008;NS=2504;DP=14224;EAS_AF=0.745;AMR_AF=0.7392;AFR_AF=0.8676;EUR_AF=0.673;SAS_AF=0.7239;AA=C|||;VT=SNP
20	37461354	rs6028157	C	G	100	PASS	AC=3796;AF=0.757987;AN=5008;NS=2504;DP=15109;EAS_AF=0.745;AMR_AF=0.7392;AFR_AF=0.8676;EUR_AF=0.673;SAS_AF=0.7239;AA=G|||;VT=SNP
20	37462655	rs75676027	G	A	100	PASS	AC=23;AF=0.00459265;AN=5008;NS=2504;DP=15990;EAS_AF=0.0228;AMR_AF=0;AFR_AF=0;EUR_AF=0;SAS_AF=0;AA=G|||;VT=SNP
20	37463814	rs4812316	G	T	100	PASS	AC=3375;AF=0.673922;AN=5008;NS=2504;DP=18535;EAS_AF=0.6944;AMR_AF=0.611;AFR_AF=0.7481;EUR_AF=0.5795;SAS_AF=0.6943;AA=G|||;VT=SNP
20	37464072	rs117854622	T	A	100	PASS	AC=98;AF=0.0195687;AN=5008;NS=2504;DP=17701;EAS_AF=0.0774;AMR_AF=0;AFR_AF=0;EUR_AF=0;SAS_AF=0.0204;AA=T|||;VT=SNP
20	37464990	rs80216039	T	C	100	PASS	AC=162;AF=0.0323482;AN=5008;NS=2504;DP=18839;EAS_AF=0.0506;AMR_AF=0.0879;AFR_AF=0.0015;EUR_AF=0.0298;SAS_AF=0.0184;AA=T|||;VT=SNP
20	37465283	rs2294556	A	T	100	PASS	AC=3784;AF=0.755591;AN=5008;NS=2504;DP=17647;EAS_AF=0.745;AMR_AF=0.7349;AFR_AF=0.8601;EUR_AF=0.674;SAS_AF=0.7239;AA=T|||;VT=SNP
20	37466247	rs118011029	G	A	100	PASS	AC=161;AF=0.0321486;AN=5008;NS=2504;DP=11849;EAS_AF=0.0506;AMR_AF=0.0879;AFR_AF=0.0015;EUR_AF=0.0288;SAS_AF=0.0184;AA=G|||;VT=SNP
20	37466529	rs4812317	G	A	100	PASS	AC=3703;AF=0.739417;AN=5008;NS=2504;DP=18341;EAS_AF=0.745;AMR_AF=0.732;AFR_AF=0.8018;EUR_AF=0.672;SAS_AF=0.7239;AA=A|||;VT=SNP
20	37468445	rs1474973	T	C	100	PASS	AC=2722;AF=0.54353;AN=5008;NS=2504;DP=19603;EAS_AF=0.5724;AMR_AF=0.5432;AFR_AF=0.5121;EUR_AF=0.5139;SAS_AF=0.5869;AA=T|||;VT=SNP
20	37470175	rs77025875	A	G	100	PASS	AC=161;AF=0.0321486;AN=5008;NS=2504;DP=18029;EAS_AF=0.0506;AMR_AF=0.0879;AFR_AF=0.0015;EUR_AF=0.0288;SAS_AF=0.0184;AA=A|||;VT=SNP
20	37470453	rs4368395	G	A	100	PASS	AC=3758;AF=0.750399;AN=5008;NS=2504;DP=20418;EAS_AF=0.745;AMR_AF=0.7291;AFR_AF=0.8464;EUR_AF=0.671;SAS_AF=0.7229;AA=A|||;VT=SNP
20	37471598	rs80354878	G	A	100	PASS	AC=161;AF=0.0321486;AN=5008;NS=2504;DP=16413;EAS_AF=0.0506;AMR_AF=0.0879;AFR_AF=0.0015;EUR_AF=0.0288;SAS_AF=0.0184;AA=G|||;VT=SNP
20	37471618	rs78225905	G	A	100	PASS	AC=50;AF=0.00998403;AN=5008;NS=2504;DP=15848;EAS_AF=0.0486;AMR_AF=0;AFR_AF=0;EUR_AF=0;SAS_AF=0.001;AA=G|||;VT=SNP
20	37472478	rs34431148	A	C	100	PASS	AC=3338;AF=0.666534;AN=5008;NS=2504;DP=17476;EAS_AF=0.6954;AMR_AF=0.6037;AFR_AF=0.7239;EUR_AF=0.5785;SAS_AF=0.6943;AA=A|||;VT=SNP
20	37472902	rs4381836	G	A	100	PASS	AC=3604;AF=0.719649;AN=5008;NS=2504;DP=18755;EAS_AF=0.746;AMR_AF=0.6945;AFR_AF=0.8033;EUR_AF=0.6074;SAS_AF=0.7127;AA=A|||;VT=SNP
20	37473436	rs79640499	A	G	100	PASS	AC=160;AF=0.0319489;AN=5008;NS=2504;DP=19432;EAS_AF=0.0506;AMR_AF=0.0879;AFR_AF=0.0015;EUR_AF=0.0278;SAS_AF=0.0184;AA=A|||;VT=SNP
20	37475331	rs76872773	G	A	100	PASS	AC=161;AF=0.0321486;AN=5008;NS=2504;DP=16951;EAS_AF=0.0506;AMR_AF=0.0879;AFR_AF=0.0023;EUR_AF=0.0278;SAS_AF=0.0184;AA=g|||;VT=SNP
20	37475516	rs6028161	C	T	100	PASS	AC=3352;AF=0.669329;AN=5008;NS=2504;DP=12577;EAS_AF=0.6954;AMR_AF=0.6037;AFR_AF=0.7345;EUR_AF=0.5785;SAS_AF=0.6943;AA=C|||;VT=SNP
20	37475597	rs75784177	A	C	100	PASS	AC=160;AF=0.0319489;AN=5008;NS=2504;DP=15315;EAS_AF=0.0506;AMR_AF=0.0879;AFR_AF=0.0015;EUR_AF=0.0278;SAS_AF=0.0184;AA=A|||;VT=SNP
20	37476277	rs6093098	T	C	100	PASS	AC=3764;AF=0.751597;AN=5008;NS=2504;DP=18716;EAS_AF=0.746;AMR_AF=0.7305;AFR_AF=0.8472;EUR_AF=0.673;SAS_AF=0.7239;AA=G|||;VT=SNP
20	37476984	rs6028162	G	T	100	PASS	AC=3767;AF=0.752196;AN=5008;NS=2504;DP=18488;EAS_AF=0.7579;AMR_AF=0.7349;AFR_AF=0.879;EUR_AF=0.6153;SAS_AF=0.728;AA=T|||;VT=SNP
20	37477034	rs6028163	T	C	100	PASS	AC=3446;AF=0.688099;AN=5008;NS=2504;DP=18202;EAS_AF=0.6944;AMR_AF=0.6066;AFR_AF=0.8041;EUR_AF=0.5795;SAS_AF=0.6943;AA=C|||;VT=SNP
20	37478434	rs78307862	C	T	100	PASS	AC=160;AF=0.0319489;AN=5008;NS=2504;DP=22839;EAS_AF=0.0506;AMR_AF=0.0879;AFR_AF=0.0015;EUR_AF=0.0278;SAS_AF=0.0184;AA=C|||;VT=SNP
20	37479016	rs6071605	A	C	100	PASS	AC=3603;AF=0.719449;AN=5008;NS=2504;DP=18837;EAS_AF=0.745;AMR_AF=0.6945;AFR_AF=0.8033;EUR_AF=0.6083;SAS_AF=0.7117;AA=C|||;VT=SNP
20	37480563	rs116964154	C	T	100	PASS	AC=160;AF=0.0319489;AN=5008;NS=2504;DP=21688;EAS_AF=0.0506;AMR_AF=0.0879;AFR_AF=0.0015;EUR_AF=0.0278;SAS_AF=0.0184;AA=C|||;VT=SNP
20	37481165	rs79551748	A	G	100	PASS	AC=160;AF=0.0319489;AN=5008;NS=2504;DP=18331;EAS_AF=0.0506;AMR_AF=0.0879;AFR_AF=0.0015;EUR_AF=0.0278;SAS_AF=0.0184;AA=A|||;VT=SNP
20	37481455	rs62202523	T	G	100	PASS	AC=477;AF=0.0952476;AN=5008;NS=2504;DP=12721;EAS_AF=0.122;AMR_AF=0.0548;AFR_AF=0.1082;EUR_AF=0.0656;SAS_AF=0.1094;AA=T|||;VT=SNP
20	37482616	rs4812319	A	G	100	PASS	AC=3428;AF=0.684505;AN=5008;NS=2504;DP=21835;EAS_AF=0.6915;AMR_AF=0.6066;AFR_AF=0.8026;EUR_AF=0.5805;SAS_AF=0.68;AA=A|||;VT=SNP
20	37483039	rs4812320	A	G	100	PASS	AC=3588;AF=0.716454;AN=5008;NS=2504;DP=20921;EAS_AF=0.7421;AMR_AF=0.6945;AFR_AF=0.8041;EUR_AF=0.6083;SAS_AF=0.6984;AA=G|||;VT=SNP
20	37483420	rs75279371	C	T	100	PASS	AC=28;AF=0.00559105;AN=5008;NS=2504;DP=19061;EAS_AF=0.0218;AMR_AF=0;AFR_AF=0;EUR_AF=0.004;SAS_AF=0.002;AA=C|||;VT=SNP
20	37483428	rs4812321	T	G	100	PASS	AC=3428;AF=0.684505;AN=5008;NS=2504;DP=18612;EAS_AF=0.6915;AMR_AF=0.6066;AFR_AF=0.8026;EUR_AF=0.5805;SAS_AF=0.68;AA=G|||;VT=SNP
20	37483430	rs4812322	G	A	100	PASS	AC=3426;AF=0.684105;AN=5008;NS=2504;DP=18926;EAS_AF=0.6915;AMR_AF=0.6066;AFR_AF=0.8018;EUR_AF=0.5805;SAS_AF=0.6789;AA=A|||;VT=SNP
20	37484311	rs6028167	G	A	100	PASS	AC=3427;AF=0.684305;AN=5008;NS=2504;DP=11539;EAS_AF=0.6915;AMR_AF=0.6066;AFR_AF=0.8026;EUR_AF=0.5805;SAS_AF=0.6789;AA=G|||;VT=SNP
20	37485233	rs4812323	T	C	100	PASS	AC=3739;AF=0.746605;AN=5008;NS=2504;DP=20414;EAS_AF=0.754;AMR_AF=0.732;AFR_AF=0.8782;EUR_AF=0.6113;SAS_AF=0.7106;AA=C|||;VT=SNP
20	37485380	rs4812324	T	A	100	PASS	AC=3315;AF=0.661941;AN=5008;NS=2504;DP=21760;EAS_AF=0.6915;AMR_AF=0.6009;AFR_AF=0.7254;EUR_AF=0.5746;SAS_AF=0.6789;AA=T|||;VT=SNP
20	37485458	rs4812325	G	A	100	PASS	AC=3316;AF=0.662141;AN=5008;NS=2504;DP=20932;EAS_AF=0.6915;AMR_AF=0.6009;AFR_AF=0.7262;EUR_AF=0.5746;SAS_AF=0.6789;AA=G|||;VT=SNP
20	37485661	rs62202525	C	G	100	PASS	AC=470;AF=0.0938498;AN=5008;NS=2504;DP=18080;EAS_AF=0.12;AMR_AF=0.0519;AFR_AF=0.1082;EUR_AF=0.0606;SAS_AF=0.1115;AA=C|||;VT=SNP
20	37485986	rs4812326	G	A	100	PASS	AC=3420;AF=0.682907;AN=5008;NS=2504;DP=16550;EAS_AF=0.6905;AMR_AF=0.6009;AFR_AF=0.8041;EUR_AF=0.5765;SAS_AF=0.6789;AA=G|||;VT=SNP
20	37486333	rs79074988	C	T	100	PASS	AC=183;AF=0.0365415;AN=5008;NS=2504;DP=18291;EAS_AF=0.0496;AMR_AF=0.0937;AFR_AF=0.003;EUR_AF=0.0427;SAS_AF=0.0215;AA=C|||;VT=SNP
20	37487150	rs4810237	G	T	100	PASS	AC=3787;AF=0.75619;AN=5008;NS=2504;DP=18996;EAS_AF=0.751;AMR_AF=0.7839;AFR_AF=0.857;EUR_AF=0.5835;SAS_AF=0.7832;AA=T|||;VT=SNP
20	37487535	rs62202526	C	T	100	PASS	AC=388;AF=0.077476;AN=5008;NS=2504;DP=19182;EAS_AF=0.1181;AMR_AF=0.0216;AFR_AF=0.1437;EUR_AF=0.003;SAS_AF=0.0624;AA=T|||;VT=SNP
20	37487899	rs73114218	T	C	100	PASS	AC=174;AF=0.0347444;AN=5008;NS=2504;DP=17156;EAS_AF=0.0228;AMR_AF=0.0432;AFR_AF=0.003;EUR_AF=0.0567;SAS_AF=0.0613;AA=T|||;VT=SNP
20	37489203	rs79340928	G	A	100	PASS	AC=18;AF=0.00359425;AN=5008;NS=2504;DP=19495;EAS_AF=0.0179;AMR_AF=0;AFR_AF=0;EUR_AF=0;SAS_AF=0;AA=G|||;VT=SNP
20	37489569	rs56245805	G	A	100	PASS	AC=497;AF=0.0992412;AN=5008;NS=2504;DP=19411;EAS_AF=0.0218;AMR_AF=0.0908;AFR_AF=0.0045;EUR_AF=0.166;SAS_AF=0.2444;AA=G|||;VT=SNP
20	37490237	rs113692895	C	A	100	PASS	AC=17;AF=0.00339457;AN=5008;NS=2504;DP=17144;EAS_AF=0.0079;AMR_AF=0.0043;AFR_AF=0.0008;EUR_AF=0.002;SAS_AF=0.0031;AA=C|||;VT=SNP
20	37490280	rs208820	G	A	100	PASS	AC=3410;AF=0.680911;AN=5008;NS=2504;DP=14596;EAS_AF=0.5089;AMR_AF=0.6499;AFR_AF=0.82;EUR_AF=0.6064;SAS_AF=0.7689;AA=A|||;VT=SNP
20	37490445	rs58067470	G	A	100	PASS	AC=186;AF=0.0371406;AN=5008;NS=2504;DP=15554;EAS_AF=0.1171;AMR_AF=0.0029;AFR_AF=0.0023;EUR_AF=0.007;SAS_AF=0.0573;AA=G|||;VT=SNP
20	37491375	rs208818	T	G	100	PASS	AC=4085;AF=0.815695;AN=5008;NS=2504;DP=21190;EAS_AF=0.6974;AMR_AF=0.8473;AFR_AF=0.9274;EUR_AF=0.7167;SAS_AF=0.8661;AA=G|||;VT=SNP
20	37491943	rs6015971	C	T	100	PASS	AC=372;AF=0.0742812;AN=5008;NS=2504;DP=21918;EAS_AF=0.1171;AMR_AF=0.0216;AFR_AF=0.1241;EUR_AF=0.0159;SAS_AF=0.0603;AA=C|||;VT=SNP
20	37492228	rs6071608	A	G	100	PASS	AC=224;AF=0.0447284;AN=5008;NS=2504;DP=18768;EAS_AF=0.0139;AMR_AF=0.0576;AFR_AF=0.0575;EUR_AF=0.0656;SAS_AF=0.0286;AA=A|||;VT=SNP
20	37492299	rs6071609	C	T	100	PASS	AC=222;AF=0.0443291;AN=5008;NS=2504;DP=19921;EAS_AF=0.0139;AMR_AF=0.0576;AFR_AF=0.056;EUR_AF=0.0656;SAS_AF=0.0286;AA=C|||;VT=SNP
20	37492316	rs208817	C	T	100	PASS	AC=2728;AF=0.544728;AN=5008;NS=2504;DP=20182;EAS_AF=0.494;AMR_AF=0.5504;AFR_AF=0.4531;EUR_AF=0.5328;SAS_AF=0.729;AA=T|||;VT=SNP
20	37492340	rs6071610	G	A	100	PASS	AC=222;AF=0.0443291;AN=5008;NS=2504;DP=20419;EAS_AF=0.0139;AMR_AF=0.0576;AFR_AF=0.056;EUR_AF=0.0656;SAS_AF=0.0286;AA=G|||;VT=SNP
20	37492751	rs208816	A	G	100	PASS	AC=2734;AF=0.545927;AN=5008;NS=2504;DP=19884;EAS_AF=0.498;AMR_AF=0.5519;AFR_AF=0.4546;EUR_AF=0.5318;SAS_AF=0.729;AA=A|||;VT=SNP
20	37493247	rs208815	G	C	100	PASS	AC=2737;AF=0.546526;AN=5008;NS=2504;DP=17833;EAS_AF=0.499;AMR_AF=0.5504;AFR_AF=0.4576;EUR_AF=0.5328;SAS_AF=0.727;AA=G|||;VT=SNP
20	37493276	rs79176887	C	G	100	PASS	AC=384;AF=0.0766773;AN=5008;NS=2504;DP=18336;EAS_AF=0.0585;AMR_AF=0.1873;AFR_AF=0.0416;EUR_AF=0.0994;SAS_AF=0.0409;AA=c|||;VT=SNP
20	37493576	rs208814	A	G	100	PASS	AC=3688;AF=0.736422;AN=5008;NS=2504;DP=18906;EAS_AF=0.6329;AMR_AF=0.6585;AFR_AF=0.8812;EUR_AF=0.6173;SAS_AF=0.8252;AA=A|||;VT=SNP
20	37493761	rs208813	G	A	100	PASS	AC=4068;AF=0.8123;AN=5008;NS=2504;DP=16546;EAS_AF=0.6885;AMR_AF=0.8458;AFR_AF=0.9228;EUR_AF=0.7167;SAS_AF=0.865;AA=A|||;VT=SNP
20	37494212	rs148315103	G	A	100	PASS	AC=296;AF=0.0591054;AN=5008;NS=2504;DP=14390;EAS_AF=0.1171;AMR_AF=0.0086;AFR_AF=0.087;EUR_AF=0.002;SAS_AF=0.0562;AA=G|||;VT=SNP
20	37494326	rs75666262	G	A	100	PASS	AC=224;AF=0.0447284;AN=5008;NS=2504;DP=17048;EAS_AF=0.0139;AMR_AF=0.0576;AFR_AF=0.056;EUR_AF=0.0656;SAS_AF=0.0307;AA=G|||;VT=SNP
20	37494393	rs208812	C	G	100	PASS	AC=3644;AF=0.727636;AN=5008;NS=2504;DP=15849;EAS_AF=0.627;AMR_AF=0.6556;AFR_AF=0.8563;EUR_AF=0.6143;SAS_AF=0.8252;AA=C|||;VT=SNP
20	37494534	rs150395708	C	T	100	PASS	AC=107;AF=0.0213658;AN=5008;NS=2504;DP=14007;EAS_AF=0.0188;AMR_AF=0.1225;AFR_AF=0;EUR_AF=0.003;SAS_AF=0;AA=C|||;VT=SNP
20	37495246	rs6028169	A	G	100	PASS	AC=665;AF=0.132788;AN=5008;NS=2504;DP=18527;EAS_AF=0.126;AMR_AF=0.0447;AFR_AF=0.3147;EUR_AF=0.0239;SAS_AF=0.0685;AA=A|||;VT=SNP
20	37497339	rs208811	A	G	100	PASS	AC=2783;AF=0.555711;AN=5008;NS=2504;DP=19152;EAS_AF=0.494;AMR_AF=0.5562;AFR_AF=0.5038;EUR_AF=0.5338;SAS_AF=0.7117;AA=A|||;VT=SNP
20	37497359	rs543777	G	C	100	PASS	AC=3902;AF=0.779153;AN=5008;NS=2504;DP=20020;EAS_AF=0.6845;AMR_AF=0.8329;AFR_AF=0.8109;EUR_AF=0.7157;SAS_AF=0.8609;AA=C|||;VT=SNP
20	37497362	rs490046	T	C	100	PASS	AC=3259;AF=0.650759;AN=5008;NS=2504;DP=19329;EAS_AF=0.6726;AMR_AF=0.7378;AFR_AF=0.4826;EUR_AF=0.6342;SAS_AF=0.8108;AA=T|||;VT=SNP
20	37497399	rs208810	A	G	100	PASS	AC=3944;AF=0.78754;AN=5008;NS=2504;DP=19409;EAS_AF=0.6855;AMR_AF=0.8271;AFR_AF=0.8525;EUR_AF=0.7028;SAS_AF=0.864;AA=A|||;VT=SNP
20	37497814	rs6071613	T	G	100	PASS	AC=429;AF=0.0856629;AN=5008;NS=2504;DP=15652;EAS_AF=0.1329;AMR_AF=0.0576;AFR_AF=0.0643;EUR_AF=0.0676;SAS_AF=0.1043;AA=T|||;VT=SNP
20	37498573	rs6028173	T	A	100	PASS	AC=3658;AF=0.730431;AN=5008;NS=2504;DP=10821;EAS_AF=0.6597;AMR_AF=0.6744;AFR_AF=0.8041;EUR_AF=0.6292;SAS_AF=0.8476;AA=A|||;VT=SNP
20	37498577	rs6028174	T	A	100	PASS	AC=3479;AF=0.694688;AN=5008;NS=2504;DP=10975;EAS_AF=0.628;AMR_AF=0.6427;AFR_AF=0.764;EUR_AF=0.5984;SAS_AF=0.8057;AA=A|||;VT=SNP
20	37498629	rs8121637	C	T	100	PASS	AC=470;AF=0.0938498;AN=5008;NS=2504;DP=14006;EAS_AF=0.0476;AMR_AF=0.1686;AFR_AF=0.053;EUR_AF=0.1581;SAS_AF=0.0777;AA=C|||;VT=SNP
20	37498722	rs208808	A	G	100	PASS	AC=4034;AF=0.805511;AN=5008;NS=2504;DP=12577;EAS_AF=0.6895;AMR_AF=0.7896;AFR_AF=0.9221;EUR_AF=0.7336;SAS_AF=0.8528;AA=G|||;VT=SNP
20	37499139	rs208807	T	C	100	PASS	AC=3048;AF=0.608626;AN=5008;NS=2504;DP=19020;EAS_AF=0.623;AMR_AF=0.5865;AFR_AF=0.5174;EUR_AF=0.5676;SAS_AF=0.7751;AA=T|||;VT=SNP
20	37499228	rs6071614	G	A	100	PASS	AC=767;AF=0.153155;AN=5008;NS=2504;DP=19742;EAS_AF=0.0546;AMR_AF=0.2305;AFR_AF=0.2496;EUR_AF=0.1461;SAS_AF=0.0767;AA=A|||;VT=SNP
20	37499367	rs78446633	A	G	100	PASS	AC=311;AF=0.0621006;AN=5008;NS=2504;DP=20598;EAS_AF=0.0546;AMR_AF=0.1671;AFR_AF=0.0053;EUR_AF=0.0934;SAS_AF=0.0399;AA=A|||;VT=SNP
20	37499394	rs7264486	A	G	100	PASS	AC=818;AF=0.163339;AN=5008;NS=2504;DP=20760;EAS_AF=0.0556;AMR_AF=0.2349;AFR_AF=0.2663;EUR_AF=0.1491;SAS_AF=0.0992;AA=G|||;VT=SNP
20	37499476	rs208806	A	T	100	PASS	AC=246;AF=0.0491214;AN=5008;NS=2504;DP=17890;EAS_AF=0.0179;AMR_AF=0.0504;AFR_AF=0.0061;EUR_AF=0.0855;SAS_AF=0.1012;AA=A|||;VT=SNP
20	37501504	rs79649066	C	T	100	PASS	AC=311;AF=0.0621006;AN=5008;NS=2504;DP=19326;EAS_AF=0.0546;AMR_AF=0.1671;AFR_AF=0.0045;EUR_AF=0.0934;SAS_AF=0.0409;AA=C|||;VT=SNP
20	37501507	rs208805	T	C	100	PASS	AC=2917;AF=0.582468;AN=5008;NS=2504;DP=19463;EAS_AF=0.625;AMR_AF=0.5706;AFR_AF=0.441;EUR_AF=0.5507;SAS_AF=0.771;AA=T|||;VT=SNP
20	37502637	rs208804	T	G	100	PASS	AC=3896;AF=0.777955;AN=5008;NS=2504;DP=19896;EAS_AF=0.6438;AMR_AF=0.8184;AFR_AF=0.8457;EUR_AF=0.7068;SAS_AF=0.8691;AA=G|||;VT=SNP
20	37503317	rs208803	T	A	100	PASS	AC=3871;AF=0.772963;AN=5008;NS=2504;DP=21827;EAS_AF=0.6488;AMR_AF=0.8156;AFR_AF=0.8185;EUR_AF=0.7068;SAS_AF=0.8773;AA=A|||;VT=SNP
20	37503384	rs73114235	G	A	100	PASS	AC=343;AF=0.0684904;AN=5008;NS=2504;DP=21404;EAS_AF=0.0575;AMR_AF=0.1657;AFR_AF=0.0045;EUR_AF=0.1123;SAS_AF=0.0521;AA=G|||;VT=SNP
20	37506109	rs150403922	G	A	100	PASS	AC=407;AF=0.08127;AN=5008;NS=2504;DP=15031;EAS_AF=0.0992;AMR_AF=0.1686;AFR_AF=0.0166;EUR_AF=0.1083;SAS_AF=0.0603;AA=g|||;VT=SNP
20	37506202	rs113964273	G	A	100	PASS	AC=19;AF=0.00379393;AN=5008;NS=2504;DP=17705;EAS_AF=0.0188;AMR_AF=0;AFR_AF=0;EUR_AF=0;SAS_AF=0;AA=G|||;VT=SNP
20	37506210	rs181485839	C	T	100	PASS	AC=7;AF=0.00139776;AN=5008;NS=2504;DP=17881;EAS_AF=0.0069;AMR_AF=0;AFR_AF=0;EUR_AF=0;SAS_AF=0;AA=C|||;VT=SNP
20	37506313	rs208802	T	A	100	PASS	AC=2731;AF=0.545327;AN=5008;NS=2504;DP=18957;EAS_AF=0.5437;AMR_AF=0.5447;AFR_AF=0.4009;EUR_AF=0.5308;SAS_AF=0.7577;AA=T|||;VT=SNP
20	37506551	rs77654235	C	T	100	PASS	AC=197;AF=0.0393371;AN=5008;NS=2504;DP=15562;EAS_AF=0.1071;AMR_AF=0.0043;AFR_AF=0.003;EUR_AF=0.0089;SAS_AF=0.0746;AA=C|||;VT=SNP
20	37507494	rs73114239	A	T	100	PASS	AC=907;AF=0.18111;AN=5008;NS=2504;DP=19533;EAS_AF=0.1012;AMR_AF=0.1931;AFR_AF=0.3517;EUR_AF=0.1233;SAS_AF=0.0838;AA=T|||;VT=SNP
20	37508515	rs208801	G	A	100	PASS	AC=3804;AF=0.759585;AN=5008;NS=2504;DP=18976;EAS_AF=0.6726;AMR_AF=0.6844;AFR_AF=0.8654;EUR_AF=0.667;SAS_AF=0.8548;AA=A|||;VT=SNP
20	37508811	rs76700417	C	T	100	PASS	AC=89;AF=0.0177716;AN=5008;NS=2504;DP=20052;EAS_AF=0.0625;AMR_AF=0;AFR_AF=0.0008;EUR_AF=0;SAS_AF=0.0256;AA=C|||;VT=SNP
20	37509345	rs76050103	T	C	100	PASS	AC=89;AF=0.0177716;AN=5008;NS=2504;DP=21277;EAS_AF=0.0625;AMR_AF=0;AFR_AF=0.0008;EUR_AF=0;SAS_AF=0.0256;AA=T|||;VT=SNP
20	37509820	rs76367370	A	C	100	PASS	AC=456;AF=0.0910543;AN=5008;NS=2504;DP=17465;EAS_AF=0.0992;AMR_AF=0.1787;AFR_AF=0.0325;EUR_AF=0.1233;SAS_AF=0.0665;AA=A|||;VT=SNP
20	37510176	rs208800	C	G	100	PASS	AC=3714;AF=0.741613;AN=5008;NS=2504;DP=19397;EAS_AF=0.6468;AMR_AF=0.6758;AFR_AF=0.8207;EUR_AF=0.667;SAS_AF=0.8558;AA=G|||;VT=SNP
20	37510823	rs415256	A	G	100	PASS	AC=3885;AF=0.775759;AN=5008;NS=2504;DP=21547;EAS_AF=0.6667;AMR_AF=0.7363;AFR_AF=0.8003;EUR_AF=0.7763;SAS_AF=0.8824;AA=A|||;VT=SNP
20	37510896	rs56201219	G	A	100	PASS	AC=466;AF=0.0930511;AN=5008;NS=2504;DP=20695;EAS_AF=0.0417;AMR_AF=0.1744;AFR_AF=0.0953;EUR_AF=0.1113;SAS_AF=0.0665;AA=G|||;VT=SNP
20	37510900	rs55927879	C	G	100	PASS	AC=961;AF=0.191893;AN=5008;NS=2504;DP=20468;EAS_AF=0.0982;AMR_AF=0.232;AFR_AF=0.3192;EUR_AF=0.1829;SAS_AF=0.0971;AA=C|||;VT=SNP
20	37510946	rs56011113	A	T	100	PASS	AC=751;AF=0.14996;AN=5008;NS=2504;DP=21639;EAS_AF=0.0407;AMR_AF=0.232;AFR_AF=0.2057;EUR_AF=0.1938;SAS_AF=0.0838;AA=T|||;VT=SNP
20	37511403	rs208799	A	G	100	PASS	AC=3447;AF=0.688299;AN=5008;NS=2504;DP=21243;EAS_AF=0.3849;AMR_AF=0.6686;AFR_AF=0.7731;EUR_AF=0.7276;SAS_AF=0.8599;AA=G|||;VT=SNP
20	37511454	rs208798	A	G	100	PASS	AC=3786;AF=0.75599;AN=5008;NS=2504;DP=21077;EAS_AF=0.3849;AMR_AF=0.7147;AFR_AF=0.9478;EUR_AF=0.7903;SAS_AF=0.8732;AA=G|||;VT=SNP
20	37511559	rs7345055	T	C	100	PASS	AC=155;AF=0.0309505;AN=5008;NS=2504;DP=21461;EAS_AF=0.0565;AMR_AF=0.0086;AFR_AF=0.0567;EUR_AF=0.002;SAS_AF=0.0153;AA=T|||;VT=SNP
20	37512142	rs73621974	G	T	100	PASS	AC=310;AF=0.061901;AN=5008;NS=2504;DP=19126;EAS_AF=0.2808;AMR_AF=0.013;AFR_AF=0.0008;EUR_AF=0.0099;SAS_AF=0.0072;AA=G|||;VT=SNP
20	37512310	rs208797	G	C	100	PASS	AC=2389;AF=0.477037;AN=5008;NS=2504;DP=18774;EAS_AF=0.2738;AMR_AF=0.464;AFR_AF=0.3729;EUR_AF=0.5557;SAS_AF=0.7556;AA=G|||;VT=SNP
20	37512398	rs76919850	A	G	100	PASS	AC=222;AF=0.0443291;AN=5008;NS=2504;DP=22371;EAS_AF=0.0556;AMR_AF=0.036;AFR_AF=0.0469;EUR_AF=0.0477;SAS_AF=0.0317;AA=A|||;VT=SNP
20	37512649	rs208796	G	C	100	PASS	AC=2396;AF=0.478435;AN=5008;NS=2504;DP=21650;EAS_AF=0.2778;AMR_AF=0.4654;AFR_AF=0.3744;EUR_AF=0.5557;SAS_AF=0.7556;AA=G|||;VT=SNP
20	37512698	rs208795	T	C	100	PASS	AC=3736;AF=0.746006;AN=5008;NS=2504;DP=20398;EAS_AF=0.3849;AMR_AF=0.7277;AFR_AF=0.9039;EUR_AF=0.7893;SAS_AF=0.8732;AA=C|||;VT=SNP
20	37513398	rs35350081	T	C	100	PASS	AC=620;AF=0.123802;AN=5008;NS=2504;DP=17655;EAS_AF=0.0853;AMR_AF=0.1902;AFR_AF=0.0076;EUR_AF=0.1133;SAS_AF=0.2843;AA=T|||;VT=SNP
20	37514685	rs12624599	C	T	100	PASS	AC=19;AF=0.00379393;AN=5008;NS=2504;DP=14233;EAS_AF=0.0188;AMR_AF=0;AFR_AF=0;EUR_AF=0;SAS_AF=0;AA=C|||;VT=SNP
20	37515333	rs731671	G	A	100	PASS	AC=2580;AF=0.515176;AN=5008;NS=2504;DP=21431;EAS_AF=0.7222;AMR_AF=0.5202;AFR_AF=0.6256;EUR_AF=0.4225;SAS_AF=0.2444;AA=A|||;VT=SNP
20	37515572	rs6028178	A	C	100	PASS	AC=194;AF=0.038738;AN=5008;NS=2504;DP=21811;EAS_AF=0.0556;AMR_AF=0.0086;AFR_AF=0.0862;EUR_AF=0.003;SAS_AF=0.0153;AA=A|||;VT=SNP
20	37515869	rs6129123	A	G	100	PASS	AC=441;AF=0.0880591;AN=5008;NS=2504;DP=23303;EAS_AF=0.0546;AMR_AF=0.1527;AFR_AF=0.0923;EUR_AF=0.0895;SAS_AF=0.0695;AA=A|||;VT=SNP
20	37515934	rs6129124	A	G	100	PASS	AC=452;AF=0.0902556;AN=5008;NS=2504;DP=22784;EAS_AF=0.0546;AMR_AF=0.1542;AFR_AF=0.0998;EUR_AF=0.0895;SAS_AF=0.0695;AA=A|||;VT=SNP
20	37516318	rs6015978	G	A	100	PASS	AC=2584;AF=0.515974;AN=5008;NS=2504;DP=24417;EAS_AF=0.7272;AMR_AF=0.5202;AFR_AF=0.6241;EUR_AF=0.4215;SAS_AF=0.2464;AA=A|||;VT=SNP
20	37516670	rs143835038	G	T	100	PASS	AC=39;AF=0.00778754;AN=5008;NS=2504;DP=21920;EAS_AF=0.0357;AMR_AF=0;AFR_AF=0;EUR_AF=0;SAS_AF=0.0031;AA=G|||;VT=SNP
20	37517062	rs74513709	G	A	100	PASS	AC=222;AF=0.0443291;AN=5008;NS=2504;DP=21401;EAS_AF=0.003;AMR_AF=0.0245;AFR_AF=0.0015;EUR_AF=0.0557;SAS_AF=0.1472;AA=G|||;VT=SNP
20	37517207	rs67524591	G	A	100	PASS	AC=1169;AF=0.233427;AN=5008;NS=2504;DP=15918;EAS_AF=0.6022;AMR_AF=0.2435;AFR_AF=0.0787;EUR_AF=0.167;SAS_AF=0.1237;AA=G|||;VT=SNP
20	37517383	rs73114257	G	A	100	PASS	AC=1262;AF=0.251997;AN=5008;NS=2504;DP=16568;EAS_AF=0.3403;AMR_AF=0.3559;AFR_AF=0.2224;EUR_AF=0.1968;SAS_AF=0.184;AA=A|||;VT=SNP
20	37517753	rs12624956	A	G	100	PASS	AC=868;AF=0.173323;AN=5008;NS=2504;DP=18195;EAS_AF=0.3175;AMR_AF=0.2493;AFR_AF=0.087;EUR_AF=0.1402;SAS_AF=0.1217;AA=A|||;VT=SNP
20	37518552	rs2294557	G	A	100	PASS	AC=780;AF=0.155751;AN=5008;NS=2504;DP=24038;EAS_AF=0.0565;AMR_AF=0.2291;AFR_AF=0.2156;EUR_AF=0.1988;SAS_AF=0.0808;AA=G|||;VT=SNP
20	37518565	rs909866	A	G	100	PASS	AC=837;AF=0.167133;AN=5008;NS=2504;DP=23911;EAS_AF=0.3244;AMR_AF=0.2219;AFR_AF=0.0832;EUR_AF=0.1312;SAS_AF=0.1166;AA=A|||;VT=SNP
20	37518901	rs6028180	G	A	100	PASS	AC=861;AF=0.171925;AN=5008;NS=2504;DP=25875;EAS_AF=0.0565;AMR_AF=0.245;AFR_AF=0.2179;EUR_AF=0.2306;SAS_AF=0.1166;AA=G|||;VT=SNP
20	37519321	rs742421	G	A	100	PASS	AC=842;AF=0.168131;AN=5008;NS=2504;DP=25499;EAS_AF=0.3244;AMR_AF=0.2233;AFR_AF=0.0862;EUR_AF=0.1312;SAS_AF=0.1166;AA=G|||;VT=SNP
20	37520581	rs2867239	C	A	100	PASS	AC=852;AF=0.170128;AN=5008;NS=2504;DP=19519;EAS_AF=0.0437;AMR_AF=0.245;AFR_AF=0.2216;EUR_AF=0.2306;SAS_AF=0.1155;AA=C|||;VT=SNP
20	37522583	rs6028182	A	G	100	PASS	AC=512;AF=0.102236;AN=5008;NS=2504;DP=10236;EAS_AF=0.0308;AMR_AF=0.0375;AFR_AF=0.2542;EUR_AF=0.0636;SAS_AF=0.0562;AA=a|||;VT=SNP
20	37522879	rs208794	G	A	100	PASS	AC=2814;AF=0.561901;AN=5008;NS=2504;DP=11980;EAS_AF=0.5099;AMR_AF=0.5893;AFR_AF=0.4713;EUR_AF=0.5865;SAS_AF=0.6933;AA=g|||;VT=SNP
20	37523375	rs62201387	C	T	100	PASS	AC=871;AF=0.173922;AN=5008;NS=2504;DP=19712;EAS_AF=0.3244;AMR_AF=0.245;AFR_AF=0.0976;EUR_AF=0.1233;SAS_AF=0.1237;AA=C|||;VT=SNP
20	37524074	rs77208150	A	T	100	PASS	AC=120;AF=0.0239617;AN=5008;NS=2504;DP=18105;EAS_AF=0.0188;AMR_AF=0.0043;AFR_AF=0.0083;EUR_AF=0.0298;SAS_AF=0.0583;AA=A|||;VT=SNP
20	37525463	rs6015979	A	G	100	PASS	AC=1203;AF=0.240216;AN=5008;NS=2504;DP=17358;EAS_AF=0.3304;AMR_AF=0.2608;AFR_AF=0.323;EUR_AF=0.1352;SAS_AF=0.1288;AA=A|||;VT=SNP
20	37525730	rs149868466	G	A	100	PASS	AC=238;AF=0.047524;AN=5008;NS=2504;DP=19963;EAS_AF=0.0903;AMR_AF=0.013;AFR_AF=0.0151;EUR_AF=0.0358;SAS_AF=0.0838;AA=G|||;VT=SNP
20	37525877	rs6028186	G	A	100	PASS	AC=144;AF=0.028754;AN=5008;NS=2504;DP=19583;EAS_AF=0.0119;AMR_AF=0.0043;AFR_AF=0.0318;EUR_AF=0.0298;SAS_AF=0.0583;AA=G|||;VT=SNP
20	37525888	rs6028187	C	T	100	PASS	AC=147;AF=0.029353;AN=5008;NS=2504;DP=19149;EAS_AF=0.0119;AMR_AF=0.0058;AFR_AF=0.0333;EUR_AF=0.0298;SAS_AF=0.0583;AA=T|||;VT=SNP
20	37527366	rs6015980	C	T	100	PASS	AC=1410;AF=0.28155;AN=5008;NS=2504;DP=19541;EAS_AF=0.3294;AMR_AF=0.2795;AFR_AF=0.357;EUR_AF=0.2078;SAS_AF=0.2076;AA=C|||;VT=SNP
20	37527685	rs4810239	A	G	100	PASS	AC=2067;AF=0.41274;AN=5008;NS=2504;DP=18564;EAS_AF=0.4345;AMR_AF=0.3963;AFR_AF=0.531;EUR_AF=0.336;SAS_AF=0.3211;AA=G|||;VT=SNP
20	37527939	rs73108583	A	G	100	PASS	AC=1175;AF=0.234625;AN=5008;NS=2504;DP=21411;EAS_AF=0.3413;AMR_AF=0.2695;AFR_AF=0.174;EUR_AF=0.2087;SAS_AF=0.2086;AA=A|||;VT=SNP
20	37528556	rs138935337	C	T	100	PASS	AC=32;AF=0.00638978;AN=5008;NS=2504;DP=17713;EAS_AF=0.0308;AMR_AF=0;AFR_AF=0;EUR_AF=0;SAS_AF=0.001;AA=C|||;VT=SNP
20	37528558	rs75778315	G	A	100	PASS	AC=308;AF=0.0615016;AN=5008;NS=2504;DP=17453;EAS_AF=0.2788;AMR_AF=0.013;AFR_AF=0;EUR_AF=0.0099;SAS_AF=0.0082;AA=G|||;VT=SNP
20	37528688	rs112366843	C	T	100	PASS	AC=128;AF=0.0255591;AN=5008;NS=2504;DP=16686;EAS_AF=0.0119;AMR_AF=0.0043;AFR_AF=0.0197;EUR_AF=0.0298;SAS_AF=0.0583;AA=C|||;VT=SNP
20	37528700	rs6028189	G	A	100	PASS	AC=1425;AF=0.284545;AN=5008;NS=2504;DP=17687;EAS_AF=0.3413;AMR_AF=0.2795;AFR_AF=0.3578;EUR_AF=0.2087;SAS_AF=0.2086;AA=A|||;VT=SNP
20	37529043	rs6028191	T	C	100	PASS	AC=1422;AF=0.283946;AN=5008;NS=2504;DP=19324;EAS_AF=0.3413;AMR_AF=0.2795;AFR_AF=0.3563;EUR_AF=0.2087;SAS_AF=0.2076;AA=C|||;VT=SNP
20	37529062	rs80202509	G	A	100	PASS	AC=128;AF=0.0255591;AN=5008;NS=2504;DP=19667;EAS_AF=0.0119;AMR_AF=0.0043;AFR_AF=0.0197;EUR_AF=0.0298;SAS_AF=0.0583;AA=G|||;VT=SNP
20	37530482	rs6124095	A	G	100	PASS	AC=129;AF=0.0257588;AN=5008;NS=2504;DP=19645;EAS_AF=0.0486;AMR_AF=0.1153;AFR_AF=0;EUR_AF=0;SAS_AF=0;AA=A|||;VT=SNP
20	37532033	rs4810240	G	A	100	PASS	AC=1861;AF=0.371605;AN=5008;NS=2504;DP=20156;EAS_AF=0.4325;AMR_AF=0.379;AFR_AF=0.3926;EUR_AF=0.328;SAS_AF=0.32;AA=g|||;VT=SNP
20	37532139	rs73108592	C	T	100	PASS	AC=1137;AF=0.227037;AN=5008;NS=2504;DP=19683;EAS_AF=0.3264;AMR_AF=0.2608;AFR_AF=0.1679;EUR_AF=0.2078;SAS_AF=0.2004;AA=c|||;VT=SNP
20	37533045	rs74668701	C	T	100	PASS	AC=627;AF=0.1252;AN=5008;NS=2504;DP=21075;EAS_AF=0.0933;AMR_AF=0.1138;AFR_AF=0.1664;EUR_AF=0.1272;SAS_AF=0.1084;AA=C|||;VT=SNP
20	37533560	rs75156468	C	T	100	PASS	AC=604;AF=0.120607;AN=5008;NS=2504;DP=21494;EAS_AF=0.0933;AMR_AF=0.1138;AFR_AF=0.149;EUR_AF=0.1272;SAS_AF=0.1084;AA=C|||;VT=SNP
20	37533955	rs74938592	G	A	100	PASS	AC=632;AF=0.126198;AN=5008;NS=2504;DP=20338;EAS_AF=0.0933;AMR_AF=0.1153;AFR_AF=0.1687;EUR_AF=0.1282;SAS_AF=0.1084;AA=G|||;VT=SNP
20	37533958	rs6015981	A	G	100	PASS	AC=1982;AF=0.395767;AN=5008;NS=2504;DP=20388;EAS_AF=0.4167;AMR_AF=0.3919;AFR_AF=0.4803;EUR_AF=0.338;SAS_AF=0.3221;AA=G|||;VT=SNP
20	37534193	rs6028197	C	T	100	PASS	AC=1982;AF=0.395767;AN=5008;NS=2504;DP=23782;EAS_AF=0.4167;AMR_AF=0.3919;AFR_AF=0.4803;EUR_AF=0.338;SAS_AF=0.3221;AA=T|||;VT=SNP
20	37534319	rs77879134	A	C	100	PASS	AC=617;AF=0.123203;AN=5008;NS=2504;DP=20386;EAS_AF=0.0933;AMR_AF=0.1138;AFR_AF=0.1581;EUR_AF=0.1282;SAS_AF=0.1084;AA=A|||;VT=SNP
20	37534369	rs6015982	C	T	100	PASS	AC=2002;AF=0.39976;AN=5008;NS=2504;DP=21659;EAS_AF=0.4167;AMR_AF=0.3919;AFR_AF=0.4955;EUR_AF=0.338;SAS_AF=0.3221;AA=T|||;VT=SNP
20	37534582	rs12626105	A	G	100	PASS	AC=1783;AF=0.35603;AN=5008;NS=2504;DP=20256;EAS_AF=0.4167;AMR_AF=0.3761;AFR_AF=0.3381;EUR_AF=0.338;SAS_AF=0.3221;AA=G|||;VT=SNP;EX_TARGET
20	37534665	rs4812332	C	T	100	PASS	AC=1729;AF=0.345248;AN=5008;NS=2504;DP=17452;EAS_AF=0.4167;AMR_AF=0.3746;AFR_AF=0.2995;EUR_AF=0.336;SAS_AF=0.3221;AA=C|||;VT=SNP;EX_TARGET
20	37535038	rs4810244	A	G	100	PASS	AC=2050;AF=0.409345;AN=5008;NS=2504;DP=17078;EAS_AF=0.4167;AMR_AF=0.3919;AFR_AF=0.5303;EUR_AF=0.34;SAS_AF=0.3221;AA=G|||;VT=SNP
20	37536119	rs4812333	T	A	100	PASS	AC=1780;AF=0.355431;AN=5008;NS=2504;DP=22195;EAS_AF=0.4167;AMR_AF=0.3761;AFR_AF=0.3351;EUR_AF=0.338;SAS_AF=0.3231;AA=T|||;VT=SNP
20	37536456	rs148800340	C	T	100	PASS	AC=29;AF=0.00579073;AN=5008;NS=2504;DP=19856;EAS_AF=0.0188;AMR_AF=0.0086;AFR_AF=0;EUR_AF=0.002;SAS_AF=0.002;AA=C|||;VT=SNP;EX_TARGET
20	37536611	rs112409155	G	C	100	PASS	AC=177;AF=0.0353435;AN=5008;NS=2504;DP=17409;EAS_AF=0.0119;AMR_AF=0.0072;AFR_AF=0.0537;EUR_AF=0.0308;SAS_AF=0.0593;AA=G|||;VT=SNP;EX_TARGET
20	37537036	rs73108602	G	A	100	PASS	AC=921;AF=0.183906;AN=5008;NS=2504;DP=21013;EAS_AF=0.3115;AMR_AF=0.2536;AFR_AF=0.0772;EUR_AF=0.1769;SAS_AF=0.1544;AA=G|||;VT=SNP
20	37537178	rs73110606	G	A	100	PASS	AC=921;AF=0.183906;AN=5008;NS=2504;DP=21931;EAS_AF=0.3115;AMR_AF=0.2536;AFR_AF=0.0772;EUR_AF=0.1769;SAS_AF=0.1544;AA=G|||;VT=SNP
20	37537519	rs4812334	G	A	100	PASS	AC=609;AF=0.121605;AN=5008;NS=2504;DP=15373;EAS_AF=0.0933;AMR_AF=0.1138;AFR_AF=0.1513;EUR_AF=0.1282;SAS_AF=0.1094;AA=G|||;VT=SNP
20	37537612	rs4812335	G	A	100	PASS	AC=1765;AF=0.352436;AN=5008;NS=2504;DP=19210;EAS_AF=0.4177;AMR_AF=0.3761;AFR_AF=0.323;EUR_AF=0.338;SAS_AF=0.3231;AA=G|||;VT=SNP
20	37538354	rs2867240	C	T	100	PASS	AC=1984;AF=0.396166;AN=5008;NS=2504;DP=18119;EAS_AF=0.4187;AMR_AF=0.3905;AFR_AF=0.4803;EUR_AF=0.338;SAS_AF=0.3231;AA=T|||;VT=SNP
20	37540615	rs6028200	C	T	100	PASS	AC=2049;AF=0.409145;AN=5008;NS=2504;DP=18609;EAS_AF=0.4157;AMR_AF=0.3919;AFR_AF=0.531;EUR_AF=0.338;SAS_AF=0.3231;AA=T|||;VT=SNP
20	37542467	rs28578430	G	A	100	PASS	AC=1038;AF=0.207268;AN=5008;NS=2504;DP=20545;EAS_AF=0.3254;AMR_AF=0.2579;AFR_AF=0.0855;EUR_AF=0.2078;SAS_AF=0.2137;AA=G|||;VT=SNP
20	37543734	rs73621977	T	G	100	PASS	AC=922;AF=0.184105;AN=5008;NS=2504;DP=19666;EAS_AF=0.376;AMR_AF=0.1268;AFR_AF=0.1581;EUR_AF=0.1342;SAS_AF=0.1135;AA=T|||;VT=SNP
20	37545697	rs149065753	T	C	100	PASS	AC=32;AF=0.00638978;AN=5008;NS=2504;DP=16451;EAS_AF=0.0308;AMR_AF=0;AFR_AF=0;EUR_AF=0;SAS_AF=0.001;AA=T|||;VT=SNP
20	37547374	rs4812336	G	A	100	PASS	AC=1665;AF=0.332468;AN=5008;NS=2504;DP=18153;EAS_AF=0.4167;AMR_AF=0.3703;AFR_AF=0.2526;EUR_AF=0.336;SAS_AF=0.3231;AA=G|||;VT=SNP
20	37548730	rs748063	A	G	100	PASS	AC=1977;AF=0.394768;AN=5008;NS=2504;DP=18271;EAS_AF=0.4167;AMR_AF=0.389;AFR_AF=0.4803;EUR_AF=0.338;SAS_AF=0.319;AA=G|||;VT=SNP
20	37549309	rs4810245	G	A	100	PASS	AC=1775;AF=0.354433;AN=5008;NS=2504;DP=18601;EAS_AF=0.4167;AMR_AF=0.3761;AFR_AF=0.3343;EUR_AF=0.338;SAS_AF=0.319;AA=G|||;VT=SNP
20	37549715	rs7266267	C	G	100	PASS	AC=206;AF=0.0411342;AN=5008;NS=2504;DP=20084;EAS_AF=0.003;AMR_AF=0.0187;AFR_AF=0.0015;EUR_AF=0.0547;SAS_AF=0.136;AA=C|||;VT=SNP
20	37550935	rs10392	G	A	100	PASS	AC=1024;AF=0.204473;AN=5008;NS=2504;DP=19485;EAS_AF=0.3254;AMR_AF=0.255;AFR_AF=0.0825;EUR_AF=0.2048;SAS_AF=0.2086;AA=G|||;VT=SNP
20	37551039	rs116621334	G	A	100	PASS	AC=232;AF=0.0463259;AN=5008;NS=2504;DP=19415;EAS_AF=0.0903;AMR_AF=0.013;AFR_AF=0.0144;EUR_AF=0.0358;SAS_AF=0.0787;AA=G|||;VT=SNP
20	37551468	rs10477	A	G	100	PASS	AC=822;AF=0.164137;AN=5008;NS=2504;DP=13643;EAS_AF=0.0923;AMR_AF=0.1196;AFR_AF=0.3048;EUR_AF=0.1342;SAS_AF=0.1104;AA=G|||;VT=SNP
20	37552439	rs6028206	C	T	100	PASS	AC=612;AF=0.122204;AN=5008;NS=2504;DP=20531;EAS_AF=0.0903;AMR_AF=0.1138;AFR_AF=0.1558;EUR_AF=0.1322;SAS_AF=0.1053;AA=C|||;VT=SNP
20	37552943	rs73110616	C	T	100	PASS	AC=1047;AF=0.209065;AN=5008;NS=2504;DP=14683;EAS_AF=0.3274;AMR_AF=0.2594;AFR_AF=0.0946;EUR_AF=0.2078;SAS_AF=0.2076;AA=A|||;VT=SNP
20	37552961	rs59002975	T	G	100	PASS	AC=662;AF=0.132188;AN=5008;NS=2504;DP=15930;EAS_AF=0.0903;AMR_AF=0.1153;AFR_AF=0.1929;EUR_AF=0.1322;SAS_AF=0.1053;AA=G|||;VT=SNP
20	37553900	rs12626028	G	C	100	PASS	AC=1009;AF=0.201478;AN=5008;NS=2504;DP=18257;EAS_AF=0.3254;AMR_AF=0.255;AFR_AF=0.0703;EUR_AF=0.2068;SAS_AF=0.2076;AA=G|||;VT=SNP
20	37554152	rs58414555	A	C	100	PASS	AC=2107;AF=0.420727;AN=5008;NS=2504;DP=19539;EAS_AF=0.4296;AMR_AF=0.389;AFR_AF=0.5666;EUR_AF=0.3449;SAS_AF=0.3149;AA=C|||;VT=SNP
20	37554330	rs62201397	A	G	100	PASS	AC=706;AF=0.140974;AN=5008;NS=2504;DP=17710;EAS_AF=0.0893;AMR_AF=0.1167;AFR_AF=0.2239;EUR_AF=0.1332;SAS_AF=0.1074;AA=A|||;VT=SNP
20	37554767	rs62201400	G	A	100	PASS	AC=665;AF=0.132788;AN=5008;NS=2504;DP=13590;EAS_AF=0.0893;AMR_AF=0.1138;AFR_AF=0.1944;EUR_AF=0.1332;SAS_AF=0.1074;AA=G|||;VT=SNP
20	37554781	rs12624452	G	T	100	PASS	AC=1012;AF=0.202077;AN=5008;NS=2504;DP=13941;EAS_AF=0.3264;AMR_AF=0.2565;AFR_AF=0.0703;EUR_AF=0.2078;SAS_AF=0.2076;AA=G|||;VT=SNP
20	37554869	rs373475404	T	C	100	PASS	AC=20;AF=0.00399361;AN=5008;NS=2504;DP=14144;EAS_AF=0.0149;AMR_AF=0;AFR_AF=0;EUR_AF=0.003;SAS_AF=0.002;AA=T|||;VT=SNP
20	37555116	rs3752290	G	C	100	PASS	AC=2010;AF=0.401358;AN=5008;NS=2504;DP=10968;EAS_AF=0.4157;AMR_AF=0.3847;AFR_AF=0.5076;EUR_AF=0.3429;SAS_AF=0.3149;AA=C|||;VT=SNP;EX_TARGET
20	37556075	rs6028208	T	A	100	PASS	AC=2018;AF=0.402955;AN=5008;NS=2504;DP=15989;EAS_AF=0.4286;AMR_AF=0.3847;AFR_AF=0.5038;EUR_AF=0.3429;SAS_AF=0.3149;AA=A|||;VT=SNP
20	37557185	rs16987679	G	C	100	PASS	AC=1990;AF=0.397364;AN=5008;NS=2504;DP=21926;EAS_AF=0.4355;AMR_AF=0.3818;AFR_AF=0.4758;EUR_AF=0.3419;SAS_AF=0.32;AA=C|||;VT=SNP
20	37557548	rs59777567	A	G	100	PASS	AC=1982;AF=0.395767;AN=5008;NS=2504;DP=17770;EAS_AF=0.4355;AMR_AF=0.3804;AFR_AF=0.4728;EUR_AF=0.3419;SAS_AF=0.317;AA=G|||;VT=SNP
20	37557768	rs59265243	T	C	100	PASS	AC=657;AF=0.13119;AN=5008;NS=2504;DP=15528;EAS_AF=0.0853;AMR_AF=0.1138;AFR_AF=0.1914;EUR_AF=0.1332;SAS_AF=0.1074;AA=C|||;VT=SNP
20	37557894	rs67343649	A	G	100	PASS	AC=1084;AF=0.216454;AN=5008;NS=2504;DP=17920;EAS_AF=0.3512;AMR_AF=0.255;AFR_AF=0.1044;EUR_AF=0.2078;SAS_AF=0.2106;AA=A|||;VT=SNP
20	37558099	rs61182164	G	A	100	PASS	AC=609;AF=0.121605;AN=5008;NS=2504;DP=15895;EAS_AF=0.0843;AMR_AF=0.1124;AFR_AF=0.1558;EUR_AF=0.1332;SAS_AF=0.1084;AA=G|||;VT=SNP
20	37558293	rs57569873	T	C	100	PASS	AC=1991;AF=0.397564;AN=5008;NS=2504;DP=14128;EAS_AF=0.4355;AMR_AF=0.3818;AFR_AF=0.4773;EUR_AF=0.3429;SAS_AF=0.318;AA=C|||;VT=SNP
20	37558480	rs57769897	T	A	100	PASS	AC=656;AF=0.13099;AN=5008;NS=2504;DP=16450;EAS_AF=0.0843;AMR_AF=0.1138;AFR_AF=0.1914;EUR_AF=0.1332;SAS_AF=0.1074;AA=T|||;VT=SNP
20	37559034	rs8125220	G	A	100	PASS	AC=640;AF=0.127796;AN=5008;NS=2504;DP=21400;EAS_AF=0.0843;AMR_AF=0.1138;AFR_AF=0.1793;EUR_AF=0.1332;SAS_AF=0.1074;AA=G|||;VT=SNP
20	37559329	rs56660421	G	T	100	PASS	AC=1976;AF=0.394569;AN=5008;NS=2504;DP=16821;EAS_AF=0.4246;AMR_AF=0.3775;AFR_AF=0.4864;EUR_AF=0.331;SAS_AF=0.317;AA=T|||;VT=SNP
20	37559574	rs62204114	C	T	100	PASS	AC=657;AF=0.13119;AN=5008;NS=2504;DP=18796;EAS_AF=0.0843;AMR_AF=0.1138;AFR_AF=0.1921;EUR_AF=0.1332;SAS_AF=0.1074;AA=C|||;VT=SNP
20	37560386	rs16987681	C	T	100	PASS	AC=466;AF=0.0930511;AN=5008;NS=2504;DP=20661;EAS_AF=0.3234;AMR_AF=0.0375;AFR_AF=0.0151;EUR_AF=0.0169;SAS_AF=0.0787;AA=G|||;VT=SNP
20	37561022	rs76844555	C	T	100	PASS	AC=625;AF=0.1248;AN=5008;NS=2504;DP=19704;EAS_AF=0.0843;AMR_AF=0.1124;AFR_AF=0.1687;EUR_AF=0.1332;SAS_AF=0.1074;AA=C|||;VT=SNP
20	37562266	rs926390	C	T	100	PASS	AC=654;AF=0.130591;AN=5008;NS=2504;DP=18479;EAS_AF=0.0843;AMR_AF=0.1138;AFR_AF=0.1899;EUR_AF=0.1332;SAS_AF=0.1074;AA=T|||;VT=SNP
20	37562530	rs149658781	G	A	100	PASS	AC=228;AF=0.0455272;AN=5008;NS=2504;DP=13942;EAS_AF=0.0843;AMR_AF=0.013;AFR_AF=0.0144;EUR_AF=0.0358;SAS_AF=0.0808;AA=G|||;VT=SNP
20	37562936	rs4812337	A	G	100	PASS	AC=654;AF=0.130591;AN=5008;NS=2504;DP=17807;EAS_AF=0.0843;AMR_AF=0.1138;AFR_AF=0.1899;EUR_AF=0.1332;SAS_AF=0.1074;AA=G|||;VT=SNP
20	37563352	rs725322	G	A	100	PASS	AC=860;AF=0.171725;AN=5008;NS=2504;DP=18038;EAS_AF=0.3353;AMR_AF=0.2464;AFR_AF=0.0204;EUR_AF=0.175;SAS_AF=0.1513;AA=G|||;VT=SNP
20	37564521	rs16987683	G	A	100	PASS	AC=596;AF=0.11901;AN=5008;NS=2504;DP=21139;EAS_AF=0.0843;AMR_AF=0.1124;AFR_AF=0.146;EUR_AF=0.1342;SAS_AF=0.1074;AA=G|||;VT=SNP
20	37564723	rs62204116	G	A	100	PASS	AC=654;AF=0.130591;AN=5008;NS=2504;DP=17888;EAS_AF=0.0843;AMR_AF=0.1138;AFR_AF=0.1899;EUR_AF=0.1332;SAS_AF=0.1074;AA=A|||;VT=SNP
20	37564835	rs16987685	C	T	100	PASS	AC=654;AF=0.130591;AN=5008;NS=2504;DP=20888;EAS_AF=0.0843;AMR_AF=0.1138;AFR_AF=0.1899;EUR_AF=0.1332;SAS_AF=0.1074;AA=C|||;VT=SNP
20	37565335	rs62204117	T	C	100	PASS	AC=1972;AF=0.39377;AN=5008;NS=2504;DP=21880;EAS_AF=0.4236;AMR_AF=0.3818;AFR_AF=0.4758;EUR_AF=0.34;SAS_AF=0.316;AA=C|||;VT=SNP
20	37565755	rs78259929	C	T	100	PASS	AC=607;AF=0.121206;AN=5008;NS=2504;DP=22343;EAS_AF=0.0843;AMR_AF=0.1124;AFR_AF=0.1551;EUR_AF=0.1332;SAS_AF=0.1074;AA=C|||;VT=SNP
20	37566068	rs78307995	C	T	100	PASS	AC=48;AF=0.00958466;AN=5008;NS=2504;DP=22614;EAS_AF=0.0446;AMR_AF=0;AFR_AF=0;EUR_AF=0;SAS_AF=0.0031;AA=C|||;VT=SNP
20	37566737	rs16987687	T	C	100	PASS	AC=1035;AF=0.206669;AN=5008;NS=2504;DP=21614;EAS_AF=0.3393;AMR_AF=0.255;AFR_AF=0.0802;EUR_AF=0.2048;SAS_AF=0.2086;AA=T|||;VT=SNP
20	37568055	rs4812338	C	T	100	PASS	AC=594;AF=0.11861;AN=5008;NS=2504;DP=21560;EAS_AF=0.0843;AMR_AF=0.1124;AFR_AF=0.1452;EUR_AF=0.1332;SAS_AF=0.1074;AA=C|||;VT=SNP
20	37569402	rs732486	A	G	100	PASS	AC=665;AF=0.132788;AN=5008;NS=2504;DP=18539;EAS_AF=0.0843;AMR_AF=0.1167;AFR_AF=0.2254;EUR_AF=0.1332;SAS_AF=0.0685;AA=G|||;VT=SNP
20	37569654	rs16987692	A	T	100	PASS	AC=600;AF=0.119808;AN=5008;NS=2504;DP=22979;EAS_AF=0.0843;AMR_AF=0.1138;AFR_AF=0.1778;EUR_AF=0.1332;SAS_AF=0.0685;AA=A|||;VT=SNP
20	37570404	rs3752291	G	T	100	PASS	AC=1017;AF=0.203075;AN=5008;NS=2504;DP=20067;EAS_AF=0.3373;AMR_AF=0.255;AFR_AF=0.0681;EUR_AF=0.2048;SAS_AF=0.2086;AA=G|||;VT=SNP
20	37570475	rs3752292	G	A	100	PASS	AC=1944;AF=0.388179;AN=5008;NS=2504;DP=20031;EAS_AF=0.4226;AMR_AF=0.3818;AFR_AF=0.4841;EUR_AF=0.34;SAS_AF=0.2771;AA=A|||;VT=SNP
20	37570725	rs3752293	C	T	100	PASS	AC=2048;AF=0.408946;AN=5008;NS=2504;DP=21976;EAS_AF=0.4365;AMR_AF=0.3847;AFR_AF=0.5492;EUR_AF=0.3419;SAS_AF=0.2771;AA=T|||;VT=SNP;EX_TARGET
20	37571815	rs139357487	G	A	100	PASS	AC=27;AF=0.00539137;AN=5008;NS=2504;DP=19306;EAS_AF=0.0159;AMR_AF=0;AFR_AF=0.0068;EUR_AF=0;SAS_AF=0.002;AA=G|||;VT=SNP
20	37571900	rs4812339	C	T	100	PASS	AC=555;AF=0.110823;AN=5008;NS=2504;DP=20416;EAS_AF=0.0843;AMR_AF=0.1124;AFR_AF=0.1445;EUR_AF=0.1332;SAS_AF=0.0685;AA=C|||;VT=SNP
20	37571962	rs4812340	C	T	100	PASS	AC=555;AF=0.110823;AN=5008;NS=2504;DP=19266;EAS_AF=0.0843;AMR_AF=0.1124;AFR_AF=0.1445;EUR_AF=0.1332;SAS_AF=0.0685;AA=C|||;VT=SNP
20	37572426	rs139278095	C	T	100	PASS	AC=555;AF=0.110823;AN=5008;NS=2504;DP=17002;EAS_AF=0.0843;AMR_AF=0.1124;AFR_AF=0.1445;EUR_AF=0.1332;SAS_AF=0.0685;AA=C|||;VT=SNP
20	37572495	rs62204118	G	A	100	PASS	AC=615;AF=0.122804;AN=5008;NS=2504;DP=15145;EAS_AF=0.0843;AMR_AF=0.1138;AFR_AF=0.1891;EUR_AF=0.1332;SAS_AF=0.0685;AA=g|||;VT=SNP
20	37572643	rs67743908	G	A	100	PASS	AC=1066;AF=0.212859;AN=5008;NS=2504;DP=18266;EAS_AF=0.3383;AMR_AF=0.255;AFR_AF=0.1044;EUR_AF=0.2048;SAS_AF=0.2086;AA=G|||;VT=SNP
20	37573194	rs16987696	A	G	100	PASS	AC=616;AF=0.123003;AN=5008;NS=2504;DP=18398;EAS_AF=0.0843;AMR_AF=0.1138;AFR_AF=0.1899;EUR_AF=0.1332;SAS_AF=0.0685;AA=A|||;VT=SNP
20	37573239	rs67882716	T	C	100	PASS	AC=1067;AF=0.213059;AN=5008;NS=2504;DP=17175;EAS_AF=0.3383;AMR_AF=0.255;AFR_AF=0.1044;EUR_AF=0.2058;SAS_AF=0.2086;AA=T|||;VT=SNP
20	37573487	rs62204119	A	C	100	PASS	AC=665;AF=0.132788;AN=5008;NS=2504;DP=17847;EAS_AF=0.0843;AMR_AF=0.1153;AFR_AF=0.2262;EUR_AF=0.1332;SAS_AF=0.0685;AA=C|||;VT=SNP
20	37573816	rs12624839	G	A	100	PASS	AC=1066;AF=0.212859;AN=5008;NS=2504;DP=17312;EAS_AF=0.3383;AMR_AF=0.255;AFR_AF=0.1044;EUR_AF=0.2048;SAS_AF=0.2086;AA=G|||;VT=SNP
20	37574341	rs7266556	C	T	100	PASS	AC=599;AF=0.119609;AN=5008;NS=2504;DP=5689;EAS_AF=0.0843;AMR_AF=0.1138;AFR_AF=0.177;EUR_AF=0.1332;SAS_AF=0.0685;AA=c|||;VT=SNP
20	37576255	rs72623594	G	A	100	PASS	AC=990;AF=0.197684;AN=5008;NS=2504;DP=23382;EAS_AF=0.3313;AMR_AF=0.2248;AFR_AF=0.0681;EUR_AF=0.2048;SAS_AF=0.2086;AA=G|||;VT=SNP
20	37577269	rs4812341	G	T	100	PASS	AC=615;AF=0.122804;AN=5008;NS=2504;DP=18970;EAS_AF=0.0843;AMR_AF=0.1138;AFR_AF=0.1891;EUR_AF=0.1332;SAS_AF=0.0685;AA=T|||;VT=SNP
20	37577648	rs186856181	A	C	100	PASS	AC=16;AF=0.00319489;AN=5008;NS=2504;DP=17450;EAS_AF=0.0159;AMR_AF=0;AFR_AF=0;EUR_AF=0;SAS_AF=0;AA=A|||;VT=SNP
20	37578055	rs111234980	G	T	100	PASS	AC=1018;AF=0.203275;AN=5008;NS=2504;DP=19824;EAS_AF=0.3383;AMR_AF=0.255;AFR_AF=0.0681;EUR_AF=0.2048;SAS_AF=0.2086;AA=G|||;VT=SNP
20	37578387	rs7264022	C	T	100	PASS	AC=570;AF=0.113818;AN=5008;NS=2504;DP=20262;EAS_AF=0.0843;AMR_AF=0.1124;AFR_AF=0.1558;EUR_AF=0.1332;SAS_AF=0.0685;AA=C|||;VT=SNP
20	37579082	rs62204121	C	T	100	PASS	AC=664;AF=0.132588;AN=5008;NS=2504;DP=18671;EAS_AF=0.0843;AMR_AF=0.1167;AFR_AF=0.2247;EUR_AF=0.1332;SAS_AF=0.0685;AA=T|||;VT=SNP
20	37579755	rs142887607	C	T	100	PASS	AC=554;AF=0.110623;AN=5008;NS=2504;DP=16260;EAS_AF=0.0843;AMR_AF=0.1124;AFR_AF=0.1437;EUR_AF=0.1332;SAS_AF=0.0685;AA=C|||;VT=SNP
20	37580130	rs4300896	A	C	100	PASS	AC=1929;AF=0.385184;AN=5008;NS=2504;DP=21376;EAS_AF=0.4226;AMR_AF=0.3818;AFR_AF=0.4728;EUR_AF=0.34;SAS_AF=0.2771;AA=C|||;VT=SNP
20	37581437	rs1130247	A	G	100	PASS	AC=1068;AF=0.213259;AN=5008;NS=2504;DP=20265;EAS_AF=0.3383;AMR_AF=0.255;AFR_AF=0.1044;EUR_AF=0.2068;SAS_AF=0.2086;AA=A|||;VT=SNP
20	37581506	rs1733	G	A	100	PASS	AC=1944;AF=0.388179;AN=5008;NS=2504;DP=18781;EAS_AF=0.4226;AMR_AF=0.3833;AFR_AF=0.4834;EUR_AF=0.34;SAS_AF=0.2771;AA=A|||;VT=SNP
20	37581707	rs41276986	C	T	100	PASS	AC=561;AF=0.112021;AN=5008;NS=2504;DP=17777;EAS_AF=0.0843;AMR_AF=0.1124;AFR_AF=0.149;EUR_AF=0.1332;SAS_AF=0.0685;AA=C|||;VT=SNP
20	37582553	rs67621213	G	A	100	PASS	AC=1082;AF=0.216054;AN=5008;NS=2504;DP=23999;EAS_AF=0.3383;AMR_AF=0.255;AFR_AF=0.1165;EUR_AF=0.2048;SAS_AF=0.2086;AA=-|||;VT=SNP
20	37583040	rs147978451	C	A	100	PASS	AC=612;AF=0.122204;AN=5008;NS=2504;DP=18290;EAS_AF=0.0843;AMR_AF=0.1124;AFR_AF=0.1589;EUR_AF=0.1332;SAS_AF=0.1074;AA=C|||;VT=SNP
20	37583070	rs6028221	T	C	100	PASS	AC=1968;AF=0.392971;AN=5008;NS=2504;DP=17490;EAS_AF=0.4226;AMR_AF=0.3818;AFR_AF=0.4735;EUR_AF=0.34;SAS_AF=0.316;AA=C|||;VT=SNP
20	37583338	rs62204122	G	A	100	PASS	AC=660;AF=0.131789;AN=5008;NS=2504;DP=21034;EAS_AF=0.0843;AMR_AF=0.1138;AFR_AF=0.1944;EUR_AF=0.1332;SAS_AF=0.1074;AA=A|||;VT=SNP
20	37585212	rs72623596	T	C	100	PASS	AC=1018;AF=0.203275;AN=5008;NS=2504;DP=18839;EAS_AF=0.3383;AMR_AF=0.255;AFR_AF=0.0681;EUR_AF=0.2048;SAS_AF=0.2086;AA=T|||;VT=SNP
20	37586514	rs62204126	T	C	100	PASS	AC=2394;AF=0.478035;AN=5008;NS=2504;DP=22635;EAS_AF=0.7728;AMR_AF=0.4568;AFR_AF=0.3782;EUR_AF=0.3718;SAS_AF=0.4335;AA=C|||;VT=SNP
20	37586842	rs7265661	G	T	100	PASS	AC=1955;AF=0.390375;AN=5008;NS=2504;DP=19419;EAS_AF=0.4276;AMR_AF=0.3761;AFR_AF=0.4425;EUR_AF=0.3469;SAS_AF=0.3364;AA=T|||;VT=SNP
20	37588221	rs6028226	T	C	100	PASS	AC=2003;AF=0.39996;AN=5008;NS=2504;DP=12932;EAS_AF=0.4276;AMR_AF=0.3818;AFR_AF=0.472;EUR_AF=0.3479;SAS_AF=0.3405;AA=T|||;VT=SNP
20	37588360	rs66526549	A	G	100	PASS	AC=808;AF=0.161342;AN=5008;NS=2504;DP=15758;EAS_AF=0.1319;AMR_AF=0.1484;AFR_AF=0.1074;EUR_AF=0.2137;SAS_AF=0.2198;AA=A|||;VT=SNP
20	37589016	rs4810246	G	A	100	PASS	AC=898;AF=0.179313;AN=5008;NS=2504;DP=24358;EAS_AF=0.2956;AMR_AF=0.2176;AFR_AF=0.1483;EUR_AF=0.1342;SAS_AF=0.1207;AA=G|||;VT=SNP
20	37589987	rs16987709	A	G	100	PASS	AC=888;AF=0.177316;AN=5008;NS=2504;DP=18626;EAS_AF=0.2966;AMR_AF=0.2161;AFR_AF=0.1407;EUR_AF=0.1342;SAS_AF=0.1207;AA=A|||;VT=SNP
20	37590538	rs28372899	G	A	100	PASS	AC=124;AF=0.0247604;AN=5008;NS=2504;DP=20081;EAS_AF=0.121;AMR_AF=0;AFR_AF=0;EUR_AF=0;SAS_AF=0.002;AA=G|||;VT=SNP
20	37590581	rs17829669	C	T	100	PASS	AC=228;AF=0.0455272;AN=5008;NS=2504;DP=18993;EAS_AF=0.003;AMR_AF=0.0548;AFR_AF=0.0068;EUR_AF=0.1004;SAS_AF=0.0787;AA=C|||;VT=SNP
20	37590758	rs4141892	T	C	100	PASS	AC=2059;AF=0.411142;AN=5008;NS=2504;DP=15332;EAS_AF=0.4306;AMR_AF=0.3818;AFR_AF=0.5121;EUR_AF=0.3479;SAS_AF=0.3405;AA=C|||;VT=SNP
20	37591184	rs974561	G	C	100	PASS	AC=854;AF=0.170527;AN=5008;NS=2504;DP=15463;EAS_AF=0.1319;AMR_AF=0.1484;AFR_AF=0.1422;EUR_AF=0.2137;SAS_AF=0.2198;AA=G|||;VT=SNP
20	37591198	rs974560	C	T	100	PASS	AC=1838;AF=0.367013;AN=5008;NS=2504;DP=15996;EAS_AF=0.4286;AMR_AF=0.3718;AFR_AF=0.3517;EUR_AF=0.3479;SAS_AF=0.3405;AA=C|||;VT=SNP
20	37591361	rs974559	T	C	100	PASS	AC=2057;AF=0.410743;AN=5008;NS=2504;DP=19117;EAS_AF=0.4286;AMR_AF=0.3818;AFR_AF=0.5121;EUR_AF=0.3479;SAS_AF=0.3405;AA=C|||;VT=SNP
20	37593295	rs6015992	A	G	100	PASS	AC=1911;AF=0.381589;AN=5008;NS=2504;DP=18330;EAS_AF=0.4286;AMR_AF=0.3718;AFR_AF=0.407;EUR_AF=0.3479;SAS_AF=0.3405;AA=A|||;VT=SNP
20	37595269	rs4810247	G	A	100	PASS	AC=1780;AF=0.355431;AN=5008;NS=2504;DP=17814;EAS_AF=0.4276;AMR_AF=0.3703;AFR_AF=0.3094;EUR_AF=0.3479;SAS_AF=0.3405;AA=G|||;VT=SNP
20	37597382	rs2076233	G	A	100	PASS	AC=941;AF=0.187899;AN=5008;NS=2504;DP=15777;EAS_AF=0.2966;AMR_AF=0.219;AFR_AF=0.1785;EUR_AF=0.1352;SAS_AF=0.1207;AA=G|||;VT=SNP
20	37597410	rs66513266	G	T	100	PASS	AC=797;AF=0.159145;AN=5008;NS=2504;DP=14177;EAS_AF=0.1319;AMR_AF=0.147;AFR_AF=0.0998;EUR_AF=0.2137;SAS_AF=0.2198;AA=G|||;VT=SNP
20	37597522	rs80279978	T	G	100	PASS	AC=481;AF=0.0960463;AN=5008;NS=2504;DP=18248;EAS_AF=0.3373;AMR_AF=0.0346;AFR_AF=0.0144;EUR_AF=0.0139;SAS_AF=0.0859;AA=T|||;VT=SNP
20	37598781	rs8120715	G	A	100	PASS	AC=886;AF=0.176917;AN=5008;NS=2504;DP=19838;EAS_AF=0.1319;AMR_AF=0.1513;AFR_AF=0.1649;EUR_AF=0.2137;SAS_AF=0.2198;AA=G|||;VT=SNP
20	37598944	rs4810248	C	T	100	PASS	AC=2043;AF=0.407947;AN=5008;NS=2504;DP=22495;EAS_AF=0.4286;AMR_AF=0.379;AFR_AF=0.503;EUR_AF=0.3479;SAS_AF=0.3405;AA=T|||;VT=SNP
20	37599995	rs111633803	C	A	100	PASS	AC=898;AF=0.179313;AN=5008;NS=2504;DP=19410;EAS_AF=0.2966;AMR_AF=0.2176;AFR_AF=0.1475;EUR_AF=0.1342;SAS_AF=0.1207;AA=C|||;VT=SNP
20	37600036	rs6028232	T	G	100	PASS	AC=2043;AF=0.407947;AN=5008;NS=2504;DP=20957;EAS_AF=0.4286;AMR_AF=0.379;AFR_AF=0.503;EUR_AF=0.3479;SAS_AF=0.3405;AA=G|||;VT=SNP
20	37600809	rs79703786	C	T	100	PASS	AC=877;AF=0.17512;AN=5008;NS=2504;DP=15411;EAS_AF=0.2966;AMR_AF=0.2147;AFR_AF=0.1331;EUR_AF=0.1342;SAS_AF=0.1207;AA=C|||;VT=SNP
20	37600887	rs8118646	A	G	100	PASS	AC=1913;AF=0.381989;AN=5008;NS=2504;DP=15879;EAS_AF=0.4286;AMR_AF=0.3746;AFR_AF=0.407;EUR_AF=0.3479;SAS_AF=0.3405;AA=G|||;VT=SNP
20	37601243	rs16987712	A	G	100	PASS	AC=874;AF=0.174521;AN=5008;NS=2504;DP=17685;EAS_AF=0.1319;AMR_AF=0.1499;AFR_AF=0.1558;EUR_AF=0.2137;SAS_AF=0.2209;AA=A|||;VT=SNP;EX_TARGET
20	37602339	rs12625677	T	G	100	PASS	AC=2045;AF=0.408347;AN=5008;NS=2504;DP=18997;EAS_AF=0.4286;AMR_AF=0.3804;AFR_AF=0.5038;EUR_AF=0.3479;SAS_AF=0.3405;AA=G|||;VT=SNP
20	37603529	rs59096774	A	G	100	PASS	AC=826;AF=0.164936;AN=5008;NS=2504;DP=17180;EAS_AF=0.1319;AMR_AF=0.1499;AFR_AF=0.1203;EUR_AF=0.2137;SAS_AF=0.2198;AA=A|||;VT=SNP
20	37603655	rs16987715	T	C	100	PASS	AC=1868;AF=0.373003;AN=5008;NS=2504;DP=18988;EAS_AF=0.4286;AMR_AF=0.3746;AFR_AF=0.3729;EUR_AF=0.3479;SAS_AF=0.3405;AA=T|||;VT=SNP
20	37603936	rs12625983	T	C	100	PASS	AC=824;AF=0.164537;AN=5008;NS=2504;DP=18402;EAS_AF=0.1319;AMR_AF=0.1499;AFR_AF=0.1188;EUR_AF=0.2137;SAS_AF=0.2198;AA=T|||;VT=SNP
20	37605292	rs12625286	G	A	100	PASS	AC=16;AF=0.00319489;AN=5008;NS=2504;DP=17857;EAS_AF=0.0149;AMR_AF=0;AFR_AF=0;EUR_AF=0;SAS_AF=0.001;AA=G|||;VT=SNP
20	37605303	rs66476511	T	A	100	PASS	AC=775;AF=0.154752;AN=5008;NS=2504;DP=17791;EAS_AF=0.13;AMR_AF=0.1484;AFR_AF=0.0847;EUR_AF=0.2127;SAS_AF=0.2198;AA=T|||;VT=SNP
20	37606464	rs140106755	T	A	100	PASS	AC=39;AF=0.00778754;AN=5008;NS=2504;DP=20087;EAS_AF=0.0367;AMR_AF=0;AFR_AF=0;EUR_AF=0;SAS_AF=0.002;AA=T|||;VT=SNP
20	37607146	rs6028233	C	T	100	PASS	AC=1832;AF=0.365815;AN=5008;NS=2504;DP=18933;EAS_AF=0.4315;AMR_AF=0.3703;AFR_AF=0.3464;EUR_AF=0.3469;SAS_AF=0.3405;AA=C|||;VT=SNP
20	37607201	rs7269329	A	G	100	PASS	AC=961;AF=0.191893;AN=5008;NS=2504;DP=19387;EAS_AF=0.2986;AMR_AF=0.2176;AFR_AF=0.1921;EUR_AF=0.1362;SAS_AF=0.1207;AA=A|||;VT=SNP
20	37607869	rs6028234	A	C	100	PASS	AC=824;AF=0.164537;AN=5008;NS=2504;DP=16928;EAS_AF=0.131;AMR_AF=0.1499;AFR_AF=0.1195;EUR_AF=0.2127;SAS_AF=0.2209;AA=A|||;VT=SNP
20	37608550	rs6028235	A	G	100	PASS	AC=2044;AF=0.408147;AN=5008;NS=2504;DP=16392;EAS_AF=0.4296;AMR_AF=0.3804;AFR_AF=0.503;EUR_AF=0.3469;SAS_AF=0.3405;AA=G|||;VT=SNP
20	37608892	rs4812342	A	T	100	PASS	AC=2044;AF=0.408147;AN=5008;NS=2504;DP=19003;EAS_AF=0.4296;AMR_AF=0.3804;AFR_AF=0.503;EUR_AF=0.3469;SAS_AF=0.3405;AA=T|||;VT=SNP
20	37609175	rs78993681	G	C	100	PASS	AC=120;AF=0.0239617;AN=5008;NS=2504;DP=10541;EAS_AF=0.1161;AMR_AF=0;AFR_AF=0.0008;EUR_AF=0;SAS_AF=0.002;AA=G|||;VT=SNP
20	37609283	rs77539562	C	T	100	PASS	AC=108;AF=0.0215655;AN=5008;NS=2504;DP=14567;EAS_AF=0.0317;AMR_AF=0.1095;AFR_AF=0;EUR_AF=0;SAS_AF=0;AA=c|||;VT=SNP
20	37609396	rs4812343	C	A	100	PASS	AC=2044;AF=0.408147;AN=5008;NS=2504;DP=15935;EAS_AF=0.4296;AMR_AF=0.3804;AFR_AF=0.503;EUR_AF=0.3469;SAS_AF=0.3405;AA=A|||;VT=SNP
20	37609797	rs6028236	G	A	100	PASS	AC=2044;AF=0.408147;AN=5008;NS=2504;DP=20567;EAS_AF=0.4296;AMR_AF=0.3804;AFR_AF=0.503;EUR_AF=0.3469;SAS_AF=0.3405;AA=G|||;VT=SNP
20	37609929	rs4812344	G	A	100	PASS	AC=911;AF=0.181909;AN=5008;NS=2504;DP=19254;EAS_AF=0.2986;AMR_AF=0.2147;AFR_AF=0.1573;EUR_AF=0.1342;SAS_AF=0.1207;AA=G|||;VT=SNP
20	37610037	rs4810249	G	A	100	PASS	AC=2044;AF=0.408147;AN=5008;NS=2504;DP=19001;EAS_AF=0.4296;AMR_AF=0.3804;AFR_AF=0.503;EUR_AF=0.3469;SAS_AF=0.3405;AA=A|||;VT=SNP
20	37610134	rs4812345	C	T	100	PASS	AC=1831;AF=0.365615;AN=5008;NS=2504;DP=18079;EAS_AF=0.4296;AMR_AF=0.3703;AFR_AF=0.3472;EUR_AF=0.3469;SAS_AF=0.3405;AA=C|||;VT=SNP
20	37611595	rs12624682	A	G	100	PASS	AC=2044;AF=0.408147;AN=5008;NS=2504;DP=11088;EAS_AF=0.4296;AMR_AF=0.3804;AFR_AF=0.503;EUR_AF=0.3469;SAS_AF=0.3405;AA=G|||;VT=SNP
20	37613239	rs2064181	A	G	100	PASS	AC=3746;AF=0.748003;AN=5008;NS=2504;DP=14479;EAS_AF=0.8304;AMR_AF=0.621;AFR_AF=0.9349;EUR_AF=0.5795;SAS_AF=0.6738;AA=G|||;VT=SNP
20	37614219	rs4812346	T	C	100	PASS	AC=924;AF=0.184505;AN=5008;NS=2504;DP=18221;EAS_AF=0.2986;AMR_AF=0.2147;AFR_AF=0.1672;EUR_AF=0.1342;SAS_AF=0.1207;AA=T|||;VT=SNP
20	37615059	rs118070072	A	G	100	PASS	AC=31;AF=0.0061901;AN=5008;NS=2504;DP=14726;EAS_AF=0.0288;AMR_AF=0;AFR_AF=0;EUR_AF=0;SAS_AF=0.002;AA=A|||;VT=SNP
20	37615429	rs2867895	T	C	100	PASS	AC=1835;AF=0.366414;AN=5008;NS=2504;DP=20172;EAS_AF=0.4296;AMR_AF=0.3689;AFR_AF=0.348;EUR_AF=0.3509;SAS_AF=0.3405;AA=T|||;VT=SNP
20	37616110	rs4812347	C	T	100	PASS	AC=928;AF=0.185304;AN=5008;NS=2504;DP=16280;EAS_AF=0.2986;AMR_AF=0.2133;AFR_AF=0.1679;EUR_AF=0.1382;SAS_AF=0.1207;AA=C|||;VT=SNP
20	37616930	rs731345	T	C	100	PASS	AC=918;AF=0.183307;AN=5008;NS=2504;DP=19501;EAS_AF=0.2976;AMR_AF=0.2133;AFR_AF=0.1611;EUR_AF=0.1382;SAS_AF=0.1207;AA=T|||;VT=SNP
20	37617960	rs149427163	T	C	100	PASS	AC=122;AF=0.024361;AN=5008;NS=2504;DP=11719;EAS_AF=0.0129;AMR_AF=0.0043;AFR_AF=0.003;EUR_AF=0.0288;SAS_AF=0.0746;AA=T|||;VT=SNP
20	37618022	rs58575641	C	T	100	PASS	AC=782;AF=0.15615;AN=5008;NS=2504;DP=15651;EAS_AF=0.131;AMR_AF=0.1484;AFR_AF=0.0915;EUR_AF=0.2127;SAS_AF=0.2168;AA=C|||;VT=SNP
20	37618704	rs16987734	A	C	100	PASS	AC=930;AF=0.185703;AN=5008;NS=2504;DP=20083;EAS_AF=0.2976;AMR_AF=0.2147;AFR_AF=0.1702;EUR_AF=0.1382;SAS_AF=0.1196;AA=A|||;VT=SNP
20	37619109	rs7268492	A	G	100	PASS	AC=912;AF=0.182109;AN=5008;NS=2504;DP=16580;EAS_AF=0.2976;AMR_AF=0.2133;AFR_AF=0.1566;EUR_AF=0.1382;SAS_AF=0.1207;AA=A|||;VT=SNP
20	37620888	rs4812348	G	C	100	PASS	AC=1776;AF=0.354633;AN=5008;NS=2504;DP=20457;EAS_AF=0.4286;AMR_AF=0.3674;AFR_AF=0.3101;EUR_AF=0.3469;SAS_AF=0.3374;AA=G|||;VT=SNP
20	37621180	rs68173814	A	G	100	PASS	AC=826;AF=0.164936;AN=5008;NS=2504;DP=20161;EAS_AF=0.131;AMR_AF=0.1527;AFR_AF=0.1225;EUR_AF=0.2127;SAS_AF=0.2168;AA=A|||;VT=SNP
20	37621906	rs61213966	A	G	100	PASS	AC=785;AF=0.156749;AN=5008;NS=2504;DP=18551;EAS_AF=0.131;AMR_AF=0.1513;AFR_AF=0.0923;EUR_AF=0.2127;SAS_AF=0.2168;AA=A|||;VT=SNP
20	37622010	rs59072291	T	A	100	PASS	AC=785;AF=0.156749;AN=5008;NS=2504;DP=19611;EAS_AF=0.131;AMR_AF=0.1513;AFR_AF=0.0923;EUR_AF=0.2127;SAS_AF=0.2168;AA=T|||;VT=SNP
20	37622622	rs57679307	C	T	100	PASS	AC=2035;AF=0.40635;AN=5008;NS=2504;DP=15477;EAS_AF=0.4286;AMR_AF=0.3818;AFR_AF=0.4992;EUR_AF=0.3469;SAS_AF=0.3364;AA=T|||;VT=SNP
20	37625015	rs16987738	A	C	100	PASS	AC=829;AF=0.165535;AN=5008;NS=2504;DP=19830;EAS_AF=0.131;AMR_AF=0.1527;AFR_AF=0.1233;EUR_AF=0.2147;SAS_AF=0.2168;AA=A|||;VT=SNP
20	37625368	rs2867896	C	T	100	PASS	AC=1984;AF=0.396166;AN=5008;NS=2504;DP=17502;EAS_AF=0.4276;AMR_AF=0.3818;AFR_AF=0.4599;EUR_AF=0.3469;SAS_AF=0.3384;AA=T|||;VT=SNP
20	37625734	rs73621982	C	G	100	PASS	AC=1817;AF=0.362819;AN=5008;NS=2504;DP=12366;EAS_AF=0.4276;AMR_AF=0.3718;AFR_AF=0.3396;EUR_AF=0.3469;SAS_AF=0.3374;AA=G|||;VT=SNP
20	37625908	rs73621983	C	T	100	PASS	AC=1983;AF=0.395966;AN=5008;NS=2504;DP=12933;EAS_AF=0.4276;AMR_AF=0.3818;AFR_AF=0.4599;EUR_AF=0.3469;SAS_AF=0.3374;AA=T|||;VT=SNP
20	37626404	rs8122051	T	G	100	PASS	AC=882;AF=0.176118;AN=5008;NS=2504;DP=21659;EAS_AF=0.2966;AMR_AF=0.2061;AFR_AF=0.1543;EUR_AF=0.1223;SAS_AF=0.1155;AA=T|||;VT=SNP
20	37626958	rs16987740	A	G	100	PASS	AC=1821;AF=0.363618;AN=5008;NS=2504;DP=19714;EAS_AF=0.4276;AMR_AF=0.3732;AFR_AF=0.3404;EUR_AF=0.3489;SAS_AF=0.3374;AA=G|||;VT=SNP
20	37626998	rs66633066	T	C	100	PASS	AC=1822;AF=0.363818;AN=5008;NS=2504;DP=19039;EAS_AF=0.4276;AMR_AF=0.3732;AFR_AF=0.3411;EUR_AF=0.3489;SAS_AF=0.3374;AA=C|||;VT=SNP
20	37627263	rs2179318	T	C	100	PASS	AC=1986;AF=0.396565;AN=5008;NS=2504;DP=20864;EAS_AF=0.4276;AMR_AF=0.3833;AFR_AF=0.4599;EUR_AF=0.3489;SAS_AF=0.3374;AA=C|||;VT=SNP
20	37628749	rs742277	T	C	100	PASS	AC=1817;AF=0.362819;AN=5008;NS=2504;DP=21053;EAS_AF=0.4276;AMR_AF=0.3732;AFR_AF=0.3374;EUR_AF=0.3489;SAS_AF=0.3374;AA=C|||;VT=SNP
20	37629636	rs75720708	C	T	100	PASS	AC=529;AF=0.105631;AN=5008;NS=2504;DP=21497;EAS_AF=0.2966;AMR_AF=0.1225;AFR_AF=0.0166;EUR_AF=0.0338;SAS_AF=0.091;AA=C|||;VT=SNP
20	37630016	rs7270784	G	A	100	PASS	AC=1984;AF=0.396166;AN=5008;NS=2504;DP=19548;EAS_AF=0.4276;AMR_AF=0.3818;AFR_AF=0.4599;EUR_AF=0.3479;SAS_AF=0.3374;AA=A|||;VT=SNP
20	37630606	rs3764701	A	T	100	PASS	AC=1816;AF=0.36262;AN=5008;NS=2504;DP=19455;EAS_AF=0.4276;AMR_AF=0.3718;AFR_AF=0.3389;EUR_AF=0.3469;SAS_AF=0.3374;AA=T|||;VT=SNP
20	37631119	rs4812349	C	T	100	PASS	AC=1817;AF=0.362819;AN=5008;NS=2504;DP=18400;EAS_AF=0.4286;AMR_AF=0.3718;AFR_AF=0.3389;EUR_AF=0.3469;SAS_AF=0.3374;AA=C|||;VT=SNP
20	37631192	rs4812350	C	T	100	PASS	AC=1816;AF=0.36262;AN=5008;NS=2504;DP=20275;EAS_AF=0.4276;AMR_AF=0.3718;AFR_AF=0.3389;EUR_AF=0.3469;SAS_AF=0.3374;AA=C|||;VT=SNP
20	37632107	rs8121775	A	G	100	PASS	AC=1817;AF=0.362819;AN=5008;NS=2504;DP=21324;EAS_AF=0.4276;AMR_AF=0.3718;AFR_AF=0.3396;EUR_AF=0.3469;SAS_AF=0.3374;AA=G|||;VT=SNP
20	37633338	rs66681575	G	T	100	PASS	AC=1821;AF=0.363618;AN=5008;NS=2504;DP=19179;EAS_AF=0.4296;AMR_AF=0.3703;AFR_AF=0.3396;EUR_AF=0.3499;SAS_AF=0.3374;AA=G|||;VT=SNP
20	37633510	rs77318179	A	C	100	PASS	AC=883;AF=0.176318;AN=5008;NS=2504;DP=15996;EAS_AF=0.2976;AMR_AF=0.2046;AFR_AF=0.1543;EUR_AF=0.1223;SAS_AF=0.1166;AA=A|||;VT=SNP
20	37633532	rs67084722	C	T	100	PASS	AC=1839;AF=0.367212;AN=5008;NS=2504;DP=15282;EAS_AF=0.4286;AMR_AF=0.3703;AFR_AF=0.3548;EUR_AF=0.3489;SAS_AF=0.3374;AA=c|||;VT=SNP
20	37634664	rs4812351	T	A	100	PASS	AC=883;AF=0.176318;AN=5008;NS=2504;DP=18946;EAS_AF=0.2976;AMR_AF=0.2046;AFR_AF=0.1543;EUR_AF=0.1223;SAS_AF=0.1166;AA=T|||;VT=SNP
20	37634704	rs3829696	T	C	100	PASS	AC=811;AF=0.161941;AN=5008;NS=2504;DP=20107;EAS_AF=0.131;AMR_AF=0.1585;AFR_AF=0.0946;EUR_AF=0.2266;SAS_AF=0.2209;AA=T|||;VT=SNP
20	37635027	rs3752298	T	C	100	PASS	AC=2004;AF=0.40016;AN=5008;NS=2504;DP=21360;EAS_AF=0.4286;AMR_AF=0.3804;AFR_AF=0.4743;EUR_AF=0.3489;SAS_AF=0.3374;AA=C|||;VT=SNP
20	37635714	rs8120914	C	T	100	PASS	AC=1839;AF=0.367212;AN=5008;NS=2504;DP=19877;EAS_AF=0.4286;AMR_AF=0.3703;AFR_AF=0.3548;EUR_AF=0.3489;SAS_AF=0.3374;AA=C|||;VT=SNP
20	37635979	rs8114962	A	G	100	PASS	AC=1839;AF=0.367212;AN=5008;NS=2504;DP=18829;EAS_AF=0.4286;AMR_AF=0.3703;AFR_AF=0.3548;EUR_AF=0.3489;SAS_AF=0.3374;AA=G|||;VT=SNP
20	37636312	rs117134707	C	T	100	PASS	AC=126;AF=0.0251597;AN=5008;NS=2504;DP=21717;EAS_AF=0.123;AMR_AF=0;AFR_AF=0;EUR_AF=0;SAS_AF=0.002;AA=C|||;VT=SNP
20	37637792	rs16987756	T	C	100	PASS	AC=1839;AF=0.367212;AN=5008;NS=2504;DP=20405;EAS_AF=0.4276;AMR_AF=0.3718;AFR_AF=0.3548;EUR_AF=0.3489;SAS_AF=0.3374;AA=T|||;VT=SNP
20	37639209	rs73621984	A	G	100	PASS	AC=849;AF=0.169529;AN=5008;NS=2504;DP=22773;EAS_AF=0.131;AMR_AF=0.1599;AFR_AF=0.1233;EUR_AF=0.2256;SAS_AF=0.2209;AA=A|||;VT=SNP
20	37639548	rs8118130	G	A	100	PASS	AC=2005;AF=0.400359;AN=5008;NS=2504;DP=16523;EAS_AF=0.4276;AMR_AF=0.3804;AFR_AF=0.4766;EUR_AF=0.3479;SAS_AF=0.3374;AA=A|||;VT=SNP
20	37640840	rs73621985	T	C	100	PASS	AC=1837;AF=0.366813;AN=5008;NS=2504;DP=15892;EAS_AF=0.4276;AMR_AF=0.3703;AFR_AF=0.3548;EUR_AF=0.3479;SAS_AF=0.3374;AA=N|||;VT=SNP
20	37641016	rs7267954	G	A	100	PASS	AC=1836;AF=0.366613;AN=5008;NS=2504;DP=16896;EAS_AF=0.4276;AMR_AF=0.3703;AFR_AF=0.3548;EUR_AF=0.3479;SAS_AF=0.3364;AA=g|||;VT=SNP
20	37643026	rs145666654	T	C	100	PASS	AC=26;AF=0.00519169;AN=5008;NS=2504;DP=18481;EAS_AF=0.0238;AMR_AF=0;AFR_AF=0.0008;EUR_AF=0;SAS_AF=0.001;AA=T|||;VT=SNP
20	37643167	rs4141893	G	A	100	PASS	AC=1994;AF=0.398163;AN=5008;NS=2504;DP=17959;EAS_AF=0.4276;AMR_AF=0.3804;AFR_AF=0.4743;EUR_AF=0.34;SAS_AF=0.3374;AA=A|||;VT=SNP
20	37643659	rs3764703	T	C	100	PASS	AC=1837;AF=0.366813;AN=5008;NS=2504;DP=20661;EAS_AF=0.4276;AMR_AF=0.3703;AFR_AF=0.3548;EUR_AF=0.3479;SAS_AF=0.3374;AA=C|||;VT=SNP
20	37645130	rs2092261	A	G	100	PASS	AC=1836;AF=0.366613;AN=5008;NS=2504;DP=22126;EAS_AF=0.4276;AMR_AF=0.3718;AFR_AF=0.354;EUR_AF=0.3479;SAS_AF=0.3364;AA=G|||;VT=SNP
20	37646028	rs926393	G	A	100	PASS	AC=2002;AF=0.39976;AN=5008;NS=2504;DP=17508;EAS_AF=0.4276;AMR_AF=0.3804;AFR_AF=0.4743;EUR_AF=0.3479;SAS_AF=0.3374;AA=A|||;VT=SNP
20	37646564	rs6129150	A	G	100	PASS	AC=637;AF=0.127196;AN=5008;NS=2504;DP=19721;EAS_AF=0.0992;AMR_AF=0.2421;AFR_AF=0.0227;EUR_AF=0.1223;SAS_AF=0.2209;AA=A|||;VT=SNP
20	37646878	rs4812352	C	T	100	PASS	AC=926;AF=0.184904;AN=5008;NS=2504;DP=18493;EAS_AF=0.2966;AMR_AF=0.2133;AFR_AF=0.171;EUR_AF=0.1332;SAS_AF=0.1217;AA=C|||;VT=SNP
20	37647182	rs3752299	A	G	100	PASS	AC=1835;AF=0.366414;AN=5008;NS=2504;DP=17014;EAS_AF=0.4286;AMR_AF=0.3689;AFR_AF=0.354;EUR_AF=0.3469;SAS_AF=0.3374;AA=A|||;VT=SNP
20	37647484	rs3752300	C	T	100	PASS	AC=41;AF=0.0081869;AN=5008;NS=2504;DP=14961;EAS_AF=0.0397;AMR_AF=0;AFR_AF=0;EUR_AF=0;SAS_AF=0.001;AA=C|||;VT=SNP;EX_TARGET
20	37647882	rs66486072	G	A	100	PASS	AC=942;AF=0.188099;AN=5008;NS=2504;DP=17896;EAS_AF=0.13;AMR_AF=0.1585;AFR_AF=0.208;EUR_AF=0.2137;SAS_AF=0.2157;AA=A|||;VT=SNP
20	37648261	rs7262876	G	C	100	PASS	AC=1992;AF=0.397764;AN=5008;NS=2504;DP=16214;EAS_AF=0.4266;AMR_AF=0.3804;AFR_AF=0.4675;EUR_AF=0.3479;SAS_AF=0.3374;AA=C|||;VT=SNP
20	37650519	rs74949991	G	A	100	PASS	AC=15;AF=0.00299521;AN=5008;NS=2504;DP=15299;EAS_AF=0.0149;AMR_AF=0;AFR_AF=0;EUR_AF=0;SAS_AF=0;AA=G|||;VT=SNP;EX_TARGET
20	37654024	rs3752301	T	G	100	PASS	AC=820;AF=0.163738;AN=5008;NS=2504;DP=19475;EAS_AF=0.1468;AMR_AF=0.1513;AFR_AF=0.09;EUR_AF=0.2177;SAS_AF=0.2342;AA=T|||;VT=SNP;EX_TARGET
20	37654343	rs16987761	A	T	100	PASS	AC=132;AF=0.0263578;AN=5008;NS=2504;DP=18445;EAS_AF=0.0149;AMR_AF=0.0043;AFR_AF=0.0083;EUR_AF=0.0298;SAS_AF=0.0746;AA=A|||;VT=SNP
20	37657419	rs1011020	C	T	100	PASS	AC=2018;AF=0.402955;AN=5008;NS=2504;DP=20631;EAS_AF=0.4385;AMR_AF=0.3689;AFR_AF=0.475;EUR_AF=0.341;SAS_AF=0.3569;AA=T|||;VT=SNP
20	37658157	rs12625203	T	C	100	PASS	AC=978;AF=0.195288;AN=5008;NS=2504;DP=20337;EAS_AF=0.2996;AMR_AF=0.2104;AFR_AF=0.2133;EUR_AF=0.1262;SAS_AF=0.1237;AA=T|||;VT=SNP
20	37659532	rs141630943	G	A	100	PASS	AC=33;AF=0.00658946;AN=5008;NS=2504;DP=18798;EAS_AF=0.0298;AMR_AF=0;AFR_AF=0.0008;EUR_AF=0;SAS_AF=0.002;AA=g|||;VT=SNP
20	37659874	rs117527781	C	G	100	PASS	AC=55;AF=0.0109824;AN=5008;NS=2504;DP=18672;EAS_AF=0.0526;AMR_AF=0;AFR_AF=0.0008;EUR_AF=0;SAS_AF=0.001;AA=C|||;VT=SNP
20	37660013	rs67579911	G	C	100	PASS	AC=1000;AF=0.199681;AN=5008;NS=2504;DP=10741;EAS_AF=0.1419;AMR_AF=0.1585;AFR_AF=0.2277;EUR_AF=0.2167;SAS_AF=0.2331;AA=G|||;VT=SNP
20	37660777	rs117627876	A	G	100	PASS	AC=55;AF=0.0109824;AN=5008;NS=2504;DP=19203;EAS_AF=0.0526;AMR_AF=0;AFR_AF=0.0008;EUR_AF=0;SAS_AF=0.001;AA=A|||;VT=SNP
20	37662068	rs57993460	C	A	100	PASS	AC=881;AF=0.175919;AN=5008;NS=2504;DP=16785;EAS_AF=0.1429;AMR_AF=0.1513;AFR_AF=0.1415;EUR_AF=0.2157;SAS_AF=0.2331;AA=C|||;VT=SNP
20	37663062	rs80042855	C	T	100	PASS	AC=889;AF=0.177516;AN=5008;NS=2504;DP=18650;EAS_AF=0.2937;AMR_AF=0.2046;AFR_AF=0.1543;EUR_AF=0.1252;SAS_AF=0.1237;AA=C|||;VT=SNP
20	37663603	rs9798509	A	G	100	PASS	AC=954;AF=0.190495;AN=5008;NS=2504;DP=13853;EAS_AF=0.2937;AMR_AF=0.2089;AFR_AF=0.2012;EUR_AF=0.1252;SAS_AF=0.1237;AA=A|||;VT=SNP
20	37663622	rs9798566	C	T	100	PASS	AC=889;AF=0.177516;AN=5008;NS=2504;DP=15043;EAS_AF=0.2937;AMR_AF=0.2046;AFR_AF=0.1543;EUR_AF=0.1252;SAS_AF=0.1237;AA=C|||;VT=SNP
20	37663821	rs8115074	A	T	100	PASS	AC=2017;AF=0.402756;AN=5008;NS=2504;DP=16607;EAS_AF=0.4355;AMR_AF=0.3703;AFR_AF=0.475;EUR_AF=0.341;SAS_AF=0.3579;AA=T|||;VT=SNP
20	37664336	rs8122352	G	T	100	PASS	AC=1078;AF=0.215256;AN=5008;NS=2504;DP=14945;EAS_AF=0.2946;AMR_AF=0.2176;AFR_AF=0.289;EUR_AF=0.1262;SAS_AF=0.1237;AA=G|||;VT=SNP
20	37664564	rs1534928	G	A	100	PASS	AC=2015;AF=0.402356;AN=5008;NS=2504;DP=20878;EAS_AF=0.4355;AMR_AF=0.3689;AFR_AF=0.475;EUR_AF=0.341;SAS_AF=0.3569;AA=A|||;VT=SNP
20	37665246	rs4812354	G	A	100	PASS	AC=889;AF=0.177516;AN=5008;NS=2504;DP=14775;EAS_AF=0.2937;AMR_AF=0.2046;AFR_AF=0.1543;EUR_AF=0.1252;SAS_AF=0.1237;AA=G|||;VT=SNP
20	37666644	rs7268097	A	G	100	PASS	AC=2015;AF=0.402356;AN=5008;NS=2504;DP=19314;EAS_AF=0.4355;AMR_AF=0.3689;AFR_AF=0.475;EUR_AF=0.341;SAS_AF=0.3569;AA=G|||;VT=SNP
20	37667182	rs3752302	C	T	100	PASS	AC=890;AF=0.177716;AN=5008;NS=2504;DP=19716;EAS_AF=0.2937;AMR_AF=0.2061;AFR_AF=0.1543;EUR_AF=0.1252;SAS_AF=0.1237;AA=A|||;VT=SNP;EX_TARGET
20	37668272	rs6729	A	G	100	PASS	AC=815;AF=0.16274;AN=5008;NS=2504;DP=20476;EAS_AF=0.1429;AMR_AF=0.1484;AFR_AF=0.093;EUR_AF=0.2157;SAS_AF=0.2331;AA=A|||;VT=SNP
20	37670889	rs114212198	C	T	100	PASS	AC=59;AF=0.0117812;AN=5008;NS=2504;DP=20509;EAS_AF=0.0099;AMR_AF=0.0043;AFR_AF=0.0318;EUR_AF=0.002;SAS_AF=0.002;AA=C|||;VT=SNP
20	37671051	rs67379757	C	G	100	PASS	AC=819;AF=0.163538;AN=5008;NS=2504;DP=14944;EAS_AF=0.1419;AMR_AF=0.147;AFR_AF=0.0976;EUR_AF=0.2157;SAS_AF=0.2331;AA=C|||;VT=SNP
20	37671455	rs16987779	C	T	100	PASS	AC=813;AF=0.16234;AN=5008;NS=2504;DP=18420;EAS_AF=0.1419;AMR_AF=0.147;AFR_AF=0.093;EUR_AF=0.2157;SAS_AF=0.2331;AA=C|||;VT=SNP
20	37671577	rs66647661	C	T	100	PASS	AC=807;AF=0.161142;AN=5008;NS=2504;DP=19674;EAS_AF=0.1419;AMR_AF=0.147;AFR_AF=0.0885;EUR_AF=0.2157;SAS_AF=0.2331;AA=C|||;VT=SNP
20	37672209	rs6129156	A	C	100	PASS	AC=1526;AF=0.304712;AN=5008;NS=2504;DP=19480;EAS_AF=0.2401;AMR_AF=0.389;AFR_AF=0.1815;EUR_AF=0.337;SAS_AF=0.4448;AA=A|||;VT=SNP
20	37672247	rs6129157	G	T	100	PASS	AC=1441;AF=0.28774;AN=5008;NS=2504;DP=20753;EAS_AF=0.2381;AMR_AF=0.3847;AFR_AF=0.1203;EUR_AF=0.337;SAS_AF=0.4458;AA=G|||;VT=SNP
20	37673967	rs6129158	A	G	100	PASS	AC=1630;AF=0.325479;AN=5008;NS=2504;DP=20305;EAS_AF=0.245;AMR_AF=0.3977;AFR_AF=0.2542;EUR_AF=0.336;SAS_AF=0.4427;AA=A|||;VT=SNP
20	37674280	rs76584574	A	G	100	PASS	AC=120;AF=0.0239617;AN=5008;NS=2504;DP=20382;EAS_AF=0.0139;AMR_AF=0.0043;AFR_AF=0.0008;EUR_AF=0.0298;SAS_AF=0.0736;AA=A|||;VT=SNP
20	37674996	rs8118808	C	G	100	PASS	AC=1443;AF=0.288139;AN=5008;NS=2504;DP=21505;EAS_AF=0.247;AMR_AF=0.3876;AFR_AF=0.1165;EUR_AF=0.336;SAS_AF=0.4427;AA=C|||;VT=SNP
20	37675011	rs6129159	A	T	100	PASS	AC=1631;AF=0.325679;AN=5008;NS=2504;DP=20857;EAS_AF=0.247;AMR_AF=0.3977;AFR_AF=0.2519;EUR_AF=0.336;SAS_AF=0.4448;AA=T|||;VT=SNP
20	37675098	rs16987783	C	G	100	PASS	AC=899;AF=0.179513;AN=5008;NS=2504;DP=18205;EAS_AF=0.2917;AMR_AF=0.2061;AFR_AF=0.1528;EUR_AF=0.1252;SAS_AF=0.137;AA=C|||;VT=SNP
20	37677697	rs6129160	C	T	100	PASS	AC=2472;AF=0.49361;AN=5008;NS=2504;DP=16488;EAS_AF=0.498;AMR_AF=0.5591;AFR_AF=0.466;EUR_AF=0.4423;SAS_AF=0.5327;AA=c|||;VT=SNP
20	37678327	rs6129161	T	G	100	PASS	AC=1523;AF=0.304113;AN=5008;NS=2504;DP=20136;EAS_AF=0.244;AMR_AF=0.3343;AFR_AF=0.2027;EUR_AF=0.34;SAS_AF=0.4448;AA=T|||;VT=SNP
20	37679849	rs742276	G	A	100	PASS	AC=2559;AF=0.510982;AN=5008;NS=2504;DP=18103;EAS_AF=0.5437;AMR_AF=0.5548;AFR_AF=0.4508;EUR_AF=0.4652;SAS_AF=0.5746;AA=g|||;VT=SNP
20	37680326	rs2019032	C	A	100	PASS	AC=1649;AF=0.329273;AN=5008;NS=2504;DP=13335;EAS_AF=0.254;AMR_AF=0.3429;AFR_AF=0.2874;EUR_AF=0.339;SAS_AF=0.4438;AA=A|||;VT=SNP
20	37680944	rs742274	T	C	100	PASS	AC=2688;AF=0.536741;AN=5008;NS=2504;DP=7607;EAS_AF=0.5268;AMR_AF=0.5461;AFR_AF=0.559;EUR_AF=0.4652;SAS_AF=0.5838;AA=C|||;VT=SNP
20	37682214	rs4810250	C	T	100	PASS	AC=1057;AF=0.211062;AN=5008;NS=2504;DP=14564;EAS_AF=0.2778;AMR_AF=0.2147;AFR_AF=0.2769;EUR_AF=0.1243;SAS_AF=0.1401;AA=C|||;VT=SNP
20	37682956	rs4812356	C	T	100	PASS	AC=1059;AF=0.211462;AN=5008;NS=2504;DP=16584;EAS_AF=0.2798;AMR_AF=0.2147;AFR_AF=0.2769;EUR_AF=0.1243;SAS_AF=0.1401;AA=C|||;VT=SNP
20	37683071	rs4812357	T	C	100	PASS	AC=2542;AF=0.507588;AN=5008;NS=2504;DP=18125;EAS_AF=0.5278;AMR_AF=0.5504;AFR_AF=0.4463;EUR_AF=0.4652;SAS_AF=0.5828;AA=C|||;VT=SNP
20	37683195	rs6129162	G	A	100	PASS	AC=1406;AF=0.280751;AN=5008;NS=2504;DP=18521;EAS_AF=0.248;AMR_AF=0.3285;AFR_AF=0.1157;EUR_AF=0.34;SAS_AF=0.4427;AA=G|||;VT=SNP
20	37683231	rs4812358	T	C	100	PASS	AC=1012;AF=0.202077;AN=5008;NS=2504;DP=5977;EAS_AF=0.2788;AMR_AF=0.2104;AFR_AF=0.2436;EUR_AF=0.1252;SAS_AF=0.1401;AA=T|||;VT=SNP
20	37683687	rs1022507	C	G	100	PASS	AC=917;AF=0.183107;AN=5008;NS=2504;DP=19755;EAS_AF=0.2788;AMR_AF=0.2075;AFR_AF=0.174;EUR_AF=0.1243;SAS_AF=0.1401;AA=C|||;VT=SNP
20	37684473	rs7270243	T	C	100	PASS	AC=1085;AF=0.216653;AN=5008;NS=2504;DP=18941;EAS_AF=0.2788;AMR_AF=0.2205;AFR_AF=0.2912;EUR_AF=0.1272;SAS_AF=0.1411;AA=T|||;VT=SNP
20	37684501	rs7268772	A	G	100	PASS	AC=2703;AF=0.539736;AN=5008;NS=2504;DP=19474;EAS_AF=0.5288;AMR_AF=0.5605;AFR_AF=0.559;EUR_AF=0.4682;SAS_AF=0.5838;AA=G|||;VT=SNP
20	37684571	rs7260808	G	A	100	PASS	AC=925;AF=0.184704;AN=5008;NS=2504;DP=20533;EAS_AF=0.2788;AMR_AF=0.2133;AFR_AF=0.174;EUR_AF=0.1272;SAS_AF=0.1411;AA=G|||;VT=SNP
20	37684859	rs1569537	A	G	100	PASS	AC=1092;AF=0.218051;AN=5008;NS=2504;DP=20923;EAS_AF=0.2827;AMR_AF=0.2205;AFR_AF=0.2927;EUR_AF=0.1282;SAS_AF=0.1411;AA=A|||;VT=SNP
20	37685216	rs1569538	G	A	100	PASS	AC=2584;AF=0.515974;AN=5008;NS=2504;DP=18320;EAS_AF=0.5288;AMR_AF=0.5548;AFR_AF=0.503;EUR_AF=0.4642;SAS_AF=0.546;AA=g|||;VT=SNP
20	37686081	rs6124105	G	A	100	PASS	AC=2411;AF=0.48143;AN=5008;NS=2504;DP=19938;EAS_AF=0.5347;AMR_AF=0.5519;AFR_AF=0.3654;EUR_AF=0.4652;SAS_AF=0.5501;AA=A|||;VT=SNP
20	37686281	rs6513588	T	C	100	PASS	AC=2633;AF=0.525759;AN=5008;NS=2504;DP=18509;EAS_AF=0.5357;AMR_AF=0.562;AFR_AF=0.528;EUR_AF=0.4652;SAS_AF=0.5491;AA=C|||;VT=SNP
20	37686398	rs187048433	A	C	100	PASS	AC=21;AF=0.00419329;AN=5008;NS=2504;DP=20747;EAS_AF=0.0198;AMR_AF=0;AFR_AF=0;EUR_AF=0;SAS_AF=0.001;AA=A|||;VT=SNP
20	37686526	rs117979476	G	C	100	PASS	AC=27;AF=0.00539137;AN=5008;NS=2504;DP=16250;EAS_AF=0.0268;AMR_AF=0;AFR_AF=0;EUR_AF=0;SAS_AF=0;AA=G|||;VT=SNP
20	37686585	rs6513589	A	G	100	PASS	AC=2505;AF=0.5002;AN=5008;NS=2504;DP=17372;EAS_AF=0.5347;AMR_AF=0.5548;AFR_AF=0.4539;EUR_AF=0.4652;SAS_AF=0.5245;AA=G|||;VT=SNP
20	37687128	rs143819051	C	T	100	PASS	AC=907;AF=0.18111;AN=5008;NS=2504;DP=14500;EAS_AF=0.2857;AMR_AF=0.2133;AFR_AF=0.1551;EUR_AF=0.1272;SAS_AF=0.1411;AA=C|||;VT=SNP
20	37687130	rs6129163	A	G	100	PASS	AC=2498;AF=0.498802;AN=5008;NS=2504;DP=14462;EAS_AF=0.5347;AMR_AF=0.5548;AFR_AF=0.4486;EUR_AF=0.4642;SAS_AF=0.5256;AA=G|||;VT=SNP
20	37687838	rs714108	G	A	100	PASS	AC=2356;AF=0.470447;AN=5008;NS=2504;DP=21063;EAS_AF=0.5347;AMR_AF=0.5476;AFR_AF=0.3464;EUR_AF=0.4642;SAS_AF=0.5235;AA=G|||;VT=SNP
20	37688308	rs6071646	G	T	100	PASS	AC=445;AF=0.0888578;AN=5008;NS=2504;DP=17180;EAS_AF=0.0466;AMR_AF=0.121;AFR_AF=0.0076;EUR_AF=0.165;SAS_AF=0.1411;AA=G|||;VT=SNP
20	37688309	rs6071647	C	T	100	PASS	AC=442;AF=0.0882588;AN=5008;NS=2504;DP=17258;EAS_AF=0.0466;AMR_AF=0.121;AFR_AF=0.0076;EUR_AF=0.162;SAS_AF=0.1411;AA=C|||;VT=SNP
20	37688347	rs6129164	T	C	100	PASS	AC=2493;AF=0.497804;AN=5008;NS=2504;DP=18517;EAS_AF=0.5347;AMR_AF=0.5533;AFR_AF=0.4463;EUR_AF=0.4642;SAS_AF=0.5245;AA=t|||;VT=SNP
20	37688553	rs6129165	C	T	100	PASS	AC=2392;AF=0.477636;AN=5008;NS=2504;DP=17856;EAS_AF=0.5337;AMR_AF=0.5504;AFR_AF=0.3714;EUR_AF=0.4652;SAS_AF=0.5245;AA=C|||;VT=SNP
20	37688597	rs67487809	C	G	100	PASS	AC=526;AF=0.105032;AN=5008;NS=2504;DP=18379;EAS_AF=0.0923;AMR_AF=0.1441;AFR_AF=0.0061;EUR_AF=0.1829;SAS_AF=0.1442;AA=C|||;VT=SNP
20	37688825	rs6129166	T	C	100	PASS	AC=2403;AF=0.479832;AN=5008;NS=2504;DP=17959;EAS_AF=0.5357;AMR_AF=0.5504;AFR_AF=0.379;EUR_AF=0.4642;SAS_AF=0.5245;AA=T|||;VT=SNP
20	37689228	rs6129167	T	C	100	PASS	AC=2406;AF=0.480431;AN=5008;NS=2504;DP=18811;EAS_AF=0.5357;AMR_AF=0.5504;AFR_AF=0.3812;EUR_AF=0.4642;SAS_AF=0.5245;AA=T|||;VT=SNP
20	37689259	rs4812360	A	G	100	PASS	AC=2392;AF=0.477636;AN=5008;NS=2504;DP=19402;EAS_AF=0.5357;AMR_AF=0.5504;AFR_AF=0.3707;EUR_AF=0.4642;SAS_AF=0.5245;AA=A|||;VT=SNP
20	37689360	rs6129168	T	C	100	PASS	AC=2617;AF=0.522564;AN=5008;NS=2504;DP=20315;EAS_AF=0.5357;AMR_AF=0.5605;AFR_AF=0.5356;EUR_AF=0.4642;SAS_AF=0.5245;AA=C|||;VT=SNP
20	37690060	rs62202615	T	C	100	PASS	AC=1258;AF=0.251198;AN=5008;NS=2504;DP=14925;EAS_AF=0.2222;AMR_AF=0.2305;AFR_AF=0.1112;EUR_AF=0.3479;SAS_AF=0.3855;AA=T|||;VT=SNP
20	37690235	rs7262063	G	A	100	PASS	AC=2677;AF=0.534545;AN=5008;NS=2504;DP=13025;EAS_AF=0.5357;AMR_AF=0.6009;AFR_AF=0.4803;EUR_AF=0.5368;SAS_AF=0.5573;AA=G|||;VT=SNP
20	37690464	rs926392	A	G	100	PASS	AC=2931;AF=0.585264;AN=5008;NS=2504;DP=18513;EAS_AF=0.5437;AMR_AF=0.5879;AFR_AF=0.7345;EUR_AF=0.4662;SAS_AF=0.547;AA=G|||;VT=SNP
20	37690485	rs926391	A	G	100	PASS	AC=2932;AF=0.585463;AN=5008;NS=2504;DP=18671;EAS_AF=0.5437;AMR_AF=0.5879;AFR_AF=0.736;EUR_AF=0.4662;SAS_AF=0.546;AA=G|||;VT=SNP
20	37690952	rs2867898	G	A	100	PASS	AC=2738;AF=0.546725;AN=5008;NS=2504;DP=19640;EAS_AF=0.5437;AMR_AF=0.5764;AFR_AF=0.615;EUR_AF=0.4642;SAS_AF=0.5215;AA=G|||;VT=SNP
20	37691392	rs6513593	G	A	100	PASS	AC=2735;AF=0.546126;AN=5008;NS=2504;DP=20533;EAS_AF=0.5427;AMR_AF=0.5764;AFR_AF=0.6135;EUR_AF=0.4642;SAS_AF=0.5215;AA=A|||;VT=SNP
20	37692512	rs6129173	C	A	100	PASS	AC=1018;AF=0.203275;AN=5008;NS=2504;DP=19489;EAS_AF=0.3185;AMR_AF=0.3228;AFR_AF=0.1566;EUR_AF=0.1272;SAS_AF=0.1411;AA=C|||;VT=SNP
20	37692775	rs62202616	G	C	100	PASS	AC=1247;AF=0.249002;AN=5008;NS=2504;DP=20410;EAS_AF=0.2242;AMR_AF=0.2219;AFR_AF=0.1188;EUR_AF=0.337;SAS_AF=0.3793;AA=G|||;VT=SNP
20	37692844	rs6028258	T	A	100	PASS	AC=2837;AF=0.566494;AN=5008;NS=2504;DP=18885;EAS_AF=0.5427;AMR_AF=0.5793;AFR_AF=0.6891;EUR_AF=0.4642;SAS_AF=0.5215;AA=A|||;VT=SNP
20	37693042	rs6124106	G	A	100	PASS	AC=2618;AF=0.522764;AN=5008;NS=2504;DP=18085;EAS_AF=0.5427;AMR_AF=0.5692;AFR_AF=0.528;EUR_AF=0.4642;SAS_AF=0.5225;AA=G|||;VT=SNP
20	37693214	rs7268716	C	T	100	PASS	AC=1245;AF=0.248602;AN=5008;NS=2504;DP=14801;EAS_AF=0.2232;AMR_AF=0.2205;AFR_AF=0.1188;EUR_AF=0.337;SAS_AF=0.3793;AA=C|||;VT=SNP
20	37693564	rs4616534	G	A	100	PASS	AC=1247;AF=0.249002;AN=5008;NS=2504;DP=14936;EAS_AF=0.2242;AMR_AF=0.2205;AFR_AF=0.1188;EUR_AF=0.338;SAS_AF=0.3793;AA=g|||;VT=SNP
20	37693592	rs1007913	G	A	100	PASS	AC=1819;AF=0.363219;AN=5008;NS=2504;DP=16931;EAS_AF=0.2232;AMR_AF=0.2579;AFR_AF=0.5318;EUR_AF=0.338;SAS_AF=0.3804;AA=a|||;VT=SNP
20	37693817	rs6093115	T	C	100	PASS	AC=1658;AF=0.33107;AN=5008;NS=2504;DP=19198;EAS_AF=0.2242;AMR_AF=0.2507;AFR_AF=0.413;EUR_AF=0.338;SAS_AF=0.3804;AA=t|||;VT=SNP
20	37694622	rs2867899	C	A	100	PASS	AC=1503;AF=0.30012;AN=5008;NS=2504;DP=16161;EAS_AF=0.2232;AMR_AF=0.2406;AFR_AF=0.2882;EUR_AF=0.3469;SAS_AF=0.3896;AA=C|||;VT=SNP
20	37695241	rs67147849	C	T	100	PASS	AC=886;AF=0.176917;AN=5008;NS=2504;DP=11761;EAS_AF=0.1339;AMR_AF=0.1744;AFR_AF=0.1868;EUR_AF=0.2147;SAS_AF=0.1708;AA=C|||;VT=SNP
20	37695601	rs35166252	C	T	100	PASS	AC=1559;AF=0.311302;AN=5008;NS=2504;DP=16734;EAS_AF=0.2292;AMR_AF=0.2435;AFR_AF=0.3245;EUR_AF=0.3469;SAS_AF=0.3896;AA=C|||;VT=SNP
20	37695998	rs16987788	G	T	100	PASS	AC=635;AF=0.126797;AN=5008;NS=2504;DP=24075;EAS_AF=0.3165;AMR_AF=0.2305;AFR_AF=0.0144;EUR_AF=0.0338;SAS_AF=0.1053;AA=G|||;VT=SNP
20	37696192	rs56877916	A	T	100	PASS	AC=1559;AF=0.311302;AN=5008;NS=2504;DP=23990;EAS_AF=0.2292;AMR_AF=0.2435;AFR_AF=0.3275;EUR_AF=0.3439;SAS_AF=0.3885;AA=A|||;VT=SNP
20	37696401	rs67114385	C	T	100	PASS	AC=734;AF=0.146565;AN=5008;NS=2504;DP=22584;EAS_AF=0.1329;AMR_AF=0.1657;AFR_AF=0.0749;EUR_AF=0.2177;SAS_AF=0.1708;AA=C|||;VT=SNP
20	37696520	rs2103613	A	G	100	PASS	AC=634;AF=0.126597;AN=5008;NS=2504;DP=22396;EAS_AF=0.3165;AMR_AF=0.2305;AFR_AF=0.0144;EUR_AF=0.0328;SAS_AF=0.1053;AA=A|||;VT=SNP
20	37696977	rs6028259	T	A	100	PASS	AC=1694;AF=0.338259;AN=5008;NS=2504;DP=21438;EAS_AF=0.2302;AMR_AF=0.255;AFR_AF=0.4009;EUR_AF=0.3489;SAS_AF=0.4131;AA=A|||;VT=SNP
20	37697287	rs140220100	C	T	100	PASS	AC=9;AF=0.00179712;AN=5008;NS=2504;DP=21551;EAS_AF=0.0079;AMR_AF=0;AFR_AF=0;EUR_AF=0.001;SAS_AF=0;AA=C|||;VT=SNP
20	37697587	rs143226549	G	C	100	PASS	AC=18;AF=0.00359425;AN=5008;NS=2504;DP=21476;EAS_AF=0.0179;AMR_AF=0;AFR_AF=0;EUR_AF=0;SAS_AF=0;AA=G|||;VT=SNP
20	37698754	rs6065111	C	G	100	PASS	AC=465;AF=0.0928514;AN=5008;NS=2504;DP=17762;EAS_AF=0.0605;AMR_AF=0.1239;AFR_AF=0.0083;EUR_AF=0.164;SAS_AF=0.1452;AA=c|||;VT=SNP
20	37699436	rs66465343	T	G	100	PASS	AC=664;AF=0.132588;AN=5008;NS=2504;DP=19197;EAS_AF=0.1349;AMR_AF=0.1585;AFR_AF=0.0204;EUR_AF=0.2227;SAS_AF=0.1708;AA=T|||;VT=SNP
20	37699572	rs6028261	A	T	100	PASS	AC=958;AF=0.191294;AN=5008;NS=2504;DP=20656;EAS_AF=0.128;AMR_AF=0.1758;AFR_AF=0.2383;EUR_AF=0.2237;SAS_AF=0.1708;AA=T|||;VT=SNP
20	37700340	rs80047109	C	T	100	PASS	AC=555;AF=0.110823;AN=5008;NS=2504;DP=22063;EAS_AF=0.2302;AMR_AF=0.111;AFR_AF=0.0038;EUR_AF=0.0596;SAS_AF=0.1851;AA=C|||;VT=SNP
20	37700816	rs73621987	C	T	100	PASS	AC=883;AF=0.176318;AN=5008;NS=2504;DP=16515;EAS_AF=0.1339;AMR_AF=0.1671;AFR_AF=0.149;EUR_AF=0.2247;SAS_AF=0.2137;AA=C|||;VT=SNP
20	37703294	rs6028264	T	C	100	PASS	AC=752;AF=0.15016;AN=5008;NS=2504;DP=17482;EAS_AF=0.0952;AMR_AF=0.0893;AFR_AF=0.1762;EUR_AF=0.1272;SAS_AF=0.2382;AA=C|||;VT=SNP
20	37703455	rs1014625	C	A	100	PASS	AC=2396;AF=0.478435;AN=5008;NS=2504;DP=18816;EAS_AF=0.6528;AMR_AF=0.4971;AFR_AF=0.3722;EUR_AF=0.3837;SAS_AF=0.5266;AA=A|||;VT=SNP
20	37703812	rs16987791	A	G	100	PASS	AC=745;AF=0.148762;AN=5008;NS=2504;DP=16575;EAS_AF=0.0942;AMR_AF=0.0893;AFR_AF=0.1717;EUR_AF=0.1272;SAS_AF=0.2382;AA=A|||;VT=SNP
20	37703980	rs62202621	A	G	100	PASS	AC=687;AF=0.137181;AN=5008;NS=2504;DP=15970;EAS_AF=0.0942;AMR_AF=0.085;AFR_AF=0.1301;EUR_AF=0.1272;SAS_AF=0.2382;AA=A|||;VT=SNP
20	37704151	rs79124984	A	G	100	PASS	AC=88;AF=0.0175719;AN=5008;NS=2504;DP=18576;EAS_AF=0.0417;AMR_AF=0.0043;AFR_AF=0;EUR_AF=0.0239;SAS_AF=0.0194;AA=A|||;VT=SNP
20	37704201	rs62202622	C	T	100	PASS	AC=745;AF=0.148762;AN=5008;NS=2504;DP=14509;EAS_AF=0.0942;AMR_AF=0.0893;AFR_AF=0.1717;EUR_AF=0.1272;SAS_AF=0.2382;AA=C|||;VT=SNP
20	37705547	rs60931333	A	G	100	PASS	AC=726;AF=0.144968;AN=5008;NS=2504;DP=17381;EAS_AF=0.1319;AMR_AF=0.1599;AFR_AF=0.0431;EUR_AF=0.2247;SAS_AF=0.2035;AA=G|||;VT=SNP
20	37706905	rs73621988	C	T	100	PASS	AC=723;AF=0.144369;AN=5008;NS=2504;DP=15100;EAS_AF=0.129;AMR_AF=0.1599;AFR_AF=0.0431;EUR_AF=0.2247;SAS_AF=0.2035;AA=C|||;VT=SNP
20	37707031	rs35185736	G	A	100	PASS	AC=458;AF=0.0914537;AN=5008;NS=2504;DP=14552;EAS_AF=0.0625;AMR_AF=0.1239;AFR_AF=0.0076;EUR_AF=0.161;SAS_AF=0.1401;AA=G|||;VT=SNP
20	37707086	rs62202624	G	A	100	PASS	AC=682;AF=0.136182;AN=5008;NS=2504;DP=16072;EAS_AF=0.0933;AMR_AF=0.0836;AFR_AF=0.1278;EUR_AF=0.1262;SAS_AF=0.2393;AA=G|||;VT=SNP
20	37707364	rs66951531	C	T	100	PASS	AC=722;AF=0.144169;AN=5008;NS=2504;DP=19323;EAS_AF=0.129;AMR_AF=0.1599;AFR_AF=0.0431;EUR_AF=0.2247;SAS_AF=0.2025;AA=C|||;VT=SNP
20	37707444	rs62202625	G	C	100	PASS	AC=745;AF=0.148762;AN=5008;NS=2504;DP=20260;EAS_AF=0.0933;AMR_AF=0.0879;AFR_AF=0.1732;EUR_AF=0.1262;SAS_AF=0.2393;AA=C|||;VT=SNP
20	37708520	rs6028266	C	G	100	PASS	AC=899;AF=0.179513;AN=5008;NS=2504;DP=16319;EAS_AF=0.0952;AMR_AF=0.1023;AFR_AF=0.1762;EUR_AF=0.168;SAS_AF=0.3374;AA=C|||;VT=SNP
20	37709427	rs724176	A	G	100	PASS	AC=750;AF=0.14976;AN=5008;NS=2504;DP=20121;EAS_AF=0.0933;AMR_AF=0.0879;AFR_AF=0.177;EUR_AF=0.1262;SAS_AF=0.2393;AA=A|||;VT=SNP
20	37709541	rs59736162	A	G	100	PASS	AC=721;AF=0.14397;AN=5008;NS=2504;DP=18696;EAS_AF=0.128;AMR_AF=0.1599;AFR_AF=0.0431;EUR_AF=0.2247;SAS_AF=0.2025;AA=A|||;VT=SNP
20	37709699	rs17831483	A	G	100	PASS	AC=640;AF=0.127796;AN=5008;NS=2504;DP=22092;EAS_AF=0.0933;AMR_AF=0.0821;AFR_AF=0.0968;EUR_AF=0.1262;SAS_AF=0.2393;AA=A|||;VT=SNP
20	37710390	rs66488640	A	G	100	PASS	AC=721;AF=0.14397;AN=5008;NS=2504;DP=20164;EAS_AF=0.127;AMR_AF=0.1599;AFR_AF=0.0431;EUR_AF=0.2247;SAS_AF=0.2035;AA=A|||;VT=SNP
20	37710775	rs912179	G	A	100	PASS	AC=1642;AF=0.327875;AN=5008;NS=2504;DP=20912;EAS_AF=0.2192;AMR_AF=0.255;AFR_AF=0.3487;EUR_AF=0.3489;SAS_AF=0.4417;AA=A|||;VT=SNP
20	37710799	rs912180	G	T	100	PASS	AC=924;AF=0.184505;AN=5008;NS=2504;DP=21523;EAS_AF=0.0933;AMR_AF=0.0965;AFR_AF=0.3041;EUR_AF=0.1262;SAS_AF=0.2393;AA=t|||;VT=SNP
20	37710817	rs58447402	G	C	100	PASS	AC=663;AF=0.132388;AN=5008;NS=2504;DP=21398;EAS_AF=0.0933;AMR_AF=0.0836;AFR_AF=0.1135;EUR_AF=0.1262;SAS_AF=0.2393;AA=G|||;VT=SNP
20	37711022	rs75330736	A	G	100	PASS	AC=90;AF=0.0179712;AN=5008;NS=2504;DP=19081;EAS_AF=0.0417;AMR_AF=0.0058;AFR_AF=0;EUR_AF=0.0249;SAS_AF=0.0194;AA=A|||;VT=SNP
20	37711588	rs6028268	C	T	100	PASS	AC=766;AF=0.152955;AN=5008;NS=2504;DP=19162;EAS_AF=0.0933;AMR_AF=0.0893;AFR_AF=0.1884;EUR_AF=0.1262;SAS_AF=0.2393;AA=C|||;VT=SNP
20	37711701	rs77377954	C	T	100	PASS	AC=722;AF=0.144169;AN=5008;NS=2504;DP=23025;EAS_AF=0.4315;AMR_AF=0.2334;AFR_AF=0.0144;EUR_AF=0.0318;SAS_AF=0.0757;AA=C|||;VT=SNP
20	37712835	rs1885938	A	G	100	PASS	AC=901;AF=0.179912;AN=5008;NS=2504;DP=18783;EAS_AF=0.0933;AMR_AF=0.0951;AFR_AF=0.2882;EUR_AF=0.1262;SAS_AF=0.2382;AA=G|||;VT=SNP
20	37713049	rs73621989	C	T	100	PASS	AC=734;AF=0.146565;AN=5008;NS=2504;DP=20053;EAS_AF=0.1359;AMR_AF=0.1571;AFR_AF=0.0545;EUR_AF=0.2197;SAS_AF=0.1994;AA=C|||;VT=SNP
20	37713477	rs145050182	T	G	100	PASS	AC=114;AF=0.0227636;AN=5008;NS=2504;DP=19081;EAS_AF=0.1111;AMR_AF=0;AFR_AF=0;EUR_AF=0;SAS_AF=0.002;AA=T|||;VT=SNP
20	37713976	rs6016010	A	G	100	PASS	AC=1222;AF=0.24401;AN=5008;NS=2504;DP=19963;EAS_AF=0.1687;AMR_AF=0.2089;AFR_AF=0.1838;EUR_AF=0.2893;SAS_AF=0.3814;AA=A|||;VT=SNP
20	37714075	rs6016011	T	C	100	PASS	AC=1231;AF=0.245807;AN=5008;NS=2504;DP=20851;EAS_AF=0.1746;AMR_AF=0.2133;AFR_AF=0.1838;EUR_AF=0.2903;SAS_AF=0.3804;AA=C|||;VT=SNP
20	37714608	rs6071652	C	G	100	PASS	AC=1218;AF=0.243211;AN=5008;NS=2504;DP=19032;EAS_AF=0.1687;AMR_AF=0.2089;AFR_AF=0.1815;EUR_AF=0.2893;SAS_AF=0.3804;AA=C|||;VT=SNP
20	37714935	rs58919932	T	C	100	PASS	AC=723;AF=0.144369;AN=5008;NS=2504;DP=18565;EAS_AF=0.128;AMR_AF=0.1614;AFR_AF=0.0431;EUR_AF=0.2247;SAS_AF=0.2035;AA=T|||;VT=SNP
20	37715145	rs62202629	T	C	100	PASS	AC=1372;AF=0.273962;AN=5008;NS=2504;DP=23020;EAS_AF=0.1687;AMR_AF=0.2161;AFR_AF=0.2943;EUR_AF=0.2893;SAS_AF=0.3804;AA=C|||;VT=SNP
20	37715242	rs13041461	G	A	100	PASS	AC=1218;AF=0.243211;AN=5008;NS=2504;DP=21476;EAS_AF=0.1687;AMR_AF=0.2089;AFR_AF=0.1815;EUR_AF=0.2893;SAS_AF=0.3804;AA=G|||;VT=SNP
20	37715309	rs13041621	G	C	100	PASS	AC=1372;AF=0.273962;AN=5008;NS=2504;DP=19344;EAS_AF=0.1687;AMR_AF=0.2161;AFR_AF=0.2943;EUR_AF=0.2893;SAS_AF=0.3804;AA=C|||;VT=SNP
20	37715486	rs12624685	C	T	100	PASS	AC=1372;AF=0.273962;AN=5008;NS=2504;DP=20754;EAS_AF=0.1687;AMR_AF=0.2161;AFR_AF=0.2943;EUR_AF=0.2893;SAS_AF=0.3804;AA=T|||;VT=SNP
20	37715636	rs12625595	A	T	100	PASS	AC=1371;AF=0.273762;AN=5008;NS=2504;DP=21499;EAS_AF=0.1687;AMR_AF=0.2147;AFR_AF=0.2943;EUR_AF=0.2893;SAS_AF=0.3804;AA=t|||;VT=SNP
20	37715912	rs61387464	C	T	100	PASS	AC=724;AF=0.144569;AN=5008;NS=2504;DP=20930;EAS_AF=0.128;AMR_AF=0.1614;AFR_AF=0.0431;EUR_AF=0.2247;SAS_AF=0.2045;AA=c|||;VT=SNP
20	37716305	rs60168378	G	A	100	PASS	AC=723;AF=0.144369;AN=5008;NS=2504;DP=12678;EAS_AF=0.128;AMR_AF=0.1614;AFR_AF=0.0431;EUR_AF=0.2247;SAS_AF=0.2035;AA=g|||;VT=SNP
20	37716619	rs67490812	A	G	100	PASS	AC=723;AF=0.144369;AN=5008;NS=2504;DP=13796;EAS_AF=0.128;AMR_AF=0.1614;AFR_AF=0.0431;EUR_AF=0.2247;SAS_AF=0.2035;AA=a|||;VT=SNP
20	37717226	rs6065113	C	T	100	PASS	AC=1372;AF=0.273962;AN=5008;NS=2504;DP=23282;EAS_AF=0.1687;AMR_AF=0.2161;AFR_AF=0.2943;EUR_AF=0.2893;SAS_AF=0.3804;AA=t|||;VT=SNP
20	37717287	rs56334226	G	A	100	PASS	AC=350;AF=0.0698882;AN=5008;NS=2504;DP=23097;EAS_AF=0.0675;AMR_AF=0.049;AFR_AF=0.0015;EUR_AF=0.0765;SAS_AF=0.1728;AA=g|||;VT=SNP
20	37717288	rs7270446	G	T	100	PASS	AC=1108;AF=0.221246;AN=5008;NS=2504;DP=23103;EAS_AF=0.1687;AMR_AF=0.2032;AFR_AF=0.1014;EUR_AF=0.2893;SAS_AF=0.3804;AA=g|||;VT=SNP
20	37717550	rs6071653	C	T	100	PASS	AC=1219;AF=0.243411;AN=5008;NS=2504;DP=24464;EAS_AF=0.1687;AMR_AF=0.2089;AFR_AF=0.1815;EUR_AF=0.2903;SAS_AF=0.3804;AA=t|||;VT=SNP
20	37717840	rs13043762	G	A	100	PASS	AC=188;AF=0.0375399;AN=5008;NS=2504;DP=13283;EAS_AF=0.0615;AMR_AF=0.0159;AFR_AF=0;EUR_AF=0.0278;SAS_AF=0.089;AA=g|||;VT=SNP
20	37718101	rs74601270	A	G	100	PASS	AC=789;AF=0.157548;AN=5008;NS=2504;DP=10744;EAS_AF=0.1002;AMR_AF=0.1513;AFR_AF=0.1589;EUR_AF=0.1889;SAS_AF=0.1871;AA=N|||;VT=SNP
20	37718231	rs34214971	G	A	100	PASS	AC=1671;AF=0.333666;AN=5008;NS=2504;DP=11641;EAS_AF=0.2282;AMR_AF=0.3199;AFR_AF=0.3192;EUR_AF=0.4135;SAS_AF=0.3896;AA=a|||;VT=SNP
20	37718302	rs34806718	A	G	100	PASS	AC=1761;AF=0.351637;AN=5008;NS=2504;DP=12727;EAS_AF=0.2282;AMR_AF=0.3228;AFR_AF=0.3858;EUR_AF=0.4135;SAS_AF=0.3896;AA=A|||;VT=SNP
20	37718581	rs76628321	G	A	100	PASS	AC=90;AF=0.0179712;AN=5008;NS=2504;DP=19224;EAS_AF=0.0417;AMR_AF=0.0043;AFR_AF=0.0023;EUR_AF=0.0239;SAS_AF=0.0184;AA=G|||;VT=SNP
20	37719017	rs12625857	G	A	100	PASS	AC=946;AF=0.188898;AN=5008;NS=2504;DP=22489;EAS_AF=0.1012;AMR_AF=0.1585;AFR_AF=0.2731;EUR_AF=0.1889;SAS_AF=0.1871;AA=A|||;VT=SNP
20	37720393	rs11905353	C	T	100	PASS	AC=777;AF=0.155152;AN=5008;NS=2504;DP=19299;EAS_AF=0.1012;AMR_AF=0.1484;AFR_AF=0.1505;EUR_AF=0.1889;SAS_AF=0.1871;AA=C|||;VT=SNP
20	37720421	rs68006880	C	T	100	PASS	AC=755;AF=0.150759;AN=5008;NS=2504;DP=18907;EAS_AF=0.127;AMR_AF=0.1614;AFR_AF=0.0605;EUR_AF=0.2306;SAS_AF=0.2076;AA=C|||;VT=SNP
20	37720423	rs35128295	G	T	100	PASS	AC=780;AF=0.155751;AN=5008;NS=2504;DP=18764;EAS_AF=0.1012;AMR_AF=0.1499;AFR_AF=0.1505;EUR_AF=0.1899;SAS_AF=0.1881;AA=G|||;VT=SNP
20	37720667	rs56260770	C	G	100	PASS	AC=781;AF=0.15595;AN=5008;NS=2504;DP=17960;EAS_AF=0.1012;AMR_AF=0.1484;AFR_AF=0.1528;EUR_AF=0.1889;SAS_AF=0.1881;AA=C|||;VT=SNP
20	37721267	rs16985124	G	C	100	PASS	AC=1678;AF=0.335064;AN=5008;NS=2504;DP=20994;EAS_AF=0.2272;AMR_AF=0.3184;AFR_AF=0.3169;EUR_AF=0.4195;SAS_AF=0.3957;AA=C|||;VT=SNP
20	37721395	rs6028271	C	T	100	PASS	AC=778;AF=0.155351;AN=5008;NS=2504;DP=21728;EAS_AF=0.1002;AMR_AF=0.1484;AFR_AF=0.1513;EUR_AF=0.1879;SAS_AF=0.1892;AA=C|||;VT=SNP
20	37722023	rs6071654	A	C	100	PASS	AC=777;AF=0.155152;AN=5008;NS=2504;DP=17771;EAS_AF=0.1002;AMR_AF=0.1484;AFR_AF=0.1513;EUR_AF=0.1879;SAS_AF=0.1881;AA=A|||;VT=SNP
20	37722185	rs6071655	A	G	100	PASS	AC=932;AF=0.186102;AN=5008;NS=2504;DP=20226;EAS_AF=0.1002;AMR_AF=0.1556;AFR_AF=0.2648;EUR_AF=0.1879;SAS_AF=0.1881;AA=a|||;VT=SNP
20	37722222	rs6071656	T	A	100	PASS	AC=736;AF=0.146965;AN=5008;NS=2504;DP=20336;EAS_AF=0.1002;AMR_AF=0.1441;AFR_AF=0.1225;EUR_AF=0.1879;SAS_AF=0.1881;AA=T|||;VT=SNP
20	37722740	rs66581112	A	T	100	PASS	AC=755;AF=0.150759;AN=5008;NS=2504;DP=21710;EAS_AF=0.128;AMR_AF=0.17;AFR_AF=0.0507;EUR_AF=0.2386;SAS_AF=0.2055;AA=A|||;VT=SNP
20	37722910	rs995346	C	T	100	PASS	AC=777;AF=0.155152;AN=5008;NS=2504;DP=19638;EAS_AF=0.1002;AMR_AF=0.1484;AFR_AF=0.1513;EUR_AF=0.1879;SAS_AF=0.1881;AA=C|||;VT=SNP
20	37724098	rs6028272	G	A	100	PASS	AC=617;AF=0.123203;AN=5008;NS=2504;DP=15343;EAS_AF=0.0992;AMR_AF=0.0994;AFR_AF=0.149;EUR_AF=0.1044;SAS_AF=0.1493;AA=G|||;VT=SNP
20	37724213	rs6028273	A	G	100	PASS	AC=618;AF=0.123403;AN=5008;NS=2504;DP=13023;EAS_AF=0.0992;AMR_AF=0.1009;AFR_AF=0.149;EUR_AF=0.1054;SAS_AF=0.1483;AA=A|||;VT=SNP
20	37724966	rs17764246	C	A	100	PASS	AC=739;AF=0.147564;AN=5008;NS=2504;DP=17650;EAS_AF=0.119;AMR_AF=0.1744;AFR_AF=0.0431;EUR_AF=0.2386;SAS_AF=0.2055;AA=C|||;VT=SNP
20	37725688	rs6016012	A	T	100	PASS	AC=861;AF=0.171925;AN=5008;NS=2504;DP=15736;EAS_AF=0.123;AMR_AF=0.1585;AFR_AF=0.2738;EUR_AF=0.1074;SAS_AF=0.1605;AA=T|||;VT=SNP
20	37726011	rs6028276	A	T	100	PASS	AC=779;AF=0.155551;AN=5008;NS=2504;DP=17517;EAS_AF=0.1329;AMR_AF=0.2291;AFR_AF=0.152;EUR_AF=0.1233;SAS_AF=0.1646;AA=T|||;VT=SNP
20	37726547	rs78096069	G	A	100	PASS	AC=444;AF=0.0886581;AN=5008;NS=2504;DP=18224;EAS_AF=0.0327;AMR_AF=0.0562;AFR_AF=0.0242;EUR_AF=0.1024;SAS_AF=0.2423;AA=G|||;VT=SNP
20	37727248	rs6129177	A	G	100	PASS	AC=1668;AF=0.333067;AN=5008;NS=2504;DP=19933;EAS_AF=0.3552;AMR_AF=0.4914;AFR_AF=0.1475;EUR_AF=0.3857;SAS_AF=0.3947;AA=A|||;VT=SNP
20	37728157	rs6028277	T	C	100	PASS	AC=2737;AF=0.546526;AN=5008;NS=2504;DP=18652;EAS_AF=0.6994;AMR_AF=0.6484;AFR_AF=0.4024;EUR_AF=0.4712;SAS_AF=0.589;AA=C|||;VT=SNP
20	37729588	rs6129179	G	A	100	PASS	AC=717;AF=0.143171;AN=5008;NS=2504;DP=18375;EAS_AF=0.1597;AMR_AF=0.2233;AFR_AF=0.0598;EUR_AF=0.1421;SAS_AF=0.183;AA=g|||;VT=SNP
20	37730082	rs6028279	C	A	100	PASS	AC=2406;AF=0.480431;AN=5008;NS=2504;DP=16633;EAS_AF=0.3859;AMR_AF=0.5519;AFR_AF=0.4145;EUR_AF=0.4781;SAS_AF=0.6186;AA=a|||;VT=SNP
20	37730634	rs17831740	T	C	100	PASS	AC=138;AF=0.0275559;AN=5008;NS=2504;DP=21545;EAS_AF=0.0327;AMR_AF=0.0216;AFR_AF=0.0008;EUR_AF=0.0408;SAS_AF=0.0491;AA=t|||;VT=SNP
20	37732027	rs6028282	T	G	100	PASS	AC=781;AF=0.15595;AN=5008;NS=2504;DP=23453;EAS_AF=0.1587;AMR_AF=0.245;AFR_AF=0.0961;EUR_AF=0.1421;SAS_AF=0.1851;AA=t|||;VT=SNP
20	37732176	rs6129181	T	C	100	PASS	AC=780;AF=0.155751;AN=5008;NS=2504;DP=22493;EAS_AF=0.1577;AMR_AF=0.245;AFR_AF=0.0946;EUR_AF=0.1421;SAS_AF=0.1871;AA=t|||;VT=SNP
20	37732181	rs6028284	G	A	100	PASS	AC=2210;AF=0.441294;AN=5008;NS=2504;DP=22495;EAS_AF=0.381;AMR_AF=0.5576;AFR_AF=0.2655;EUR_AF=0.4791;SAS_AF=0.6196;AA=a|||;VT=SNP
20	37734273	rs78286964	G	A	100	PASS	AC=449;AF=0.0896565;AN=5008;NS=2504;DP=19948;EAS_AF=0.0377;AMR_AF=0.0576;AFR_AF=0.0242;EUR_AF=0.1024;SAS_AF=0.2413;AA=g|||;VT=SNP
20	37736159	rs59290270	T	C	100	PASS	AC=864;AF=0.172524;AN=5008;NS=2504;DP=21285;EAS_AF=0.1944;AMR_AF=0.2536;AFR_AF=0.025;EUR_AF=0.2425;SAS_AF=0.2198;AA=t|||;VT=SNP
20	37737470	rs17764371	A	C	100	PASS	AC=452;AF=0.0902556;AN=5008;NS=2504;DP=20089;EAS_AF=0.0357;AMR_AF=0.0576;AFR_AF=0.0265;EUR_AF=0.1034;SAS_AF=0.2423;AA=a|||;VT=SNP
20	37738441	rs73621990	G	A	100	PASS	AC=816;AF=0.162939;AN=5008;NS=2504;DP=11144;EAS_AF=0.1895;AMR_AF=0.2493;AFR_AF=0.0227;EUR_AF=0.2346;SAS_AF=0.1902;AA=a|||;VT=SNP
20	37738722	rs66478340	C	T	100	PASS	AC=840;AF=0.167732;AN=5008;NS=2504;DP=10610;EAS_AF=0.1905;AMR_AF=0.2507;AFR_AF=0.025;EUR_AF=0.2356;SAS_AF=0.2086;AA=c|||;VT=SNP
20	37740277	rs543348496	A	G	100	PASS	AC=130;AF=0.0259585;AN=5008;NS=2504;DP=5178;EAS_AF=0.0397;AMR_AF=0.1282;AFR_AF=0;EUR_AF=0.001;SAS_AF=0;AA=N|||;VT=SNP
20	37740554	rs6129182	C	T	100	PASS	AC=2112;AF=0.421725;AN=5008;NS=2504;DP=14998;EAS_AF=0.3849;AMR_AF=0.5461;AFR_AF=0.2012;EUR_AF=0.4712;SAS_AF=0.6186;AA=N|||;VT=SNP
20	37741237	rs78544478	C	G	100	PASS	AC=451;AF=0.0900559;AN=5008;NS=2504;DP=18360;EAS_AF=0.0357;AMR_AF=0.0576;AFR_AF=0.0272;EUR_AF=0.1024;SAS_AF=0.2413;AA=-|||;VT=SNP
20	37741375	rs12625438	C	T	100	PASS	AC=36;AF=0.0071885;AN=5008;NS=2504;DP=16144;EAS_AF=0.0298;AMR_AF=0;AFR_AF=0.0045;EUR_AF=0;SAS_AF=0;AA=c|||;VT=SNP
20	37741472	rs67058650	C	G	100	PASS	AC=822;AF=0.164137;AN=5008;NS=2504;DP=15261;EAS_AF=0.1905;AMR_AF=0.2522;AFR_AF=0.025;EUR_AF=0.2346;SAS_AF=0.1902;AA=c|||;VT=SNP
20	37744035	rs17764431	A	G	100	PASS	AC=453;AF=0.0904553;AN=5008;NS=2504;DP=19814;EAS_AF=0.0357;AMR_AF=0.0576;AFR_AF=0.0272;EUR_AF=0.1034;SAS_AF=0.2423;AA=a|||;VT=SNP
20	37744162	rs74803188	C	T	100	PASS	AC=451;AF=0.0900559;AN=5008;NS=2504;DP=20015;EAS_AF=0.0357;AMR_AF=0.0576;AFR_AF=0.0265;EUR_AF=0.1034;SAS_AF=0.2413;AA=c|||;VT=SNP
20	37745436	rs6129184	T	C	100	PASS	AC=691;AF=0.137979;AN=5008;NS=2504;DP=21204;EAS_AF=0.1577;AMR_AF=0.2334;AFR_AF=0.0318;EUR_AF=0.1421;SAS_AF=0.1892;AA=t|||;VT=SNP
20	37745985	rs78148734	G	A	100	PASS	AC=449;AF=0.0896565;AN=5008;NS=2504;DP=20470;EAS_AF=0.0357;AMR_AF=0.0576;AFR_AF=0.0265;EUR_AF=0.1024;SAS_AF=0.2403;AA=g|||;VT=SNP
20	37746454	rs209901	T	G	100	PASS	AC=4252;AF=0.849042;AN=5008;NS=2504;DP=19430;EAS_AF=0.9315;AMR_AF=0.8458;AFR_AF=0.9493;EUR_AF=0.659;SAS_AF=0.8262;AA=N|||;VT=SNP
20	37746723	rs6028288	A	T	100	PASS	AC=772;AF=0.154153;AN=5008;NS=2504;DP=19661;EAS_AF=0.1577;AMR_AF=0.2334;AFR_AF=0.0946;EUR_AF=0.1412;SAS_AF=0.1881;AA=a|||;VT=SNP
20	37746729	rs117540353	G	A	100	PASS	AC=20;AF=0.00399361;AN=5008;NS=2504;DP=19982;EAS_AF=0.0169;AMR_AF=0;AFR_AF=0;EUR_AF=0;SAS_AF=0.0031;AA=g|||;VT=SNP
20	37747293	rs6124110	G	A	100	PASS	AC=2313;AF=0.461861;AN=5008;NS=2504;DP=22540;EAS_AF=0.5089;AMR_AF=0.5476;AFR_AF=0.2511;EUR_AF=0.4781;SAS_AF=0.6207;AA=a|||;VT=SNP
20	37747387	rs6129187	G	C	100	PASS	AC=767;AF=0.153155;AN=5008;NS=2504;DP=20654;EAS_AF=0.1577;AMR_AF=0.2334;AFR_AF=0.0908;EUR_AF=0.1412;SAS_AF=0.1881;AA=g|||;VT=SNP
20	37747737	rs6129188	G	A	100	PASS	AC=720;AF=0.14377;AN=5008;NS=2504;DP=21835;EAS_AF=0.1577;AMR_AF=0.2233;AFR_AF=0.0605;EUR_AF=0.1412;SAS_AF=0.1881;AA=g|||;VT=SNP
20	37748039	rs79045635	T	C	100	PASS	AC=450;AF=0.0898562;AN=5008;NS=2504;DP=18637;EAS_AF=0.0357;AMR_AF=0.0576;AFR_AF=0.0265;EUR_AF=0.1024;SAS_AF=0.2413;AA=t|||;VT=SNP
20	37748452	rs67829021	C	T	100	PASS	AC=826;AF=0.164936;AN=5008;NS=2504;DP=18791;EAS_AF=0.1944;AMR_AF=0.2507;AFR_AF=0.025;EUR_AF=0.2346;SAS_AF=0.1912;AA=c|||;VT=SNP
20	37748570	rs16987800	A	G	100	PASS	AC=830;AF=0.165735;AN=5008;NS=2504;DP=23060;EAS_AF=0.1944;AMR_AF=0.2507;AFR_AF=0.028;EUR_AF=0.2346;SAS_AF=0.1912;AA=a|||;VT=SNP
20	37749565	rs78126180	G	A	100	PASS	AC=449;AF=0.0896565;AN=5008;NS=2504;DP=19696;EAS_AF=0.0357;AMR_AF=0.0576;AFR_AF=0.0265;EUR_AF=0.1024;SAS_AF=0.2403;AA=g|||;VT=SNP
20	37751202	rs80342487	G	A	100	PASS	AC=450;AF=0.0898562;AN=5008;NS=2504;DP=13632;EAS_AF=0.0367;AMR_AF=0.0576;AFR_AF=0.0265;EUR_AF=0.1024;SAS_AF=0.2403;AA=g|||;VT=SNP
20	37751534	rs77176624	G	A	100	PASS	AC=28;AF=0.00559105;AN=5008;NS=2504;DP=18539;EAS_AF=0.0258;AMR_AF=0.0014;AFR_AF=0;EUR_AF=0;SAS_AF=0.001;AA=g|||;VT=SNP
20	37752270	rs742652	T	C	100	PASS	AC=2463;AF=0.491813;AN=5008;NS=2504;DP=22735;EAS_AF=0.3889;AMR_AF=0.572;AFR_AF=0.4206;EUR_AF=0.4891;SAS_AF=0.6401;AA=N|||;VT=SNP
20	37753451	rs77675242	C	T	100	PASS	AC=449;AF=0.0896565;AN=5008;NS=2504;DP=19714;EAS_AF=0.0357;AMR_AF=0.0576;AFR_AF=0.0265;EUR_AF=0.1034;SAS_AF=0.2393;AA=c|||;VT=SNP
20	37753606	rs6129189	A	G	100	PASS	AC=766;AF=0.152955;AN=5008;NS=2504;DP=20378;EAS_AF=0.1577;AMR_AF=0.2291;AFR_AF=0.093;EUR_AF=0.1421;SAS_AF=0.1861;AA=a|||;VT=SNP
20	37753647	rs6124111	C	A	100	PASS	AC=688;AF=0.13738;AN=5008;NS=2504;DP=20886;EAS_AF=0.1577;AMR_AF=0.2291;AFR_AF=0.0325;EUR_AF=0.1421;SAS_AF=0.1881;AA=c|||;VT=SNP
20	37753702	rs6124112	T	C	100	PASS	AC=1318;AF=0.263179;AN=5008;NS=2504;DP=19676;EAS_AF=0.1935;AMR_AF=0.2983;AFR_AF=0.1899;EUR_AF=0.2455;SAS_AF=0.4274;AA=N|||;VT=SNP
20	37754822	rs6028294	G	C	100	PASS	AC=1787;AF=0.356829;AN=5008;NS=2504;DP=21990;EAS_AF=0.3522;AMR_AF=0.4914;AFR_AF=0.2436;EUR_AF=0.3787;SAS_AF=0.3967;AA=c|||;VT=SNP
20	37755172	rs59735811	C	T	100	PASS	AC=120;AF=0.0239617;AN=5008;NS=2504;DP=21552;EAS_AF=0.0615;AMR_AF=0.0764;AFR_AF=0.0008;EUR_AF=0;SAS_AF=0.0041;AA=c|||;VT=SNP
20	37756342	rs67138525	A	G	100	PASS	AC=848;AF=0.169329;AN=5008;NS=2504;DP=19075;EAS_AF=0.1964;AMR_AF=0.255;AFR_AF=0.0234;EUR_AF=0.2366;SAS_AF=0.2086;AA=a|||;VT=SNP
20	37756352	rs2868501	A	G	100	PASS	AC=688;AF=0.13738;AN=5008;NS=2504;DP=19428;EAS_AF=0.1577;AMR_AF=0.2305;AFR_AF=0.0318;EUR_AF=0.1421;SAS_AF=0.1881;AA=a|||;VT=SNP
20	37757433	rs16987805	A	G	100	PASS	AC=126;AF=0.0251597;AN=5008;NS=2504;DP=21533;EAS_AF=0.123;AMR_AF=0;AFR_AF=0;EUR_AF=0;SAS_AF=0.002;AA=a|||;VT=SNP
20	37757669	rs2868502	G	A	100	PASS	AC=680;AF=0.135783;AN=5008;NS=2504;DP=21666;EAS_AF=0.1607;AMR_AF=0.2205;AFR_AF=0.0325;EUR_AF=0.1402;SAS_AF=0.1851;AA=g|||;VT=SNP
20	37757725	rs742653	A	T	100	PASS	AC=290;AF=0.0579073;AN=5008;NS=2504;DP=21003;EAS_AF=0.0496;AMR_AF=0.1787;AFR_AF=0.0068;EUR_AF=0.0746;SAS_AF=0.0327;AA=a|||;VT=SNP
20	37757755	rs2868503	T	C	100	PASS	AC=687;AF=0.137181;AN=5008;NS=2504;DP=20706;EAS_AF=0.1637;AMR_AF=0.2219;AFR_AF=0.0325;EUR_AF=0.1402;SAS_AF=0.1881;AA=t|||;VT=SNP
20	37759453	rs79625528	T	G	100	PASS	AC=406;AF=0.0810703;AN=5008;NS=2504;DP=18673;EAS_AF=0.0357;AMR_AF=0.0418;AFR_AF=0.0265;EUR_AF=0.0706;SAS_AF=0.2403;AA=T|||;VT=SNP
20	37759636	rs62202656	C	T	100	PASS	AC=297;AF=0.0593051;AN=5008;NS=2504;DP=19112;EAS_AF=0.0496;AMR_AF=0.1888;AFR_AF=0.0068;EUR_AF=0.0746;SAS_AF=0.0327;AA=C|||;VT=SNP
20	37759895	rs1883750	T	C	100	PASS	AC=2353;AF=0.469848;AN=5008;NS=2504;DP=19497;EAS_AF=0.3909;AMR_AF=0.5533;AFR_AF=0.3729;EUR_AF=0.4563;SAS_AF=0.637;AA=C|||;VT=SNP
20	37760356	rs6129193	C	T	100	PASS	AC=694;AF=0.138578;AN=5008;NS=2504;DP=19134;EAS_AF=0.1567;AMR_AF=0.2205;AFR_AF=0.0454;EUR_AF=0.1412;SAS_AF=0.1851;AA=C|||;VT=SNP
20	37761300	rs6129194	A	G	100	PASS	AC=2076;AF=0.414537;AN=5008;NS=2504;DP=13813;EAS_AF=0.3889;AMR_AF=0.5216;AFR_AF=0.1876;EUR_AF=0.4493;SAS_AF=0.636;AA=G|||;VT=SNP
20	37761558	rs66855787	G	A	100	PASS	AC=815;AF=0.16274;AN=5008;NS=2504;DP=19276;EAS_AF=0.1964;AMR_AF=0.2507;AFR_AF=0.0166;EUR_AF=0.2326;SAS_AF=0.1912;AA=G|||;VT=SNP
20	37762555	rs6129196	T	G	100	PASS	AC=2435;AF=0.486222;AN=5008;NS=2504;DP=19460;EAS_AF=0.3879;AMR_AF=0.5548;AFR_AF=0.4402;EUR_AF=0.4533;SAS_AF=0.635;AA=G|||;VT=SNP
20	37763101	rs79889589	G	A	100	PASS	AC=593;AF=0.118411;AN=5008;NS=2504;DP=20241;EAS_AF=0.38;AMR_AF=0.0591;AFR_AF=0.0136;EUR_AF=0.0716;SAS_AF=0.0808;AA=G|||;VT=SNP
20	37763544	rs75792384	G	A	100	PASS	AC=126;AF=0.0251597;AN=5008;NS=2504;DP=18604;EAS_AF=0.0437;AMR_AF=0.1167;AFR_AF=0;EUR_AF=0.001;SAS_AF=0;AA=G|||;VT=SNP
20	37763620	rs149063194	T	G	100	PASS	AC=101;AF=0.0201677;AN=5008;NS=2504;DP=17661;EAS_AF=0.0397;AMR_AF=0.0231;AFR_AF=0.0008;EUR_AF=0;SAS_AF=0.045;AA=T|||;VT=SNP
20	37763743	rs2003705	C	T	100	PASS	AC=1092;AF=0.218051;AN=5008;NS=2504;DP=15715;EAS_AF=0.1915;AMR_AF=0.2622;AFR_AF=0.0643;EUR_AF=0.2137;SAS_AF=0.4264;AA=C|||;VT=SNP
20	37764381	rs62202657	C	G	100	PASS	AC=290;AF=0.0579073;AN=5008;NS=2504;DP=16197;EAS_AF=0.0516;AMR_AF=0.1758;AFR_AF=0.0068;EUR_AF=0.0746;SAS_AF=0.0327;AA=C|||;VT=SNP
20	37764932	rs561771048	G	A	100	PASS	AC=65;AF=0.0129792;AN=5008;NS=2504;DP=20693;EAS_AF=0.0585;AMR_AF=0.0029;AFR_AF=0;EUR_AF=0.002;SAS_AF=0.002;AA=g|||;VT=SNP
20	37765379	rs6028298	G	A	100	PASS	AC=704;AF=0.140575;AN=5008;NS=2504;DP=23342;EAS_AF=0.1766;AMR_AF=0.2219;AFR_AF=0.034;EUR_AF=0.1412;SAS_AF=0.1892;AA=G|||;VT=SNP
20	37765693	rs66477659	G	A	100	PASS	AC=843;AF=0.168331;AN=5008;NS=2504;DP=18936;EAS_AF=0.1954;AMR_AF=0.2507;AFR_AF=0.0234;EUR_AF=0.2356;SAS_AF=0.2086;AA=G|||;VT=SNP
20	37766398	rs117389349	C	T	100	PASS	AC=108;AF=0.0215655;AN=5008;NS=2504;DP=17395;EAS_AF=0.0962;AMR_AF=0.0029;AFR_AF=0;EUR_AF=0.005;SAS_AF=0.0041;AA=C|||;VT=SNP
20	37768481	rs77180905	C	A	100	PASS	AC=406;AF=0.0810703;AN=5008;NS=2504;DP=20577;EAS_AF=0.0357;AMR_AF=0.0432;AFR_AF=0.0265;EUR_AF=0.0706;SAS_AF=0.2393;AA=c|||;VT=SNP
20	37769382	rs209902	C	T	100	PASS	AC=4227;AF=0.84405;AN=5008;NS=2504;DP=17323;EAS_AF=0.9325;AMR_AF=0.8256;AFR_AF=0.9735;EUR_AF=0.6233;SAS_AF=0.818;AA=T|||;VT=SNP
20	37771045	rs6129197	A	G	100	PASS	AC=474;AF=0.0946486;AN=5008;NS=2504;DP=17286;EAS_AF=0.0833;AMR_AF=0.2147;AFR_AF=0.0348;EUR_AF=0.1153;SAS_AF=0.0808;AA=A|||;VT=SNP
20	37771335	rs75036054	C	T	100	PASS	AC=110;AF=0.0219649;AN=5008;NS=2504;DP=17257;EAS_AF=0.0327;AMR_AF=0.0202;AFR_AF=0.0008;EUR_AF=0.0388;SAS_AF=0.0235;AA=C|||;VT=SNP
20	37771578	rs2868504	A	G	100	PASS	AC=2412;AF=0.481629;AN=5008;NS=2504;DP=19546;EAS_AF=0.3909;AMR_AF=0.5548;AFR_AF=0.4289;EUR_AF=0.4543;SAS_AF=0.6227;AA=G|||;VT=SNP
20	37771941	rs4997703	T	C	100	PASS	AC=714;AF=0.142572;AN=5008;NS=2504;DP=19175;EAS_AF=0.1558;AMR_AF=0.232;AFR_AF=0.0537;EUR_AF=0.1431;SAS_AF=0.1851;AA=T|||;VT=SNP
20	37773074	rs6129198	G	A	100	PASS	AC=711;AF=0.141973;AN=5008;NS=2504;DP=11837;EAS_AF=0.1558;AMR_AF=0.2305;AFR_AF=0.0522;EUR_AF=0.1431;SAS_AF=0.1851;AA=G|||;VT=SNP
20	37774890	rs6124113	A	C	100	PASS	AC=292;AF=0.0583067;AN=5008;NS=2504;DP=16304;EAS_AF=0.0476;AMR_AF=0.1873;AFR_AF=0.0076;EUR_AF=0.0746;SAS_AF=0.0297;AA=A|||;VT=SNP
20	37774911	rs68108082	A	G	100	PASS	AC=870;AF=0.173722;AN=5008;NS=2504;DP=16879;EAS_AF=0.2054;AMR_AF=0.2579;AFR_AF=0.0227;EUR_AF=0.2455;SAS_AF=0.2117;AA=A|||;VT=SNP
20	37775115	rs77048957	G	A	100	PASS	AC=233;AF=0.0465256;AN=5008;NS=2504;DP=20463;EAS_AF=0.122;AMR_AF=0.0821;AFR_AF=0.0008;EUR_AF=0.0249;SAS_AF=0.0276;AA=G|||;VT=SNP
20	37775431	rs12625154	G	T	100	PASS	AC=197;AF=0.0393371;AN=5008;NS=2504;DP=22456;EAS_AF=0.0635;AMR_AF=0.0159;AFR_AF=0;EUR_AF=0.0268;SAS_AF=0.0971;AA=G|||;VT=SNP
20	37775650	rs139350183	C	G	100	PASS	AC=22;AF=0.00439297;AN=5008;NS=2504;DP=18105;EAS_AF=0.0218;AMR_AF=0;AFR_AF=0;EUR_AF=0;SAS_AF=0;AA=C|||;VT=SNP
20	37775800	rs2050226	C	A	100	PASS	AC=811;AF=0.161941;AN=5008;NS=2504;DP=20074;EAS_AF=0.1865;AMR_AF=0.2507;AFR_AF=0.0212;EUR_AF=0.2227;SAS_AF=0.2014;AA=C|||;VT=SNP
20	37776412	rs34411643	A	G	100	PASS	AC=737;AF=0.147165;AN=5008;NS=2504;DP=18957;EAS_AF=0.1587;AMR_AF=0.2349;AFR_AF=0.0582;EUR_AF=0.1431;SAS_AF=0.1973;AA=A|||;VT=SNP
20	37776851	rs67502398	T	C	100	PASS	AC=1814;AF=0.36222;AN=5008;NS=2504;DP=20028;EAS_AF=0.3591;AMR_AF=0.5086;AFR_AF=0.2345;EUR_AF=0.3887;SAS_AF=0.407;AA=C|||;VT=SNP
20	37777053	rs66519365	A	C	100	PASS	AC=869;AF=0.173522;AN=5008;NS=2504;DP=18778;EAS_AF=0.2044;AMR_AF=0.2579;AFR_AF=0.025;EUR_AF=0.2455;SAS_AF=0.2086;AA=a|||;VT=SNP
20	37779167	rs67917239	G	T	100	PASS	AC=861;AF=0.171925;AN=5008;NS=2504;DP=17866;EAS_AF=0.2004;AMR_AF=0.2522;AFR_AF=0.0461;EUR_AF=0.2356;SAS_AF=0.1902;AA=G|||;VT=SNP
20	37779342	rs13037439	C	T	100	PASS	AC=707;AF=0.141174;AN=5008;NS=2504;DP=15970;EAS_AF=0.1538;AMR_AF=0.2349;AFR_AF=0.0401;EUR_AF=0.1431;SAS_AF=0.1963;AA=C|||;VT=SNP
20	37779569	rs2235769	C	T	100	PASS	AC=851;AF=0.169928;AN=5008;NS=2504;DP=17802;EAS_AF=0.2014;AMR_AF=0.2522;AFR_AF=0.0234;EUR_AF=0.2376;SAS_AF=0.2076;AA=C|||;VT=SNP
20	37780297	rs73621992	C	T	100	PASS	AC=848;AF=0.169329;AN=5008;NS=2504;DP=22397;EAS_AF=0.2014;AMR_AF=0.2507;AFR_AF=0.0227;EUR_AF=0.2366;SAS_AF=0.2076;AA=C|||;VT=SNP
20	37780966	rs78162372	C	T	100	PASS	AC=148;AF=0.0295527;AN=5008;NS=2504;DP=17911;EAS_AF=0.0595;AMR_AF=0.0749;AFR_AF=0.0015;EUR_AF=0.0089;SAS_AF=0.0256;AA=C|||;VT=SNP
20	37781119	rs76471678	G	T	100	PASS	AC=122;AF=0.024361;AN=5008;NS=2504;DP=18968;EAS_AF=0.119;AMR_AF=0;AFR_AF=0;EUR_AF=0;SAS_AF=0.002;AA=G|||;VT=SNP
20	37781412	rs6124114	A	C	100	PASS	AC=830;AF=0.165735;AN=5008;NS=2504;DP=23701;EAS_AF=0.1558;AMR_AF=0.2464;AFR_AF=0.1241;EUR_AF=0.1431;SAS_AF=0.1984;AA=A|||;VT=SNP
20	37782150	rs67320351	C	T	100	PASS	AC=806;AF=0.160942;AN=5008;NS=2504;DP=19556;EAS_AF=0.1815;AMR_AF=0.245;AFR_AF=0.0227;EUR_AF=0.2356;SAS_AF=0.1902;AA=C|||;VT=SNP
20	37785718	rs6129200	A	G	100	PASS	AC=1623;AF=0.324081;AN=5008;NS=2504;DP=23073;EAS_AF=0.2312;AMR_AF=0.4323;AFR_AF=0.2337;EUR_AF=0.3887;SAS_AF=0.3988;AA=G|||;VT=SNP
20	37786012	rs35597918	C	T	100	PASS	AC=817;AF=0.163139;AN=5008;NS=2504;DP=21434;EAS_AF=0.1488;AMR_AF=0.2464;AFR_AF=0.1203;EUR_AF=0.1431;SAS_AF=0.1973;AA=C|||;VT=SNP
20	37786087	rs6124115	C	T	100	PASS	AC=795;AF=0.158746;AN=5008;NS=2504;DP=22031;EAS_AF=0.1488;AMR_AF=0.245;AFR_AF=0.1044;EUR_AF=0.1431;SAS_AF=0.1973;AA=C|||;VT=SNP
20	37787918	rs6028305	T	C	100	PASS	AC=716;AF=0.142971;AN=5008;NS=2504;DP=21086;EAS_AF=0.0843;AMR_AF=0.1801;AFR_AF=0.0477;EUR_AF=0.2435;SAS_AF=0.2025;AA=T|||;VT=SNP
20	37792081	rs79891948	G	C	100	PASS	AC=416;AF=0.0830671;AN=5008;NS=2504;DP=14953;EAS_AF=0.0347;AMR_AF=0.0432;AFR_AF=0.0431;EUR_AF=0.0706;SAS_AF=0.228;AA=G|||;VT=SNP
20	37792619	rs66813400	A	G	100	PASS	AC=658;AF=0.13139;AN=5008;NS=2504;DP=19883;EAS_AF=0.0804;AMR_AF=0.1801;AFR_AF=0.0212;EUR_AF=0.2425;SAS_AF=0.184;AA=A|||;VT=SNP
20	37795639	rs77230525	T	C	100	PASS	AC=410;AF=0.081869;AN=5008;NS=2504;DP=19498;EAS_AF=0.0347;AMR_AF=0.0432;AFR_AF=0.0439;EUR_AF=0.0706;SAS_AF=0.2209;AA=T|||;VT=SNP
20	37796621	rs6028308	G	A	100	PASS	AC=1910;AF=0.38139;AN=5008;NS=2504;DP=20510;EAS_AF=0.2708;AMR_AF=0.4597;AFR_AF=0.202;EUR_AF=0.4553;SAS_AF=0.6063;AA=A|||;VT=SNP
20	37796622	rs66909907	C	T	100	PASS	AC=640;AF=0.127796;AN=5008;NS=2504;DP=20527;EAS_AF=0.0794;AMR_AF=0.1715;AFR_AF=0.0189;EUR_AF=0.2346;SAS_AF=0.184;AA=C|||;VT=SNP
20	37796786	rs16987827	T	G	100	PASS	AC=137;AF=0.0273562;AN=5008;NS=2504;DP=21108;EAS_AF=0.0784;AMR_AF=0.0764;AFR_AF=0.0008;EUR_AF=0;SAS_AF=0.0041;AA=T|||;VT=SNP
20	37797705	rs73621994	C	T	100	PASS	AC=652;AF=0.130192;AN=5008;NS=2504;DP=18994;EAS_AF=0.0813;AMR_AF=0.1758;AFR_AF=0.0189;EUR_AF=0.2416;SAS_AF=0.184;AA=C|||;VT=SNP
20	37798407	rs6129205	G	A	100	PASS	AC=727;AF=0.145168;AN=5008;NS=2504;DP=20723;EAS_AF=0.1488;AMR_AF=0.2363;AFR_AF=0.0582;EUR_AF=0.1431;SAS_AF=0.1963;AA=G|||;VT=SNP
20	37798649	rs75853230	C	T	100	PASS	AC=406;AF=0.0810703;AN=5008;NS=2504;DP=19689;EAS_AF=0.0347;AMR_AF=0.0418;AFR_AF=0.0431;EUR_AF=0.0696;SAS_AF=0.2198;AA=C|||;VT=SNP
20	37799520	rs6124117	A	G	100	PASS	AC=843;AF=0.168331;AN=5008;NS=2504;DP=27102;EAS_AF=0.1577;AMR_AF=0.2478;AFR_AF=0.1324;EUR_AF=0.1431;SAS_AF=0.1973;AA=a|||;VT=SNP
20	37799804	rs78668391	A	G	100	PASS	AC=390;AF=0.0778754;AN=5008;NS=2504;DP=26342;EAS_AF=0.0347;AMR_AF=0.0432;AFR_AF=0.0234;EUR_AF=0.0706;SAS_AF=0.228;AA=A|||;VT=SNP
20	37800457	rs6028312	A	G	100	PASS	AC=2001;AF=0.399561;AN=5008;NS=2504;DP=22235;EAS_AF=0.2758;AMR_AF=0.4726;AFR_AF=0.2731;EUR_AF=0.4563;SAS_AF=0.5879;AA=G|||;VT=SNP
20	37800730	rs150949703	A	T	100	PASS	AC=38;AF=0.00758786;AN=5008;NS=2504;DP=20753;EAS_AF=0.0357;AMR_AF=0;AFR_AF=0.0008;EUR_AF=0;SAS_AF=0.001;AA=A|||;VT=SNP
20	37801176	rs13042087	A	G	100	PASS	AC=815;AF=0.16274;AN=5008;NS=2504;DP=17943;EAS_AF=0.1587;AMR_AF=0.2464;AFR_AF=0.1112;EUR_AF=0.1431;SAS_AF=0.1973;AA=A|||;VT=SNP
20	37802323	rs12625524	T	G	100	PASS	AC=21;AF=0.00419329;AN=5008;NS=2504;DP=21292;EAS_AF=0.0208;AMR_AF=0;AFR_AF=0;EUR_AF=0;SAS_AF=0;AA=T|||;VT=SNP
20	37803173	rs761278	T	C	100	PASS	AC=406;AF=0.0810703;AN=5008;NS=2504;DP=21987;EAS_AF=0.0347;AMR_AF=0.0418;AFR_AF=0.0363;EUR_AF=0.0696;SAS_AF=0.229;AA=T|||;VT=SNP
20	37803846	rs731599	A	T	100	PASS	AC=1899;AF=0.379193;AN=5008;NS=2504;DP=22309;EAS_AF=0.2708;AMR_AF=0.4611;AFR_AF=0.1687;EUR_AF=0.4632;SAS_AF=0.6309;AA=T|||;VT=SNP
20	37804064	rs76142124	C	G	100	PASS	AC=396;AF=0.0790735;AN=5008;NS=2504;DP=22322;EAS_AF=0.0417;AMR_AF=0.0418;AFR_AF=0.0234;EUR_AF=0.0706;SAS_AF=0.228;AA=C|||;VT=SNP
20	37804474	rs75705709	T	C	100	PASS	AC=30;AF=0.00599042;AN=5008;NS=2504;DP=22519;EAS_AF=0.0288;AMR_AF=0;AFR_AF=0;EUR_AF=0;SAS_AF=0.001;AA=T|||;VT=SNP
20	37806383	rs878515	G	A	100	PASS	AC=727;AF=0.145168;AN=5008;NS=2504;DP=19374;EAS_AF=0.1498;AMR_AF=0.2363;AFR_AF=0.0567;EUR_AF=0.1431;SAS_AF=0.1973;AA=G|||;VT=SNP
20	37807685	rs117097889	G	A	100	PASS	AC=111;AF=0.0221645;AN=5008;NS=2504;DP=19688;EAS_AF=0.1081;AMR_AF=0;AFR_AF=0;EUR_AF=0;SAS_AF=0.002;AA=G|||;VT=SNP
20	37807884	rs2206749	G	T	100	PASS	AC=704;AF=0.140575;AN=5008;NS=2504;DP=21782;EAS_AF=0.1518;AMR_AF=0.2349;AFR_AF=0.0386;EUR_AF=0.1431;SAS_AF=0.1973;AA=G|||;VT=SNP
20	37808604	rs60651970	A	G	100	PASS	AC=676;AF=0.134984;AN=5008;NS=2504;DP=19823;EAS_AF=0.0833;AMR_AF=0.1772;AFR_AF=0.0189;EUR_AF=0.2435;SAS_AF=0.2035;AA=A|||;VT=SNP
20	37809182	rs2223686	A	G	100	PASS	AC=656;AF=0.13099;AN=5008;NS=2504;DP=19372;EAS_AF=0.0833;AMR_AF=0.1758;AFR_AF=0.0189;EUR_AF=0.2416;SAS_AF=0.1861;AA=A|||;VT=SNP
20	37813408	rs12625866	C	T	100	PASS	AC=773;AF=0.154353;AN=5008;NS=2504;DP=18055;EAS_AF=0.1518;AMR_AF=0.2392;AFR_AF=0.1051;EUR_AF=0.1262;SAS_AF=0.1922;AA=C|||;VT=SNP
20	37815442	rs6129209	G	T	100	PASS	AC=795;AF=0.158746;AN=5008;NS=2504;DP=20137;EAS_AF=0.1518;AMR_AF=0.2464;AFR_AF=0.1021;EUR_AF=0.1431;SAS_AF=0.1963;AA=G|||;VT=SNP
20	37815592	rs117487280	G	A	100	PASS	AC=22;AF=0.00439297;AN=5008;NS=2504;DP=20781;EAS_AF=0.0198;AMR_AF=0;AFR_AF=0;EUR_AF=0;SAS_AF=0.002;AA=G|||;VT=SNP
20	37816651	rs13045897	G	T	100	PASS	AC=713;AF=0.142372;AN=5008;NS=2504;DP=18425;EAS_AF=0.1567;AMR_AF=0.2349;AFR_AF=0.0424;EUR_AF=0.1431;SAS_AF=0.1963;AA=G|||;VT=SNP
20	37816715	rs13038123	A	G	100	PASS	AC=716;AF=0.142971;AN=5008;NS=2504;DP=18988;EAS_AF=0.1567;AMR_AF=0.2349;AFR_AF=0.0439;EUR_AF=0.1431;SAS_AF=0.1973;AA=A|||;VT=SNP
20	37817468	rs6129210	A	G	100	PASS	AC=1140;AF=0.227636;AN=5008;NS=2504;DP=19631;EAS_AF=0.1915;AMR_AF=0.2781;AFR_AF=0.0908;EUR_AF=0.2147;SAS_AF=0.4274;AA=G|||;VT=SNP
20	37819488	rs66956286	G	T	100	PASS	AC=634;AF=0.126597;AN=5008;NS=2504;DP=22739;EAS_AF=0.0794;AMR_AF=0.17;AFR_AF=0.0242;EUR_AF=0.2346;SAS_AF=0.1718;AA=G|||;VT=SNP
20	37819734	rs6124120	C	G	100	PASS	AC=778;AF=0.155351;AN=5008;NS=2504;DP=19261;EAS_AF=0.1567;AMR_AF=0.2392;AFR_AF=0.1044;EUR_AF=0.1262;SAS_AF=0.1933;AA=C|||;VT=SNP
20	37820464	rs74467411	G	A	100	PASS	AC=389;AF=0.0776757;AN=5008;NS=2504;DP=18626;EAS_AF=0.0347;AMR_AF=0.0432;AFR_AF=0.0234;EUR_AF=0.0716;SAS_AF=0.226;AA=g|||;VT=SNP
20	37820837	rs2868505	C	T	100	PASS	AC=1798;AF=0.359026;AN=5008;NS=2504;DP=18271;EAS_AF=0.2659;AMR_AF=0.4496;AFR_AF=0.1309;EUR_AF=0.4493;SAS_AF=0.6063;AA=T|||;VT=SNP
20	37820967	rs77487310	G	A	100	PASS	AC=405;AF=0.0808706;AN=5008;NS=2504;DP=20705;EAS_AF=0.0347;AMR_AF=0.0432;AFR_AF=0.0356;EUR_AF=0.0716;SAS_AF=0.226;AA=G|||;VT=SNP
20	37820996	rs761280	G	T	100	PASS	AC=681;AF=0.135982;AN=5008;NS=2504;DP=20719;EAS_AF=0.1518;AMR_AF=0.2277;AFR_AF=0.0424;EUR_AF=0.1262;SAS_AF=0.1912;AA=G|||;VT=SNP
20	37821321	rs761281	C	G	100	PASS	AC=679;AF=0.135583;AN=5008;NS=2504;DP=20213;EAS_AF=0.1518;AMR_AF=0.2277;AFR_AF=0.0408;EUR_AF=0.1262;SAS_AF=0.1912;AA=C|||;VT=SNP
20	37821362	rs73621996	G	A	100	PASS	AC=612;AF=0.122204;AN=5008;NS=2504;DP=20903;EAS_AF=0.0813;AMR_AF=0.17;AFR_AF=0.0189;EUR_AF=0.2346;SAS_AF=0.1544;AA=G|||;VT=SNP
20	37822039	rs66464785	T	G	100	PASS	AC=643;AF=0.128395;AN=5008;NS=2504;DP=18472;EAS_AF=0.0813;AMR_AF=0.1816;AFR_AF=0.0212;EUR_AF=0.2525;SAS_AF=0.1564;AA=T|||;VT=SNP
20	37822336	rs6129211	G	T	100	PASS	AC=780;AF=0.155751;AN=5008;NS=2504;DP=17553;EAS_AF=0.1518;AMR_AF=0.2392;AFR_AF=0.1097;EUR_AF=0.1272;SAS_AF=0.1922;AA=G|||;VT=SNP
20	37822548	rs6028324	G	T	100	PASS	AC=1774;AF=0.354233;AN=5008;NS=2504;DP=18665;EAS_AF=0.2679;AMR_AF=0.4496;AFR_AF=0.1316;EUR_AF=0.4493;SAS_AF=0.5787;AA=T|||;VT=SNP
20	37822567	rs6124121	C	G	100	PASS	AC=1115;AF=0.222644;AN=5008;NS=2504;DP=18494;EAS_AF=0.1865;AMR_AF=0.2767;AFR_AF=0.0802;EUR_AF=0.2137;SAS_AF=0.4233;AA=C|||;VT=SNP
20	37822940	rs6129212	G	A	100	PASS	AC=1746;AF=0.348642;AN=5008;NS=2504;DP=22613;EAS_AF=0.2679;AMR_AF=0.4481;AFR_AF=0.112;EUR_AF=0.4483;SAS_AF=0.5787;AA=A|||;VT=SNP
20	37823485	rs6129213	T	G	100	PASS	AC=708;AF=0.141374;AN=5008;NS=2504;DP=20374;EAS_AF=0.1548;AMR_AF=0.2363;AFR_AF=0.0386;EUR_AF=0.1431;SAS_AF=0.1973;AA=T|||;VT=SNP
20	37823706	rs118041476	G	A	100	PASS	AC=27;AF=0.00539137;AN=5008;NS=2504;DP=19138;EAS_AF=0.0268;AMR_AF=0;AFR_AF=0;EUR_AF=0;SAS_AF=0;AA=G|||;VT=SNP
20	37824273	rs6129215	A	G	100	PASS	AC=2010;AF=0.401358;AN=5008;NS=2504;DP=20788;EAS_AF=0.2768;AMR_AF=0.4741;AFR_AF=0.2436;EUR_AF=0.4592;SAS_AF=0.6319;AA=G|||;VT=SNP
20	37824416	rs6129216	C	A	100	PASS	AC=787;AF=0.157149;AN=5008;NS=2504;DP=19190;EAS_AF=0.1587;AMR_AF=0.2421;AFR_AF=0.1097;EUR_AF=0.1262;SAS_AF=0.1912;AA=C|||;VT=SNP
20	37828382	rs8126233	A	G	100	PASS	AC=1909;AF=0.38119;AN=5008;NS=2504;DP=21382;EAS_AF=0.2688;AMR_AF=0.4669;AFR_AF=0.1936;EUR_AF=0.4662;SAS_AF=0.6022;AA=G|||;VT=SNP
20	37828435	rs6129219	C	T	100	PASS	AC=1824;AF=0.364217;AN=5008;NS=2504;DP=20854;EAS_AF=0.2679;AMR_AF=0.464;AFR_AF=0.1316;EUR_AF=0.4662;SAS_AF=0.6022;AA=c|||;VT=SNP
20	37828871	rs59398849	C	T	100	PASS	AC=646;AF=0.128994;AN=5008;NS=2504;DP=18453;EAS_AF=0.0794;AMR_AF=0.1801;AFR_AF=0.0129;EUR_AF=0.2515;SAS_AF=0.1748;AA=C|||;VT=SNP
20	37829118	rs209909	A	G	100	PASS	AC=4856;AF=0.969649;AN=5008;NS=2504;DP=19287;EAS_AF=0.998;AMR_AF=0.9625;AFR_AF=0.9962;EUR_AF=0.9016;SAS_AF=0.9796;AA=G|||;VT=SNP
20	37829541	rs6129220	G	A	100	PASS	AC=687;AF=0.137181;AN=5008;NS=2504;DP=17996;EAS_AF=0.1528;AMR_AF=0.2363;AFR_AF=0.0242;EUR_AF=0.1431;SAS_AF=0.1973;AA=G|||;VT=SNP
20	37830221	rs718697	T	C	100	PASS	AC=811;AF=0.161941;AN=5008;NS=2504;DP=19673;EAS_AF=0.1528;AMR_AF=0.2493;AFR_AF=0.1097;EUR_AF=0.1431;SAS_AF=0.1994;AA=T|||;VT=SNP
20	37830249	rs718698	T	C	100	PASS	AC=2282;AF=0.455671;AN=5008;NS=2504;DP=19575;EAS_AF=0.2669;AMR_AF=0.4899;AFR_AF=0.4365;EUR_AF=0.4712;SAS_AF=0.636;AA=C|||;VT=SNP
20	37832499	rs56265997	T	C	100	PASS	AC=829;AF=0.165535;AN=5008;NS=2504;DP=22156;EAS_AF=0.1528;AMR_AF=0.2493;AFR_AF=0.1225;EUR_AF=0.1441;SAS_AF=0.1994;AA=T|||;VT=SNP
20	37834562	rs116951130	C	G	100	PASS	AC=105;AF=0.0209665;AN=5008;NS=2504;DP=17474;EAS_AF=0.1022;AMR_AF=0;AFR_AF=0.0008;EUR_AF=0;SAS_AF=0.001;AA=C|||;VT=SNP
20	37835527	rs67909509	C	T	100	PASS	AC=672;AF=0.134185;AN=5008;NS=2504;DP=21857;EAS_AF=0.0774;AMR_AF=0.1772;AFR_AF=0.0333;EUR_AF=0.2475;SAS_AF=0.182;AA=T|||;VT=SNP
20	37836470	rs66659244	G	C	100	PASS	AC=215;AF=0.0429313;AN=5008;NS=2504;DP=20090;EAS_AF=0.0704;AMR_AF=0.0173;AFR_AF=0;EUR_AF=0.0278;SAS_AF=0.1063;AA=G|||;VT=SNP
20	37837311	rs6028332	C	T	100	PASS	AC=1969;AF=0.393171;AN=5008;NS=2504;DP=19449;EAS_AF=0.2599;AMR_AF=0.4726;AFR_AF=0.2549;EUR_AF=0.4563;SAS_AF=0.5961;AA=T|||;VT=SNP
20	37837604	rs79035594	G	T	100	PASS	AC=383;AF=0.0764776;AN=5008;NS=2504;DP=19506;EAS_AF=0.0347;AMR_AF=0.0418;AFR_AF=0.0227;EUR_AF=0.0706;SAS_AF=0.2229;AA=G|||;VT=SNP
20	37838794	rs145195280	C	T	100	PASS	AC=21;AF=0.00419329;AN=5008;NS=2504;DP=21783;EAS_AF=0.0188;AMR_AF=0;AFR_AF=0;EUR_AF=0;SAS_AF=0.002;AA=C|||;VT=SNP
20	37839939	rs76649376	T	A	100	PASS	AC=578;AF=0.115415;AN=5008;NS=2504;DP=19793;EAS_AF=0.3651;AMR_AF=0.0591;AFR_AF=0.0121;EUR_AF=0.0706;SAS_AF=0.0838;AA=T|||;VT=SNP
20	37840456	rs75839551	T	C	100	PASS	AC=529;AF=0.105631;AN=5008;NS=2504;DP=20597;EAS_AF=0.3105;AMR_AF=0.1556;AFR_AF=0.0038;EUR_AF=0.0159;SAS_AF=0.089;AA=T|||;VT=SNP
20	37843693	rs6016027	T	C	100	PASS	AC=2516;AF=0.502396;AN=5008;NS=2504;DP=18867;EAS_AF=0.2728;AMR_AF=0.5115;AFR_AF=0.6006;EUR_AF=0.4751;SAS_AF=0.6278;AA=C|||;VT=SNP
20	37844961	rs67546743	C	T	100	PASS	AC=686;AF=0.136981;AN=5008;NS=2504;DP=21788;EAS_AF=0.0794;AMR_AF=0.1801;AFR_AF=0.0212;EUR_AF=0.2535;SAS_AF=0.2025;AA=C|||;VT=SNP
20	37845477	rs6028335	A	G	100	PASS	AC=700;AF=0.139776;AN=5008;NS=2504;DP=19876;EAS_AF=0.0823;AMR_AF=0.1816;AFR_AF=0.0272;EUR_AF=0.2545;SAS_AF=0.2035;AA=A|||;VT=SNP
20	37845847	rs67342391	C	T	100	PASS	AC=690;AF=0.13778;AN=5008;NS=2504;DP=17228;EAS_AF=0.0804;AMR_AF=0.1816;AFR_AF=0.0212;EUR_AF=0.2545;SAS_AF=0.2035;AA=C|||;VT=SNP
20	37847083	rs66570026	T	C	100	PASS	AC=687;AF=0.137181;AN=5008;NS=2504;DP=9143;EAS_AF=0.0804;AMR_AF=0.1787;AFR_AF=0.0212;EUR_AF=0.2535;SAS_AF=0.2035;AA=T|||;VT=SNP
20	37847936	rs67809083	C	T	100	PASS	AC=641;AF=0.127995;AN=5008;NS=2504;DP=19842;EAS_AF=0.0804;AMR_AF=0.1729;AFR_AF=0.0151;EUR_AF=0.2396;SAS_AF=0.183;AA=C|||;VT=SNP
20	37849276	rs73621998	T	C	100	PASS	AC=629;AF=0.125599;AN=5008;NS=2504;DP=20872;EAS_AF=0.0764;AMR_AF=0.1729;AFR_AF=0.0068;EUR_AF=0.2356;SAS_AF=0.1902;AA=T|||;VT=SNP
20	37849507	rs6124123	T	A	100	PASS	AC=1728;AF=0.345048;AN=5008;NS=2504;DP=19810;EAS_AF=0.4008;AMR_AF=0.3271;AFR_AF=0.3654;EUR_AF=0.2157;SAS_AF=0.4059;AA=A|||;VT=SNP
20	37849881	rs6124124	A	G	100	PASS	AC=1022;AF=0.204073;AN=5008;NS=2504;DP=19057;EAS_AF=0.3512;AMR_AF=0.2651;AFR_AF=0.1044;EUR_AF=0.1382;SAS_AF=0.2117;AA=A|||;VT=SNP
20	37850272	rs67541005	A	G	100	PASS	AC=647;AF=0.129193;AN=5008;NS=2504;DP=20195;EAS_AF=0.0764;AMR_AF=0.1744;AFR_AF=0.0212;EUR_AF=0.2396;SAS_AF=0.184;AA=A|||;VT=SNP
20	37850436	rs6124125	G	T	100	PASS	AC=950;AF=0.189696;AN=5008;NS=2504;DP=20700;EAS_AF=0.3611;AMR_AF=0.2637;AFR_AF=0.0408;EUR_AF=0.1402;SAS_AF=0.2127;AA=G|||;VT=SNP
20	37851029	rs75487778	A	G	100	PASS	AC=22;AF=0.00439297;AN=5008;NS=2504;DP=21705;EAS_AF=0.0218;AMR_AF=0;AFR_AF=0;EUR_AF=0;SAS_AF=0;AA=A|||;VT=SNP
20	37851759	rs6016028	T	G	100	PASS	AC=2326;AF=0.464457;AN=5008;NS=2504;DP=19784;EAS_AF=0.4623;AMR_AF=0.4914;AFR_AF=0.3404;EUR_AF=0.4612;SAS_AF=0.6186;AA=G|||;VT=SNP
20	37852404	rs35503508	T	C	100	PASS	AC=237;AF=0.0473243;AN=5008;NS=2504;DP=22764;EAS_AF=0.0754;AMR_AF=0.0173;AFR_AF=0;EUR_AF=0.0278;SAS_AF=0.1237;AA=T|||;VT=SNP
20	37852969	rs1332883	T	G	100	PASS	AC=2465;AF=0.492212;AN=5008;NS=2504;DP=20412;EAS_AF=0.4623;AMR_AF=0.5;AFR_AF=0.4349;EUR_AF=0.4543;SAS_AF=0.6339;AA=G|||;VT=SNP
20	37853655	rs6093137	A	T	100	PASS	AC=432;AF=0.086262;AN=5008;NS=2504;DP=20743;EAS_AF=0.0198;AMR_AF=0.036;AFR_AF=0.0825;EUR_AF=0.0676;SAS_AF=0.2147;AA=A|||;VT=SNP
20	37854603	rs113301616	T	C	100	PASS	AC=346;AF=0.0690895;AN=5008;NS=2504;DP=23805;EAS_AF=0.0198;AMR_AF=0.0346;AFR_AF=0.0242;EUR_AF=0.0676;SAS_AF=0.2065;AA=T|||;VT=SNP
20	37855154	rs67246677	G	T	100	PASS	AC=612;AF=0.122204;AN=5008;NS=2504;DP=21265;EAS_AF=0.0714;AMR_AF=0.1614;AFR_AF=0.0174;EUR_AF=0.2266;SAS_AF=0.181;AA=G|||;VT=SNP
20	37856073	rs6028341	G	A	100	PASS	AC=2197;AF=0.438698;AN=5008;NS=2504;DP=21015;EAS_AF=0.4345;AMR_AF=0.4798;AFR_AF=0.2935;EUR_AF=0.4423;SAS_AF=0.6063;AA=A|||;VT=SNP
20	37856326	rs742651	A	G	100	PASS	AC=1657;AF=0.330871;AN=5008;NS=2504;DP=18106;EAS_AF=0.4246;AMR_AF=0.4395;AFR_AF=0.121;EUR_AF=0.3748;SAS_AF=0.3957;AA=A|||;VT=SNP
20	37857238	rs1016594	A	T	100	PASS	AC=1028;AF=0.205272;AN=5008;NS=2504;DP=18896;EAS_AF=0.3472;AMR_AF=0.2738;AFR_AF=0.1029;EUR_AF=0.1402;SAS_AF=0.2157;AA=A|||;VT=SNP
20	37857425	rs1963695	T	C	100	PASS	AC=1825;AF=0.364417;AN=5008;NS=2504;DP=14322;EAS_AF=0.4226;AMR_AF=0.4467;AFR_AF=0.211;EUR_AF=0.3946;SAS_AF=0.4223;AA=C|||;VT=SNP
20	37858095	rs7271186	G	A	100	PASS	AC=345;AF=0.0688898;AN=5008;NS=2504;DP=20845;EAS_AF=0.0198;AMR_AF=0.0346;AFR_AF=0.0242;EUR_AF=0.0666;SAS_AF=0.2065;AA=G|||;VT=SNP
20	37859566	rs957256	G	C	100	PASS	AC=2350;AF=0.469249;AN=5008;NS=2504;DP=20468;EAS_AF=0.4494;AMR_AF=0.4885;AFR_AF=0.3669;EUR_AF=0.4523;SAS_AF=0.6319;AA=C|||;VT=SNP
20	37860739	rs6129222	G	A	100	PASS	AC=1609;AF=0.321286;AN=5008;NS=2504;DP=17134;EAS_AF=0.4206;AMR_AF=0.4352;AFR_AF=0.1029;EUR_AF=0.3628;SAS_AF=0.3906;AA=G|||;VT=SNP
20	37861741	rs6101423	A	C	100	PASS	AC=2459;AF=0.491014;AN=5008;NS=2504;DP=17684;EAS_AF=0.4583;AMR_AF=0.5014;AFR_AF=0.4342;EUR_AF=0.4543;SAS_AF=0.6319;AA=C|||;VT=SNP
20	37865159	rs74513807	C	T	100	PASS	AC=656;AF=0.13099;AN=5008;NS=2504;DP=20784;EAS_AF=0.0774;AMR_AF=0.1729;AFR_AF=0.0197;EUR_AF=0.2406;SAS_AF=0.1943;AA=C|||;VT=SNP
20	37865903	rs59180307	C	T	100	PASS	AC=654;AF=0.130591;AN=5008;NS=2504;DP=21712;EAS_AF=0.0774;AMR_AF=0.1715;AFR_AF=0.0197;EUR_AF=0.2396;SAS_AF=0.1943;AA=C|||;VT=SNP
20	37866073	rs61666201	C	T	100	PASS	AC=641;AF=0.127995;AN=5008;NS=2504;DP=21913;EAS_AF=0.0774;AMR_AF=0.1671;AFR_AF=0.0174;EUR_AF=0.2326;SAS_AF=0.1943;AA=C|||;VT=SNP
20	37867471	rs55758742	T	C	100	PASS	AC=418;AF=0.0834665;AN=5008;NS=2504;DP=19722;EAS_AF=0.2252;AMR_AF=0.0605;AFR_AF=0.0257;EUR_AF=0.0477;SAS_AF=0.0685;AA=T|||;VT=SNP
20	37867772	rs66986180	G	A	100	PASS	AC=603;AF=0.120407;AN=5008;NS=2504;DP=18474;EAS_AF=0.0714;AMR_AF=0.1628;AFR_AF=0.0174;EUR_AF=0.2227;SAS_AF=0.1748;AA=G|||;VT=SNP
20	37868383	rs2868507	A	G	100	PASS	AC=966;AF=0.192891;AN=5008;NS=2504;DP=14143;EAS_AF=0.3591;AMR_AF=0.2695;AFR_AF=0.0234;EUR_AF=0.171;SAS_AF=0.2188;AA=A|||;VT=SNP
20	37870745	rs73114539	C	T	100	PASS	AC=643;AF=0.128395;AN=5008;NS=2504;DP=15641;EAS_AF=0.0754;AMR_AF=0.1686;AFR_AF=0.0174;EUR_AF=0.2356;SAS_AF=0.1943;AA=C|||;VT=SNP
20	37870746	rs75504562	G	A	100	PASS	AC=330;AF=0.0658946;AN=5008;NS=2504;DP=15610;EAS_AF=0.0198;AMR_AF=0.0331;AFR_AF=0.0053;EUR_AF=0.0666;SAS_AF=0.2178;AA=A|||;VT=SNP
20	37870900	rs2092494	T	A	100	PASS	AC=1023;AF=0.204273;AN=5008;NS=2504;DP=15389;EAS_AF=0.3393;AMR_AF=0.2738;AFR_AF=0.1029;EUR_AF=0.1431;SAS_AF=0.2157;AA=T|||;VT=SNP
20	37871684	rs78711045	A	G	100	PASS	AC=432;AF=0.086262;AN=5008;NS=2504;DP=20117;EAS_AF=0.251;AMR_AF=0.0346;AFR_AF=0.0083;EUR_AF=0.0606;SAS_AF=0.0849;AA=A|||;VT=SNP
20	37873316	rs16987849	T	C	100	PASS	AC=54;AF=0.0107827;AN=5008;NS=2504;DP=25073;EAS_AF=0.0446;AMR_AF=0.0058;AFR_AF=0;EUR_AF=0.003;SAS_AF=0.002;AA=t|||;VT=SNP
20	37873610	rs78133593	A	G	100	PASS	AC=1534;AF=0.30631;AN=5008;NS=2504;DP=23813;EAS_AF=0.3839;AMR_AF=0.3156;AFR_AF=0.2005;EUR_AF=0.2366;SAS_AF=0.4346;AA=a|||;VT=SNP
20	37873741	rs1016550	G	A	100	PASS	AC=2471;AF=0.493411;AN=5008;NS=2504;DP=20543;EAS_AF=0.4415;AMR_AF=0.5014;AFR_AF=0.4372;EUR_AF=0.4791;SAS_AF=0.6319;AA=A|||;VT=SNP
20	37873801	rs150634301	T	C	100	PASS	AC=63;AF=0.0125799;AN=5008;NS=2504;DP=23346;EAS_AF=0.0079;AMR_AF=0.0778;AFR_AF=0;EUR_AF=0.001;SAS_AF=0;AA=T|||;VT=SNP
20	37873813	rs932426	G	A	100	PASS	AC=1383;AF=0.276158;AN=5008;NS=2504;DP=23188;EAS_AF=0.3661;AMR_AF=0.2997;AFR_AF=0.1362;EUR_AF=0.2068;SAS_AF=0.4274;AA=G|||;VT=SNP
20	37875045	rs1012338	T	C	100	PASS	AC=2490;AF=0.497204;AN=5008;NS=2504;DP=22482;EAS_AF=0.4623;AMR_AF=0.5029;AFR_AF=0.438;EUR_AF=0.4751;SAS_AF=0.6319;AA=C|||;VT=SNP
20	37875309	rs73114544	G	A	100	PASS	AC=607;AF=0.121206;AN=5008;NS=2504;DP=20716;EAS_AF=0.0734;AMR_AF=0.1628;AFR_AF=0.0182;EUR_AF=0.2227;SAS_AF=0.1759;AA=g|||;VT=SNP
20	37876434	rs6028354	A	G	100	PASS	AC=2519;AF=0.502995;AN=5008;NS=2504;DP=21547;EAS_AF=0.4871;AMR_AF=0.5072;AFR_AF=0.4539;EUR_AF=0.4573;SAS_AF=0.6299;AA=g|||;VT=SNP
20	37876772	rs932428	A	G	100	PASS	AC=1124;AF=0.224441;AN=5008;NS=2504;DP=19181;EAS_AF=0.4603;AMR_AF=0.3285;AFR_AF=0.2035;EUR_AF=0.0646;SAS_AF=0.1002;AA=a|||;VT=SNP
20	37876885	rs932429	A	G	100	PASS	AC=913;AF=0.182308;AN=5008;NS=2504;DP=16749;EAS_AF=0.1915;AMR_AF=0.134;AFR_AF=0.2428;EUR_AF=0.0646;SAS_AF=0.2464;AA=a|||;VT=SNP
20	37877068	rs7262174	A	G	100	PASS	AC=2000;AF=0.399361;AN=5008;NS=2504;DP=20079;EAS_AF=0.5149;AMR_AF=0.2291;AFR_AF=0.6036;EUR_AF=0.2256;SAS_AF=0.3037;AA=a|||;VT=SNP
20	37877660	rs11698240	A	G	100	PASS	AC=814;AF=0.16254;AN=5008;NS=2504;DP=17417;EAS_AF=0.2827;AMR_AF=0.2277;AFR_AF=0.028;EUR_AF=0.1103;SAS_AF=0.228;AA=a|||;VT=SNP
20	37877837	rs11086745	G	C	100	PASS	AC=834;AF=0.166534;AN=5008;NS=2504;DP=21381;EAS_AF=0.2768;AMR_AF=0.2291;AFR_AF=0.0507;EUR_AF=0.1064;SAS_AF=0.227;AA=g|||;VT=SNP
20	37878814	rs2206747	G	A	100	PASS	AC=2713;AF=0.541733;AN=5008;NS=2504;DP=21638;EAS_AF=0.4613;AMR_AF=0.7046;AFR_AF=0.5129;EUR_AF=0.4722;SAS_AF=0.6196;AA=A|||;VT=SNP
20	37879949	rs4640447	G	T	100	PASS	AC=2659;AF=0.53095;AN=5008;NS=2504;DP=18222;EAS_AF=0.4593;AMR_AF=0.6787;AFR_AF=0.5098;EUR_AF=0.4503;SAS_AF=0.6115;AA=T|||;VT=SNP
20	37880010	rs6124127	A	G	100	PASS	AC=361;AF=0.0720847;AN=5008;NS=2504;DP=16461;EAS_AF=0.2262;AMR_AF=0.1441;AFR_AF=0.0015;EUR_AF=0.004;SAS_AF=0.0276;AA=A|||;VT=SNP
20	37880233	rs6129227	A	G	100	PASS	AC=583;AF=0.116414;AN=5008;NS=2504;DP=20839;EAS_AF=0.13;AMR_AF=0.1729;AFR_AF=0.0575;EUR_AF=0.0666;SAS_AF=0.1933;AA=A|||;VT=SNP
20	37880966	rs187441881	G	C	100	PASS	AC=11;AF=0.00219649;AN=5008;NS=2504;DP=20731;EAS_AF=0.0109;AMR_AF=0;AFR_AF=0;EUR_AF=0;SAS_AF=0;AA=G|||;VT=SNP
20	37881482	rs2009579	C	T	100	PASS	AC=1942;AF=0.38778;AN=5008;NS=2504;DP=20383;EAS_AF=0.1905;AMR_AF=0.4928;AFR_AF=0.4887;EUR_AF=0.3797;SAS_AF=0.3885;AA=C|||;VT=SNP
20	37881769	rs729520	A	C	100	PASS	AC=626;AF=0.125;AN=5008;NS=2504;DP=19998;EAS_AF=0.0724;AMR_AF=0.196;AFR_AF=0.0545;EUR_AF=0.1968;SAS_AF=0.1503;AA=A|||;VT=SNP
20	37882299	rs6129228	G	A	100	PASS	AC=1967;AF=0.392772;AN=5008;NS=2504;DP=22137;EAS_AF=0.1974;AMR_AF=0.4942;AFR_AF=0.4962;EUR_AF=0.3787;SAS_AF=0.3967;AA=g|||;VT=SNP
20	37882317	rs6129229	A	G	100	PASS	AC=668;AF=0.133387;AN=5008;NS=2504;DP=22046;EAS_AF=0.125;AMR_AF=0.1931;AFR_AF=0.1029;EUR_AF=0.0795;SAS_AF=0.1963;AA=A|||;VT=SNP
20	37882854	rs113486880	C	T	100	PASS	AC=237;AF=0.0473243;AN=5008;NS=2504;DP=15824;EAS_AF=0.002;AMR_AF=0.0807;AFR_AF=0.003;EUR_AF=0.1322;SAS_AF=0.0429;AA=C|||;VT=SNP
20	37884312	rs6124128	A	G	100	PASS	AC=809;AF=0.161542;AN=5008;NS=2504;DP=18325;EAS_AF=0.2778;AMR_AF=0.2161;AFR_AF=0.0484;EUR_AF=0.0934;SAS_AF=0.226;AA=A|||;VT=SNP
20	37884565	rs17766229	T	C	100	PASS	AC=623;AF=0.124401;AN=5008;NS=2504;DP=21852;EAS_AF=0.0724;AMR_AF=0.2017;AFR_AF=0.0416;EUR_AF=0.2058;SAS_AF=0.1513;AA=T|||;VT=SNP
20	37886563	rs75929732	G	A	100	PASS	AC=21;AF=0.00419329;AN=5008;NS=2504;DP=16722;EAS_AF=0.0208;AMR_AF=0;AFR_AF=0;EUR_AF=0;SAS_AF=0;AA=G|||;VT=SNP
20	37886660	rs75095720	C	T	100	PASS	AC=71;AF=0.0141773;AN=5008;NS=2504;DP=15776;EAS_AF=0.0665;AMR_AF=0;AFR_AF=0;EUR_AF=0;SAS_AF=0.0041;AA=C|||;VT=SNP
20	37888157	rs74466857	T	A	100	PASS	AC=63;AF=0.0125799;AN=5008;NS=2504;DP=21730;EAS_AF=0.0585;AMR_AF=0;AFR_AF=0;EUR_AF=0;SAS_AF=0.0041;AA=T|||;VT=SNP
20	37889064	rs80095619	T	C	100	PASS	AC=25;AF=0.00499201;AN=5008;NS=2504;DP=19137;EAS_AF=0.0248;AMR_AF=0;AFR_AF=0;EUR_AF=0;SAS_AF=0;AA=T|||;VT=SNP
20	37889481	rs4810255	G	T	100	PASS	AC=1952;AF=0.389776;AN=5008;NS=2504;DP=18851;EAS_AF=0.1905;AMR_AF=0.4841;AFR_AF=0.4985;EUR_AF=0.3837;SAS_AF=0.3875;AA=T|||;VT=SNP
20	37889503	rs6028364	C	G	100	PASS	AC=1973;AF=0.39397;AN=5008;NS=2504;DP=19561;EAS_AF=0.1905;AMR_AF=0.4957;AFR_AF=0.503;EUR_AF=0.3907;SAS_AF=0.3875;AA=G|||;VT=SNP
20	37889930	rs6124131	C	T	100	PASS	AC=122;AF=0.024361;AN=5008;NS=2504;DP=17691;EAS_AF=0.119;AMR_AF=0;AFR_AF=0;EUR_AF=0;SAS_AF=0.002;AA=C|||;VT=SNP
20	37890458	rs35206383	T	G	100	PASS	AC=1732;AF=0.345847;AN=5008;NS=2504;DP=16557;EAS_AF=0.1359;AMR_AF=0.3674;AFR_AF=0.4493;EUR_AF=0.3966;SAS_AF=0.3548;AA=T|||;VT=SNP
20	37890523	rs6028365	T	C	100	PASS	AC=2769;AF=0.552915;AN=5008;NS=2504;DP=16979;EAS_AF=0.4702;AMR_AF=0.7118;AFR_AF=0.5363;EUR_AF=0.4861;SAS_AF=0.6166;AA=C|||;VT=SNP
20	37890686	rs73113355	C	T	100	PASS	AC=577;AF=0.115216;AN=5008;NS=2504;DP=17424;EAS_AF=0.0724;AMR_AF=0.2046;AFR_AF=0.0083;EUR_AF=0.2097;SAS_AF=0.1431;AA=C|||;VT=SNP
20	37891470	rs2223685	A	G	100	PASS	AC=599;AF=0.119609;AN=5008;NS=2504;DP=19722;EAS_AF=0.2173;AMR_AF=0.1643;AFR_AF=0.1634;EUR_AF=0.005;SAS_AF=0.046;AA=A|||;VT=SNP
20	37893773	rs77628810	C	T	100	PASS	AC=37;AF=0.00738818;AN=5008;NS=2504;DP=19222;EAS_AF=0.0357;AMR_AF=0;AFR_AF=0;EUR_AF=0;SAS_AF=0.001;AA=C|||;VT=SNP
20	37894178	rs57444068	A	C	100	PASS	AC=621;AF=0.124002;AN=5008;NS=2504;DP=20356;EAS_AF=0.123;AMR_AF=0.0663;AFR_AF=0.1906;EUR_AF=0.1044;SAS_AF=0.0961;AA=A|||;VT=SNP
20	37895351	rs6129234	A	G	100	PASS	AC=298;AF=0.0595048;AN=5008;NS=2504;DP=20839;EAS_AF=0.1905;AMR_AF=0.1326;AFR_AF=0.0015;EUR_AF=0.003;SAS_AF=0.0092;AA=A|||;VT=SNP
20	37895372	rs6028367	A	G	100	PASS	AC=3552;AF=0.709265;AN=5008;NS=2504;DP=20122;EAS_AF=0.7411;AMR_AF=0.755;AFR_AF=0.7254;EUR_AF=0.5437;SAS_AF=0.7924;AA=G|||;VT=SNP
20	37895849	rs6124132	T	A	100	PASS	AC=3674;AF=0.733626;AN=5008;NS=2504;DP=20868;EAS_AF=0.7401;AMR_AF=0.7493;AFR_AF=0.8404;EUR_AF=0.5189;SAS_AF=0.7924;AA=A|||;VT=SNP
20	37897441	rs74798278	G	C	100	PASS	AC=47;AF=0.00938498;AN=5008;NS=2504;DP=19764;EAS_AF=0.0149;AMR_AF=0.0461;AFR_AF=0;EUR_AF=0;SAS_AF=0;AA=G|||;VT=SNP
20	37897680	rs2073315	C	T	100	PASS	AC=2487;AF=0.496605;AN=5008;NS=2504;DP=19314;EAS_AF=0.6012;AMR_AF=0.6354;AFR_AF=0.2678;EUR_AF=0.4105;SAS_AF=0.6881;AA=C|||;VT=SNP
20	37898200	rs59235229	C	A	100	PASS	AC=540;AF=0.107827;AN=5008;NS=2504;DP=17351;EAS_AF=0.0972;AMR_AF=0.0634;AFR_AF=0.1589;EUR_AF=0.0964;SAS_AF=0.093;AA=C|||;VT=SNP
20	37899700	rs2073314	T	C	100	PASS	AC=3646;AF=0.728035;AN=5008;NS=2504;DP=20817;EAS_AF=0.7391;AMR_AF=0.7406;AFR_AF=0.8404;EUR_AF=0.5089;SAS_AF=0.7812;AA=C|||;VT=SNP
20	37899865	rs2073313	C	T	100	PASS	AC=516;AF=0.103035;AN=5008;NS=2504;DP=19266;EAS_AF=0.1716;AMR_AF=0.0476;AFR_AF=0.1346;EUR_AF=0.0447;SAS_AF=0.089;AA=C|||;VT=SNP
20	37900423	rs4470396	A	G	100	PASS	AC=2675;AF=0.534145;AN=5008;NS=2504;DP=22941;EAS_AF=0.6329;AMR_AF=0.6398;AFR_AF=0.3699;EUR_AF=0.4056;SAS_AF=0.7117;AA=A|||;VT=SNP
20	37900688	rs2073312	C	G	100	PASS	AC=3821;AF=0.762979;AN=5008;NS=2504;DP=19424;EAS_AF=0.7411;AMR_AF=0.7421;AFR_AF=0.9803;EUR_AF=0.499;SAS_AF=0.7781;AA=G|||;VT=SNP
20	37900691	rs2073311	C	T	100	PASS	AC=2487;AF=0.496605;AN=5008;NS=2504;DP=19181;EAS_AF=0.6181;AMR_AF=0.6254;AFR_AF=0.2678;EUR_AF=0.4036;SAS_AF=0.6851;AA=T|||;VT=SNP
20	37900945	rs34021142	G	A	100	PASS	AC=1951;AF=0.389577;AN=5008;NS=2504;DP=20700;EAS_AF=0.4464;AMR_AF=0.5764;AFR_AF=0.1188;EUR_AF=0.3569;SAS_AF=0.5982;AA=G|||;VT=SNP
20	37901725	rs1004022	T	C	100	PASS	AC=2590;AF=0.517173;AN=5008;NS=2504;DP=22614;EAS_AF=0.6438;AMR_AF=0.6369;AFR_AF=0.2935;EUR_AF=0.4195;SAS_AF=0.7045;AA=T|||;VT=SNP
20	37902090	rs8125860	G	A	100	PASS	AC=3257;AF=0.650359;AN=5008;NS=2504;DP=21604;EAS_AF=0.7351;AMR_AF=0.7046;AFR_AF=0.5779;EUR_AF=0.499;SAS_AF=0.7781;AA=A|||;VT=SNP
20	37903682	rs7262330	G	T	100	PASS	AC=559;AF=0.111621;AN=5008;NS=2504;DP=19944;EAS_AF=0.0982;AMR_AF=0.0663;AFR_AF=0.1891;EUR_AF=0.0924;SAS_AF=0.0726;AA=G|||;VT=SNP
20	37904076	rs2208138	A	G	100	PASS	AC=3866;AF=0.771965;AN=5008;NS=2504;DP=21524;EAS_AF=0.752;AMR_AF=0.755;AFR_AF=0.9773;EUR_AF=0.5169;SAS_AF=0.7894;AA=C|||;VT=SNP
20	37904235	rs66750575	T	C	100	PASS	AC=557;AF=0.111222;AN=5008;NS=2504;DP=19341;EAS_AF=0.2024;AMR_AF=0.049;AFR_AF=0.1392;EUR_AF=0.0487;SAS_AF=0.0879;AA=T|||;VT=SNP
20	37904394	rs10460625	A	G	100	PASS	AC=3175;AF=0.633986;AN=5008;NS=2504;DP=19930;EAS_AF=0.752;AMR_AF=0.7089;AFR_AF=0.4796;EUR_AF=0.5159;SAS_AF=0.7894;AA=A|||;VT=SNP
20	37905178	rs7266026	G	T	100	PASS	AC=525;AF=0.104832;AN=5008;NS=2504;DP=17822;EAS_AF=0.0982;AMR_AF=0.062;AFR_AF=0.1664;EUR_AF=0.0915;SAS_AF=0.0726;AA=G|||;VT=SNP
20	37905431	rs8119103	C	T	100	PASS	AC=2574;AF=0.513978;AN=5008;NS=2504;DP=19982;EAS_AF=0.6438;AMR_AF=0.6398;AFR_AF=0.2837;EUR_AF=0.4115;SAS_AF=0.7076;AA=C|||;VT=SNP
20	37905849	rs8125861	A	G	100	PASS	AC=2603;AF=0.519768;AN=5008;NS=2504;DP=21581;EAS_AF=0.6488;AMR_AF=0.6441;AFR_AF=0.2912;EUR_AF=0.4225;SAS_AF=0.7076;AA=A|||;VT=SNP
20	37905863	rs7266476	G	T	100	PASS	AC=557;AF=0.111222;AN=5008;NS=2504;DP=20861;EAS_AF=0.0972;AMR_AF=0.0634;AFR_AF=0.1891;EUR_AF=0.0924;SAS_AF=0.0736;AA=G|||;VT=SNP
20	37906360	rs16987872	G	A	100	PASS	AC=566;AF=0.113019;AN=5008;NS=2504;DP=20163;EAS_AF=0.0972;AMR_AF=0.0663;AFR_AF=0.1891;EUR_AF=0.0974;SAS_AF=0.0757;AA=G|||;VT=SNP
20	37906565	rs117744302	A	G	100	PASS	AC=123;AF=0.0245607;AN=5008;NS=2504;DP=20442;EAS_AF=0.0288;AMR_AF=0.1239;AFR_AF=0;EUR_AF=0.003;SAS_AF=0.0051;AA=A|||;VT=SNP
20	37906698	rs4812367	T	C	100	PASS	AC=3384;AF=0.675719;AN=5008;NS=2504;DP=19555;EAS_AF=0.746;AMR_AF=0.7248;AFR_AF=0.6316;EUR_AF=0.5199;SAS_AF=0.7883;AA=C|||;VT=SNP
20	37906741	rs4812368	T	G	100	PASS	AC=3430;AF=0.684904;AN=5008;NS=2504;DP=19250;EAS_AF=0.751;AMR_AF=0.7262;AFR_AF=0.6619;EUR_AF=0.5199;SAS_AF=0.7883;AA=G|||;VT=SNP
20	37907083	rs76169042	A	G	100	PASS	AC=9;AF=0.00179712;AN=5008;NS=2504;DP=17312;EAS_AF=0.0089;AMR_AF=0;AFR_AF=0;EUR_AF=0;SAS_AF=0;AA=A|||;VT=SNP
20	37907913	rs941651	T	C	100	PASS	AC=3378;AF=0.674521;AN=5008;NS=2504;DP=16687;EAS_AF=0.75;AMR_AF=0.7262;AFR_AF=0.6293;EUR_AF=0.5199;SAS_AF=0.7802;AA=C|||;VT=SNP
20	37908163	rs1157376	C	T	100	PASS	AC=3139;AF=0.626797;AN=5008;NS=2504;DP=17680;EAS_AF=0.7421;AMR_AF=0.7046;AFR_AF=0.4697;EUR_AF=0.5159;SAS_AF=0.7791;AA=C|||;VT=SNP
20	37908783	rs59397721	A	G	100	PASS	AC=602;AF=0.120208;AN=5008;NS=2504;DP=13351;EAS_AF=0.0982;AMR_AF=0.0677;AFR_AF=0.1944;EUR_AF=0.1044;SAS_AF=0.0961;AA=A|||;VT=SNP
20	37908821	rs146863725	T	G	100	PASS	AC=120;AF=0.0239617;AN=5008;NS=2504;DP=14360;EAS_AF=0.0278;AMR_AF=0.1239;AFR_AF=0;EUR_AF=0.001;SAS_AF=0.0051;AA=T|||;VT=SNP
20	37908954	rs2208139	T	C	100	PASS	AC=1996;AF=0.398562;AN=5008;NS=2504;DP=12222;EAS_AF=0.4395;AMR_AF=0.5908;AFR_AF=0.1445;EUR_AF=0.3678;SAS_AF=0.5951;AA=T|||;VT=SNP
20	37909011	rs117401371	A	C	100	PASS	AC=127;AF=0.0253594;AN=5008;NS=2504;DP=15537;EAS_AF=0.0179;AMR_AF=0.0202;AFR_AF=0.0008;EUR_AF=0.0427;SAS_AF=0.0521;AA=A|||;VT=SNP
20	37909315	rs2224304	C	T	100	PASS	AC=1986;AF=0.396565;AN=5008;NS=2504;DP=20913;EAS_AF=0.4375;AMR_AF=0.5908;AFR_AF=0.1384;EUR_AF=0.3678;SAS_AF=0.5951;AA=T|||;VT=SNP
20	37909375	rs16987875	T	C	100	PASS	AC=555;AF=0.110823;AN=5008;NS=2504;DP=21448;EAS_AF=0.1974;AMR_AF=0.049;AFR_AF=0.1422;EUR_AF=0.0457;SAS_AF=0.09;AA=T|||;VT=SNP
20	37909494	rs10485652	T	C	100	PASS	AC=555;AF=0.110823;AN=5008;NS=2504;DP=23829;EAS_AF=0.1974;AMR_AF=0.049;AFR_AF=0.1422;EUR_AF=0.0457;SAS_AF=0.09;AA=T|||;VT=SNP
20	37910414	rs67735417	A	G	100	PASS	AC=564;AF=0.11262;AN=5008;NS=2504;DP=21183;EAS_AF=0.2034;AMR_AF=0.049;AFR_AF=0.1422;EUR_AF=0.0487;SAS_AF=0.09;AA=A|||;VT=SNP
20	37910766	rs12625027	G	A	100	PASS	AC=2492;AF=0.497604;AN=5008;NS=2504;DP=20345;EAS_AF=0.6141;AMR_AF=0.6282;AFR_AF=0.2731;EUR_AF=0.4056;SAS_AF=0.683;AA=G|||;VT=SNP
20	37910767	rs12625060	C	A	100	PASS	AC=2493;AF=0.497804;AN=5008;NS=2504;DP=20584;EAS_AF=0.6141;AMR_AF=0.6282;AFR_AF=0.2731;EUR_AF=0.4066;SAS_AF=0.683;AA=C|||;VT=SNP
20	37911295	rs7262615	T	C	100	PASS	AC=299;AF=0.0597045;AN=5008;NS=2504;DP=17617;EAS_AF=0.1875;AMR_AF=0.0159;AFR_AF=0.025;EUR_AF=0.005;SAS_AF=0.0624;AA=C|||;VT=SNP
20	37912138	rs4810257	G	C	100	PASS	AC=3640;AF=0.726837;AN=5008;NS=2504;DP=21697;EAS_AF=0.7361;AMR_AF=0.7435;AFR_AF=0.8313;EUR_AF=0.5139;SAS_AF=0.7832;AA=C|||;VT=SNP
20	37912667	rs3918508	G	A	100	PASS	AC=3280;AF=0.654952;AN=5008;NS=2504;DP=19279;EAS_AF=0.7351;AMR_AF=0.7104;AFR_AF=0.5862;EUR_AF=0.502;SAS_AF=0.7832;AA=A|||;VT=SNP
20	37913440	rs7266730	T	A	100	PASS	AC=588;AF=0.117412;AN=5008;NS=2504;DP=16945;EAS_AF=0.0972;AMR_AF=0.0634;AFR_AF=0.1952;EUR_AF=0.0994;SAS_AF=0.09;AA=T|||;VT=SNP
20	37913730	rs2070292	C	T	100	PASS	AC=586;AF=0.117013;AN=5008;NS=2504;DP=18597;EAS_AF=0.0972;AMR_AF=0.0634;AFR_AF=0.1906;EUR_AF=0.0994;SAS_AF=0.0941;AA=C|||;VT=SNP
20	37914178	rs2067034	A	G	100	PASS	AC=3158;AF=0.630591;AN=5008;NS=2504;DP=19748;EAS_AF=0.7401;AMR_AF=0.7032;AFR_AF=0.475;EUR_AF=0.5119;SAS_AF=0.7986;AA=A|||;VT=SNP
20	37914526	rs1884712	G	A	100	PASS	AC=1421;AF=0.283746;AN=5008;NS=2504;DP=19063;EAS_AF=0.3661;AMR_AF=0.4265;AFR_AF=0.1014;EUR_AF=0.1899;SAS_AF=0.4407;AA=G|||;VT=SNP
20	37915088	rs11905126	C	T	100	PASS	AC=600;AF=0.119808;AN=5008;NS=2504;DP=16878;EAS_AF=0.1181;AMR_AF=0.0663;AFR_AF=0.1899;EUR_AF=0.1054;SAS_AF=0.0798;AA=T|||;VT=SNP
20	37915283	rs6028376	A	G	100	PASS	AC=3423;AF=0.683506;AN=5008;NS=2504;DP=21296;EAS_AF=0.7401;AMR_AF=0.7219;AFR_AF=0.6626;EUR_AF=0.5139;SAS_AF=0.8006;AA=G|||;VT=SNP
20	37915621	rs4812369	T	G	100	PASS	AC=3423;AF=0.683506;AN=5008;NS=2504;DP=19017;EAS_AF=0.7401;AMR_AF=0.7219;AFR_AF=0.6626;EUR_AF=0.5139;SAS_AF=0.8006;AA=G|||;VT=SNP
20	37915778	rs111920312	A	G	100	PASS	AC=566;AF=0.113019;AN=5008;NS=2504;DP=18691;EAS_AF=0.0744;AMR_AF=0.1599;AFR_AF=0.0166;EUR_AF=0.172;SAS_AF=0.1892;AA=A|||;VT=SNP
20	37916264	rs6124134	G	A	100	PASS	AC=2566;AF=0.51238;AN=5008;NS=2504;DP=19605;EAS_AF=0.6419;AMR_AF=0.6383;AFR_AF=0.2753;EUR_AF=0.4085;SAS_AF=0.7168;AA=G|||;VT=SNP
20	37916325	rs4812370	A	G	100	PASS	AC=3155;AF=0.629992;AN=5008;NS=2504;DP=18843;EAS_AF=0.7401;AMR_AF=0.7061;AFR_AF=0.4697;EUR_AF=0.5139;SAS_AF=0.7986;AA=A|||;VT=SNP
20	37916357	rs4812371	A	G	100	PASS	AC=2566;AF=0.51238;AN=5008;NS=2504;DP=19560;EAS_AF=0.6419;AMR_AF=0.6383;AFR_AF=0.2753;EUR_AF=0.4085;SAS_AF=0.7168;AA=A|||;VT=SNP
20	37916828	rs60933728	A	G	100	PASS	AC=587;AF=0.117212;AN=5008;NS=2504;DP=17286;EAS_AF=0.0982;AMR_AF=0.0663;AFR_AF=0.1929;EUR_AF=0.1054;SAS_AF=0.0828;AA=A|||;VT=SNP
20	37916896	rs11699381	A	G	100	PASS	AC=1076;AF=0.214856;AN=5008;NS=2504;DP=17819;EAS_AF=0.1488;AMR_AF=0.1499;AFR_AF=0.208;EUR_AF=0.2097;SAS_AF=0.3436;AA=A|||;VT=SNP
20	37917247	rs73113379	G	C	100	PASS	AC=195;AF=0.0389377;AN=5008;NS=2504;DP=20644;EAS_AF=0.002;AMR_AF=0.0317;AFR_AF=0.0008;EUR_AF=0.0785;SAS_AF=0.093;AA=G|||;VT=SNP
20	37918096	rs988323	T	C	100	PASS	AC=3682;AF=0.735224;AN=5008;NS=2504;DP=21625;EAS_AF=0.7411;AMR_AF=0.7493;AFR_AF=0.8381;EUR_AF=0.5209;SAS_AF=0.8006;AA=C|||;VT=SNP
20	37919542	rs60295744	G	A	100	PASS	AC=529;AF=0.105631;AN=5008;NS=2504;DP=20209;EAS_AF=0.1825;AMR_AF=0.049;AFR_AF=0.1384;EUR_AF=0.0427;SAS_AF=0.0869;AA=G|||;VT=SNP
20	37920076	rs2868508	G	A	100	PASS	AC=3073;AF=0.613618;AN=5008;NS=2504;DP=20538;EAS_AF=0.7341;AMR_AF=0.6945;AFR_AF=0.4387;EUR_AF=0.499;SAS_AF=0.7863;AA=G|||;VT=SNP
20	37921124	rs1009789	C	G	100	PASS	AC=3354;AF=0.669728;AN=5008;NS=2504;DP=17997;EAS_AF=0.7391;AMR_AF=0.719;AFR_AF=0.6233;EUR_AF=0.503;SAS_AF=0.7975;AA=G|||;VT=SNP
20	37921606	rs117954964	A	G	100	PASS	AC=84;AF=0.0167732;AN=5008;NS=2504;DP=17303;EAS_AF=0.0813;AMR_AF=0;AFR_AF=0;EUR_AF=0;SAS_AF=0.002;AA=A|||;VT=SNP
20	37921806	rs9636528	A	G	100	PASS	AC=3148;AF=0.628594;AN=5008;NS=2504;DP=20960;EAS_AF=0.746;AMR_AF=0.7017;AFR_AF=0.4697;EUR_AF=0.504;SAS_AF=0.7986;AA=A|||;VT=SNP
20	37922912	rs9636515	A	G	100	PASS	AC=2592;AF=0.517572;AN=5008;NS=2504;DP=22302;EAS_AF=0.6458;AMR_AF=0.6398;AFR_AF=0.2821;EUR_AF=0.4125;SAS_AF=0.7249;AA=A|||;VT=SNP
20	37923132	rs59106201	G	A	100	PASS	AC=540;AF=0.107827;AN=5008;NS=2504;DP=20108;EAS_AF=0.1875;AMR_AF=0.0504;AFR_AF=0.1392;EUR_AF=0.0467;SAS_AF=0.0869;AA=G|||;VT=SNP
20	37923193	rs73623605	T	C	100	PASS	AC=101;AF=0.0201677;AN=5008;NS=2504;DP=20575;EAS_AF=0.0863;AMR_AF=0.013;AFR_AF=0;EUR_AF=0.003;SAS_AF=0.002;AA=T|||;VT=SNP
20	37923341	rs1076805	T	A	100	PASS	AC=2034;AF=0.40615;AN=5008;NS=2504;DP=20781;EAS_AF=0.4524;AMR_AF=0.5879;AFR_AF=0.1407;EUR_AF=0.3598;SAS_AF=0.636;AA=T|||;VT=SNP
20	37923957	rs743154	C	A	100	PASS	AC=3347;AF=0.668331;AN=5008;NS=2504;DP=21043;EAS_AF=0.744;AMR_AF=0.7176;AFR_AF=0.6135;EUR_AF=0.504;SAS_AF=0.7986;AA=A|||;VT=SNP
20	37923967	rs743153	G	T	100	PASS	AC=3148;AF=0.628594;AN=5008;NS=2504;DP=20653;EAS_AF=0.745;AMR_AF=0.7017;AFR_AF=0.4705;EUR_AF=0.504;SAS_AF=0.7986;AA=G|||;VT=SNP
20	37924744	rs78259370	A	G	100	PASS	AC=52;AF=0.0103834;AN=5008;NS=2504;DP=14325;EAS_AF=0.0278;AMR_AF=0.0288;AFR_AF=0.0015;EUR_AF=0;SAS_AF=0.002;AA=A|||;VT=SNP
20	37924786	rs73291077	C	T	100	PASS	AC=551;AF=0.110024;AN=5008;NS=2504;DP=15747;EAS_AF=0.0972;AMR_AF=0.0634;AFR_AF=0.1899;EUR_AF=0.0905;SAS_AF=0.0685;AA=c|||;VT=SNP
20	37925725	rs67397733	C	G	100	PASS	AC=536;AF=0.107029;AN=5008;NS=2504;DP=19526;EAS_AF=0.1885;AMR_AF=0.0476;AFR_AF=0.1392;EUR_AF=0.0437;SAS_AF=0.0869;AA=C|||;VT=SNP
20	37925767	rs59885984	A	G	100	PASS	AC=565;AF=0.112819;AN=5008;NS=2504;DP=17784;EAS_AF=0.0982;AMR_AF=0.0634;AFR_AF=0.1899;EUR_AF=0.0944;SAS_AF=0.0777;AA=A|||;VT=SNP
20	37926774	rs4812373	G	A	100	PASS	AC=3848;AF=0.768371;AN=5008;NS=2504;DP=20356;EAS_AF=0.7421;AMR_AF=0.7507;AFR_AF=0.9796;EUR_AF=0.502;SAS_AF=0.7965;AA=A|||;VT=SNP
20	37926902	rs17186303	G	A	100	PASS	AC=579;AF=0.115615;AN=5008;NS=2504;DP=22242;EAS_AF=0.0754;AMR_AF=0.1585;AFR_AF=0.025;EUR_AF=0.17;SAS_AF=0.1933;AA=G|||;VT=SNP
20	37927455	rs75868046	C	T	100	PASS	AC=50;AF=0.00998403;AN=5008;NS=2504;DP=18583;EAS_AF=0.0268;AMR_AF=0.0274;AFR_AF=0.0015;EUR_AF=0;SAS_AF=0.002;AA=C|||;VT=SNP
20	37927670	rs73291083	G	A	100	PASS	AC=525;AF=0.104832;AN=5008;NS=2504;DP=19571;EAS_AF=0.0972;AMR_AF=0.0605;AFR_AF=0.1649;EUR_AF=0.0934;SAS_AF=0.0746;AA=G|||;VT=SNP
20	37928322	rs6129242	A	T	100	PASS	AC=2023;AF=0.403954;AN=5008;NS=2504;DP=20613;EAS_AF=0.4464;AMR_AF=0.5865;AFR_AF=0.1369;EUR_AF=0.3628;SAS_AF=0.6339;AA=A|||;VT=SNP
20	37928475	rs6124135	G	A	100	PASS	AC=2538;AF=0.506789;AN=5008;NS=2504;DP=19116;EAS_AF=0.6151;AMR_AF=0.634;AFR_AF=0.2731;EUR_AF=0.4076;SAS_AF=0.7229;AA=G|||;VT=SNP
20	37928651	rs61710434	T	C	100	PASS	AC=551;AF=0.110024;AN=5008;NS=2504;DP=17227;EAS_AF=0.122;AMR_AF=0.0605;AFR_AF=0.1649;EUR_AF=0.0934;SAS_AF=0.0757;AA=T|||;VT=SNP
20	37928855	rs12480434	G	A	100	PASS	AC=249;AF=0.0497204;AN=5008;NS=2504;DP=18354;EAS_AF=0.1687;AMR_AF=0.0965;AFR_AF=0.0015;EUR_AF=0.001;SAS_AF=0.0092;AA=G|||;VT=SNP
20	37928899	rs6028383	T	C	100	PASS	AC=592;AF=0.118211;AN=5008;NS=2504;DP=18261;EAS_AF=0.122;AMR_AF=0.0692;AFR_AF=0.1846;EUR_AF=0.0984;SAS_AF=0.0798;AA=T|||;VT=SNP
20	37929301	rs4812374	C	A	100	PASS	AC=3593;AF=0.717452;AN=5008;NS=2504;DP=18069;EAS_AF=0.7312;AMR_AF=0.732;AFR_AF=0.8321;EUR_AF=0.4702;SAS_AF=0.7924;AA=A|||;VT=SNP
20	37929794	rs78978693	C	A	100	PASS	AC=101;AF=0.0201677;AN=5008;NS=2504;DP=23290;EAS_AF=0.0982;AMR_AF=0;AFR_AF=0;EUR_AF=0;SAS_AF=0.002;AA=C|||;VT=SNP
20	37929997	rs16987896	T	C	100	PASS	AC=559;AF=0.111621;AN=5008;NS=2504;DP=22313;EAS_AF=0.122;AMR_AF=0.0634;AFR_AF=0.1657;EUR_AF=0.0984;SAS_AF=0.0757;AA=T|||;VT=SNP
20	37930005	rs59349866	G	A	100	PASS	AC=503;AF=0.100439;AN=5008;NS=2504;DP=22314;EAS_AF=0.1607;AMR_AF=0.049;AFR_AF=0.1346;EUR_AF=0.0427;SAS_AF=0.0879;AA=G|||;VT=SNP
20	37931218	rs725259	G	T	100	PASS	AC=2524;AF=0.503994;AN=5008;NS=2504;DP=17689;EAS_AF=0.6101;AMR_AF=0.634;AFR_AF=0.2738;EUR_AF=0.4046;SAS_AF=0.7157;AA=G|||;VT=SNP
20	37931436	rs2007338	T	A	100	PASS	AC=841;AF=0.167931;AN=5008;NS=2504;DP=13988;EAS_AF=0.122;AMR_AF=0.0879;AFR_AF=0.3525;EUR_AF=0.1173;SAS_AF=0.0746;AA=T|||;VT=SNP
20	37932027	rs11699853	C	T	100	PASS	AC=2024;AF=0.404153;AN=5008;NS=2504;DP=21438;EAS_AF=0.4395;AMR_AF=0.5922;AFR_AF=0.1316;EUR_AF=0.3718;SAS_AF=0.636;AA=C|||;VT=SNP
20	37933174	rs11907653	T	C	100	PASS	AC=580;AF=0.115815;AN=5008;NS=2504;DP=19254;EAS_AF=0.1399;AMR_AF=0.062;AFR_AF=0.1785;EUR_AF=0.0875;SAS_AF=0.0736;AA=T|||;VT=SNP
20	37933673	rs8123469	T	C	100	PASS	AC=580;AF=0.115815;AN=5008;NS=2504;DP=22532;EAS_AF=0.1399;AMR_AF=0.062;AFR_AF=0.1785;EUR_AF=0.0875;SAS_AF=0.0736;AA=T|||;VT=SNP
20	37934996	rs36104096	A	G	100	PASS	AC=122;AF=0.024361;AN=5008;NS=2504;DP=19930;EAS_AF=0.0456;AMR_AF=0.0072;AFR_AF=0.0008;EUR_AF=0.0089;SAS_AF=0.0624;AA=A|||;VT=SNP
20	37935531	rs6124136	C	T	100	PASS	AC=32;AF=0.00638978;AN=5008;NS=2504;DP=15356;EAS_AF=0.0317;AMR_AF=0;AFR_AF=0;EUR_AF=0;SAS_AF=0;AA=C|||;VT=SNP
20	37936079	rs144705061	G	A	100	PASS	AC=72;AF=0.014377;AN=5008;NS=2504;DP=20947;EAS_AF=0.0089;AMR_AF=0.0908;AFR_AF=0;EUR_AF=0;SAS_AF=0;AA=G|||;VT=SNP
20	37936305	rs62204425	C	T	100	PASS	AC=528;AF=0.105431;AN=5008;NS=2504;DP=20975;EAS_AF=0.122;AMR_AF=0.0591;AFR_AF=0.1536;EUR_AF=0.0865;SAS_AF=0.0757;AA=C|||;VT=SNP
20	37936445	rs78125889	G	A	100	PASS	AC=43;AF=0.00858626;AN=5008;NS=2504;DP=19688;EAS_AF=0.0417;AMR_AF=0;AFR_AF=0.0008;EUR_AF=0;SAS_AF=0;AA=g|||;VT=SNP
20	37936581	rs16987902	T	C	100	PASS	AC=566;AF=0.113019;AN=5008;NS=2504;DP=21982;EAS_AF=0.122;AMR_AF=0.062;AFR_AF=0.18;EUR_AF=0.0875;SAS_AF=0.0757;AA=T|||;VT=SNP
20	37937661	rs6513599	C	T	100	PASS	AC=2557;AF=0.510583;AN=5008;NS=2504;DP=17094;EAS_AF=0.6141;AMR_AF=0.6412;AFR_AF=0.2769;EUR_AF=0.4195;SAS_AF=0.7209;AA=c|||;VT=SNP
20	37938781	rs73291095	T	C	100	PASS	AC=618;AF=0.123403;AN=5008;NS=2504;DP=18423;EAS_AF=0.13;AMR_AF=0.0663;AFR_AF=0.2042;EUR_AF=0.0885;SAS_AF=0.0838;AA=T|||;VT=SNP
20	37940011	rs8123586	A	G	100	PASS	AC=3490;AF=0.696885;AN=5008;NS=2504;DP=19371;EAS_AF=0.7649;AMR_AF=0.7334;AFR_AF=0.6982;EUR_AF=0.5109;SAS_AF=0.7904;AA=G|||;VT=SNP
20	37940223	rs79112972	A	G	100	PASS	AC=19;AF=0.00379393;AN=5008;NS=2504;DP=19333;EAS_AF=0.0188;AMR_AF=0;AFR_AF=0;EUR_AF=0;SAS_AF=0;AA=A|||;VT=SNP
20	37940458	rs139003852	G	A	100	PASS	AC=92;AF=0.0183706;AN=5008;NS=2504;DP=18274;EAS_AF=0.0377;AMR_AF=0.0014;AFR_AF=0;EUR_AF=0;SAS_AF=0.0542;AA=g|||;VT=SNP
20	37940679	rs16987905	A	G	100	PASS	AC=1012;AF=0.202077;AN=5008;NS=2504;DP=22372;EAS_AF=0.369;AMR_AF=0.1081;AFR_AF=0.1543;EUR_AF=0.1302;SAS_AF=0.2352;AA=A|||;VT=SNP
20	37941087	rs1011827	T	G	100	PASS	AC=47;AF=0.00938498;AN=5008;NS=2504;DP=22454;EAS_AF=0.0099;AMR_AF=0.0504;AFR_AF=0;EUR_AF=0.002;SAS_AF=0;AA=T|||;VT=SNP
20	37941232	rs76524376	A	G	100	PASS	AC=324;AF=0.0646965;AN=5008;NS=2504;DP=22336;EAS_AF=0.1329;AMR_AF=0.0447;AFR_AF=0.0015;EUR_AF=0.0805;SAS_AF=0.0777;AA=A|||;VT=SNP
20	37941418	rs13041504	T	A	100	PASS	AC=1015;AF=0.202676;AN=5008;NS=2504;DP=22499;EAS_AF=0.369;AMR_AF=0.1081;AFR_AF=0.1543;EUR_AF=0.1302;SAS_AF=0.2382;AA=T|||;VT=SNP
20	37941498	rs79477607	A	G	100	PASS	AC=142;AF=0.0283546;AN=5008;NS=2504;DP=21479;EAS_AF=0.1389;AMR_AF=0;AFR_AF=0;EUR_AF=0;SAS_AF=0.002;AA=A|||;VT=SNP
20	37941883	rs4812375	T	C	100	PASS	AC=2894;AF=0.577875;AN=5008;NS=2504;DP=20997;EAS_AF=0.7589;AMR_AF=0.6657;AFR_AF=0.3419;EUR_AF=0.4662;SAS_AF=0.7628;AA=C|||;VT=SNP
20	37942147	rs34525681	G	C	100	PASS	AC=954;AF=0.190495;AN=5008;NS=2504;DP=22807;EAS_AF=0.3631;AMR_AF=0.1037;AFR_AF=0.1188;EUR_AF=0.1272;SAS_AF=0.2362;AA=G|||;VT=SNP
20	37942991	rs1012795	T	G	100	PASS	AC=3600;AF=0.71885;AN=5008;NS=2504;DP=18467;EAS_AF=0.7728;AMR_AF=0.745;AFR_AF=0.7564;EUR_AF=0.5258;SAS_AF=0.7924;AA=G|||;VT=SNP
20	37943619	rs6129247	C	T	100	PASS	AC=1787;AF=0.356829;AN=5008;NS=2504;DP=19805;EAS_AF=0.3829;AMR_AF=0.5533;AFR_AF=0.1278;EUR_AF=0.331;SAS_AF=0.5266;AA=C|||;VT=SNP
20	37944964	rs67560176	G	T	100	PASS	AC=341;AF=0.0680911;AN=5008;NS=2504;DP=20608;EAS_AF=0.1696;AMR_AF=0.0418;AFR_AF=0.0129;EUR_AF=0.0408;SAS_AF=0.0849;AA=G|||;VT=SNP
20	37945063	rs66663715	A	G	100	PASS	AC=984;AF=0.196486;AN=5008;NS=2504;DP=22759;EAS_AF=0.379;AMR_AF=0.1052;AFR_AF=0.1293;EUR_AF=0.1302;SAS_AF=0.2321;AA=A|||;VT=SNP
20	37945267	rs16987909	A	C	100	PASS	AC=1768;AF=0.353035;AN=5008;NS=2504;DP=19461;EAS_AF=0.3919;AMR_AF=0.5317;AFR_AF=0.1324;EUR_AF=0.2913;SAS_AF=0.5481;AA=A|||;VT=SNP
20	37945484	rs11696333	G	C	100	PASS	AC=3453;AF=0.689497;AN=5008;NS=2504;DP=19583;EAS_AF=0.7659;AMR_AF=0.7104;AFR_AF=0.7148;EUR_AF=0.4722;SAS_AF=0.7853;AA=C|||;VT=SNP
20	37946188	rs6101460	C	A	100	PASS	AC=3319;AF=0.66274;AN=5008;NS=2504;DP=17444;EAS_AF=0.7649;AMR_AF=0.6974;AFR_AF=0.6354;EUR_AF=0.4533;SAS_AF=0.7853;AA=A|||;VT=SNP
20	37947368	rs6101462	C	G	100	PASS	AC=1406;AF=0.280751;AN=5008;NS=2504;DP=17298;EAS_AF=0.379;AMR_AF=0.1628;AFR_AF=0.3714;EUR_AF=0.1869;SAS_AF=0.2372;AA=C|||;VT=SNP
20	37947434	rs7267944	T	C	100	PASS	AC=1516;AF=0.302716;AN=5008;NS=2504;DP=18822;EAS_AF=0.38;AMR_AF=0.1671;AFR_AF=0.4508;EUR_AF=0.1869;SAS_AF=0.2382;AA=C|||;VT=SNP
20	37947763	rs12329623	C	T	100	PASS	AC=1378;AF=0.27516;AN=5008;NS=2504;DP=16533;EAS_AF=0.3671;AMR_AF=0.1599;AFR_AF=0.3638;EUR_AF=0.1829;SAS_AF=0.2372;AA=T|||;VT=SNP
20	37948025	rs12329618	G	A	100	PASS	AC=1395;AF=0.278554;AN=5008;NS=2504;DP=19024;EAS_AF=0.373;AMR_AF=0.1614;AFR_AF=0.3714;EUR_AF=0.1829;SAS_AF=0.2372;AA=g|||;VT=SNP
20	37948298	rs1008351	C	G	100	PASS	AC=3561;AF=0.711062;AN=5008;NS=2504;DP=18615;EAS_AF=0.7708;AMR_AF=0.732;AFR_AF=0.7557;EUR_AF=0.503;SAS_AF=0.7883;AA=G|||;VT=SNP
20	37948756	rs6101463	T	C	100	PASS	AC=3440;AF=0.686901;AN=5008;NS=2504;DP=19681;EAS_AF=0.7708;AMR_AF=0.7262;AFR_AF=0.6513;EUR_AF=0.5219;SAS_AF=0.7904;AA=C|||;VT=SNP
20	37949055	rs6101464	G	A	100	PASS	AC=3575;AF=0.713858;AN=5008;NS=2504;DP=19236;EAS_AF=0.7698;AMR_AF=0.7392;AFR_AF=0.7466;EUR_AF=0.5229;SAS_AF=0.7904;AA=A|||;VT=SNP
20	37949113	rs6129249	G	A	100	PASS	AC=1797;AF=0.358826;AN=5008;NS=2504;DP=20952;EAS_AF=0.3839;AMR_AF=0.5533;AFR_AF=0.1331;EUR_AF=0.331;SAS_AF=0.5286;AA=G|||;VT=SNP
20	37949375	rs6101466	T	C	100	PASS	AC=1637;AF=0.326877;AN=5008;NS=2504;DP=19599;EAS_AF=0.3849;AMR_AF=0.1744;AFR_AF=0.5159;EUR_AF=0.1889;SAS_AF=0.2618;AA=C|||;VT=SNP
20	37950180	rs1008350	G	C	100	PASS	AC=3615;AF=0.721845;AN=5008;NS=2504;DP=15289;EAS_AF=0.7669;AMR_AF=0.7464;AFR_AF=0.7693;EUR_AF=0.5298;SAS_AF=0.7914;AA=C|||;VT=SNP
20	37951428	rs6028389	A	G	100	PASS	AC=3903;AF=0.779353;AN=5008;NS=2504;DP=18115;EAS_AF=0.7688;AMR_AF=0.7637;AFR_AF=0.9781;EUR_AF=0.5288;SAS_AF=0.7904;AA=G|||;VT=SNP
20	37951934	rs6129250	G	A	100	PASS	AC=1768;AF=0.353035;AN=5008;NS=2504;DP=12760;EAS_AF=0.381;AMR_AF=0.5548;AFR_AF=0.1422;EUR_AF=0.3181;SAS_AF=0.502;AA=A|||;VT=SNP
20	37952976	rs6129253	A	T	100	PASS	AC=2334;AF=0.466054;AN=5008;NS=2504;DP=17227;EAS_AF=0.3909;AMR_AF=0.6153;AFR_AF=0.438;EUR_AF=0.3887;SAS_AF=0.5552;AA=A|||;VT=SNP
20	37953738	rs62202867	C	T	100	PASS	AC=2514;AF=0.501997;AN=5008;NS=2504;DP=15920;EAS_AF=0.3968;AMR_AF=0.6311;AFR_AF=0.559;EUR_AF=0.3887;SAS_AF=0.5583;AA=C|||;VT=SNP
20	37953758	rs79323644	C	T	100	PASS	AC=541;AF=0.108027;AN=5008;NS=2504;DP=17003;EAS_AF=0.0486;AMR_AF=0.1571;AFR_AF=0.0144;EUR_AF=0.1978;SAS_AF=0.1687;AA=C|||;VT=SNP
20	37956695	rs6129259	A	G	100	PASS	AC=1852;AF=0.369808;AN=5008;NS=2504;DP=17417;EAS_AF=0.3909;AMR_AF=0.5576;AFR_AF=0.1611;EUR_AF=0.335;SAS_AF=0.5327;AA=A|||;VT=SNP
20	37957173	rs4810259	G	A	100	PASS	AC=1849;AF=0.369209;AN=5008;NS=2504;DP=18161;EAS_AF=0.3909;AMR_AF=0.5576;AFR_AF=0.1619;EUR_AF=0.335;SAS_AF=0.5286;AA=g|||;VT=SNP
20	37957289	rs4810260	G	A	100	PASS	AC=1850;AF=0.369409;AN=5008;NS=2504;DP=19226;EAS_AF=0.3909;AMR_AF=0.5576;AFR_AF=0.1619;EUR_AF=0.336;SAS_AF=0.5286;AA=A|||;VT=SNP
20	37957395	rs4812376	T	C	100	PASS	AC=2817;AF=0.5625;AN=5008;NS=2504;DP=19537;EAS_AF=0.755;AMR_AF=0.6628;AFR_AF=0.289;EUR_AF=0.4642;SAS_AF=0.7638;AA=T|||;VT=SNP
20	37958043	rs6028390	T	A	100	PASS	AC=3908;AF=0.780351;AN=5008;NS=2504;DP=21685;EAS_AF=0.7649;AMR_AF=0.7666;AFR_AF=0.9796;EUR_AF=0.5318;SAS_AF=0.7924;AA=A|||;VT=SNP
20	37958191	rs6129260	T	C	100	PASS	AC=2824;AF=0.563898;AN=5008;NS=2504;DP=21459;EAS_AF=0.755;AMR_AF=0.6643;AFR_AF=0.2912;EUR_AF=0.4672;SAS_AF=0.7638;AA=T|||;VT=SNP
20	37958258	rs6129261	G	T	100	PASS	AC=3044;AF=0.607827;AN=5008;NS=2504;DP=21775;EAS_AF=0.755;AMR_AF=0.6787;AFR_AF=0.4508;EUR_AF=0.4662;SAS_AF=0.7638;AA=T|||;VT=SNP
20	37958333	rs8117671	T	C	100	PASS	AC=1209;AF=0.241414;AN=5008;NS=2504;DP=20741;EAS_AF=0.372;AMR_AF=0.121;AFR_AF=0.2927;EUR_AF=0.1322;SAS_AF=0.2352;AA=T|||;VT=SNP
20	37958615	rs932553	G	A	100	PASS	AC=1805;AF=0.360423;AN=5008;NS=2504;DP=19471;EAS_AF=0.3849;AMR_AF=0.5562;AFR_AF=0.1331;EUR_AF=0.337;SAS_AF=0.5276;AA=G|||;VT=SNP
20	37958704	rs932552	A	G	100	PASS	AC=3912;AF=0.78115;AN=5008;NS=2504;DP=20466;EAS_AF=0.7698;AMR_AF=0.7666;AFR_AF=0.9788;EUR_AF=0.5318;SAS_AF=0.7924;AA=G|||;VT=SNP
20	37959995	rs4810261	T	A	100	PASS	AC=2830;AF=0.565096;AN=5008;NS=2504;DP=21927;EAS_AF=0.7619;AMR_AF=0.6643;AFR_AF=0.2912;EUR_AF=0.4672;SAS_AF=0.7628;AA=T|||;VT=SNP
20	37960715	rs6129263	G	A	100	PASS	AC=1841;AF=0.367612;AN=5008;NS=2504;DP=17559;EAS_AF=0.3849;AMR_AF=0.5576;AFR_AF=0.1611;EUR_AF=0.334;SAS_AF=0.5286;AA=A|||;VT=SNP
20	37960971	rs4812377	G	A	100	PASS	AC=1827;AF=0.364816;AN=5008;NS=2504;DP=21250;EAS_AF=0.3849;AMR_AF=0.5576;AFR_AF=0.149;EUR_AF=0.335;SAS_AF=0.5297;AA=G|||;VT=SNP
20	37961412	rs4239688	A	G	100	PASS	AC=2815;AF=0.562101;AN=5008;NS=2504;DP=19988;EAS_AF=0.7619;AMR_AF=0.6599;AFR_AF=0.2844;EUR_AF=0.4642;SAS_AF=0.7628;AA=A|||;VT=SNP
20	37962356	rs6129265	G	A	100	PASS	AC=2802;AF=0.559505;AN=5008;NS=2504;DP=21486;EAS_AF=0.7599;AMR_AF=0.6585;AFR_AF=0.2837;EUR_AF=0.4583;SAS_AF=0.7597;AA=G|||;VT=SNP
20	37962422	rs6129266	C	A	100	PASS	AC=3352;AF=0.669329;AN=5008;NS=2504;DP=20566;EAS_AF=0.7649;AMR_AF=0.7233;AFR_AF=0.5976;EUR_AF=0.5149;SAS_AF=0.7883;AA=A|||;VT=SNP
20	37962844	rs75491779	T	C	100	PASS	AC=19;AF=0.00379393;AN=5008;NS=2504;DP=18211;EAS_AF=0.0188;AMR_AF=0;AFR_AF=0;EUR_AF=0;SAS_AF=0;AA=T|||;VT=SNP
20	37963182	rs6124140	A	C	100	PASS	AC=2813;AF=0.561701;AN=5008;NS=2504;DP=16557;EAS_AF=0.7599;AMR_AF=0.6599;AFR_AF=0.2912;EUR_AF=0.4583;SAS_AF=0.7597;AA=A|||;VT=SNP
20	37963721	rs4810262	T	G	100	PASS	AC=2799;AF=0.558906;AN=5008;NS=2504;DP=19775;EAS_AF=0.756;AMR_AF=0.6585;AFR_AF=0.2837;EUR_AF=0.4583;SAS_AF=0.7607;AA=G|||;VT=SNP
20	37963786	rs4810263	G	A	100	PASS	AC=1838;AF=0.367013;AN=5008;NS=2504;DP=19542;EAS_AF=0.3839;AMR_AF=0.5576;AFR_AF=0.1611;EUR_AF=0.333;SAS_AF=0.5276;AA=C|||;VT=SNP
20	37965091	rs75115203	G	A	100	PASS	AC=108;AF=0.0215655;AN=5008;NS=2504;DP=21589;EAS_AF=0.0942;AMR_AF=0.0101;AFR_AF=0;EUR_AF=0.003;SAS_AF=0.0031;AA=G|||;VT=SNP
20	37965099	rs2067008	G	A	100	PASS	AC=1843;AF=0.368011;AN=5008;NS=2504;DP=22202;EAS_AF=0.3859;AMR_AF=0.5591;AFR_AF=0.1611;EUR_AF=0.333;SAS_AF=0.5297;AA=G|||;VT=SNP
20	37965202	rs2070291	G	A	100	PASS	AC=1792;AF=0.357827;AN=5008;NS=2504;DP=23732;EAS_AF=0.3849;AMR_AF=0.5533;AFR_AF=0.1278;EUR_AF=0.333;SAS_AF=0.5276;AA=G|||;VT=SNP
20	37965734	rs2070290	G	A	100	PASS	AC=1831;AF=0.365615;AN=5008;NS=2504;DP=18924;EAS_AF=0.3849;AMR_AF=0.5562;AFR_AF=0.1551;EUR_AF=0.333;SAS_AF=0.5286;AA=A|||;VT=SNP
20	37966916	rs743155	A	T	100	PASS	AC=569;AF=0.113618;AN=5008;NS=2504;DP=23226;EAS_AF=0.0506;AMR_AF=0.1542;AFR_AF=0.025;EUR_AF=0.1998;SAS_AF=0.181;AA=A|||;VT=SNP
20	37967269	rs6028394	G	A	100	PASS	AC=2450;AF=0.489217;AN=5008;NS=2504;DP=18787;EAS_AF=0.3938;AMR_AF=0.6225;AFR_AF=0.5151;EUR_AF=0.3917;SAS_AF=0.5583;AA=A|||;VT=SNP
20	37967287	rs66998295	G	A	100	PASS	AC=918;AF=0.183307;AN=5008;NS=2504;DP=19240;EAS_AF=0.3671;AMR_AF=0.0994;AFR_AF=0.1157;EUR_AF=0.1243;SAS_AF=0.2055;AA=G|||;VT=SNP
20	37967302	rs2868999	A	G	100	PASS	AC=3657;AF=0.730232;AN=5008;NS=2504;DP=19483;EAS_AF=0.7718;AMR_AF=0.7464;AFR_AF=0.8011;EUR_AF=0.5239;SAS_AF=0.7924;AA=A|||;VT=SNP
20	37967775	rs2869000	C	G	100	PASS	AC=1908;AF=0.38099;AN=5008;NS=2504;DP=18138;EAS_AF=0.3859;AMR_AF=0.5576;AFR_AF=0.1944;EUR_AF=0.334;SAS_AF=0.5511;AA=C|||;VT=SNP
20	37968869	rs5012131	C	T	100	PASS	AC=936;AF=0.186901;AN=5008;NS=2504;DP=21267;EAS_AF=0.369;AMR_AF=0.1009;AFR_AF=0.1233;EUR_AF=0.1252;SAS_AF=0.2096;AA=C|||;VT=SNP
20	37968871	rs117458756	C	T	100	PASS	AC=39;AF=0.00778754;AN=5008;NS=2504;DP=21477;EAS_AF=0.0367;AMR_AF=0;AFR_AF=0.0008;EUR_AF=0;SAS_AF=0.001;AA=c|||;VT=SNP
20	37969019	rs2869001	G	A	100	PASS	AC=1906;AF=0.380591;AN=5008;NS=2504;DP=21056;EAS_AF=0.3849;AMR_AF=0.5576;AFR_AF=0.1944;EUR_AF=0.334;SAS_AF=0.5501;AA=G|||;VT=SNP
20	37969208	rs1998109	C	T	100	PASS	AC=1906;AF=0.380591;AN=5008;NS=2504;DP=21690;EAS_AF=0.3849;AMR_AF=0.5576;AFR_AF=0.1944;EUR_AF=0.334;SAS_AF=0.5501;AA=C|||;VT=SNP
20	37969843	rs35758854	G	A	100	PASS	AC=811;AF=0.161941;AN=5008;NS=2504;DP=18544;EAS_AF=0.372;AMR_AF=0.0951;AFR_AF=0.0318;EUR_AF=0.1252;SAS_AF=0.2065;AA=G|||;VT=SNP
20	37970202	rs75228921	C	T	100	PASS	AC=36;AF=0.0071885;AN=5008;NS=2504;DP=16385;EAS_AF=0.0347;AMR_AF=0;AFR_AF=0;EUR_AF=0;SAS_AF=0.001;AA=C|||;VT=SNP
20	37970966	rs2103960	A	G	100	PASS	AC=958;AF=0.191294;AN=5008;NS=2504;DP=20002;EAS_AF=0.378;AMR_AF=0.1009;AFR_AF=0.1188;EUR_AF=0.1252;SAS_AF=0.229;AA=A|||;VT=SNP
20	37970970	rs6028396	G	T	100	PASS	AC=2597;AF=0.51857;AN=5008;NS=2504;DP=20039;EAS_AF=0.3948;AMR_AF=0.6326;AFR_AF=0.618;EUR_AF=0.3917;SAS_AF=0.5613;AA=T|||;VT=SNP
20	37972010	rs16987936	A	G	100	PASS	AC=960;AF=0.191693;AN=5008;NS=2504;DP=20906;EAS_AF=0.378;AMR_AF=0.1023;AFR_AF=0.1195;EUR_AF=0.1252;SAS_AF=0.229;AA=A|||;VT=SNP
20	37972408	rs117344509	A	G	100	PASS	AC=21;AF=0.00419329;AN=5008;NS=2504;DP=19000;EAS_AF=0.0208;AMR_AF=0;AFR_AF=0;EUR_AF=0;SAS_AF=0;AA=A|||;VT=SNP
20	37972597	rs140470197	G	A	100	PASS	AC=50;AF=0.00998403;AN=5008;NS=2504;DP=21033;EAS_AF=0.0198;AMR_AF=0.036;AFR_AF=0.0008;EUR_AF=0.001;SAS_AF=0.0031;AA=G|||;VT=SNP
20	37973031	rs13038787	T	C	100	PASS	AC=994;AF=0.198482;AN=5008;NS=2504;DP=20127;EAS_AF=0.378;AMR_AF=0.1066;AFR_AF=0.1377;EUR_AF=0.1451;SAS_AF=0.2157;AA=T|||;VT=SNP
20	37973158	rs2869002	C	T	100	PASS	AC=1826;AF=0.364617;AN=5008;NS=2504;DP=16383;EAS_AF=0.3879;AMR_AF=0.549;AFR_AF=0.1384;EUR_AF=0.334;SAS_AF=0.547;AA=C|||;VT=SNP
20	37974193	rs6124141	T	G	100	PASS	AC=1842;AF=0.367812;AN=5008;NS=2504;DP=16765;EAS_AF=0.3879;AMR_AF=0.5548;AFR_AF=0.1407;EUR_AF=0.334;SAS_AF=0.5562;AA=T|||;VT=SNP
20	37975767	rs78615038	A	G	100	PASS	AC=39;AF=0.00778754;AN=5008;NS=2504;DP=16261;EAS_AF=0.0347;AMR_AF=0;AFR_AF=0.0023;EUR_AF=0;SAS_AF=0.001;AA=A|||;VT=SNP
20	37975857	rs190091217	T	C	100	PASS	AC=21;AF=0.00419329;AN=5008;NS=2504;DP=17425;EAS_AF=0.0198;AMR_AF=0;AFR_AF=0;EUR_AF=0;SAS_AF=0.001;AA=T|||;VT=SNP
20	37977026	rs6129271	C	T	100	PASS	AC=1806;AF=0.360623;AN=5008;NS=2504;DP=20429;EAS_AF=0.3859;AMR_AF=0.5548;AFR_AF=0.1483;EUR_AF=0.3191;SAS_AF=0.5266;AA=T|||;VT=SNP
20	37977945	rs2869003	T	C	100	PASS	AC=3835;AF=0.765775;AN=5008;NS=2504;DP=18698;EAS_AF=0.7688;AMR_AF=0.7594;AFR_AF=0.9281;EUR_AF=0.5278;SAS_AF=0.7924;AA=C|||;VT=SNP
20	37978123	rs181010910	G	C	100	PASS	AC=39;AF=0.00778754;AN=5008;NS=2504;DP=2574;EAS_AF=0.0377;AMR_AF=0;AFR_AF=0;EUR_AF=0;SAS_AF=0.001;AA=G|||;VT=SNP
20	37978920	rs4812379	A	G	100	PASS	AC=1810;AF=0.361422;AN=5008;NS=2504;DP=15749;EAS_AF=0.3859;AMR_AF=0.5533;AFR_AF=0.1369;EUR_AF=0.3191;SAS_AF=0.547;AA=A|||;VT=SNP
20	37979281	rs6129273	G	A	100	PASS	AC=1778;AF=0.355032;AN=5008;NS=2504;DP=17524;EAS_AF=0.3859;AMR_AF=0.549;AFR_AF=0.1369;EUR_AF=0.3191;SAS_AF=0.5174;AA=G|||;VT=SNP
20	37979482	rs6129274	C	T	100	PASS	AC=1803;AF=0.360024;AN=5008;NS=2504;DP=18125;EAS_AF=0.3849;AMR_AF=0.549;AFR_AF=0.1369;EUR_AF=0.3191;SAS_AF=0.544;AA=C|||;VT=SNP
20	37981504	rs6101477	C	T	100	PASS	AC=1314;AF=0.26238;AN=5008;NS=2504;DP=18027;EAS_AF=0.0585;AMR_AF=0.2277;AFR_AF=0.5061;EUR_AF=0.2435;SAS_AF=0.1871;AA=C|||;VT=SNP
20	37981578	rs73121188	A	T	100	PASS	AC=486;AF=0.0970447;AN=5008;NS=2504;DP=17282;EAS_AF=0.0903;AMR_AF=0.062;AFR_AF=0.003;EUR_AF=0.0865;SAS_AF=0.2669;AA=A|||;VT=SNP
20	37982285	rs76531112	A	G	100	PASS	AC=22;AF=0.00439297;AN=5008;NS=2504;DP=18478;EAS_AF=0.0218;AMR_AF=0;AFR_AF=0;EUR_AF=0;SAS_AF=0;AA=A|||;VT=SNP
20	37983058	rs6129275	G	T	100	PASS	AC=1774;AF=0.354233;AN=5008;NS=2504;DP=19966;EAS_AF=0.3839;AMR_AF=0.549;AFR_AF=0.1369;EUR_AF=0.3191;SAS_AF=0.5153;AA=G|||;VT=SNP
20	37984144	rs4812380	T	G	100	PASS	AC=3653;AF=0.729433;AN=5008;NS=2504;DP=19839;EAS_AF=0.7738;AMR_AF=0.7435;AFR_AF=0.798;EUR_AF=0.5239;SAS_AF=0.7924;AA=G|||;VT=SNP
```
