## Supplementary material for "Characterization of shared and ancestry-specific signals driving complex traits using multi-ancestry fine-mapping": mesusieoutput

```
                 eur          afr      eur_afr
   [1,] 1.417797e-04 1.215712e-04 3.219138e-05
   [2,] 2.353166e-04 4.104890e-05 2.276480e-05
   [3,] 1.455364e-04 4.047698e-05 1.427104e-05
   [4,] 1.379366e-04 4.099647e-05 1.365595e-05
   [5,] 1.353953e-04 4.178436e-05 1.314164e-05
   [6,] 9.086722e-05 6.751669e-05 1.978383e-05
   [7,] 1.952824e-04 4.296805e-05 2.043689e-05
   [8,] 2.038674e-04 4.348697e-05 2.198100e-05
   [9,] 1.940042e-04 4.266557e-05 2.004244e-05
  [10,] 6.520717e-05 1.328666e-04 1.468374e-05
  [11,] 8.780262e-05 9.302201e-05 2.661891e-05
  [12,] 8.133184e-05 8.177614e-05 2.389887e-05
  [13,] 7.626252e-05 2.846234e-04 2.053188e-05
  [14,] 7.582688e-05 9.607765e-05 3.447289e-05
  [15,] 1.307530e-04 9.321617e-05 4.355642e-05
  [16,] 8.534427e-05 4.068503e-05 1.198806e-05
  [17,] 8.496555e-05 4.046317e-05 1.204055e-05
  [18,] 1.241688e-04 4.270095e-05 1.288383e-05
  [19,] 7.799764e-05 2.579916e-04 1.932186e-05
  [20,] 8.004759e-05 3.463810e-04 2.102520e-05
  [21,] 7.545661e-05 5.905925e-05 2.063089e-05
  [22,] 7.627600e-05 2.428286e-04 1.914831e-05
  [23,] 1.243858e-04 9.325756e-05 4.133629e-05
  [24,] 7.884515e-05 7.387625e-05 2.710121e-05
  [25,] 7.860780e-05 6.348094e-05 2.210679e-05
  [26,] 7.918695e-05 2.254476e-04 1.769221e-05
  [27,] 7.633495e-05 6.059050e-05 2.156635e-05
  [28,] 1.261215e-04 4.334211e-05 1.273067e-05
  [29,] 1.162210e-04 6.459604e-05 1.656349e-05
  [30,] 7.767197e-05 2.183123e-04 1.807507e-05
  [31,] 8.167986e-05 6.274340e-05 1.375424e-05
  [32,] 7.710130e-05 3.163348e-04 2.079977e-05
  [33,] 7.903480e-05 3.755026e-04 2.259229e-05
  [34,] 1.058167e-04 4.667945e-05 1.153598e-05
  [35,] 7.565983e-05 9.108047e-05 2.150214e-05
  [36,] 1.168206e-04 9.367075e-05 2.998138e-05
  [37,] 1.097299e-04 7.169356e-05 1.658283e-05
  [38,] 1.058249e-04 4.545264e-05 1.170283e-05
  [39,] 7.446711e-05 5.399355e-05 1.801904e-05
  [40,] 1.168509e-04 4.558206e-05 1.215349e-05
  [41,] 7.702365e-05 7.907911e-05 2.076754e-05
  [42,] 7.997143e-05 3.174826e-04 2.071664e-05
  [43,] 9.807208e-05 2.900350e-04 2.551856e-05
  [44,] 7.933405e-05 3.185439e-04 2.088137e-05
  [45,] 7.725490e-05 3.321328e-04 2.176357e-05
  [46,] 8.024238e-05 2.673846e-04 1.922302e-05
  [47,] 6.724890e-05 5.131654e-05 1.381162e-05
  [48,] 8.781779e-05 4.713537e-05 1.153102e-05
  [49,] 7.765265e-05 2.470275e-04 1.903101e-05
  [50,] 8.093211e-05 2.513717e-04 1.864138e-05
  [51,] 1.002347e-04 4.393612e-05 1.332805e-05
  [52,] 9.567274e-05 5.415602e-05 1.735702e-05
  [53,] 1.013970e-04 4.786372e-05 2.134540e-05
  [54,] 8.100213e-05 7.901187e-05 1.481194e-05
  [55,] 6.861460e-05 5.686949e-05 1.589754e-05
  [56,] 4.590267e-05 4.508912e-05 1.221402e-05
  [57,] 4.767156e-05 4.722491e-05 1.332726e-05
  [58,] 4.388727e-05 5.228485e-05 1.276310e-05
  [59,] 2.450857e-04 8.591690e-05 8.046862e-05
  [60,] 4.382412e-05 5.797514e-05 1.362726e-05
  [61,] 4.357392e-05 5.148945e-05 1.223920e-05
  [62,] 4.369786e-05 5.156372e-05 1.241918e-05
  [63,] 6.871439e-05 7.810735e-05 1.964614e-05
  [64,] 1.012667e-04 7.177431e-05 2.019436e-05
  [65,] 6.901718e-05 7.157003e-05 2.266123e-05
  [66,] 6.917312e-05 5.678871e-05 1.665783e-05
  [67,] 4.396930e-05 4.722248e-05 1.162184e-05
  [68,] 4.558769e-05 6.789139e-05 1.698292e-05
  [69,] 4.381631e-05 6.373881e-05 1.450118e-05
  [70,] 4.467677e-05 6.981522e-05 1.640604e-05
  [71,] 4.365479e-05 6.640929e-05 1.459544e-05
  [72,] 4.374899e-05 6.615167e-05 1.475615e-05
  [73,] 4.375069e-05 6.300538e-05 1.428547e-05
  [74,] 4.364187e-05 6.296585e-05 1.409064e-05
  [75,] 6.995574e-05 5.725236e-05 1.679982e-05
  [76,] 4.439317e-05 5.231634e-05 1.309503e-05
  [77,] 4.549049e-05 6.803280e-05 1.692228e-05
  [78,] 1.287270e-04 1.071137e-04 2.986942e-05
  [79,] 1.033578e-04 8.732913e-05 1.487235e-05
  [80,] 4.350984e-05 5.011213e-05 1.183267e-05
  [81,] 4.401120e-05 6.375912e-05 1.478497e-05
  [82,] 4.370407e-05 6.839387e-05 1.499678e-05
  [83,] 4.352702e-05 6.484776e-05 1.407140e-05
  [84,] 4.362297e-05 7.058381e-05 1.512409e-05
  [85,] 4.346430e-05 6.346794e-05 1.343313e-05
  [86,] 6.039892e-05 4.323236e-05 1.121966e-05
  [87,] 8.359942e-05 5.923231e-05 2.123012e-05
  [88,] 8.079571e-05 5.173577e-05 1.776825e-05
  [89,] 1.123448e-04 6.192773e-05 2.274527e-05
  [90,] 5.605258e-05 5.625075e-05 1.143975e-05
  [91,] 5.423795e-05 5.579058e-05 1.141662e-05
  [92,] 5.358753e-05 5.662469e-05 1.139740e-05
  [93,] 5.406867e-05 5.559282e-05 1.141195e-05
  [94,] 5.404570e-05 5.685421e-05 1.139969e-05
  [95,] 5.167765e-05 5.772164e-05 1.140567e-05
  [96,] 5.437165e-05 4.665363e-05 1.126363e-05
  [97,] 5.358357e-05 5.703493e-05 1.139070e-05
  [98,] 5.207018e-05 5.637202e-05 1.138897e-05
  [99,] 5.277603e-05 5.664984e-05 1.139229e-05
 [100,] 5.492728e-05 5.712753e-05 1.139025e-05
 [101,] 8.686551e-05 6.015906e-05 2.157815e-05
 [102,] 5.234047e-05 4.612592e-05 1.121486e-05
 [103,] 7.998578e-05 5.131466e-05 1.688151e-05
 [104,] 7.712022e-05 5.189514e-05 1.711897e-05
 [105,] 8.666876e-05 6.274609e-05 1.747166e-05
 [106,] 9.224307e-05 5.634467e-05 2.024053e-05
 [107,] 6.551740e-05 8.121756e-05 2.156665e-05
 [108,] 4.874667e-05 3.926693e-05 1.060778e-05
 [109,] 2.876284e-04 1.166157e-04 8.448971e-05
 [110,] 5.571346e-05 1.639348e-04 4.687585e-05
 [111,] 1.468564e-04 7.662327e-05 2.159053e-05
 [112,] 8.117318e-05 6.349694e-05 3.267809e-05
 [113,] 1.224168e-04 5.178054e-05 2.608435e-05
 [114,] 1.871759e-04 7.196996e-05 2.421980e-05
 [115,] 1.188743e-04 9.719945e-05 4.650045e-05
 [116,] 1.091850e-04 4.518126e-05 2.000740e-05
 [117,] 1.683736e-04 7.445434e-05 2.167530e-05
 [118,] 7.354425e-05 5.839975e-05 1.742989e-05
 [119,] 1.956459e-04 1.121750e-04 1.124396e-04
 [120,] 9.253185e-05 8.916310e-05 2.479089e-05
 [121,] 1.672496e-04 7.832650e-05 2.593174e-05
 [122,] 7.276490e-05 4.578149e-05 1.334098e-05
 [123,] 1.892959e-04 1.056673e-04 2.906759e-05
 [124,] 2.163712e-04 6.523084e-05 2.623446e-05
 [125,] 2.081268e-04 5.751545e-05 2.644339e-05
 [126,] 6.135492e-05 4.021032e-05 1.175542e-05
 [127,] 1.843412e-04 7.370247e-05 3.507978e-05
 [128,] 6.123372e-05 4.290790e-05 1.234599e-05
 [129,] 1.457394e-04 9.761393e-05 1.978913e-05
 [130,] 8.843008e-05 4.268839e-05 1.143815e-05
 [131,] 4.337268e-05 7.897761e-05 1.515082e-05
 [132,] 6.460014e-05 5.683703e-05 1.692777e-05
 [133,] 2.325847e-04 1.301541e-04 1.073192e-04
 [134,] 5.056968e-05 4.654512e-05 1.422073e-05
 [135,] 4.343214e-05 6.802535e-05 1.413815e-05
 [136,] 5.549466e-05 8.071110e-05 1.701321e-05
 [137,] 6.473906e-05 5.631916e-05 1.647022e-05
 [138,] 4.354258e-05 7.125548e-05 1.466801e-05
 [139,] 9.321093e-05 6.416885e-05 1.235069e-05
 [140,] 4.637359e-05 4.840797e-05 1.313796e-05
 [141,] 1.893359e-04 1.214769e-04 7.057636e-05
 [142,] 7.490587e-05 5.349916e-05 1.654983e-05
 [143,] 7.510500e-05 7.997140e-05 1.650875e-05
 [144,] 1.140782e-04 5.946021e-05 3.228636e-05
 [145,] 7.749834e-05 8.391310e-05 3.585661e-05
 [146,] 7.741189e-05 8.028132e-05 4.068667e-05
 [147,] 8.406606e-05 7.177561e-05 1.824591e-05
 [148,] 7.531500e-05 8.186304e-05 4.025432e-05
 [149,] 6.922196e-05 9.485503e-05 2.074157e-05
 [150,] 8.406211e-05 8.792177e-05 1.701822e-05
 [151,] 7.171864e-05 9.121394e-05 2.266035e-05
 [152,] 7.885806e-05 9.460919e-05 4.039830e-05
 [153,] 8.042201e-05 1.054008e-04 5.619342e-05
 [154,] 8.197397e-05 6.534131e-05 1.878480e-05
 [155,] 1.052497e-04 4.908832e-05 1.929621e-05
 [156,] 9.942701e-05 6.491106e-05 2.733772e-05
 [157,] 1.034546e-04 4.756951e-05 1.657395e-05
 [158,] 9.701909e-05 6.341428e-05 2.221988e-05
 [159,] 9.381503e-05 4.833602e-05 1.715130e-05
 [160,] 8.926156e-05 8.567685e-05 1.740705e-05
 [161,] 6.717997e-05 7.620144e-05 1.921291e-05
 [162,] 6.518039e-05 8.210790e-05 2.253948e-05
 [163,] 1.036704e-04 4.731571e-05 1.780476e-05
 [164,] 9.447538e-05 5.537839e-05 2.565478e-05
 [165,] 1.047940e-04 4.877382e-05 2.145944e-05
 [166,] 1.048966e-04 8.123250e-05 3.115168e-05
 [167,] 6.333087e-05 8.425249e-05 2.000892e-05
 [168,] 8.881691e-05 5.248771e-05 2.176296e-05
 [169,] 8.848887e-05 5.683896e-05 2.473250e-05
 [170,] 5.962812e-05 5.477702e-05 2.030183e-05
 [171,] 8.815110e-05 5.668987e-05 2.444585e-05
 [172,] 8.962192e-05 7.442656e-05 1.465471e-05
 [173,] 8.876420e-05 5.556874e-05 2.380599e-05
 [174,] 9.714526e-05 7.406613e-05 3.747718e-05
 [175,] 5.938697e-05 4.071665e-05 1.163754e-05
 [176,] 9.932188e-05 7.425004e-05 1.927220e-05
 [177,] 9.764003e-05 7.137977e-05 3.580236e-05
 [178,] 9.640199e-05 7.561830e-05 3.823387e-05
 [179,] 1.173264e-04 6.742427e-05 3.907650e-05
 [180,] 1.027685e-04 4.900549e-05 1.973168e-05
 [181,] 5.720633e-05 1.227671e-04 3.588605e-05
 [182,] 4.947982e-05 6.697752e-05 1.553983e-05
 [183,] 1.122674e-04 8.019687e-05 4.965733e-05
 [184,] 7.828879e-05 5.416186e-05 2.204079e-05
 [185,] 9.983181e-05 5.392415e-05 2.588622e-05
 [186,] 9.662614e-05 5.929758e-05 2.907530e-05
 [187,] 9.879310e-05 7.458439e-05 4.023207e-05
 [188,] 9.629325e-05 7.463042e-05 3.927920e-05
 [189,] 1.001776e-04 7.261226e-05 3.939155e-05
 [190,] 5.231178e-05 6.893693e-05 1.716819e-05
 [191,] 7.665660e-05 4.959533e-05 1.947838e-05
 [192,] 8.563590e-05 5.332011e-05 2.353038e-05
 [193,] 9.052761e-05 7.361542e-05 3.636565e-05
 [194,] 9.486292e-05 6.440554e-05 3.321058e-05
 [195,] 1.210378e-04 6.334358e-05 3.907485e-05
 [196,] 1.417995e-04 5.876970e-05 3.919309e-05
 [197,] 6.232866e-05 9.129740e-05 3.554508e-05
 [198,] 1.044729e-04 6.086064e-05 3.352096e-05
 [199,] 1.877573e-04 7.189592e-05 2.400903e-05
 [200,] 1.011624e-04 9.346356e-05 5.575713e-05
 [201,] 1.540186e-04 6.170891e-05 4.295293e-05
 [202,] 1.107109e-04 6.987424e-05 4.223955e-05
 [203,] 1.671978e-04 6.380691e-05 2.880185e-05
 [204,] 1.099352e-04 7.729974e-05 4.785327e-05
 [205,] 1.405362e-04 5.354597e-05 2.871689e-05
 [206,] 1.378326e-04 5.309683e-05 2.765794e-05
 [207,] 6.717290e-05 8.288736e-05 2.130829e-05
 [208,] 6.170400e-05 5.448659e-05 1.466496e-05
 [209,] 1.344721e-04 5.166587e-05 2.486706e-05
 [210,] 8.418821e-05 7.996319e-05 2.072126e-05
 [211,] 1.178583e-04 8.751416e-05 4.281362e-05
 [212,] 1.162564e-04 5.907876e-05 3.497340e-05
 [213,] 1.010299e-04 4.298275e-05 1.521783e-05
 [214,] 9.863064e-05 6.149067e-05 3.241531e-05
 [215,] 5.037414e-05 7.282552e-05 1.705427e-05
 [216,] 1.046533e-04 7.106166e-05 2.191352e-05
 [217,] 1.041643e-04 7.211191e-05 2.121143e-05
 [218,] 5.865544e-05 5.712714e-05 1.775238e-05
 [219,] 8.371608e-05 4.020787e-05 1.215916e-05
 [220,] 5.123046e-05 4.519456e-05 1.224578e-05
 [221,] 6.155806e-05 4.610893e-05 1.108392e-05
 [222,] 5.332422e-05 4.483229e-05 1.238628e-05
 [223,] 7.720592e-05 5.463268e-05 2.000734e-05
 [224,] 7.150764e-05 8.064807e-05 2.507250e-05
 [225,] 9.071924e-05 4.636518e-05 1.428750e-05
 [226,] 7.102404e-05 8.824418e-05 1.867187e-05
 [227,] 6.009329e-05 6.628816e-05 2.167314e-05
 [228,] 7.059770e-05 8.147579e-05 2.497343e-05
 [229,] 7.331010e-05 6.009714e-05 1.188228e-05
 [230,] 6.118042e-05 4.796282e-05 1.147685e-05
 [231,] 8.197218e-05 4.711739e-05 1.319708e-05
 [232,] 7.974255e-05 6.080338e-05 1.176217e-05
 [233,] 1.125073e-04 9.785804e-05 6.204548e-05
 [234,] 7.924525e-05 4.321990e-05 1.118166e-05
 [235,] 1.222625e-04 4.934133e-05 1.416789e-05
 [236,] 7.996876e-05 4.202399e-05 1.135273e-05
 [237,] 8.313795e-05 4.202494e-05 1.142945e-05
 [238,] 8.084335e-05 4.211213e-05 1.136106e-05
 [239,] 8.500347e-05 8.905042e-05 4.503501e-05
 [240,] 8.991770e-05 4.164820e-05 1.163161e-05
 [241,] 1.236043e-04 4.553087e-05 1.693694e-05
 [242,] 1.038086e-04 4.982576e-05 1.217791e-05
 [243,] 6.498415e-05 5.278905e-05 1.201181e-05
 [244,] 4.863950e-05 5.595289e-05 1.341759e-05
 [245,] 1.193166e-04 4.553710e-05 1.828026e-05
 [246,] 8.757052e-05 6.817867e-05 2.562675e-05
 [247,] 5.070360e-05 3.931441e-05 1.093079e-05
 [248,] 4.922177e-05 6.024435e-05 1.457749e-05
 [249,] 4.770044e-05 5.770587e-05 1.351977e-05
 [250,] 6.474242e-05 4.285111e-05 1.383850e-05
 [251,] 4.615916e-05 5.792015e-05 1.309752e-05
 [252,] 6.460013e-05 9.062970e-05 2.210799e-05
 [253,] 4.478948e-05 6.303394e-05 1.360262e-05
 [254,] 6.739548e-05 9.042040e-05 2.984536e-05
 [255,] 5.871362e-05 8.558376e-05 1.946319e-05
 [256,] 6.414601e-05 9.180029e-05 2.291902e-05
 [257,] 4.880064e-05 6.383150e-05 1.516839e-05
 [258,] 6.417596e-05 9.927736e-05 2.419382e-05
 [259,] 6.468400e-05 9.172609e-05 2.327388e-05
 [260,] 6.473871e-05 9.135821e-05 2.322377e-05
 [261,] 8.568235e-05 4.470588e-05 1.429773e-05
 [262,] 6.375276e-05 7.793698e-05 2.089214e-05
 [263,] 5.154654e-05 5.548063e-05 1.511781e-05
 [264,] 4.495826e-05 5.691752e-05 1.268347e-05
 [265,] 6.063241e-05 8.452055e-05 2.001764e-05
 [266,] 4.724752e-05 3.982174e-05 1.042915e-05
 [267,] 4.506880e-05 6.332975e-05 1.351710e-05
 [268,] 6.729132e-05 8.443305e-05 1.844711e-05
 [269,] 6.395607e-05 5.661374e-05 1.494526e-05
 [270,] 7.338230e-05 5.345385e-05 1.374843e-05
 [271,] 5.401354e-05 4.045527e-05 1.051125e-05
 [272,] 6.826299e-05 1.519854e-04 5.407177e-05
 [273,] 3.349347e-04 6.237111e-05 4.826504e-05
 [274,] 3.884787e-04 5.500244e-05 5.454555e-05
 [275,] 7.481363e-05 5.176630e-05 1.589763e-05
 [276,] 1.078225e-04 5.018349e-05 2.818584e-05
 [277,] 9.159021e-04 6.413817e-05 1.521494e-04
 [278,] 7.855226e-05 9.723660e-05 5.101018e-05
 [279,] 1.599819e-03 6.603702e-05 2.630768e-04
 [280,] 5.456625e-05 1.161883e-04 2.531533e-05
 [281,] 5.461883e-05 2.029330e-04 3.912616e-05
 [282,] 7.561350e-04 6.145639e-05 1.151539e-04
 [283,] 9.901976e-05 9.730041e-05 6.572030e-05
 [284,] 7.551761e-04 5.672818e-05 1.400329e-04
 [285,] 5.633519e-05 5.931636e-05 1.507459e-05
 [286,] 6.091267e-05 6.111697e-05 1.310425e-05
 [287,] 8.042178e-04 6.500012e-05 1.293271e-04
 [288,] 9.604904e-05 5.737312e-05 1.618838e-05
 [289,] 4.756808e-05 4.861914e-05 1.256268e-05
 [290,] 1.022679e-03 7.339515e-05 4.690972e-04
 [291,] 9.831485e-05 6.395034e-05 1.648232e-05
 [292,] 9.221159e-05 5.794683e-05 1.567031e-05
 [293,] 9.175140e-05 3.766275e-04 1.555928e-04
 [294,] 4.520447e-05 4.839660e-05 1.159027e-05
 [295,] 9.183638e-05 5.945247e-05 1.524685e-05
 [296,] 4.525073e-05 4.922418e-05 1.161424e-05
 [297,] 1.040491e-04 1.388585e-04 7.257070e-05
 [298,] 5.906466e-05 6.756345e-05 1.504546e-05
 [299,] 4.520863e-05 5.201972e-05 1.200633e-05
 [300,] 8.905544e-05 5.669789e-05 1.516426e-05
 [301,] 9.308735e-05 9.090108e-05 1.948329e-05
 [302,] 8.553523e-04 6.845220e-05 3.295714e-04
 [303,] 8.302319e-05 5.973416e-05 1.461135e-05
 [304,] 4.621894e-05 5.133583e-05 1.291700e-05
 [305,] 9.272307e-05 6.548916e-05 1.572130e-05
 [306,] 1.005586e-04 1.242996e-04 5.532949e-05
 [307,] 8.475421e-05 5.975689e-05 1.472126e-05
 [308,] 9.176222e-05 6.814003e-05 1.568870e-05
 [309,] 8.546511e-05 5.739157e-05 1.470817e-05
 [310,] 5.834470e-05 6.170620e-05 1.475648e-05
 [311,] 9.534857e-05 5.628047e-05 1.457631e-05
 [312,] 1.206250e-04 7.790189e-05 2.295760e-05
 [313,] 8.630671e-05 5.457412e-05 1.552073e-05
 [314,] 1.023098e-04 4.793701e-05 1.417276e-05
 [315,] 9.195875e-05 1.586683e-04 8.384229e-05
 [316,] 8.508332e-05 5.502584e-05 1.546159e-05
 [317,] 5.864491e-05 9.073978e-05 1.824423e-05
 [318,] 9.105644e-05 5.656696e-05 1.365569e-05
 [319,] 8.477978e-05 5.507085e-05 1.541728e-05
 [320,] 8.778570e-05 5.452994e-05 1.594183e-05
 [321,] 8.494837e-05 5.471268e-05 1.560133e-05
 [322,] 8.207620e-05 5.476149e-05 1.533084e-05
 [323,] 9.712898e-05 8.245469e-05 4.771788e-05
 [324,] 9.167017e-05 5.134784e-05 2.365606e-05
 [325,] 7.232540e-05 1.396747e-04 6.225887e-05
 [326,] 4.509773e-05 5.394426e-05 1.375462e-05
 [327,] 1.001958e-04 1.828369e-04 8.889400e-05
 [328,] 9.720312e-05 1.844318e-04 1.119467e-04
 [329,] 6.798134e-05 4.983431e-05 1.993473e-05
 [330,] 1.095235e-04 3.692688e-04 2.536030e-04
 [331,] 4.877142e-05 7.025182e-05 1.865616e-05
 [332,] 8.952816e-05 1.798336e-04 7.359176e-05
 [333,] 1.140164e-04 9.873862e-05 4.707699e-05
 [334,] 4.941763e-05 7.203636e-05 1.958984e-05
 [335,] 1.188463e-04 8.276084e-05 3.231993e-05
 [336,] 4.909794e-05 6.940710e-05 1.874857e-05
 [337,] 4.946608e-05 7.122704e-05 1.945107e-05
 [338,] 1.172041e-04 3.859180e-04 2.906060e-04
 [339,] 1.143692e-04 3.891417e-04 2.828341e-04
 [340,] 1.110567e-04 3.905056e-04 2.719888e-04
 [341,] 2.779225e-04 2.081814e-03 4.936877e-03
 [342,] 6.719623e-05 5.083396e-05 2.028374e-05
 [343,] 1.073362e-04 3.731536e-04 2.479066e-04
 [344,] 1.159109e-04 3.119112e-04 2.343610e-04
 [345,] 7.962124e-05 1.131985e-04 5.016251e-05
 [346,] 4.852993e-05 7.038766e-05 1.848508e-05
 [347,] 4.893458e-05 7.031305e-05 1.881451e-05
 [348,] 1.128330e-04 4.405226e-04 3.104104e-04
 [349,] 6.883462e-05 5.267091e-05 2.171416e-05
 [350,] 1.062277e-04 6.035344e-04 3.735374e-04
 [351,] 1.108489e-04 4.962688e-04 3.361237e-04
 [352,] 5.744869e-05 5.537676e-05 1.440976e-05
 [353,] 5.773055e-05 5.538095e-05 1.445520e-05
 [354,] 4.853460e-05 6.427865e-05 1.719612e-05
 [355,] 1.095825e-04 3.676554e-04 2.527217e-04
 [356,] 5.833924e-05 5.876550e-05 1.442437e-05
 [357,] 5.753402e-05 5.765194e-05 1.446204e-05
 [358,] 4.486691e-05 1.464038e-04 1.929682e-05
 [359,] 4.496739e-05 1.871050e-04 2.178669e-05
 [360,] 4.428765e-05 1.922301e-04 2.405463e-05
 [361,] 6.093232e-05 5.607000e-05 1.532382e-05
 [362,] 4.410554e-05 1.403872e-04 2.386376e-05
 [363,] 4.549848e-05 1.595919e-04 1.934696e-05
 [364,] 7.587982e-05 3.912823e-04 1.646310e-04
 [365,] 8.260339e-05 7.679585e-05 3.607920e-05
 [366,] 4.795562e-05 5.910821e-05 1.510765e-05
 [367,] 4.603383e-05 9.714850e-05 2.134634e-05
 [368,] 4.412138e-05 5.328923e-05 1.186085e-05
 [369,] 1.100405e-04 1.439957e-04 2.340175e-05
 [370,] 6.044868e-05 5.240790e-05 1.399328e-05
 [371,] 8.242320e-05 6.159651e-05 2.643407e-05
 [372,] 4.613231e-05 5.761935e-05 1.370821e-05
 [373,] 7.468380e-05 8.974513e-05 1.726154e-05
 [374,] 6.296136e-05 8.008884e-05 1.602170e-05
 [375,] 7.675766e-05 9.837146e-05 1.784000e-05
 [376,] 7.948738e-05 1.032638e-04 1.778672e-05
 [377,] 9.621331e-05 2.602485e-04 9.938467e-05
 [378,] 9.351319e-05 9.614270e-05 3.210814e-05
 [379,] 9.351673e-05 9.459891e-05 3.154702e-05
 [380,] 9.349693e-05 9.449619e-05 3.149019e-05
 [381,] 9.139532e-05 7.914376e-05 2.366355e-05
 [382,] 9.548997e-05 2.261706e-04 8.353927e-05
 [383,] 9.618332e-05 2.259834e-04 8.610020e-05
 [384,] 9.537292e-05 2.480305e-04 9.108276e-05
 [385,] 9.521332e-05 2.345754e-04 8.554946e-05
 [386,] 9.534629e-05 2.352440e-04 8.630508e-05
 [387,] 9.536198e-05 2.262707e-04 8.307915e-05
 [388,] 7.667855e-05 4.729097e-05 1.259466e-05
 [389,] 9.513901e-05 2.369549e-04 8.605066e-05
 [390,] 9.501415e-05 2.382004e-04 8.594280e-05
 [391,] 5.866883e-05 1.318676e-04 2.084898e-05
 [392,] 5.098457e-05 3.969678e-05 1.081535e-05
 [393,] 9.457113e-05 2.369549e-04 8.355286e-05
 [394,] 8.091601e-05 4.984752e-05 1.263426e-05
 [395,] 9.457438e-05 2.369549e-04 8.356740e-05
 [396,] 7.585223e-05 8.367177e-05 1.635594e-05
 [397,] 5.926404e-05 7.575027e-05 1.700244e-05
 [398,] 5.019934e-05 6.628107e-05 1.320671e-05
 [399,] 9.551926e-05 2.369549e-04 8.763259e-05
 [400,] 9.579036e-05 2.369549e-04 8.880044e-05
 [401,] 9.065959e-05 8.013820e-05 2.371038e-05
 [402,] 9.458187e-05 2.369549e-04 8.365466e-05
 [403,] 5.915139e-05 7.455704e-05 1.601195e-05
 [404,] 9.467312e-05 2.332103e-04 8.258641e-05
 [405,] 5.916418e-05 7.162399e-05 1.602820e-05
 [406,] 9.425312e-05 2.404348e-04 8.320557e-05
 [407,] 4.918610e-05 7.054789e-05 1.452013e-05
 [408,] 9.336601e-05 2.369549e-04 7.767355e-05
 [409,] 7.622333e-05 9.319700e-05 1.735106e-05
 [410,] 7.934839e-05 8.475986e-05 1.665625e-05
 [411,] 7.790251e-05 1.295220e-04 2.063106e-05
 [412,] 7.636739e-05 1.349493e-04 2.157835e-05
 [413,] 7.350550e-05 6.471918e-05 1.454024e-05
 [414,] 1.028102e-04 1.013455e-04 4.038410e-05
 [415,] 1.182891e-04 7.642181e-05 2.923862e-05
 [416,] 7.329589e-05 5.325512e-05 1.330164e-05
 [417,] 5.815003e-05 7.482523e-05 1.694252e-05
 [418,] 9.318426e-05 9.444610e-05 3.082761e-05
 [419,] 7.731029e-05 9.946470e-05 1.770633e-05
 [420,] 8.066501e-05 1.045100e-04 1.925798e-05
 [421,] 7.955277e-05 5.014005e-05 1.276289e-05
 [422,] 8.199457e-05 9.925876e-05 1.942637e-05
 [423,] 1.027583e-04 1.021919e-04 4.089462e-05
 [424,] 7.581132e-05 6.574382e-05 1.438342e-05
 [425,] 7.179524e-05 1.823801e-04 2.454116e-05
 [426,] 7.710427e-05 1.264619e-04 2.945140e-05
 [427,] 9.276423e-05 5.339776e-04 1.584289e-04
 [428,] 9.323568e-05 2.889777e-04 9.289441e-05
 [429,] 7.363158e-05 7.305831e-05 1.558501e-05
 [430,] 9.286777e-05 2.889777e-04 9.011918e-05
 [431,] 7.466300e-05 9.793297e-05 1.835327e-05
 [432,] 9.332767e-05 2.889777e-04 9.351411e-05
 [433,] 7.465775e-05 9.404135e-05 1.786804e-05
 [434,] 9.353025e-05 2.889777e-04 9.486109e-05
 [435,] 9.346746e-05 2.882646e-04 9.422696e-05
 [436,] 7.294381e-05 7.371666e-05 1.614122e-05
 [437,] 7.690883e-05 1.171790e-04 2.020659e-05
 [438,] 9.333483e-05 2.883512e-04 9.337332e-05
 [439,] 9.342174e-05 2.889777e-04 9.410874e-05
 [440,] 9.333360e-05 2.889777e-04 9.355542e-05
 [441,] 9.329596e-05 2.889777e-04 9.317930e-05
 [442,] 9.313808e-05 2.905645e-04 9.282111e-05
 [443,] 9.373184e-05 2.900851e-04 9.655155e-05
 [444,] 9.343132e-05 2.900175e-04 9.452001e-05
 [445,] 9.316101e-05 2.889777e-04 9.257453e-05
 [446,] 9.310518e-05 2.871719e-04 9.136714e-05
 [447,] 9.310518e-05 2.889777e-04 9.190321e-05
 [448,] 9.315461e-05 2.882865e-04 9.205366e-05
 [449,] 9.334171e-05 2.889777e-04 9.361163e-05
 [450,] 9.331609e-05 2.889951e-04 9.343875e-05
 [451,] 9.334055e-05 2.852154e-04 9.245067e-05
 [452,] 7.458040e-05 1.955303e-04 2.454450e-05
 [453,] 9.300003e-05 2.865847e-04 9.036383e-05
 [454,] 9.358812e-05 2.855464e-04 9.425695e-05
 [455,] 7.179888e-05 9.603849e-05 1.903107e-05
 [456,] 9.343429e-05 2.817227e-04 9.205714e-05
 [457,] 9.338105e-05 2.846996e-04 9.264893e-05
 [458,] 9.342392e-05 2.741562e-04 8.967834e-05
 [459,] 9.333704e-05 3.311948e-04 1.064153e-04
 [460,] 9.333238e-05 3.307963e-04 1.062572e-04
 [461,] 9.388054e-05 3.155984e-04 1.057503e-04
 [462,] 7.464181e-05 6.829281e-05 1.483511e-05
 [463,] 7.639130e-05 5.336243e-05 1.287845e-05
 [464,] 7.723901e-05 6.022553e-05 1.356376e-05
 [465,] 8.823825e-05 8.469915e-05 2.621568e-05
 [466,] 8.857659e-05 8.672886e-05 2.806892e-05
 [467,] 8.820186e-05 1.011180e-04 2.980400e-05
 [468,] 8.803658e-05 9.105274e-05 2.772249e-05
 [469,] 8.801868e-05 9.028344e-05 2.704742e-05
 [470,] 7.281583e-05 5.121501e-05 1.315524e-05
 [471,] 8.803719e-05 9.446657e-05 2.902015e-05
 [472,] 8.818880e-05 9.028344e-05 2.656187e-05
 [473,] 7.534147e-05 1.457518e-04 2.240018e-05
 [474,] 8.802260e-05 9.028344e-05 2.703161e-05
 [475,] 8.862721e-05 5.355924e-05 1.705829e-05
 [476,] 8.802307e-05 9.122175e-05 2.728692e-05
 [477,] 7.334687e-05 5.132144e-05 1.313138e-05
 [478,] 8.802228e-05 9.078128e-05 2.716900e-05
 [479,] 8.802569e-05 9.341183e-05 2.787428e-05
 [480,] 8.805961e-05 9.176383e-05 2.731943e-05
 [481,] 8.802096e-05 9.573426e-05 2.931804e-05
 [482,] 7.343045e-05 5.075104e-05 1.306963e-05
 [483,] 8.788990e-05 6.872650e-05 2.114495e-05
 [484,] 8.802282e-05 9.223810e-05 2.756541e-05
 [485,] 8.803917e-05 9.229349e-05 2.753569e-05
 [486,] 8.803065e-05 9.243491e-05 2.758899e-05
 [487,] 8.802546e-05 8.997834e-05 2.693727e-05
 [488,] 8.802495e-05 9.460657e-05 2.820298e-05
 [489,] 8.799262e-05 9.176383e-05 2.757404e-05
 [490,] 8.812757e-05 9.176383e-05 2.711447e-05
 [491,] 8.799977e-05 9.249398e-05 2.775826e-05
 [492,] 8.804122e-05 9.199625e-05 2.744523e-05
 [493,] 8.804597e-05 9.808482e-05 3.026785e-05
 [494,] 8.799575e-05 9.407413e-05 2.871554e-05
 [495,] 8.805286e-05 9.327257e-05 2.796783e-05
 [496,] 8.803971e-05 9.358810e-05 2.807108e-05
 [497,] 8.750241e-05 6.113454e-05 1.864518e-05
 [498,] 8.806709e-05 9.267941e-05 2.753935e-05
 [499,] 8.802640e-05 9.665807e-05 2.901227e-05
 [500,] 8.799907e-05 9.261561e-05 2.808613e-05
 [501,] 8.802438e-05 8.984171e-05 2.690435e-05
 [502,] 8.804019e-05 9.481728e-05 2.823285e-05
 [503,] 8.810652e-05 9.004247e-05 2.669205e-05
 [504,] 7.373978e-05 1.604354e-04 1.781198e-05
 [505,] 8.812077e-05 9.096813e-05 2.692844e-05
 [506,] 8.804812e-05 9.172473e-05 2.732085e-05
 [507,] 9.108805e-05 8.500079e-05 2.579164e-05
 [508,] 8.802248e-05 9.176383e-05 2.743711e-05
 [509,] 8.802257e-05 9.095874e-05 2.721593e-05
 [510,] 8.798959e-05 9.176383e-05 2.761742e-05
 [511,] 8.559335e-05 1.087318e-04 1.257831e-05
 [512,] 8.806378e-05 9.353830e-05 2.798874e-05
 [513,] 8.800049e-05 9.319040e-05 2.858672e-05
 [514,] 8.803540e-05 9.154872e-05 2.731153e-05
 [515,] 8.549581e-05 8.448441e-05 2.604118e-05
 [516,] 8.805552e-05 9.521613e-05 2.846138e-05
 [517,] 8.808731e-05 9.941156e-05 2.952837e-05
 [518,] 9.292600e-05 3.104558e-04 9.658259e-05
 [519,] 8.807341e-05 9.541654e-05 2.856674e-05
 [520,] 8.803366e-05 9.280816e-05 2.830099e-05
 [521,] 8.809027e-05 9.010285e-05 2.676010e-05
 [522,] 5.045115e-05 7.201450e-05 1.536646e-05
 [523,] 7.101505e-05 1.537280e-04 2.305855e-05
 [524,] 7.157959e-05 1.503610e-04 2.251215e-05
 [525,] 6.999028e-05 1.506287e-04 2.317572e-05
 [526,] 7.108668e-05 1.527116e-04 2.291554e-05
 [527,] 6.819879e-05 1.402077e-04 2.225623e-05
 [528,] 7.023741e-05 2.576784e-04 3.036167e-05
 [529,] 7.093190e-05 2.231339e-04 2.843925e-05
 [530,] 7.386803e-05 3.996351e-04 3.719689e-05
 [531,] 6.831060e-05 6.744194e-05 1.620535e-05
 [532,] 7.720867e-05 7.848365e-05 1.560154e-05
 [533,] 7.744849e-05 6.065955e-05 1.381317e-05
 [534,] 7.956028e-05 7.759720e-05 1.523538e-05
 [535,] 7.969475e-05 7.739062e-05 1.519730e-05
 [536,] 5.840971e-05 1.179781e-04 1.728467e-05
 [537,] 8.024089e-05 7.780162e-05 1.518846e-05
 [538,] 8.011606e-05 7.130183e-05 1.451972e-05
 [539,] 7.956490e-05 7.051893e-05 1.449159e-05
 [540,] 7.885926e-05 7.257765e-05 1.476966e-05
 [541,] 8.465056e-05 9.178042e-05 1.917234e-05
 [542,] 7.914062e-05 7.553071e-05 1.504644e-05
 [543,] 8.301341e-05 7.260562e-05 1.470311e-05
 [544,] 8.345996e-05 2.853222e-04 3.961955e-05
 [545,] 8.081046e-05 7.313342e-05 1.494896e-05
 [546,] 8.087344e-05 7.400061e-05 1.510315e-05
 [547,] 7.697233e-05 1.137539e-04 2.680265e-05
 [548,] 8.057872e-05 7.575479e-05 1.521578e-05
 [549,] 6.689534e-05 7.671002e-05 2.059941e-05
 [550,] 8.007571e-05 7.787706e-05 1.527504e-05
 [551,] 8.054230e-05 7.597569e-05 1.522953e-05
 [552,] 8.518946e-05 8.192486e-05 1.816706e-05
 [553,] 8.501627e-05 1.930728e-04 3.155761e-05
 [554,] 8.744496e-05 9.100846e-05 1.968279e-05
 [555,] 6.232234e-05 1.190854e-04 1.659478e-05
 [556,] 8.141145e-05 7.315298e-05 1.472682e-05
 [557,] 9.660356e-05 1.132544e-04 5.034250e-05
 [558,] 7.143639e-05 2.554065e-04 2.172206e-05
 [559,] 8.840275e-05 9.296615e-05 2.045589e-05
 [560,] 6.577987e-05 1.109778e-04 2.311953e-05
 [561,] 8.137875e-05 7.889314e-05 1.589339e-05
 [562,] 8.107547e-05 7.722741e-05 1.553478e-05
 [563,] 8.150221e-05 7.343652e-05 1.471987e-05
 [564,] 8.090524e-05 7.396167e-05 1.477076e-05
 [565,] 8.114651e-05 7.244243e-05 1.460462e-05
 [566,] 8.082951e-05 7.313288e-05 1.470240e-05
 [567,] 7.964853e-05 6.995778e-05 1.443809e-05
 [568,] 7.774572e-05 7.757163e-05 1.837137e-05
 [569,] 7.705242e-05 1.159087e-04 2.670382e-05
 [570,] 7.848032e-05 7.621900e-05 1.794926e-05
 [571,] 7.577246e-05 6.485521e-05 1.683156e-05
 [572,] 7.972791e-05 6.959872e-05 1.445490e-05
 [573,] 7.096386e-05 8.548031e-05 2.134870e-05
 [574,] 8.023693e-05 8.268640e-05 1.562450e-05
 [575,] 8.038768e-05 7.545919e-05 1.496915e-05
 [576,] 8.025625e-05 8.718888e-05 1.637162e-05
 [577,] 7.686832e-05 7.619137e-05 1.840723e-05
 [578,] 7.802447e-05 9.493747e-05 2.112329e-05
 [579,] 8.072181e-05 9.912319e-05 2.080954e-05
 [580,] 7.807267e-05 6.998784e-05 1.702596e-05
 [581,] 8.249032e-05 1.156605e-04 2.252721e-05
 [582,] 6.752108e-05 7.467758e-05 1.959067e-05
 [583,] 8.270425e-05 9.605069e-05 1.986967e-05
 [584,] 8.409874e-05 1.340770e-04 2.438189e-05
 [585,] 8.214833e-05 9.821586e-05 2.030616e-05
 [586,] 7.544597e-05 1.010613e-03 1.050406e-04
 [587,] 8.949902e-05 5.976050e-05 1.570582e-05
 [588,] 8.623462e-05 5.929712e-05 1.443531e-05
 [589,] 8.515793e-05 8.886898e-05 2.550694e-05
 [590,] 8.388675e-05 5.256833e-05 1.272506e-05
 [591,] 1.436519e-04 7.971916e-05 5.562711e-05
 [592,] 6.717599e-05 9.577995e-05 2.358492e-05
 [593,] 6.678166e-05 8.996585e-05 1.853943e-05
 [594,] 6.894398e-05 1.028093e-04 1.928255e-05
 [595,] 8.581379e-05 2.027967e-04 2.705423e-05
 [596,] 9.063272e-05 1.048888e-04 2.359176e-05
 [597,] 9.183940e-05 1.129584e-04 2.532755e-05
 [598,] 9.738739e-05 6.666737e-05 2.330128e-05
 [599,] 9.096951e-05 1.274946e-04 2.681481e-05
 [600,] 8.575088e-05 1.933794e-04 2.640510e-05
 [601,] 6.803325e-05 1.024816e-04 2.540917e-05
 [602,] 8.183771e-05 1.846112e-04 2.230048e-05
 [603,] 7.834352e-05 1.869569e-04 2.086936e-05
 [604,] 5.740974e-05 7.549458e-05 1.750464e-05
 [605,] 7.147391e-05 1.495318e-04 2.575368e-05
 [606,] 7.147275e-05 1.786578e-04 3.449569e-05
 [607,] 7.984441e-05 4.157045e-05 1.359061e-05
 [608,] 9.133763e-05 7.197431e-05 2.256879e-05
 [609,] 4.558876e-05 1.742911e-04 1.955870e-05
 [610,] 7.052336e-05 1.926181e-04 3.859001e-05
 [611,] 6.744369e-05 1.957428e-04 3.637781e-05
 [612,] 8.332649e-05 4.345165e-05 1.384511e-05
 [613,] 8.719767e-05 9.091995e-05 2.809521e-05
 [614,] 6.740846e-05 1.550419e-04 3.072304e-05
 [615,] 7.058074e-05 1.742367e-04 3.589766e-05
 [616,] 6.657900e-05 8.902848e-05 2.176526e-05
 [617,] 7.069622e-05 1.678691e-04 3.455976e-05
 [618,] 6.803475e-05 7.596428e-05 1.951420e-05
 [619,] 8.413278e-05 7.873303e-05 1.934741e-05
 [620,] 8.900473e-05 9.189188e-05 2.816615e-05
 [621,] 9.693680e-05 8.358069e-05 2.364031e-05
 [622,] 8.326524e-05 9.992411e-05 1.801135e-05
 [623,] 8.264944e-05 1.127605e-04 1.799334e-05
 [624,] 8.701222e-05 8.182988e-05 2.423072e-05
 [625,] 6.403173e-05 7.853426e-05 1.893219e-05
 [626,] 7.139446e-05 1.567674e-04 3.143191e-05
 [627,] 7.242496e-05 1.279669e-04 3.554428e-05
 [628,] 7.984305e-05 9.314256e-05 1.579219e-05
 [629,] 8.028084e-05 4.908064e-05 1.779522e-05
 [630,] 7.889803e-05 7.947286e-05 1.849380e-05
 [631,] 8.739907e-05 8.129323e-05 2.416592e-05
 [632,] 7.250562e-05 6.429383e-05 1.307712e-05
 [633,] 8.533891e-05 7.378328e-05 1.824676e-05
 [634,] 8.165205e-05 1.368013e-04 1.962430e-05
 [635,] 9.856261e-05 1.403233e-04 5.362896e-05
 [636,] 8.371184e-05 7.001901e-05 1.797378e-05
 [637,] 4.968996e-05 8.969104e-05 1.595370e-05
 [638,] 8.718799e-05 8.129637e-05 2.413848e-05
 [639,] 9.836337e-05 1.301253e-04 4.927795e-05
 [640,] 8.091136e-05 4.470823e-05 1.591539e-05
 [641,] 7.028794e-05 1.373075e-04 3.213884e-05
 [642,] 1.223968e-04 4.761581e-05 1.763177e-05
 [643,] 7.138452e-05 1.290468e-04 2.718530e-05
 [644,] 8.076965e-05 7.993567e-05 2.238787e-05
 [645,] 7.181388e-05 6.354390e-05 1.307162e-05
 [646,] 9.293617e-05 9.281264e-05 3.187332e-05
 [647,] 8.211156e-05 1.362287e-04 1.985063e-05
 [648,] 8.079378e-05 7.956211e-05 2.239314e-05
 [649,] 8.074624e-05 7.956661e-05 2.239158e-05
 [650,] 8.747116e-05 8.024905e-05 2.386810e-05
 [651,] 8.043276e-05 7.948608e-05 2.242534e-05
 [652,] 8.226652e-05 5.347114e-05 2.015107e-05
 [653,] 7.502807e-05 1.198666e-04 1.844494e-05
 [654,] 7.039850e-05 4.919249e-05 1.254661e-05
 [655,] 9.499045e-05 6.943261e-05 2.361401e-05
 [656,] 9.375993e-05 8.515662e-05 2.928566e-05
 [657,] 6.007664e-05 1.307021e-04 2.043678e-05
 [658,] 7.888856e-05 4.176751e-05 1.416241e-05
 [659,] 8.280249e-05 1.063250e-04 3.525503e-05
 [660,] 7.057098e-05 1.250303e-04 2.805958e-05
 [661,] 1.020754e-04 9.740735e-05 3.870756e-05
 [662,] 8.885694e-05 1.677689e-04 2.700005e-05
 [663,] 8.918860e-05 8.141332e-05 2.467218e-05
 [664,] 7.374187e-05 8.204870e-05 2.706556e-05
 [665,] 7.846432e-05 7.664539e-05 2.049554e-05
 [666,] 7.035158e-05 4.257571e-05 1.288249e-05
 [667,] 5.123883e-05 8.960310e-05 1.433787e-05
 [668,] 7.504434e-05 4.388924e-05 1.370095e-05
 [669,] 8.307682e-05 1.034675e-04 2.902037e-05
 [670,] 1.091158e-04 5.798847e-05 2.500408e-05
 [671,] 9.355095e-05 5.232179e-05 1.722849e-05
 [672,] 7.789734e-05 4.482099e-05 1.329987e-05
 [673,] 1.114690e-04 4.287208e-05 1.417137e-05
 [674,] 1.288592e-04 4.378952e-05 1.663729e-05
 [675,] 1.163027e-04 4.411920e-05 1.726812e-05
 [676,] 1.493064e-04 4.581372e-05 1.557385e-05
 [677,] 8.535311e-05 7.525473e-05 2.466138e-05
 [678,] 5.776194e-05 1.109883e-04 3.688914e-05
 [679,] 7.895390e-05 9.866239e-05 4.960822e-05
 [680,] 1.265586e-04 7.712393e-05 4.215986e-05
 [681,] 1.072655e-04 2.861951e-04 2.162208e-04
 [682,] 5.268370e-05 6.956680e-05 1.985066e-05
 [683,] 1.093839e-04 6.659104e-05 4.264000e-05
 [684,] 1.095217e-04 2.212357e-04 1.712864e-04
 [685,] 5.742523e-05 7.357752e-05 2.303003e-05
 [686,] 4.778281e-05 5.189806e-05 1.230705e-05
 [687,] 7.852623e-05 1.306558e-04 2.106680e-05
 [688,] 5.584760e-05 7.055488e-05 2.125389e-05
 [689,] 9.271088e-05 7.853356e-05 2.254435e-05
 [690,] 4.972599e-04 1.049880e-04 1.980770e-04
 [691,] 1.293814e-04 6.740366e-05 3.111473e-05
 [692,] 5.031036e-05 1.266848e-04 2.760034e-05
 [693,] 4.965271e-05 7.075090e-05 1.705080e-05
 [694,] 8.669574e-05 1.242207e-04 4.732312e-05
 [695,] 4.808073e-05 5.264758e-05 1.209686e-05
 [696,] 4.927822e-05 7.481675e-05 1.678528e-05
 [697,] 4.766780e-05 4.531030e-05 1.172349e-05
 [698,] 1.095864e-04 6.751129e-05 2.721999e-05
 [699,] 1.218491e-04 1.064609e-04 6.392868e-05
 [700,] 6.556883e-05 1.082075e-04 2.271149e-05
 [701,] 4.793416e-05 4.452286e-05 1.173361e-05
 [702,] 4.752466e-05 5.260602e-05 1.249520e-05
 [703,] 8.110882e-05 9.441356e-05 2.965936e-05
 [704,] 5.016760e-05 2.084061e-04 3.969235e-05
 [705,] 4.991785e-05 2.469455e-04 4.385938e-05
 [706,] 4.971694e-05 2.565235e-04 4.374779e-05
 [707,] 3.143379e-04 6.148811e-05 5.070575e-05
 [708,] 8.868854e-05 1.079038e-04 2.494141e-05
 [709,] 5.784012e-05 8.814936e-05 2.763668e-05
 [710,] 5.364293e-05 1.069838e-04 2.830120e-05
 [711,] 4.761084e-05 4.370902e-05 1.118689e-05
 [712,] 1.083715e-04 1.464328e-04 1.764762e-05
 [713,] 8.156257e-05 1.120454e-04 3.595493e-05
 [714,] 8.088815e-05 1.089790e-04 3.358009e-05
 [715,] 4.831030e-05 4.139612e-04 5.340368e-05
 [716,] 4.998191e-05 8.448732e-05 2.002774e-05
 [717,] 9.185847e-05 7.329718e-05 2.302034e-05
 [718,] 1.036440e-04 7.489776e-05 2.576261e-05
 [719,] 8.114657e-05 1.129229e-04 2.294011e-05
 [720,] 5.037310e-05 8.925593e-05 2.148053e-05
 [721,] 9.336579e-05 9.002826e-05 2.470656e-05
 [722,] 4.810894e-05 4.627313e-05 1.218535e-05
 [723,] 7.879234e-05 4.083884e-05 1.212990e-05
 [724,] 9.203527e-05 7.469317e-05 2.201663e-05
 [725,] 4.453657e-05 5.070586e-05 1.173680e-05
 [726,] 9.411690e-05 1.117847e-04 2.777236e-05
 [727,] 4.457754e-05 5.000636e-05 1.189389e-05
 [728,] 3.383725e-04 7.788462e-05 7.339884e-05
 [729,] 3.139939e-04 7.112172e-05 5.406893e-05
 [730,] 7.145887e-05 7.184318e-05 2.525849e-05
 [731,] 5.859684e-05 7.116790e-05 1.525209e-05
 [732,] 1.030789e-04 6.850484e-05 2.930482e-05
 [733,] 4.425111e-05 5.741712e-05 1.253720e-05
 [734,] 1.306232e-04 9.472559e-05 3.287566e-05
 [735,] 8.876980e-05 7.706613e-05 2.011666e-05
 [736,] 4.517195e-05 5.271417e-05 1.151048e-05
 [737,] 6.460126e-05 6.009354e-05 1.766368e-05
 [738,] 9.728244e-05 1.008743e-04 3.859128e-05
 [739,] 8.883905e-05 1.355903e-04 5.457353e-05
 [740,] 4.471347e-05 5.644127e-05 1.320043e-05
 [741,] 8.831782e-05 6.484122e-05 1.932053e-05
 [742,] 4.517023e-05 5.303550e-05 1.164686e-05
 [743,] 1.141766e-04 5.818416e-05 1.778111e-05
 [744,] 1.803480e-04 2.117828e-04 7.633779e-05
 [745,] 2.181619e-04 5.435833e-05 8.146359e-05
 [746,] 1.777500e-03 4.280361e-05 3.076174e-04
 [747,] 2.861238e-04 9.419629e-05 1.083314e-04
 [748,] 1.017883e-04 4.174442e-05 1.347238e-05
 [749,] 6.861314e-04 4.524587e-05 1.689346e-04
 [750,] 1.749032e-04 9.414945e-05 4.965523e-05
 [751,] 6.225196e-04 4.468988e-05 4.635089e-05
 [752,] 5.411711e-04 4.074844e-05 9.053388e-05
 [753,] 5.214143e-04 4.925539e-05 4.160190e-05
 [754,] 1.717081e-04 9.434291e-05 4.828834e-05
 [755,] 2.764120e-04 9.422985e-05 1.050031e-04
 [756,] 8.542691e-04 4.258603e-05 1.639075e-04
 [757,] 6.631435e-04 4.847111e-05 4.248351e-05
 [758,] 5.910155e-04 7.875207e-05 3.220859e-04
 [759,] 5.306049e-04 4.260991e-05 5.548044e-05
 [760,] 6.443464e-04 4.121862e-05 8.977227e-05
 [761,] 1.804501e-04 9.396530e-05 5.286667e-05
 [762,] 1.769243e-04 9.393855e-05 5.085213e-05
 [763,] 1.774330e-04 9.393855e-05 5.120644e-05
 [764,] 2.293542e-04 9.098403e-05 1.236698e-04
 [765,] 5.330849e-04 5.029930e-05 7.016156e-05
 [766,] 1.709940e-04 9.393855e-05 4.773383e-05
 [767,] 2.411948e-04 8.928454e-05 1.489062e-04
 [768,] 2.390619e-04 8.926404e-05 1.496928e-04
 [769,] 2.511191e-04 9.383331e-05 9.433576e-05
 [770,] 5.607161e-04 4.056348e-05 7.437453e-05
 [771,] 2.250439e-04 1.150398e-04 1.693247e-04
 [772,] 2.498562e-04 1.175283e-04 1.927833e-04
 [773,] 7.353136e-05 8.469626e-05 2.255184e-05
 [774,] 2.425409e-04 9.381788e-05 9.103203e-05
 [775,] 2.229643e-02 7.042163e-05 1.572066e-02
 [776,] 7.092078e-04 4.388404e-05 9.872390e-05
 [777,] 3.090382e-04 9.381788e-05 1.163683e-04
 [778,] 6.413868e-05 9.164538e-05 2.227519e-05
 [779,] 2.025928e-04 9.381041e-05 6.576800e-05
 [780,] 2.534548e-04 1.533307e-04 2.429294e-04
 [781,] 2.430894e-02 5.352254e-05 2.230501e-03
 [782,] 2.344157e-04 1.294308e-04 1.700118e-04
 [783,] 2.050281e-04 9.329953e-05 6.631779e-05
 [784,] 1.860065e-04 7.558264e-05 5.622047e-05
 [785,] 1.871759e-04 9.397004e-05 5.692093e-05
 [786,] 2.120271e-04 8.565906e-05 8.266353e-05
 [787,] 1.981948e-04 7.821429e-05 6.264564e-05
 [788,] 3.232808e-04 3.275957e-04 4.949198e-04
 [789,] 5.380208e-04 4.360727e-05 4.677418e-05
 [790,] 3.129549e-04 1.560429e-04 2.942832e-04
 [791,] 2.196599e-04 1.139980e-04 1.311103e-04
 [792,] 1.021098e-04 8.577409e-05 2.507976e-05
 [793,] 6.062482e-04 4.372265e-05 4.823968e-05
 [794,] 2.830591e-04 9.368564e-05 1.059818e-04
 [795,] 3.190803e-04 9.377016e-05 1.199074e-04
 [796,] 1.980041e-04 9.381041e-05 6.301150e-05
 [797,] 4.256936e-04 4.110099e-05 5.157902e-05
 [798,] 1.984688e-04 8.421057e-05 7.329889e-05
 [799,] 6.865967e-03 9.826448e-05 3.042199e-03
 [800,] 3.414252e-04 1.098853e-04 1.771739e-04
 [801,] 3.791006e-04 1.094626e-04 2.839635e-04
 [802,] 1.950599e-04 9.380364e-05 6.125913e-05
 [803,] 1.862856e-04 9.381288e-05 5.619506e-05
 [804,] 1.801823e-04 7.057909e-05 4.980156e-05
 [805,] 3.251884e-03 5.859452e-05 8.710545e-04
 [806,] 3.972942e-04 9.478424e-05 1.548694e-04
 [807,] 7.049813e-05 5.111592e-05 2.775531e-05
 [808,] 3.746203e-04 9.445257e-05 1.445216e-04
 [809,] 7.164418e-05 8.361004e-05 4.136761e-05
 [810,] 1.064156e-03 3.904472e-05 2.374576e-04
 [811,] 7.206147e-05 3.924317e-05 1.653683e-05
 [812,] 6.849418e-05 5.245508e-05 2.449243e-05
 [813,] 1.518611e-03 3.895343e-05 2.748035e-04
 [814,] 2.255389e-03 9.162205e-05 2.011067e-03
 [815,] 2.228018e-03 1.090319e-04 2.341350e-03
 [816,] 2.247754e-03 9.223026e-05 2.017422e-03
 [817,] 3.679991e-03 1.836922e-04 6.515702e-03
 [818,] 2.859477e-03 1.416532e-04 4.030229e-03
 [819,] 7.402873e-05 1.286440e-04 5.320148e-05
 [820,] 4.516641e-03 7.150546e-05 3.285062e-03
 [821,] 2.644590e-03 1.282207e-04 3.401898e-03
 [822,] 1.315860e-03 2.718852e-04 2.795214e-03
 [823,] 1.416643e-03 2.880882e-04 3.143418e-03
 [824,] 2.598376e-04 1.328191e-04 1.809695e-04
 [825,] 1.606648e-03 2.372185e-04 3.151152e-03
 [826,] 8.028859e-05 8.901742e-05 5.751149e-05
 [827,] 2.871348e-04 9.491820e-05 1.115431e-04
 [828,] 1.239158e-03 4.868279e-05 3.817238e-04
 [829,] 6.417749e-04 9.193363e-05 2.961462e-04
 [830,] 7.463279e-05 3.271822e-04 8.809097e-05
 [831,] 6.346059e-05 2.037115e-04 4.119116e-05
 [832,] 5.290878e-05 1.648422e-04 1.911101e-05
 [833,] 2.112483e-03 6.720890e-04 6.932440e-03
 [834,] 1.811522e-03 6.534813e-04 5.721964e-03
 [835,] 5.280159e-05 4.093272e-04 2.781088e-05
 [836,] 1.982426e-03 9.030152e-05 6.985017e-04
 [837,] 1.457403e-03 5.455108e-04 4.049927e-03
 [838,] 2.023856e-03 9.077464e-05 7.281615e-04
 [839,] 5.737480e-03 3.120031e-04 1.547014e-02
 [840,] 6.011602e-05 6.558212e-04 5.520836e-05
 [841,] 3.884235e-03 1.318976e-04 5.006798e-03
 [842,] 3.663880e-03 1.199699e-04 4.385392e-03
 [843,] 1.843417e-03 7.937382e-05 1.443300e-03
 [844,] 1.992542e-04 1.056568e-04 8.081644e-05
 [845,] 8.347030e-04 9.175193e-05 3.127315e-04
 [846,] 3.246267e-03 4.878085e-05 9.840228e-04
 [847,] 2.020637e-04 9.646841e-05 7.122619e-05
 [848,] 1.856667e-04 1.002782e-04 6.554267e-05
 [849,] 2.063787e-04 1.036168e-04 8.471936e-05
 [850,] 1.964082e-04 1.030348e-04 7.648596e-05
 [851,] 2.310112e-04 6.411651e-05 8.030457e-05
 [852,] 1.810307e-04 9.503403e-05 5.587203e-05
 [853,] 4.220590e-03 1.102184e-04 4.683796e-03
 [854,] 3.346360e-03 6.006446e-05 1.901446e-03
 [855,] 1.375703e-04 1.049136e-04 6.406787e-05
 [856,] 2.103345e-04 9.503403e-05 7.444525e-05
 [857,] 2.060319e-04 9.505529e-05 7.162229e-05
 [858,] 1.936049e-04 9.579359e-05 6.490668e-05
 [859,] 1.965430e-04 9.579359e-05 6.678473e-05
 [860,] 1.885878e-04 9.579359e-05 6.176011e-05
 [861,] 2.058206e-04 9.478874e-05 1.021760e-04
 [862,] 1.564690e-04 7.089952e-05 9.907273e-05
 [863,] 1.924238e-04 6.293791e-05 4.568830e-05
 [864,] 1.983786e-04 6.297839e-05 4.832461e-05
 [865,] 9.889896e-05 1.257682e-04 8.132225e-05
 [866,] 2.027292e-04 6.301337e-05 5.033051e-05
 [867,] 1.823187e-04 9.579359e-05 5.789427e-05
 [868,] 1.821644e-04 6.333666e-05 3.815597e-05
 [869,] 1.945497e-04 6.333665e-05 4.254159e-05
 [870,] 1.750227e-04 6.905484e-05 1.087915e-04
 [871,] 2.102869e-04 6.340348e-05 4.599473e-05
 [872,] 1.984856e-04 6.333386e-05 4.404355e-05
 [873,] 2.179149e-04 7.119328e-05 1.408402e-04
 [874,] 1.981997e-04 6.334057e-05 4.337500e-05
 [875,] 3.946211e-03 5.850067e-05 1.053636e-03
 [876,] 1.898257e-04 8.628051e-05 6.010819e-05
 [877,] 1.332083e-04 5.603426e-05 6.637880e-05
 [878,] 2.031753e-04 6.339439e-05 4.359139e-05
 [879,] 2.113624e-04 9.492690e-05 7.492342e-05
 [880,] 2.231753e-03 5.173569e-05 1.033621e-03
 [881,] 2.008651e-04 9.494447e-05 6.817006e-05
 [882,] 1.879837e-04 5.111120e-05 8.599019e-05
 [883,] 1.960008e-04 9.579359e-05 6.638388e-05
 [884,] 1.967186e-04 9.579359e-05 6.688197e-05
 [885,] 2.072206e-04 9.504771e-05 7.243596e-05
 [886,] 1.945798e-04 6.326462e-05 4.209927e-05
 [887,] 1.899067e-04 6.333356e-05 4.136296e-05
 [888,] 1.919225e-04 6.316046e-05 4.015242e-05
 [889,] 1.869408e-04 6.318607e-05 4.070891e-05
 [890,] 1.762416e-04 6.293938e-05 1.003880e-04
 [891,] 2.969298e-03 4.613587e-05 1.103845e-03
 [892,] 1.778419e-04 6.226813e-05 1.002232e-04
 [893,] 1.743792e-04 4.569171e-05 6.810462e-05
 [894,] 1.876833e-04 4.573296e-05 7.326573e-05
 [895,] 3.374803e-03 4.647080e-05 1.268227e-03
 [896,] 2.688770e-03 4.595438e-05 9.955743e-04
 [897,] 1.801219e-04 9.518765e-05 5.583944e-05
 [898,] 1.666102e-04 4.274812e-05 5.765678e-05
 [899,] 2.431302e-03 5.344623e-05 1.161112e-03
 [900,] 9.404632e-05 6.801564e-05 2.206706e-05
 [901,] 6.126605e-05 3.919578e-05 1.182553e-05
 [902,] 2.489124e-04 9.295903e-05 9.171113e-05
 [903,] 1.026176e-04 6.943644e-05 2.430109e-05
 [904,] 9.331785e-05 5.789153e-05 1.916846e-05
 [905,] 9.397868e-05 6.690625e-05 2.131885e-05
 [906,] 7.733764e-05 9.175524e-05 2.120386e-05
 [907,] 9.848522e-05 4.057012e-05 1.829314e-05
 [908,] 5.805269e-05 4.320307e-05 1.163779e-05
 [909,] 8.290461e-05 1.003825e-04 2.945913e-05
 [910,] 8.289697e-05 7.109221e-05 2.090266e-05
 [911,] 1.039374e-04 7.317086e-05 2.377956e-05
 [912,] 8.356138e-05 1.348995e-04 3.648994e-05
 [913,] 8.332873e-05 9.086421e-05 2.579147e-05
 [914,] 6.324980e-05 1.929946e-04 3.446474e-05
 [915,] 1.001851e-04 4.339096e-05 2.197043e-05
 [916,] 5.522830e-05 4.831614e-05 1.117946e-05
 [917,] 8.304167e-05 6.399480e-05 1.929039e-05
 [918,] 6.570428e-05 3.986358e-05 1.301300e-05
 [919,] 5.555418e-05 4.836194e-05 1.120706e-05
 [920,] 8.548446e-05 1.083375e-04 2.710913e-05
 [921,] 8.317683e-05 6.477535e-05 1.925907e-05
 [922,] 7.574062e-05 6.100880e-05 1.894755e-05
 [923,] 1.141038e-04 4.399540e-05 1.547930e-05
 [924,] 6.391275e-05 8.182626e-05 2.060750e-05
 [925,] 1.150248e-04 4.403202e-05 1.560818e-05
 [926,] 5.652803e-05 7.095357e-05 1.090148e-05
 [927,] 7.819144e-05 5.447149e-05 1.742384e-05
 [928,] 6.408069e-05 8.024385e-05 2.046831e-05
 [929,] 6.005089e-05 7.244175e-05 1.079075e-05
 [930,] 7.288172e-05 4.917357e-05 1.693656e-05
 [931,] 8.502146e-05 6.944305e-05 2.101808e-05
 [932,] 5.623421e-05 7.473900e-05 1.102856e-05
 [933,] 8.427839e-05 7.625466e-05 2.232258e-05
 [934,] 8.385631e-05 1.163273e-04 3.880204e-05
 [935,] 5.561309e-05 1.165393e-04 1.251061e-05
 [936,] 5.427465e-05 1.067824e-04 1.228224e-05
 [937,] 5.950254e-05 3.908312e-05 1.162716e-05
 [938,] 8.150279e-05 6.391342e-05 2.236108e-05
 [939,] 1.072764e-04 4.625615e-05 1.693187e-05
 [940,] 6.689069e-05 7.848198e-05 2.031724e-05
 [941,] 8.333664e-05 9.132541e-05 3.634615e-05
 [942,] 8.366437e-05 1.339309e-04 4.403870e-05
 [943,] 5.078473e-05 6.044635e-05 1.120453e-05
 [944,] 6.468338e-05 8.011476e-05 1.998448e-05
 [945,] 6.428146e-05 8.060702e-05 2.016911e-05
 [946,] 5.982651e-05 1.143876e-04 2.311711e-05
 [947,] 1.179813e-04 4.517574e-05 1.580529e-05
 [948,] 1.111091e-04 1.179691e-04 7.505369e-05
 [949,] 6.564238e-05 8.066136e-05 2.063588e-05
 [950,] 1.181613e-04 4.631311e-05 1.751415e-05
 [951,] 8.485454e-05 5.905523e-05 1.845397e-05
 [952,] 6.774105e-05 1.496613e-04 1.425265e-05
 [953,] 1.157567e-04 4.636481e-05 1.738598e-05
 [954,] 1.154559e-04 4.636608e-05 1.736702e-05
 [955,] 6.498321e-05 8.066136e-05 2.042446e-05
 [956,] 7.028699e-05 1.471554e-04 1.520938e-05
 [957,] 1.077476e-04 6.247672e-05 3.710593e-05
 [958,] 9.463649e-05 6.488649e-05 1.759533e-05
 [959,] 5.767032e-05 7.981590e-05 1.748684e-05
 [960,] 5.761466e-05 7.873992e-05 1.744638e-05
 [961,] 6.915152e-05 6.925383e-05 1.101887e-05
 [962,] 9.895119e-05 1.059226e-04 2.821192e-05
 [963,] 5.700779e-05 5.644392e-05 1.427015e-05
 [964,] 5.691669e-05 5.588867e-05 1.423476e-05
 [965,] 5.681055e-05 5.573395e-05 1.424939e-05
 [966,] 5.754463e-05 6.700002e-05 1.492651e-05
 [967,] 6.792182e-05 6.521285e-05 1.092372e-05
 [968,] 8.963927e-05 8.144748e-05 4.741511e-05
 [969,] 1.001119e-04 9.848788e-05 2.609248e-05
 [970,] 1.001414e-04 9.450428e-05 2.518480e-05
 [971,] 9.202083e-05 4.915491e-05 1.614319e-05
 [972,] 5.742679e-05 7.584452e-05 1.708952e-05
 [973,] 6.632399e-05 4.120608e-05 1.263133e-05
 [974,] 9.709504e-05 6.289186e-05 3.345925e-05
 [975,] 5.528910e-05 4.522186e-05 1.258507e-05
 [976,] 5.092658e-05 8.580857e-05 1.220279e-05
 [977,] 1.448065e-04 8.820174e-05 6.130244e-05
 [978,] 5.977609e-05 1.616000e-04 3.939101e-05
 [979,] 5.760058e-05 2.127179e-04 4.049829e-05
 [980,] 5.868901e-05 5.338284e-05 1.464137e-05
 [981,] 8.143603e-05 8.544038e-05 2.303052e-05
 [982,] 5.081606e-05 5.760152e-05 1.482892e-05
 [983,] 8.058837e-05 8.310815e-05 2.513285e-05
 [984,] 5.913171e-05 9.718878e-05 3.110853e-05
 [985,] 7.939380e-05 8.287094e-05 2.451574e-05
 [986,] 5.978265e-05 9.127135e-05 2.993506e-05
 [987,] 4.563585e-05 6.257278e-05 1.447743e-05
 [988,] 8.013725e-05 8.243290e-05 2.380965e-05
 [989,] 9.322388e-05 1.176689e-04 4.439995e-05
 [990,] 5.905330e-05 1.599315e-04 4.919368e-05
 [991,] 1.330692e-04 2.836773e-04 2.635644e-04
 [992,] 8.049964e-05 8.316183e-05 2.513556e-05
 [993,] 1.004561e-04 4.548497e-05 2.193689e-05
 [994,] 9.385533e-05 1.469474e-04 5.307113e-05
 [995,] 9.950147e-05 4.747649e-05 2.352549e-05
 [996,] 7.787803e-05 1.092834e-04 3.007290e-05
 [997,] 8.119322e-05 8.316183e-05 2.534449e-05
 [998,] 1.167586e-04 5.183212e-05 2.458136e-05
 [999,] 1.245757e-04 4.659530e-05 2.641260e-05
[1000,] 1.183378e-04 4.730610e-05 2.628547e-05
[1001,] 6.300566e-05 1.082924e-04 1.141896e-05
[1002,] 8.202338e-05 8.316183e-05 2.559249e-05
[1003,] 1.587707e-04 2.382974e-04 2.678223e-04
[1004,] 1.181882e-04 4.597637e-05 2.489470e-05
[1005,] 9.571525e-05 8.399216e-05 2.895337e-05
[1006,] 6.167697e-05 5.192454e-05 1.594708e-05
[1007,] 6.984457e-05 1.539338e-04 2.983477e-05
[1008,] 1.322487e-04 8.292111e-05 4.580161e-05
[1009,] 1.425604e-04 8.408734e-05 5.111390e-05
[1010,] 1.179003e-04 6.965697e-05 4.765555e-05
[1011,] 1.322787e-04 6.553754e-05 4.784476e-05
[1012,] 8.262723e-05 7.279641e-05 2.034146e-05
[1013,] 1.632207e-04 8.402031e-05 5.846398e-05
[1014,] 6.877654e-03 4.414395e-05 2.154424e-03
[1015,] 1.361906e-04 8.367169e-05 4.827003e-05
[1016,] 8.030241e-05 7.241856e-05 2.029849e-05
[1017,] 7.991730e-05 8.509431e-05 2.141137e-05
[1018,] 1.549203e-04 8.176966e-05 4.940769e-05
[1019,] 2.192060e-04 8.172904e-05 7.033073e-05
[1020,] 7.839197e-05 5.884938e-05 1.787746e-05
[1021,] 1.064244e-04 8.353266e-05 3.286166e-05
[1022,] 1.245387e-04 5.424590e-05 3.644994e-05
[1023,] 7.808356e-05 5.813937e-05 1.750634e-05
[1024,] 6.589947e-05 2.145915e-04 3.095924e-05
[1025,] 1.584245e-04 8.174392e-05 5.047203e-05
[1026,] 7.796378e-05 5.839839e-05 1.753422e-05
[1027,] 5.149494e-05 5.537834e-05 1.739891e-05
[1028,] 9.358729e-05 5.568736e-05 1.722781e-05
[1029,] 9.004089e-05 6.718198e-05 2.465033e-05
[1030,] 1.624812e-04 8.688097e-05 4.621637e-05
[1031,] 8.824805e-05 5.663280e-05 1.811054e-05
[1032,] 2.387610e-01 5.194282e-05 8.929002e-02
[1033,] 3.388650e-04 4.033298e-05 6.290956e-05
[1034,] 9.208264e-05 9.473433e-05 2.550029e-05
[1035,] 3.100204e-04 5.718555e-05 1.600775e-04
[1036,] 6.533693e-04 5.174478e-05 2.884758e-04
[1037,] 2.215803e-04 9.280987e-05 6.157271e-05
[1038,] 1.037440e-04 7.626870e-05 2.364345e-05
[1039,] 2.080329e-04 9.416396e-05 6.108426e-05
[1040,] 2.627548e-04 9.646923e-05 7.317984e-05
[1041,] 3.608639e-04 5.644999e-05 1.831389e-04
[1042,] 9.818518e-05 6.274091e-05 1.978072e-05
[1043,] 8.072552e-04 6.381524e-05 2.322498e-04
[1044,] 9.322527e-04 1.017546e-04 1.881951e-04
[1045,] 4.879358e-04 1.046590e-04 1.448179e-04
[1046,] 5.620641e-04 9.855945e-05 1.433148e-04
[1047,] 9.557994e-05 4.288507e-05 1.398967e-05
[1048,] 9.263544e-05 7.630572e-05 1.957165e-05
[1049,] 7.931180e-04 4.091044e-05 1.329622e-04
[1050,] 1.054481e-04 8.340954e-05 2.373281e-05
[1051,] 6.947587e-04 1.005995e-04 1.708020e-04
[1052,] 9.061496e-05 8.626295e-05 2.725876e-05
[1053,] 5.004923e-04 9.885333e-05 1.346528e-04
[1054,] 4.917216e-04 1.018040e-04 1.418475e-04
[1055,] 9.473947e-05 4.016360e-05 1.312883e-05
[1056,] 5.470984e-04 1.008053e-04 1.483872e-04
[1057,] 9.567728e-05 5.078996e-05 1.672688e-05
[1058,] 1.689447e-03 8.988161e-05 3.582989e-04
[1059,] 9.817450e-05 4.159253e-05 1.414106e-05
[1060,] 2.448214e-03 8.936308e-05 5.113943e-04
[1061,] 2.021461e-03 8.999125e-05 4.221273e-04
[1062,] 1.641267e-03 4.202176e-05 2.176649e-04
[1063,] 1.873619e-03 8.746363e-05 4.125088e-04
[1064,] 2.113255e-03 8.880823e-05 4.507074e-04
[1065,] 2.338011e-03 9.021153e-05 4.579548e-04
[1066,] 8.792639e-05 4.253698e-05 1.362613e-05
[1067,] 1.723108e-03 4.080578e-05 3.400106e-04
[1068,] 1.199091e-03 4.081910e-05 2.573837e-04
[1069,] 1.168637e-03 4.577523e-05 1.090235e-04
[1070,] 8.241274e-05 1.025863e-04 2.276670e-05
[1071,] 1.674848e-03 8.918289e-05 3.574544e-04
[1072,] 1.179418e-03 5.248786e-05 1.117531e-04
[1073,] 1.027980e-03 4.029528e-05 1.438201e-04
[1074,] 1.025475e-04 1.201449e-04 5.188953e-05
[1075,] 7.916565e-04 9.961953e-05 1.899058e-04
[1076,] 5.807468e-04 1.018068e-04 1.621145e-04
[1077,] 6.319578e-05 8.474776e-05 1.944811e-05
[1078,] 2.373833e-04 9.468717e-05 8.079113e-05
[1079,] 1.130011e-04 1.037777e-04 5.370328e-05
[1080,] 1.364379e-04 8.978782e-05 4.877052e-05
[1081,] 9.151442e-05 1.121964e-04 5.413189e-05
[1082,] 4.443200e-05 6.853230e-05 1.279207e-05
[1083,] 1.085276e-04 9.677789e-05 4.328808e-05
[1084,] 8.416093e-05 5.445150e-05 1.716606e-05
[1085,] 1.184115e-04 9.631427e-05 4.756874e-05
[1086,] 6.403762e-05 1.129122e-04 2.251560e-05
[1087,] 1.328223e-04 8.776379e-05 6.237770e-05
[1088,] 8.984768e-05 4.801270e-05 1.453479e-05
[1089,] 1.259075e-04 6.188224e-05 2.209020e-05
[1090,] 6.357874e-05 6.056531e-05 1.606012e-05
[1091,] 8.007541e-05 4.366043e-05 1.124609e-05
[1092,] 6.428626e-05 5.597045e-05 1.563622e-05
[1093,] 8.157842e-05 4.329850e-05 1.132460e-05
[1094,] 6.183724e-05 4.311788e-05 1.245190e-05
[1095,] 6.423419e-05 5.685625e-05 1.578933e-05
[1096,] 8.808146e-05 1.173964e-04 6.150011e-05
[1097,] 1.116020e-04 8.986470e-05 3.580007e-05
[1098,] 6.063305e-05 5.730390e-05 1.566501e-05
[1099,] 5.011591e-05 3.193538e-04 6.678328e-05
[1100,] 5.000199e-05 1.484338e-04 3.595588e-05
[1101,] 4.569518e-05 6.126279e-05 1.314771e-05
[1102,] 9.598589e-05 8.200352e-05 2.429091e-05
[1103,] 6.100055e-05 6.954836e-05 1.802394e-05
[1104,] 7.950374e-05 4.445978e-05 1.782386e-05
[1105,] 7.731434e-05 4.310034e-05 1.655306e-05
[1106,] 7.953345e-05 1.388019e-04 6.351915e-05
[1107,] 9.289340e-05 9.164551e-05 2.832369e-05
[1108,] 1.155205e-04 9.702480e-05 6.139476e-05
[1109,] 1.287800e-04 9.427912e-05 6.645410e-05
[1110,] 7.093808e-05 3.995155e-05 1.248813e-05
[1111,] 6.380073e-05 5.799597e-05 1.665393e-05
[1112,] 6.390869e-05 6.372054e-05 1.812150e-05
[1113,] 1.065331e-04 4.808928e-05 1.670122e-05
[1114,] 9.274541e-05 9.981391e-05 4.957462e-05
[1115,] 9.514743e-05 6.514656e-05 1.759139e-05
[1116,] 9.744080e-05 8.898873e-05 3.003409e-05
[1117,] 4.694273e-05 8.946072e-05 2.050391e-05
[1118,] 6.695321e-05 9.138994e-05 2.395975e-05
[1119,] 4.854380e-05 7.252870e-05 1.763920e-05
[1120,] 7.051445e-05 7.620272e-05 2.574196e-05
[1121,] 4.829564e-05 7.294800e-05 1.751943e-05
[1122,] 4.832243e-05 7.231870e-05 1.743207e-05
[1123,] 4.824787e-05 7.322762e-05 1.753132e-05
[1124,] 4.753784e-05 6.701733e-05 1.591547e-05
[1125,] 8.689409e-05 1.307389e-04 6.769488e-05
[1126,] 4.756762e-05 6.929618e-05 1.627403e-05
[1127,] 4.875927e-05 6.971567e-05 1.728391e-05
[1128,] 6.292211e-05 6.978434e-05 1.650222e-05
[1129,] 6.308811e-05 6.989180e-05 1.641270e-05
[1130,] 7.120118e-05 7.488656e-05 2.556644e-05
[1131,] 4.883913e-05 6.966826e-05 1.733220e-05
[1132,] 6.294869e-05 7.898744e-05 1.777236e-05
[1133,] 9.867663e-05 1.009254e-04 2.927463e-05
[1134,] 4.774739e-05 6.681020e-05 1.141883e-05
[1135,] 6.278301e-05 6.899045e-05 1.646610e-05
[1136,] 7.018716e-05 9.099900e-05 2.535081e-05
[1137,] 4.578399e-05 4.300766e-05 1.094923e-05
[1138,] 4.747062e-05 9.047664e-05 1.453874e-05
[1139,] 4.584985e-05 6.299623e-05 1.349184e-05
[1140,] 4.488228e-05 4.321278e-05 1.071249e-05
[1141,] 6.323932e-05 6.667295e-05 1.588735e-05
[1142,] 9.919799e-05 6.319946e-05 1.767647e-05
[1143,] 6.364138e-05 6.726351e-05 1.578850e-05
[1144,] 1.026111e-04 8.918594e-05 3.169248e-05
[1145,] 4.728948e-05 8.655662e-05 1.287663e-05
[1146,] 1.017468e-04 6.252382e-05 1.805080e-05
[1147,] 6.376500e-05 6.753981e-05 1.577709e-05
[1148,] 9.834186e-05 6.211022e-05 1.796969e-05
[1149,] 6.378473e-05 7.529562e-05 1.677094e-05
[1150,] 6.403670e-05 5.917807e-05 1.480059e-05
[1151,] 1.018893e-04 8.898300e-05 3.128003e-05
[1152,] 4.585256e-05 6.631810e-05 1.374029e-05
[1153,] 4.587083e-05 6.633601e-05 1.363481e-05
[1154,] 5.008786e-05 9.991685e-05 1.288129e-05
[1155,] 6.290306e-05 6.635056e-05 1.600175e-05
[1156,] 5.160671e-05 6.115789e-05 1.360551e-05
[1157,] 5.151641e-05 5.985734e-05 1.352385e-05
[1158,] 9.511240e-05 6.016137e-05 1.838817e-05
[1159,] 4.397909e-05 4.044550e-05 1.032050e-05
[1160,] 6.640706e-05 5.318068e-05 1.450989e-05
[1161,] 9.902550e-05 6.294178e-05 1.716513e-05
[1162,] 9.552620e-05 6.115559e-05 1.645088e-05
[1163,] 6.506426e-05 5.494844e-05 1.505784e-05
[1164,] 7.028280e-05 9.313541e-05 2.618242e-05
[1165,] 5.157654e-05 6.747209e-05 1.428002e-05
[1166,] 4.373488e-05 4.039349e-05 1.035111e-05
[1167,] 4.535312e-05 9.535489e-05 1.701989e-05
[1168,] 4.562914e-05 1.233863e-04 2.328901e-05
[1169,] 4.912408e-05 4.269968e-05 1.006413e-05
[1170,] 6.342836e-05 7.349205e-05 1.670882e-05
[1171,] 7.257089e-05 6.677546e-05 2.272886e-05
[1172,] 4.375550e-05 4.054897e-05 1.039443e-05
[1173,] 9.523041e-05 8.799864e-05 2.747517e-05
[1174,] 1.006862e-04 8.912121e-05 3.114635e-05
[1175,] 4.385249e-05 4.037982e-05 1.034529e-05
[1176,] 4.370418e-05 4.067914e-05 1.039200e-05
[1177,] 4.371656e-05 4.071198e-05 1.040676e-05
[1178,] 6.901003e-05 9.308851e-05 2.553830e-05
[1179,] 4.500749e-05 4.621716e-05 1.102479e-05
[1180,] 4.588168e-05 6.301385e-05 1.327413e-05
[1181,] 4.379058e-05 4.066040e-05 1.043274e-05
[1182,] 4.372624e-05 4.066845e-05 1.040382e-05
[1183,] 1.013071e-04 8.931621e-05 3.146647e-05
[1184,] 7.931177e-05 9.324497e-05 2.906372e-05
[1185,] 7.341474e-05 9.337394e-05 2.779483e-05
[1186,] 4.476739e-05 4.695488e-05 1.144699e-05
[1187,] 4.375453e-05 4.074805e-05 1.043264e-05
[1188,] 4.536072e-05 9.690728e-05 1.815423e-05
[1189,] 4.587105e-05 6.689220e-05 1.388439e-05
[1190,] 6.465551e-05 6.078023e-05 1.462389e-05
[1191,] 4.536599e-05 9.651574e-05 1.813827e-05
[1192,] 4.477612e-05 4.804218e-05 1.164046e-05
[1193,] 4.594383e-05 6.417400e-05 1.327714e-05
[1194,] 4.540398e-05 1.301669e-04 2.327962e-05
[1195,] 7.241583e-05 9.402905e-05 2.753487e-05
[1196,] 4.633062e-05 7.292567e-05 1.357168e-05
[1197,] 7.246009e-05 9.195021e-05 2.680788e-05
[1198,] 6.846046e-05 5.475715e-05 1.542044e-05
[1199,] 4.435308e-05 3.987455e-05 1.039459e-05
[1200,] 1.043765e-04 8.911985e-05 3.220136e-05
[1201,] 1.074522e-04 8.951928e-05 3.396720e-05
[1202,] 7.288532e-05 9.435610e-05 2.788259e-05
[1203,] 5.135415e-05 6.909590e-05 1.471453e-05
[1204,] 9.583293e-05 8.177522e-05 2.780885e-05
[1205,] 1.060867e-04 8.891610e-05 3.185417e-05
[1206,] 5.136126e-05 6.853238e-05 1.458370e-05
[1207,] 6.575604e-05 5.729194e-05 1.434983e-05
[1208,] 4.383063e-05 4.163190e-05 1.064416e-05
[1209,] 4.730735e-05 8.793664e-05 1.452979e-05
[1210,] 5.142706e-05 7.143837e-05 1.488167e-05
[1211,] 7.311346e-05 9.109653e-05 2.672575e-05
[1212,] 4.553111e-05 8.031831e-05 1.661704e-05
[1213,] 1.004520e-04 6.570598e-05 1.788369e-05
[1214,] 5.127522e-05 6.935324e-05 1.517353e-05
[1215,] 6.382950e-05 5.509431e-05 1.554262e-05
[1216,] 7.537826e-05 9.103269e-05 2.515434e-05
[1217,] 7.052734e-05 6.452033e-05 1.713200e-05
[1218,] 6.939193e-05 1.540302e-04 6.360375e-05
[1219,] 9.074902e-05 6.037638e-05 1.324758e-05
[1220,] 8.736549e-05 6.296301e-05 1.318954e-05
[1221,] 4.587748e-05 6.846718e-05 1.411511e-05
[1222,] 7.138532e-05 6.173388e-05 1.718601e-05
[1223,] 4.659734e-05 6.824096e-05 1.304153e-05
[1224,] 7.567620e-05 9.106430e-05 2.522860e-05
[1225,] 7.570629e-05 9.787940e-05 2.933507e-05
[1226,] 4.594004e-05 5.543805e-05 1.275429e-05
[1227,] 7.503229e-05 6.650075e-04 1.538132e-04
[1228,] 4.605330e-05 5.261441e-05 1.244399e-05
[1229,] 8.110770e-05 9.110990e-05 2.735191e-05
[1230,] 8.424850e-05 6.413854e-05 2.923784e-05
[1231,] 7.042639e-05 5.596741e-05 1.474090e-05
[1232,] 1.287450e-04 4.826124e-05 3.177975e-05
[1233,] 7.056954e-05 5.773515e-05 1.488849e-05
[1234,] 4.632972e-05 5.319294e-05 1.272517e-05
[1235,] 7.155008e-05 5.885144e-05 1.490623e-05
[1236,] 8.998698e-05 5.561480e-05 1.419327e-05
[1237,] 9.695721e-05 5.610482e-05 1.447948e-05
[1238,] 4.634994e-05 5.303762e-05 1.270686e-05
[1239,] 4.659919e-05 5.320372e-05 1.286498e-05
[1240,] 7.118531e-05 6.033101e-05 1.507417e-05
[1241,] 8.219790e-05 6.445186e-05 2.875785e-05
[1242,] 9.320914e-05 5.677378e-05 1.424979e-05
[1243,] 6.927956e-05 3.304384e-04 7.535773e-05
[1244,] 7.235527e-05 7.109635e-04 1.461799e-04
[1245,] 5.938691e-05 5.116136e-05 1.025600e-05
[1246,] 8.224022e-05 4.855780e-05 1.255096e-05
[1247,] 4.592931e-05 5.117425e-05 1.200510e-05
[1248,] 2.008644e-04 4.528725e-05 3.079572e-05
[1249,] 1.618304e-04 6.332071e-05 2.791966e-05
[1250,] 8.371066e-05 9.104579e-05 2.823148e-05
[1251,] 6.828817e-05 9.317641e-05 2.342726e-05
[1252,] 8.045986e-05 9.098248e-05 2.699257e-05
[1253,] 1.443726e-04 4.509079e-05 2.273408e-05
[1254,] 6.704778e-05 9.315846e-05 2.274192e-05
[1255,] 5.090492e-05 4.956334e-05 1.169305e-05
[1256,] 8.111440e-05 9.168324e-05 2.766567e-05
[1257,] 6.753631e-05 8.825030e-05 2.421558e-05
[1258,] 4.420791e-05 4.104868e-05 1.022536e-05
[1259,] 1.826399e-04 5.847558e-05 4.077115e-05
[1260,] 5.991022e-05 4.935906e-05 1.218133e-05
[1261,] 2.026787e-04 5.762282e-05 4.177283e-05
[1262,] 5.522666e-05 4.712282e-05 1.244586e-05
[1263,] 4.738682e-05 7.005004e-05 1.594447e-05
[1264,] 8.606151e-05 9.793203e-05 3.384884e-05
[1265,] 1.774115e-04 5.916067e-05 4.063100e-05
[1266,] 1.456440e-04 5.924401e-05 3.517842e-05
[1267,] 9.508558e-05 9.809755e-05 3.842123e-05
[1268,] 7.098244e-05 1.051817e-04 2.503504e-05
[1269,] 8.858451e-05 9.799318e-05 3.514786e-05
[1270,] 5.406969e-05 4.820149e-05 1.198593e-05
[1271,] 5.266087e-05 5.079944e-05 1.243790e-05
[1272,] 8.902168e-05 9.802921e-05 3.537432e-05
[1273,] 8.967915e-05 9.572109e-05 3.432064e-05
[1274,] 5.672582e-05 5.112628e-05 1.231640e-05
[1275,] 6.062344e-05 4.939164e-05 1.375349e-05
[1276,] 6.823592e-05 9.087229e-05 2.104491e-05
[1277,] 8.250257e-05 5.066458e-05 1.407077e-05
[1278,] 8.215228e-05 5.059918e-05 1.407406e-05
[1279,] 6.383676e-05 4.971538e-05 1.529569e-05
[1280,] 1.026023e-04 4.748253e-05 2.493338e-05
[1281,] 7.520854e-05 4.938480e-05 1.657925e-05
[1282,] 7.469515e-05 4.948353e-05 1.667099e-05
[1283,] 5.463136e-05 7.547701e-05 1.121633e-05
[1284,] 6.789362e-05 9.467246e-05 2.176293e-05
[1285,] 6.789350e-05 9.467246e-05 2.179183e-05
[1286,] 7.153938e-05 4.911358e-05 1.594784e-05
[1287,] 1.438822e-04 7.078485e-05 5.004021e-05
[1288,] 6.792218e-05 9.442188e-05 2.157463e-05
[1289,] 6.787995e-05 9.277979e-05 2.166543e-05
[1290,] 6.787576e-05 9.277979e-05 2.171272e-05
[1291,] 4.851573e-05 5.141049e-05 1.407071e-05
[1292,] 6.326891e-05 1.245969e-04 2.612630e-05
[1293,] 6.692664e-05 6.024034e-05 2.149552e-05
[1294,] 1.232134e-04 9.689501e-05 5.759137e-05
[1295,] 6.781578e-05 9.278481e-05 2.156099e-05
[1296,] 6.789182e-05 9.276465e-05 2.171493e-05
[1297,] 6.795457e-05 9.347709e-05 2.191776e-05
[1298,] 4.668439e-05 4.758435e-05 1.202025e-05
[1299,] 6.786398e-05 9.274589e-05 2.165386e-05
[1300,] 7.911312e-05 9.469284e-05 3.318853e-05
[1301,] 6.790885e-05 9.277979e-05 2.174812e-05
[1302,] 6.793591e-05 9.277979e-05 2.178582e-05
[1303,] 6.488838e-05 6.104523e-05 2.124432e-05
[1304,] 6.873236e-05 9.378839e-05 4.176361e-05
[1305,] 6.789743e-05 9.401325e-05 2.187654e-05
[1306,] 1.646532e-04 5.835019e-05 3.605235e-05
[1307,] 1.503656e-04 6.730994e-05 4.164682e-05
[1308,] 6.790442e-05 9.277097e-05 2.174283e-05
[1309,] 6.485986e-05 1.244008e-04 2.796110e-05
[1310,] 7.080926e-05 8.783466e-05 2.704247e-05
[1311,] 1.427963e-04 5.817845e-05 3.229765e-05
[1312,] 4.777624e-05 5.068736e-05 1.289497e-05
[1313,] 6.912474e-05 1.912576e-04 5.703375e-05
[1314,] 6.799025e-05 9.679071e-05 2.730534e-05
[1315,] 7.420488e-05 9.266439e-05 2.980331e-05
[1316,] 4.719132e-05 8.223934e-05 1.890688e-05
[1317,] 7.360979e-05 9.169775e-05 2.914338e-05
[1318,] 6.786172e-05 9.291737e-05 2.164707e-05
[1319,] 4.782099e-05 8.369213e-05 1.985137e-05
[1320,] 7.549479e-05 9.304636e-05 3.056273e-05
[1321,] 6.789645e-05 8.319047e-05 3.591129e-05
[1322,] 1.185478e-04 7.586838e-05 2.016147e-05
[1323,] 6.800645e-05 6.345447e-05 1.830690e-05
[1324,] 5.156099e-05 5.134464e-05 1.546150e-05
[1325,] 1.984371e-04 1.725253e-04 2.462084e-04
[1326,] 4.942510e-05 5.489808e-05 1.350603e-05
[1327,] 6.694396e-05 6.603279e-05 1.805211e-05
[1328,] 6.785647e-05 9.277979e-05 2.167623e-05
[1329,] 6.289500e-05 6.096573e-05 2.401089e-05
[1330,] 6.225352e-05 6.134559e-05 2.390517e-05
[1331,] 6.705648e-05 6.654833e-05 1.835416e-05
[1332,] 6.717304e-05 5.010141e-05 1.463280e-05
[1333,] 7.436563e-05 1.938727e-04 6.756931e-05
[1334,] 7.393126e-05 8.946736e-05 2.841283e-05
[1335,] 5.729095e-05 5.338553e-05 1.836865e-05
[1336,] 6.707167e-05 7.228448e-05 1.973484e-05
[1337,] 6.721527e-05 7.171576e-05 1.980944e-05
[1338,] 7.306529e-05 8.946736e-05 2.799241e-05
[1339,] 6.721557e-05 7.215497e-05 1.978460e-05
[1340,] 6.731782e-05 6.852849e-05 1.918754e-05
[1341,] 7.268634e-05 8.963993e-05 2.784670e-05
[1342,] 7.732613e-05 9.169972e-05 3.084459e-05
[1343,] 7.879226e-05 9.169972e-05 3.160601e-05
[1344,] 5.444766e-05 5.241605e-05 1.463474e-05
[1345,] 6.705881e-05 7.379842e-05 1.949880e-05
[1346,] 5.932053e-05 5.268124e-05 1.735512e-05
[1347,] 5.536656e-05 5.241149e-05 1.593879e-05
[1348,] 6.811279e-05 9.306026e-05 2.206422e-05
[1349,] 7.075617e-05 5.290729e-05 2.088922e-05
[1350,] 6.799934e-05 9.184795e-05 2.169314e-05
[1351,] 7.589789e-05 5.435890e-05 2.309249e-05
[1352,] 6.238429e-05 5.575793e-05 2.092771e-05
[1353,] 7.497051e-05 5.589223e-05 2.057267e-05
[1354,] 7.971483e-05 5.421391e-05 2.009145e-05
[1355,] 7.274634e-05 3.964885e-05 1.257538e-05
[1356,] 5.871993e-05 8.828654e-05 1.877025e-05
[1357,] 5.335954e-05 5.397545e-05 1.693053e-05
[1358,] 9.776213e-05 1.664963e-04 1.107196e-04
[1359,] 7.745071e-05 5.316451e-05 1.820069e-05
[1360,] 9.416013e-05 1.668482e-04 1.069177e-04
[1361,] 5.509283e-05 7.571755e-05 2.017686e-05
[1362,] 6.435898e-05 5.372715e-05 1.579380e-05
[1363,] 5.383617e-05 5.214755e-05 1.627296e-05
[1364,] 6.804005e-05 6.595284e-05 1.917101e-05
[1365,] 7.119448e-05 8.893292e-05 2.556248e-05
[1366,] 6.793703e-05 8.757956e-05 2.112723e-05
[1367,] 5.475881e-05 4.280629e-05 1.227870e-05
[1368,] 5.444605e-05 1.080393e-04 3.180943e-05
[1369,] 6.138842e-05 1.034965e-04 2.128506e-05
[1370,] 6.794892e-05 9.811090e-05 2.100701e-05
[1371,] 5.159045e-05 4.062376e-05 1.118005e-05
[1372,] 9.756449e-05 6.128550e-05 1.888377e-05
[1373,] 4.954080e-05 9.554018e-05 2.400584e-05
[1374,] 6.840402e-05 1.039184e-04 4.528324e-05
[1375,] 4.798857e-05 5.293497e-05 1.284459e-05
[1376,] 6.779485e-05 1.047095e-04 2.358301e-05
[1377,] 7.965389e-05 6.375507e-05 3.082216e-05
[1378,] 6.798241e-05 6.092711e-05 1.508094e-05
[1379,] 4.788958e-05 7.398092e-05 1.521175e-05
[1380,] 5.839870e-05 6.043677e-04 1.591443e-04
[1381,] 6.224505e-05 1.494684e-04 4.623181e-05
[1382,] 1.149065e-04 7.363356e-05 3.638669e-05
[1383,] 6.710915e-05 2.680813e-04 8.178306e-05
[1384,] 9.070986e-05 9.970212e-05 2.275444e-05
[1385,] 6.439316e-05 1.825435e-04 6.866946e-05
[1386,] 5.919932e-05 6.062617e-05 1.635612e-05
[1387,] 9.932948e-05 9.303759e-05 3.075427e-05
[1388,] 7.801956e-05 8.924307e-05 2.392192e-05
[1389,] 6.304413e-05 3.860734e-04 1.083084e-04
[1390,] 8.798001e-05 9.554958e-05 2.115821e-05
[1391,] 6.285729e-05 3.756255e-04 6.802322e-05
[1392,] 6.250244e-05 2.634597e-04 7.599534e-05
[1393,] 7.937156e-05 8.900335e-05 2.446571e-05
[1394,] 9.743123e-05 9.246722e-05 3.004466e-05
[1395,] 5.892368e-05 1.720622e-04 4.358897e-05
[1396,] 1.362565e-04 3.030322e-04 2.484163e-04
[1397,] 6.211781e-05 2.722604e-04 7.717229e-05
[1398,] 7.580936e-05 8.912787e-05 2.376198e-05
[1399,] 9.873016e-05 9.314730e-05 4.377931e-05
[1400,] 6.563019e-05 9.353920e-05 1.964859e-05
[1401,] 5.855393e-05 5.032948e-05 1.464569e-05
[1402,] 6.918902e-05 4.733208e-05 1.511887e-05
[1403,] 9.184587e-05 6.686995e-05 2.393658e-05
[1404,] 1.074534e-03 7.335069e-05 2.855403e-04
[1405,] 7.407918e-05 1.473348e-04 3.815188e-05
[1406,] 5.477100e-05 1.841873e-04 1.515873e-05
[1407,] 9.232096e-05 9.446637e-05 1.657347e-05
[1408,] 6.711985e-05 1.363557e-04 1.201068e-05
[1409,] 5.000034e-05 8.180046e-05 2.312785e-05
[1410,] 5.976615e-05 1.518211e-04 1.318283e-05
[1411,] 5.233167e-05 8.038847e-05 2.457128e-05
[1412,] 5.125058e-04 1.068510e-04 2.557585e-04
[1413,] 5.201936e-05 7.775288e-05 2.365158e-05
[1414,] 5.665759e-05 7.090883e-05 1.075658e-05
[1415,] 6.660375e-05 6.732133e-05 1.088503e-05
[1416,] 8.653136e-05 9.678078e-05 2.740056e-05
[1417,] 4.792623e-05 3.946918e-05 1.079017e-05
[1418,] 4.494785e-04 1.312015e-04 2.701724e-04
[1419,] 6.164013e-05 5.987829e-05 1.022413e-05
[1420,] 4.922116e-05 8.093733e-05 1.496698e-05
[1421,] 1.059991e-04 4.315874e-05 1.425238e-05
[1422,] 8.956373e-04 8.386371e-05 4.212354e-04
[1423,] 9.024951e-05 4.763836e-05 1.367517e-05
[1424,] 2.584188e-04 7.933082e-05 8.097414e-05
[1425,] 8.589400e-05 8.202631e-05 2.346083e-05
[1426,] 9.856423e-05 6.266533e-05 2.391054e-05
[1427,] 1.114795e-04 4.424921e-05 1.504975e-05
[1428,] 4.509056e-05 5.740585e-05 1.256539e-05
[1429,] 8.799369e-05 7.790192e-05 2.147459e-05
[1430,] 8.822915e-05 7.778906e-05 2.142337e-05
[1431,] 8.662269e-05 8.754919e-05 2.396932e-05
[1432,] 1.858127e-04 9.335184e-05 3.441472e-05
[1433,] 1.866537e-04 5.074686e-05 2.412418e-05
[1434,] 3.820746e-04 1.058390e-04 8.479717e-05
[1435,] 8.616249e-05 7.632581e-05 2.156536e-05
[1436,] 8.698847e-05 7.763391e-05 2.161394e-05
[1437,] 3.831679e-04 1.056261e-04 8.505109e-05
[1438,] 9.333107e-05 8.814663e-05 2.725036e-05
[1439,] 4.554422e-05 5.708912e-05 1.266816e-05
[1440,] 9.804076e-05 6.265196e-05 2.375356e-05
[1441,] 9.250525e-05 8.234786e-05 2.165811e-05
[1442,] 9.073285e-05 9.094574e-05 2.382258e-05
[1443,] 4.793166e-05 5.755153e-05 1.293724e-05
[1444,] 3.799840e-04 5.904741e-05 6.883622e-05
[1445,] 5.984927e-04 9.658514e-05 1.370075e-04
[1446,] 8.761841e-05 7.496587e-05 2.132869e-05
[1447,] 8.785774e-05 7.650010e-05 2.149561e-05
[1448,] 8.585248e-05 8.470314e-05 2.397773e-05
[1449,] 6.988069e-05 1.315121e-04 1.168642e-05
[1450,] 4.925001e-04 9.378998e-05 1.796050e-04
[1451,] 9.981292e-05 1.057946e-04 4.386031e-05
[1452,] 7.802287e-04 1.561941e-04 7.798171e-04
[1453,] 4.472820e-05 4.782647e-05 1.149321e-05
[1454,] 8.555478e-04 1.303117e-04 7.258049e-04
[1455,] 8.705651e-04 1.238363e-04 7.079072e-04
[1456,] 8.316540e-05 5.808317e-05 1.504077e-05
[1457,] 9.097289e-04 1.195567e-04 7.292454e-04
[1458,] 4.477918e-05 5.781381e-05 1.253629e-05
[1459,] 8.376354e-05 7.967741e-05 2.564501e-05
[1460,] 3.359281e-04 4.272030e-05 4.551374e-05
[1461,] 3.372746e-04 4.282293e-05 4.601819e-05
[1462,] 1.543789e-04 4.306918e-05 1.701366e-05
[1463,] 9.672767e-05 3.956356e-05 1.652498e-05
[1464,] 4.445792e-05 8.748668e-05 1.458190e-05
[1465,] 4.567821e-05 4.344702e-05 1.026988e-05
[1466,] 4.448501e-05 3.973579e-05 1.045689e-05
[1467,] 4.521511e-05 5.647420e-05 1.256658e-05
[1468,] 4.435609e-05 4.053389e-05 1.065536e-05
[1469,] 4.505092e-05 5.661367e-05 1.259768e-05
[1470,] 7.859773e-05 9.228300e-05 2.138480e-05
[1471,] 4.359721e-05 4.159321e-05 1.049598e-05
[1472,] 8.639873e-05 6.604701e-05 1.244424e-05
[1473,] 9.620806e-05 5.403778e-05 1.867917e-05
[1474,] 8.071962e-05 8.045511e-05 1.124410e-05
[1475,] 7.708015e-05 9.040875e-05 2.188941e-05
[1476,] 4.446947e-05 4.199205e-05 1.104680e-05
[1477,] 9.585465e-05 5.231424e-05 1.779303e-05
[1478,] 1.352130e-04 5.213324e-05 1.880900e-05
[1479,] 4.520449e-05 5.712896e-05 1.276192e-05
[1480,] 2.709125e-04 2.267756e-04 1.652064e-04
[1481,] 1.311656e-04 5.268308e-05 1.828218e-05
[1482,] 1.336961e-04 6.917223e-05 2.033205e-05
[1483,] 9.771275e-05 5.325093e-05 1.851766e-05
[1484,] 4.504289e-05 5.713448e-05 1.270163e-05
[1485,] 8.947451e-05 1.023476e-04 1.453873e-05
[1486,] 4.497168e-05 5.652968e-05 1.255923e-05
[1487,] 7.753375e-05 8.038142e-05 2.022706e-05
[1488,] 9.218764e-05 6.521645e-05 1.284257e-05
[1489,] 8.774621e-05 8.325812e-05 1.292805e-05
[1490,] 1.344639e-04 5.222949e-05 1.872285e-05
[1491,] 1.021772e-04 7.644345e-05 2.892358e-05
[1492,] 1.236249e-04 5.129898e-05 1.515505e-05
[1493,] 4.532269e-05 5.650516e-05 1.265849e-05
[1494,] 7.441270e-05 8.662744e-05 1.105593e-05
[1495,] 7.760028e-05 7.278367e-05 1.924533e-05
[1496,] 1.015233e-04 7.542821e-05 2.815232e-05
[1497,] 1.003629e-04 7.557411e-05 2.774381e-05
[1498,] 8.217539e-05 7.123589e-05 2.138355e-05
[1499,] 8.154750e-05 5.028053e-05 1.717243e-05
[1500,] 1.853180e-04 3.010843e-04 1.134153e-04
[1501,] 1.310467e-04 5.171531e-05 1.734430e-05
[1502,] 4.000277e-04 7.011654e-05 7.843192e-05
[1503,] 1.039121e-04 9.095918e-05 3.683497e-05
[1504,] 1.018548e-03 1.077881e-04 5.017378e-04
[1505,] 7.217376e-05 4.836797e-05 1.039618e-05
[1506,] 9.857220e-05 8.196434e-05 2.529570e-05
[1507,] 1.000744e-04 8.230529e-05 2.535314e-05
[1508,] 4.426280e-05 4.313122e-05 1.082377e-05
[1509,] 4.590410e-05 5.646201e-05 1.279516e-05
[1510,] 2.028656e-04 9.598043e-05 5.306708e-05
[1511,] 2.357802e-04 7.335628e-05 6.099249e-05
[1512,] 9.983659e-05 8.693523e-05 2.515303e-05
[1513,] 4.449376e-05 4.637852e-05 1.178375e-05
[1514,] 3.662905e-04 7.620731e-05 8.456409e-05
[1515,] 3.201243e-04 7.660359e-05 6.993462e-05
[1516,] 1.036524e-04 9.736346e-05 3.987552e-05
[1517,] 6.632405e-05 1.178027e-04 1.153545e-05
[1518,] 6.148225e-05 1.010609e-04 1.141184e-05
[1519,] 6.049645e-05 1.059963e-04 1.164669e-05
[1520,] 5.876380e-05 1.048376e-04 1.176830e-05
[1521,] 6.022568e-05 9.980833e-05 1.146762e-05
[1522,] 1.057303e-04 9.131510e-05 4.146582e-05
[1523,] 1.075612e-04 9.340292e-05 4.369508e-05
[1524,] 1.211704e-04 9.548673e-05 2.142244e-05
[1525,] 1.083657e-04 9.951917e-05 4.799106e-05
[1526,] 1.249317e-04 8.631048e-05 1.956466e-05
[1527,] 4.509251e-05 5.618721e-05 1.250345e-05
[1528,] 1.035805e-04 8.641676e-05 3.548353e-05
[1529,] 5.806080e-05 1.424739e-04 1.286844e-05
[1530,] 5.912995e-05 5.576064e-05 1.015943e-05
[1531,] 6.290685e-05 5.458504e-05 1.010795e-05
[1532,] 4.501853e-05 5.644392e-05 1.240887e-05
[1533,] 1.756404e-04 4.543145e-05 2.155483e-05
[1534,] 9.194550e-05 4.785541e-05 1.650008e-05
[1535,] 2.756022e-04 4.052800e-05 3.088523e-05
[1536,] 8.793842e-05 6.859132e-05 1.880443e-05
[1537,] 3.746357e-04 7.559074e-05 8.550254e-05
[1538,] 8.986618e-04 1.045117e-04 4.158628e-04
[1539,] 1.558712e-04 7.268763e-05 3.973380e-05
[1540,] 2.593889e-04 1.094088e-04 5.442920e-05
[1541,] 7.368612e-05 5.176277e-05 1.623506e-05
[1542,] 9.416714e-05 7.743976e-05 2.829167e-05
[1543,] 3.274630e-04 6.051238e-05 6.775305e-05
[1544,] 3.332457e-04 9.329897e-05 8.975367e-05
[1545,] 3.512821e-04 6.371084e-05 6.640692e-05
[1546,] 6.589518e-05 5.632807e-05 1.606276e-05
[1547,] 9.818069e-05 6.469666e-05 2.423099e-05
[1548,] 1.309786e-04 5.040395e-05 2.060736e-05
[1549,] 3.960104e-04 4.796738e-05 5.664918e-05
[1550,] 9.758751e-05 1.575827e-04 6.926047e-05
[1551,] 1.049427e-04 5.513809e-05 1.774328e-05
[1552,] 1.858737e-04 8.223362e-05 5.515626e-05
[1553,] 2.556648e-04 1.149906e-04 5.638979e-05
[1554,] 6.802973e-05 6.539478e-05 2.066534e-05
[1555,] 8.988252e-05 7.356697e-05 2.519606e-05
[1556,] 3.760721e-04 5.666690e-05 6.337927e-05
[1557,] 4.891596e-04 6.232601e-05 6.471406e-05
[1558,] 6.869208e-04 6.558523e-05 1.174170e-04
[1559,] 3.650781e-04 5.747482e-05 6.215084e-05
[1560,] 3.800566e-04 5.842659e-05 6.645546e-05
[1561,] 1.951218e-04 1.061682e-04 8.290674e-05
[1562,] 1.018657e-04 1.004247e-04 2.470711e-05
[1563,] 1.993540e-04 1.133929e-04 9.214866e-05
[1564,] 9.927103e-05 1.552809e-04 7.040186e-05
[1565,] 1.072744e-04 6.734189e-05 1.697873e-05
[1566,] 1.076695e-04 6.790648e-05 1.696163e-05
[1567,] 9.970377e-05 9.064828e-05 2.829242e-05
[1568,] 1.064303e-04 6.939042e-05 1.695129e-05
[1569,] 9.670636e-05 1.523981e-04 6.516154e-05
[1570,] 9.723865e-05 1.529774e-04 6.623393e-05
[1571,] 7.800788e-05 4.337665e-05 1.516480e-05
[1572,] 8.544536e-05 6.380269e-05 2.728174e-05
[1573,] 1.228533e-04 6.243850e-05 2.769185e-05
[1574,] 3.434488e-04 5.713031e-05 5.724586e-05
[1575,] 2.547902e-04 1.034350e-04 5.051538e-05
[1576,] 8.373359e-05 4.418423e-05 1.586534e-05
[1577,] 2.442584e-04 4.503049e-05 2.626544e-05
[1578,] 4.995725e-04 6.458088e-05 7.092566e-05
[1579,] 9.934555e-05 9.066686e-05 2.821238e-05
[1580,] 7.308700e-05 1.466178e-04 4.606048e-05
[1581,] 1.202641e-04 6.564149e-05 2.937586e-05
[1582,] 1.027088e-04 6.934749e-05 1.692700e-05
[1583,] 7.588301e-05 4.341355e-05 1.492603e-05
[1584,] 4.628876e-04 7.810450e-05 9.245078e-05
[1585,] 7.870990e-05 4.281662e-05 1.490033e-05
[1586,] 1.548698e-04 6.637809e-05 3.631447e-05
[1587,] 7.631338e-05 4.302367e-05 1.475776e-05
[1588,] 4.263374e-04 8.130037e-05 8.621714e-05
[1589,] 1.000550e-04 1.654931e-04 7.682294e-05
[1590,] 1.004980e-04 1.134811e-04 2.609297e-05
[1591,] 9.917308e-05 1.561278e-04 7.067811e-05
[1592,] 1.072184e-04 6.959344e-05 1.690297e-05
[1593,] 1.059621e-04 6.911891e-05 1.690216e-05
[1594,] 1.937644e-04 8.639194e-05 6.168236e-05
[1595,] 1.203735e-04 6.355709e-05 2.802256e-05
[1596,] 1.027496e-04 6.491673e-05 1.730274e-05
[1597,] 5.460679e-04 5.656265e-05 1.008505e-04
[1598,] 1.203361e-04 6.447329e-05 2.862354e-05
[1599,] 2.611992e-04 8.150578e-05 4.544233e-05
[1600,] 7.627788e-05 4.320748e-05 1.486406e-05
[1601,] 1.332742e-04 8.067373e-05 4.281637e-05
[1602,] 1.064465e-04 6.843015e-05 1.691550e-05
[1603,] 4.549960e-04 6.266506e-05 5.981460e-05
[1604,] 5.527106e-04 5.317600e-05 9.438685e-05
[1605,] 1.705668e-04 1.018509e-04 7.075204e-05
[1606,] 1.632899e-04 9.924497e-05 6.612773e-05
[1607,] 9.990512e-05 1.423932e-04 6.466432e-05
[1608,] 7.727655e-05 6.969473e-05 1.842226e-05
[1609,] 7.475554e-04 5.910911e-05 9.161498e-05
[1610,] 1.897087e-04 5.334913e-05 2.319739e-05
[1611,] 9.202388e-05 9.148641e-05 2.633364e-05
[1612,] 8.608416e-05 1.218401e-04 4.298864e-05
[1613,] 8.477733e-05 5.710599e-05 1.883023e-05
[1614,] 9.246284e-05 8.750827e-05 2.990733e-05
[1615,] 3.930284e-04 5.736000e-05 6.829468e-05
[1616,] 9.121122e-05 9.065073e-05 2.992096e-05
[1617,] 8.537298e-05 1.161753e-04 4.012160e-05
[1618,] 6.851035e-04 6.261219e-05 9.335928e-05
[1619,] 3.367052e-04 5.147728e-05 4.843436e-05
[1620,] 2.019455e-04 8.036810e-05 6.506330e-05
[1621,] 5.574630e-04 5.461102e-05 9.769908e-05
[1622,] 8.684011e-05 6.547285e-05 2.055714e-05
[1623,] 8.466695e-05 3.993347e-05 1.306217e-05
[1624,] 8.835805e-05 6.687595e-05 2.145679e-05
[1625,] 7.767990e-05 6.169785e-05 1.792484e-05
[1626,] 2.842812e-04 4.952916e-05 3.628708e-05
[1627,] 2.975323e-04 4.997554e-05 3.909058e-05
[1628,] 6.722448e-04 4.514807e-05 9.288470e-05
[1629,] 1.077997e-04 7.121536e-05 3.003578e-05
[1630,] 9.556979e-05 8.908781e-05 2.509073e-05
[1631,] 1.589506e-03 4.090400e-05 1.881858e-04
[1632,] 1.285311e-04 5.468120e-05 2.177785e-05
[1633,] 6.008705e-05 8.637321e-05 1.502709e-05
[1634,] 1.417443e-04 9.362183e-05 2.562858e-05
[1635,] 1.413413e-04 5.555172e-05 2.488452e-05
[1636,] 1.550472e-04 8.908808e-05 3.826418e-05
[1637,] 5.236087e-05 5.423308e-05 1.358409e-05
[1638,] 2.154342e-04 4.744344e-05 4.132241e-05
[1639,] 9.082923e-05 3.422937e-04 1.367351e-04
[1640,] 5.738828e-05 5.429531e-05 1.240729e-05
[1641,] 9.098409e-05 5.680420e-05 2.014191e-05
[1642,] 5.815838e-05 7.112382e-05 1.762071e-05
[1643,] 5.747075e-05 7.135491e-05 1.747878e-05
[1644,] 3.625922e-04 6.196964e-05 5.504601e-05
[1645,] 5.513958e-05 7.343046e-05 1.393568e-05
[1646,] 4.867859e-05 5.082052e-05 1.077028e-05
[1647,] 4.850329e-05 4.811881e-05 1.066832e-05
[1648,] 1.226053e-04 9.781365e-05 2.770476e-05
[1649,] 9.108123e-05 7.759118e-05 1.826477e-05
[1650,] 3.131436e-04 7.695771e-05 6.027787e-05
[1651,] 9.003679e-05 6.271536e-05 1.145898e-05
[1652,] 8.440347e-05 5.975705e-05 1.146244e-05
[1653,] 8.568816e-05 5.907433e-05 1.150091e-05
[1654,] 4.807649e-05 4.203321e-05 1.045744e-05
[1655,] 4.840714e-05 4.159527e-05 1.042235e-05
[1656,] 4.876982e-05 4.121240e-05 1.041857e-05
[1657,] 5.875424e-05 5.170448e-05 1.416205e-05
[1658,] 5.760932e-05 5.491320e-05 1.248126e-05
[1659,] 4.910563e-05 3.952413e-05 1.054376e-05
[1660,] 7.901086e-05 6.748573e-05 1.768611e-05
[1661,] 9.351725e-05 4.739034e-05 1.220606e-05
[1662,] 9.076282e-05 6.639028e-05 1.139505e-05
[1663,] 4.725043e-05 6.687206e-05 1.323986e-05
[1664,] 9.257555e-05 6.630010e-05 1.141408e-05
[1665,] 8.233703e-05 6.802588e-05 1.788554e-05
[1666,] 9.448112e-05 4.789371e-05 1.215217e-05
[1667,] 9.101268e-05 6.410792e-05 1.138304e-05
[1668,] 2.571899e-04 7.588665e-05 3.917830e-05
[1669,] 2.037587e-04 7.422585e-05 4.415899e-05
[1670,] 7.555349e-05 8.918166e-05 2.552966e-05
[1671,] 9.053538e-05 4.835780e-05 1.193598e-05
[1672,] 8.026880e-05 3.944368e-05 1.335250e-05
[1673,] 8.621898e-05 6.909940e-05 1.129112e-05
[1674,] 5.278210e-05 9.531209e-05 1.513667e-05
[1675,] 6.662501e-05 5.616490e-05 1.376575e-05
[1676,] 1.043723e-04 4.769297e-05 1.251320e-05
[1677,] 6.552866e-05 5.615013e-05 1.365200e-05
[1678,] 5.039460e-05 7.371019e-05 1.374459e-05
[1679,] 7.314386e-05 6.046459e-05 1.063217e-05
[1680,] 8.665163e-05 6.808172e-05 1.130654e-05
[1681,] 9.188025e-05 4.765250e-05 1.208411e-05
[1682,] 9.872527e-05 8.005627e-05 1.346036e-05
[1683,] 1.870614e-04 7.553160e-05 2.849887e-05
[1684,] 6.313225e-05 1.040941e-04 1.329020e-05
[1685,] 6.374637e-05 6.335833e-05 1.532968e-05
[1686,] 2.367480e-04 6.613475e-05 8.176168e-05
[1687,] 3.274080e-03 6.713954e-05 4.443797e-04
[1688,] 6.509603e-05 3.989746e-05 1.145510e-05
[1689,] 7.082636e-05 3.997760e-05 1.166172e-05
[1690,] 1.344782e-04 7.789910e-05 6.551702e-05
[1691,] 1.420357e-04 7.650616e-05 7.003335e-05
[1692,] 1.989073e-03 7.439112e-05 4.725265e-04
[1693,] 1.906819e-04 8.351803e-05 1.082453e-04
[1694,] 9.369976e-05 2.059070e-04 2.802385e-05
[1695,] 1.689616e-04 7.377076e-05 7.704302e-05
[1696,] 6.394288e-05 4.898916e-05 1.618514e-05
[1697,] 7.064574e-05 3.978746e-05 1.319797e-05
[1698,] 6.689911e-05 5.016044e-05 1.734092e-05
[1699,] 6.466324e-05 5.036724e-05 1.689990e-05
[1700,] 6.638745e-05 4.979925e-05 1.705828e-05
[1701,] 6.705353e-05 5.102568e-05 1.777451e-05
[1702,] 2.863971e-04 6.564197e-05 9.804699e-05
[1703,] 2.246935e-04 7.036445e-05 9.098047e-05
[1704,] 6.604319e-05 5.403794e-05 1.881655e-05
[1705,] 2.526247e-03 7.092152e-05 4.597083e-04
[1706,] 1.948645e-03 7.218181e-05 4.197625e-04
[1707,] 1.664830e-04 8.666050e-05 1.004286e-04
[1708,] 2.589996e-03 7.411904e-05 6.110122e-04
[1709,] 2.271708e-04 8.746201e-05 1.378570e-04
[1710,] 2.065816e-04 8.732740e-05 1.254300e-04
[1711,] 2.387240e-04 8.088488e-05 1.266863e-04
[1712,] 8.081455e-05 1.854620e-04 3.235580e-05
[1713,] 1.132149e-04 2.610496e-04 4.319684e-05
[1714,] 1.976509e-03 7.178208e-05 4.124815e-04
[1715,] 8.302509e-05 2.066453e-04 3.310920e-05
[1716,] 1.449374e-03 1.345906e-04 1.487721e-03
[1717,] 1.802622e-03 9.131199e-05 8.205148e-04
[1718,] 6.755327e-05 7.515829e-05 1.501171e-05
[1719,] 6.791924e-05 8.327015e-05 1.529141e-05
[1720,] 6.905955e-05 8.434153e-05 1.528336e-05
[1721,] 6.765521e-05 7.503832e-05 1.502168e-05
[1722,] 6.758736e-05 7.696333e-05 1.502373e-05
[1723,] 6.871433e-05 7.685249e-05 1.501645e-05
[1724,] 1.058046e-04 2.040016e-04 3.106920e-05
[1725,] 6.676924e-05 7.028877e-05 1.491597e-05
[1726,] 8.320654e-05 1.714994e-04 2.911019e-05
[1727,] 6.643946e-05 7.716812e-05 1.505198e-05
[1728,] 8.220630e-05 1.442241e-04 2.679977e-05
[1729,] 7.028401e-05 8.715665e-05 1.529379e-05
[1730,] 6.231934e-05 5.512930e-05 1.582913e-05
[1731,] 1.123708e-04 1.404383e-04 2.767782e-05
[1732,] 6.668214e-05 6.433047e-05 1.507123e-05
[1733,] 8.321455e-05 1.227631e-04 2.339036e-05
[1734,] 9.607109e-05 6.629870e-05 1.524193e-05
[1735,] 8.706083e-05 1.326771e-04 2.496188e-05
[1736,] 6.706876e-05 1.806725e-04 1.818266e-05
[1737,] 1.194316e-04 1.469215e-04 3.246959e-05
[1738,] 1.426639e-04 7.653722e-05 3.592971e-05
[1739,] 6.062916e-05 5.390973e-05 1.546926e-05
[1740,] 6.599490e-05 7.632568e-05 1.505829e-05
[1741,] 9.374637e-05 1.190877e-04 3.857491e-05
[1742,] 9.350732e-05 1.191085e-04 3.813743e-05
[1743,] 1.184667e-04 1.142656e-04 2.692655e-05
[1744,] 5.548777e-05 5.339983e-05 1.627898e-05
[1745,] 6.526645e-05 6.991306e-05 1.549617e-05
[1746,] 6.605364e-05 6.795332e-05 1.494722e-05
[1747,] 8.499254e-05 9.444482e-05 2.915473e-05
[1748,] 6.185967e-05 5.371180e-05 1.521643e-05
[1749,] 8.717289e-05 7.750961e-05 3.166084e-05
[1750,] 9.115205e-05 9.315746e-05 3.048124e-05
[1751,] 1.277807e-04 9.651181e-05 4.602867e-05
[1752,] 9.772228e-05 2.103248e-04 2.601049e-05
[1753,] 7.464803e-05 8.723429e-05 1.962622e-05
[1754,] 6.969483e-05 5.446244e-05 1.571266e-05
[1755,] 2.256798e-03 8.080010e-05 8.115452e-04
[1756,] 7.178151e-05 9.107930e-05 1.863522e-05
[1757,] 4.556393e-03 4.658716e-05 4.158925e-04
[1758,] 7.099483e-05 1.018166e-04 2.380006e-05
[1759,] 1.822038e-04 8.082710e-05 3.832284e-05
[1760,] 7.576375e-05 8.688772e-05 1.531270e-05
[1761,] 4.875385e-03 4.152394e-05 1.200127e-04
[1762,] 7.428126e-05 9.169472e-05 1.887100e-05
[1763,] 2.012784e-04 1.173913e-03 1.617846e-03
[1764,] 6.794300e-04 1.267636e-04 6.186806e-04
[1765,] 1.034977e-04 2.184152e-04 2.755619e-05
[1766,] 8.786321e-05 8.941670e-05 2.577525e-05
[1767,] 1.407482e-03 7.865311e-05 4.663791e-04
[1768,] 1.538102e-03 1.656798e-04 2.270654e-03
[1769,] 7.160204e-05 8.239119e-05 1.534310e-05
[1770,] 2.840833e-03 7.588550e-05 1.507284e-03
[1771,] 9.399407e-05 1.676117e-04 2.356325e-05
[1772,] 6.739572e-05 3.753406e-04 4.272413e-05
[1773,] 6.729244e-05 3.765384e-04 4.333420e-05
[1774,] 6.802531e-05 4.102672e-05 1.318668e-05
[1775,] 9.041795e-05 1.843209e-04 2.576742e-05
[1776,] 6.746526e-05 7.132071e-04 6.047005e-05
[1777,] 9.032281e-05 1.847299e-04 2.586614e-05
[1778,] 6.702423e-05 7.379732e-04 6.656680e-05
[1779,] 7.106051e-05 1.031314e-04 2.386558e-05
[1780,] 6.898565e-05 1.414148e-04 2.102977e-05
[1781,] 5.622187e-04 1.240495e-04 4.923292e-04
[1782,] 1.574317e-03 3.304736e-04 4.856994e-03
[1783,] 7.006476e-05 3.419146e-04 4.034783e-05
[1784,] 7.525236e-05 9.286906e-05 1.888866e-05
[1785,] 6.705783e-05 3.756976e-04 4.519603e-05
[1786,] 7.132530e-05 8.669295e-05 1.920366e-05
[1787,] 3.766772e-04 1.338122e-04 3.681547e-04
[1788,] 1.107239e-03 7.878397e-05 3.785761e-04
[1789,] 6.646513e-05 1.615528e-04 2.275632e-05
[1790,] 6.657805e-05 8.398992e-05 1.547902e-05
[1791,] 7.815901e-05 8.476925e-05 2.418926e-05
[1792,] 6.776188e-05 5.882527e-04 5.329490e-05
[1793,] 4.819448e-05 2.014910e-04 2.017448e-05
[1794,] 1.661683e-03 7.781302e-05 5.343547e-04
[1795,] 6.649461e-05 7.626672e-05 1.540491e-05
[1796,] 3.523641e-03 4.659927e-05 3.321030e-04
[1797,] 7.838230e-05 1.051797e-04 2.501418e-05
[1798,] 7.241883e-05 8.072603e-05 1.540922e-05
[1799,] 5.772320e-03 4.486807e-05 4.715374e-04
[1800,] 1.213690e-03 7.957673e-05 4.252963e-04
[1801,] 1.479741e-03 8.086542e-05 5.495792e-04
[1802,] 7.149932e-05 7.928842e-05 1.539153e-05
[1803,] 7.423582e-04 1.298212e-04 7.040140e-04
[1804,] 6.887867e-05 6.052601e-05 1.273574e-05
[1805,] 1.229511e-03 7.777497e-05 4.008985e-04
[1806,] 7.282474e-05 5.622865e-05 1.242784e-05
[1807,] 1.271379e-03 7.923495e-05 4.393989e-04
[1808,] 6.623221e-05 7.532022e-05 1.537345e-05
[1809,] 6.109194e-05 4.733347e-05 1.201395e-05
[1810,] 7.008739e-05 8.365366e-05 1.530539e-05
[1811,] 6.806099e-05 5.795730e-04 5.107675e-05
[1812,] 9.738864e-05 5.154122e-05 1.594946e-05
[1813,] 1.723289e-04 8.074353e-05 3.634081e-05
[1814,] 1.421057e-03 8.732379e-05 6.592599e-04
[1815,] 5.838439e-05 5.603271e-05 1.326685e-05
[1816,] 8.954007e-05 1.081679e-04 2.435999e-05
[1817,] 6.709482e-05 5.907051e-04 5.761004e-05
[1818,] 3.333144e-03 6.924055e-05 1.432509e-03
[1819,] 6.682430e-05 5.908808e-04 6.117202e-05
[1820,] 1.003866e-04 4.921849e-05 1.516176e-05
[1821,] 6.786085e-05 6.305201e-04 5.449420e-05
[1822,] 6.718123e-05 5.162739e-04 5.294927e-05
[1823,] 6.942660e-05 6.558540e-05 1.555134e-05
[1824,] 1.428025e-04 8.087013e-05 3.025344e-05
[1825,] 6.670825e-05 4.829327e-04 5.564584e-05
[1826,] 6.681648e-05 6.088406e-04 6.229804e-05
[1827,] 7.761622e-05 5.575171e-05 1.553077e-05
[1828,] 6.726315e-05 6.088406e-04 5.718353e-05
[1829,] 6.721080e-05 6.088406e-04 5.764873e-05
[1830,] 6.701929e-05 6.323505e-04 6.009230e-05
[1831,] 7.142920e-05 7.769209e-05 1.540310e-05
[1832,] 1.642708e-03 1.040108e-04 1.113296e-03
[1833,] 1.422109e-03 1.030848e-04 9.388362e-04
[1834,] 4.497047e-03 5.697627e-05 1.074477e-03
[1835,] 4.671903e-04 1.234134e-04 4.040309e-04
[1836,] 1.289359e-03 7.837047e-05 4.735943e-04
[1837,] 6.679398e-05 3.865204e-04 4.980157e-05
[1838,] 5.139840e-03 4.961312e-05 7.565124e-04
[1839,] 3.479206e-03 4.215818e-05 1.012860e-04
[1840,] 7.006669e-05 9.753591e-05 2.095421e-05
[1841,] 7.865198e-05 1.068352e-04 2.511105e-05
[1842,] 6.782502e-05 7.777797e-05 1.538054e-05
[1843,] 7.842723e-05 1.070005e-04 2.525165e-05
[1844,] 6.716807e-05 6.098620e-04 5.762045e-05
[1845,] 6.736301e-05 6.911068e-04 6.045697e-05
[1846,] 6.715697e-05 6.315177e-04 5.894620e-05
[1847,] 7.044761e-05 9.747383e-05 2.091755e-05
[1848,] 6.716084e-05 6.798673e-04 6.199309e-05
[1849,] 6.975991e-05 8.678437e-05 1.901696e-05
[1850,] 6.823781e-05 6.729856e-04 5.400707e-05
[1851,] 4.983821e-05 1.593862e-04 1.649336e-05
[1852,] 6.886787e-05 8.427694e-04 1.361469e-04
[1853,] 8.498849e-05 1.016704e-04 3.049092e-05
[1854,] 2.739622e-04 4.500919e-05 1.419403e-05
[1855,] 5.703211e-05 1.047007e-04 1.831062e-05
[1856,] 9.653975e-05 7.928353e-05 2.715964e-05
[1857,] 3.346489e-03 4.604390e-05 2.838542e-04
[1858,] 6.821306e-05 5.632999e-04 4.984003e-05
[1859,] 3.165531e-03 4.579352e-05 2.539603e-04
[1860,] 6.856985e-05 6.369438e-04 5.174130e-05
[1861,] 2.600911e-03 6.370004e-05 9.293114e-04
[1862,] 5.691197e-05 1.008988e-04 1.806712e-05
[1863,] 1.441766e-04 4.471381e-05 1.311253e-05
[1864,] 8.756662e-04 8.697411e-05 6.335850e-05
[1865,] 9.856569e-04 8.754243e-05 6.837160e-05
[1866,] 9.817870e-05 9.134838e-05 2.974755e-05
[1867,] 6.299229e-04 5.109754e-05 2.387810e-05
[1868,] 4.039401e-03 4.755540e-05 4.638934e-04
[1869,] 6.939579e-05 4.195561e-04 3.575515e-05
[1870,] 1.902263e-04 8.071788e-05 3.946294e-05
[1871,] 7.181191e-05 1.160070e-04 2.609254e-05
[1872,] 7.151185e-05 9.092847e-05 1.863290e-05
[1873,] 7.131446e-05 9.446737e-04 5.316437e-05
[1874,] 5.662093e-05 1.039985e-04 1.848638e-05
[1875,] 2.994776e-03 4.707548e-05 3.389678e-04
[1876,] 7.083825e-05 8.587076e-04 5.138757e-05
[1877,] 5.746728e-05 1.935659e-04 2.327131e-05
[1878,] 1.543156e-03 2.285874e-04 9.654700e-05
[1879,] 1.680997e-03 2.383106e-04 1.038620e-04
[1880,] 6.748243e-05 5.871973e-04 5.736210e-05
[1881,] 6.059748e-05 1.807615e-04 2.053062e-05
[1882,] 5.743785e-05 2.160464e-04 2.478861e-05
[1883,] 7.115644e-05 5.597335e-05 1.565849e-05
[1884,] 5.372812e-04 1.310943e-04 6.484623e-05
[1885,] 7.426429e-05 9.198737e-05 1.883242e-05
[1886,] 4.128668e-03 4.666166e-05 3.918363e-04
[1887,] 6.481779e-05 4.016137e-04 4.529292e-05
[1888,] 7.133314e-04 1.284150e-04 7.804164e-05
[1889,] 6.504527e-05 6.616516e-04 5.690500e-05
[1890,] 6.768361e-05 6.614319e-04 4.943973e-05
[1891,] 6.497403e-05 5.962888e-04 6.090095e-05
[1892,] 1.372166e-03 4.204045e-04 1.307526e-04
[1893,] 6.718475e-05 6.167907e-04 4.993923e-05
[1894,] 7.043848e-04 1.286256e-04 7.819598e-05
[1895,] 7.181400e-05 1.043789e-04 2.301509e-05
[1896,] 6.640051e-05 4.269897e-04 4.373430e-05
[1897,] 6.720915e-05 7.860409e-04 5.659017e-05
[1898,] 8.591171e-04 5.475439e-05 3.003671e-05
[1899,] 6.731059e-05 6.923635e-04 5.253735e-05
[1900,] 2.545231e-04 9.883383e-05 1.236927e-04
[1901,] 2.807627e-03 4.900086e-05 4.008851e-04
[1902,] 7.149787e-05 1.081428e-04 1.685468e-05
[1903,] 6.501756e-05 6.754681e-04 6.349052e-05
[1904,] 6.526318e-05 6.338300e-04 5.416736e-05
[1905,] 4.052430e-03 4.947159e-05 5.732705e-04
[1906,] 7.089356e-05 9.203385e-05 1.847475e-05
[1907,] 2.550800e-03 4.820919e-05 3.398812e-04
[1908,] 2.451072e-03 4.315650e-05 1.140267e-04
[1909,] 6.755245e-05 6.045288e-04 4.803157e-05
[1910,] 2.533422e-04 9.866324e-05 1.227449e-04
[1911,] 5.632415e-05 1.057545e-04 1.917340e-05
[1912,] 9.431873e-04 1.944508e-04 7.268620e-05
[1913,] 1.026331e-03 1.995443e-04 7.760242e-05
[1914,] 2.396848e-03 4.655489e-05 2.464305e-04
[1915,] 3.729766e-03 4.783747e-05 4.512658e-04
[1916,] 3.243101e-03 4.699758e-05 3.464473e-04
[1917,] 6.910305e-05 4.003115e-04 3.498421e-05
[1918,] 4.375846e-03 4.648790e-05 4.033451e-04
[1919,] 1.818799e-04 5.908647e-05 1.538113e-05
[1920,] 2.254336e-04 1.018467e-04 1.154346e-04
[1921,] 6.503674e-05 4.432867e-04 5.026418e-05
[1922,] 5.078257e-03 4.636198e-05 4.902380e-04
[1923,] 2.127211e-04 5.363839e-05 1.537709e-05
[1924,] 5.818054e-05 2.180071e-04 2.412399e-05
[1925,] 6.552947e-04 8.630477e-05 5.832028e-05
[1926,] 2.636473e-04 1.020333e-04 1.411947e-04
[1927,] 6.769673e-05 4.491835e-04 3.983213e-05
[1928,] 9.099372e-05 7.386095e-05 2.264969e-05
[1929,] 7.129098e-05 9.961870e-05 2.048949e-05
[1930,] 6.520446e-05 4.767119e-04 4.932807e-05
[1931,] 1.202706e-04 1.212709e-04 6.860636e-05
[1932,] 7.189943e-05 2.671276e-04 3.063257e-05
[1933,] 6.508929e-05 3.523011e-04 4.839936e-05
[1934,] 5.803616e-05 2.334021e-04 2.481075e-05
[1935,] 2.389048e-04 1.058707e-04 1.320119e-04
[1936,] 4.950453e-03 5.691562e-05 1.173025e-03
[1937,] 5.501288e-03 5.267611e-05 9.847755e-04
[1938,] 4.285401e-03 4.853367e-05 5.546678e-04
[1939,] 5.540417e-05 1.685114e-04 2.485477e-05
[1940,] 3.832822e-03 7.244530e-05 1.804180e-03
[1941,] 5.059412e-03 4.901642e-05 6.693094e-04
[1942,] 2.713787e-04 1.039071e-04 1.572018e-04
[1943,] 6.481140e-05 3.559836e-04 4.250385e-05
[1944,] 3.470469e-03 5.556637e-05 7.978353e-04
[1945,] 7.466507e-05 1.226771e-04 3.187895e-05
[1946,] 7.666199e-05 9.404730e-05 2.302568e-05
[1947,] 7.721682e-05 1.285661e-04 2.875998e-05
[1948,] 7.629654e-05 9.334359e-05 2.559764e-05
[1949,] 7.634377e-05 9.806233e-05 2.667261e-05
[1950,] 2.501774e-03 1.134788e-04 8.818536e-05
[1951,] 5.785024e-05 2.254110e-04 2.455764e-05
[1952,] 6.615560e-05 3.485191e-04 4.007550e-05
[1953,] 6.673265e-05 5.422874e-04 4.809070e-05
[1954,] 4.860270e-03 4.784379e-05 5.672608e-04
[1955,] 2.434801e-03 2.278315e-04 1.328087e-04
[1956,] 6.563358e-05 1.571026e-04 2.341143e-05
[1957,] 5.802027e-05 2.307783e-04 2.459982e-05
[1958,] 5.304784e-03 5.077297e-05 8.120832e-04
[1959,] 5.692385e-05 2.118242e-04 2.524586e-05
[1960,] 2.479764e-03 5.617022e-05 5.917925e-04
[1961,] 6.453743e-04 4.779097e-05 2.197344e-05
[1962,] 7.999724e-04 4.788858e-05 2.494663e-05
[1963,] 8.258245e-04 4.780106e-05 2.529721e-05
[1964,] 6.381655e-03 5.357011e-05 1.195518e-03
[1965,] 4.472116e-03 5.911279e-05 1.202362e-03
[1966,] 4.655152e-03 5.567395e-05 1.060189e-03
[1967,] 5.650027e-05 2.520557e-04 2.846690e-05
[1968,] 5.668862e-05 2.705488e-04 2.945289e-05
[1969,] 6.136163e-03 4.625432e-05 5.162273e-04
[1970,] 5.929516e-03 4.888279e-05 7.520090e-04
[1971,] 6.691341e-05 6.080876e-04 5.044487e-05
[1972,] 6.597953e-04 5.541607e-05 2.611750e-05
[1973,] 8.231981e-04 8.818136e-05 6.160661e-05
[1974,] 2.954722e-04 5.872624e-05 1.873510e-05
[1975,] 5.597118e-05 2.001420e-04 3.022306e-05
[1976,] 9.824188e-03 4.848225e-05 1.108502e-03
[1977,] 6.897359e-05 6.185752e-04 4.492886e-05
[1978,] 9.358885e-04 8.329230e-05 6.353255e-05
[1979,] 6.670895e-03 7.610501e-05 3.349690e-03
[1980,] 5.596464e-05 2.021051e-04 2.840204e-05
[1981,] 5.598229e-05 2.091605e-04 2.851776e-05
[1982,] 6.833359e-05 5.698395e-04 4.392661e-05
[1983,] 6.786025e-03 4.144077e-05 1.834223e-04
[1984,] 2.294607e-03 1.011416e-04 7.586066e-05
[1985,] 8.910313e-03 5.825439e-05 2.115531e-03
[1986,] 1.160449e-02 4.151810e-05 2.660723e-04
[1987,] 1.046378e-02 4.147853e-05 2.483631e-04
[1988,] 8.122964e-03 4.149997e-05 2.045071e-04
[1989,] 7.165016e-03 4.142696e-05 1.914737e-04
[1990,] 6.226561e-05 5.546338e-05 1.519159e-05
[1991,] 6.224458e-05 5.587264e-05 1.538556e-05
[1992,] 6.996493e-05 5.863774e-04 4.142018e-05
[1993,] 6.913278e-05 6.304382e-04 4.449804e-05
[1994,] 8.712853e-04 1.229601e-04 5.401409e-05
[1995,] 2.240244e-03 9.814097e-05 7.305932e-05
[1996,] 2.086096e-03 1.033189e-04 7.272610e-05
[1997,] 1.542832e-04 5.324724e-05 4.027587e-05
[1998,] 6.701345e-05 3.923238e-04 3.984072e-05
[1999,] 6.773824e-05 6.906218e-04 5.119490e-05
[2000,] 6.242278e-05 4.292690e-05 1.266766e-05
[2001,] 2.689995e-03 9.642648e-05 8.087239e-05
[2002,] 5.589808e-05 2.054711e-04 2.988021e-05
[2003,] 9.957072e-03 4.122386e-05 2.671874e-04
[2004,] 6.767937e-05 6.165733e-04 4.837608e-05
[2005,] 5.589566e-05 2.217314e-04 3.058486e-05
[2006,] 8.084958e-03 4.213555e-05 1.789801e-04
[2007,] 5.590924e-05 2.147979e-04 2.975373e-05
[2008,] 2.572919e-03 1.148048e-04 8.921154e-05
[2009,] 6.860374e-05 6.494480e-04 4.702236e-05
[2010,] 6.784177e-05 7.882697e-04 5.438356e-05
[2011,] 6.269042e-05 5.818740e-05 1.678686e-05
[2012,] 7.251325e-05 1.045388e-04 2.280812e-05
[2013,] 1.274627e-02 4.838892e-05 1.368431e-03
[2014,] 1.034065e-03 8.299627e-05 6.926203e-05
[2015,] 6.798779e-05 6.906218e-04 5.032644e-05
[2016,] 6.414985e-05 9.667992e-05 1.779310e-05
[2017,] 7.131712e-05 9.999429e-05 2.283607e-05
[2018,] 5.292635e-05 1.190049e-04 1.701226e-05
[2019,] 6.296868e-05 4.735570e-05 1.418641e-05
[2020,] 6.745614e-05 7.016888e-04 5.263140e-05
[2021,] 1.164820e-02 4.313388e-05 1.798965e-04
[2022,] 1.095039e-02 4.908715e-05 1.296231e-03
[2023,] 1.198445e-02 4.878028e-05 1.354706e-03
[2024,] 1.095591e-02 4.889624e-05 1.270734e-03
[2025,] 6.593540e-05 4.998262e-04 5.169129e-05
[2026,] 2.139513e-03 4.129016e-05 1.072306e-04
[2027,] 8.651842e-03 4.984915e-05 1.140497e-03
[2028,] 6.290999e-03 4.886434e-05 7.907201e-04
[2029,] 5.773192e-05 1.738710e-04 2.653473e-05
[2030,] 5.781024e-05 1.701956e-04 2.578299e-05
[2031,] 2.812950e-02 6.693393e-05 1.332810e-04
[2032,] 4.143661e-03 6.984360e-05 7.332606e-05
[2033,] 5.784265e-05 1.921316e-04 2.739729e-05
[2034,] 2.486716e-02 6.546886e-05 1.278422e-04
[2035,] 6.241708e-05 4.267929e-05 1.234029e-05
[2036,] 6.763466e-03 4.657999e-05 6.029926e-04
[2037,] 1.682550e-03 7.848548e-05 4.950168e-05
[2038,] 5.934660e-05 2.115695e-04 2.713639e-05
[2039,] 5.944702e-05 2.091765e-04 2.676811e-05
[2040,] 6.750654e-05 7.774234e-05 1.737273e-05
[2041,] 5.892008e-05 4.274324e-05 1.290082e-05
[2042,] 3.535984e-03 6.987499e-05 6.410464e-05
[2043,] 5.947368e-05 2.060340e-04 2.697137e-05
[2044,] 6.370224e-05 1.243717e-04 2.342747e-05
[2045,] 5.973638e-04 1.025501e-04 3.569843e-04
[2046,] 4.393057e-04 1.070030e-04 2.848873e-04
[2047,] 5.964324e-05 2.030877e-04 2.640619e-05
[2048,] 6.011023e-05 1.954526e-04 2.517006e-05
[2049,] 2.271738e-04 9.801283e-05 1.081124e-04
[2050,] 5.964343e-05 2.537339e-04 2.952493e-05
[2051,] 8.410704e-05 5.062592e-05 1.751078e-05
[2052,] 2.894055e-02 4.774385e-05 2.606395e-03
[2053,] 4.900393e-04 6.311861e-05 3.526866e-05
[2054,] 5.159254e-03 4.018829e-05 1.024628e-04
[2055,] 1.138500e-04 6.951655e-05 2.719648e-05
[2056,] 2.279715e-02 4.848866e-05 2.326794e-03
[2057,] 5.918093e-05 2.026726e-04 2.576057e-05
[2058,] 2.454356e-02 4.880251e-05 2.556147e-03
[2059,] 5.284399e-03 4.010536e-05 1.094714e-04
[2060,] 8.534266e-05 5.380515e-05 1.911062e-05
[2061,] 5.175474e-03 5.258909e-05 6.171541e-05
[2062,] 8.547483e-05 2.971116e-04 9.378863e-05
[2063,] 7.847188e-05 9.244021e-05 2.197790e-05
[2064,] 7.915669e-04 7.415844e-05 3.063194e-05
[2065,] 6.016272e-05 2.169428e-04 4.254538e-05
[2066,] 8.960994e-05 2.567086e-04 9.378997e-05
[2067,] 5.951364e-05 2.720432e-04 4.863375e-05
[2068,] 9.775589e-05 6.983051e-05 2.040107e-05
[2069,] 9.082470e-05 3.179695e-04 1.170223e-04
[2070,] 5.559667e-05 1.813620e-04 3.035835e-05
[2071,] 5.623785e-05 1.608013e-04 3.005786e-05
[2072,] 6.432580e-05 1.816201e-04 6.648786e-05
[2073,] 5.590103e-05 1.360200e-04 2.737248e-05
[2074,] 9.889347e-05 5.918240e-05 1.766527e-05
[2075,] 8.788514e-05 6.460139e-04 2.314371e-04
[2076,] 5.758544e-05 4.147454e-05 1.246120e-05
[2077,] 5.677127e-05 4.313194e-05 1.307492e-05
[2078,] 5.768345e-05 1.474401e-04 3.107447e-05
[2079,] 5.912504e-05 4.423788e-05 1.361284e-05
[2080,] 8.624955e-05 1.075945e-03 3.052356e-04
[2081,] 8.520307e-05 1.065039e-03 2.805315e-04
[2082,] 9.582874e-05 1.078763e-03 4.835041e-04
[2083,] 1.149720e-04 8.703086e-05 2.826571e-05
[2084,] 1.016360e-04 5.174812e-05 2.240605e-05
[2085,] 7.766064e-05 6.367796e-05 2.330575e-05
[2086,] 7.375002e-05 6.584346e-05 2.242643e-05
[2087,] 9.335392e-05 9.307552e-04 3.956174e-04
[2088,] 1.008279e-04 5.272681e-05 1.602287e-05
[2089,] 5.685932e-05 3.676275e-04 7.982263e-05
[2090,] 5.008312e-05 5.784266e-05 1.488633e-05
[2091,] 7.339391e-05 1.776749e-04 8.036964e-05
[2092,] 9.602761e-05 5.523981e-05 1.588243e-05
[2093,] 9.962293e-05 5.510142e-05 1.529615e-05
[2094,] 8.335233e-05 5.437475e-05 1.560239e-05
[2095,] 8.625937e-05 5.648993e-05 1.585817e-05
[2096,] 8.465863e-05 5.789060e-05 1.577164e-05
[2097,] 8.224793e-05 9.614531e-05 5.119822e-05
[2098,] 8.018545e-05 5.483646e-05 1.546348e-05
[2099,] 8.873824e-05 5.165574e-05 1.666018e-05
[2100,] 5.590292e-05 2.211965e-04 5.068519e-05
[2101,] 7.753090e-05 7.842515e-05 3.839503e-05
[2102,] 6.376612e-05 6.708089e-05 2.610729e-05
[2103,] 7.778875e-05 5.059003e-05 1.995967e-05
[2104,] 5.338440e-05 4.304406e-05 1.211839e-05
[2105,] 4.475164e-04 9.664036e-05 3.798502e-04
[2106,] 1.043620e-04 2.659637e-04 3.265363e-04
[2107,] 5.576682e-05 3.728286e-04 5.053620e-05
[2108,] 1.780158e-04 2.978413e-04 7.172867e-04
[2109,] 8.283958e-05 5.312505e-05 1.350063e-05
[2110,] 7.168602e-05 6.198719e-05 1.914662e-05
[2111,] 1.374220e-03 4.968756e-05 6.292324e-05
[2112,] 1.148691e-04 4.648707e-04 7.275249e-04
[2113,] 7.533259e-05 7.982556e-05 2.913061e-05
[2114,] 6.825552e-05 7.806198e-05 2.532567e-05
[2115,] 7.013449e-05 4.575656e-05 1.594054e-05
[2116,] 8.656299e-05 9.222905e-05 2.839894e-05
[2117,] 6.229870e-05 3.838088e-04 1.136897e-04
[2118,] 6.295249e-05 1.054350e-04 2.958793e-05
[2119,] 1.965931e-04 9.159637e-05 5.860689e-05
[2120,] 7.828090e-05 9.027986e-05 2.588264e-05
[2121,] 7.053674e-05 1.038257e-04 2.399233e-05
[2122,] 1.400001e-04 7.139923e-04 1.596931e-03
[2123,] 1.619309e-04 4.516906e-04 1.358736e-03
[2124,] 1.435531e-04 6.757426e-04 1.614949e-03
[2125,] 1.373041e-04 1.524775e-04 1.853176e-04
[2126,] 1.947506e-04 1.041924e-04 9.628337e-05
[2127,] 8.955320e-05 1.549223e-04 7.466718e-05
[2128,] 6.207968e-05 5.899095e-05 1.132966e-05
[2129,] 8.902715e-05 1.958302e-04 8.827485e-05
[2130,] 8.555673e-05 6.609948e-05 1.878856e-05
[2131,] 7.950630e-05 1.678035e-04 6.388674e-05
[2132,] 5.464797e-04 1.372607e-04 3.341448e-04
[2133,] 5.932678e-04 1.425303e-04 4.136356e-04
[2134,] 3.163387e-04 1.094968e-04 3.689238e-04
[2135,] 5.106661e-04 1.017487e-04 2.003853e-04
[2136,] 1.719463e-04 9.638573e-05 7.297717e-05
[2137,] 7.817978e-05 8.611404e-05 2.341349e-05
[2138,] 5.011841e-05 5.021389e-05 1.188078e-05
[2139,] 1.291974e-04 4.143763e-05 1.483473e-05
[2140,] 1.404804e-04 4.440930e-05 1.881385e-05
[2141,] 3.383844e-04 4.366525e-05 2.694253e-05
[2142,] 4.724267e-05 8.599742e-05 1.490119e-05
[2143,] 7.817486e-05 7.959415e-05 2.213616e-05
[2144,] 5.063455e-05 5.524939e-05 1.209596e-05
[2145,] 1.367808e-04 7.883572e-05 3.082806e-05
[2146,] 7.583264e-05 4.993385e-05 2.065958e-05
[2147,] 2.102604e-04 9.134238e-05 8.493426e-05
[2148,] 1.367065e-04 7.883572e-05 3.081569e-05
[2149,] 1.353099e-04 7.883572e-05 3.062230e-05
[2150,] 9.465822e-05 9.607984e-05 3.568811e-05
[2151,] 1.327353e-04 7.883107e-05 3.030190e-05
[2152,] 4.899313e-05 5.509828e-05 1.112445e-05
[2153,] 4.635388e-05 6.222634e-05 1.494560e-05
[2154,] 4.744779e-05 6.095999e-05 1.565874e-05
[2155,] 1.678707e-04 4.244851e-05 1.819218e-05
[2156,] 8.476936e-05 9.444050e-05 2.290779e-05
[2157,] 4.659092e-05 5.667808e-05 1.233437e-05
[2158,] 4.668183e-05 4.330327e-05 1.160251e-05
[2159,] 7.578680e-05 4.538031e-05 1.411123e-05
[2160,] 7.810621e-05 8.194188e-05 2.289527e-05
[2161,] 6.567595e-05 9.972206e-05 1.785940e-05
[2162,] 5.772671e-05 5.278112e-05 1.477337e-05
[2163,] 8.355175e-05 5.596050e-05 1.200257e-05
[2164,] 1.611981e-04 4.275943e-05 1.837081e-05
[2165,] 4.485030e-04 5.177903e-05 4.729854e-05
[2166,] 4.535461e-04 4.951806e-05 4.262609e-05
[2167,] 8.287587e-05 5.714223e-05 1.148722e-05
[2168,] 8.263122e-05 9.267295e-05 2.582410e-05
[2169,] 6.000966e-05 5.507911e-05 1.248286e-05
[2170,] 1.913784e-04 8.197882e-05 6.453988e-05
[2171,] 2.088974e-04 9.330082e-05 6.160846e-05
[2172,] 7.824068e-05 9.344940e-05 2.338609e-05
[2173,] 2.679287e-04 1.485403e-04 5.318641e-04
[2174,] 7.605970e-05 5.339572e-05 1.194389e-05
[2175,] 5.501262e-05 6.175207e-05 1.222176e-05
[2176,] 9.466201e-05 4.581744e-05 1.749334e-05
[2177,] 1.217720e-04 7.612383e-05 6.604812e-05
[2178,] 1.256194e-04 1.209547e-04 7.327926e-05
[2179,] 1.445310e-04 4.580400e-05 2.051739e-05
[2180,] 7.807371e-05 8.053883e-05 2.249215e-05
[2181,] 9.108030e-05 2.033093e-04 9.736709e-05
[2182,] 2.335262e-04 1.189967e-04 1.368807e-04
[2183,] 7.887434e-05 8.287595e-05 2.399045e-05
[2184,] 8.823726e-05 1.792285e-04 8.243552e-05
[2185,] 3.064528e-04 7.045528e-05 1.503864e-04
[2186,] 8.306486e-05 1.922460e-04 3.848506e-05
[2187,] 2.708300e-04 8.156952e-05 8.316612e-05
[2188,] 1.114706e-04 6.568163e-05 3.430900e-05
[2189,] 1.566482e-04 4.207981e-05 1.709720e-05
[2190,] 8.219107e-05 1.012267e-04 2.658954e-05
[2191,] 3.936106e-03 6.826272e-05 1.353803e-03
[2192,] 1.435900e-04 7.653283e-05 9.413039e-05
[2193,] 7.116698e-05 9.537302e-05 1.843044e-05
[2194,] 5.925116e-05 7.631434e-05 1.157304e-05
[2195,] 6.003832e-05 6.323741e-05 1.206922e-05
[2196,] 9.057978e-05 8.102438e-05 2.682933e-05
[2197,] 5.231342e-05 1.026984e-04 1.416304e-05
[2198,] 5.371011e-05 8.339174e-05 1.263583e-05
[2199,] 2.141685e-04 1.899602e-04 2.412260e-04
[2200,] 7.931756e-05 8.398879e-05 2.461810e-05
[2201,] 1.663058e-04 4.306609e-05 1.556170e-05
[2202,] 2.247592e-04 9.453649e-05 8.076207e-05
[2203,] 8.934319e-05 3.478724e-04 1.732972e-04
[2204,] 9.030101e-05 7.987812e-04 3.505802e-04
[2205,] 4.974466e-05 6.068886e-05 1.177336e-05
[2206,] 7.825661e-05 8.480037e-05 2.362287e-05
[2207,] 1.077150e-04 7.707063e-05 5.092067e-05
[2208,] 1.067264e-04 7.682162e-05 5.027732e-05
[2209,] 5.642668e-05 2.116551e-04 1.793187e-05
[2210,] 5.236322e-05 3.197412e-04 2.950120e-05
[2211,] 6.813847e-05 6.575354e-04 1.483093e-04
[2212,] 7.682655e-05 7.559794e-05 1.277281e-05
[2213,] 8.205093e-05 7.452339e-05 1.084869e-05
[2214,] 8.217208e-05 7.523290e-05 1.085242e-05
[2215,] 8.267876e-05 7.615626e-05 1.085419e-05
[2216,] 1.074564e-04 8.359905e-05 1.284238e-05
[2217,] 1.864069e-04 1.263534e-04 1.221182e-04
[2218,] 6.657683e-05 6.281062e-05 1.205922e-05
[2219,] 6.935025e-05 6.612633e-05 1.125423e-05
[2220,] 7.891470e-05 6.159645e-05 1.138102e-05
[2221,] 3.527852e-03 6.903215e-05 1.553747e-03
[2222,] 6.316800e-05 6.577743e-05 1.206192e-05
[2223,] 9.111595e-05 4.733967e-05 1.195835e-05
[2224,] 5.377478e-05 2.078524e-04 1.893711e-05
[2225,] 6.277716e-05 9.698734e-05 2.270860e-05
[2226,] 7.799609e-05 8.556361e-05 2.371005e-05
[2227,] 9.181310e-05 6.527787e-05 2.302614e-05
[2228,] 7.483953e-05 1.363093e-04 1.208809e-05
[2229,] 8.411485e-05 4.800488e-05 1.207549e-05
[2230,] 1.085859e-04 4.346679e-05 2.056119e-05
[2231,] 9.965925e-05 8.019101e-05 4.962580e-05
[2232,] 9.227445e-05 9.780850e-05 3.261410e-05
[2233,] 1.011322e-04 7.797545e-05 4.865709e-05
[2234,] 5.277764e-05 4.623592e-05 1.038266e-05
[2235,] 5.207216e-05 4.726031e-05 1.042029e-05
[2236,] 2.588789e-04 7.692458e-05 7.239599e-05
[2237,] 8.547370e-05 6.416819e-05 1.342100e-05
[2238,] 6.644484e-05 9.143920e-05 2.011449e-05
[2239,] 9.006727e-05 1.033787e-04 3.450061e-05
[2240,] 6.274445e-05 6.146230e-05 1.198835e-05
[2241,] 6.254324e-05 6.110625e-05 1.198767e-05
[2242,] 8.355725e-05 7.143888e-05 1.095138e-05
[2243,] 1.044675e-04 4.328202e-05 1.987692e-05
[2244,] 6.939888e-05 6.149748e-05 1.209089e-05
[2245,] 6.509941e-05 5.965803e-05 1.204605e-05
[2246,] 9.547649e-05 7.427823e-05 4.339056e-05
[2247,] 7.857718e-05 8.330400e-05 2.377166e-05
[2248,] 6.422257e-05 1.313644e-04 2.578566e-05
[2249,] 6.511171e-05 6.138342e-05 1.203604e-05
[2250,] 1.961708e-04 9.354875e-05 5.411351e-05
[2251,] 6.921194e-05 5.874639e-05 1.212969e-05
[2252,] 9.691472e-05 5.420040e-05 1.269288e-05
[2253,] 8.995998e-05 1.141107e-04 3.809894e-05
[2254,] 6.824715e-05 6.272649e-05 1.205707e-05
[2255,] 6.550085e-05 6.143570e-05 1.204344e-05
[2256,] 7.092591e-05 5.327251e-05 1.528660e-05
[2257,] 9.535281e-05 7.597433e-05 4.454024e-05
[2258,] 9.598852e-05 7.574980e-05 4.467108e-05
[2259,] 7.052603e-05 1.007097e-04 2.333569e-05
[2260,] 1.770824e-04 6.968227e-05 1.047781e-04
[2261,] 1.027272e-04 8.131814e-05 5.203286e-05
[2262,] 1.425713e-04 5.049604e-05 3.642640e-05
[2263,] 1.162967e-04 4.413212e-05 2.227768e-05
[2264,] 1.136524e-04 4.440662e-05 2.231144e-05
[2265,] 7.886150e-05 1.817846e-04 6.941774e-05
[2266,] 7.825498e-05 8.440204e-05 2.363955e-05
[2267,] 1.257249e-04 5.560452e-05 3.684754e-05
[2268,] 9.444108e-05 1.181843e-04 3.552521e-05
[2269,] 8.098495e-05 1.918085e-04 7.623623e-05
[2270,] 1.451924e-04 5.175545e-05 4.017995e-05
[2271,] 1.455932e-04 5.391393e-05 4.487820e-05
[2272,] 1.030226e-04 9.159374e-05 6.010465e-05
[2273,] 1.470284e-04 5.435001e-05 4.619155e-05
[2274,] 2.990695e-03 7.897239e-05 1.820696e-03
[2275,] 1.413414e-04 5.192460e-05 3.870689e-05
[2276,] 1.416844e-04 5.412436e-05 4.324509e-05
[2277,] 3.847295e-04 4.156046e-05 4.163437e-05
[2278,] 9.837193e-05 4.768681e-05 2.360080e-05
[2279,] 4.140735e-04 4.459290e-05 7.182846e-05
[2280,] 1.920241e-04 7.374572e-05 5.422806e-05
[2281,] 1.180573e-04 4.453570e-05 2.301250e-05
[2282,] 4.020833e-04 4.297056e-05 5.773308e-05
[2283,] 1.497093e-04 5.625898e-05 6.187992e-05
[2284,] 6.189849e-05 1.087760e-04 1.559994e-05
[2285,] 9.925995e-05 4.824094e-05 2.424573e-05
[2286,] 1.003648e-04 4.783819e-05 2.407495e-05
[2287,] 2.104430e-04 8.413006e-05 7.290042e-05
[2288,] 1.955653e-04 1.447203e-04 1.490883e-04
[2289,] 1.282407e-04 4.572398e-05 2.572216e-05
[2290,] 7.823872e-05 9.661482e-05 2.280974e-05
[2291,] 1.546377e-04 5.485625e-05 6.003464e-05
[2292,] 7.107773e-05 6.694904e-05 2.154066e-05
[2293,] 3.642010e-04 4.346351e-05 5.643754e-05
[2294,] 1.462289e-04 4.499017e-05 1.986981e-05
[2295,] 3.991918e-04 4.359423e-05 6.197593e-05
[2296,] 3.152942e-04 4.420945e-05 5.492053e-05
[2297,] 1.834803e-04 7.891866e-05 1.179859e-04
[2298,] 3.613881e-04 4.148897e-05 3.863283e-05
[2299,] 9.359182e-05 8.156244e-05 2.594881e-05
[2300,] 9.381469e-05 4.686765e-05 2.326843e-05
[2301,] 4.043925e-04 4.389647e-05 6.951181e-05
[2302,] 3.451626e-04 4.158063e-05 3.821536e-05
[2303,] 2.042948e-04 2.061803e-04 2.565023e-04
[2304,] 8.739071e-05 6.473287e-05 1.970644e-05
[2305,] 1.292141e-04 6.820245e-05 4.924367e-05
[2306,] 7.767108e-05 8.367573e-05 4.053324e-05
[2307,] 7.503089e-05 7.124168e-05 3.215680e-05
[2308,] 3.763426e-04 9.099396e-05 1.298953e-04
[2309,] 5.752774e-05 1.472250e-04 3.009609e-05
[2310,] 9.367361e-05 4.851397e-05 2.355638e-05
[2311,] 8.259852e-05 8.074831e-05 4.170440e-05
[2312,] 7.812446e-05 8.146963e-05 2.288928e-05
[2313,] 7.883214e-05 9.843205e-05 2.468479e-05
[2314,] 6.641930e-05 5.290779e-05 1.987908e-05
[2315,] 7.091359e-05 1.682549e-04 5.498278e-05
[2316,] 8.278060e-05 7.934300e-05 4.098697e-05
[2317,] 2.633740e-04 4.223757e-05 2.127946e-05
[2318,] 1.835801e-04 5.047021e-05 4.581007e-05
[2319,] 1.043824e-04 9.493623e-05 6.416652e-05
[2320,] 6.363196e-05 1.667675e-04 4.139945e-05
[2321,] 1.455634e-04 5.550779e-05 4.800044e-05
[2322,] 1.786619e-04 8.479079e-05 1.364294e-04
[2323,] 7.120131e-05 8.378352e-05 3.611043e-05
[2324,] 1.207611e-04 6.678485e-05 4.831468e-05
[2325,] 8.389643e-05 1.735902e-04 7.396876e-05
[2326,] 1.385410e-04 5.434536e-05 4.165043e-05
[2327,] 1.551447e-04 5.347971e-05 4.654479e-05
[2328,] 9.513081e-05 1.549531e-04 9.620347e-05
[2329,] 1.646280e-04 4.928168e-05 3.898606e-05
[2330,] 7.788164e-05 1.422532e-04 5.290075e-05
[2331,] 8.541670e-05 5.970925e-05 2.936806e-05
[2332,] 1.009385e-04 7.307618e-05 4.493823e-05
[2333,] 8.812285e-05 9.692109e-05 4.380157e-05
[2334,] 8.577102e-05 6.474339e-05 3.259852e-05
[2335,] 7.592325e-05 9.306714e-05 1.923075e-05
[2336,] 1.670070e-04 5.911075e-05 6.350794e-05
[2337,] 1.067290e-04 9.233866e-05 6.522328e-05
[2338,] 7.848676e-05 7.661475e-05 2.175043e-05
[2339,] 1.465428e-04 5.526568e-05 4.837969e-05
[2340,] 1.027124e-04 9.843740e-05 6.567739e-05
[2341,] 1.010506e-04 9.768694e-05 6.351074e-05
[2342,] 1.265595e-04 4.664037e-05 2.067039e-05
[2343,] 8.434797e-05 5.860404e-05 2.815218e-05
[2344,] 1.033823e-04 9.067167e-05 6.027954e-05
[2345,] 1.471785e-04 8.952415e-05 9.230934e-05
[2346,] 1.467621e-04 8.812371e-05 8.938222e-05
[2347,] 9.983377e-05 9.236621e-05 5.939910e-05
[2348,] 1.117358e-04 1.175229e-04 8.757990e-05
[2349,] 1.160596e-04 7.098394e-05 4.749460e-05
[2350,] 7.849332e-05 7.879544e-05 2.253338e-05
[2351,] 6.516531e-05 1.283338e-04 2.720919e-05
[2352,] 1.347127e-04 4.465170e-05 1.939074e-05
[2353,] 1.662645e-04 1.950142e-04 1.919026e-04
[2354,] 9.854475e-05 7.836695e-05 4.781714e-05
[2355,] 7.856206e-05 5.303928e-05 2.296633e-05
[2356,] 1.188313e-04 4.484536e-05 2.346878e-05
[2357,] 7.912912e-05 1.004045e-04 2.478903e-05
[2358,] 7.806763e-05 8.012102e-05 2.252301e-05
[2359,] 1.632656e-04 5.116449e-05 4.320595e-05
[2360,] 8.564627e-05 5.922217e-05 2.914367e-05
[2361,] 6.979500e-05 1.310512e-04 4.172089e-05
[2362,] 7.210498e-05 1.284425e-04 4.338028e-05
[2363,] 1.065308e-04 4.876578e-05 2.003199e-05
[2364,] 1.062393e-04 8.698895e-05 5.908130e-05
[2365,] 1.092509e-04 7.664361e-05 5.136106e-05
[2366,] 1.194595e-04 4.589610e-05 2.478554e-05
[2367,] 1.121548e-04 8.437435e-05 6.373739e-05
[2368,] 6.455502e-05 9.237803e-05 2.048777e-05
[2369,] 1.769469e-04 5.244587e-05 4.952739e-05
[2370,] 1.127189e-04 7.671096e-05 5.524690e-05
[2371,] 1.187450e-04 4.623622e-05 2.508579e-05
[2372,] 1.999991e-04 5.508748e-05 6.222835e-05
[2373,] 8.245640e-05 2.661866e-04 5.569621e-05
[2374,] 1.604088e-04 5.280707e-05 4.637811e-05
[2375,] 8.557871e-05 5.395052e-05 2.530500e-05
[2376,] 1.260285e-04 4.572497e-05 2.544372e-05
[2377,] 1.755415e-04 5.406512e-05 5.329075e-05
[2378,] 1.049852e-04 9.450430e-05 6.377747e-05
[2379,] 9.974219e-05 8.795248e-05 5.534651e-05
[2380,] 4.886959e-03 7.077796e-05 1.893346e-03
[2381,] 1.388717e-04 5.581091e-05 4.340874e-05
[2382,] 9.357388e-05 8.085483e-05 2.557187e-05
[2383,] 1.047012e-04 8.873145e-05 5.892160e-05
[2384,] 1.162737e-04 4.454464e-05 2.254841e-05
[2385,] 2.075436e-04 1.741024e-04 2.085342e-04
[2386,] 1.390693e-04 5.508048e-05 4.225354e-05
[2387,] 1.049232e-04 8.585253e-05 5.661323e-05
[2388,] 1.171781e-04 4.791030e-05 2.674511e-05
[2389,] 8.728025e-05 5.936829e-05 2.974382e-05
[2390,] 7.487022e-05 9.743716e-05 2.378491e-05
[2391,] 5.991804e-05 5.341486e-05 1.772089e-05
[2392,] 1.127163e-04 4.768418e-05 2.557532e-05
[2393,] 1.151029e-04 4.583762e-05 2.391372e-05
[2394,] 9.248480e-05 9.660005e-05 3.289551e-05
[2395,] 1.048798e-04 9.345164e-05 6.301576e-05
[2396,] 4.151472e-03 6.980358e-05 1.547105e-03
[2397,] 3.498580e-04 4.278252e-04 3.855950e-03
[2398,] 1.163507e-04 8.348166e-05 5.244401e-05
[2399,] 7.970750e-05 5.033987e-05 1.716840e-05
[2400,] 8.484744e-05 7.591868e-05 2.179060e-05
[2401,] 8.788078e-05 7.463008e-05 2.187941e-05
[2402,] 1.670231e-04 2.038331e-04 2.021304e-04
[2403,] 7.458468e-05 6.596849e-05 1.826850e-05
[2404,] 3.502753e-04 4.727932e-05 7.427183e-05
[2405,] 8.111852e-05 2.620267e-04 1.049659e-04
[2406,] 4.933550e-04 9.727156e-05 5.828285e-04
[2407,] 1.202580e-03 2.680125e-04 8.268785e-03
[2408,] 8.025145e-05 4.519560e-05 1.480043e-05
[2409,] 7.769948e-05 4.792903e-05 1.550211e-05
[2410,] 7.801688e-05 4.738331e-05 1.560731e-05
[2411,] 1.254016e-03 2.576106e-04 8.213873e-03
[2412,] 1.149148e-03 2.425665e-04 6.937841e-03
[2413,] 1.384995e-03 2.823736e-04 1.025426e-02
[2414,] 9.759510e-05 8.896472e-05 4.776831e-05
[2415,] 5.174926e-04 8.746639e-05 5.094784e-04
[2416,] 9.805650e-04 8.873446e-05 9.461508e-04
[2417,] 7.615818e-05 9.422245e-05 2.399849e-05
[2418,] 2.785056e-02 7.830137e-05 1.574344e-02
[2419,] 7.934291e-05 4.612896e-05 1.523896e-05
[2420,] 6.392994e-03 5.393257e-04 1.144149e-01
[2421,] 7.791067e-05 4.631280e-05 1.514720e-05
[2422,] 2.797198e-03 4.500376e-04 3.780466e-02
[2423,] 7.370145e-05 7.828192e-05 1.921530e-05
[2424,] 7.862603e-05 4.580464e-05 1.497835e-05
[2425,] 3.102996e-03 4.975632e-05 6.022599e-04
[2426,] 1.960286e-03 2.857131e-04 1.475466e-02
[2427,] 8.400592e-05 1.443347e-04 5.921793e-05
[2428,] 6.564696e-05 5.968182e-05 1.548043e-05
[2429,] 1.484356e-04 7.047946e-05 2.749384e-05
[2430,] 8.440464e-05 5.278262e-05 1.550520e-05
[2431,] 1.316666e-04 7.112363e-05 2.451644e-05
[2432,] 4.671655e-05 3.930872e-05 1.026175e-05
[2433,] 8.323785e-05 6.148446e-05 1.599349e-05
[2434,] 9.001316e-05 4.703294e-05 1.876797e-05
[2435,] 1.230450e-04 5.273312e-05 1.888753e-05
[2436,] 1.558662e-04 6.879667e-05 2.905078e-05
[2437,] 8.345308e-05 1.138489e-04 3.954391e-05
[2438,] 1.234432e-04 6.223299e-05 2.727202e-05
[2439,] 8.874701e-05 9.369846e-05 2.601272e-05
[2440,] 1.293581e-04 5.875520e-05 2.596107e-05
[2441,] 7.369331e-05 4.556583e-05 1.411102e-05
[2442,] 4.552348e-05 3.926227e-05 1.049683e-05
[2443,] 7.085499e-05 4.793284e-05 1.522826e-05
[2444,] 1.030218e-04 1.185138e-04 5.603651e-05
[2445,] 7.687703e-05 1.124755e-04 2.923514e-05
[2446,] 5.576649e-05 4.485624e-05 1.274010e-05
[2447,] 5.575132e-05 4.530474e-05 1.271056e-05
[2448,] 1.251836e-04 7.083212e-05 2.220320e-05
[2449,] 5.616537e-05 4.560548e-05 1.310372e-05
[2450,] 5.605493e-05 4.705365e-05 1.279684e-05
[2451,] 5.709418e-05 5.526639e-05 1.404125e-05
[2452,] 9.785552e-05 5.216082e-05 1.760045e-05
[2453,] 9.186108e-05 5.375293e-05 1.976481e-05
[2454,] 7.104983e-05 4.553544e-05 1.376154e-05
[2455,] 8.636582e-05 5.365942e-05 1.618849e-05
[2456,] 8.452935e-05 4.579299e-05 1.311458e-05
[2457,] 7.165978e-05 4.457421e-05 1.380308e-05
[2458,] 1.192442e-04 1.107176e-04 6.180615e-05
[2459,] 7.366589e-05 4.469450e-05 1.320208e-05
[2460,] 5.828618e-05 4.116206e-05 1.136888e-05
[2461,] 5.956801e-05 4.077048e-05 1.157555e-05
[2462,] 7.173400e-05 4.590024e-05 1.425400e-05
[2463,] 9.524037e-05 8.614642e-05 2.613194e-05
[2464,] 7.734341e-05 4.857899e-05 1.502359e-05
[2465,] 1.496884e-04 8.341643e-05 4.079418e-05
[2466,] 7.914006e-05 4.862681e-05 1.483994e-05
[2467,] 7.181429e-05 4.967716e-05 1.438510e-05
[2468,] 8.588022e-05 5.329911e-05 1.375887e-05
[2469,] 1.179539e-04 8.398282e-05 3.837516e-05
[2470,] 8.503699e-05 5.351015e-05 1.383109e-05
[2471,] 7.184673e-05 4.932137e-05 1.429594e-05
[2472,] 1.506563e-04 1.742345e-04 1.616261e-04
[2473,] 8.218795e-05 4.408053e-05 1.469953e-05
[2474,] 7.182896e-05 4.846025e-05 1.408841e-05
[2475,] 1.892392e-04 8.862312e-05 4.020598e-05
[2476,] 4.806169e-05 4.199264e-05 1.120622e-05
[2477,] 1.098341e-04 4.485824e-05 2.111683e-05
[2478,] 9.587627e-05 6.413431e-05 1.637887e-05
[2479,] 5.088973e-05 7.446124e-05 1.641739e-05
[2480,] 4.770444e-05 5.408152e-05 1.354679e-05
[2481,] 4.774634e-05 5.329221e-05 1.343429e-05
[2482,] 4.785109e-05 5.440802e-05 1.374148e-05
[2483,] 4.769369e-05 5.404785e-05 1.350275e-05
[2484,] 6.778178e-05 8.969917e-05 2.019464e-05
[2485,] 8.276115e-05 9.027198e-05 2.442435e-05
[2486,] 4.821587e-05 5.158202e-05 1.349600e-05
[2487,] 1.637888e-04 6.159629e-05 2.219156e-05
[2488,] 5.064999e-05 7.183995e-05 1.541206e-05
[2489,] 1.386909e-04 1.205435e-04 9.005463e-05
[2490,] 7.716639e-05 1.270424e-04 3.642575e-05
[2491,] 5.070031e-05 6.535970e-05 1.452307e-05
[2492,] 4.749441e-05 4.205675e-05 1.104001e-05
[2493,] 1.003171e-04 2.368392e-04 9.909779e-05
[2494,] 2.128046e-04 9.283941e-05 8.195591e-05
[2495,] 4.753516e-05 4.182253e-05 1.101667e-05
[2496,] 8.814991e-05 6.175007e-05 1.577921e-05
[2497,] 8.597305e-05 6.209895e-05 1.588438e-05
[2498,] 4.776477e-05 4.196736e-05 1.110518e-05
[2499,] 1.385793e-04 1.210294e-04 9.045043e-05
[2500,] 4.754297e-05 4.467803e-05 1.160026e-05
[2501,] 1.332495e-04 1.208331e-04 8.584225e-05
[2502,] 4.805628e-05 4.370260e-05 1.093631e-05
[2503,] 5.068334e-05 6.408599e-05 1.436624e-05
[2504,] 7.492079e-05 9.314839e-05 2.121526e-05
[2505,] 4.792063e-05 4.347734e-05 1.094304e-05
[2506,] 5.098977e-05 8.333568e-05 1.565580e-05
[2507,] 7.337817e-05 8.743334e-05 2.430041e-05
[2508,] 5.371887e-05 5.281501e-05 1.238275e-05
[2509,] 5.177681e-05 7.889827e-05 1.477229e-05
[2510,] 4.787507e-05 4.396222e-05 1.128616e-05
[2511,] 6.383244e-05 1.000638e-04 2.793063e-05
[2512,] 9.453472e-05 1.449126e-04 6.555954e-05
[2513,] 9.796255e-05 7.971574e-05 1.742644e-05
[2514,] 1.989554e-04 6.086374e-05 2.910534e-05
[2515,] 6.501986e-05 5.019635e-05 1.199910e-05
[2516,] 6.444376e-05 4.975260e-05 1.202925e-05
[2517,] 9.975017e-05 8.328996e-05 1.756384e-05
[2518,] 6.360274e-05 5.011243e-05 1.197815e-05
[2519,] 1.008093e-04 9.168246e-05 1.791337e-05
[2520,] 6.611806e-05 4.895570e-05 1.218701e-05
[2521,] 5.155785e-05 4.691745e-05 1.143897e-05
[2522,] 8.886791e-05 1.178647e-04 4.471260e-05
[2523,] 1.653888e-04 6.926715e-05 4.916132e-05
[2524,] 1.653410e-04 6.972631e-05 4.971794e-05
[2525,] 1.659389e-04 6.810517e-05 4.801864e-05
[2526,] 5.759317e-05 7.184047e-05 2.076188e-05
[2527,] 1.550895e-04 8.184337e-05 3.843844e-05
[2528,] 1.625409e-04 7.054216e-05 4.885082e-05
[2529,] 1.530748e-04 7.859455e-05 4.954363e-05
[2530,] 8.884761e-05 7.868463e-05 2.389490e-05
[2531,] 1.663377e-04 8.045222e-05 5.291776e-05
[2532,] 9.145299e-05 1.136176e-04 5.753947e-05
[2533,] 7.734745e-05 5.757820e-05 1.713255e-05
[2534,] 1.513264e-04 9.589219e-05 3.080396e-05
[2535,] 1.369398e-04 5.795955e-05 4.160159e-05
[2536,] 2.254543e-04 9.449150e-05 9.841485e-05
[2537,] 1.242330e-04 9.536370e-05 4.638428e-05
[2538,] 1.095721e-04 9.565913e-05 4.081170e-05
[2539,] 4.632750e-05 5.761998e-05 1.285581e-05
[2540,] 7.268179e-05 9.257838e-05 3.431723e-05
[2541,] 9.038161e-05 8.002650e-05 2.326027e-05
[2542,] 1.266100e-04 5.573834e-05 2.196477e-05
[2543,] 9.037483e-05 7.656884e-05 2.417380e-05
[2544,] 9.034571e-05 7.520186e-05 2.369559e-05
[2545,] 9.026455e-05 7.468292e-05 2.335422e-05
[2546,] 9.025650e-05 7.644182e-05 2.385054e-05
[2547,] 9.067227e-05 7.504572e-05 3.136507e-05
[2548,] 9.202071e-05 7.293862e-05 3.057090e-05
[2549,] 1.056767e-04 9.402609e-05 3.737490e-05
[2550,] 9.124800e-05 7.400941e-05 3.095782e-05
[2551,] 1.492583e-04 5.612050e-05 2.227203e-05
[2552,] 9.943735e-05 7.528613e-05 3.320703e-05
[2553,] 9.030400e-05 7.371413e-05 3.046188e-05
[2554,] 9.095313e-05 7.198160e-05 2.962908e-05
[2555,] 1.067299e-04 9.152850e-05 2.659561e-05
[2556,] 1.131751e-04 9.004878e-05 5.053268e-05
[2557,] 1.201771e-04 7.968098e-05 4.537894e-05
[2558,] 2.765804e-04 5.248831e-05 5.081459e-05
[2559,] 1.196970e-04 8.810132e-05 5.203632e-05
[2560,] 1.131628e-04 9.327955e-05 3.917045e-05
[2561,] 8.204440e-05 7.681557e-05 2.805502e-05
[2562,] 1.175383e-04 7.968098e-05 4.440362e-05
[2563,] 1.164074e-04 7.839214e-05 4.286146e-05
[2564,] 6.652517e-05 1.548702e-04 1.504460e-05
[2565,] 1.134592e-04 7.926300e-05 4.253177e-05
[2566,] 8.370693e-05 7.589966e-05 2.822414e-05
[2567,] 1.232727e-04 5.621259e-05 1.885428e-05
[2568,] 7.499248e-05 4.538466e-05 1.469229e-05
[2569,] 1.305573e-04 5.559932e-05 1.996565e-05
[2570,] 7.869166e-05 8.763140e-05 2.243128e-05
[2571,] 7.854551e-05 8.739551e-05 2.244598e-05
[2572,] 1.179242e-04 5.553507e-05 1.912498e-05
[2573,] 6.833160e-05 6.796555e-05 1.801240e-05
[2574,] 1.136693e-04 8.173589e-05 4.406944e-05
[2575,] 1.179288e-04 7.771302e-05 4.285031e-05
[2576,] 1.143679e-04 7.626553e-05 4.048123e-05
[2577,] 1.183283e-04 7.791894e-05 4.317753e-05
[2578,] 1.183393e-04 7.808331e-05 4.332856e-05
[2579,] 1.058001e-04 7.933965e-05 2.719673e-05
[2580,] 1.173717e-04 7.752635e-05 4.248553e-05
[2581,] 1.204110e-04 7.791894e-05 4.390559e-05
[2582,] 9.513641e-05 9.919370e-05 3.681882e-05
[2583,] 1.180213e-04 7.791894e-05 4.306954e-05
[2584,] 1.037464e-04 7.955243e-05 2.633255e-05
[2585,] 1.191957e-04 7.791894e-05 4.348380e-05
[2586,] 1.002821e-04 4.554666e-05 1.742821e-05
[2587,] 1.028520e-04 7.956421e-05 2.613799e-05
[2588,] 1.178762e-04 7.825226e-05 4.331140e-05
[2589,] 1.074558e-04 7.956421e-05 2.696377e-05
[2590,] 1.220464e-04 7.693945e-05 4.353965e-05
[2591,] 9.507662e-05 9.936673e-05 3.684178e-05
[2592,] 1.047409e-04 7.958107e-05 2.643248e-05
[2593,] 9.583610e-05 9.920563e-05 3.739529e-05
[2594,] 1.112815e-04 9.156598e-05 2.703525e-05
[2595,] 1.177687e-04 5.572327e-05 2.067811e-05
[2596,] 6.870142e-05 6.021217e-05 1.653957e-05
[2597,] 1.104014e-04 7.945307e-05 2.796734e-05
[2598,] 1.227182e-04 9.260340e-05 2.816034e-05
[2599,] 1.277946e-04 1.090889e-04 6.921731e-05
[2600,] 1.098070e-04 7.937020e-05 2.844502e-05
[2601,] 3.232669e-04 5.472180e-05 6.016836e-05
[2602,] 5.727851e-05 8.889513e-05 1.872780e-05
[2603,] 1.112888e-04 7.930178e-05 2.890902e-05
[2604,] 1.327930e-04 7.820876e-05 3.128296e-05
[2605,] 9.369309e-05 5.433530e-05 1.773920e-05
[2606,] 1.150265e-04 7.952809e-05 2.837971e-05
[2607,] 1.039886e-04 7.892956e-05 2.649113e-05
[2608,] 6.043042e-05 2.314679e-04 2.947011e-05
[2609,] 1.014226e-04 7.901657e-05 2.581460e-05
[2610,] 1.109188e-04 9.083635e-05 2.694824e-05
[2611,] 3.534644e-04 5.092458e-05 4.969265e-05
[2612,] 1.859701e-04 4.591677e-05 3.327638e-05
[2613,] 1.020322e-04 8.061725e-05 2.439696e-05
[2614,] 1.122717e-04 8.719313e-05 2.878737e-05
[2615,] 1.306226e-04 6.488939e-05 2.784115e-05
[2616,] 1.062675e-04 8.025622e-05 2.541938e-05
[2617,] 1.067159e-04 8.423775e-05 2.949534e-05
[2618,] 7.869051e-05 1.135667e-04 2.116496e-05
[2619,] 7.613676e-05 6.299275e-05 1.969746e-05
[2620,] 1.400664e-04 8.698866e-05 1.854742e-05
[2621,] 7.033291e-05 7.271909e-05 2.865450e-05
[2622,] 5.010590e-05 4.044438e-05 1.101786e-05
[2623,] 1.052186e-04 6.203658e-05 1.351295e-05
[2624,] 4.881492e-05 3.986149e-05 1.059367e-05
[2625,] 6.269288e-05 6.090906e-05 1.591750e-05
[2626,] 9.308545e-05 6.256155e-05 1.338723e-05
[2627,] 6.577784e-05 5.699597e-05 1.091767e-05
[2628,] 1.277069e-04 4.943502e-05 1.449361e-05
[2629,] 1.525835e-04 6.837071e-05 2.216580e-05
[2630,] 6.568554e-05 6.306245e-05 1.545151e-05
[2631,] 7.192622e-05 1.162227e-04 2.173135e-05
[2632,] 1.387509e-04 4.848148e-05 1.520103e-05
[2633,] 6.287432e-05 6.278076e-05 1.533898e-05
[2634,] 5.330654e-05 4.013072e-05 1.077246e-05
[2635,] 4.702979e-05 4.434246e-05 1.182817e-05
[2636,] 8.345583e-05 1.524523e-04 1.833588e-05
[2637,] 6.756475e-05 1.064111e-04 2.162057e-05
[2638,] 6.239604e-05 6.434214e-05 1.546023e-05
[2639,] 6.800034e-05 1.011951e-04 2.109596e-05
[2640,] 4.714937e-05 5.315173e-05 1.373289e-05
[2641,] 5.490785e-05 5.276184e-05 1.292291e-05
[2642,] 5.443321e-05 5.275613e-05 1.288240e-05
[2643,] 6.813119e-05 1.072183e-04 2.151149e-05
[2644,] 5.344381e-05 6.113603e-05 1.312671e-05
[2645,] 6.641390e-05 6.715682e-05 1.766833e-05
[2646,] 5.525992e-05 6.001235e-05 1.253217e-05
[2647,] 6.678349e-05 6.669870e-05 1.770445e-05
[2648,] 6.654386e-05 6.835140e-05 1.784202e-05
[2649,] 6.640635e-05 6.648072e-05 1.754937e-05
[2650,] 7.914233e-05 1.326033e-04 2.614102e-05
[2651,] 6.648431e-05 6.864991e-05 1.798380e-05
[2652,] 4.988851e-05 5.857881e-05 1.276469e-05
[2653,] 5.685974e-05 6.528476e-05 1.450108e-05
[2654,] 6.610974e-05 1.341251e-04 2.119754e-05
[2655,] 6.662072e-05 6.849415e-05 1.799902e-05
[2656,] 6.663359e-05 6.942720e-05 1.809323e-05
[2657,] 6.642569e-05 1.475648e-04 2.175237e-05
[2658,] 6.680983e-05 6.889045e-05 1.816980e-05
[2659,] 4.691017e-05 4.532996e-05 1.198877e-05
[2660,] 6.652948e-05 6.874539e-05 1.788894e-05
[2661,] 6.652237e-05 6.894938e-05 1.791680e-05
[2662,] 6.233604e-05 6.440046e-05 1.552488e-05
[2663,] 6.770314e-05 1.405783e-04 2.062964e-05
[2664,] 6.705604e-05 7.617913e-05 1.908838e-05
[2665,] 6.681973e-05 7.611265e-05 1.903547e-05
[2666,] 6.816851e-05 7.623927e-05 1.924435e-05
[2667,] 6.440642e-05 7.094663e-05 1.573498e-05
[2668,] 6.647550e-05 1.594179e-04 2.265250e-05
[2669,] 6.330187e-05 8.282680e-05 1.992077e-05
[2670,] 6.614649e-05 1.453085e-04 2.171471e-05
[2671,] 6.687876e-05 7.618366e-05 1.907687e-05
[2672,] 6.747407e-05 1.042093e-04 2.153277e-05
[2673,] 6.669164e-05 7.619480e-05 1.905375e-05
[2674,] 6.676244e-05 7.619106e-05 1.906124e-05
[2675,] 7.947873e-05 1.365962e-04 2.639176e-05
[2676,] 5.126349e-05 5.796131e-05 1.387860e-05
[2677,] 9.787462e-05 8.434599e-05 2.548168e-05
[2678,] 5.168310e-05 5.509285e-05 1.330617e-05
[2679,] 6.417927e-05 6.539877e-05 1.515057e-05
[2680,] 5.239437e-05 5.515164e-05 1.303094e-05
[2681,] 6.763762e-05 7.589862e-05 1.878243e-05
[2682,] 6.808403e-05 1.061040e-04 2.139566e-05
[2683,] 5.151945e-05 5.508487e-05 1.333666e-05
[2684,] 4.701156e-05 5.395649e-05 1.173271e-05
[2685,] 6.210774e-05 6.490275e-05 1.559529e-05
[2686,] 5.165583e-05 5.377937e-05 1.326984e-05
[2687,] 6.771606e-05 7.740190e-05 1.893367e-05
[2688,] 4.610839e-05 4.617047e-05 1.122856e-05
[2689,] 5.147213e-05 8.285766e-05 1.276350e-05
[2690,] 5.182563e-05 8.306732e-05 1.270449e-05
[2691,] 7.656602e-05 1.555020e-04 2.719292e-05
[2692,] 4.633383e-05 4.586627e-05 1.114714e-05
[2693,] 4.907095e-05 6.538797e-05 1.214383e-05
[2694,] 1.388412e-04 6.781822e-05 2.138818e-05
[2695,] 5.366010e-05 5.409368e-05 1.347612e-05
[2696,] 1.211634e-04 1.577526e-04 2.571882e-05
[2697,] 7.042208e-05 1.094197e-04 2.115485e-05
[2698,] 8.890480e-05 1.012147e-04 3.883389e-05
[2699,] 6.852972e-05 1.093534e-04 2.144155e-05
[2700,] 9.288109e-05 6.819663e-05 1.688953e-05
[2701,] 6.783012e-05 1.092136e-04 2.167774e-05
[2702,] 9.311717e-05 6.810998e-05 1.688464e-05
[2703,] 1.107243e-04 5.911382e-05 1.729579e-05
[2704,] 6.758448e-05 1.092745e-04 2.181653e-05
[2705,] 1.195929e-04 1.437578e-04 2.397924e-05
[2706,] 6.834930e-05 1.091007e-04 2.150569e-05
[2707,] 1.318682e-04 1.338115e-04 2.757225e-05
[2708,] 9.962881e-05 9.946513e-05 4.512714e-05
[2709,] 6.277767e-05 4.321706e-05 1.052738e-05
[2710,] 1.420503e-04 5.781355e-05 1.846207e-05
[2711,] 1.057794e-04 6.775565e-05 1.688272e-05
[2712,] 6.895983e-05 1.093252e-04 2.138036e-05
[2713,] 1.047137e-04 1.080203e-04 5.372300e-05
[2714,] 7.561669e-05 4.326493e-05 1.089891e-05
[2715,] 6.924505e-05 1.085787e-04 2.128549e-05
[2716,] 6.915118e-05 4.295270e-05 1.072525e-05
[2717,] 1.457681e-04 5.917067e-05 2.383040e-05
[2718,] 6.702435e-05 1.031312e-04 2.171547e-05
[2719,] 9.549135e-05 9.806172e-05 5.432487e-05
[2720,] 1.378331e-04 5.945887e-05 2.136490e-05
[2721,] 1.110471e-04 6.738497e-05 1.741365e-05
[2722,] 5.783520e-05 8.179308e-05 1.754381e-05
[2723,] 6.894120e-05 1.084552e-04 2.137425e-05
[2724,] 6.857036e-05 1.084552e-04 2.145579e-05
[2725,] 2.157973e-04 1.149145e-04 5.237153e-05
[2726,] 6.137988e-05 6.539053e-05 1.600781e-05
[2727,] 1.165620e-04 1.270130e-04 2.046142e-05
[2728,] 8.501781e-05 7.777854e-05 1.798842e-05
[2729,] 1.049817e-04 5.891729e-05 1.667854e-05
[2730,] 6.117771e-05 8.169520e-05 1.943012e-05
[2731,] 6.357681e-05 5.869952e-05 1.038790e-05
[2732,] 1.315240e-04 6.604449e-05 1.973404e-05
[2733,] 6.766573e-05 8.176591e-05 1.952686e-05
[2734,] 1.614688e-04 7.844876e-05 5.137841e-05
[2735,] 5.632738e-05 5.036938e-05 1.039332e-05
[2736,] 4.713109e-05 4.609312e-05 1.145618e-05
[2737,] 1.003390e-04 6.875907e-05 2.234202e-05
[2738,] 6.780027e-05 8.196183e-05 1.955128e-05
[2739,] 6.759357e-05 8.223332e-05 1.956064e-05
[2740,] 5.604831e-05 4.794867e-05 1.034605e-05
[2741,] 3.208905e-04 1.592566e-04 1.168483e-04
[2742,] 6.678195e-05 1.048303e-04 2.287890e-05
[2743,] 8.383190e-05 1.207535e-04 4.186734e-05
[2744,] 6.064690e-05 8.264109e-05 1.811674e-05
[2745,] 6.670013e-05 1.031153e-04 2.191210e-05
[2746,] 9.432738e-05 9.018829e-05 3.531185e-05
[2747,] 6.052553e-05 8.107020e-05 1.823177e-05
[2748,] 8.600611e-05 6.760762e-05 2.355843e-05
[2749,] 6.676918e-05 1.071503e-04 2.306001e-05
[2750,] 8.033306e-05 8.887626e-05 2.790595e-05
[2751,] 1.141976e-04 1.329999e-04 2.094777e-05
[2752,] 7.344573e-05 1.277028e-04 2.648782e-05
[2753,] 6.503174e-05 4.781035e-05 1.035901e-05
[2754,] 6.681328e-05 1.071515e-04 2.302548e-05
[2755,] 5.829718e-05 7.296123e-05 1.120712e-05
[2756,] 9.983323e-05 8.946703e-05 3.743453e-05
[2757,] 1.415703e-04 1.092423e-04 2.729353e-05
[2758,] 1.059217e-04 1.437265e-04 1.910569e-05
[2759,] 6.726710e-05 9.893588e-05 2.106644e-05
[2760,] 8.041227e-05 9.408988e-05 2.970652e-05
[2761,] 6.669345e-05 1.055498e-04 2.246699e-05
[2762,] 6.004959e-05 8.116228e-05 1.866310e-05
[2763,] 1.634813e-04 1.300170e-04 3.872516e-05
[2764,] 6.670099e-05 1.065063e-04 2.234285e-05
[2765,] 1.473627e-04 5.993495e-05 2.717660e-05
[2766,] 6.523739e-05 8.262322e-05 1.105912e-05
[2767,] 5.498662e-05 4.651528e-05 1.034183e-05
[2768,] 1.652140e-04 5.943746e-05 2.765687e-05
[2769,] 6.673732e-05 1.064238e-04 2.222282e-05
[2770,] 1.721143e-04 5.989791e-05 2.941252e-05
[2771,] 6.674901e-05 1.071788e-04 2.251666e-05
[2772,] 1.819854e-04 5.973968e-05 2.962104e-05
[2773,] 6.007866e-05 8.155713e-05 1.825930e-05
[2774,] 6.763875e-05 1.111690e-04 2.418036e-05
[2775,] 1.013913e-04 8.976738e-05 3.846151e-05
[2776,] 9.965657e-05 5.251948e-05 1.494973e-05
[2777,] 1.204134e-04 5.179141e-05 1.704634e-05
[2778,] 6.670919e-05 1.050819e-04 2.233019e-05
[2779,] 5.847388e-05 1.519886e-04 2.693051e-05
[2780,] 6.438091e-05 6.604301e-05 1.946679e-05
[2781,] 2.337864e-04 5.942821e-05 3.329984e-05
[2782,] 1.282372e-04 5.507288e-05 1.475963e-05
[2783,] 2.171825e-04 7.625970e-05 6.188163e-05
[2784,] 2.482947e-04 7.006645e-05 3.366456e-05
[2785,] 9.858936e-05 5.039991e-05 1.478387e-05
[2786,] 2.207537e-04 7.028082e-05 3.108238e-05
[2787,] 1.966245e-04 6.797784e-05 4.390926e-05
[2788,] 2.053600e-04 7.457011e-05 5.643430e-05
[2789,] 1.214298e-04 5.123135e-05 1.615896e-05
[2790,] 7.015427e-05 1.056612e-04 2.105268e-05
[2791,] 2.872199e-04 6.984383e-05 4.286449e-05
[2792,] 6.685038e-05 7.494174e-05 1.650325e-05
[2793,] 6.743362e-05 7.733148e-05 1.766290e-05
[2794,] 1.000797e-04 4.910148e-05 1.615977e-05
[2795,] 7.037609e-05 1.056612e-04 2.102635e-05
[2796,] 1.259396e-04 5.243842e-05 1.581061e-05
[2797,] 6.962598e-05 1.056612e-04 2.109597e-05
[2798,] 7.429152e-05 5.170263e-05 1.554499e-05
[2799,] 7.550929e-05 6.818700e-05 1.926151e-05
[2800,] 7.562039e-05 6.783073e-05 1.920439e-05
[2801,] 9.768381e-05 5.352538e-05 1.383869e-05
[2802,] 1.124599e-04 5.164393e-05 1.512798e-05
[2803,] 1.318696e-04 5.358331e-05 2.268908e-05
[2804,] 4.763075e-04 4.566780e-05 5.171833e-05
[2805,] 6.493970e-05 8.065287e-05 1.783186e-05
[2806,] 1.414334e-04 6.116879e-05 1.970408e-05
[2807,] 6.991997e-05 1.032585e-04 2.102024e-05
[2808,] 5.133100e-04 4.603506e-05 5.675021e-05
[2809,] 6.980575e-05 1.057142e-04 2.109209e-05
[2810,] 7.121131e-05 1.084639e-04 2.104799e-05
[2811,] 1.720501e-04 6.629466e-05 3.732586e-05
[2812,] 6.715307e-05 8.288692e-05 1.773877e-05
[2813,] 1.492575e-04 5.369586e-05 1.978694e-05
[2814,] 1.197881e-04 5.209482e-05 1.548873e-05
[2815,] 6.660516e-05 8.186367e-05 1.769983e-05
[2816,] 7.147522e-05 1.056390e-04 2.098048e-05
[2817,] 6.861774e-04 3.918115e-05 6.173521e-05
[2818,] 2.123416e-04 6.528528e-05 2.724578e-05
[2819,] 6.921253e-05 8.772004e-05 1.892184e-05
[2820,] 7.043399e-05 1.056612e-04 2.103101e-05
[2821,] 1.170448e-04 4.858783e-05 1.932483e-05
[2822,] 2.514427e-03 4.717938e-05 1.783856e-04
[2823,] 7.896337e-05 6.800743e-05 1.987740e-05
[2824,] 7.009632e-05 1.056664e-04 2.105601e-05
[2825,] 8.338379e-05 4.960849e-05 1.523613e-05
[2826,] 6.995744e-05 1.065337e-04 2.108908e-05
[2827,] 5.618540e-05 5.724134e-05 1.779080e-05
[2828,] 4.746953e-04 4.248296e-05 5.289958e-05
[2829,] 6.000392e-05 6.507194e-05 2.411896e-05
[2830,] 4.878812e-05 5.332553e-05 1.326098e-05
[2831,] 6.684008e-05 9.517323e-05 1.933557e-05
[2832,] 4.384864e-05 6.047957e-05 1.307005e-05
[2833,] 4.391576e-05 8.211957e-05 1.448107e-05
[2834,] 5.855711e-05 7.547744e-05 1.552387e-05
[2835,] 4.610056e-05 9.292987e-05 1.711280e-05
[2836,] 4.593085e-05 8.746920e-05 1.623211e-05
[2837,] 5.841117e-05 2.318743e-04 1.782789e-05
[2838,] 5.724075e-05 9.255606e-05 1.867767e-05
[2839,] 5.820075e-05 1.196597e-04 2.024861e-05
[2840,] 5.872077e-05 7.623813e-05 1.633729e-05
[2841,] 7.622584e-05 7.778801e-05 2.128540e-05
[2842,] 7.614839e-05 7.932344e-05 2.149965e-05
[2843,] 5.447718e-05 8.100180e-05 1.339186e-05
[2844,] 5.233587e-05 5.847136e-05 1.056113e-05
[2845,] 7.024762e-05 1.013264e-04 1.854203e-05
[2846,] 5.489513e-05 7.790732e-05 1.608879e-05
[2847,] 6.941203e-05 7.873381e-05 1.729503e-05
[2848,] 6.776640e-05 9.908810e-05 1.886584e-05
[2849,] 5.326119e-05 7.770211e-05 1.358585e-05
[2850,] 7.224146e-05 5.763931e-05 1.718222e-05
[2851,] 5.477165e-05 7.696879e-05 1.582353e-05
[2852,] 6.948316e-05 1.007553e-04 1.865135e-05
[2853,] 6.658441e-05 1.027173e-04 2.122884e-05
[2854,] 5.180052e-05 6.195757e-05 1.074290e-05
[2855,] 6.896598e-05 9.100812e-05 1.136982e-05
[2856,] 5.750034e-05 7.370831e-05 1.695228e-05
[2857,] 5.492939e-05 4.654308e-05 1.335320e-05
[2858,] 5.444533e-05 8.603937e-05 1.775480e-05
[2859,] 5.942646e-05 5.271663e-05 1.476162e-05
[2860,] 5.852399e-05 5.297657e-05 1.467480e-05
[2861,] 5.914394e-05 5.348292e-05 1.502192e-05
[2862,] 5.980644e-05 5.345356e-05 1.516179e-05
[2863,] 6.987974e-05 1.002906e-04 1.857023e-05
[2864,] 6.967879e-05 1.002906e-04 1.859380e-05
[2865,] 6.598232e-05 5.364419e-05 1.664068e-05
[2866,] 6.008386e-05 5.342680e-05 1.521317e-05
[2867,] 5.979592e-05 5.366857e-05 1.522744e-05
[2868,] 5.971183e-05 5.366790e-05 1.520689e-05
[2869,] 5.925537e-05 5.333580e-05 1.497499e-05
[2870,] 5.947116e-05 5.321544e-05 1.495480e-05
[2871,] 7.618154e-05 7.806838e-05 2.134870e-05
[2872,] 6.176669e-05 5.289109e-05 1.522733e-05
[2873,] 6.226740e-05 5.279212e-05 1.525098e-05
[2874,] 5.801776e-05 5.320413e-05 1.463467e-05
[2875,] 6.615091e-05 1.030638e-04 2.149483e-05
[2876,] 5.878487e-05 5.294692e-05 1.469638e-05
[2877,] 5.824932e-05 5.313858e-05 1.466465e-05
[2878,] 5.820842e-05 5.336865e-05 1.473926e-05
[2879,] 5.834801e-05 5.302567e-05 1.462294e-05
[2880,] 6.224499e-05 5.793847e-05 1.283414e-05
[2881,] 5.417258e-05 7.686857e-05 1.630761e-05
[2882,] 6.069049e-05 5.268392e-05 1.489892e-05
[2883,] 7.876110e-05 6.354077e-05 1.762998e-05
[2884,] 8.719530e-05 6.187692e-05 1.766516e-05
[2885,] 8.295326e-05 8.124869e-05 1.929225e-05
[2886,] 8.798784e-05 7.614376e-05 3.499601e-05
[2887,] 8.326429e-05 7.542155e-05 1.876080e-05
[2888,] 8.816228e-05 1.520943e-04 2.471570e-05
[2889,] 9.528960e-05 1.074171e-04 1.993133e-05
[2890,] 1.682017e-04 7.926216e-05 6.985544e-05
[2891,] 1.524803e-04 8.844022e-05 2.226700e-05
[2892,] 1.562029e-04 8.589350e-05 2.348707e-05
[2893,] 4.435941e-03 5.368698e-05 1.052163e-03
[2894,] 1.594060e-04 8.618040e-05 2.361762e-05
[2895,] 1.499839e-04 8.559667e-05 2.310928e-05
[2896,] 1.965214e-04 4.557341e-05 1.844244e-05
[2897,] 1.538599e-04 8.630577e-05 2.316051e-05
[2898,] 1.664499e-04 4.464875e-05 1.665909e-05
[2899,] 1.324254e-04 8.095462e-05 5.379546e-05
[2900,] 1.462315e-03 4.997652e-05 2.418596e-04
[2901,] 1.370724e-04 4.045813e-05 1.473840e-05
[2902,] 1.488048e-04 1.148174e-04 1.008707e-04
[2903,] 1.610693e-04 4.717305e-05 1.570416e-05
[2904,] 3.180617e-04 5.377276e-05 5.815897e-05
[2905,] 4.608363e-05 3.975123e-05 1.038849e-05
[2906,] 4.005329e-04 6.359108e-05 6.778259e-05
[2907,] 1.163449e-04 1.143216e-04 7.257952e-05
[2908,] 1.361593e-04 1.069834e-04 7.872627e-05
[2909,] 1.448779e-04 1.226099e-04 1.009785e-04
[2910,] 1.331708e-04 9.651495e-05 7.075561e-05
[2911,] 1.053696e-04 6.785966e-05 2.518612e-05
[2912,] 5.410592e-05 5.313278e-05 1.063382e-05
[2913,] 5.495066e-05 4.606898e-05 1.096624e-05
[2914,] 1.443167e-04 1.126433e-04 8.996903e-05
[2915,] 4.783019e-05 4.895840e-05 1.082764e-05
[2916,] 7.535235e-05 1.042752e-04 3.026580e-05
[2917,] 5.118236e-05 5.119793e-05 1.068681e-05
[2918,] 1.352238e-04 2.222547e-04 1.790434e-04
[2919,] 1.320649e-04 2.077646e-04 1.613598e-04
[2920,] 1.084693e-04 6.658791e-05 2.665102e-05
[2921,] 6.504891e-05 4.647920e-05 1.316192e-05
[2922,] 7.747627e-05 5.114534e-05 1.204800e-05
[2923,] 9.912070e-05 6.800694e-05 2.402634e-05
[2924,] 6.639398e-05 5.926122e-05 1.732321e-05
[2925,] 1.952564e-04 3.951762e-05 2.345570e-05
[2926,] 7.035729e-05 9.134801e-05 1.838912e-05
[2927,] 8.285741e-05 2.904139e-04 1.012567e-04
[2928,] 6.269884e-05 5.234737e-05 1.509760e-05
[2929,] 7.195559e-05 1.075970e-04 1.795339e-05
[2930,] 1.662072e-04 6.786167e-05 3.992113e-05
[2931,] 1.885897e-04 3.956998e-05 2.366048e-05
[2932,] 8.430667e-05 2.044795e-04 7.914944e-05
[2933,] 1.998084e-04 4.071850e-05 2.853651e-05
[2934,] 8.558179e-05 2.044795e-04 8.133733e-05
[2935,] 2.560348e-04 7.161431e-05 7.267865e-05
[2936,] 2.101373e-04 5.942483e-05 3.660250e-05
[2937,] 5.024677e-05 7.591496e-05 1.836691e-05
[2938,] 9.583912e-05 2.117667e-04 1.013807e-04
[2939,] 8.490606e-05 3.141732e-04 1.142365e-04
[2940,] 8.170677e-05 1.872158e-04 7.777084e-05
[2941,] 8.474177e-05 2.184702e-04 8.399904e-05
[2942,] 8.480062e-05 2.752849e-04 1.014695e-04
[2943,] 7.358150e-05 9.632805e-05 1.776299e-05
[2944,] 4.494562e-04 1.101006e-04 1.301017e-04
[2945,] 7.653388e-05 9.613062e-05 1.870039e-05
[2946,] 8.368874e-05 2.745827e-04 9.864162e-05
[2947,] 2.954474e-04 4.085939e-05 3.486109e-05
[2948,] 2.280755e-04 6.106978e-05 3.525402e-05
[2949,] 1.433646e-04 6.178620e-05 2.597261e-05
[2950,] 1.529988e-04 4.054655e-05 2.382908e-05
[2951,] 3.899359e-04 4.383546e-05 3.751416e-05
[2952,] 1.158695e-04 1.100967e-04 6.131711e-05
[2953,] 5.944861e-05 4.836534e-05 1.392793e-05
[2954,] 2.871290e-04 4.114164e-05 3.521908e-05
[2955,] 7.346533e-05 1.082905e-04 3.021049e-05
[2956,] 5.833089e-05 4.389361e-05 1.265031e-05
[2957,] 7.479647e-05 9.917183e-05 1.774795e-05
[2958,] 2.666932e-04 4.308935e-05 4.067425e-05
[2959,] 1.075222e-04 1.013732e-04 5.035836e-05
[2960,] 1.083801e-04 7.430235e-05 3.925993e-05
[2961,] 1.154549e-04 9.679016e-05 5.102193e-05
[2962,] 1.282880e-04 7.684740e-05 4.507006e-05
[2963,] 1.122791e-04 1.106322e-04 6.770586e-05
[2964,] 1.375106e-04 7.288332e-05 2.926539e-05
[2965,] 1.675930e-04 4.078323e-05 2.621309e-05
[2966,] 1.412355e-04 7.316741e-05 3.187048e-05
[2967,] 1.099726e-04 6.099380e-05 2.267367e-05
[2968,] 8.062234e-05 6.738005e-05 2.530876e-05
[2969,] 6.335796e-05 4.899831e-05 1.490455e-05
[2970,] 6.697453e-05 4.280952e-05 1.539777e-05
[2971,] 6.834129e-05 4.272534e-05 1.553889e-05
[2972,] 1.110782e-04 6.196716e-05 2.212341e-05
[2973,] 2.121793e-04 4.186947e-05 3.232612e-05
[2974,] 1.544297e-04 7.266095e-05 3.225725e-05
[2975,] 6.791922e-05 4.282972e-05 1.558941e-05
[2976,] 6.377666e-05 4.836135e-05 1.268727e-05
[2977,] 9.751176e-05 9.557434e-05 4.323585e-05
[2978,] 6.286727e-05 4.515030e-05 1.261894e-05
[2979,] 6.480426e-05 4.593829e-05 1.259233e-05
[2980,] 6.362726e-05 4.583083e-05 1.258880e-05
[2981,] 2.893504e-04 4.331053e-05 4.337477e-05
[2982,] 2.537809e-04 4.140204e-05 3.472816e-05
[2983,] 5.941938e-05 7.006402e-05 2.399595e-05
[2984,] 3.572522e-04 5.710689e-05 6.895214e-05
[2985,] 7.168043e-05 8.839768e-05 1.969917e-05
[2986,] 2.696180e-04 4.090878e-05 3.433093e-05
[2987,] 1.138102e-04 1.242012e-04 7.725942e-05
[2988,] 1.376141e-04 9.938447e-05 7.322319e-05
[2989,] 1.310503e-04 1.171525e-04 8.589850e-05
[2990,] 1.235850e-04 6.265341e-05 2.201160e-05
[2991,] 1.231044e-04 6.904821e-05 3.223246e-05
[2992,] 1.240227e-04 9.917012e-05 6.448874e-05
[2993,] 2.570447e-04 4.217408e-05 3.701738e-05
[2994,] 1.135539e-04 1.087084e-04 5.854793e-05
[2995,] 1.165273e-04 1.167969e-04 7.381107e-05
[2996,] 1.506143e-04 5.429089e-05 4.457646e-05
[2997,] 7.715292e-05 5.989940e-05 2.127191e-05
[2998,] 5.747827e-05 5.368754e-05 1.818589e-05
[2999,] 1.932325e-04 5.418128e-05 5.336250e-05
[3000,] 1.204706e-04 1.128416e-04 7.369134e-05
[3001,] 1.599035e-04 5.220232e-05 4.339279e-05
[3002,] 1.507850e-04 5.816022e-05 4.964675e-05
[3003,] 1.236186e-04 1.022695e-04 6.450822e-05
[3004,] 1.148583e-04 1.028646e-04 5.561762e-05
[3005,] 7.095060e-05 9.146254e-05 2.259685e-05
[3006,] 5.908633e-05 8.212383e-05 1.634149e-05
[3007,] 1.042232e-04 1.358497e-04 6.859466e-05
[3008,] 5.010936e-05 3.949425e-05 1.068444e-05
[3009,] 6.911148e-05 5.160515e-05 2.172947e-05
[3010,] 5.096299e-05 4.463074e-05 1.007066e-05
[3011,] 1.131562e-04 9.294933e-05 3.354796e-05
[3012,] 7.997784e-05 8.077882e-05 3.068649e-05
[3013,] 1.100890e-04 6.275755e-05 1.820340e-05
[3014,] 1.082167e-04 6.195227e-05 1.819061e-05
[3015,] 1.356775e-04 7.671368e-05 2.057471e-05
[3016,] 4.552022e-05 4.218592e-05 1.074272e-05
[3017,] 9.781668e-05 9.289852e-05 2.970460e-05
[3018,] 1.185802e-04 7.816326e-05 1.853782e-05
[3019,] 1.496615e-04 9.506279e-05 3.475836e-05
[3020,] 8.810435e-05 7.194542e-05 2.648138e-05
[3021,] 9.072522e-05 9.289911e-05 2.712514e-05
[3022,] 5.084693e-05 6.395758e-05 1.786519e-05
[3023,] 5.290905e-05 6.982099e-05 1.536329e-05
[3024,] 9.525185e-05 9.298970e-05 2.815722e-05
[3025,] 7.419833e-05 8.755591e-05 2.296817e-05
[3026,] 4.872832e-05 6.856029e-05 1.381557e-05
[3027,] 6.659520e-05 3.996845e-05 1.125945e-05
[3028,] 1.486871e-04 4.199956e-05 1.550255e-05
[3029,] 1.178146e-04 7.059833e-05 1.923306e-05
[3030,] 1.036678e-04 3.938049e-05 1.656601e-05
[3031,] 1.052192e-04 9.262677e-05 3.168837e-05
[3032,] 1.100867e-04 9.259293e-05 3.281497e-05
[3033,] 1.078867e-04 6.526970e-05 1.686197e-05
[3034,] 3.042012e-04 4.043215e-05 2.641062e-05
[3035,] 5.285712e-05 5.373431e-05 1.658334e-05
[3036,] 5.144727e-05 5.611593e-05 1.680050e-05
[3037,] 9.632099e-05 9.280306e-05 3.001778e-05
[3038,] 1.242951e-04 5.064773e-05 1.562838e-05
[3039,] 1.042971e-04 9.266564e-05 3.140497e-05
[3040,] 3.274164e-04 3.995219e-05 3.102936e-05
[3041,] 1.029017e-04 9.259293e-05 3.091100e-05
[3042,] 8.249272e-05 4.283393e-05 1.872097e-05
[3043,] 2.755356e-04 3.950670e-05 2.483331e-05
[3044,] 5.391924e-05 5.602804e-05 1.772932e-05
[3045,] 1.080956e-04 8.698850e-05 2.951620e-05
[3046,] 1.022092e-04 9.266958e-05 3.155659e-05
[3047,] 1.175034e-04 4.172047e-05 1.314338e-05
[3048,] 3.044515e-04 4.101382e-05 3.013424e-05
[3049,] 4.841513e-05 5.360613e-05 1.487090e-05
[3050,] 7.658834e-05 7.184253e-05 1.757714e-05
[3051,] 1.031812e-04 9.292452e-05 3.260602e-05
[3052,] 1.225389e-04 6.497066e-05 1.818931e-05
[3053,] 1.989356e-04 4.241651e-05 1.897264e-05
[3054,] 1.463753e-04 4.359460e-05 1.731359e-05
[3055,] 2.272324e-04 4.272062e-05 2.062009e-05
[3056,] 9.410373e-05 9.274674e-05 2.923166e-05
[3057,] 5.372647e-05 7.330559e-05 1.605994e-05
[3058,] 1.024232e-04 7.460991e-05 2.883248e-05
[3059,] 9.337065e-05 4.690400e-05 1.475131e-05
[3060,] 5.705896e-05 4.537229e-05 1.437351e-05
[3061,] 1.022566e-04 7.520191e-05 1.906350e-05
[3062,] 5.403276e-05 5.294731e-05 1.514908e-05
[3063,] 6.306976e-05 4.711423e-05 1.442536e-05
[3064,] 9.002592e-05 1.011393e-04 3.206566e-05
[3065,] 1.025206e-04 1.204401e-04 5.990680e-05
[3066,] 4.407873e-04 1.020116e-04 2.331125e-04
[3067,] 9.559509e-05 1.349003e-04 4.532423e-05
[3068,] 8.393851e-05 2.006489e-04 7.000901e-05
[3069,] 8.722632e-05 1.381850e-04 3.898710e-05
[3070,] 2.142994e-04 1.075780e-04 1.194525e-04
[3071,] 5.565345e-05 5.463366e-05 1.371390e-05
[3072,] 8.430111e-05 2.261830e-04 6.846631e-05
[3073,] 8.862043e-05 6.835929e-05 1.991213e-05
[3074,] 8.589124e-05 6.357177e-05 1.859542e-05
[3075,] 5.647307e-05 1.301060e-04 3.973113e-05
[3076,] 4.865507e-05 5.294772e-05 1.169842e-05
[3077,] 5.619028e-05 8.791876e-05 2.229049e-05
[3078,] 5.902306e-05 6.180141e-05 1.777696e-05
[3079,] 5.433007e-05 4.441342e-05 1.225830e-05
[3080,] 1.622791e-04 2.082107e-04 2.417300e-04
[3081,] 5.352686e-05 6.814270e-04 1.159947e-04
[3082,] 6.737230e-05 7.866936e-05 2.962009e-05
[3083,] 8.753758e-05 5.582395e-05 1.998083e-05
[3084,] 1.458070e-04 5.099604e-04 5.527569e-04
[3085,] 2.796751e-04 3.213284e-04 7.199664e-04
[3086,] 1.172368e-04 1.454970e-04 2.708046e-05
[3087,] 5.047455e-05 4.959378e-05 1.346292e-05
[3088,] 1.080746e-04 7.788284e-05 2.131193e-05
[3089,] 6.710522e-05 7.632386e-05 1.903363e-05
[3090,] 8.452852e-05 9.556064e-04 2.532347e-04
[3091,] 4.523915e-05 4.807629e-05 1.131795e-05
[3092,] 9.543437e-05 4.407967e-04 1.948571e-04
[3093,] 9.834832e-05 8.438953e-05 2.211398e-05
[3094,] 9.391169e-05 1.604816e-04 9.852143e-05
[3095,] 1.207783e-04 1.453967e-04 2.810662e-05
[3096,] 1.236850e-04 1.805095e-04 3.582282e-05
[3097,] 1.080817e-04 1.494473e-04 2.604195e-05
[3098,] 1.065932e-04 5.794842e-04 4.238954e-04
[3099,] 9.512391e-05 7.402590e-05 3.001678e-05
[3100,] 8.396474e-05 2.946719e-04 7.744559e-05
[3101,] 4.740305e-05 5.869652e-05 1.179848e-05
[3102,] 1.264917e-04 1.290314e-04 2.921042e-05
[3103,] 3.321542e-04 1.259079e-04 2.721731e-04
[3104,] 6.808409e-05 6.907083e-05 1.100227e-05
[3105,] 4.743722e-05 5.744904e-05 1.178486e-05
[3106,] 1.808626e-04 6.514856e-05 2.197729e-05
[3107,] 1.435968e-04 1.499202e-03 1.521689e-03
[3108,] 7.322929e-05 1.561087e-04 5.850306e-05
[3109,] 1.298931e-04 4.706169e-05 2.912277e-05
[3110,] 7.801373e-05 9.714795e-05 2.897429e-05
[3111,] 7.973811e-05 9.676641e-05 2.997440e-05
[3112,] 1.094221e-04 4.472830e-04 3.438194e-04
[3113,] 6.679163e-05 9.237834e-05 1.593095e-05
[3114,] 1.242081e-04 5.777162e-04 5.212770e-04
[3115,] 1.503613e-04 1.625093e-03 1.770219e-03
[3116,] 1.072549e-04 7.600151e-05 2.825400e-05
[3117,] 2.449827e-04 2.992367e-04 5.734119e-04
[3118,] 6.040626e-05 8.896892e-05 1.608131e-05
[3119,] 1.851885e-04 2.262227e-03 3.464486e-03
[3120,] 8.155063e-05 1.042232e-04 3.271896e-05
[3121,] 7.960949e-05 5.761941e-05 1.884443e-05
[3122,] 5.075187e-05 5.288159e-05 1.225569e-05
[3123,] 1.173626e-04 1.302011e-04 2.597291e-05
[3124,] 1.116651e-04 7.638486e-05 2.828025e-05
[3125,] 9.962857e-05 5.349922e-04 7.149289e-05
[3126,] 4.688008e-05 4.415923e-04 6.887847e-05
[3127,] 5.052403e-05 1.087616e-04 1.744953e-05
[3128,] 2.085227e-04 1.108425e-04 4.238142e-05
[3129,] 6.378869e-05 2.801689e-04 1.003864e-04
[3130,] 9.146007e-05 2.893810e-04 1.740923e-04
[3131,] 2.039089e-04 1.165238e-04 4.076835e-05
[3132,] 1.065915e-04 2.521216e-03 1.639261e-03
[3133,] 1.270578e-04 4.107593e-03 3.697142e-03
[3134,] 4.957766e-05 1.558113e-04 1.800994e-05
[3135,] 1.154031e-04 2.946763e-03 2.223055e-03
[3136,] 8.077040e-05 1.053478e-04 2.664826e-05
[3137,] 8.049079e-05 1.351538e-04 3.084779e-05
[3138,] 6.679872e-05 5.745056e-05 1.578967e-05
[3139,] 5.038942e-05 1.133960e-04 1.654258e-05
[3140,] 6.413297e-05 5.735653e-05 1.270756e-05
[3141,] 7.368530e-05 5.350097e-05 1.891867e-05
[3142,] 1.661065e-04 8.717105e-05 5.049217e-05
[3143,] 5.600084e-05 4.740513e-05 1.307648e-05
[3144,] 1.153895e-04 9.768862e-04 7.455857e-04
[3145,] 7.730117e-05 4.786379e-04 2.167013e-04
[3146,] 1.067402e-04 7.008163e-05 2.077352e-05
[3147,] 1.979185e-04 3.982602e-04 6.288897e-04
[3148,] 8.076843e-05 1.055964e-04 3.105498e-05
[3149,] 5.142124e-05 8.386466e-05 1.526442e-05
[3150,] 7.341777e-05 1.677333e-04 7.845999e-05
[3151,] 5.481257e-05 1.590766e-04 4.727477e-05
[3152,] 1.207585e-04 7.357070e-04 5.805234e-04
[3153,] 9.380759e-05 4.978060e-05 1.625299e-05
[3154,] 5.055149e-05 4.285141e-05 1.191804e-05
[3155,] 5.099365e-05 4.996632e-05 1.278870e-05
[3156,] 1.087711e-04 3.447210e-04 2.029645e-04
[3157,] 7.897667e-05 9.109731e-05 2.455503e-05
[3158,] 8.168053e-05 8.304925e-05 2.538257e-05
[3159,] 6.619663e-05 2.788090e-04 6.037429e-05
[3160,] 8.615380e-05 3.260734e-04 1.533923e-04
[3161,] 8.760189e-05 3.189188e-03 6.711902e-04
[3162,] 1.596338e-04 3.943401e-04 4.277036e-04
[3163,] 2.171018e-04 8.371504e-05 9.849537e-05
[3164,] 5.517378e-05 4.508094e-05 1.240537e-05
[3165,] 8.741845e-05 8.060907e-05 2.478277e-05
[3166,] 7.694660e-05 5.731794e-05 1.800358e-05
[3167,] 5.974111e-05 6.276231e-05 2.021185e-05
[3168,] 4.441783e-05 5.171998e-05 1.206899e-05
[3169,] 1.136063e-04 3.781061e-04 2.722006e-04
[3170,] 2.523187e-04 3.048695e-04 4.992110e-04
[3171,] 1.156748e-04 4.127444e-04 3.052710e-04
[3172,] 9.608797e-05 1.725706e-04 9.515969e-05
[3173,] 1.386087e-04 4.713091e-04 3.945346e-04
[3174,] 1.009129e-04 1.639210e-04 9.565730e-05
[3175,] 1.119759e-04 1.681352e-04 1.108361e-04
[3176,] 1.062607e-04 1.817056e-04 1.137712e-04
[3177,] 6.917750e-05 8.768307e-05 2.730687e-05
[3178,] 1.955062e-04 1.273836e-04 1.347198e-04
[3179,] 7.417230e-05 5.426633e-05 1.641295e-05
[3180,] 1.121633e-04 2.369333e-04 1.379292e-04
[3181,] 4.593051e-05 5.293807e-05 1.307093e-05
[3182,] 7.403620e-05 9.423374e-04 3.355553e-04
[3183,] 5.395027e-05 7.909268e-05 1.500216e-05
[3184,] 4.480733e-05 4.963541e-05 1.181339e-05
[3185,] 8.652179e-05 9.963636e-05 3.420468e-05
[3186,] 5.149377e-05 9.088817e-05 1.215491e-05
[3187,] 1.326060e-04 7.924839e-05 2.190182e-05
[3188,] 5.116874e-05 5.320670e-05 1.081763e-05
[3189,] 9.586622e-05 8.646810e-05 3.755196e-05
[3190,] 6.229140e-05 8.885450e-05 3.427234e-05
[3191,] 6.236158e-05 7.035945e-05 1.653271e-05
[3192,] 9.057962e-05 2.078284e-03 6.363948e-04
[3193,] 9.087889e-05 2.177384e-03 6.915930e-04
[3194,] 6.640611e-05 4.958469e-05 1.696555e-05
[3195,] 7.853933e-05 7.070825e-05 1.941659e-05
[3196,] 7.273651e-05 7.702379e-05 2.130337e-05
[3197,] 6.748125e-05 2.185999e-04 8.725026e-05
[3198,] 7.989684e-05 4.908467e-05 1.343076e-05
[3199,] 9.924101e-05 1.014632e-04 4.612259e-05
[3200,] 4.670590e-05 7.049487e-05 1.220796e-05
[3201,] 1.963629e-04 2.004152e-04 2.414809e-04
[3202,] 4.840705e-05 4.598645e-05 1.183526e-05
[3203,] 4.914963e-05 4.604435e-05 1.201399e-05
[3204,] 4.880507e-05 4.600915e-05 1.190200e-05
[3205,] 4.587528e-05 4.942725e-05 1.188423e-05
[3206,] 8.391824e-05 4.564339e-05 1.497879e-05
[3207,] 4.796674e-05 4.949064e-05 1.213059e-05
[3208,] 5.464761e-05 8.261907e-05 1.220527e-05
[3209,] 5.229700e-05 5.472675e-05 1.135050e-05
[3210,] 6.106756e-05 5.130605e-05 1.159608e-05
[3211,] 2.244637e-04 5.534599e-05 5.430340e-05
[3212,] 1.147138e-04 9.632427e-04 6.644446e-04
[3213,] 9.078182e-05 9.157876e-05 2.877169e-05
[3214,] 4.688603e-05 9.692090e-05 1.829805e-05
[3215,] 4.578070e-05 5.025877e-05 1.166650e-05
[3216,] 8.046948e-05 8.449114e-05 2.940640e-05
[3217,] 1.413201e-04 1.194517e-04 9.797289e-05
[3218,] 8.752799e-05 5.692924e-04 1.119962e-04
[3219,] 8.621746e-05 3.977128e-04 8.426382e-05
[3220,] 7.849150e-05 1.387940e-04 1.257185e-05
[3221,] 1.313751e-04 9.932505e-05 5.867604e-05
[3222,] 9.176388e-05 6.587396e-04 2.617432e-04
[3223,] 7.523119e-05 6.780835e-05 2.543498e-05
[3224,] 9.959648e-05 8.413819e-05 3.579350e-05
[3225,] 1.019536e-04 8.224739e-05 3.578555e-05
[3226,] 1.021742e-04 8.444070e-05 3.697124e-05
[3227,] 5.804425e-05 5.728715e-05 1.825401e-05
[3228,] 6.842205e-05 5.754536e-05 1.368625e-05
[3229,] 6.421938e-05 5.583493e-05 1.953891e-05
[3230,] 5.976185e-05 7.303541e-05 2.673265e-05
[3231,] 8.181389e-05 8.219672e-05 3.369939e-05
[3232,] 5.841266e-05 6.220531e-05 1.983088e-05
[3233,] 5.951858e-05 5.843659e-05 1.889109e-05
[3234,] 6.023101e-05 5.760799e-05 1.881061e-05
[3235,] 9.587868e-05 1.053492e-04 3.446549e-05
[3236,] 1.063125e-04 9.062265e-05 6.441874e-05
[3237,] 9.185453e-05 8.016897e-05 4.822355e-05
[3238,] 8.726660e-05 8.039731e-05 4.583899e-05
[3239,] 1.704238e-04 1.891385e-04 2.122244e-04
[3240,] 5.145108e-05 7.550555e-05 1.402213e-05
[3241,] 4.945043e-05 6.106322e-05 1.201149e-05
[3242,] 7.061323e-05 9.883854e-05 2.675027e-05
[3243,] 5.362046e-05 5.465049e-05 1.259314e-05
[3244,] 4.966807e-05 6.069981e-05 1.199992e-05
[3245,] 4.541508e-05 6.709605e-05 1.391815e-05
[3246,] 4.563693e-05 6.555719e-05 1.339455e-05
[3247,] 8.323365e-05 5.269617e-05 1.945408e-05
[3248,] 5.175958e-05 7.012014e-05 2.137173e-05
[3249,] 4.594407e-05 1.085925e-04 2.407084e-05
[3250,] 1.019309e-04 8.915533e-05 2.836440e-05
[3251,] 5.392087e-05 7.330380e-05 1.289340e-05
[3252,] 1.003267e-04 1.910397e-03 1.071050e-03
[3253,] 5.861903e-05 9.893480e-05 3.246736e-05
[3254,] 1.006763e-04 7.647790e-05 3.055639e-05
[3255,] 7.908211e-05 8.343004e-05 3.914778e-05
[3256,] 4.688055e-05 5.451239e-05 1.259108e-05
[3257,] 7.969432e-05 8.367747e-05 3.962500e-05
[3258,] 5.303604e-05 6.235427e-05 1.826594e-05
[3259,] 1.216874e-04 8.911348e-05 7.315645e-05
[3260,] 1.517371e-04 5.714188e-04 5.606611e-04
[3261,] 4.954682e-05 6.178887e-05 1.375653e-05
[3262,] 6.144831e-05 6.352813e-05 1.195470e-05
[3263,] 4.953278e-05 6.203235e-05 1.384103e-05
[3264,] 4.956630e-05 6.208651e-05 1.378093e-05
[3265,] 4.958983e-05 6.355142e-05 1.394489e-05
[3266,] 4.377119e-05 8.481017e-05 1.668267e-05
[3267,] 4.690089e-05 4.635502e-05 1.059584e-05
[3268,] 9.450971e-05 8.797138e-05 2.893256e-05
[3269,] 5.196672e-05 6.498587e-05 1.842013e-05
[3270,] 5.582175e-05 6.108039e-05 1.801957e-05
[3271,] 4.474928e-05 4.817099e-05 1.235450e-05
[3272,] 1.213902e-04 1.433990e-04 9.854081e-05
[3273,] 1.816475e-04 4.971648e-05 4.256500e-05
[3274,] 5.189487e-05 6.453610e-05 1.685422e-05
[3275,] 1.370975e-04 9.345547e-05 4.199757e-05
[3276,] 1.217533e-04 9.618613e-05 5.263083e-05
[3277,] 4.973687e-05 7.009969e-05 1.527180e-05
[3278,] 6.223074e-05 7.510457e-05 2.967640e-05
[3279,] 5.094390e-05 9.127224e-05 1.606152e-05
[3280,] 8.095605e-05 5.559838e-05 1.550408e-05
[3281,] 4.765666e-05 5.757322e-05 1.287009e-05
[3282,] 5.357375e-05 6.787614e-05 2.084439e-05
[3283,] 4.636223e-05 5.641612e-05 1.314421e-05
[3284,] 8.438796e-05 1.112805e-04 3.215134e-05
[3285,] 5.205511e-05 6.973487e-05 2.031562e-05
[3286,] 8.434209e-05 1.112831e-04 3.256039e-05
[3287,] 8.619479e-05 1.024236e-04 3.092830e-05
[3288,] 5.792441e-05 7.111912e-05 2.561474e-05
[3289,] 8.988247e-05 6.426057e-05 3.649075e-05
[3290,] 8.402597e-05 2.178229e-04 6.046731e-05
[3291,] 8.682139e-05 1.170268e-04 1.865069e-05
[3292,] 8.397719e-05 2.123408e-04 6.048568e-05
[3293,] 4.627297e-05 1.043576e-04 1.905822e-05
[3294,] 8.885628e-05 7.312666e-04 2.291710e-04
[3295,] 8.144237e-05 5.182282e-05 1.408133e-05
[3296,] 9.463463e-05 8.711604e-05 2.665419e-05
[3297,] 7.132796e-05 5.232604e-05 1.316879e-05
[3298,] 8.858096e-05 5.920785e-04 1.820726e-04
[3299,] 7.086118e-05 9.013687e-05 2.207152e-05
[3300,] 1.145036e-04 5.377009e-05 3.115448e-05
[3301,] 1.150708e-04 5.508166e-05 3.267858e-05
[3302,] 1.131766e-04 5.035526e-05 2.947279e-05
[3303,] 1.097210e-04 4.971004e-05 2.810999e-05
[3304,] 1.340460e-04 5.214447e-05 3.580806e-05
[3305,] 1.057517e-04 5.045266e-05 2.814586e-05
[3306,] 1.072002e-04 5.013024e-05 2.809372e-05
[3307,] 9.408463e-05 1.758702e-04 7.192736e-05
[3308,] 1.090792e-04 5.058269e-05 2.897164e-05
[3309,] 9.372002e-05 8.695857e-05 2.800945e-05
[3310,] 1.244297e-04 7.978777e-05 5.283891e-05
[3311,] 1.284786e-04 7.209232e-04 5.918590e-04
[3312,] 9.132136e-05 1.761786e-04 6.764299e-05
[3313,] 1.149267e-04 9.988006e-05 5.199045e-05
[3314,] 9.203288e-05 1.087935e-04 4.709647e-05
[3315,] 9.197321e-05 1.133122e-04 4.923446e-05
[3316,] 9.353118e-05 1.128934e-04 5.030865e-05
[3317,] 9.231724e-05 7.702221e-05 3.099066e-05
[3318,] 8.968960e-05 7.763830e-05 3.027183e-05
[3319,] 8.766445e-05 7.703707e-05 2.909083e-05
[3320,] 9.363974e-05 7.627706e-05 3.107502e-05
[3321,] 8.862071e-05 7.709417e-05 2.950383e-05
[3322,] 9.585653e-05 7.564022e-05 3.150246e-05
[3323,] 6.318913e-05 5.019320e-05 1.315637e-05
[3324,] 6.744779e-05 4.951206e-05 1.368844e-05
[3325,] 8.801731e-05 1.826602e-03 4.976865e-04
[3326,] 9.889233e-05 4.918820e-05 2.542710e-05
[3327,] 7.834911e-05 1.338236e-04 4.523292e-05
[3328,] 4.871125e-05 4.002523e-05 1.099818e-05
[3329,] 4.451525e-05 5.308905e-05 1.280276e-05
[3330,] 4.830012e-05 5.252319e-05 1.344535e-05
[3331,] 7.147533e-05 2.218092e-03 6.797351e-04
[3332,] 4.479592e-05 4.971011e-05 1.241946e-05
[3333,] 1.127009e-04 2.099361e-04 1.268042e-04
[3334,] 9.274927e-05 1.771204e-03 6.653880e-04
[3335,] 8.898574e-05 7.729989e-05 3.450888e-05
[3336,] 5.840508e-05 4.979163e-05 1.273151e-05
[3337,] 7.149834e-05 8.088940e-05 2.969853e-05
[3338,] 8.907652e-05 7.666267e-04 1.864776e-04
[3339,] 5.537914e-05 5.231412e-05 1.197183e-05
[3340,] 7.632753e-05 7.496716e-05 2.894963e-05
[3341,] 5.548771e-05 3.001319e-04 6.951269e-05
[3342,] 5.236713e-05 1.195255e-04 2.600646e-05
[3343,] 8.401949e-05 6.919795e-05 2.703968e-05
[3344,] 1.781047e-04 6.342798e-03 9.658720e-03
[3345,] 5.371844e-05 1.145357e-04 2.961993e-05
[3346,] 1.620612e-04 1.470791e-04 1.437503e-04
[3347,] 4.761268e-05 6.380108e-05 1.380469e-05
[3348,] 5.166602e-05 4.465937e-05 1.251037e-05
[3349,] 5.208064e-05 6.400872e-05 1.712271e-05
[3350,] 5.182584e-05 6.600603e-05 1.728564e-05
[3351,] 5.254288e-05 6.559423e-05 1.779274e-05
[3352,] 5.269605e-05 6.675876e-05 1.814900e-05
[3353,] 5.231384e-05 6.476617e-05 1.743509e-05
[3354,] 1.043298e-04 5.931442e-05 1.846091e-05
[3355,] 5.245768e-05 6.296576e-05 1.713933e-05
[3356,] 6.409130e-05 5.266476e-05 1.475536e-05
[3357,] 6.538238e-05 5.684685e-05 1.481403e-05
[3358,] 1.230290e-04 5.812140e-05 2.097720e-05
[3359,] 6.933211e-05 5.288534e-05 1.557307e-05
[3360,] 4.436399e-05 4.202661e-04 5.328605e-05
[3361,] 4.986516e-05 1.313951e-04 1.369401e-05
[3362,] 5.215436e-05 5.149864e-05 1.445784e-05
[3363,] 8.153186e-05 7.313063e-04 7.880963e-05
[3364,] 1.144980e-04 9.460804e-05 3.088467e-05
[3365,] 5.152909e-05 7.859352e-05 1.707415e-05
[3366,] 6.395504e-05 1.074977e-04 1.220357e-05
[3367,] 4.945468e-05 1.801090e-04 2.088092e-05
[3368,] 6.215673e-05 7.323768e-05 1.179281e-05
[3369,] 9.148120e-05 9.017875e-05 3.332987e-05
[3370,] 5.794436e-05 8.015481e-05 1.196108e-05
[3371,] 5.832838e-05 7.337974e-05 1.184408e-05
[3372,] 9.375091e-05 8.942665e-05 3.406089e-05
[3373,] 9.622757e-05 8.651437e-05 2.469574e-05
[3374,] 5.837369e-05 7.172722e-05 1.633784e-05
[3375,] 5.141990e-05 1.538479e-04 1.762918e-05
[3376,] 4.869983e-05 8.321835e-05 1.469450e-05
[3377,] 6.065437e-05 7.397004e-04 2.495983e-05
[3378,] 5.209922e-05 6.163278e-04 3.597251e-05
[3379,] 6.222371e-05 9.513394e-05 2.103229e-05
[3380,] 5.155242e-05 5.456590e-04 3.329143e-05
[3381,] 4.640556e-05 5.933013e-04 4.022443e-05
[3382,] 8.575857e-05 9.117204e-05 2.657506e-05
[3383,] 1.045231e-04 2.689237e-04 2.778090e-05
[3384,] 6.149406e-05 5.667767e-05 1.518641e-05
[3385,] 1.145589e-04 9.859623e-05 2.617656e-05
```
