## Supplementary material for "Characterization of shared and ancestry-specific signals driving complex traits using multi-ancestry fine-mapping": s1_data.bim

```
20	chr20:40051409:C:T	0	40051409	T	C
20	chr20:40052004:A:G	0	40052004	G	A
20	chr20:40053162:G:A	0	40053162	A	G
20	chr20:40054237:C:G	0	40054237	G	C
20	chr20:40054340:G:A	0	40054340	A	G
20	chr20:40054750:G:A	0	40054750	A	G
20	chr20:40054882:A:G	0	40054882	G	A
20	chr20:40055291:G:A	0	40055291	A	G
20	chr20:40055541:C:T	0	40055541	T	C
20	chr20:40056058:C:T	0	40056058	T	C
20	chr20:40056725:T:G	0	40056725	G	T
20	chr20:40056900:C:T	0	40056900	T	C
20	chr20:40057098:G:A	0	40057098	A	G
20	chr20:40057478:A:G	0	40057478	G	A
20	chr20:40057566:T:C	0	40057566	C	T
20	chr20:40058049:A:T	0	40058049	T	A
20	chr20:40058329:C:T	0	40058329	T	C
20	chr20:40058399:C:T	0	40058399	T	C
20	chr20:40058488:T:C	0	40058488	C	T
20	chr20:40059110:G:T	0	40059110	T	G
20	chr20:40059709:G:A	0	40059709	A	G
20	chr20:40060772:C:T	0	40060772	T	C
20	chr20:40060955:A:G	0	40060955	G	A
20	chr20:40061399:C:A	0	40061399	A	C
20	chr20:40061995:A:G	0	40061995	G	A
20	chr20:40061998:G:A	0	40061998	A	G
20	chr20:40062407:A:T	0	40062407	T	A
20	chr20:40062960:G:T	0	40062960	T	G
20	chr20:40064169:T:C	0	40064169	C	T
20	chr20:40064263:T:C	0	40064263	C	T
20	chr20:40065224:C:T	0	40065224	T	C
20	chr20:40066107:C:T	0	40066107	T	C
20	chr20:40068393:T:C	0	40068393	C	T
20	chr20:40069710:T:C	0	40069710	C	T
20	chr20:40070344:A:G	0	40070344	G	A
20	chr20:40071074:G:A	0	40071074	A	G
20	chr20:40071547:T:A	0	40071547	A	T
20	chr20:40072197:G:C	0	40072197	C	G
20	chr20:40073460:G:T	0	40073460	T	G
20	chr20:40073986:T:C	0	40073986	C	T
20	chr20:40074027:T:A	0	40074027	A	T
20	chr20:40074368:C:T	0	40074368	T	C
20	chr20:40074568:T:C	0	40074568	C	T
20	chr20:40075335:G:A	0	40075335	A	G
20	chr20:40075757:A:G	0	40075757	G	A
20	chr20:40076646:A:G	0	40076646	G	A
20	chr20:40077047:CTT:C	0	40077047	C	CTT
20	chr20:40077263:G:A	0	40077263	A	G
20	chr20:40077611:C:CA	0	40077611	CA	C
20	chr20:40077761:A:C	0	40077761	C	A
20	chr20:40079280:A:T	0	40079280	T	A
20	chr20:40079434:C:T	0	40079434	T	C
20	chr20:40079545:A:C	0	40079545	C	A
20	chr20:40079610:G:A	0	40079610	A	G
20	chr20:40079829:G:A	0	40079829	A	G
20	chr20:40079993:G:A	0	40079993	A	G
20	chr20:40080180:C:T	0	40080180	T	C
20	chr20:40080267:C:CA	0	40080267	CA	C
20	chr20:40080360:G:A	0	40080360	A	G
20	chr20:40081803:G:A	0	40081803	A	G
20	chr20:40082639:C:T	0	40082639	T	C
20	chr20:40082719:A:C	0	40082719	C	A
20	chr20:40082820:A:G	0	40082820	G	A
20	chr20:40083021:C:T	0	40083021	T	C
20	chr20:40084070:C:T	0	40084070	T	C
20	chr20:40084690:G:A	0	40084690	A	G
20	chr20:40084781:AT:A	0	40084781	A	AT
20	chr20:40085485:T:C	0	40085485	C	T
20	chr20:40086436:TCTTTA:T	0	40086436	T	TCTTTA
20	chr20:40087482:T:C	0	40087482	C	T
20	chr20:40089159:A:G	0	40089159	G	A
20	chr20:40089282:C:T	0	40089282	T	C
20	chr20:40089556:A:G	0	40089556	G	A
20	chr20:40090274:C:T	0	40090274	T	C
20	chr20:40090931:T:A	0	40090931	A	T
20	chr20:40091966:C:CT	0	40091966	CT	C
20	chr20:40091987:C:T	0	40091987	T	C
20	chr20:40092232:A:C	0	40092232	C	A
20	chr20:40092341:T:C	0	40092341	C	T
20	chr20:40092409:C:A	0	40092409	A	C
20	chr20:40092735:A:G	0	40092735	G	A
20	chr20:40093270:A:C	0	40093270	C	A
20	chr20:40093926:C:T	0	40093926	T	C
20	chr20:40093967:T:G	0	40093967	G	T
20	chr20:40095566:C:T	0	40095566	T	C
20	chr20:40096691:C:T	0	40096691	T	C
20	chr20:40096896:C:G	0	40096896	G	C
20	chr20:40096957:G:A	0	40096957	A	G
20	chr20:40097211:C:T	0	40097211	T	C
20	chr20:40097360:A:C	0	40097360	C	A
20	chr20:40097457:CATCTGCTATTCT:C	0	40097457	C	CATCTGCTATTCT
20	chr20:40097619:GT:G	0	40097619	G	GT
20	chr20:40097622:G:GGT	0	40097622	GGT	G
20	chr20:40097623:A:ATTT	0	40097623	ATTT	A
20	chr20:40097753:G:A	0	40097753	A	G
20	chr20:40098056:C:T	0	40098056	T	C
20	chr20:40098148:C:T	0	40098148	T	C
20	chr20:40098324:G:A	0	40098324	A	G
20	chr20:40098353:C:T	0	40098353	T	C
20	chr20:40098482:G:A	0	40098482	A	G
20	chr20:40098541:T:TTTTG	0	40098541	TTTTG	T
20	chr20:40099073:A:T	0	40099073	T	A
20	chr20:40099482:A:C	0	40099482	C	A
20	chr20:40099937:T:C	0	40099937	C	T
20	chr20:40100062:C:A	0	40100062	A	C
20	chr20:40100114:C:T	0	40100114	T	C
20	chr20:40103603:T:C	0	40103603	C	T
20	chr20:40103914:A:G	0	40103914	G	A
20	chr20:40104845:GA:G	0	40104845	G	GA
20	chr20:40105112:C:T	0	40105112	T	C
20	chr20:40105809:A:G	0	40105809	G	A
20	chr20:40106581:G:A	0	40106581	A	G
20	chr20:40109104:T:C	0	40109104	C	T
20	chr20:40109343:G:T	0	40109343	T	G
20	chr20:40110901:TG:T	0	40110901	T	TG
20	chr20:40111115:A:G	0	40111115	G	A
20	chr20:40111349:T:C	0	40111349	C	T
20	chr20:40113104:T:C	0	40113104	C	T
20	chr20:40115589:G:T	0	40115589	T	G
20	chr20:40118040:C:G	0	40118040	G	C
20	chr20:40118090:A:G	0	40118090	G	A
20	chr20:40119322:G:A	0	40119322	A	G
20	chr20:40122590:G:T	0	40122590	T	G
20	chr20:40122611:A:C	0	40122611	C	A
20	chr20:40122733:G:A	0	40122733	A	G
20	chr20:40122999:A:G	0	40122999	G	A
20	chr20:40123067:G:A	0	40123067	A	G
20	chr20:40123815:C:T	0	40123815	T	C
20	chr20:40125977:A:G	0	40125977	G	A
20	chr20:40126560:A:G	0	40126560	G	A
20	chr20:40127140:TC:T	0	40127140	T	TC
20	chr20:40127923:T:C	0	40127923	C	T
20	chr20:40128255:A:C	0	40128255	C	A
20	chr20:40128361:A:G	0	40128361	G	A
20	chr20:40128920:G:A	0	40128920	A	G
20	chr20:40129219:A:T	0	40129219	T	A
20	chr20:40129667:T:C	0	40129667	C	T
20	chr20:40130189:G:A	0	40130189	A	G
20	chr20:40132004:A:C	0	40132004	C	A
20	chr20:40132601:T:C	0	40132601	C	T
20	chr20:40133172:T:C	0	40133172	C	T
20	chr20:40135413:A:G	0	40135413	G	A
20	chr20:40140118:T:A	0	40140118	A	T
20	chr20:40142535:G:A	0	40142535	A	G
20	chr20:40145557:T:C	0	40145557	C	T
20	chr20:40150894:A:AC	0	40150894	AC	A
20	chr20:40151229:G:A	0	40151229	A	G
20	chr20:40151992:C:G	0	40151992	G	C
20	chr20:40152062:G:A	0	40152062	A	G
20	chr20:40152198:G:A	0	40152198	A	G
20	chr20:40152430:G:T	0	40152430	T	G
20	chr20:40153738:G:A	0	40153738	A	G
20	chr20:40154306:A:G	0	40154306	G	A
20	chr20:40154730:G:A	0	40154730	A	G
20	chr20:40156912:G:A	0	40156912	A	G
20	chr20:40157577:T:C	0	40157577	C	T
20	chr20:40157667:G:C	0	40157667	C	G
20	chr20:40158146:C:T	0	40158146	T	C
20	chr20:40158307:C:T	0	40158307	T	C
20	chr20:40158597:T:G	0	40158597	G	T
20	chr20:40159221:C:T	0	40159221	T	C
20	chr20:40159691:A:G	0	40159691	G	A
20	chr20:40159712:A:C	0	40159712	C	A
20	chr20:40160689:T:C	0	40160689	C	T
20	chr20:40161042:C:T	0	40161042	T	C
20	chr20:40161489:A:C	0	40161489	C	A
20	chr20:40161768:G:A	0	40161768	A	G
20	chr20:40162290:T:C	0	40162290	C	T
20	chr20:40162433:C:T	0	40162433	T	C
20	chr20:40163657:C:T	0	40163657	T	C
20	chr20:40165951:C:G	0	40165951	G	C
20	chr20:40166024:A:G	0	40166024	G	A
20	chr20:40166200:C:T	0	40166200	T	C
20	chr20:40167438:T:G	0	40167438	G	T
20	chr20:40167484:T:C	0	40167484	C	T
20	chr20:40167523:T:C	0	40167523	C	T
20	chr20:40167852:T:C	0	40167852	C	T
20	chr20:40168363:C:T	0	40168363	T	C
20	chr20:40168587:A:C	0	40168587	C	A
20	chr20:40168603:G:T	0	40168603	T	G
20	chr20:40168783:A:C	0	40168783	C	A
20	chr20:40169106:T:G	0	40169106	G	T
20	chr20:40169166:G:A	0	40169166	A	G
20	chr20:40169374:G:A	0	40169374	A	G
20	chr20:40169582:T:C	0	40169582	C	T
20	chr20:40169709:A:G	0	40169709	G	A
20	chr20:40169833:C:T	0	40169833	T	C
20	chr20:40169864:G:A	0	40169864	A	G
20	chr20:40170441:G:A	0	40170441	A	G
20	chr20:40170538:A:C	0	40170538	C	A
20	chr20:40170607:T:C	0	40170607	C	T
20	chr20:40170943:G:A	0	40170943	A	G
20	chr20:40171374:A:T	0	40171374	T	A
20	chr20:40172433:T:A	0	40172433	A	T
20	chr20:40173002:T:C	0	40173002	C	T
20	chr20:40175116:A:G	0	40175116	G	A
20	chr20:40176047:TGAC:T	0	40176047	T	TGAC
20	chr20:40176152:T:C	0	40176152	C	T
20	chr20:40176426:G:A	0	40176426	A	G
20	chr20:40177096:T:C	0	40177096	C	T
20	chr20:40177289:C:T	0	40177289	T	C
20	chr20:40177569:A:AAC	0	40177569	AAC	A
20	chr20:40177767:G:A	0	40177767	A	G
20	chr20:40177831:A:G	0	40177831	G	A
20	chr20:40178313:G:T	0	40178313	T	G
20	chr20:40178823:CT:C	0	40178823	C	CT
20	chr20:40178897:G:A	0	40178897	A	G
20	chr20:40180357:T:C	0	40180357	C	T
20	chr20:40180844:T:C	0	40180844	C	T
20	chr20:40181323:A:G	0	40181323	G	A
20	chr20:40182575:ATAT:A	0	40182575	A	ATAT
20	chr20:40185175:A:G	0	40185175	G	A
20	chr20:40185486:C:G	0	40185486	G	C
20	chr20:40187083:T:G	0	40187083	G	T
20	chr20:40188052:A:G	0	40188052	G	A
20	chr20:40189123:G:A	0	40189123	A	G
20	chr20:40189442:T:C	0	40189442	C	T
20	chr20:40193156:C:T	0	40193156	T	C
20	chr20:40193199:T:C	0	40193199	C	T
20	chr20:40194250:G:A	0	40194250	A	G
20	chr20:40194360:T:C	0	40194360	C	T
20	chr20:40195454:C:A	0	40195454	A	C
20	chr20:40195462:AAAC:A	0	40195462	A	AAAC
20	chr20:40197717:A:G	0	40197717	G	A
20	chr20:40197820:C:T	0	40197820	T	C
20	chr20:40197983:TA:T	0	40197983	T	TA
20	chr20:40198150:T:C	0	40198150	C	T
20	chr20:40198818:C:T	0	40198818	T	C
20	chr20:40199208:C:T	0	40199208	T	C
20	chr20:40201807:C:A	0	40201807	A	C
20	chr20:40202791:G:A	0	40202791	A	G
20	chr20:40203135:A:T	0	40203135	T	A
20	chr20:40203351:TC:T	0	40203351	T	TC
20	chr20:40204043:T:C	0	40204043	C	T
20	chr20:40205119:G:A	0	40205119	A	G
20	chr20:40205955:C:T	0	40205955	T	C
20	chr20:40205993:C:T	0	40205993	T	C
20	chr20:40206092:A:G	0	40206092	G	A
20	chr20:40207134:C:T	0	40207134	T	C
20	chr20:40211482:A:G	0	40211482	G	A
20	chr20:40211540:G:T	0	40211540	T	G
20	chr20:40211690:C:CA	0	40211690	CA	C
20	chr20:40213933:T:C	0	40213933	C	T
20	chr20:40214205:A:T	0	40214205	T	A
20	chr20:40217345:G:A	0	40217345	A	G
20	chr20:40218488:A:T	0	40218488	T	A
20	chr20:40219189:T:C	0	40219189	C	T
20	chr20:40219269:T:C	0	40219269	C	T
20	chr20:40219722:C:G	0	40219722	G	C
20	chr20:40220943:G:A	0	40220943	A	G
20	chr20:40221531:T:TG	0	40221531	TG	T
20	chr20:40222167:A:G	0	40222167	G	A
20	chr20:40222519:C:T	0	40222519	T	C
20	chr20:40223205:C:T	0	40223205	T	C
20	chr20:40223308:A:G	0	40223308	G	A
20	chr20:40224079:A:G	0	40224079	G	A
20	chr20:40224745:T:C	0	40224745	C	T
20	chr20:40224994:T:A	0	40224994	A	T
20	chr20:40226388:T:C	0	40226388	C	T
20	chr20:40226393:A:G	0	40226393	G	A
20	chr20:40226662:G:C	0	40226662	C	G
20	chr20:40228016:A:G	0	40228016	G	A
20	chr20:40229271:G:C	0	40229271	C	G
20	chr20:40233977:A:G	0	40233977	G	A
20	chr20:40234135:A:G	0	40234135	G	A
20	chr20:40235958:T:C	0	40235958	C	T
20	chr20:40236119:G:A	0	40236119	A	G
20	chr20:40237226:A:G	0	40237226	G	A
20	chr20:40239281:A:G	0	40239281	G	A
20	chr20:40239936:T:C	0	40239936	C	T
20	chr20:40241479:T:C	0	40241479	C	T
20	chr20:40241613:C:T	0	40241613	T	C
20	chr20:40242019:G:A	0	40242019	A	G
20	chr20:40242934:T:C	0	40242934	C	T
20	chr20:40242994:T:C	0	40242994	C	T
20	chr20:40243779:T:C	0	40243779	C	T
20	chr20:40243808:C:A	0	40243808	A	C
20	chr20:40244453:G:T	0	40244453	T	G
20	chr20:40245983:TG:T	0	40245983	T	TG
20	chr20:40247194:A:G	0	40247194	G	A
20	chr20:40247200:G:A	0	40247200	A	G
20	chr20:40248504:G:A	0	40248504	A	G
20	chr20:40248546:C:G	0	40248546	G	C
20	chr20:40248654:G:A	0	40248654	A	G
20	chr20:40248820:C:T	0	40248820	T	C
20	chr20:40251460:G:A	0	40251460	A	G
20	chr20:40251555:A:G	0	40251555	G	A
20	chr20:40252641:G:A	0	40252641	A	G
20	chr20:40253548:A:G	0	40253548	G	A
20	chr20:40253713:G:A	0	40253713	A	G
20	chr20:40253913:C:G	0	40253913	G	C
20	chr20:40254374:G:A	0	40254374	A	G
20	chr20:40254376:T:C	0	40254376	C	T
20	chr20:40255070:T:C	0	40255070	C	T
20	chr20:40256155:C:G	0	40256155	G	C
20	chr20:40256525:T:C	0	40256525	C	T
20	chr20:40257433:T:A	0	40257433	A	T
20	chr20:40257760:T:A	0	40257760	A	T
20	chr20:40257794:C:G	0	40257794	G	C
20	chr20:40258260:C:T	0	40258260	T	C
20	chr20:40258944:G:A	0	40258944	A	G
20	chr20:40259309:A:G	0	40259309	G	A
20	chr20:40259313:C:G	0	40259313	G	C
20	chr20:40259749:G:T	0	40259749	T	G
20	chr20:40260139:A:G	0	40260139	G	A
20	chr20:40260335:G:A	0	40260335	A	G
20	chr20:40260488:T:C	0	40260488	C	T
20	chr20:40260865:T:C	0	40260865	C	T
20	chr20:40260893:C:T	0	40260893	T	C
20	chr20:40261343:C:T	0	40261343	T	C
20	chr20:40261469:C:T	0	40261469	T	C
20	chr20:40261660:G:A	0	40261660	A	G
20	chr20:40262926:T:C	0	40262926	C	T
20	chr20:40263132:T:G	0	40263132	G	T
20	chr20:40263147:CAGA:C	0	40263147	C	CAGA
20	chr20:40263818:AT:A	0	40263818	A	AT
20	chr20:40263894:A:G	0	40263894	G	A
20	chr20:40263942:C:T	0	40263942	T	C
20	chr20:40264302:G:A	0	40264302	A	G
20	chr20:40264501:C:T	0	40264501	T	C
20	chr20:40264800:T:A	0	40264800	A	T
20	chr20:40264859:TGTAACTGA:T	0	40264859	T	TGTAACTGA
20	chr20:40266086:T:C	0	40266086	C	T
20	chr20:40266146:A:G	0	40266146	G	A
20	chr20:40266247:A:T	0	40266247	T	A
20	chr20:40266276:T:C	0	40266276	C	T
20	chr20:40266360:A:G	0	40266360	G	A
20	chr20:40266369:C:A	0	40266369	A	C
20	chr20:40267162:A:C	0	40267162	C	A
20	chr20:40267392:G:A	0	40267392	A	G
20	chr20:40267432:CA:C	0	40267432	C	CA
20	chr20:40267963:T:C	0	40267963	C	T
20	chr20:40268023:T:A	0	40268023	A	T
20	chr20:40268130:C:T	0	40268130	T	C
20	chr20:40268453:G:C	0	40268453	C	G
20	chr20:40268789:A:T	0	40268789	T	A
20	chr20:40269015:A:G	0	40269015	G	A
20	chr20:40269211:C:T	0	40269211	T	C
20	chr20:40269510:G:A	0	40269510	A	G
20	chr20:40269922:AGGGATGCTTGCCTTGGTC:A	0	40269922	A	AGGGATGCTTGCCTTGGTC
20	chr20:40270034:G:A	0	40270034	A	G
20	chr20:40270191:T:C	0	40270191	C	T
20	chr20:40270784:T:C	0	40270784	C	T
20	chr20:40270812:G:A	0	40270812	A	G
20	chr20:40271007:G:A	0	40271007	A	G
20	chr20:40271009:C:T	0	40271009	T	C
20	chr20:40271071:T:C	0	40271071	C	T
20	chr20:40271175:C:CT	0	40271175	CT	C
20	chr20:40271265:C:G	0	40271265	G	C
20	chr20:40271580:C:T	0	40271580	T	C
20	chr20:40271658:T:TTTC	0	40271658	TTTC	T
20	chr20:40271719:T:C	0	40271719	C	T
20	chr20:40271721:G:C	0	40271721	C	G
20	chr20:40271779:T:C	0	40271779	C	T
20	chr20:40271794:G:T	0	40271794	T	G
20	chr20:40272687:T:C	0	40272687	C	T
20	chr20:40273309:G:A	0	40273309	A	G
20	chr20:40273460:T:C	0	40273460	C	T
20	chr20:40273503:A:G	0	40273503	G	A
20	chr20:40273838:G:A	0	40273838	A	G
20	chr20:40274008:T:C	0	40274008	C	T
20	chr20:40274212:T:C	0	40274212	C	T
20	chr20:40274222:G:C	0	40274222	C	G
20	chr20:40274469:C:T	0	40274469	T	C
20	chr20:40274657:A:G	0	40274657	G	A
20	chr20:40274889:A:G	0	40274889	G	A
20	chr20:40275161:T:A	0	40275161	A	T
20	chr20:40275224:C:T	0	40275224	T	C
20	chr20:40275321:A:C	0	40275321	C	A
20	chr20:40275370:T:C	0	40275370	C	T
20	chr20:40275451:A:G	0	40275451	G	A
20	chr20:40275562:T:C	0	40275562	C	T
20	chr20:40276962:T:A	0	40276962	A	T
20	chr20:40277183:G:A	0	40277183	A	G
20	chr20:40280932:C:G	0	40280932	G	C
20	chr20:40281310:G:A	0	40281310	A	G
20	chr20:40281404:G:A	0	40281404	A	G
20	chr20:40281593:T:C	0	40281593	C	T
20	chr20:40282057:A:G	0	40282057	G	A
20	chr20:40282586:A:G	0	40282586	G	A
20	chr20:40283214:G:A	0	40283214	A	G
20	chr20:40284277:C:A	0	40284277	A	C
20	chr20:40284284:A:G	0	40284284	G	A
20	chr20:40284529:C:T	0	40284529	T	C
20	chr20:40284829:G:A	0	40284829	A	G
20	chr20:40285099:A:G	0	40285099	G	A
20	chr20:40285188:A:G	0	40285188	G	A
20	chr20:40286685:A:T	0	40286685	T	A
20	chr20:40288806:C:T	0	40288806	T	C
20	chr20:40288855:A:G	0	40288855	G	A
20	chr20:40289147:C:T	0	40289147	T	C
20	chr20:40289513:A:G	0	40289513	G	A
20	chr20:40290151:G:A	0	40290151	A	G
20	chr20:40290287:A:G	0	40290287	G	A
20	chr20:40290974:C:T	0	40290974	T	C
20	chr20:40292715:T:C	0	40292715	C	T
20	chr20:40292773:G:A	0	40292773	A	G
20	chr20:40294524:C:T	0	40294524	T	C
20	chr20:40294611:T:C	0	40294611	C	T
20	chr20:40294714:A:G	0	40294714	G	A
20	chr20:40295200:T:C	0	40295200	C	T
20	chr20:40295669:G:A	0	40295669	A	G
20	chr20:40296817:T:C	0	40296817	C	T
20	chr20:40297731:T:A	0	40297731	A	T
20	chr20:40298708:T:C	0	40298708	C	T
20	chr20:40298947:C:T	0	40298947	T	C
20	chr20:40298958:A:G	0	40298958	G	A
20	chr20:40299460:G:A	0	40299460	A	G
20	chr20:40303388:G:A	0	40303388	A	G
20	chr20:40303713:G:A	0	40303713	A	G
20	chr20:40305806:G:A	0	40305806	A	G
20	chr20:40305858:C:T	0	40305858	T	C
20	chr20:40306773:C:G	0	40306773	G	C
20	chr20:40308361:G:T	0	40308361	T	G
20	chr20:40314039:T:C	0	40314039	C	T
20	chr20:40314341:CAT:C	0	40314341	C	CAT
20	chr20:40314666:C:T	0	40314666	T	C
20	chr20:40315042:G:A	0	40315042	A	G
20	chr20:40315329:T:C	0	40315329	C	T
20	chr20:40315788:A:G	0	40315788	G	A
20	chr20:40316608:T:C	0	40316608	C	T
20	chr20:40318568:A:T	0	40318568	T	A
20	chr20:40320216:C:T	0	40320216	T	C
20	chr20:40320425:C:T	0	40320425	T	C
20	chr20:40321939:G:T	0	40321939	T	G
20	chr20:40324257:G:A	0	40324257	A	G
20	chr20:40326640:G:A	0	40326640	A	G
20	chr20:40327103:G:A	0	40327103	A	G
20	chr20:40327105:G:T	0	40327105	T	G
20	chr20:40327829:C:G	0	40327829	G	C
20	chr20:40327908:C:T	0	40327908	T	C
20	chr20:40328393:A:G	0	40328393	G	A
20	chr20:40328757:C:T	0	40328757	T	C
20	chr20:40328815:C:A	0	40328815	A	C
20	chr20:40329038:A:G	0	40329038	G	A
20	chr20:40329112:G:A	0	40329112	A	G
20	chr20:40329285:T:C	0	40329285	C	T
20	chr20:40329452:G:A	0	40329452	A	G
20	chr20:40329559:T:C	0	40329559	C	T
20	chr20:40329633:C:T	0	40329633	T	C
20	chr20:40329908:T:C	0	40329908	C	T
20	chr20:40330202:C:A	0	40330202	A	C
20	chr20:40330210:A:G	0	40330210	G	A
20	chr20:40330389:C:T	0	40330389	T	C
20	chr20:40330460:C:T	0	40330460	T	C
20	chr20:40330513:A:G	0	40330513	G	A
20	chr20:40330516:G:A	0	40330516	A	G
20	chr20:40330906:C:T	0	40330906	T	C
20	chr20:40331248:G:A	0	40331248	A	G
20	chr20:40331390:G:A	0	40331390	A	G
20	chr20:40331678:G:A	0	40331678	A	G
20	chr20:40331865:A:G	0	40331865	G	A
20	chr20:40332247:T:C	0	40332247	C	T
20	chr20:40332483:G:A	0	40332483	A	G
20	chr20:40332751:C:T	0	40332751	T	C
20	chr20:40332868:C:T	0	40332868	T	C
20	chr20:40333183:T:C	0	40333183	C	T
20	chr20:40333222:C:T	0	40333222	T	C
20	chr20:40333762:G:C	0	40333762	C	G
20	chr20:40333798:C:T	0	40333798	T	C
20	chr20:40334242:T:C	0	40334242	C	T
20	chr20:40334479:C:A	0	40334479	A	C
20	chr20:40334583:T:C	0	40334583	C	T
20	chr20:40334721:GT:G	0	40334721	G	GT
20	chr20:40334971:T:G	0	40334971	G	T
20	chr20:40335356:G:A	0	40335356	A	G
20	chr20:40335693:C:T	0	40335693	T	C
20	chr20:40336126:G:T	0	40336126	T	G
20	chr20:40336810:C:T	0	40336810	T	C
20	chr20:40336821:G:A	0	40336821	A	G
20	chr20:40337027:A:G	0	40337027	G	A
20	chr20:40337067:T:C	0	40337067	C	T
20	chr20:40337390:A:G	0	40337390	G	A
20	chr20:40337697:GA:G	0	40337697	G	GA
20	chr20:40337972:A:ATCAGGAGGCCATGAG	0	40337972	ATCAGGAGGCCATGAG	A
20	chr20:40338079:C:T	0	40338079	T	C
20	chr20:40338309:G:A	0	40338309	A	G
20	chr20:40338489:T:C	0	40338489	C	T
20	chr20:40338791:G:A	0	40338791	A	G
20	chr20:40338951:T:C	0	40338951	C	T
20	chr20:40339143:T:C	0	40339143	C	T
20	chr20:40339424:G:T	0	40339424	T	G
20	chr20:40339482:C:T	0	40339482	T	C
20	chr20:40340020:A:G	0	40340020	G	A
20	chr20:40340783:C:G	0	40340783	G	C
20	chr20:40340877:T:C	0	40340877	C	T
20	chr20:40341016:T:A	0	40341016	A	T
20	chr20:40341200:C:T	0	40341200	T	C
20	chr20:40341555:A:C	0	40341555	C	A
20	chr20:40341813:T:G	0	40341813	G	T
20	chr20:40341968:T:C	0	40341968	C	T
20	chr20:40342303:C:T	0	40342303	T	C
20	chr20:40342452:C:A	0	40342452	A	C
20	chr20:40342591:AC:A	0	40342591	A	AC
20	chr20:40342713:C:T	0	40342713	T	C
20	chr20:40342966:T:C	0	40342966	C	T
20	chr20:40343253:C:T	0	40343253	T	C
20	chr20:40343346:A:G	0	40343346	G	A
20	chr20:40343504:T:A	0	40343504	A	T
20	chr20:40343666:T:C	0	40343666	C	T
20	chr20:40343670:A:G	0	40343670	G	A
20	chr20:40344256:C:A	0	40344256	A	C
20	chr20:40344359:T:G	0	40344359	G	T
20	chr20:40344909:C:A	0	40344909	A	C
20	chr20:40345109:A:T	0	40345109	T	A
20	chr20:40345925:T:C	0	40345925	C	T
20	chr20:40345937:A:G	0	40345937	G	A
20	chr20:40346232:A:C	0	40346232	C	A
20	chr20:40346351:T:C	0	40346351	C	T
20	chr20:40346633:G:C	0	40346633	C	G
20	chr20:40346689:A:G	0	40346689	G	A
20	chr20:40347081:C:T	0	40347081	T	C
20	chr20:40347439:A:G	0	40347439	G	A
20	chr20:40347583:A:G	0	40347583	G	A
20	chr20:40347776:A:G	0	40347776	G	A
20	chr20:40347830:C:T	0	40347830	T	C
20	chr20:40347886:C:T	0	40347886	T	C
20	chr20:40348399:G:A	0	40348399	A	G
20	chr20:40349058:G:A	0	40349058	A	G
20	chr20:40349295:A:T	0	40349295	T	A
20	chr20:40349566:T:C	0	40349566	C	T
20	chr20:40350967:A:G	0	40350967	G	A
20	chr20:40351096:C:T	0	40351096	T	C
20	chr20:40351365:A:G	0	40351365	G	A
20	chr20:40351383:A:AG	0	40351383	AG	A
20	chr20:40351415:A:G	0	40351415	G	A
20	chr20:40351924:T:C	0	40351924	C	T
20	chr20:40352249:T:TA	0	40352249	TA	T
20	chr20:40352680:GTAGTATA:G	0	40352680	G	GTAGTATA
20	chr20:40353981:A:T	0	40353981	T	A
20	chr20:40354288:T:C	0	40354288	C	T
20	chr20:40356657:T:C	0	40356657	C	T
20	chr20:40356730:G:T	0	40356730	T	G
20	chr20:40360206:A:T	0	40360206	T	A
20	chr20:40360387:C:G	0	40360387	G	C
20	chr20:40360993:G:A	0	40360993	A	G
20	chr20:40361232:T:C	0	40361232	C	T
20	chr20:40361731:G:T	0	40361731	T	G
20	chr20:40361819:T:G	0	40361819	G	T
20	chr20:40362378:T:G	0	40362378	G	T
20	chr20:40362868:G:T	0	40362868	T	G
20	chr20:40363283:T:A	0	40363283	A	T
20	chr20:40363898:G:A	0	40363898	A	G
20	chr20:40364558:C:T	0	40364558	T	C
20	chr20:40364696:A:C	0	40364696	C	A
20	chr20:40364716:A:G	0	40364716	G	A
20	chr20:40364857:G:A	0	40364857	A	G
20	chr20:40365554:T:C	0	40365554	C	T
20	chr20:40365779:C:T	0	40365779	T	C
20	chr20:40366071:C:T	0	40366071	T	C
20	chr20:40366607:T:C	0	40366607	C	T
20	chr20:40367810:G:T	0	40367810	T	G
20	chr20:40368426:T:A	0	40368426	A	T
20	chr20:40368456:C:T	0	40368456	T	C
20	chr20:40368582:C:T	0	40368582	T	C
20	chr20:40369851:T:C	0	40369851	C	T
20	chr20:40370553:G:C	0	40370553	C	G
20	chr20:40371033:G:T	0	40371033	T	G
20	chr20:40371559:A:AT	0	40371559	AT	A
20	chr20:40371694:A:C	0	40371694	C	A
20	chr20:40373360:A:T	0	40373360	T	A
20	chr20:40375244:A:G	0	40375244	G	A
20	chr20:40375600:A:G	0	40375600	G	A
20	chr20:40375689:A:C	0	40375689	C	A
20	chr20:40375876:C:T	0	40375876	T	C
20	chr20:40376055:T:C	0	40376055	C	T
20	chr20:40378655:A:C	0	40378655	C	A
20	chr20:40379126:C:T	0	40379126	T	C
20	chr20:40379375:C:T	0	40379375	T	C
20	chr20:40379425:A:T	0	40379425	T	A
20	chr20:40380063:C:T	0	40380063	T	C
20	chr20:40380666:T:C	0	40380666	C	T
20	chr20:40381023:T:C	0	40381023	C	T
20	chr20:40381925:T:G	0	40381925	G	T
20	chr20:40382315:C:T	0	40382315	T	C
20	chr20:40382378:C:T	0	40382378	T	C
20	chr20:40382614:A:G	0	40382614	G	A
20	chr20:40383488:AC:A	0	40383488	A	AC
20	chr20:40383991:G:A	0	40383991	A	G
20	chr20:40385710:A:G	0	40385710	G	A
20	chr20:40386917:C:T	0	40386917	T	C
20	chr20:40387105:C:T	0	40387105	T	C
20	chr20:40387236:A:G	0	40387236	G	A
20	chr20:40387337:G:A	0	40387337	A	G
20	chr20:40387620:G:A	0	40387620	A	G
20	chr20:40388740:C:G	0	40388740	G	C
20	chr20:40389252:T:C	0	40389252	C	T
20	chr20:40389515:T:G	0	40389515	G	T
20	chr20:40389574:A:G	0	40389574	G	A
20	chr20:40389654:T:C	0	40389654	C	T
20	chr20:40390195:C:T	0	40390195	T	C
20	chr20:40391650:C:T	0	40391650	T	C
20	chr20:40392078:C:T	0	40392078	T	C
20	chr20:40392602:C:T	0	40392602	T	C
20	chr20:40392690:A:G	0	40392690	G	A
20	chr20:40392698:T:C	0	40392698	C	T
20	chr20:40392960:A:AAGGC	0	40392960	AAGGC	A
20	chr20:40393270:G:A	0	40393270	A	G
20	chr20:40393419:A:G	0	40393419	G	A
20	chr20:40394669:T:C	0	40394669	C	T
20	chr20:40395289:A:G	0	40395289	G	A
20	chr20:40395598:T:C	0	40395598	C	T
20	chr20:40395760:C:G	0	40395760	G	C
20	chr20:40397149:A:C	0	40397149	C	A
20	chr20:40399631:C:G	0	40399631	G	C
20	chr20:40400387:G:A	0	40400387	A	G
20	chr20:40400838:A:C	0	40400838	C	A
20	chr20:40401168:G:A	0	40401168	A	G
20	chr20:40402197:T:C	0	40402197	C	T
20	chr20:40402787:A:G	0	40402787	G	A
20	chr20:40403373:C:T	0	40403373	T	C
20	chr20:40404016:C:T	0	40404016	T	C
20	chr20:40404123:G:A	0	40404123	A	G
20	chr20:40404359:G:A	0	40404359	A	G
20	chr20:40407566:A:G	0	40407566	G	A
20	chr20:40407897:A:G	0	40407897	G	A
20	chr20:40408031:G:A	0	40408031	A	G
20	chr20:40408699:C:T	0	40408699	T	C
20	chr20:40410188:C:T	0	40410188	T	C
20	chr20:40410471:C:T	0	40410471	T	C
20	chr20:40410643:T:C	0	40410643	C	T
20	chr20:40411175:G:A	0	40411175	A	G
20	chr20:40411346:G:A	0	40411346	A	G
20	chr20:40411948:G:A	0	40411948	A	G
20	chr20:40412954:G:T	0	40412954	T	G
20	chr20:40413153:C:A	0	40413153	A	C
20	chr20:40415556:G:A	0	40415556	A	G
20	chr20:40416364:A:G	0	40416364	G	A
20	chr20:40416970:G:A	0	40416970	A	G
20	chr20:40417463:A:G	0	40417463	G	A
20	chr20:40418676:T:C	0	40418676	C	T
20	chr20:40418753:G:A	0	40418753	A	G
20	chr20:40420999:G:A	0	40420999	A	G
20	chr20:40421057:A:G	0	40421057	G	A
20	chr20:40421416:T:C	0	40421416	C	T
20	chr20:40421706:C:T	0	40421706	T	C
20	chr20:40422256:T:C	0	40422256	C	T
20	chr20:40422464:T:C	0	40422464	C	T
20	chr20:40422572:C:T	0	40422572	T	C
20	chr20:40423265:A:C	0	40423265	C	A
20	chr20:40423486:G:A	0	40423486	A	G
20	chr20:40423565:G:C	0	40423565	C	G
20	chr20:40423885:G:T	0	40423885	T	G
20	chr20:40424006:T:C	0	40424006	C	T
20	chr20:40424851:G:A	0	40424851	A	G
20	chr20:40425087:A:G	0	40425087	G	A
20	chr20:40425626:G:C	0	40425626	C	G
20	chr20:40426180:T:C	0	40426180	C	T
20	chr20:40426392:A:G	0	40426392	G	A
20	chr20:40426760:C:T	0	40426760	T	C
20	chr20:40427455:C:T	0	40427455	T	C
20	chr20:40427729:G:C	0	40427729	C	G
20	chr20:40428244:C:T	0	40428244	T	C
20	chr20:40429152:G:A	0	40429152	A	G
20	chr20:40430580:G:A	0	40430580	A	G
20	chr20:40430847:C:T	0	40430847	T	C
20	chr20:40432272:A:C	0	40432272	C	A
20	chr20:40434046:C:T	0	40434046	T	C
20	chr20:40435349:G:A	0	40435349	A	G
20	chr20:40435454:C:G	0	40435454	G	C
20	chr20:40436563:C:A	0	40436563	A	C
20	chr20:40437052:A:G	0	40437052	G	A
20	chr20:40438022:T:C	0	40438022	C	T
20	chr20:40438275:G:A	0	40438275	A	G
20	chr20:40438861:C:T	0	40438861	T	C
20	chr20:40439732:T:C	0	40439732	C	T
20	chr20:40442058:G:C	0	40442058	C	G
20	chr20:40442345:G:T	0	40442345	T	G
20	chr20:40444349:G:A	0	40444349	A	G
20	chr20:40444906:C:T	0	40444906	T	C
20	chr20:40446406:G:A	0	40446406	A	G
20	chr20:40446583:G:A	0	40446583	A	G
20	chr20:40448942:G:T	0	40448942	T	G
20	chr20:40448970:A:G	0	40448970	G	A
20	chr20:40449186:G:C	0	40449186	C	G
20	chr20:40453668:A:G	0	40453668	G	A
20	chr20:40454327:T:C	0	40454327	C	T
20	chr20:40458355:G:T	0	40458355	T	G
20	chr20:40459896:G:T	0	40459896	T	G
20	chr20:40461514:C:T	0	40461514	T	C
20	chr20:40462847:A:G	0	40462847	G	A
20	chr20:40462874:A:G	0	40462874	G	A
20	chr20:40463252:G:A	0	40463252	A	G
20	chr20:40464255:A:G	0	40464255	G	A
20	chr20:40465157:G:T	0	40465157	T	G
20	chr20:40466764:C:T	0	40466764	T	C
20	chr20:40467586:G:A	0	40467586	A	G
20	chr20:40467612:G:C	0	40467612	C	G
20	chr20:40469812:T:C	0	40469812	C	T
20	chr20:40469981:C:T	0	40469981	T	C
20	chr20:40470159:C:G	0	40470159	G	C
20	chr20:40470283:C:T	0	40470283	T	C
20	chr20:40472055:C:T	0	40472055	T	C
20	chr20:40474578:G:C	0	40474578	C	G
20	chr20:40474731:G:A	0	40474731	A	G
20	chr20:40474973:G:A	0	40474973	A	G
20	chr20:40475242:C:T	0	40475242	T	C
20	chr20:40475274:C:T	0	40475274	T	C
20	chr20:40475597:C:T	0	40475597	T	C
20	chr20:40476672:T:C	0	40476672	C	T
20	chr20:40477878:G:A	0	40477878	A	G
20	chr20:40478338:C:A	0	40478338	A	C
20	chr20:40478978:AC:A	0	40478978	A	AC
20	chr20:40479694:C:T	0	40479694	T	C
20	chr20:40479724:ACTTAT:A	0	40479724	A	ACTTAT
20	chr20:40479864:C:T	0	40479864	T	C
20	chr20:40480065:A:C	0	40480065	C	A
20	chr20:40480735:G:A	0	40480735	A	G
20	chr20:40482349:C:A	0	40482349	A	C
20	chr20:40484100:C:T	0	40484100	T	C
20	chr20:40484209:G:T	0	40484209	T	G
20	chr20:40484266:C:A	0	40484266	A	C
20	chr20:40484365:G:A	0	40484365	A	G
20	chr20:40485764:C:A	0	40485764	A	C
20	chr20:40486976:T:C	0	40486976	C	T
20	chr20:40487565:C:T	0	40487565	T	C
20	chr20:40488051:G:A	0	40488051	A	G
20	chr20:40488151:A:G	0	40488151	G	A
20	chr20:40488567:G:A	0	40488567	A	G
20	chr20:40488924:C:T	0	40488924	T	C
20	chr20:40489100:C:T	0	40489100	T	C
20	chr20:40489355:G:A	0	40489355	A	G
20	chr20:40490434:T:C	0	40490434	C	T
20	chr20:40490464:T:C	0	40490464	C	T
20	chr20:40492587:C:T	0	40492587	T	C
20	chr20:40492967:A:G	0	40492967	G	A
20	chr20:40495409:T:C	0	40495409	C	T
20	chr20:40495768:G:A	0	40495768	A	G
20	chr20:40496162:G:A	0	40496162	A	G
20	chr20:40496446:C:T	0	40496446	T	C
20	chr20:40497167:A:T	0	40497167	T	A
20	chr20:40497189:C:T	0	40497189	T	C
20	chr20:40497265:A:G	0	40497265	G	A
20	chr20:40498074:G:A	0	40498074	A	G
20	chr20:40498313:A:G	0	40498313	G	A
20	chr20:40498973:C:T	0	40498973	T	C
20	chr20:40499938:A:C	0	40499938	C	A
20	chr20:40500011:T:G	0	40500011	G	T
20	chr20:40500261:T:C	0	40500261	C	T
20	chr20:40500266:T:C	0	40500266	C	T
20	chr20:40500726:T:C	0	40500726	C	T
20	chr20:40501073:A:G	0	40501073	G	A
20	chr20:40502262:A:G	0	40502262	G	A
20	chr20:40502560:G:A	0	40502560	A	G
20	chr20:40502677:A:G	0	40502677	G	A
20	chr20:40503291:T:C	0	40503291	C	T
20	chr20:40504034:C:T	0	40504034	T	C
20	chr20:40504402:C:T	0	40504402	T	C
20	chr20:40504485:T:C	0	40504485	C	T
20	chr20:40504894:C:T	0	40504894	T	C
20	chr20:40505009:T:C	0	40505009	C	T
20	chr20:40505279:T:A	0	40505279	A	T
20	chr20:40506465:T:C	0	40506465	C	T
20	chr20:40507143:A:G	0	40507143	G	A
20	chr20:40507614:G:A	0	40507614	A	G
20	chr20:40508330:G:C	0	40508330	C	G
20	chr20:40509673:A:G	0	40509673	G	A
20	chr20:40510434:G:A	0	40510434	A	G
20	chr20:40510492:A:G	0	40510492	G	A
20	chr20:40510610:G:A	0	40510610	A	G
20	chr20:40511408:T:C	0	40511408	C	T
20	chr20:40511765:T:C	0	40511765	C	T
20	chr20:40512096:C:T	0	40512096	T	C
20	chr20:40513599:T:A	0	40513599	A	T
20	chr20:40514360:G:C	0	40514360	C	G
20	chr20:40514451:T:A	0	40514451	A	T
20	chr20:40514658:C:A	0	40514658	A	C
20	chr20:40515646:T:A	0	40515646	A	T
20	chr20:40517241:A:G	0	40517241	G	A
20	chr20:40518296:C:A	0	40518296	A	C
20	chr20:40518647:A:G	0	40518647	G	A
20	chr20:40522073:A:T	0	40522073	T	A
20	chr20:40523275:C:G	0	40523275	G	C
20	chr20:40523914:A:G	0	40523914	G	A
20	chr20:40525455:A:G	0	40525455	G	A
20	chr20:40526229:C:G	0	40526229	G	C
20	chr20:40527048:A:C	0	40527048	C	A
20	chr20:40528468:A:G	0	40528468	G	A
20	chr20:40529544:C:T	0	40529544	T	C
20	chr20:40529567:T:A	0	40529567	A	T
20	chr20:40530479:T:C	0	40530479	C	T
20	chr20:40530509:T:C	0	40530509	C	T
20	chr20:40531448:A:ATATTTT	0	40531448	ATATTTT	A
20	chr20:40532440:C:T	0	40532440	T	C
20	chr20:40533561:G:A	0	40533561	A	G
20	chr20:40533588:C:T	0	40533588	T	C
20	chr20:40533752:A:G	0	40533752	G	A
20	chr20:40534252:T:C	0	40534252	C	T
20	chr20:40534411:T:A	0	40534411	A	T
20	chr20:40534791:T:C	0	40534791	C	T
20	chr20:40534851:C:T	0	40534851	T	C
20	chr20:40535031:C:T	0	40535031	T	C
20	chr20:40535190:T:C	0	40535190	C	T
20	chr20:40535543:G:T	0	40535543	T	G
20	chr20:40535648:G:A	0	40535648	A	G
20	chr20:40536296:T:C	0	40536296	C	T
20	chr20:40536627:A:G	0	40536627	G	A
20	chr20:40536742:A:G	0	40536742	G	A
20	chr20:40537052:G:A	0	40537052	A	G
20	chr20:40538064:T:C	0	40538064	C	T
20	chr20:40538952:G:A	0	40538952	A	G
20	chr20:40539318:A:G	0	40539318	G	A
20	chr20:40540853:C:T	0	40540853	T	C
20	chr20:40542021:C:T	0	40542021	T	C
20	chr20:40544088:C:T	0	40544088	T	C
20	chr20:40545143:C:T	0	40545143	T	C
20	chr20:40545187:G:A	0	40545187	A	G
20	chr20:40545305:T:C	0	40545305	C	T
20	chr20:40545500:C:T	0	40545500	T	C
20	chr20:40546240:T:G	0	40546240	G	T
20	chr20:40546389:T:C	0	40546389	C	T
20	chr20:40546627:G:T	0	40546627	T	G
20	chr20:40548207:A:T	0	40548207	T	A
20	chr20:40548238:T:C	0	40548238	C	T
20	chr20:40548332:A:G	0	40548332	G	A
20	chr20:40548544:T:C	0	40548544	C	T
20	chr20:40549917:G:A	0	40549917	A	G
20	chr20:40550039:C:T	0	40550039	T	C
20	chr20:40550283:A:G	0	40550283	G	A
20	chr20:40551335:A:G	0	40551335	G	A
20	chr20:40551796:T:C	0	40551796	C	T
20	chr20:40552430:C:G	0	40552430	G	C
20	chr20:40552606:T:A	0	40552606	A	T
20	chr20:40554089:C:T	0	40554089	T	C
20	chr20:40555309:C:T	0	40555309	T	C
20	chr20:40556638:G:A	0	40556638	A	G
20	chr20:40559193:A:T	0	40559193	T	A
20	chr20:40559285:G:A	0	40559285	A	G
20	chr20:40560062:C:T	0	40560062	T	C
20	chr20:40560768:A:G	0	40560768	G	A
20	chr20:40561198:C:T	0	40561198	T	C
20	chr20:40562080:C:A	0	40562080	A	C
20	chr20:40564766:T:C	0	40564766	C	T
20	chr20:40565587:T:C	0	40565587	C	T
20	chr20:40565603:G:A	0	40565603	A	G
20	chr20:40567273:G:A	0	40567273	A	G
20	chr20:40568642:A:G	0	40568642	G	A
20	chr20:40569209:C:T	0	40569209	T	C
20	chr20:40569231:A:C	0	40569231	C	A
20	chr20:40569234:G:C	0	40569234	C	G
20	chr20:40569372:C:CAT	0	40569372	CAT	C
20	chr20:40569828:T:C	0	40569828	C	T
20	chr20:40570196:T:G	0	40570196	G	T
20	chr20:40571262:A:T	0	40571262	T	A
20	chr20:40571575:G:A	0	40571575	A	G
20	chr20:40572274:A:G	0	40572274	G	A
20	chr20:40572735:G:A	0	40572735	A	G
20	chr20:40573001:A:G	0	40573001	G	A
20	chr20:40573912:T:C	0	40573912	C	T
20	chr20:40574133:A:C	0	40574133	C	A
20	chr20:40575226:A:T	0	40575226	T	A
20	chr20:40575320:A:G	0	40575320	G	A
20	chr20:40575633:T:C	0	40575633	C	T
20	chr20:40575637:T:C	0	40575637	C	T
20	chr20:40576242:A:G	0	40576242	G	A
20	chr20:40576367:T:C	0	40576367	C	T
20	chr20:40576482:C:G	0	40576482	G	C
20	chr20:40577531:G:A	0	40577531	A	G
20	chr20:40577554:A:G	0	40577554	G	A
20	chr20:40578636:G:A	0	40578636	A	G
20	chr20:40578757:C:G	0	40578757	G	C
20	chr20:40579034:G:A	0	40579034	A	G
20	chr20:40581319:T:A	0	40581319	A	T
20	chr20:40581787:T:G	0	40581787	G	T
20	chr20:40581792:C:T	0	40581792	T	C
20	chr20:40581993:T:C	0	40581993	C	T
20	chr20:40583251:C:A	0	40583251	A	C
20	chr20:40583423:G:A	0	40583423	A	G
20	chr20:40583951:G:A	0	40583951	A	G
20	chr20:40584339:A:G	0	40584339	G	A
20	chr20:40584625:T:C	0	40584625	C	T
20	chr20:40585047:G:C	0	40585047	C	G
20	chr20:40585070:C:T	0	40585070	T	C
20	chr20:40586743:A:G	0	40586743	G	A
20	chr20:40587646:G:T	0	40587646	T	G
20	chr20:40587746:T:C	0	40587746	C	T
20	chr20:40588228:GATATT:G	0	40588228	G	GATATT
20	chr20:40588759:G:GA	0	40588759	GA	G
20	chr20:40589284:A:C	0	40589284	C	A
20	chr20:40589383:C:G	0	40589383	G	C
20	chr20:40589753:T:C	0	40589753	C	T
20	chr20:40590469:C:T	0	40590469	T	C
20	chr20:40590606:G:A	0	40590606	A	G
20	chr20:40591687:C:T	0	40591687	T	C
20	chr20:40594209:T:C	0	40594209	C	T
20	chr20:40594847:T:C	0	40594847	C	T
20	chr20:40595548:A:C	0	40595548	C	A
20	chr20:40597209:A:C	0	40597209	C	A
20	chr20:40598544:C:T	0	40598544	T	C
20	chr20:40599306:C:T	0	40599306	T	C
20	chr20:40600022:A:T	0	40600022	T	A
20	chr20:40600144:C:T	0	40600144	T	C
20	chr20:40600728:G:A	0	40600728	A	G
20	chr20:40601739:G:A	0	40601739	A	G
20	chr20:40601827:T:C	0	40601827	C	T
20	chr20:40602118:ATATT:A	0	40602118	A	ATATT
20	chr20:40602461:T:G	0	40602461	G	T
20	chr20:40602466:C:T	0	40602466	T	C
20	chr20:40602478:A:G	0	40602478	G	A
20	chr20:40603378:T:G	0	40603378	G	T
20	chr20:40603657:A:G	0	40603657	G	A
20	chr20:40603663:A:G	0	40603663	G	A
20	chr20:40603754:C:A	0	40603754	A	C
20	chr20:40606197:C:T	0	40606197	T	C
20	chr20:40606659:A:C	0	40606659	C	A
20	chr20:40606667:T:C	0	40606667	C	T
20	chr20:40608918:A:G	0	40608918	G	A
20	chr20:40609509:A:AG	0	40609509	AG	A
20	chr20:40609662:G:A	0	40609662	A	G
20	chr20:40609677:G:C	0	40609677	C	G
20	chr20:40610096:A:G	0	40610096	G	A
20	chr20:40610317:TA:T	0	40610317	T	TA
20	chr20:40610616:G:A	0	40610616	A	G
20	chr20:40611147:C:T	0	40611147	T	C
20	chr20:40611157:T:C	0	40611157	C	T
20	chr20:40611571:G:C	0	40611571	C	G
20	chr20:40612112:C:T	0	40612112	T	C
20	chr20:40612230:G:A	0	40612230	A	G
20	chr20:40612306:C:T	0	40612306	T	C
20	chr20:40612361:A:C	0	40612361	C	A
20	chr20:40612553:T:C	0	40612553	C	T
20	chr20:40614973:T:C	0	40614973	C	T
20	chr20:40615120:G:A	0	40615120	A	G
20	chr20:40615342:G:A	0	40615342	A	G
20	chr20:40616672:G:A	0	40616672	A	G
20	chr20:40617135:A:G	0	40617135	G	A
20	chr20:40617970:A:C	0	40617970	C	A
20	chr20:40618061:C:T	0	40618061	T	C
20	chr20:40618138:G:A	0	40618138	A	G
20	chr20:40618679:A:T	0	40618679	T	A
20	chr20:40618716:T:C	0	40618716	C	T
20	chr20:40618979:T:C	0	40618979	C	T
20	chr20:40619346:T:C	0	40619346	C	T
20	chr20:40619569:G:T	0	40619569	T	G
20	chr20:40623045:C:T	0	40623045	T	C
20	chr20:40626352:A:T	0	40626352	T	A
20	chr20:40626440:A:G	0	40626440	G	A
20	chr20:40626908:T:G	0	40626908	G	T
20	chr20:40627053:G:C	0	40627053	C	G
20	chr20:40627569:CA:C	0	40627569	C	CA
20	chr20:40627924:C:T	0	40627924	T	C
20	chr20:40628589:A:T	0	40628589	T	A
20	chr20:40628962:C:T	0	40628962	T	C
20	chr20:40629178:A:G	0	40629178	G	A
20	chr20:40630537:G:A	0	40630537	A	G
20	chr20:40631473:C:T	0	40631473	T	C
20	chr20:40631802:T:G	0	40631802	G	T
20	chr20:40632287:C:T	0	40632287	T	C
20	chr20:40632438:C:G	0	40632438	G	C
20	chr20:40632580:G:A	0	40632580	A	G
20	chr20:40632633:G:A	0	40632633	A	G
20	chr20:40633339:G:A	0	40633339	A	G
20	chr20:40633847:C:A	0	40633847	A	C
20	chr20:40634244:T:C	0	40634244	C	T
20	chr20:40636911:G:A	0	40636911	A	G
20	chr20:40636938:G:C	0	40636938	C	G
20	chr20:40637097:T:C	0	40637097	C	T
20	chr20:40638716:G:A	0	40638716	A	G
20	chr20:40639221:A:G	0	40639221	G	A
20	chr20:40639259:C:T	0	40639259	T	C
20	chr20:40639876:C:T	0	40639876	T	C
20	chr20:40640946:G:A	0	40640946	A	G
20	chr20:40641527:C:T	0	40641527	T	C
20	chr20:40641647:A:C	0	40641647	C	A
20	chr20:40641758:G:A	0	40641758	A	G
20	chr20:40642265:C:G	0	40642265	G	C
20	chr20:40642352:G:A	0	40642352	A	G
20	chr20:40642841:C:G	0	40642841	G	C
20	chr20:40643144:G:A	0	40643144	A	G
20	chr20:40643438:G:A	0	40643438	A	G
20	chr20:40643706:C:T	0	40643706	T	C
20	chr20:40643968:C:A	0	40643968	A	C
20	chr20:40643980:A:G	0	40643980	G	A
20	chr20:40644097:T:C	0	40644097	C	T
20	chr20:40644481:A:T	0	40644481	T	A
20	chr20:40644729:A:G	0	40644729	G	A
20	chr20:40644869:A:G	0	40644869	G	A
20	chr20:40645445:G:A	0	40645445	A	G
20	chr20:40645526:A:G	0	40645526	G	A
20	chr20:40645688:A:C	0	40645688	C	A
20	chr20:40646795:G:A	0	40646795	A	G
20	chr20:40647252:T:C	0	40647252	C	T
20	chr20:40648013:C:T	0	40648013	T	C
20	chr20:40649002:G:A	0	40649002	A	G
20	chr20:40649521:G:T	0	40649521	T	G
20	chr20:40649618:C:A	0	40649618	A	C
20	chr20:40649751:T:C	0	40649751	C	T
20	chr20:40650307:C:A	0	40650307	A	C
20	chr20:40650957:G:C	0	40650957	C	G
20	chr20:40651414:T:C	0	40651414	C	T
20	chr20:40651721:TG:T	0	40651721	T	TG
20	chr20:40652018:G:C	0	40652018	C	G
20	chr20:40652091:C:A	0	40652091	A	C
20	chr20:40652127:G:A	0	40652127	A	G
20	chr20:40652510:C:T	0	40652510	T	C
20	chr20:40653050:A:G	0	40653050	G	A
20	chr20:40654114:C:T	0	40654114	T	C
20	chr20:40654421:T:C	0	40654421	C	T
20	chr20:40655425:T:G	0	40655425	G	T
20	chr20:40655924:A:G	0	40655924	G	A
20	chr20:40656135:G:A	0	40656135	A	G
20	chr20:40657480:C:A	0	40657480	A	C
20	chr20:40657831:C:T	0	40657831	T	C
20	chr20:40658146:A:G	0	40658146	G	A
20	chr20:40659609:C:T	0	40659609	T	C
20	chr20:40659695:T:C	0	40659695	C	T
20	chr20:40659850:G:A	0	40659850	A	G
20	chr20:40660250:C:T	0	40660250	T	C
20	chr20:40660299:T:G	0	40660299	G	T
20	chr20:40662419:A:G	0	40662419	G	A
20	chr20:40662476:A:G	0	40662476	G	A
20	chr20:40662544:G:T	0	40662544	T	G
20	chr20:40663001:A:C	0	40663001	C	A
20	chr20:40663144:G:A	0	40663144	A	G
20	chr20:40663864:A:G	0	40663864	G	A
20	chr20:40664797:T:G	0	40664797	G	T
20	chr20:40664886:C:G	0	40664886	G	C
20	chr20:40665092:G:A	0	40665092	A	G
20	chr20:40665192:A:G	0	40665192	G	A
20	chr20:40665479:T:TA	0	40665479	TA	T
20	chr20:40665797:C:T	0	40665797	T	C
20	chr20:40665923:C:T	0	40665923	T	C
20	chr20:40666006:G:A	0	40666006	A	G
20	chr20:40666024:G:C	0	40666024	C	G
20	chr20:40666479:G:A	0	40666479	A	G
20	chr20:40666935:G:A	0	40666935	A	G
20	chr20:40667188:T:C	0	40667188	C	T
20	chr20:40668878:T:C	0	40668878	C	T
20	chr20:40669156:T:TA	0	40669156	TA	T
20	chr20:40669344:G:C	0	40669344	C	G
20	chr20:40669353:T:C	0	40669353	C	T
20	chr20:40669905:A:G	0	40669905	G	A
20	chr20:40670238:T:A	0	40670238	A	T
20	chr20:40670663:C:T	0	40670663	T	C
20	chr20:40670812:T:C	0	40670812	C	T
20	chr20:40670934:A:C	0	40670934	C	A
20	chr20:40671312:G:A	0	40671312	A	G
20	chr20:40671527:A:C	0	40671527	C	A
20	chr20:40671624:T:C	0	40671624	C	T
20	chr20:40671686:G:T	0	40671686	T	G
20	chr20:40671790:C:T	0	40671790	T	C
20	chr20:40671937:A:G	0	40671937	G	A
20	chr20:40672356:G:C	0	40672356	C	G
20	chr20:40673017:A:C	0	40673017	C	A
20	chr20:40673715:C:T	0	40673715	T	C
20	chr20:40674334:T:C	0	40674334	C	T
20	chr20:40675260:C:T	0	40675260	T	C
20	chr20:40676146:T:C	0	40676146	C	T
20	chr20:40676591:G:C	0	40676591	C	G
20	chr20:40677256:C:T	0	40677256	T	C
20	chr20:40677414:AGATAT:A	0	40677414	A	AGATAT
20	chr20:40678309:G:A	0	40678309	A	G
20	chr20:40679023:G:T	0	40679023	T	G
20	chr20:40679746:A:T	0	40679746	T	A
20	chr20:40680569:A:G	0	40680569	G	A
20	chr20:40680987:A:G	0	40680987	G	A
20	chr20:40682127:A:T	0	40682127	T	A
20	chr20:40682193:A:G	0	40682193	G	A
20	chr20:40682412:A:G	0	40682412	G	A
20	chr20:40682754:G:A	0	40682754	A	G
20	chr20:40683025:AC:A	0	40683025	A	AC
20	chr20:40685050:A:G	0	40685050	G	A
20	chr20:40685341:G:T	0	40685341	T	G
20	chr20:40685871:A:T	0	40685871	T	A
20	chr20:40686030:G:A	0	40686030	A	G
20	chr20:40689932:A:G	0	40689932	G	A
20	chr20:40689968:C:A	0	40689968	A	C
20	chr20:40690545:C:T	0	40690545	T	C
20	chr20:40692111:G:A	0	40692111	A	G
20	chr20:40693000:C:T	0	40693000	T	C
20	chr20:40694664:A:G	0	40694664	G	A
20	chr20:40694727:A:G	0	40694727	G	A
20	chr20:40695228:C:T	0	40695228	T	C
20	chr20:40695781:T:C	0	40695781	C	T
20	chr20:40696672:C:T	0	40696672	T	C
20	chr20:40696930:C:T	0	40696930	T	C
20	chr20:40697160:T:C	0	40697160	C	T
20	chr20:40697511:A:G	0	40697511	G	A
20	chr20:40697875:C:T	0	40697875	T	C
20	chr20:40698228:G:GT	0	40698228	GT	G
20	chr20:40698572:C:G	0	40698572	G	C
20	chr20:40698719:C:T	0	40698719	T	C
20	chr20:40698789:G:A	0	40698789	A	G
20	chr20:40699541:A:G	0	40699541	G	A
20	chr20:40699665:C:T	0	40699665	T	C
20	chr20:40701455:T:C	0	40701455	C	T
20	chr20:40701460:A:T	0	40701460	T	A
20	chr20:40701576:A:G	0	40701576	G	A
20	chr20:40702335:A:G	0	40702335	G	A
20	chr20:40703194:T:C	0	40703194	C	T
20	chr20:40703352:T:C	0	40703352	C	T
20	chr20:40703553:G:A	0	40703553	A	G
20	chr20:40703689:A:G	0	40703689	G	A
20	chr20:40703720:A:G	0	40703720	G	A
20	chr20:40704089:G:T	0	40704089	T	G
20	chr20:40704116:G:A	0	40704116	A	G
20	chr20:40704729:T:G	0	40704729	G	T
20	chr20:40704844:C:T	0	40704844	T	C
20	chr20:40705129:C:T	0	40705129	T	C
20	chr20:40705844:A:G	0	40705844	G	A
20	chr20:40706944:A:T	0	40706944	T	A
20	chr20:40707642:T:A	0	40707642	A	T
20	chr20:40707740:A:G	0	40707740	G	A
20	chr20:40708718:C:CCTTTGCCT	0	40708718	CCTTTGCCT	C
20	chr20:40709118:A:G	0	40709118	G	A
20	chr20:40709133:G:A	0	40709133	A	G
20	chr20:40709206:C:T	0	40709206	T	C
20	chr20:40710374:G:A	0	40710374	A	G
20	chr20:40711367:C:T	0	40711367	T	C
20	chr20:40711660:T:C	0	40711660	C	T
20	chr20:40712668:T:C	0	40712668	C	T
20	chr20:40712879:T:C	0	40712879	C	T
20	chr20:40713767:G:A	0	40713767	A	G
20	chr20:40714199:G:A	0	40714199	A	G
20	chr20:40715501:T:C	0	40715501	C	T
20	chr20:40715875:C:T	0	40715875	T	C
20	chr20:40715956:T:C	0	40715956	C	T
20	chr20:40716191:A:T	0	40716191	T	A
20	chr20:40716398:CTGAACCATAATGTG:C	0	40716398	C	CTGAACCATAATGTG
20	chr20:40716490:G:A	0	40716490	A	G
20	chr20:40716626:A:G	0	40716626	G	A
20	chr20:40717032:A:C	0	40717032	C	A
20	chr20:40717129:G:A	0	40717129	A	G
20	chr20:40717307:G:A	0	40717307	A	G
20	chr20:40717434:A:G	0	40717434	G	A
20	chr20:40717572:G:A	0	40717572	A	G
20	chr20:40718717:T:G	0	40718717	G	T
20	chr20:40718941:C:T	0	40718941	T	C
20	chr20:40719484:A:T	0	40719484	T	A
20	chr20:40720360:T:C	0	40720360	C	T
20	chr20:40720386:C:T	0	40720386	T	C
20	chr20:40720637:T:C	0	40720637	C	T
20	chr20:40720733:G:A	0	40720733	A	G
20	chr20:40720849:C:T	0	40720849	T	C
20	chr20:40721325:G:A	0	40721325	A	G
20	chr20:40721577:C:T	0	40721577	T	C
20	chr20:40722338:T:C	0	40722338	C	T
20	chr20:40723544:T:C	0	40723544	C	T
20	chr20:40723774:G:A	0	40723774	A	G
20	chr20:40724068:T:C	0	40724068	C	T
20	chr20:40724172:C:A	0	40724172	A	C
20	chr20:40724931:G:T	0	40724931	T	G
20	chr20:40725044:G:A	0	40725044	A	G
20	chr20:40725573:G:T	0	40725573	T	G
20	chr20:40725963:T:C	0	40725963	C	T
20	chr20:40725973:G:A	0	40725973	A	G
20	chr20:40726056:T:C	0	40726056	C	T
20	chr20:40726571:C:T	0	40726571	T	C
20	chr20:40726837:C:T	0	40726837	T	C
20	chr20:40727151:G:A	0	40727151	A	G
20	chr20:40727333:T:C	0	40727333	C	T
20	chr20:40727373:A:G	0	40727373	G	A
20	chr20:40727702:G:T	0	40727702	T	G
20	chr20:40728825:G:A	0	40728825	A	G
20	chr20:40728971:A:T	0	40728971	T	A
20	chr20:40730535:C:T	0	40730535	T	C
20	chr20:40730601:T:C	0	40730601	C	T
20	chr20:40731515:T:C	0	40731515	C	T
20	chr20:40731842:A:G	0	40731842	G	A
20	chr20:40732350:A:G	0	40732350	G	A
20	chr20:40732524:T:A	0	40732524	A	T
20	chr20:40732571:C:T	0	40732571	T	C
20	chr20:40732670:AAT:A	0	40732670	A	AAT
20	chr20:40732684:T:C	0	40732684	C	T
20	chr20:40733178:T:C	0	40733178	C	T
20	chr20:40733261:T:C	0	40733261	C	T
20	chr20:40733292:C:G	0	40733292	G	C
20	chr20:40733485:T:C	0	40733485	C	T
20	chr20:40734052:G:A	0	40734052	A	G
20	chr20:40734080:G:A	0	40734080	A	G
20	chr20:40734772:T:A	0	40734772	A	T
20	chr20:40734938:T:C	0	40734938	C	T
20	chr20:40735114:C:T	0	40735114	T	C
20	chr20:40735833:C:A	0	40735833	A	C
20	chr20:40736617:T:C	0	40736617	C	T
20	chr20:40736622:G:A	0	40736622	A	G
20	chr20:40736946:T:C	0	40736946	C	T
20	chr20:40737017:A:C	0	40737017	C	A
20	chr20:40737563:T:C	0	40737563	C	T
20	chr20:40737696:C:A	0	40737696	A	C
20	chr20:40737973:T:C	0	40737973	C	T
20	chr20:40738116:C:G	0	40738116	G	C
20	chr20:40738450:C:G	0	40738450	G	C
20	chr20:40738577:G:C	0	40738577	C	G
20	chr20:40738735:G:A	0	40738735	A	G
20	chr20:40738851:G:A	0	40738851	A	G
20	chr20:40738857:T:C	0	40738857	C	T
20	chr20:40739205:A:G	0	40739205	G	A
20	chr20:40739738:G:A	0	40739738	A	G
20	chr20:40739871:G:A	0	40739871	A	G
20	chr20:40740056:A:G	0	40740056	G	A
20	chr20:40740420:G:C	0	40740420	C	G
20	chr20:40740629:C:T	0	40740629	T	C
20	chr20:40740661:A:G	0	40740661	G	A
20	chr20:40740904:C:T	0	40740904	T	C
20	chr20:40741031:A:G	0	40741031	G	A
20	chr20:40741472:C:T	0	40741472	T	C
20	chr20:40741820:T:A	0	40741820	A	T
20	chr20:40742130:A:C	0	40742130	C	A
20	chr20:40742335:T:C	0	40742335	C	T
20	chr20:40742677:T:C	0	40742677	C	T
20	chr20:40743772:G:A	0	40743772	A	G
20	chr20:40743998:G:A	0	40743998	A	G
20	chr20:40744121:C:T	0	40744121	T	C
20	chr20:40744150:G:A	0	40744150	A	G
20	chr20:40744203:T:C	0	40744203	C	T
20	chr20:40744318:C:A	0	40744318	A	C
20	chr20:40744372:G:C	0	40744372	C	G
20	chr20:40745187:A:G	0	40745187	G	A
20	chr20:40746091:G:A	0	40746091	A	G
20	chr20:40746311:C:T	0	40746311	T	C
20	chr20:40746358:G:A	0	40746358	A	G
20	chr20:40746620:A:G	0	40746620	G	A
20	chr20:40746929:C:T	0	40746929	T	C
20	chr20:40747122:C:T	0	40747122	T	C
20	chr20:40748124:C:A	0	40748124	A	C
20	chr20:40748402:G:A	0	40748402	A	G
20	chr20:40748641:T:C	0	40748641	C	T
20	chr20:40749547:A:G	0	40749547	G	A
20	chr20:40750237:T:C	0	40750237	C	T
20	chr20:40750555:A:T	0	40750555	T	A
20	chr20:40750960:G:A	0	40750960	A	G
20	chr20:40751015:G:A	0	40751015	A	G
20	chr20:40752590:G:A	0	40752590	A	G
20	chr20:40753089:C:T	0	40753089	T	C
20	chr20:40753173:T:C	0	40753173	C	T
20	chr20:40753813:G:C	0	40753813	C	G
20	chr20:40754778:A:G	0	40754778	G	A
20	chr20:40754814:T:G	0	40754814	G	T
20	chr20:40755019:G:A	0	40755019	A	G
20	chr20:40755799:A:G	0	40755799	G	A
20	chr20:40755812:C:T	0	40755812	T	C
20	chr20:40756331:G:A	0	40756331	A	G
20	chr20:40756614:G:A	0	40756614	A	G
20	chr20:40756868:TC:T	0	40756868	T	TC
20	chr20:40756886:C:G	0	40756886	G	C
20	chr20:40756974:C:A	0	40756974	A	C
20	chr20:40756982:T:C	0	40756982	C	T
20	chr20:40757006:A:C	0	40757006	C	A
20	chr20:40757087:T:C	0	40757087	C	T
20	chr20:40757175:G:A	0	40757175	A	G
20	chr20:40757411:A:G	0	40757411	G	A
20	chr20:40758374:G:A	0	40758374	A	G
20	chr20:40758650:C:T	0	40758650	T	C
20	chr20:40759318:C:T	0	40759318	T	C
20	chr20:40759500:A:C	0	40759500	C	A
20	chr20:40760029:A:T	0	40760029	T	A
20	chr20:40760199:C:T	0	40760199	T	C
20	chr20:40760986:C:G	0	40760986	G	C
20	chr20:40761387:G:A	0	40761387	A	G
20	chr20:40762408:A:G	0	40762408	G	A
20	chr20:40762427:G:A	0	40762427	A	G
20	chr20:40762729:C:T	0	40762729	T	C
20	chr20:40762902:A:G	0	40762902	G	A
20	chr20:40764488:G:A	0	40764488	A	G
20	chr20:40764489:G:A	0	40764489	A	G
20	chr20:40764880:C:T	0	40764880	T	C
20	chr20:40765396:C:T	0	40765396	T	C
20	chr20:40765649:A:G	0	40765649	G	A
20	chr20:40765776:T:C	0	40765776	C	T
20	chr20:40766092:T:C	0	40766092	C	T
20	chr20:40766570:G:A	0	40766570	A	G
20	chr20:40767092:G:A	0	40767092	A	G
20	chr20:40768464:T:C	0	40768464	C	T
20	chr20:40769247:C:T	0	40769247	T	C
20	chr20:40769532:G:A	0	40769532	A	G
20	chr20:40770496:G:A	0	40770496	A	G
20	chr20:40771096:A:G	0	40771096	G	A
20	chr20:40771675:A:T	0	40771675	T	A
20	chr20:40771703:T:C	0	40771703	C	T
20	chr20:40771760:G:A	0	40771760	A	G
20	chr20:40772011:G:A	0	40772011	A	G
20	chr20:40772059:C:A	0	40772059	A	C
20	chr20:40772335:A:G	0	40772335	G	A
20	chr20:40772841:A:G	0	40772841	G	A
20	chr20:40772975:C:G	0	40772975	G	C
20	chr20:40773423:C:T	0	40773423	T	C
20	chr20:40773534:C:T	0	40773534	T	C
20	chr20:40773889:G:A	0	40773889	A	G
20	chr20:40773903:C:T	0	40773903	T	C
20	chr20:40774665:T:A	0	40774665	A	T
20	chr20:40774776:C:T	0	40774776	T	C
20	chr20:40774880:C:T	0	40774880	T	C
20	chr20:40774946:G:A	0	40774946	A	G
20	chr20:40775054:A:G	0	40775054	G	A
20	chr20:40775133:G:A	0	40775133	A	G
20	chr20:40775256:C:T	0	40775256	T	C
20	chr20:40775672:G:A	0	40775672	A	G
20	chr20:40776040:C:T	0	40776040	T	C
20	chr20:40776515:T:G	0	40776515	G	T
20	chr20:40776769:G:A	0	40776769	A	G
20	chr20:40776790:C:T	0	40776790	T	C
20	chr20:40777473:C:A	0	40777473	A	C
20	chr20:40777524:A:G	0	40777524	G	A
20	chr20:40777738:G:T	0	40777738	T	G
20	chr20:40778802:G:A	0	40778802	A	G
20	chr20:40778918:C:T	0	40778918	T	C
20	chr20:40779064:C:T	0	40779064	T	C
20	chr20:40779203:A:G	0	40779203	G	A
20	chr20:40779576:C:T	0	40779576	T	C
20	chr20:40779748:T:C	0	40779748	C	T
20	chr20:40779767:GAA:G	0	40779767	G	GAA
20	chr20:40779794:C:T	0	40779794	T	C
20	chr20:40779951:A:T	0	40779951	T	A
20	chr20:40780014:C:T	0	40780014	T	C
20	chr20:40780976:A:G	0	40780976	G	A
20	chr20:40781038:A:G	0	40781038	G	A
20	chr20:40781631:T:C	0	40781631	C	T
20	chr20:40782001:T:C	0	40782001	C	T
20	chr20:40782509:G:T	0	40782509	T	G
20	chr20:40783081:G:A	0	40783081	A	G
20	chr20:40783311:G:A	0	40783311	A	G
20	chr20:40784540:T:C	0	40784540	C	T
20	chr20:40784731:A:G	0	40784731	G	A
20	chr20:40784892:G:A	0	40784892	A	G
20	chr20:40785000:G:A	0	40785000	A	G
20	chr20:40785438:C:T	0	40785438	T	C
20	chr20:40785653:A:G	0	40785653	G	A
20	chr20:40785670:T:G	0	40785670	G	T
20	chr20:40785935:A:G	0	40785935	G	A
20	chr20:40786349:G:A	0	40786349	A	G
20	chr20:40786503:T:C	0	40786503	C	T
20	chr20:40786682:G:A	0	40786682	A	G
20	chr20:40787353:A:T	0	40787353	T	A
20	chr20:40787730:T:C	0	40787730	C	T
20	chr20:40788481:C:T	0	40788481	T	C
20	chr20:40788794:C:T	0	40788794	T	C
20	chr20:40789349:G:C	0	40789349	C	G
20	chr20:40789369:G:A	0	40789369	A	G
20	chr20:40789413:A:G	0	40789413	G	A
20	chr20:40789901:A:T	0	40789901	T	A
20	chr20:40789920:T:C	0	40789920	C	T
20	chr20:40790243:A:G	0	40790243	G	A
20	chr20:40790333:T:C	0	40790333	C	T
20	chr20:40790579:G:C	0	40790579	C	G
20	chr20:40791568:A:T	0	40791568	T	A
20	chr20:40791978:T:C	0	40791978	C	T
20	chr20:40792026:G:A	0	40792026	A	G
20	chr20:40792163:T:C	0	40792163	C	T
20	chr20:40792455:C:T	0	40792455	T	C
20	chr20:40792618:T:A	0	40792618	A	T
20	chr20:40793273:A:T	0	40793273	T	A
20	chr20:40793369:T:A	0	40793369	A	T
20	chr20:40795586:C:A	0	40795586	A	C
20	chr20:40795765:GAA:G	0	40795765	G	GAA
20	chr20:40797494:G:A	0	40797494	A	G
20	chr20:40797874:T:G	0	40797874	G	T
20	chr20:40798495:A:T	0	40798495	T	A
20	chr20:40799779:G:A	0	40799779	A	G
20	chr20:40799791:G:A	0	40799791	A	G
20	chr20:40799904:T:C	0	40799904	C	T
20	chr20:40800182:G:A	0	40800182	A	G
20	chr20:40800665:CACTT:C	0	40800665	C	CACTT
20	chr20:40801430:G:A	0	40801430	A	G
20	chr20:40802164:A:AG	0	40802164	AG	A
20	chr20:40802457:T:C	0	40802457	C	T
20	chr20:40804399:A:G	0	40804399	G	A
20	chr20:40804871:T:C	0	40804871	C	T
20	chr20:40805426:C:T	0	40805426	T	C
20	chr20:40805485:C:T	0	40805485	T	C
20	chr20:40805887:C:T	0	40805887	T	C
20	chr20:40806049:C:G	0	40806049	G	C
20	chr20:40806759:C:CT	0	40806759	CT	C
20	chr20:40807087:G:A	0	40807087	A	G
20	chr20:40807353:G:A	0	40807353	A	G
20	chr20:40808133:A:G	0	40808133	G	A
20	chr20:40808949:G:A	0	40808949	A	G
20	chr20:40809017:A:G	0	40809017	G	A
20	chr20:40809119:A:T	0	40809119	T	A
20	chr20:40809202:G:A	0	40809202	A	G
20	chr20:40809601:A:G	0	40809601	G	A
20	chr20:40809741:G:T	0	40809741	T	G
20	chr20:40810168:T:C	0	40810168	C	T
20	chr20:40810299:G:A	0	40810299	A	G
20	chr20:40810518:G:A	0	40810518	A	G
20	chr20:40810626:C:T	0	40810626	T	C
20	chr20:40810843:G:T	0	40810843	T	G
20	chr20:40811397:T:C	0	40811397	C	T
20	chr20:40812239:T:C	0	40812239	C	T
20	chr20:40813182:G:A	0	40813182	A	G
20	chr20:40813570:A:G	0	40813570	G	A
20	chr20:40813739:T:A	0	40813739	A	T
20	chr20:40814721:A:G	0	40814721	G	A
20	chr20:40814879:G:A	0	40814879	A	G
20	chr20:40815564:G:T	0	40815564	T	G
20	chr20:40817655:C:T	0	40817655	T	C
20	chr20:40818277:G:A	0	40818277	A	G
20	chr20:40818917:G:A	0	40818917	A	G
20	chr20:40819209:A:G	0	40819209	G	A
20	chr20:40819768:C:T	0	40819768	T	C
20	chr20:40820259:A:G	0	40820259	G	A
20	chr20:40820697:A:G	0	40820697	G	A
20	chr20:40821051:A:G	0	40821051	G	A
20	chr20:40821210:C:G	0	40821210	G	C
20	chr20:40822348:C:A	0	40822348	A	C
20	chr20:40823555:T:C	0	40823555	C	T
20	chr20:40823698:A:G	0	40823698	G	A
20	chr20:40824155:A:G	0	40824155	G	A
20	chr20:40824677:C:A	0	40824677	A	C
20	chr20:40824893:C:T	0	40824893	T	C
20	chr20:40825039:A:AG	0	40825039	AG	A
20	chr20:40827459:A:G	0	40827459	G	A
20	chr20:40828547:G:A	0	40828547	A	G
20	chr20:40829475:A:G	0	40829475	G	A
20	chr20:40829765:G:A	0	40829765	A	G
20	chr20:40830227:T:C	0	40830227	C	T
20	chr20:40830890:C:A	0	40830890	A	C
20	chr20:40831101:A:G	0	40831101	G	A
20	chr20:40831498:G:A	0	40831498	A	G
20	chr20:40831739:C:T	0	40831739	T	C
20	chr20:40833247:G:A	0	40833247	A	G
20	chr20:40833374:G:A	0	40833374	A	G
20	chr20:40833833:G:A	0	40833833	A	G
20	chr20:40834294:C:G	0	40834294	G	C
20	chr20:40835114:T:C	0	40835114	C	T
20	chr20:40836324:C:T	0	40836324	T	C
20	chr20:40836898:C:T	0	40836898	T	C
20	chr20:40837133:G:A	0	40837133	A	G
20	chr20:40837257:T:A	0	40837257	A	T
20	chr20:40838081:A:G	0	40838081	G	A
20	chr20:40838540:C:T	0	40838540	T	C
20	chr20:40838562:G:A	0	40838562	A	G
20	chr20:40839341:A:G	0	40839341	G	A
20	chr20:40840685:G:A	0	40840685	A	G
20	chr20:40841099:A:G	0	40841099	G	A
20	chr20:40841279:G:T	0	40841279	T	G
20	chr20:40841467:C:T	0	40841467	T	C
20	chr20:40841772:A:G	0	40841772	G	A
20	chr20:40841815:T:A	0	40841815	A	T
20	chr20:40842249:A:G	0	40842249	G	A
20	chr20:40842340:G:A	0	40842340	A	G
20	chr20:40842687:G:A	0	40842687	A	G
20	chr20:40842787:T:C	0	40842787	C	T
20	chr20:40843084:G:A	0	40843084	A	G
20	chr20:40843491:A:G	0	40843491	G	A
20	chr20:40844421:T:G	0	40844421	G	T
20	chr20:40844640:G:A	0	40844640	A	G
20	chr20:40845090:G:T	0	40845090	T	G
20	chr20:40845836:T:G	0	40845836	G	T
20	chr20:40846197:G:C	0	40846197	C	G
20	chr20:40847838:G:A	0	40847838	A	G
20	chr20:40847942:C:T	0	40847942	T	C
20	chr20:40849151:A:C	0	40849151	C	A
20	chr20:40849893:G:A	0	40849893	A	G
20	chr20:40850319:G:A	0	40850319	A	G
20	chr20:40850645:T:C	0	40850645	C	T
20	chr20:40851090:C:T	0	40851090	T	C
20	chr20:40851203:C:T	0	40851203	T	C
20	chr20:40852589:A:G	0	40852589	G	A
20	chr20:40853676:A:C	0	40853676	C	A
20	chr20:40857673:C:T	0	40857673	T	C
20	chr20:40858578:G:A	0	40858578	A	G
20	chr20:40859014:A:G	0	40859014	G	A
20	chr20:40861233:C:T	0	40861233	T	C
20	chr20:40861495:C:A	0	40861495	A	C
20	chr20:40861620:C:A	0	40861620	A	C
20	chr20:40862237:G:A	0	40862237	A	G
20	chr20:40863341:G:A	0	40863341	A	G
20	chr20:40865175:G:T	0	40865175	T	G
20	chr20:40865208:C:T	0	40865208	T	C
20	chr20:40865260:C:T	0	40865260	T	C
20	chr20:40865577:C:T	0	40865577	T	C
20	chr20:40865939:C:A	0	40865939	A	C
20	chr20:40866127:G:A	0	40866127	A	G
20	chr20:40866232:G:T	0	40866232	T	G
20	chr20:40866612:C:A	0	40866612	A	C
20	chr20:40866870:C:T	0	40866870	T	C
20	chr20:40866948:G:A	0	40866948	A	G
20	chr20:40867880:G:A	0	40867880	A	G
20	chr20:40867936:A:G	0	40867936	G	A
20	chr20:40868107:G:A	0	40868107	A	G
20	chr20:40868199:G:A	0	40868199	A	G
20	chr20:40868428:T:C	0	40868428	C	T
20	chr20:40868563:C:T	0	40868563	T	C
20	chr20:40868828:T:C	0	40868828	C	T
20	chr20:40869046:G:T	0	40869046	T	G
20	chr20:40869123:A:G	0	40869123	G	A
20	chr20:40869963:C:T	0	40869963	T	C
20	chr20:40870277:C:T	0	40870277	T	C
20	chr20:40870304:C:T	0	40870304	T	C
20	chr20:40871532:G:A	0	40871532	A	G
20	chr20:40871915:A:G	0	40871915	G	A
20	chr20:40871953:ATAAT:A	0	40871953	A	ATAAT
20	chr20:40873049:G:A	0	40873049	A	G
20	chr20:40873104:G:T	0	40873104	T	G
20	chr20:40873224:C:T	0	40873224	T	C
20	chr20:40873431:C:T	0	40873431	T	C
20	chr20:40873997:G:A	0	40873997	A	G
20	chr20:40875209:T:G	0	40875209	G	T
20	chr20:40875355:G:A	0	40875355	A	G
20	chr20:40875838:T:C	0	40875838	C	T
20	chr20:40875890:A:G	0	40875890	G	A
20	chr20:40876003:C:T	0	40876003	T	C
20	chr20:40876129:G:A	0	40876129	A	G
20	chr20:40876174:G:A	0	40876174	A	G
20	chr20:40876363:G:A	0	40876363	A	G
20	chr20:40876493:G:A	0	40876493	A	G
20	chr20:40877268:G:A	0	40877268	A	G
20	chr20:40877811:A:T	0	40877811	T	A
20	chr20:40877855:A:G	0	40877855	G	A
20	chr20:40879299:G:A	0	40879299	A	G
20	chr20:40879959:T:C	0	40879959	C	T
20	chr20:40880020:TG:T	0	40880020	T	TG
20	chr20:40880226:A:G	0	40880226	G	A
20	chr20:40880647:A:G	0	40880647	G	A
20	chr20:40881313:G:A	0	40881313	A	G
20	chr20:40882242:T:C	0	40882242	C	T
20	chr20:40882886:T:C	0	40882886	C	T
20	chr20:40884438:G:A	0	40884438	A	G
20	chr20:40884862:A:G	0	40884862	G	A
20	chr20:40885019:T:C	0	40885019	C	T
20	chr20:40885340:T:C	0	40885340	C	T
20	chr20:40885766:C:T	0	40885766	T	C
20	chr20:40886351:C:T	0	40886351	T	C
20	chr20:40887230:C:T	0	40887230	T	C
20	chr20:40887324:G:A	0	40887324	A	G
20	chr20:40887371:T:C	0	40887371	C	T
20	chr20:40888129:T:C	0	40888129	C	T
20	chr20:40889323:G:T	0	40889323	T	G
20	chr20:40889551:C:T	0	40889551	T	C
20	chr20:40889786:T:C	0	40889786	C	T
20	chr20:40889818:C:T	0	40889818	T	C
20	chr20:40889837:G:A	0	40889837	A	G
20	chr20:40890687:T:C	0	40890687	C	T
20	chr20:40891137:G:A	0	40891137	A	G
20	chr20:40891162:T:C	0	40891162	C	T
20	chr20:40891915:A:G	0	40891915	G	A
20	chr20:40891924:C:T	0	40891924	T	C
20	chr20:40892147:T:C	0	40892147	C	T
20	chr20:40892941:A:G	0	40892941	G	A
20	chr20:40892977:T:C	0	40892977	C	T
20	chr20:40893769:T:C	0	40893769	C	T
20	chr20:40894422:A:T	0	40894422	T	A
20	chr20:40894468:C:T	0	40894468	T	C
20	chr20:40895881:G:A	0	40895881	A	G
20	chr20:40896428:C:T	0	40896428	T	C
20	chr20:40896840:G:A	0	40896840	A	G
20	chr20:40897410:A:G	0	40897410	G	A
20	chr20:40897959:T:A	0	40897959	A	T
20	chr20:40898166:C:T	0	40898166	T	C
20	chr20:40898459:C:T	0	40898459	T	C
20	chr20:40898460:G:A	0	40898460	A	G
20	chr20:40899186:A:G	0	40899186	G	A
20	chr20:40899590:C:A	0	40899590	A	C
20	chr20:40899753:T:C	0	40899753	C	T
20	chr20:40900671:G:A	0	40900671	A	G
20	chr20:40902379:T:C	0	40902379	C	T
20	chr20:40904537:C:T	0	40904537	T	C
20	chr20:40905309:T:C	0	40905309	C	T
20	chr20:40906001:C:G	0	40906001	G	C
20	chr20:40906363:A:T	0	40906363	T	A
20	chr20:40907499:C:T	0	40907499	T	C
20	chr20:40907671:T:C	0	40907671	C	T
20	chr20:40908151:C:A	0	40908151	A	C
20	chr20:40908306:C:T	0	40908306	T	C
20	chr20:40908348:G:A	0	40908348	A	G
20	chr20:40908760:G:A	0	40908760	A	G
20	chr20:40909191:T:C	0	40909191	C	T
20	chr20:40909277:A:G	0	40909277	G	A
20	chr20:40909768:A:G	0	40909768	G	A
20	chr20:40910057:T:A	0	40910057	A	T
20	chr20:40910199:C:A	0	40910199	A	C
20	chr20:40910487:G:A	0	40910487	A	G
20	chr20:40910835:T:TCC	0	40910835	TCC	T
20	chr20:40910859:A:G	0	40910859	G	A
20	chr20:40911036:A:G	0	40911036	G	A
20	chr20:40911054:A:G	0	40911054	G	A
20	chr20:40911207:G:C	0	40911207	C	G
20	chr20:40911675:T:TAA	0	40911675	TAA	T
20	chr20:40911677:T:A	0	40911677	A	T
20	chr20:40911881:A:G	0	40911881	G	A
20	chr20:40911965:A:C	0	40911965	C	A
20	chr20:40912678:C:T	0	40912678	T	C
20	chr20:40912828:T:G	0	40912828	G	T
20	chr20:40912956:T:A	0	40912956	A	T
20	chr20:40913118:A:C	0	40913118	C	A
20	chr20:40913154:AG:A	0	40913154	A	AG
20	chr20:40913306:C:T	0	40913306	T	C
20	chr20:40913333:A:T	0	40913333	T	A
20	chr20:40915029:T:C	0	40915029	C	T
20	chr20:40915338:AAAAT:A	0	40915338	A	AAAAT
20	chr20:40916105:G:A	0	40916105	A	G
20	chr20:40916247:A:G	0	40916247	G	A
20	chr20:40917047:A:C	0	40917047	C	A
20	chr20:40918036:A:G	0	40918036	G	A
20	chr20:40919045:T:G	0	40919045	G	T
20	chr20:40919537:A:G	0	40919537	G	A
20	chr20:40920188:T:C	0	40920188	C	T
20	chr20:40920595:A:C	0	40920595	C	A
20	chr20:40920655:G:T	0	40920655	T	G
20	chr20:40920820:A:T	0	40920820	T	A
20	chr20:40921493:G:C	0	40921493	C	G
20	chr20:40921600:G:T	0	40921600	T	G
20	chr20:40921710:T:C	0	40921710	C	T
20	chr20:40922147:T:A	0	40922147	A	T
20	chr20:40922223:G:A	0	40922223	A	G
20	chr20:40922514:T:C	0	40922514	C	T
20	chr20:40922983:T:C	0	40922983	C	T
20	chr20:40923708:C:T	0	40923708	T	C
20	chr20:40925100:T:C	0	40925100	C	T
20	chr20:40925567:G:A	0	40925567	A	G
20	chr20:40927794:A:C	0	40927794	C	A
20	chr20:40929179:G:A	0	40929179	A	G
20	chr20:40929277:A:G	0	40929277	G	A
20	chr20:40929504:C:A	0	40929504	A	C
20	chr20:40929661:C:T	0	40929661	T	C
20	chr20:40929793:G:T	0	40929793	T	G
20	chr20:40930941:A:G	0	40930941	G	A
20	chr20:40931834:C:T	0	40931834	T	C
20	chr20:40932446:C:T	0	40932446	T	C
20	chr20:40932599:C:T	0	40932599	T	C
20	chr20:40932722:G:C	0	40932722	C	G
20	chr20:40933433:G:A	0	40933433	A	G
20	chr20:40933636:C:T	0	40933636	T	C
20	chr20:40933680:C:A	0	40933680	A	C
20	chr20:40934596:C:A	0	40934596	A	C
20	chr20:40936848:T:C	0	40936848	C	T
20	chr20:40937084:G:A	0	40937084	A	G
20	chr20:40937153:A:G	0	40937153	G	A
20	chr20:40939134:C:T	0	40939134	T	C
20	chr20:40939952:G:A	0	40939952	A	G
20	chr20:40939967:T:C	0	40939967	C	T
20	chr20:40940425:C:G	0	40940425	G	C
20	chr20:40940709:T:C	0	40940709	C	T
20	chr20:40940794:A:AC	0	40940794	AC	A
20	chr20:40941012:T:C	0	40941012	C	T
20	chr20:40941675:T:A	0	40941675	A	T
20	chr20:40942016:A:G	0	40942016	G	A
20	chr20:40942247:C:T	0	40942247	T	C
20	chr20:40943461:T:G	0	40943461	G	T
20	chr20:40943814:G:A	0	40943814	A	G
20	chr20:40944738:A:G	0	40944738	G	A
20	chr20:40946019:A:T	0	40946019	T	A
20	chr20:40946998:G:A	0	40946998	A	G
20	chr20:40947740:G:A	0	40947740	A	G
20	chr20:40948879:G:A	0	40948879	A	G
20	chr20:40948962:T:C	0	40948962	C	T
20	chr20:40949102:A:G	0	40949102	G	A
20	chr20:40949242:A:G	0	40949242	G	A
20	chr20:40949990:T:C	0	40949990	C	T
20	chr20:40951179:T:C	0	40951179	C	T
20	chr20:40951810:C:T	0	40951810	T	C
20	chr20:40951947:G:A	0	40951947	A	G
20	chr20:40953076:A:G	0	40953076	G	A
20	chr20:40953883:T:C	0	40953883	C	T
20	chr20:40954377:A:G	0	40954377	G	A
20	chr20:40955312:C:T	0	40955312	T	C
20	chr20:40959825:A:T	0	40959825	T	A
20	chr20:40960111:C:T	0	40960111	T	C
20	chr20:40960197:C:T	0	40960197	T	C
20	chr20:40960888:A:G	0	40960888	G	A
20	chr20:40961327:C:T	0	40961327	T	C
20	chr20:40962326:T:TA	0	40962326	TA	T
20	chr20:40962547:G:T	0	40962547	T	G
20	chr20:40962876:G:A	0	40962876	A	G
20	chr20:40963675:G:A	0	40963675	A	G
20	chr20:40963880:A:C	0	40963880	C	A
20	chr20:40965022:C:T	0	40965022	T	C
20	chr20:40965795:G:A	0	40965795	A	G
20	chr20:40966320:G:T	0	40966320	T	G
20	chr20:40967106:TC:T	0	40967106	T	TC
20	chr20:40967438:T:C	0	40967438	C	T
20	chr20:40967614:G:A	0	40967614	A	G
20	chr20:40967633:T:C	0	40967633	C	T
20	chr20:40967960:C:T	0	40967960	T	C
20	chr20:40968583:C:A	0	40968583	A	C
20	chr20:40968609:A:G	0	40968609	G	A
20	chr20:40968997:C:A	0	40968997	A	C
20	chr20:40969715:T:G	0	40969715	G	T
20	chr20:40970032:G:A	0	40970032	A	G
20	chr20:40970361:A:G	0	40970361	G	A
20	chr20:40970669:GTGGCTCA:G	0	40970669	G	GTGGCTCA
20	chr20:40974071:G:A	0	40974071	A	G
20	chr20:40975297:G:A	0	40975297	A	G
20	chr20:40976421:CT:C	0	40976421	C	CT
20	chr20:40976720:A:G	0	40976720	G	A
20	chr20:40977291:A:G	0	40977291	G	A
20	chr20:40979470:G:T	0	40979470	T	G
20	chr20:40980058:C:T	0	40980058	T	C
20	chr20:40980450:A:G	0	40980450	G	A
20	chr20:40980786:C:T	0	40980786	T	C
20	chr20:40981471:T:C	0	40981471	C	T
20	chr20:40982216:C:T	0	40982216	T	C
20	chr20:40982921:AG:A	0	40982921	A	AG
20	chr20:40983162:G:A	0	40983162	A	G
20	chr20:40985435:G:A	0	40985435	A	G
20	chr20:40985506:T:C	0	40985506	C	T
20	chr20:40985659:T:G	0	40985659	G	T
20	chr20:40986143:G:A	0	40986143	A	G
20	chr20:40986305:C:T	0	40986305	T	C
20	chr20:40986555:C:T	0	40986555	T	C
20	chr20:40987425:G:A	0	40987425	A	G
20	chr20:40987628:A:C	0	40987628	C	A
20	chr20:40988329:C:A	0	40988329	A	C
20	chr20:40988758:G:A	0	40988758	A	G
20	chr20:40989353:C:T	0	40989353	T	C
20	chr20:40991258:G:A	0	40991258	A	G
20	chr20:40991447:G:C	0	40991447	C	G
20	chr20:40991985:C:T	0	40991985	T	C
20	chr20:40992001:G:C	0	40992001	C	G
20	chr20:40992189:T:A	0	40992189	A	T
20	chr20:40993012:C:G	0	40993012	G	C
20	chr20:40993154:G:A	0	40993154	A	G
20	chr20:40994308:C:T	0	40994308	T	C
20	chr20:40994643:G:A	0	40994643	A	G
20	chr20:40994697:A:G	0	40994697	G	A
20	chr20:40995084:T:C	0	40995084	C	T
20	chr20:40995087:C:T	0	40995087	T	C
20	chr20:40995723:T:C	0	40995723	C	T
20	chr20:40995829:C:T	0	40995829	T	C
20	chr20:40995956:C:A	0	40995956	A	C
20	chr20:40996227:GC:G	0	40996227	G	GC
20	chr20:40997237:A:G	0	40997237	G	A
20	chr20:40997809:C:T	0	40997809	T	C
20	chr20:40998325:C:T	0	40998325	T	C
20	chr20:40998559:C:A	0	40998559	A	C
20	chr20:41000205:C:T	0	41000205	T	C
20	chr20:41000894:T:C	0	41000894	C	T
20	chr20:41000898:A:G	0	41000898	G	A
20	chr20:41001295:G:A	0	41001295	A	G
20	chr20:41001584:C:T	0	41001584	T	C
20	chr20:41002557:A:C	0	41002557	C	A
20	chr20:41003031:A:G	0	41003031	G	A
20	chr20:41003770:G:A	0	41003770	A	G
20	chr20:41004523:T:C	0	41004523	C	T
20	chr20:41004838:G:A	0	41004838	A	G
20	chr20:41004963:C:T	0	41004963	T	C
20	chr20:41005848:C:T	0	41005848	T	C
20	chr20:41006064:G:A	0	41006064	A	G
20	chr20:41008023:C:T	0	41008023	T	C
20	chr20:41008128:G:T	0	41008128	T	G
20	chr20:41008232:C:G	0	41008232	G	C
20	chr20:41008478:C:T	0	41008478	T	C
20	chr20:41009061:G:A	0	41009061	A	G
20	chr20:41009072:A:G	0	41009072	G	A
20	chr20:41011420:G:A	0	41011420	A	G
20	chr20:41011665:C:T	0	41011665	T	C
20	chr20:41012040:T:C	0	41012040	C	T
20	chr20:41012239:C:T	0	41012239	T	C
20	chr20:41012833:G:A	0	41012833	A	G
20	chr20:41013243:A:C	0	41013243	C	A
20	chr20:41013302:G:T	0	41013302	T	G
20	chr20:41014532:G:C	0	41014532	C	G
20	chr20:41015899:G:A	0	41015899	A	G
20	chr20:41016215:C:T	0	41016215	T	C
20	chr20:41016645:T:C	0	41016645	C	T
20	chr20:41016710:T:C	0	41016710	C	T
20	chr20:41018876:AG:A	0	41018876	A	AG
20	chr20:41019663:C:T	0	41019663	T	C
20	chr20:41020623:C:T	0	41020623	T	C
20	chr20:41021284:C:T	0	41021284	T	C
20	chr20:41022780:C:T	0	41022780	T	C
20	chr20:41023252:C:G	0	41023252	G	C
20	chr20:41024336:C:T	0	41024336	T	C
20	chr20:41025905:A:G	0	41025905	G	A
20	chr20:41026378:C:G	0	41026378	G	C
20	chr20:41027702:A:G	0	41027702	G	A
20	chr20:41028985:C:A	0	41028985	A	C
20	chr20:41030179:T:C	0	41030179	C	T
20	chr20:41031472:A:G	0	41031472	G	A
20	chr20:41032047:A:C	0	41032047	C	A
20	chr20:41032444:A:G	0	41032444	G	A
20	chr20:41033585:G:C	0	41033585	C	G
20	chr20:41034202:G:A	0	41034202	A	G
20	chr20:41034689:C:T	0	41034689	T	C
20	chr20:41034740:A:G	0	41034740	G	A
20	chr20:41034963:C:T	0	41034963	T	C
20	chr20:41036025:T:C	0	41036025	C	T
20	chr20:41036677:CAT:C	0	41036677	C	CAT
20	chr20:41037110:A:G	0	41037110	G	A
20	chr20:41039857:A:T	0	41039857	T	A
20	chr20:41041713:G:A	0	41041713	A	G
20	chr20:41041714:C:T	0	41041714	T	C
20	chr20:41041908:T:TGA	0	41041908	TGA	T
20	chr20:41041948:G:A	0	41041948	A	G
20	chr20:41043806:A:G	0	41043806	G	A
20	chr20:41044914:G:A	0	41044914	A	G
20	chr20:41045325:A:T	0	41045325	T	A
20	chr20:41045463:T:A	0	41045463	A	T
20	chr20:41046877:C:T	0	41046877	T	C
20	chr20:41047799:C:T	0	41047799	T	C
20	chr20:41049649:C:T	0	41049649	T	C
20	chr20:41051760:G:A	0	41051760	A	G
20	chr20:41052547:C:T	0	41052547	T	C
20	chr20:41055774:C:T	0	41055774	T	C
20	chr20:41056144:T:C	0	41056144	C	T
20	chr20:41056215:A:G	0	41056215	G	A
20	chr20:41056779:G:A	0	41056779	A	G
20	chr20:41059101:A:G	0	41059101	G	A
20	chr20:41059284:A:G	0	41059284	G	A
20	chr20:41066067:G:A	0	41066067	A	G
20	chr20:41071466:TC:T	0	41071466	T	TC
20	chr20:41072375:A:C	0	41072375	C	A
20	chr20:41074385:C:T	0	41074385	T	C
20	chr20:41076355:G:A	0	41076355	A	G
20	chr20:41076906:T:C	0	41076906	C	T
20	chr20:41081398:T:G	0	41081398	G	T
20	chr20:41084895:G:A	0	41084895	A	G
20	chr20:41085229:G:A	0	41085229	A	G
20	chr20:41085505:A:C	0	41085505	C	A
20	chr20:41085556:C:T	0	41085556	T	C
20	chr20:41085588:A:G	0	41085588	G	A
20	chr20:41085990:C:T	0	41085990	T	C
20	chr20:41086162:T:C	0	41086162	C	T
20	chr20:41086195:G:A	0	41086195	A	G
20	chr20:41086250:G:A	0	41086250	A	G
20	chr20:41087911:C:CT	0	41087911	CT	C
20	chr20:41088723:C:A	0	41088723	A	C
20	chr20:41089569:G:A	0	41089569	A	G
20	chr20:41089841:T:C	0	41089841	C	T
20	chr20:41090258:C:T	0	41090258	T	C
20	chr20:41091268:G:A	0	41091268	A	G
20	chr20:41091975:G:A	0	41091975	A	G
20	chr20:41092190:A:G	0	41092190	G	A
20	chr20:41092733:A:G	0	41092733	G	A
20	chr20:41093184:T:C	0	41093184	C	T
20	chr20:41094369:A:C	0	41094369	C	A
20	chr20:41095698:T:C	0	41095698	C	T
20	chr20:41098136:T:C	0	41098136	C	T
20	chr20:41099223:T:C	0	41099223	C	T
20	chr20:41104918:G:A	0	41104918	A	G
20	chr20:41105141:G:A	0	41105141	A	G
20	chr20:41105363:C:A	0	41105363	A	C
20	chr20:41105440:A:G	0	41105440	G	A
20	chr20:41105750:T:C	0	41105750	C	T
20	chr20:41107031:C:T	0	41107031	T	C
20	chr20:41108082:T:C	0	41108082	C	T
20	chr20:41108680:C:T	0	41108680	T	C
20	chr20:41108751:C:T	0	41108751	T	C
20	chr20:41110325:A:G	0	41110325	G	A
20	chr20:41111458:C:A	0	41111458	A	C
20	chr20:41113644:A:G	0	41113644	G	A
20	chr20:41113733:T:A	0	41113733	A	T
20	chr20:41114304:T:C	0	41114304	C	T
20	chr20:41115281:T:G	0	41115281	G	T
20	chr20:41115779:A:C	0	41115779	C	A
20	chr20:41115996:C:T	0	41115996	T	C
20	chr20:41116010:A:G	0	41116010	G	A
20	chr20:41117763:A:G	0	41117763	G	A
20	chr20:41120601:C:G	0	41120601	G	C
20	chr20:41122459:CT:C	0	41122459	C	CT
20	chr20:41122639:G:A	0	41122639	A	G
20	chr20:41125253:G:A	0	41125253	A	G
20	chr20:41125265:T:C	0	41125265	C	T
20	chr20:41125832:C:G	0	41125832	G	C
20	chr20:41126210:A:G	0	41126210	G	A
20	chr20:41127104:A:G	0	41127104	G	A
20	chr20:41127184:C:T	0	41127184	T	C
20	chr20:41130802:C:T	0	41130802	T	C
20	chr20:41132745:T:C	0	41132745	C	T
20	chr20:41134894:T:C	0	41134894	C	T
20	chr20:41136062:T:C	0	41136062	C	T
20	chr20:41137476:G:T	0	41137476	T	G
20	chr20:41141335:T:C	0	41141335	C	T
20	chr20:41141476:C:T	0	41141476	T	C
20	chr20:41142803:G:A	0	41142803	A	G
20	chr20:41143307:T:C	0	41143307	C	T
20	chr20:41144599:G:A	0	41144599	A	G
20	chr20:41145523:T:C	0	41145523	C	T
20	chr20:41146854:G:A	0	41146854	A	G
20	chr20:41147406:C:T	0	41147406	T	C
20	chr20:41147805:G:A	0	41147805	A	G
20	chr20:41152292:G:A	0	41152292	A	G
20	chr20:41154259:A:G	0	41154259	G	A
20	chr20:41154394:C:A	0	41154394	A	C
20	chr20:41158890:T:C	0	41158890	C	T
20	chr20:41159297:T:C	0	41159297	C	T
20	chr20:41160215:A:G	0	41160215	G	A
20	chr20:41160821:A:T	0	41160821	T	A
20	chr20:41161075:A:G	0	41161075	G	A
20	chr20:41161795:C:T	0	41161795	T	C
20	chr20:41161995:A:T	0	41161995	T	A
20	chr20:41163101:C:T	0	41163101	T	C
20	chr20:41163423:A:G	0	41163423	G	A
20	chr20:41165849:G:A	0	41165849	A	G
20	chr20:41169006:C:T	0	41169006	T	C
20	chr20:41178132:A:G	0	41178132	G	A
20	chr20:41179760:G:A	0	41179760	A	G
20	chr20:41180020:G:T	0	41180020	T	G
20	chr20:41182593:CTCA:C	0	41182593	C	CTCA
20	chr20:41184047:C:T	0	41184047	T	C
20	chr20:41185089:G:A	0	41185089	A	G
20	chr20:41186678:A:ACAGCCATCTT	0	41186678	ACAGCCATCTT	A
20	chr20:41186872:T:A	0	41186872	A	T
20	chr20:41187057:T:C	0	41187057	C	T
20	chr20:41187140:A:G	0	41187140	G	A
20	chr20:41187431:T:C	0	41187431	C	T
20	chr20:41187745:G:A	0	41187745	A	G
20	chr20:41188842:G:A	0	41188842	A	G
20	chr20:41190102:G:A	0	41190102	A	G
20	chr20:41191927:C:G	0	41191927	G	C
20	chr20:41192109:G:A	0	41192109	A	G
20	chr20:41192908:C:A	0	41192908	A	C
20	chr20:41194535:CT:C	0	41194535	C	CT
20	chr20:41197478:A:T	0	41197478	T	A
20	chr20:41198204:G:T	0	41198204	T	G
20	chr20:41198284:C:T	0	41198284	T	C
20	chr20:41198288:A:G	0	41198288	G	A
20	chr20:41199347:G:T	0	41199347	T	G
20	chr20:41200024:A:G	0	41200024	G	A
20	chr20:41201482:A:G	0	41201482	G	A
20	chr20:41203988:T:C	0	41203988	C	T
20	chr20:41205981:G:A	0	41205981	A	G
20	chr20:41207134:A:T	0	41207134	T	A
20	chr20:41207349:T:A	0	41207349	A	T
20	chr20:41209115:C:T	0	41209115	T	C
20	chr20:41209416:A:G	0	41209416	G	A
20	chr20:41212451:C:T	0	41212451	T	C
20	chr20:41212524:G:A	0	41212524	A	G
20	chr20:41212634:C:G	0	41212634	G	C
20	chr20:41212810:C:A	0	41212810	A	C
20	chr20:41216430:C:T	0	41216430	T	C
20	chr20:41218219:G:A	0	41218219	A	G
20	chr20:41219832:T:G	0	41219832	G	T
20	chr20:41220724:T:C	0	41220724	C	T
20	chr20:41221668:C:G	0	41221668	G	C
20	chr20:41222160:T:C	0	41222160	C	T
20	chr20:41226361:C:A	0	41226361	A	C
20	chr20:41227440:A:C	0	41227440	C	A
20	chr20:41228049:A:T	0	41228049	T	A
20	chr20:41229037:T:A	0	41229037	A	T
20	chr20:41229905:C:T	0	41229905	T	C
20	chr20:41230848:G:C	0	41230848	C	G
20	chr20:41231996:C:T	0	41231996	T	C
20	chr20:41233831:G:A	0	41233831	A	G
20	chr20:41234899:G:A	0	41234899	A	G
20	chr20:41235388:C:T	0	41235388	T	C
20	chr20:41235577:A:C	0	41235577	C	A
20	chr20:41237268:T:C	0	41237268	C	T
20	chr20:41238650:A:G	0	41238650	G	A
20	chr20:41240021:G:A	0	41240021	A	G
20	chr20:41240507:C:A	0	41240507	A	C
20	chr20:41241476:A:G	0	41241476	G	A
20	chr20:41243910:G:A	0	41243910	A	G
20	chr20:41247927:T:C	0	41247927	C	T
20	chr20:41248409:G:A	0	41248409	A	G
20	chr20:41249105:T:C	0	41249105	C	T
20	chr20:41250316:C:T	0	41250316	T	C
20	chr20:41252316:T:C	0	41252316	C	T
20	chr20:41254141:G:A	0	41254141	A	G
20	chr20:41254935:G:T	0	41254935	T	G
20	chr20:41255831:G:A	0	41255831	A	G
20	chr20:41256126:A:T	0	41256126	T	A
20	chr20:41256619:A:G	0	41256619	G	A
20	chr20:41257725:C:T	0	41257725	T	C
20	chr20:41257733:T:A	0	41257733	A	T
20	chr20:41257737:T:G	0	41257737	G	T
20	chr20:41257748:A:T	0	41257748	T	A
20	chr20:41257749:C:T	0	41257749	T	C
20	chr20:41259008:C:A	0	41259008	A	C
20	chr20:41261090:G:A	0	41261090	A	G
20	chr20:41261187:A:C	0	41261187	C	A
20	chr20:41261639:T:C	0	41261639	C	T
20	chr20:41261713:C:T	0	41261713	T	C
20	chr20:41263168:C:G	0	41263168	G	C
20	chr20:41263234:T:C	0	41263234	C	T
20	chr20:41263242:A:G	0	41263242	G	A
20	chr20:41264726:C:T	0	41264726	T	C
20	chr20:41265609:A:T	0	41265609	T	A
20	chr20:41266893:T:C	0	41266893	C	T
20	chr20:41267277:C:CA	0	41267277	CA	C
20	chr20:41268362:ATTGT:A	0	41268362	A	ATTGT
20	chr20:41268367:T:C	0	41268367	C	T
20	chr20:41268383:C:T	0	41268383	T	C
20	chr20:41269493:C:T	0	41269493	T	C
20	chr20:41270764:C:G	0	41270764	G	C
20	chr20:41271388:C:G	0	41271388	G	C
20	chr20:41272642:C:T	0	41272642	T	C
20	chr20:41273036:G:A	0	41273036	A	G
20	chr20:41274891:TA:T	0	41274891	T	TA
20	chr20:41276863:G:A	0	41276863	A	G
20	chr20:41277663:C:T	0	41277663	T	C
20	chr20:41279109:A:C	0	41279109	C	A
20	chr20:41280049:C:T	0	41280049	T	C
20	chr20:41281244:GTTAC:G	0	41281244	G	GTTAC
20	chr20:41281464:C:G	0	41281464	G	C
20	chr20:41281808:A:G	0	41281808	G	A
20	chr20:41281942:T:C	0	41281942	C	T
20	chr20:41282745:A:G	0	41282745	G	A
20	chr20:41282975:C:T	0	41282975	T	C
20	chr20:41283263:C:G	0	41283263	G	C
20	chr20:41285120:T:G	0	41285120	G	T
20	chr20:41285356:T:C	0	41285356	C	T
20	chr20:41285390:G:A	0	41285390	A	G
20	chr20:41286105:G:A	0	41286105	A	G
20	chr20:41286875:G:A	0	41286875	A	G
20	chr20:41286949:TG:T	0	41286949	T	TG
20	chr20:41287520:T:C	0	41287520	C	T
20	chr20:41287797:T:C	0	41287797	C	T
20	chr20:41289437:CAG:C	0	41289437	C	CAG
20	chr20:41289619:T:G	0	41289619	G	T
20	chr20:41289834:T:C	0	41289834	C	T
20	chr20:41290639:C:T	0	41290639	T	C
20	chr20:41291374:C:T	0	41291374	T	C
20	chr20:41292506:G:A	0	41292506	A	G
20	chr20:41294981:A:G	0	41294981	G	A
20	chr20:41295639:G:A	0	41295639	A	G
20	chr20:41297400:T:G	0	41297400	G	T
20	chr20:41298137:G:T	0	41298137	T	G
20	chr20:41300006:C:T	0	41300006	T	C
20	chr20:41300968:G:A	0	41300968	A	G
20	chr20:41301389:T:G	0	41301389	G	T
20	chr20:41301845:G:C	0	41301845	C	G
20	chr20:41303320:T:C	0	41303320	C	T
20	chr20:41303450:A:G	0	41303450	G	A
20	chr20:41303716:T:G	0	41303716	G	T
20	chr20:41304302:C:T	0	41304302	T	C
20	chr20:41305386:G:A	0	41305386	A	G
20	chr20:41305611:C:T	0	41305611	T	C
20	chr20:41305790:A:T	0	41305790	T	A
20	chr20:41307365:C:T	0	41307365	T	C
20	chr20:41307835:C:A	0	41307835	A	C
20	chr20:41308175:C:T	0	41308175	T	C
20	chr20:41311364:G:C	0	41311364	C	G
20	chr20:41312160:C:A	0	41312160	A	C
20	chr20:41313142:G:C	0	41313142	C	G
20	chr20:41313309:A:C	0	41313309	C	A
20	chr20:41313876:A:G	0	41313876	G	A
20	chr20:41315520:G:T	0	41315520	T	G
20	chr20:41317418:C:G	0	41317418	G	C
20	chr20:41318282:C:G	0	41318282	G	C
20	chr20:41320745:C:T	0	41320745	T	C
20	chr20:41322165:A:T	0	41322165	T	A
20	chr20:41322647:C:T	0	41322647	T	C
20	chr20:41325605:A:G	0	41325605	G	A
20	chr20:41325964:G:A	0	41325964	A	G
20	chr20:41326563:A:G	0	41326563	G	A
20	chr20:41326667:T:C	0	41326667	C	T
20	chr20:41329322:T:C	0	41329322	C	T
20	chr20:41329447:T:G	0	41329447	G	T
20	chr20:41330209:C:T	0	41330209	T	C
20	chr20:41330479:G:A	0	41330479	A	G
20	chr20:41331080:C:T	0	41331080	T	C
20	chr20:41331702:G:A	0	41331702	A	G
20	chr20:41332169:A:G	0	41332169	G	A
20	chr20:41332689:T:C	0	41332689	C	T
20	chr20:41332757:CAAAAT:C	0	41332757	C	CAAAAT
20	chr20:41333108:G:A	0	41333108	A	G
20	chr20:41333185:C:T	0	41333185	T	C
20	chr20:41334235:T:C	0	41334235	C	T
20	chr20:41334351:A:C	0	41334351	C	A
20	chr20:41335690:C:T	0	41335690	T	C
20	chr20:41335821:G:A	0	41335821	A	G
20	chr20:41336189:G:A	0	41336189	A	G
20	chr20:41336482:A:G	0	41336482	G	A
20	chr20:41336495:G:A	0	41336495	A	G
20	chr20:41337420:C:A	0	41337420	A	C
20	chr20:41338131:C:T	0	41338131	T	C
20	chr20:41339311:A:C	0	41339311	C	A
20	chr20:41339548:G:A	0	41339548	A	G
20	chr20:41339848:A:C	0	41339848	C	A
20	chr20:41340067:C:G	0	41340067	G	C
20	chr20:41340348:A:G	0	41340348	G	A
20	chr20:41340873:C:A	0	41340873	A	C
20	chr20:41341720:C:T	0	41341720	T	C
20	chr20:41341745:A:G	0	41341745	G	A
20	chr20:41341794:G:A	0	41341794	A	G
20	chr20:41341904:C:G	0	41341904	G	C
20	chr20:41341933:T:C	0	41341933	C	T
20	chr20:41342253:C:T	0	41342253	T	C
20	chr20:41343188:G:C	0	41343188	C	G
20	chr20:41343208:T:C	0	41343208	C	T
20	chr20:41345143:G:A	0	41345143	A	G
20	chr20:41345676:A:G	0	41345676	G	A
20	chr20:41346946:G:A	0	41346946	A	G
20	chr20:41349010:C:T	0	41349010	T	C
20	chr20:41351367:G:T	0	41351367	T	G
20	chr20:41354585:C:T	0	41354585	T	C
20	chr20:41356348:G:A	0	41356348	A	G
20	chr20:41357207:T:C	0	41357207	C	T
20	chr20:41359308:G:A	0	41359308	A	G
20	chr20:41359499:G:C	0	41359499	C	G
20	chr20:41359612:C:A	0	41359612	A	C
20	chr20:41360018:T:C	0	41360018	C	T
20	chr20:41360541:C:T	0	41360541	T	C
20	chr20:41361086:C:G	0	41361086	G	C
20	chr20:41361974:C:T	0	41361974	T	C
20	chr20:41362504:A:G	0	41362504	G	A
20	chr20:41363371:A:G	0	41363371	G	A
20	chr20:41364330:TTC:T	0	41364330	T	TTC
20	chr20:41364357:C:T	0	41364357	T	C
20	chr20:41364701:C:T	0	41364701	T	C
20	chr20:41364823:C:T	0	41364823	T	C
20	chr20:41367520:C:T	0	41367520	T	C
20	chr20:41369105:T:C	0	41369105	C	T
20	chr20:41369851:A:C	0	41369851	C	A
20	chr20:41371276:G:A	0	41371276	A	G
20	chr20:41373281:AAG:A	0	41373281	A	AAG
20	chr20:41373420:C:G	0	41373420	G	C
20	chr20:41374697:T:G	0	41374697	G	T
20	chr20:41377030:A:G	0	41377030	G	A
20	chr20:41377091:G:C	0	41377091	C	G
20	chr20:41377217:T:G	0	41377217	G	T
20	chr20:41378217:T:C	0	41378217	C	T
20	chr20:41378578:G:A	0	41378578	A	G
20	chr20:41378825:C:T	0	41378825	T	C
20	chr20:41379330:C:T	0	41379330	T	C
20	chr20:41379590:G:A	0	41379590	A	G
20	chr20:41379842:T:C	0	41379842	C	T
20	chr20:41381405:A:T	0	41381405	T	A
20	chr20:41382030:C:G	0	41382030	G	C
20	chr20:41383113:A:G	0	41383113	G	A
20	chr20:41383381:G:A	0	41383381	A	G
20	chr20:41383761:T:C	0	41383761	C	T
20	chr20:41385239:A:G	0	41385239	G	A
20	chr20:41386034:G:A	0	41386034	A	G
20	chr20:41386934:G:A	0	41386934	A	G
20	chr20:41388197:C:G	0	41388197	G	C
20	chr20:41392129:C:A	0	41392129	A	C
20	chr20:41392296:CT:C	0	41392296	C	CT
20	chr20:41392539:G:T	0	41392539	T	G
20	chr20:41393111:C:A	0	41393111	A	C
20	chr20:41393319:T:C	0	41393319	C	T
20	chr20:41394406:C:T	0	41394406	T	C
20	chr20:41394498:A:AG	0	41394498	AG	A
20	chr20:41396613:T:G	0	41396613	G	T
20	chr20:41396674:A:G	0	41396674	G	A
20	chr20:41397610:G:A	0	41397610	A	G
20	chr20:41397934:C:A	0	41397934	A	C
20	chr20:41398145:G:A	0	41398145	A	G
20	chr20:41399497:G:A	0	41399497	A	G
20	chr20:41400000:T:C	0	41400000	C	T
20	chr20:41400005:G:A	0	41400005	A	G
20	chr20:41400381:C:T	0	41400381	T	C
20	chr20:41400777:A:C	0	41400777	C	A
20	chr20:41400930:C:T	0	41400930	T	C
20	chr20:41401109:T:C	0	41401109	C	T
20	chr20:41401960:C:T	0	41401960	T	C
20	chr20:41402653:T:G	0	41402653	G	T
20	chr20:41403669:G:A	0	41403669	A	G
20	chr20:41403781:A:G	0	41403781	G	A
20	chr20:41405600:G:A	0	41405600	A	G
20	chr20:41405646:T:C	0	41405646	C	T
20	chr20:41407325:G:C	0	41407325	C	G
20	chr20:41407484:G:A	0	41407484	A	G
20	chr20:41407882:T:C	0	41407882	C	T
20	chr20:41410064:G:A	0	41410064	A	G
20	chr20:41410775:T:C	0	41410775	C	T
20	chr20:41410879:G:A	0	41410879	A	G
20	chr20:41411391:G:A	0	41411391	A	G
20	chr20:41411812:G:A	0	41411812	A	G
20	chr20:41411962:G:A	0	41411962	A	G
20	chr20:41413666:C:T	0	41413666	T	C
20	chr20:41413890:C:T	0	41413890	T	C
20	chr20:41414244:C:T	0	41414244	T	C
20	chr20:41414456:T:C	0	41414456	C	T
20	chr20:41415273:C:T	0	41415273	T	C
20	chr20:41416374:T:C	0	41416374	C	T
20	chr20:41416527:A:T	0	41416527	T	A
20	chr20:41416591:G:C	0	41416591	C	G
20	chr20:41417170:A:G	0	41417170	G	A
20	chr20:41418305:C:T	0	41418305	T	C
20	chr20:41420001:T:C	0	41420001	C	T
20	chr20:41420459:G:A	0	41420459	A	G
20	chr20:41422964:C:G	0	41422964	G	C
20	chr20:41423732:TC:T	0	41423732	T	TC
20	chr20:41423889:A:G	0	41423889	G	A
20	chr20:41424388:C:G	0	41424388	G	C
20	chr20:41425570:G:A	0	41425570	A	G
20	chr20:41425673:G:C	0	41425673	C	G
20	chr20:41426792:C:T	0	41426792	T	C
20	chr20:41427151:A:G	0	41427151	G	A
20	chr20:41427997:G:T	0	41427997	T	G
20	chr20:41429076:A:G	0	41429076	G	A
20	chr20:41429901:A:G	0	41429901	G	A
20	chr20:41429921:G:A	0	41429921	A	G
20	chr20:41433570:C:T	0	41433570	T	C
20	chr20:41434431:C:T	0	41434431	T	C
20	chr20:41434502:C:A	0	41434502	A	C
20	chr20:41435729:C:T	0	41435729	T	C
20	chr20:41435910:CAAAT:C	0	41435910	C	CAAAT
20	chr20:41435919:A:G	0	41435919	G	A
20	chr20:41437477:T:A	0	41437477	A	T
20	chr20:41438130:G:A	0	41438130	A	G
20	chr20:41439287:C:T	0	41439287	T	C
20	chr20:41439768:A:G	0	41439768	G	A
20	chr20:41441249:C:T	0	41441249	T	C
20	chr20:41441606:T:C	0	41441606	C	T
20	chr20:41443144:G:T	0	41443144	T	G
20	chr20:41443190:A:C	0	41443190	C	A
20	chr20:41443242:G:A	0	41443242	A	G
20	chr20:41443297:C:G	0	41443297	G	C
20	chr20:41443508:C:T	0	41443508	T	C
20	chr20:41443765:C:G	0	41443765	G	C
20	chr20:41443905:T:C	0	41443905	C	T
20	chr20:41444867:AT:A	0	41444867	A	AT
20	chr20:41445179:A:G	0	41445179	G	A
20	chr20:41447497:A:G	0	41447497	G	A
20	chr20:41447798:G:A	0	41447798	A	G
20	chr20:41449187:A:G	0	41449187	G	A
20	chr20:41449445:C:T	0	41449445	T	C
20	chr20:41449858:T:C	0	41449858	C	T
20	chr20:41453062:C:T	0	41453062	T	C
20	chr20:41453271:G:A	0	41453271	A	G
20	chr20:41454050:G:T	0	41454050	T	G
20	chr20:41455324:G:A	0	41455324	A	G
20	chr20:41457872:C:A	0	41457872	A	C
20	chr20:41458553:C:T	0	41458553	T	C
20	chr20:41460037:T:C	0	41460037	C	T
20	chr20:41460689:C:T	0	41460689	T	C
20	chr20:41462447:A:G	0	41462447	G	A
20	chr20:41463450:G:A	0	41463450	A	G
20	chr20:41465074:T:C	0	41465074	C	T
20	chr20:41465316:A:C	0	41465316	C	A
20	chr20:41465724:C:G	0	41465724	G	C
20	chr20:41465799:A:C	0	41465799	C	A
20	chr20:41465875:C:A	0	41465875	A	C
20	chr20:41466391:G:T	0	41466391	T	G
20	chr20:41467853:G:A	0	41467853	A	G
20	chr20:41468212:C:T	0	41468212	T	C
20	chr20:41468999:C:A	0	41468999	A	C
20	chr20:41469870:C:A	0	41469870	A	C
20	chr20:41470325:C:T	0	41470325	T	C
20	chr20:41470546:G:A	0	41470546	A	G
20	chr20:41470699:C:T	0	41470699	T	C
20	chr20:41471469:A:T	0	41471469	T	A
20	chr20:41472045:CCA:C	0	41472045	C	CCA
20	chr20:41472251:A:G	0	41472251	G	A
20	chr20:41472721:C:T	0	41472721	T	C
20	chr20:41472749:A:G	0	41472749	G	A
20	chr20:41472901:A:G	0	41472901	G	A
20	chr20:41472939:A:C	0	41472939	C	A
20	chr20:41473007:A:G	0	41473007	G	A
20	chr20:41474551:C:T	0	41474551	T	C
20	chr20:41475617:T:C	0	41475617	C	T
20	chr20:41477154:T:C	0	41477154	C	T
20	chr20:41477991:A:G	0	41477991	G	A
20	chr20:41478710:G:A	0	41478710	A	G
20	chr20:41479927:C:T	0	41479927	T	C
20	chr20:41480723:T:C	0	41480723	C	T
20	chr20:41480980:A:G	0	41480980	G	A
20	chr20:41481121:AT:A	0	41481121	A	AT
20	chr20:41481215:C:T	0	41481215	T	C
20	chr20:41481506:G:T	0	41481506	T	G
20	chr20:41483848:G:A	0	41483848	A	G
20	chr20:41487567:G:A	0	41487567	A	G
20	chr20:41487827:C:T	0	41487827	T	C
20	chr20:41489265:A:G	0	41489265	G	A
20	chr20:41489346:C:T	0	41489346	T	C
20	chr20:41490356:G:A	0	41490356	A	G
20	chr20:41490436:A:G	0	41490436	G	A
20	chr20:41491571:C:T	0	41491571	T	C
20	chr20:41492362:T:C	0	41492362	C	T
20	chr20:41494898:A:G	0	41494898	G	A
20	chr20:41495623:G:A	0	41495623	A	G
20	chr20:41498039:T:A	0	41498039	A	T
20	chr20:41498446:C:T	0	41498446	T	C
20	chr20:41498964:T:C	0	41498964	C	T
20	chr20:41499934:G:A	0	41499934	A	G
20	chr20:41500555:G:C	0	41500555	C	G
20	chr20:41500590:G:C	0	41500590	C	G
20	chr20:41501446:G:A	0	41501446	A	G
20	chr20:41501621:C:G	0	41501621	G	C
20	chr20:41501890:AAC:A	0	41501890	A	AAC
20	chr20:41502464:G:A	0	41502464	A	G
20	chr20:41504709:G:A	0	41504709	A	G
20	chr20:41506083:T:C	0	41506083	C	T
20	chr20:41506117:A:G	0	41506117	G	A
20	chr20:41506263:C:T	0	41506263	T	C
20	chr20:41507441:G:C	0	41507441	C	G
20	chr20:41508984:T:G	0	41508984	G	T
20	chr20:41510070:C:T	0	41510070	T	C
20	chr20:41510565:G:A	0	41510565	A	G
20	chr20:41510630:T:C	0	41510630	C	T
20	chr20:41511356:T:C	0	41511356	C	T
20	chr20:41512521:TC:T	0	41512521	T	TC
20	chr20:41512656:G:A	0	41512656	A	G
20	chr20:41513218:T:C	0	41513218	C	T
20	chr20:41513533:G:C	0	41513533	C	G
20	chr20:41514115:G:C	0	41514115	C	G
20	chr20:41515358:C:T	0	41515358	T	C
20	chr20:41515640:C:T	0	41515640	T	C
20	chr20:41516012:C:T	0	41516012	T	C
20	chr20:41516014:C:T	0	41516014	T	C
20	chr20:41516224:C:T	0	41516224	T	C
20	chr20:41516320:T:C	0	41516320	C	T
20	chr20:41518098:T:G	0	41518098	G	T
20	chr20:41518300:G:A	0	41518300	A	G
20	chr20:41519232:C:G	0	41519232	G	C
20	chr20:41520977:CAG:C	0	41520977	C	CAG
20	chr20:41521056:G:A	0	41521056	A	G
20	chr20:41521913:A:G	0	41521913	G	A
20	chr20:41521947:C:T	0	41521947	T	C
20	chr20:41522450:T:C	0	41522450	C	T
20	chr20:41523537:T:A	0	41523537	A	T
20	chr20:41523844:G:A	0	41523844	A	G
20	chr20:41523908:T:C	0	41523908	C	T
20	chr20:41524533:A:G	0	41524533	G	A
20	chr20:41524543:A:C	0	41524543	C	A
20	chr20:41526210:T:C	0	41526210	C	T
20	chr20:41526366:C:T	0	41526366	T	C
20	chr20:41526514:G:A	0	41526514	A	G
20	chr20:41526736:C:T	0	41526736	T	C
20	chr20:41529070:G:A	0	41529070	A	G
20	chr20:41529705:G:A	0	41529705	A	G
20	chr20:41530115:A:G	0	41530115	G	A
20	chr20:41530860:T:C	0	41530860	C	T
20	chr20:41531233:T:C	0	41531233	C	T
20	chr20:41531568:T:C	0	41531568	C	T
20	chr20:41534272:A:G	0	41534272	G	A
20	chr20:41534816:G:A	0	41534816	A	G
20	chr20:41535405:T:C	0	41535405	C	T
20	chr20:41536053:T:TA	0	41536053	TA	T
20	chr20:41538238:C:G	0	41538238	G	C
20	chr20:41539745:A:G	0	41539745	G	A
20	chr20:41539866:A:G	0	41539866	G	A
20	chr20:41541310:G:A	0	41541310	A	G
20	chr20:41542234:A:G	0	41542234	G	A
20	chr20:41542307:T:C	0	41542307	C	T
20	chr20:41543017:T:C	0	41543017	C	T
20	chr20:41544068:T:C	0	41544068	C	T
20	chr20:41544538:T:A	0	41544538	A	T
20	chr20:41545662:C:T	0	41545662	T	C
20	chr20:41545743:C:T	0	41545743	T	C
20	chr20:41546248:T:C	0	41546248	C	T
20	chr20:41546513:A:G	0	41546513	G	A
20	chr20:41546577:A:G	0	41546577	G	A
20	chr20:41548087:T:C	0	41548087	C	T
20	chr20:41550501:T:C	0	41550501	C	T
20	chr20:41551142:A:G	0	41551142	G	A
20	chr20:41551281:C:T	0	41551281	T	C
20	chr20:41552453:T:C	0	41552453	C	T
20	chr20:41553336:C:A	0	41553336	A	C
20	chr20:41555594:C:T	0	41555594	T	C
20	chr20:41556625:A:G	0	41556625	G	A
20	chr20:41557513:A:T	0	41557513	T	A
20	chr20:41560277:T:C	0	41560277	C	T
20	chr20:41560553:T:C	0	41560553	C	T
20	chr20:41560900:C:A	0	41560900	A	C
20	chr20:41562847:A:C	0	41562847	C	A
20	chr20:41564654:G:A	0	41564654	A	G
20	chr20:41564754:C:T	0	41564754	T	C
20	chr20:41567190:T:C	0	41567190	C	T
20	chr20:41567415:T:C	0	41567415	C	T
20	chr20:41568145:AAGAT:A	0	41568145	A	AAGAT
20	chr20:41568251:C:T	0	41568251	T	C
20	chr20:41569590:A:G	0	41569590	G	A
20	chr20:41569631:C:T	0	41569631	T	C
20	chr20:41569834:G:C	0	41569834	C	G
20	chr20:41571286:T:A	0	41571286	A	T
20	chr20:41572207:C:G	0	41572207	G	C
20	chr20:41572896:A:G	0	41572896	G	A
20	chr20:41573053:T:G	0	41573053	G	T
20	chr20:41574941:A:G	0	41574941	G	A
20	chr20:41577253:G:A	0	41577253	A	G
20	chr20:41577257:T:C	0	41577257	C	T
20	chr20:41578557:A:G	0	41578557	G	A
20	chr20:41579109:A:G	0	41579109	G	A
20	chr20:41580791:A:G	0	41580791	G	A
20	chr20:41580897:C:T	0	41580897	T	C
20	chr20:41581422:A:G	0	41581422	G	A
20	chr20:41581608:G:A	0	41581608	A	G
20	chr20:41584238:G:A	0	41584238	A	G
20	chr20:41584254:A:G	0	41584254	G	A
20	chr20:41584369:C:T	0	41584369	T	C
20	chr20:41586095:T:C	0	41586095	C	T
20	chr20:41586381:C:T	0	41586381	T	C
20	chr20:41586720:C:G	0	41586720	G	C
20	chr20:41588507:G:A	0	41588507	A	G
20	chr20:41588612:G:A	0	41588612	A	G
20	chr20:41589087:T:C	0	41589087	C	T
20	chr20:41589089:G:T	0	41589089	T	G
20	chr20:41589447:G:A	0	41589447	A	G
20	chr20:41589654:C:T	0	41589654	T	C
20	chr20:41590430:C:T	0	41590430	T	C
20	chr20:41590587:C:A	0	41590587	A	C
20	chr20:41590947:T:C	0	41590947	C	T
20	chr20:41591575:A:C	0	41591575	C	A
20	chr20:41592054:G:A	0	41592054	A	G
20	chr20:41592556:T:C	0	41592556	C	T
20	chr20:41593608:G:A	0	41593608	A	G
20	chr20:41595697:C:T	0	41595697	T	C
20	chr20:41596985:G:A	0	41596985	A	G
20	chr20:41597914:G:A	0	41597914	A	G
20	chr20:41597970:C:T	0	41597970	T	C
20	chr20:41601081:G:A	0	41601081	A	G
20	chr20:41601580:G:A	0	41601580	A	G
20	chr20:41605103:T:A	0	41605103	A	T
20	chr20:41605625:A:G	0	41605625	G	A
20	chr20:41606278:A:G	0	41606278	G	A
20	chr20:41609549:T:C	0	41609549	C	T
20	chr20:41611249:C:T	0	41611249	T	C
20	chr20:41611353:G:T	0	41611353	T	G
20	chr20:41611744:T:G	0	41611744	G	T
20	chr20:41612253:A:G	0	41612253	G	A
20	chr20:41613052:T:C	0	41613052	C	T
20	chr20:41615023:T:C	0	41615023	C	T
20	chr20:41615298:A:C	0	41615298	C	A
20	chr20:41615613:G:A	0	41615613	A	G
20	chr20:41616450:C:G	0	41616450	G	C
20	chr20:41618666:T:G	0	41618666	G	T
20	chr20:41618797:T:G	0	41618797	G	T
20	chr20:41618882:C:A	0	41618882	A	C
20	chr20:41620098:A:G	0	41620098	G	A
20	chr20:41620634:A:G	0	41620634	G	A
20	chr20:41623246:T:C	0	41623246	C	T
20	chr20:41623273:G:A	0	41623273	A	G
20	chr20:41624268:G:A	0	41624268	A	G
20	chr20:41624422:C:T	0	41624422	T	C
20	chr20:41624469:G:A	0	41624469	A	G
20	chr20:41625029:A:T	0	41625029	T	A
20	chr20:41625048:A:C	0	41625048	C	A
20	chr20:41625271:A:G	0	41625271	G	A
20	chr20:41626096:C:T	0	41626096	T	C
20	chr20:41626126:G:A	0	41626126	A	G
20	chr20:41627055:A:T	0	41627055	T	A
20	chr20:41629315:T:G	0	41629315	G	T
20	chr20:41630227:A:C	0	41630227	C	A
20	chr20:41630667:G:A	0	41630667	A	G
20	chr20:41630810:G:A	0	41630810	A	G
20	chr20:41631093:A:G	0	41631093	G	A
20	chr20:41631296:G:A	0	41631296	A	G
20	chr20:41631446:G:A	0	41631446	A	G
20	chr20:41632820:C:T	0	41632820	T	C
20	chr20:41632940:T:C	0	41632940	C	T
20	chr20:41634177:T:C	0	41634177	C	T
20	chr20:41635033:T:C	0	41635033	C	T
20	chr20:41636443:A:G	0	41636443	G	A
20	chr20:41637198:A:G	0	41637198	G	A
20	chr20:41637487:T:C	0	41637487	C	T
20	chr20:41637918:T:C	0	41637918	C	T
20	chr20:41638042:G:A	0	41638042	A	G
20	chr20:41638431:A:G	0	41638431	G	A
20	chr20:41638529:A:G	0	41638529	G	A
20	chr20:41639219:G:A	0	41639219	A	G
20	chr20:41639378:T:A	0	41639378	A	T
20	chr20:41641201:C:T	0	41641201	T	C
20	chr20:41642729:G:C	0	41642729	C	G
20	chr20:41644506:A:G	0	41644506	G	A
20	chr20:41644511:T:G	0	41644511	G	T
20	chr20:41645865:G:A	0	41645865	A	G
20	chr20:41645968:T:TG	0	41645968	TG	T
20	chr20:41645987:G:T	0	41645987	T	G
20	chr20:41647674:T:C	0	41647674	C	T
20	chr20:41648096:G:A	0	41648096	A	G
20	chr20:41648495:T:C	0	41648495	C	T
20	chr20:41648500:A:G	0	41648500	G	A
20	chr20:41648555:C:T	0	41648555	T	C
20	chr20:41649718:G:C	0	41649718	C	G
20	chr20:41649956:A:G	0	41649956	G	A
20	chr20:41650034:T:C	0	41650034	C	T
20	chr20:41650470:A:G	0	41650470	G	A
20	chr20:41650764:A:G	0	41650764	G	A
20	chr20:41650780:G:A	0	41650780	A	G
20	chr20:41651876:C:T	0	41651876	T	C
20	chr20:41653591:T:C	0	41653591	C	T
20	chr20:41653595:A:G	0	41653595	G	A
20	chr20:41654037:C:T	0	41654037	T	C
20	chr20:41654704:A:G	0	41654704	G	A
20	chr20:41655142:C:T	0	41655142	T	C
20	chr20:41655397:G:A	0	41655397	A	G
20	chr20:41656612:A:G	0	41656612	G	A
20	chr20:41656867:A:G	0	41656867	G	A
20	chr20:41657215:T:C	0	41657215	C	T
20	chr20:41657512:A:G	0	41657512	G	A
20	chr20:41658163:A:T	0	41658163	T	A
20	chr20:41658892:C:T	0	41658892	T	C
20	chr20:41659269:T:C	0	41659269	C	T
20	chr20:41659534:T:G	0	41659534	G	T
20	chr20:41660080:G:A	0	41660080	A	G
20	chr20:41660144:A:C	0	41660144	C	A
20	chr20:41660626:TCAC:T	0	41660626	T	TCAC
20	chr20:41661822:T:C	0	41661822	C	T
20	chr20:41663377:C:T	0	41663377	T	C
20	chr20:41665968:C:T	0	41665968	T	C
20	chr20:41666114:C:G	0	41666114	G	C
20	chr20:41667538:G:A	0	41667538	A	G
20	chr20:41667607:T:C	0	41667607	C	T
20	chr20:41667611:T:C	0	41667611	C	T
20	chr20:41667978:G:A	0	41667978	A	G
20	chr20:41668890:G:A	0	41668890	A	G
20	chr20:41670696:C:T	0	41670696	T	C
20	chr20:41671593:A:G	0	41671593	G	A
20	chr20:41672230:T:C	0	41672230	C	T
20	chr20:41673514:T:C	0	41673514	C	T
20	chr20:41674000:T:C	0	41674000	C	T
20	chr20:41674204:G:A	0	41674204	A	G
20	chr20:41674438:C:T	0	41674438	T	C
20	chr20:41676069:C:G	0	41676069	G	C
20	chr20:41676268:T:C	0	41676268	C	T
20	chr20:41676712:A:G	0	41676712	G	A
20	chr20:41677759:A:C	0	41677759	C	A
20	chr20:41678278:GT:G	0	41678278	G	GT
20	chr20:41678375:C:T	0	41678375	T	C
20	chr20:41678874:G:A	0	41678874	A	G
20	chr20:41679070:A:G	0	41679070	G	A
20	chr20:41679193:A:G	0	41679193	G	A
20	chr20:41679941:G:T	0	41679941	T	G
20	chr20:41679950:T:C	0	41679950	C	T
20	chr20:41680084:T:TA	0	41680084	TA	T
20	chr20:41680591:A:G	0	41680591	G	A
20	chr20:41680725:G:T	0	41680725	T	G
20	chr20:41681564:C:G	0	41681564	G	C
20	chr20:41681617:A:T	0	41681617	T	A
20	chr20:41681705:A:G	0	41681705	G	A
20	chr20:41681952:C:G	0	41681952	G	C
20	chr20:41681953:T:A	0	41681953	A	T
20	chr20:41682348:G:C	0	41682348	C	G
20	chr20:41683067:A:C	0	41683067	C	A
20	chr20:41684042:A:G	0	41684042	G	A
20	chr20:41685398:G:A	0	41685398	A	G
20	chr20:41687256:G:A	0	41687256	A	G
20	chr20:41687334:A:G	0	41687334	G	A
20	chr20:41687432:C:A	0	41687432	A	C
20	chr20:41687566:C:A	0	41687566	A	C
20	chr20:41688435:T:C	0	41688435	C	T
20	chr20:41688560:T:C	0	41688560	C	T
20	chr20:41688623:A:G	0	41688623	G	A
20	chr20:41688908:T:C	0	41688908	C	T
20	chr20:41689275:T:C	0	41689275	C	T
20	chr20:41689714:C:T	0	41689714	T	C
20	chr20:41691578:C:T	0	41691578	T	C
20	chr20:41691640:G:A	0	41691640	A	G
20	chr20:41691864:C:T	0	41691864	T	C
20	chr20:41692648:A:C	0	41692648	C	A
20	chr20:41693409:A:G	0	41693409	G	A
20	chr20:41693511:C:CT	0	41693511	CT	C
20	chr20:41694657:G:C	0	41694657	C	G
20	chr20:41695034:T:C	0	41695034	C	T
20	chr20:41696087:A:C	0	41696087	C	A
20	chr20:41697473:T:C	0	41697473	C	T
20	chr20:41698071:A:G	0	41698071	G	A
20	chr20:41701349:T:G	0	41701349	G	T
20	chr20:41701480:A:G	0	41701480	G	A
20	chr20:41701647:T:C	0	41701647	C	T
20	chr20:41701723:T:C	0	41701723	C	T
20	chr20:41701798:T:C	0	41701798	C	T
20	chr20:41702494:A:T	0	41702494	T	A
20	chr20:41703578:T:A	0	41703578	A	T
20	chr20:41703793:G:A	0	41703793	A	G
20	chr20:41706253:A:G	0	41706253	G	A
20	chr20:41706629:A:G	0	41706629	G	A
20	chr20:41708250:C:T	0	41708250	T	C
20	chr20:41708555:A:C	0	41708555	C	A
20	chr20:41709736:T:A	0	41709736	A	T
20	chr20:41710060:G:A	0	41710060	A	G
20	chr20:41711439:G:T	0	41711439	T	G
20	chr20:41714505:T:G	0	41714505	G	T
20	chr20:41714702:C:T	0	41714702	T	C
20	chr20:41716186:T:C	0	41716186	C	T
20	chr20:41717208:T:C	0	41717208	C	T
20	chr20:41717666:C:G	0	41717666	G	C
20	chr20:41717828:T:C	0	41717828	C	T
20	chr20:41717912:C:T	0	41717912	T	C
20	chr20:41718070:C:T	0	41718070	T	C
20	chr20:41718139:T:G	0	41718139	G	T
20	chr20:41718564:A:G	0	41718564	G	A
20	chr20:41718680:T:C	0	41718680	C	T
20	chr20:41718681:G:A	0	41718681	A	G
20	chr20:41718972:A:AT	0	41718972	AT	A
20	chr20:41719298:GCTT:G	0	41719298	G	GCTT
20	chr20:41719425:T:C	0	41719425	C	T
20	chr20:41719589:A:G	0	41719589	G	A
20	chr20:41719634:T:C	0	41719634	C	T
20	chr20:41720532:T:A	0	41720532	A	T
20	chr20:41720906:C:T	0	41720906	T	C
20	chr20:41722128:C:T	0	41722128	T	C
20	chr20:41722134:A:C	0	41722134	C	A
20	chr20:41722422:T:G	0	41722422	G	T
20	chr20:41722534:C:T	0	41722534	T	C
20	chr20:41722669:G:A	0	41722669	A	G
20	chr20:41722819:G:C	0	41722819	C	G
20	chr20:41723031:T:C	0	41723031	C	T
20	chr20:41723041:C:T	0	41723041	T	C
20	chr20:41724451:T:C	0	41724451	C	T
20	chr20:41724640:A:G	0	41724640	G	A
20	chr20:41724811:C:G	0	41724811	G	C
20	chr20:41724999:C:A	0	41724999	A	C
20	chr20:41725159:A:G	0	41725159	G	A
20	chr20:41726204:TGTG:T	0	41726204	T	TGTG
20	chr20:41726448:A:G	0	41726448	G	A
20	chr20:41726601:C:A	0	41726601	A	C
20	chr20:41727545:C:T	0	41727545	T	C
20	chr20:41727708:C:G	0	41727708	G	C
20	chr20:41728387:T:G	0	41728387	G	T
20	chr20:41729174:T:C	0	41729174	C	T
20	chr20:41729443:C:G	0	41729443	G	C
20	chr20:41729475:T:C	0	41729475	C	T
20	chr20:41729657:T:C	0	41729657	C	T
20	chr20:41730448:G:A	0	41730448	A	G
20	chr20:41730619:C:T	0	41730619	T	C
20	chr20:41731023:T:C	0	41731023	C	T
20	chr20:41731608:C:T	0	41731608	T	C
20	chr20:41731994:T:C	0	41731994	C	T
20	chr20:41732047:C:CA	0	41732047	CA	C
20	chr20:41732145:G:T	0	41732145	T	G
20	chr20:41732202:CAAGG:C	0	41732202	C	CAAGG
20	chr20:41732337:T:C	0	41732337	C	T
20	chr20:41732344:G:A	0	41732344	A	G
20	chr20:41732361:A:G	0	41732361	G	A
20	chr20:41732692:C:T	0	41732692	T	C
20	chr20:41732893:C:T	0	41732893	T	C
20	chr20:41733384:T:C	0	41733384	C	T
20	chr20:41733857:T:A	0	41733857	A	T
20	chr20:41735436:A:T	0	41735436	T	A
20	chr20:41735765:C:T	0	41735765	T	C
20	chr20:41736486:AGGAT:A	0	41736486	A	AGGAT
20	chr20:41736564:AAAAACC:A	0	41736564	A	AAAAACC
20	chr20:41736594:T:C	0	41736594	C	T
20	chr20:41737138:T:C	0	41737138	C	T
20	chr20:41737142:T:C	0	41737142	C	T
20	chr20:41737295:A:G	0	41737295	G	A
20	chr20:41737568:A:G	0	41737568	G	A
20	chr20:41738096:G:A	0	41738096	A	G
20	chr20:41738226:T:C	0	41738226	C	T
20	chr20:41739015:T:G	0	41739015	G	T
20	chr20:41741439:A:G	0	41741439	G	A
20	chr20:41742066:G:A	0	41742066	A	G
20	chr20:41742142:G:A	0	41742142	A	G
20	chr20:41742396:T:G	0	41742396	G	T
20	chr20:41743059:A:C	0	41743059	C	A
20	chr20:41745171:A:G	0	41745171	G	A
20	chr20:41746545:C:T	0	41746545	T	C
20	chr20:41746628:G:T	0	41746628	T	G
20	chr20:41747457:G:A	0	41747457	A	G
20	chr20:41748289:C:T	0	41748289	T	C
20	chr20:41748336:G:A	0	41748336	A	G
20	chr20:41750120:A:T	0	41750120	T	A
20	chr20:41750224:T:C	0	41750224	C	T
20	chr20:41750261:C:G	0	41750261	G	C
20	chr20:41750493:GGTT:G	0	41750493	G	GGTT
20	chr20:41751429:C:T	0	41751429	T	C
20	chr20:41752604:T:A	0	41752604	A	T
20	chr20:41752739:T:G	0	41752739	G	T
20	chr20:41752779:C:T	0	41752779	T	C
20	chr20:41752851:T:C	0	41752851	C	T
20	chr20:41753601:A:C	0	41753601	C	A
20	chr20:41754950:T:C	0	41754950	C	T
20	chr20:41755825:A:G	0	41755825	G	A
20	chr20:41756028:A:G	0	41756028	G	A
20	chr20:41756035:T:A	0	41756035	A	T
20	chr20:41756102:T:G	0	41756102	G	T
20	chr20:41756189:T:C	0	41756189	C	T
20	chr20:41756767:C:T	0	41756767	T	C
20	chr20:41757135:C:T	0	41757135	T	C
20	chr20:41757399:A:G	0	41757399	G	A
20	chr20:41757842:G:A	0	41757842	A	G
20	chr20:41757876:G:A	0	41757876	A	G
20	chr20:41757932:G:T	0	41757932	T	G
20	chr20:41758772:T:C	0	41758772	C	T
20	chr20:41759553:C:T	0	41759553	T	C
20	chr20:41759736:A:G	0	41759736	G	A
20	chr20:41759995:G:T	0	41759995	T	G
20	chr20:41760404:T:G	0	41760404	G	T
20	chr20:41760968:T:C	0	41760968	C	T
20	chr20:41761025:T:C	0	41761025	C	T
20	chr20:41761356:G:A	0	41761356	A	G
20	chr20:41761988:G:A	0	41761988	A	G
20	chr20:41762520:A:G	0	41762520	G	A
20	chr20:41762794:A:G	0	41762794	G	A
20	chr20:41763149:G:C	0	41763149	C	G
20	chr20:41763484:T:C	0	41763484	C	T
20	chr20:41763669:G:A	0	41763669	A	G
20	chr20:41763709:A:G	0	41763709	G	A
20	chr20:41763721:A:G	0	41763721	G	A
20	chr20:41764129:G:A	0	41764129	A	G
20	chr20:41764306:A:G	0	41764306	G	A
20	chr20:41764740:C:A	0	41764740	A	C
20	chr20:41764825:A:G	0	41764825	G	A
20	chr20:41765007:C:T	0	41765007	T	C
20	chr20:41765012:C:T	0	41765012	T	C
20	chr20:41765100:C:T	0	41765100	T	C
20	chr20:41765281:T:C	0	41765281	C	T
20	chr20:41765431:T:C	0	41765431	C	T
20	chr20:41765670:A:G	0	41765670	G	A
20	chr20:41765843:C:T	0	41765843	T	C
20	chr20:41766023:C:G	0	41766023	G	C
20	chr20:41766032:A:C	0	41766032	C	A
20	chr20:41766212:T:A	0	41766212	A	T
20	chr20:41766449:C:T	0	41766449	T	C
20	chr20:41766471:C:T	0	41766471	T	C
20	chr20:41766547:A:G	0	41766547	G	A
20	chr20:41766722:A:G	0	41766722	G	A
20	chr20:41767200:G:A	0	41767200	A	G
20	chr20:41767229:C:T	0	41767229	T	C
20	chr20:41767744:C:T	0	41767744	T	C
20	chr20:41768099:T:C	0	41768099	C	T
20	chr20:41768114:C:T	0	41768114	T	C
20	chr20:41768171:C:T	0	41768171	T	C
20	chr20:41768648:T:A	0	41768648	A	T
20	chr20:41768893:G:A	0	41768893	A	G
20	chr20:41769056:A:C	0	41769056	C	A
20	chr20:41769325:C:T	0	41769325	T	C
20	chr20:41770618:T:C	0	41770618	C	T
20	chr20:41770646:G:A	0	41770646	A	G
20	chr20:41770802:G:A	0	41770802	A	G
20	chr20:41770865:C:T	0	41770865	T	C
20	chr20:41770907:C:T	0	41770907	T	C
20	chr20:41771006:T:A	0	41771006	A	T
20	chr20:41771108:A:G	0	41771108	G	A
20	chr20:41771381:T:C	0	41771381	C	T
20	chr20:41771940:C:T	0	41771940	T	C
20	chr20:41772061:T:G	0	41772061	G	T
20	chr20:41772640:A:G	0	41772640	G	A
20	chr20:41772971:TG:T	0	41772971	T	TG
20	chr20:41773252:C:T	0	41773252	T	C
20	chr20:41773438:A:G	0	41773438	G	A
20	chr20:41773542:A:C	0	41773542	C	A
20	chr20:41774011:A:G	0	41774011	G	A
20	chr20:41774938:G:A	0	41774938	A	G
20	chr20:41775166:G:C	0	41775166	C	G
20	chr20:41775191:G:A	0	41775191	A	G
20	chr20:41775588:T:G	0	41775588	G	T
20	chr20:41775850:A:C	0	41775850	C	A
20	chr20:41777886:G:A	0	41777886	A	G
20	chr20:41778840:C:T	0	41778840	T	C
20	chr20:41779262:C:CAGAT	0	41779262	CAGAT	C
20	chr20:41780140:A:G	0	41780140	G	A
20	chr20:41780309:G:A	0	41780309	A	G
20	chr20:41780523:G:A	0	41780523	A	G
20	chr20:41782380:G:A	0	41782380	A	G
20	chr20:41782577:C:T	0	41782577	T	C
20	chr20:41782742:T:C	0	41782742	C	T
20	chr20:41783079:A:G	0	41783079	G	A
20	chr20:41783510:C:T	0	41783510	T	C
20	chr20:41786285:T:C	0	41786285	C	T
20	chr20:41786405:G:A	0	41786405	A	G
20	chr20:41787289:C:T	0	41787289	T	C
20	chr20:41788527:C:T	0	41788527	T	C
20	chr20:41789381:C:G	0	41789381	G	C
20	chr20:41790913:AC:A	0	41790913	A	AC
20	chr20:41791095:A:T	0	41791095	T	A
20	chr20:41791157:C:A	0	41791157	A	C
20	chr20:41791187:C:A	0	41791187	A	C
20	chr20:41792851:G:A	0	41792851	A	G
20	chr20:41792975:G:A	0	41792975	A	G
20	chr20:41794659:T:C	0	41794659	C	T
20	chr20:41794819:A:T	0	41794819	T	A
20	chr20:41794913:A:T	0	41794913	T	A
20	chr20:41795082:C:G	0	41795082	G	C
20	chr20:41796143:C:T	0	41796143	T	C
20	chr20:41796865:A:C	0	41796865	C	A
20	chr20:41798205:T:C	0	41798205	C	T
20	chr20:41798583:G:A	0	41798583	A	G
20	chr20:41802710:T:A	0	41802710	A	T
20	chr20:41803482:T:TGAGAGTTTTTA	0	41803482	TGAGAGTTTTTA	T
20	chr20:41803534:T:A	0	41803534	A	T
20	chr20:41803806:G:A	0	41803806	A	G
20	chr20:41804117:G:A	0	41804117	A	G
20	chr20:41804792:G:A	0	41804792	A	G
20	chr20:41807065:T:G	0	41807065	G	T
20	chr20:41807255:G:A	0	41807255	A	G
20	chr20:41808575:A:G	0	41808575	G	A
20	chr20:41812613:CAG:C	0	41812613	C	CAG
20	chr20:41813035:T:C	0	41813035	C	T
20	chr20:41813602:T:C	0	41813602	C	T
20	chr20:41814496:A:G	0	41814496	G	A
20	chr20:41815004:A:G	0	41815004	G	A
20	chr20:41817186:G:A	0	41817186	A	G
20	chr20:41819039:T:G	0	41819039	G	T
20	chr20:41819601:C:G	0	41819601	G	C
20	chr20:41820420:C:G	0	41820420	G	C
20	chr20:41821826:T:G	0	41821826	G	T
20	chr20:41823801:C:A	0	41823801	A	C
20	chr20:41823990:C:T	0	41823990	T	C
20	chr20:41825089:C:T	0	41825089	T	C
20	chr20:41825517:C:T	0	41825517	T	C
20	chr20:41825519:G:A	0	41825519	A	G
20	chr20:41825550:T:C	0	41825550	C	T
20	chr20:41826026:T:G	0	41826026	G	T
20	chr20:41826271:T:C	0	41826271	C	T
20	chr20:41826914:C:T	0	41826914	T	C
20	chr20:41827306:C:T	0	41827306	T	C
20	chr20:41827859:A:G	0	41827859	G	A
20	chr20:41828525:A:G	0	41828525	G	A
20	chr20:41828551:C:T	0	41828551	T	C
20	chr20:41829898:A:T	0	41829898	T	A
20	chr20:41830170:ATG:A	0	41830170	A	ATG
20	chr20:41830228:A:G	0	41830228	G	A
20	chr20:41831161:A:C	0	41831161	C	A
20	chr20:41832192:G:A	0	41832192	A	G
20	chr20:41832238:GAT:G	0	41832238	G	GAT
20	chr20:41833636:G:T	0	41833636	T	G
20	chr20:41834003:T:C	0	41834003	C	T
20	chr20:41834009:C:A	0	41834009	A	C
20	chr20:41835324:A:G	0	41835324	G	A
20	chr20:41836093:T:C	0	41836093	C	T
20	chr20:41836604:T:G	0	41836604	G	T
20	chr20:41837034:C:T	0	41837034	T	C
20	chr20:41837178:T:C	0	41837178	C	T
20	chr20:41837539:A:G	0	41837539	G	A
20	chr20:41839167:A:G	0	41839167	G	A
20	chr20:41839482:G:A	0	41839482	A	G
20	chr20:41839782:C:T	0	41839782	T	C
20	chr20:41840145:A:C	0	41840145	C	A
20	chr20:41840626:C:T	0	41840626	T	C
20	chr20:41842021:T:C	0	41842021	C	T
20	chr20:41842667:A:G	0	41842667	G	A
20	chr20:41842911:C:G	0	41842911	G	C
20	chr20:41842964:A:G	0	41842964	G	A
20	chr20:41842982:C:T	0	41842982	T	C
20	chr20:41843284:C:T	0	41843284	T	C
20	chr20:41843414:G:A	0	41843414	A	G
20	chr20:41843474:T:C	0	41843474	C	T
20	chr20:41843662:A:G	0	41843662	G	A
20	chr20:41843665:C:G	0	41843665	G	C
20	chr20:41843885:G:A	0	41843885	A	G
20	chr20:41845393:A:G	0	41845393	G	A
20	chr20:41845408:T:C	0	41845408	C	T
20	chr20:41845556:T:C	0	41845556	C	T
20	chr20:41845774:A:G	0	41845774	G	A
20	chr20:41846531:T:A	0	41846531	A	T
20	chr20:41846612:T:A	0	41846612	A	T
20	chr20:41846884:TATC:T	0	41846884	T	TATC
20	chr20:41847274:T:C	0	41847274	C	T
20	chr20:41847678:A:G	0	41847678	G	A
20	chr20:41847741:T:C	0	41847741	C	T
20	chr20:41848041:C:T	0	41848041	T	C
20	chr20:41848377:G:A	0	41848377	A	G
20	chr20:41848506:C:T	0	41848506	T	C
20	chr20:41848966:A:T	0	41848966	T	A
20	chr20:41849465:C:T	0	41849465	T	C
20	chr20:41850117:G:A	0	41850117	A	G
20	chr20:41850214:A:G	0	41850214	G	A
20	chr20:41850329:T:G	0	41850329	G	T
20	chr20:41850745:C:T	0	41850745	T	C
20	chr20:41850863:G:A	0	41850863	A	G
20	chr20:41851389:C:T	0	41851389	T	C
20	chr20:41851481:A:G	0	41851481	G	A
20	chr20:41851682:T:C	0	41851682	C	T
20	chr20:41851751:G:A	0	41851751	A	G
20	chr20:41852068:C:T	0	41852068	T	C
20	chr20:41852451:T:C	0	41852451	C	T
20	chr20:41852721:A:G	0	41852721	G	A
20	chr20:41852748:G:A	0	41852748	A	G
20	chr20:41852993:G:A	0	41852993	A	G
20	chr20:41853945:C:T	0	41853945	T	C
20	chr20:41854069:C:T	0	41854069	T	C
20	chr20:41854780:T:C	0	41854780	C	T
20	chr20:41855258:G:A	0	41855258	A	G
20	chr20:41855783:G:A	0	41855783	A	G
20	chr20:41856246:A:G	0	41856246	G	A
20	chr20:41856713:T:A	0	41856713	A	T
20	chr20:41857075:G:A	0	41857075	A	G
20	chr20:41857666:G:A	0	41857666	A	G
20	chr20:41857790:G:A	0	41857790	A	G
20	chr20:41859893:A:G	0	41859893	G	A
20	chr20:41860240:T:C	0	41860240	C	T
20	chr20:41860676:A:T	0	41860676	T	A
20	chr20:41861676:T:C	0	41861676	C	T
20	chr20:41863111:C:T	0	41863111	T	C
20	chr20:41863254:G:GA	0	41863254	GA	G
20	chr20:41863426:G:GT	0	41863426	GT	G
20	chr20:41864218:A:G	0	41864218	G	A
20	chr20:41864432:A:G	0	41864432	G	A
20	chr20:41865172:G:A	0	41865172	A	G
20	chr20:41865179:C:T	0	41865179	T	C
20	chr20:41866171:C:T	0	41866171	T	C
20	chr20:41866786:C:T	0	41866786	T	C
20	chr20:41866803:GATA:G	0	41866803	G	GATA
20	chr20:41867794:A:T	0	41867794	T	A
20	chr20:41867821:C:G	0	41867821	G	C
20	chr20:41868556:T:A	0	41868556	A	T
20	chr20:41868996:T:G	0	41868996	G	T
20	chr20:41869119:G:T	0	41869119	T	G
20	chr20:41869905:A:C	0	41869905	C	A
20	chr20:41870060:C:T	0	41870060	T	C
20	chr20:41870339:C:A	0	41870339	A	C
20	chr20:41871618:T:C	0	41871618	C	T
20	chr20:41871746:T:A	0	41871746	A	T
20	chr20:41872491:A:G	0	41872491	G	A
20	chr20:41872614:G:A	0	41872614	A	G
20	chr20:41872714:C:T	0	41872714	T	C
20	chr20:41872715:T:C	0	41872715	C	T
20	chr20:41873248:G:A	0	41873248	A	G
20	chr20:41873281:A:G	0	41873281	G	A
20	chr20:41873632:C:G	0	41873632	G	C
20	chr20:41873752:C:A	0	41873752	A	C
20	chr20:41873763:A:C	0	41873763	C	A
20	chr20:41873941:A:G	0	41873941	G	A
20	chr20:41874346:G:A	0	41874346	A	G
20	chr20:41874643:G:A	0	41874643	A	G
20	chr20:41874769:G:A	0	41874769	A	G
20	chr20:41875847:T:C	0	41875847	C	T
20	chr20:41875999:A:G	0	41875999	G	A
20	chr20:41876199:T:C	0	41876199	C	T
20	chr20:41876357:T:C	0	41876357	C	T
20	chr20:41876369:G:A	0	41876369	A	G
20	chr20:41876480:G:A	0	41876480	A	G
20	chr20:41876673:A:T	0	41876673	T	A
20	chr20:41877556:C:T	0	41877556	T	C
20	chr20:41877667:G:C	0	41877667	C	G
20	chr20:41878120:G:A	0	41878120	A	G
20	chr20:41878411:T:TA	0	41878411	TA	T
20	chr20:41878797:A:C	0	41878797	C	A
20	chr20:41878887:C:T	0	41878887	T	C
20	chr20:41878897:C:T	0	41878897	T	C
20	chr20:41879143:C:T	0	41879143	T	C
20	chr20:41879155:T:C	0	41879155	C	T
20	chr20:41879194:G:A	0	41879194	A	G
20	chr20:41880111:C:T	0	41880111	T	C
20	chr20:41880179:C:T	0	41880179	T	C
20	chr20:41880396:G:A	0	41880396	A	G
20	chr20:41881004:C:T	0	41881004	T	C
20	chr20:41881410:A:G	0	41881410	G	A
20	chr20:41881892:T:TTATC	0	41881892	TTATC	T
20	chr20:41882200:G:A	0	41882200	A	G
20	chr20:41882360:A:AATTTT	0	41882360	AATTTT	A
20	chr20:41882434:A:G	0	41882434	G	A
20	chr20:41882885:G:C	0	41882885	C	G
20	chr20:41882890:G:C	0	41882890	C	G
20	chr20:41883169:T:C	0	41883169	C	T
20	chr20:41883175:G:A	0	41883175	A	G
20	chr20:41883252:A:T	0	41883252	T	A
20	chr20:41883422:A:G	0	41883422	G	A
20	chr20:41883716:T:C	0	41883716	C	T
20	chr20:41884126:T:G	0	41884126	G	T
20	chr20:41884593:A:AT	0	41884593	AT	A
20	chr20:41884931:C:T	0	41884931	T	C
20	chr20:41885221:C:T	0	41885221	T	C
20	chr20:41885267:A:G	0	41885267	G	A
20	chr20:41885638:T:C	0	41885638	C	T
20	chr20:41885879:G:A	0	41885879	A	G
20	chr20:41886005:CAT:C	0	41886005	C	CAT
20	chr20:41886058:A:T	0	41886058	T	A
20	chr20:41886126:G:A	0	41886126	A	G
20	chr20:41886176:T:C	0	41886176	C	T
20	chr20:41886416:T:C	0	41886416	C	T
20	chr20:41886689:T:C	0	41886689	C	T
20	chr20:41887109:T:A	0	41887109	A	T
20	chr20:41887167:G:A	0	41887167	A	G
20	chr20:41887414:A:G	0	41887414	G	A
20	chr20:41890311:TTGTTC:T	0	41890311	T	TTGTTC
20	chr20:41890330:TCAAA:T	0	41890330	T	TCAAA
20	chr20:41890385:A:G	0	41890385	G	A
20	chr20:41890924:C:T	0	41890924	T	C
20	chr20:41891753:A:C	0	41891753	C	A
20	chr20:41892061:T:TG	0	41892061	TG	T
20	chr20:41892172:A:G	0	41892172	G	A
20	chr20:41892606:A:G	0	41892606	G	A
20	chr20:41895832:A:C	0	41895832	C	A
20	chr20:41896333:A:T	0	41896333	T	A
20	chr20:41896343:T:G	0	41896343	G	T
20	chr20:41896459:T:C	0	41896459	C	T
20	chr20:41897239:C:T	0	41897239	T	C
20	chr20:41897924:G:A	0	41897924	A	G
20	chr20:41898428:A:C	0	41898428	C	A
20	chr20:41899869:C:G	0	41899869	G	C
20	chr20:41900994:C:T	0	41900994	T	C
20	chr20:41901079:G:T	0	41901079	T	G
20	chr20:41901225:G:C	0	41901225	C	G
20	chr20:41901615:A:T	0	41901615	T	A
20	chr20:41901688:T:G	0	41901688	G	T
20	chr20:41902034:G:C	0	41902034	C	G
20	chr20:41902646:A:G	0	41902646	G	A
20	chr20:41902686:C:T	0	41902686	T	C
20	chr20:41903456:G:A	0	41903456	A	G
20	chr20:41903837:T:C	0	41903837	C	T
20	chr20:41904912:T:C	0	41904912	C	T
20	chr20:41905513:T:C	0	41905513	C	T
20	chr20:41905562:G:A	0	41905562	A	G
20	chr20:41906125:C:T	0	41906125	T	C
20	chr20:41906204:T:C	0	41906204	C	T
20	chr20:41907227:A:T	0	41907227	T	A
20	chr20:41907367:C:T	0	41907367	T	C
20	chr20:41909217:T:C	0	41909217	C	T
20	chr20:41909452:C:T	0	41909452	T	C
20	chr20:41909693:G:A	0	41909693	A	G
20	chr20:41910632:G:A	0	41910632	A	G
20	chr20:41911067:G:A	0	41911067	A	G
20	chr20:41911115:T:C	0	41911115	C	T
20	chr20:41912429:AACTTCCACCTCCCGGGTTCAAGCAATTCTCCTTCCTCAGCCTCCCGAGTAGCTGGG:A	0	41912429	A	AACTTCCACCTCCCGGGTTCAAGCAATTCTCCTTCCTCAGCCTCCCGAGTAGCTGGG
20	chr20:41912689:G:A	0	41912689	A	G
20	chr20:41914687:T:C	0	41914687	C	T
20	chr20:41914710:T:G	0	41914710	G	T
20	chr20:41915075:A:T	0	41915075	T	A
20	chr20:41917144:A:G	0	41917144	G	A
20	chr20:41917224:A:T	0	41917224	T	A
20	chr20:41917840:C:T	0	41917840	T	C
20	chr20:41918640:C:T	0	41918640	T	C
20	chr20:41918676:C:T	0	41918676	T	C
20	chr20:41919239:C:T	0	41919239	T	C
20	chr20:41919382:C:T	0	41919382	T	C
20	chr20:41920540:A:T	0	41920540	T	A
20	chr20:41920710:G:A	0	41920710	A	G
20	chr20:41921129:C:T	0	41921129	T	C
20	chr20:41921257:C:T	0	41921257	T	C
20	chr20:41921906:ACAAT:A	0	41921906	A	ACAAT
20	chr20:41922174:T:C	0	41922174	C	T
20	chr20:41922228:G:A	0	41922228	A	G
20	chr20:41922434:A:G	0	41922434	G	A
20	chr20:41923252:A:G	0	41923252	G	A
20	chr20:41924020:G:A	0	41924020	A	G
20	chr20:41925149:T:C	0	41925149	C	T
20	chr20:41925159:C:T	0	41925159	T	C
20	chr20:41925516:A:G	0	41925516	G	A
20	chr20:41926029:T:G	0	41926029	G	T
20	chr20:41927084:A:G	0	41927084	G	A
20	chr20:41927221:C:A	0	41927221	A	C
20	chr20:41927254:G:C	0	41927254	C	G
20	chr20:41927280:C:G	0	41927280	G	C
20	chr20:41927865:G:A	0	41927865	A	G
20	chr20:41928643:G:A	0	41928643	A	G
20	chr20:41930646:A:C	0	41930646	C	A
20	chr20:41931710:T:A	0	41931710	A	T
20	chr20:41931765:T:C	0	41931765	C	T
20	chr20:41931971:T:C	0	41931971	C	T
20	chr20:41932203:T:C	0	41932203	C	T
20	chr20:41932260:G:A	0	41932260	A	G
20	chr20:41932433:G:A	0	41932433	A	G
20	chr20:41932984:A:T	0	41932984	T	A
20	chr20:41933307:G:T	0	41933307	T	G
20	chr20:41933587:C:T	0	41933587	T	C
20	chr20:41934011:C:T	0	41934011	T	C
20	chr20:41934438:T:A	0	41934438	A	T
20	chr20:41934504:G:T	0	41934504	T	G
20	chr20:41935248:C:T	0	41935248	T	C
20	chr20:41935401:G:A	0	41935401	A	G
20	chr20:41937085:C:A	0	41937085	A	C
20	chr20:41938483:A:G	0	41938483	G	A
20	chr20:41938519:G:A	0	41938519	A	G
20	chr20:41938785:G:A	0	41938785	A	G
20	chr20:41939204:T:A	0	41939204	A	T
20	chr20:41939816:T:G	0	41939816	G	T
20	chr20:41940310:G:A	0	41940310	A	G
20	chr20:41941421:C:T	0	41941421	T	C
20	chr20:41941442:A:G	0	41941442	G	A
20	chr20:41942049:G:C	0	41942049	C	G
20	chr20:41942492:A:G	0	41942492	G	A
20	chr20:41942877:G:A	0	41942877	A	G
20	chr20:41943574:G:T	0	41943574	T	G
20	chr20:41943698:C:T	0	41943698	T	C
20	chr20:41943789:C:T	0	41943789	T	C
20	chr20:41943804:AAC:A	0	41943804	A	AAC
20	chr20:41943968:TATATA:T	0	41943968	T	TATATA
20	chr20:41944722:G:A	0	41944722	A	G
20	chr20:41944749:G:A	0	41944749	A	G
20	chr20:41944882:C:T	0	41944882	T	C
20	chr20:41945651:A:G	0	41945651	G	A
20	chr20:41945970:A:T	0	41945970	T	A
20	chr20:41946597:A:C	0	41946597	C	A
20	chr20:41947231:T:C	0	41947231	C	T
20	chr20:41947452:T:C	0	41947452	C	T
20	chr20:41949106:A:G	0	41949106	G	A
20	chr20:41949224:G:A	0	41949224	A	G
20	chr20:41949238:A:G	0	41949238	G	A
20	chr20:41949819:G:A	0	41949819	A	G
20	chr20:41950681:A:G	0	41950681	G	A
20	chr20:41950756:G:T	0	41950756	T	G
20	chr20:41950781:G:A	0	41950781	A	G
20	chr20:41950911:C:A	0	41950911	A	C
20	chr20:41950969:T:C	0	41950969	C	T
20	chr20:41950984:G:A	0	41950984	A	G
20	chr20:41951611:A:G	0	41951611	G	A
20	chr20:41952062:T:C	0	41952062	C	T
20	chr20:41952426:A:G	0	41952426	G	A
20	chr20:41952439:C:T	0	41952439	T	C
20	chr20:41952860:A:G	0	41952860	G	A
20	chr20:41953741:G:C	0	41953741	C	G
20	chr20:41954196:A:T	0	41954196	T	A
20	chr20:41954524:T:G	0	41954524	G	T
20	chr20:41954607:T:C	0	41954607	C	T
20	chr20:41954890:A:C	0	41954890	C	A
20	chr20:41954964:A:G	0	41954964	G	A
20	chr20:41955280:A:G	0	41955280	G	A
20	chr20:41955392:G:A	0	41955392	A	G
20	chr20:41955975:C:G	0	41955975	G	C
20	chr20:41956486:C:T	0	41956486	T	C
20	chr20:41957049:C:T	0	41957049	T	C
20	chr20:41957067:G:A	0	41957067	A	G
20	chr20:41957068:T:C	0	41957068	C	T
20	chr20:41959011:T:C	0	41959011	C	T
20	chr20:41959020:G:T	0	41959020	T	G
20	chr20:41959907:C:T	0	41959907	T	C
20	chr20:41960014:T:G	0	41960014	G	T
20	chr20:41960028:G:A	0	41960028	A	G
20	chr20:41961450:A:G	0	41961450	G	A
20	chr20:41962118:G:A	0	41962118	A	G
20	chr20:41963756:T:C	0	41963756	C	T
20	chr20:41964358:A:C	0	41964358	C	A
20	chr20:41966258:G:T	0	41966258	T	G
20	chr20:41968072:C:T	0	41968072	T	C
20	chr20:41968332:T:C	0	41968332	C	T
20	chr20:41968436:A:G	0	41968436	G	A
20	chr20:41969209:G:A	0	41969209	A	G
20	chr20:41970510:G:A	0	41970510	A	G
20	chr20:41970523:C:T	0	41970523	T	C
20	chr20:41970955:T:C	0	41970955	C	T
20	chr20:41970974:C:A	0	41970974	A	C
20	chr20:41971835:C:G	0	41971835	G	C
20	chr20:41972229:G:A	0	41972229	A	G
20	chr20:41972381:C:T	0	41972381	T	C
20	chr20:41972498:C:T	0	41972498	T	C
20	chr20:41972608:T:C	0	41972608	C	T
20	chr20:41972744:C:A	0	41972744	A	C
20	chr20:41973874:CTGAGCCTAG:C	0	41973874	C	CTGAGCCTAG
20	chr20:41974113:A:C	0	41974113	C	A
20	chr20:41974375:G:A	0	41974375	A	G
20	chr20:41974565:G:T	0	41974565	T	G
20	chr20:41974729:T:C	0	41974729	C	T
20	chr20:41975937:G:C	0	41975937	C	G
20	chr20:41976190:C:T	0	41976190	T	C
20	chr20:41977192:C:A	0	41977192	A	C
20	chr20:41977481:C:G	0	41977481	G	C
20	chr20:41977841:T:C	0	41977841	C	T
20	chr20:41977891:A:G	0	41977891	G	A
20	chr20:41978534:G:A	0	41978534	A	G
20	chr20:41978688:T:A	0	41978688	A	T
20	chr20:41979837:A:G	0	41979837	G	A
20	chr20:41979930:T:C	0	41979930	C	T
20	chr20:41979989:T:C	0	41979989	C	T
20	chr20:41980331:C:A	0	41980331	A	C
20	chr20:41980444:C:T	0	41980444	T	C
20	chr20:41980803:A:G	0	41980803	G	A
20	chr20:41980833:T:G	0	41980833	G	T
20	chr20:41980915:C:T	0	41980915	T	C
20	chr20:41981209:A:G	0	41981209	G	A
20	chr20:41981345:A:G	0	41981345	G	A
20	chr20:41981347:G:T	0	41981347	T	G
20	chr20:41981357:A:T	0	41981357	T	A
20	chr20:41981556:C:T	0	41981556	T	C
20	chr20:41983048:C:T	0	41983048	T	C
20	chr20:41983329:C:T	0	41983329	T	C
20	chr20:41983539:C:T	0	41983539	T	C
20	chr20:41984240:A:G	0	41984240	G	A
20	chr20:41985410:C:T	0	41985410	T	C
20	chr20:41986125:C:T	0	41986125	T	C
20	chr20:41987918:A:G	0	41987918	G	A
20	chr20:41988294:A:T	0	41988294	T	A
20	chr20:41989860:A:T	0	41989860	T	A
20	chr20:41989996:G:T	0	41989996	T	G
20	chr20:41992101:GA:G	0	41992101	G	GA
20	chr20:41993708:G:C	0	41993708	C	G
20	chr20:41993752:G:C	0	41993752	C	G
20	chr20:41994415:G:A	0	41994415	A	G
20	chr20:41995461:G:T	0	41995461	T	G
20	chr20:41996052:T:C	0	41996052	C	T
20	chr20:41996180:G:A	0	41996180	A	G
20	chr20:41996810:C:A	0	41996810	A	C
20	chr20:41997834:C:T	0	41997834	T	C
20	chr20:41998625:C:T	0	41998625	T	C
20	chr20:41999932:T:C	0	41999932	C	T
20	chr20:42001108:G:A	0	42001108	A	G
20	chr20:42002028:A:G	0	42002028	G	A
20	chr20:42002566:A:G	0	42002566	G	A
20	chr20:42002675:G:A	0	42002675	A	G
20	chr20:42003870:T:C	0	42003870	C	T
20	chr20:42005122:C:A	0	42005122	A	C
20	chr20:42006663:GGAAGGAGA:G	0	42006663	G	GGAAGGAGA
20	chr20:42006773:C:T	0	42006773	T	C
20	chr20:42007351:A:G	0	42007351	G	A
20	chr20:42008939:C:T	0	42008939	T	C
20	chr20:42009164:A:G	0	42009164	G	A
20	chr20:42009255:C:A	0	42009255	A	C
20	chr20:42009689:T:C	0	42009689	C	T
20	chr20:42010297:G:T	0	42010297	T	G
20	chr20:42010432:C:T	0	42010432	T	C
20	chr20:42011793:A:G	0	42011793	G	A
20	chr20:42013285:C:A	0	42013285	A	C
20	chr20:42014165:T:C	0	42014165	C	T
20	chr20:42014935:T:C	0	42014935	C	T
20	chr20:42015045:A:G	0	42015045	G	A
20	chr20:42015601:C:T	0	42015601	T	C
20	chr20:42017050:T:C	0	42017050	C	T
20	chr20:42017943:T:C	0	42017943	C	T
20	chr20:42018668:A:G	0	42018668	G	A
20	chr20:42018929:G:A	0	42018929	A	G
20	chr20:42020255:T:A	0	42020255	A	T
20	chr20:42021306:T:C	0	42021306	C	T
20	chr20:42021803:C:T	0	42021803	T	C
20	chr20:42022060:G:T	0	42022060	T	G
20	chr20:42022178:G:A	0	42022178	A	G
20	chr20:42022443:A:C	0	42022443	C	A
20	chr20:42022622:T:C	0	42022622	C	T
20	chr20:42023647:C:G	0	42023647	G	C
20	chr20:42025008:A:T	0	42025008	T	A
20	chr20:42025286:G:C	0	42025286	C	G
20	chr20:42028024:A:T	0	42028024	T	A
20	chr20:42028165:T:C	0	42028165	C	T
20	chr20:42028522:G:A	0	42028522	A	G
20	chr20:42028628:T:A	0	42028628	A	T
20	chr20:42029278:A:G	0	42029278	G	A
20	chr20:42030212:C:T	0	42030212	T	C
20	chr20:42030545:T:TC	0	42030545	TC	T
20	chr20:42030653:A:G	0	42030653	G	A
20	chr20:42030937:C:T	0	42030937	T	C
20	chr20:42032356:G:C	0	42032356	C	G
20	chr20:42034389:A:G	0	42034389	G	A
20	chr20:42034570:C:T	0	42034570	T	C
20	chr20:42035726:C:G	0	42035726	G	C
20	chr20:42037861:C:T	0	42037861	T	C
20	chr20:42038712:C:T	0	42038712	T	C
20	chr20:42040024:C:T	0	42040024	T	C
20	chr20:42040081:C:T	0	42040081	T	C
20	chr20:42040206:T:C	0	42040206	C	T
20	chr20:42041200:G:A	0	42041200	A	G
20	chr20:42041224:C:A	0	42041224	A	C
20	chr20:42041374:G:A	0	42041374	A	G
20	chr20:42041422:A:G	0	42041422	G	A
20	chr20:42042098:A:C	0	42042098	C	A
20	chr20:42044390:C:T	0	42044390	T	C
20	chr20:42044464:A:T	0	42044464	T	A
20	chr20:42045146:T:C	0	42045146	C	T
20	chr20:42046145:G:A	0	42046145	A	G
20	chr20:42047475:C:A	0	42047475	A	C
20	chr20:42048263:G:T	0	42048263	T	G
20	chr20:42049063:G:A	0	42049063	A	G
20	chr20:42049954:T:C	0	42049954	C	T
20	chr20:42050197:C:T	0	42050197	T	C
20	chr20:42050466:G:A	0	42050466	A	G
20	chr20:42050860:A:G	0	42050860	G	A
20	chr20:42051044:C:T	0	42051044	T	C
20	chr20:42051051:T:C	0	42051051	C	T
20	chr20:42051098:T:A	0	42051098	A	T
20	chr20:42051710:C:T	0	42051710	T	C
20	chr20:42052166:T:C	0	42052166	C	T
20	chr20:42052216:G:C	0	42052216	C	G
20	chr20:42053031:G:A	0	42053031	A	G
20	chr20:42053258:A:C	0	42053258	C	A
20	chr20:42053993:T:G	0	42053993	G	T
20	chr20:42054954:G:A	0	42054954	A	G
20	chr20:42055026:T:C	0	42055026	C	T
20	chr20:42055133:T:C	0	42055133	C	T
20	chr20:42055853:G:C	0	42055853	C	G
20	chr20:42056504:T:C	0	42056504	C	T
20	chr20:42057737:C:T	0	42057737	T	C
20	chr20:42058871:C:T	0	42058871	T	C
20	chr20:42059439:A:T	0	42059439	T	A
20	chr20:42059536:T:C	0	42059536	C	T
20	chr20:42060353:C:T	0	42060353	T	C
20	chr20:42061256:C:T	0	42061256	T	C
20	chr20:42062131:C:T	0	42062131	T	C
20	chr20:42063187:G:T	0	42063187	T	G
20	chr20:42065139:G:A	0	42065139	A	G
20	chr20:42065285:TATTG:T	0	42065285	T	TATTG
20	chr20:42065635:G:A	0	42065635	A	G
20	chr20:42065920:G:C	0	42065920	C	G
20	chr20:42066333:C:T	0	42066333	T	C
20	chr20:42066357:A:G	0	42066357	G	A
20	chr20:42066490:A:T	0	42066490	T	A
20	chr20:42067337:G:C	0	42067337	C	G
20	chr20:42067428:A:G	0	42067428	G	A
20	chr20:42067587:T:C	0	42067587	C	T
20	chr20:42067802:T:C	0	42067802	C	T
20	chr20:42068319:G:A	0	42068319	A	G
20	chr20:42068764:C:T	0	42068764	T	C
20	chr20:42069132:C:A	0	42069132	A	C
20	chr20:42070448:G:A	0	42070448	A	G
20	chr20:42070687:T:A	0	42070687	A	T
20	chr20:42070848:G:T	0	42070848	T	G
20	chr20:42070897:G:A	0	42070897	A	G
20	chr20:42071267:G:A	0	42071267	A	G
20	chr20:42071561:A:G	0	42071561	G	A
20	chr20:42071679:C:T	0	42071679	T	C
20	chr20:42071986:G:A	0	42071986	A	G
20	chr20:42072607:G:A	0	42072607	A	G
20	chr20:42073624:G:GGCAAA	0	42073624	GGCAAA	G
20	chr20:42074172:G:A	0	42074172	A	G
20	chr20:42074487:C:T	0	42074487	T	C
20	chr20:42075267:T:C	0	42075267	C	T
20	chr20:42075482:T:C	0	42075482	C	T
20	chr20:42076700:TGAACA:T	0	42076700	T	TGAACA
20	chr20:42077233:A:G	0	42077233	G	A
20	chr20:42077531:C:T	0	42077531	T	C
20	chr20:42077597:T:C	0	42077597	C	T
20	chr20:42077655:T:C	0	42077655	C	T
20	chr20:42077716:T:C	0	42077716	C	T
20	chr20:42077854:C:T	0	42077854	T	C
20	chr20:42079069:G:A	0	42079069	A	G
20	chr20:42079224:A:G	0	42079224	G	A
20	chr20:42079239:C:T	0	42079239	T	C
20	chr20:42079297:T:C	0	42079297	C	T
20	chr20:42079594:C:T	0	42079594	T	C
20	chr20:42079703:C:T	0	42079703	T	C
20	chr20:42080132:G:A	0	42080132	A	G
20	chr20:42081350:T:C	0	42081350	C	T
20	chr20:42081415:G:A	0	42081415	A	G
20	chr20:42082506:C:G	0	42082506	G	C
20	chr20:42082594:T:G	0	42082594	G	T
20	chr20:42082746:A:C	0	42082746	C	A
20	chr20:42083005:G:A	0	42083005	A	G
20	chr20:42085158:A:T	0	42085158	T	A
20	chr20:42085357:A:G	0	42085357	G	A
20	chr20:42085457:G:C	0	42085457	C	G
20	chr20:42085665:T:C	0	42085665	C	T
20	chr20:42085667:G:A	0	42085667	A	G
20	chr20:42085839:G:A	0	42085839	A	G
20	chr20:42085884:C:G	0	42085884	G	C
20	chr20:42085899:C:T	0	42085899	T	C
20	chr20:42086542:T:G	0	42086542	G	T
20	chr20:42087147:A:G	0	42087147	G	A
20	chr20:42087253:C:T	0	42087253	T	C
20	chr20:42087813:T:C	0	42087813	C	T
20	chr20:42088397:G:A	0	42088397	A	G
20	chr20:42088439:C:T	0	42088439	T	C
20	chr20:42088520:GTC:G	0	42088520	G	GTC
20	chr20:42088989:G:A	0	42088989	A	G
20	chr20:42089519:G:A	0	42089519	A	G
20	chr20:42090058:A:G	0	42090058	G	A
20	chr20:42090231:A:T	0	42090231	T	A
20	chr20:42090364:A:G	0	42090364	G	A
20	chr20:42090387:T:A	0	42090387	A	T
20	chr20:42090513:A:C	0	42090513	C	A
20	chr20:42091075:TG:T	0	42091075	T	TG
20	chr20:42091234:G:A	0	42091234	A	G
20	chr20:42091339:T:C	0	42091339	C	T
20	chr20:42091642:C:T	0	42091642	T	C
20	chr20:42091796:GGA:G	0	42091796	G	GGA
20	chr20:42092771:A:G	0	42092771	G	A
20	chr20:42093071:C:T	0	42093071	T	C
20	chr20:42093083:C:T	0	42093083	T	C
20	chr20:42093121:A:G	0	42093121	G	A
20	chr20:42093225:G:T	0	42093225	T	G
20	chr20:42093335:G:A	0	42093335	A	G
20	chr20:42093398:G:A	0	42093398	A	G
20	chr20:42093762:C:T	0	42093762	T	C
20	chr20:42093786:G:A	0	42093786	A	G
20	chr20:42093946:G:A	0	42093946	A	G
20	chr20:42094111:GT:G	0	42094111	G	GT
20	chr20:42094194:G:C	0	42094194	C	G
20	chr20:42094200:A:G	0	42094200	G	A
20	chr20:42094257:C:G	0	42094257	G	C
20	chr20:42094402:C:T	0	42094402	T	C
20	chr20:42094632:A:G	0	42094632	G	A
20	chr20:42094636:C:T	0	42094636	T	C
20	chr20:42095000:G:A	0	42095000	A	G
20	chr20:42095583:T:C	0	42095583	C	T
20	chr20:42095625:T:C	0	42095625	C	T
20	chr20:42096171:A:G	0	42096171	G	A
20	chr20:42096347:A:G	0	42096347	G	A
20	chr20:42096441:A:T	0	42096441	T	A
20	chr20:42097104:A:G	0	42097104	G	A
20	chr20:42097169:G:A	0	42097169	A	G
20	chr20:42097505:C:A	0	42097505	A	C
20	chr20:42098028:G:T	0	42098028	T	G
20	chr20:42098187:C:T	0	42098187	T	C
20	chr20:42098360:C:T	0	42098360	T	C
20	chr20:42099235:G:T	0	42099235	T	G
20	chr20:42099246:A:G	0	42099246	G	A
20	chr20:42099352:G:A	0	42099352	A	G
20	chr20:42099455:A:G	0	42099455	G	A
20	chr20:42099800:A:G	0	42099800	G	A
20	chr20:42100409:T:C	0	42100409	C	T
20	chr20:42102336:T:A	0	42102336	A	T
20	chr20:42102988:T:C	0	42102988	C	T
20	chr20:42103748:G:A	0	42103748	A	G
20	chr20:42104119:G:A	0	42104119	A	G
20	chr20:42104127:G:A	0	42104127	A	G
20	chr20:42104442:C:T	0	42104442	T	C
20	chr20:42107221:CTCTTCTTTTT:C	0	42107221	C	CTCTTCTTTTT
20	chr20:42107254:C:T	0	42107254	T	C
20	chr20:42108024:T:C	0	42108024	C	T
20	chr20:42108472:A:G	0	42108472	G	A
20	chr20:42109012:T:C	0	42109012	C	T
20	chr20:42109832:G:T	0	42109832	T	G
20	chr20:42110668:G:A	0	42110668	A	G
20	chr20:42110727:T:C	0	42110727	C	T
20	chr20:42110834:G:A	0	42110834	A	G
20	chr20:42111161:G:A	0	42111161	A	G
20	chr20:42111300:TATTC:T	0	42111300	T	TATTC
20	chr20:42111401:C:T	0	42111401	T	C
20	chr20:42111415:G:A	0	42111415	A	G
20	chr20:42111555:C:A	0	42111555	A	C
20	chr20:42111567:G:A	0	42111567	A	G
20	chr20:42111657:C:T	0	42111657	T	C
20	chr20:42113197:G:A	0	42113197	A	G
20	chr20:42113414:G:C	0	42113414	C	G
20	chr20:42113471:C:T	0	42113471	T	C
20	chr20:42114526:C:T	0	42114526	T	C
20	chr20:42115189:A:G	0	42115189	G	A
20	chr20:42115759:C:T	0	42115759	T	C
20	chr20:42116468:A:G	0	42116468	G	A
20	chr20:42117157:G:A	0	42117157	A	G
20	chr20:42119172:A:G	0	42119172	G	A
20	chr20:42121544:C:T	0	42121544	T	C
20	chr20:42121862:A:G	0	42121862	G	A
20	chr20:42121878:G:A	0	42121878	A	G
20	chr20:42123067:A:T	0	42123067	T	A
20	chr20:42123341:C:T	0	42123341	T	C
20	chr20:42125105:T:A	0	42125105	A	T
20	chr20:42125162:C:T	0	42125162	T	C
20	chr20:42126370:C:T	0	42126370	T	C
20	chr20:42126856:T:C	0	42126856	C	T
20	chr20:42127139:C:G	0	42127139	G	C
20	chr20:42127491:G:A	0	42127491	A	G
20	chr20:42129452:G:A	0	42129452	A	G
20	chr20:42129979:A:G	0	42129979	G	A
20	chr20:42131159:G:C	0	42131159	C	G
20	chr20:42131450:G:A	0	42131450	A	G
20	chr20:42132458:A:G	0	42132458	G	A
20	chr20:42133973:A:C	0	42133973	C	A
20	chr20:42133997:T:C	0	42133997	C	T
20	chr20:42134228:G:A	0	42134228	A	G
20	chr20:42135862:A:G	0	42135862	G	A
20	chr20:42136199:T:C	0	42136199	C	T
```
