## Supplementary material for "Characterization of shared and ancestry-specific signals driving complex traits using multi-ancestry fine-mapping": mesusieoutput

```
                 eur          afr      eur_afr
   [1,] 0.0001487496 1.074554e-04 3.023386e-05
   [2,] 0.0001487496 1.074554e-04 3.023386e-05
   [3,] 0.0001733602 2.336321e-04 7.377137e-05
   [4,] 0.0171196753 1.372188e-04 6.769686e-03
   [5,] 0.0001206099 9.876779e-05 2.234529e-05
   [6,] 0.0001203314 9.897405e-05 2.231083e-05
   [7,] 0.0020384050 1.281696e-04 7.638107e-04
   [8,] 0.0015329540 9.461691e-05 5.060701e-04
   [9,] 0.0002425993 1.599418e-04 7.600220e-05
  [10,] 0.0014869866 9.459105e-05 4.903551e-04
  [11,] 0.0001474000 9.919203e-05 2.757581e-05
  [12,] 0.0015329540 9.450878e-05 5.029727e-04
  [13,] 0.0003571414 1.386143e-04 1.252787e-04
  [14,] 0.0001202260 9.897405e-05 2.227097e-05
  [15,] 0.0021005395 1.279168e-04 7.867018e-04
  [16,] 0.0001435816 2.070652e-04 5.722927e-05
  [17,] 0.0001422260 2.070652e-04 5.641443e-05
  [18,] 0.0021005395 1.281696e-04 7.873801e-04
  [19,] 0.0016616571 1.269015e-04 6.184186e-04
  [20,] 0.0025642539 1.188459e-04 8.275328e-04
  [21,] 0.0001442696 2.076495e-04 5.780010e-05
  [22,] 0.0001203869 9.916229e-05 2.237114e-05
  [23,] 0.0001201855 1.007116e-04 2.262282e-05
  [24,] 0.0001742957 1.994619e-04 6.279254e-05
  [25,] 0.0001728901 1.388166e-04 4.410211e-05
  [26,] 0.0001202196 9.916229e-05 2.226633e-05
  [27,] 0.0019719885 1.266142e-04 7.346182e-04
  [28,] 0.0019719885 1.266590e-04 7.347810e-04
  [29,] 0.0001204842 9.816701e-05 2.205460e-05
  [30,] 0.0001470722 9.879384e-05 2.767405e-05
  [31,] 0.0001204842 9.759288e-05 2.192945e-05
  [32,] 0.0001204220 9.740735e-05 2.188419e-05
  [33,] 0.0001514585 1.012222e-04 2.903662e-05
  [34,] 0.0003601166 1.427175e-04 1.288148e-04
  [35,] 0.0001389178 2.066237e-04 5.425128e-05
  [36,] 0.0001198866 9.797269e-05 2.189691e-05
  [37,] 0.0001763831 1.645074e-04 5.519656e-05
  [38,] 0.0003571414 1.420303e-04 1.273636e-04
  [39,] 0.0001745941 1.986177e-04 6.245078e-05
  [40,] 0.0001746285 2.013121e-04 6.326015e-05
  [41,] 0.0001405664 9.913442e-05 2.652474e-05
  [42,] 0.0017155524 9.449055e-05 5.615572e-04
  [43,] 0.0001194946 9.771184e-05 2.184652e-05
  [44,] 0.0001746633 1.998271e-04 6.280540e-05
  [45,] 0.0001195314 9.876779e-05 2.205269e-05
  [46,] 0.0002274007 1.629078e-04 7.095777e-05
  [47,] 0.0001202008 9.722472e-05 2.184170e-05
  [48,] 0.0003356524 1.424947e-04 1.199198e-04
  [49,] 0.0002338683 1.630315e-04 7.292275e-05
  [50,] 0.0001202008 9.778132e-05 2.196472e-05
  [51,] 0.0002338683 1.627968e-04 7.295090e-05
  [52,] 0.0014090459 9.454568e-05 4.634640e-04
  [53,] 0.0013323069 1.261801e-04 4.929436e-04
  [54,] 0.0001202008 9.816701e-05 2.204998e-05
  [55,] 0.0001202008 9.816701e-05 2.204998e-05
  [56,] 0.0012946846 1.265488e-04 4.801212e-04
  [57,] 0.0011625684 1.254533e-04 4.283685e-04
  [58,] 0.0012946846 1.265488e-04 4.801212e-04
  [59,] 0.0012946846 1.265488e-04 4.801212e-04
  [60,] 0.0017745708 1.189523e-04 5.694497e-04
  [61,] 0.0014357516 9.474160e-05 4.764208e-04
  [62,] 0.0010989899 1.259200e-04 4.053013e-04
  [63,] 0.0013672351 1.272912e-04 5.086161e-04
  [64,] 0.0013323069 1.265488e-04 4.942501e-04
  [65,] 0.0013323069 1.265488e-04 4.942501e-04
  [66,] 0.0003538725 1.391264e-04 1.245969e-04
  [67,] 0.0001533949 1.026575e-04 2.989142e-05
  [68,] 0.0013323069 1.265488e-04 4.942501e-04
  [69,] 0.0003571414 1.398884e-04 1.262310e-04
  [70,] 0.0001474201 1.008655e-04 2.809894e-05
  [71,] 0.0001419724 2.151296e-04 5.860478e-05
  [72,] 0.0001202202 9.856454e-05 2.213439e-05
  [73,] 0.0001421760 2.157044e-04 5.889521e-05
  [74,] 0.0001202008 9.876779e-05 2.218278e-05
  [75,] 0.0001202008 9.876779e-05 2.218278e-05
  [76,] 0.0003634597 1.406097e-04 1.289520e-04
  [77,] 0.0001205538 9.836428e-05 2.210336e-05
  [78,] 0.0003356524 1.415856e-04 1.194642e-04
  [79,] 0.0015920692 9.450878e-05 5.222732e-04
  [80,] 0.0010599502 1.243852e-04 3.892332e-04
  [81,] 0.0003299477 1.387535e-04 1.158480e-04
  [82,] 0.0001202008 9.916229e-05 2.226999e-05
  [83,] 0.0001202008 9.916229e-05 2.226999e-05
  [84,] 0.0018610826 1.263055e-04 6.931424e-04
  [85,] 0.0001201893 9.926004e-05 2.229660e-05
  [86,] 0.0016205269 9.449351e-05 5.309062e-04
  [87,] 0.0019202450 1.267942e-04 7.166711e-04
  [88,] 0.0001202011 9.960242e-05 2.236722e-05
  [89,] 0.0018696068 1.263055e-04 6.963546e-04
  [90,] 0.0016205269 9.449351e-05 5.309062e-04
  [91,] 0.0018151011 1.270417e-04 6.775530e-04
  [92,] 0.0001747163 2.040735e-04 6.408007e-05
  [93,] 0.0017623829 1.272912e-04 6.581989e-04
  [94,] 0.0017623829 1.270417e-04 6.576387e-04
  [95,] 0.0017623829 1.275680e-04 6.588156e-04
  [96,] 0.0017623829 1.275680e-04 6.588156e-04
  [97,] 0.0017629320 9.444891e-05 5.737208e-04
  [98,] 0.0018151011 1.288580e-04 6.816763e-04
  [99,] 0.0001393532 1.882372e-04 4.964336e-05
 [100,] 0.0001392153 1.854779e-04 4.882338e-05
 [101,] 0.0017143500 9.444891e-05 5.580009e-04
 [102,] 0.0001202008 1.011827e-04 2.271665e-05
 [103,] 0.0016224124 9.452699e-05 5.328661e-04
 [104,] 0.0003538725 1.384006e-04 1.241172e-04
 [105,] 0.0018696068 1.291489e-04 7.030757e-04
 [106,] 0.0015726975 1.281696e-04 5.874063e-04
 [107,] 0.0015288835 9.448036e-05 5.004138e-04
 [108,] 0.0018696068 1.294156e-04 7.036790e-04
 [109,] 0.0002041340 1.579504e-04 6.440041e-05
 [110,] 0.0018696068 1.296844e-04 7.042828e-04
 [111,] 0.0018696068 1.296844e-04 7.042828e-04
 [112,] 0.0015715410 9.448036e-05 5.143030e-04
 [113,] 0.0015715410 9.446932e-05 5.136701e-04
 [114,] 0.0019052347 1.322600e-04 7.235816e-04
 [115,] 0.0003506419 1.386643e-04 1.231465e-04
 [116,] 0.0001744598 2.057943e-04 6.465145e-05
 [117,] 0.0018151011 1.302285e-04 6.846537e-04
 [118,] 0.0018151011 1.296844e-04 6.834845e-04
 [119,] 0.0018151011 1.296844e-04 6.834845e-04
 [120,] 0.0017623829 1.296844e-04 6.633749e-04
 [121,] 0.0018151011 1.296844e-04 6.834845e-04
 [122,] 0.0015715410 9.444891e-05 5.117761e-04
 [123,] 0.0003387061 1.388353e-04 1.190031e-04
 [124,] 0.0018151011 1.302285e-04 6.846537e-04
 [125,] 0.0015322796 1.296844e-04 5.756815e-04
 [126,] 0.0018151011 1.302285e-04 6.846537e-04
 [127,] 0.0002425993 1.580712e-04 7.627510e-05
 [128,] 0.0002512807 1.580712e-04 7.895990e-05
 [129,] 0.0001503382 9.360516e-05 4.548603e-05
 [130,] 0.0015716356 9.444899e-05 5.118191e-04
 [131,] 0.0014830179 9.444589e-05 4.819314e-04
 [132,] 0.0017623829 1.299554e-04 6.639399e-04
 [133,] 0.0014838320 9.444637e-05 4.827938e-04
 [134,] 0.0001745941 2.066773e-04 6.489016e-05
 [135,] 0.0001745771 2.069519e-04 6.497685e-05
 [136,] 0.0001421760 2.214159e-04 6.048969e-05
 [137,] 0.0014420135 9.444899e-05 4.698403e-04
 [138,] 0.0002040967 1.879411e-04 7.880599e-05
 [139,] 0.0001745941 2.069519e-04 6.497333e-05
 [140,] 0.0001201893 1.029078e-04 2.310462e-05
 [141,] 0.0018151011 1.291489e-04 6.823174e-04
 [142,] 0.0001415777 2.249265e-04 6.105999e-05
 [143,] 0.0016712474 9.585277e-05 5.271956e-04
 [144,] 0.0002008412 1.890427e-04 7.785512e-05
 [145,] 0.0016205269 9.444581e-05 5.264002e-04
 [146,] 0.0019783316 1.299554e-04 7.464338e-04
 [147,] 0.0018187435 9.445725e-05 5.880781e-04
 [148,] 0.0002560079 1.576739e-04 8.048650e-05
 [149,] 0.0016712474 9.445134e-05 5.413584e-04
 [150,] 0.0019783316 1.299554e-04 7.464338e-04
 [151,] 0.0002653028 1.574684e-04 8.340287e-05
 [152,] 0.0019783316 1.305315e-04 7.477888e-04
 [153,] 0.0002703656 1.572736e-04 8.499941e-05
 [154,] 0.0018375888 1.299554e-04 6.926572e-04
 [155,] 0.0001201893 1.029078e-04 2.310462e-05
 [156,] 0.0018832348 9.444588e-05 6.111067e-04
 [157,] 0.0019783316 1.299554e-04 7.464338e-04
 [158,] 0.0019783316 1.297420e-04 7.457457e-04
 [159,] 0.0020384050 1.302285e-04 7.700676e-04
 [160,] 0.0020384050 1.302285e-04 7.700676e-04
 [161,] 0.0003506419 1.377190e-04 1.224990e-04
 [162,] 0.0003477667 1.381345e-04 1.217722e-04
 [163,] 0.0002147166 1.583451e-04 6.762991e-05
 [164,] 0.0003566470 1.381345e-04 1.249166e-04
 [165,] 0.0019783316 1.299554e-04 7.464338e-04
 [166,] 0.0003864296 1.376298e-04 1.350637e-04
 [167,] 0.0018996140 1.299554e-04 7.163511e-04
 [168,] 0.0001743651 2.093600e-04 6.575883e-05
 [169,] 0.0001468101 9.813233e-05 2.712823e-05
 [170,] 0.0018074261 1.299554e-04 6.811380e-04
 [171,] 0.0015715410 9.444589e-05 5.105176e-04
 [172,] 0.0015716356 9.444588e-05 5.105572e-04
 [173,] 0.0017668874 9.446522e-05 5.707107e-04
 [174,] 0.0019366887 1.303379e-04 7.316185e-04
 [175,] 0.0018696068 1.297920e-04 7.047345e-04
 [176,] 0.0018696068 1.297920e-04 7.047345e-04
 [177,] 0.0018342484 1.307030e-04 6.928310e-04
 [178,] 0.0023993354 1.301322e-04 9.078185e-04
 [179,] 0.0002041340 1.609739e-04 6.404722e-05
 [180,] 0.0018696068 1.297920e-04 7.047345e-04
 [181,] 0.0016205269 9.444756e-05 5.256820e-04
 [182,] 0.0019202450 1.295223e-04 7.234540e-04
 [183,] 0.0001742745 2.107316e-04 6.620304e-05
 [184,] 0.0017623829 1.266462e-04 6.569374e-04
 [185,] 0.0002316538 1.708756e-04 7.485695e-05
 [186,] 0.0001203193 1.024514e-04 2.298507e-05
 [187,] 0.0001423954 2.076495e-04 5.677503e-05
 [188,] 0.0002041340 1.636365e-04 6.378832e-05
 [189,] 0.0002466634 1.632800e-04 7.682944e-05
 [190,] 0.0018696068 1.264020e-04 6.968006e-04
 [191,] 0.0019202450 1.273910e-04 7.183670e-04
 [192,] 0.0001467982 9.808780e-05 2.711195e-05
 [193,] 0.0002560079 1.625568e-04 7.978278e-05
 [194,] 0.0001741880 2.110188e-04 6.631950e-05
 [195,] 0.0002703656 1.618628e-04 8.427742e-05
 [196,] 0.0020384050 1.266462e-04 7.611407e-04
 [197,] 0.0002466634 1.630329e-04 7.686095e-05
 [198,] 0.0017237698 9.446528e-05 5.568719e-04
 [199,] 0.0017237698 9.446528e-05 5.568719e-04
 [200,] 0.0019783316 1.276687e-04 7.410687e-04
 [201,] 0.0001202196 1.024514e-04 2.299212e-05
 [202,] 0.0002185295 1.630372e-04 6.826227e-05
 [203,] 0.0016712474 9.446528e-05 5.400169e-04
 [204,] 0.0017237698 9.446528e-05 5.568719e-04
 [205,] 0.0002512807 1.622077e-04 7.838278e-05
 [206,] 0.0021005395 1.253147e-04 7.796474e-04
 [207,] 0.0018285915 9.445130e-05 5.919911e-04
 [208,] 0.0001201895 1.024615e-04 2.300560e-05
 [209,] 0.0001468101 9.931353e-05 2.749604e-05
 [210,] 0.0001741463 2.112807e-04 6.641453e-05
 [211,] 0.0001426312 2.125439e-04 5.819536e-05
 [212,] 0.0001426312 2.195346e-04 6.015565e-05
 [213,] 0.0019202450 1.279234e-04 7.196663e-04
 [214,] 0.0019202450 1.266462e-04 7.165149e-04
 [215,] 0.0019202450 1.266462e-04 7.165149e-04
 [216,] 0.0002466634 1.611738e-04 7.710709e-05
 [217,] 0.0016224124 9.444637e-05 5.276035e-04
 [218,] 0.0001201895 1.019663e-04 2.289592e-05
 [219,] 0.0001741191 2.115696e-04 6.651310e-05
 [220,] 0.0029250402 1.190880e-04 9.332973e-04
 [221,] 0.0002512807 1.606259e-04 7.860259e-05
 [222,] 0.0002608479 1.595415e-04 8.170927e-05
 [223,] 0.0018194473 9.444588e-05 5.905321e-04
 [224,] 0.0019234968 1.079034e-04 5.357704e-04
 [225,] 0.0027371889 1.190880e-04 8.737365e-04
 [226,] 0.0001202197 1.017234e-04 2.283143e-05
 [227,] 0.0002560079 1.594442e-04 8.023300e-05
 [228,] 0.0019356252 9.444637e-05 6.287981e-04
 [229,] 0.0023216046 1.071433e-04 6.460347e-04
 [230,] 0.0001410161 2.208833e-04 5.956110e-05
 [231,] 0.0001202197 1.017234e-04 2.283143e-05
 [232,] 0.0029930317 1.191297e-04 9.541814e-04
 [233,] 0.0003356524 1.361608e-04 1.162614e-04
 [234,] 0.0024014285 1.076080e-04 6.661051e-04
 [235,] 0.0002512807 1.619812e-04 7.841346e-05
 [236,] 0.0001202455 1.017234e-04 2.282805e-05
 [237,] 0.0017757192 9.444692e-05 5.757713e-04
 [238,] 0.0002046924 1.834767e-04 7.697374e-05
 [239,] 0.0018832348 9.444588e-05 6.111067e-04
 [240,] 0.0018832348 9.445301e-05 6.092719e-04
 [241,] 0.0018832348 9.444753e-05 6.103358e-04
 [242,] 0.0002608479 1.617448e-04 8.137874e-05
 [243,] 0.0001740275 2.124152e-04 6.680959e-05
 [244,] 0.0001413864 2.307377e-04 6.253355e-05
 [245,] 0.0002425993 1.630329e-04 7.561775e-05
 [246,] 0.0001430458 2.167110e-04 5.963150e-05
 [247,] 0.0001782368 1.383065e-04 4.500559e-05
 [248,] 0.0003394831 1.358864e-04 1.173769e-04
 [249,] 0.0002608479 1.612894e-04 8.144476e-05
 [250,] 0.0002560079 1.624480e-04 7.979764e-05
 [251,] 0.0002560079 1.622077e-04 7.983068e-05
 [252,] 0.0021871601 9.449403e-05 7.154963e-04
 [253,] 0.0002653028 1.615220e-04 8.277682e-05
 [254,] 0.0019454649 9.445719e-05 6.287802e-04
 [255,] 0.0019454649 9.445130e-05 6.295772e-04
 [256,] 0.0019454649 9.448629e-05 6.361347e-04
 [257,] 0.0018285915 9.444753e-05 5.927359e-04
 [258,] 0.0001417730 2.435703e-04 6.636925e-05
 [259,] 0.0019454649 9.444588e-05 6.311748e-04
 [260,] 0.0019454649 9.444695e-05 6.304866e-04
 [261,] 0.0002608479 1.605131e-04 8.155998e-05
 [262,] 0.0001486852 1.011991e-04 2.846211e-05
 [263,] 0.0021871601 9.444588e-05 7.090809e-04
 [264,] 0.0002512807 1.615220e-04 7.847647e-05
 [265,] 0.0002185295 1.617695e-04 6.840666e-05
 [266,] 0.0019454649 9.444588e-05 6.311748e-04
 [267,] 0.0001529555 1.036966e-04 3.014525e-05
 [268,] 0.0006191662 1.086234e-04 1.836431e-04
 [269,] 0.0003538725 1.361608e-04 1.226262e-04
 [270,] 0.0020899421 9.444637e-05 6.786184e-04
 [271,] 0.0001438090 1.455076e-04 4.040208e-05
 [272,] 0.0019454649 9.444753e-05 6.303754e-04
 [273,] 0.0018832348 9.444753e-05 6.103358e-04
 [274,] 0.0018832348 9.444753e-05 6.103358e-04
 [275,] 0.0001541133 9.327225e-05 4.894512e-05
 [276,] 0.0003356524 1.346459e-04 1.149055e-04
 [277,] 0.0001441389 1.114993e-04 3.066846e-05
 [278,] 0.0021162669 9.446589e-05 6.904758e-04
 [279,] 0.0033006165 9.444626e-05 1.067096e-03
 [280,] 0.0001443878 1.591596e-04 4.388015e-05
 [281,] 0.0031994527 1.254846e-04 8.606934e-04
 [282,] 0.0001737600 1.518895e-04 4.830657e-05
 [283,] 0.0001737382 1.518003e-04 4.827988e-05
 [284,] 0.0020645942 9.446887e-05 6.660093e-04
 [285,] 0.0001189786 9.309423e-05 2.036739e-05
 [286,] 0.0001574251 1.013445e-04 3.030147e-05
 [287,] 0.0001430317 1.672791e-04 4.570374e-05
 [288,] 0.0003243679 1.376798e-04 1.134760e-04
 [289,] 0.0020645942 9.444626e-05 6.694170e-04
 [290,] 0.0021871601 9.444581e-05 7.096402e-04
 [291,] 0.0001583619 1.013882e-04 3.050534e-05
 [292,] 0.0020040400 9.444626e-05 6.499020e-04
 [293,] 0.0020040400 9.444588e-05 6.500607e-04
 [294,] 0.0001703548 1.012770e-04 3.287118e-05
 [295,] 0.0025705585 9.444753e-05 8.314659e-04
 [296,] 0.0003214802 1.380342e-04 1.126713e-04
 [297,] 0.0001756942 1.599225e-04 5.539408e-05
 [298,] 0.0001415777 1.679745e-04 4.525425e-05
 [299,] 0.0003387061 1.386754e-04 1.191851e-04
 [300,] 0.0003080754 1.394495e-04 1.086821e-04
 [301,] 0.0001430317 1.693177e-04 4.628376e-05
 [302,] 0.0021162669 9.445373e-05 6.888778e-04
 [303,] 0.0003477667 1.388623e-04 1.225317e-04
 [304,] 0.0001739392 1.504818e-04 4.789634e-05
 [305,] 0.0024933157 9.444588e-05 8.076891e-04
 [306,] 0.0022698062 9.444588e-05 7.357079e-04
 [307,] 0.0001629563 1.026836e-04 3.189364e-05
 [308,] 0.0023393699 9.444588e-05 7.581153e-04
 [309,] 0.0001664552 1.606053e-04 5.244392e-05
 [310,] 0.0003477667 1.389568e-04 1.225906e-04
 [311,] 0.0024933157 9.444588e-05 8.076891e-04
 [312,] 0.0001211314 9.312805e-05 2.083731e-05
 [313,] 0.0023393699 9.444753e-05 7.571337e-04
 [314,] 0.0018737662 9.447981e-05 6.040922e-04
 [315,] 0.0023393699 9.444753e-05 7.571337e-04
 [316,] 0.0003506419 1.389568e-04 1.236173e-04
 [317,] 0.0001425960 1.746695e-04 4.723252e-05
 [318,] 0.0021959370 9.447537e-05 7.073483e-04
 [319,] 0.0003214802 1.398339e-04 1.136829e-04
 [320,] 0.0001724719 1.488125e-04 4.715507e-05
 [321,] 0.0003538725 1.389568e-04 1.247709e-04
 [322,] 0.0001445448 1.690203e-04 4.655716e-05
 [323,] 0.0001646064 1.615086e-04 5.079593e-05
 [324,] 0.0001646064 1.620794e-04 5.075176e-05
 [325,] 0.0001657405 1.031167e-04 3.262090e-05
 [326,] 0.0018737662 9.444588e-05 6.080529e-04
 [327,] 0.0023393699 9.445130e-05 7.561537e-04
 [328,] 0.0001208347 9.312517e-05 2.077552e-05
 [329,] 0.0001655726 1.621997e-04 5.156127e-05
 [330,] 0.0023393699 9.445130e-05 7.561537e-04
 [331,] 0.0023393699 9.446522e-05 7.541980e-04
 [332,] 0.0016549146 1.187890e-04 5.327348e-04
 [333,] 0.0022698062 9.446522e-05 7.319198e-04
 [334,] 0.0001421424 1.767451e-04 4.757223e-05
 [335,] 0.0001833442 1.781153e-04 5.908591e-05
 [336,] 0.0019356252 9.445130e-05 6.264134e-04
 [337,] 0.0024113165 9.445719e-05 7.782453e-04
 [338,] 0.0001843837 1.609926e-04 5.797662e-05
 [339,] 0.0001454972 1.262657e-04 3.496111e-05
 [340,] 0.0001969837 1.593987e-04 6.203512e-05
 [341,] 0.0003538725 1.385830e-04 1.245302e-04
 [342,] 0.0023393699 9.451128e-05 7.506488e-04
 [343,] 0.0001629563 1.030006e-04 3.200682e-05
 [344,] 0.0023393699 9.446153e-05 7.545447e-04
 [345,] 0.0001192873 9.308910e-05 2.040795e-05
 [346,] 0.0018901094 1.186403e-04 6.097333e-04
 [347,] 0.0001907089 1.612075e-04 5.990595e-05
 [348,] 0.0003601166 1.385830e-04 1.267548e-04
 [349,] 0.0003601166 1.385830e-04 1.267548e-04
 [350,] 0.0017388320 1.186679e-04 5.608281e-04
 [351,] 0.0004049058 1.385830e-04 1.427194e-04
 [352,] 0.0018737662 9.451859e-05 6.019526e-04
 [353,] 0.0001739028 1.521858e-04 4.841143e-05
 [354,] 0.0001421760 1.735530e-04 4.709284e-05
 [355,] 0.0001421760 1.735530e-04 4.709284e-05
 [356,] 0.0022539138 9.450206e-05 7.240257e-04
 [357,] 0.0003384860 1.392257e-04 1.192331e-04
 [358,] 0.0018901094 1.188219e-04 6.072954e-04
 [359,] 0.0024933157 9.451859e-05 7.993064e-04
 [360,] 0.0001192873 9.308974e-05 2.040959e-05
 [361,] 0.0021175241 1.192556e-04 6.748419e-04
 [362,] 0.0001192039 9.308974e-05 2.039520e-05
 [363,] 0.0001522773 1.251113e-04 3.625788e-05
 [364,] 0.0001192039 9.308555e-05 2.038290e-05
 [365,] 0.0001465843 1.262657e-04 3.523880e-05
 [366,] 0.0001192039 9.308633e-05 2.038521e-05
 [367,] 0.0001632076 1.005957e-04 3.121774e-05
 [368,] 0.0020540394 9.450206e-05 6.602606e-04
 [369,] 0.0001621313 1.005957e-04 3.100424e-05
 [370,] 0.0001190877 9.308633e-05 2.036546e-05
 [371,] 0.0001189176 9.308729e-05 2.033880e-05
 [372,] 0.0019730494 9.450206e-05 6.344104e-04
 [373,] 0.0001621313 1.007880e-04 3.107323e-05
 [374,] 0.0001616028 1.009831e-04 3.103757e-05
 [375,] 0.0001480917 1.246366e-04 3.512682e-05
 [376,] 0.0001936481 1.656121e-04 6.039596e-05
 [377,] 0.0001786282 1.633916e-04 5.599188e-05
 [378,] 0.0001189176 9.308842e-05 2.034177e-05
 [379,] 0.0003550919 1.401928e-04 1.258522e-04
 [380,] 0.0002038828 1.644882e-04 6.362750e-05
 [381,] 0.0020564064 1.191243e-04 6.568281e-04
 [382,] 0.0026504698 9.448748e-05 8.515019e-04
 [383,] 0.0001430339 1.653012e-04 4.508891e-05
 [384,] 0.0025705585 9.454958e-05 8.219820e-04
 [385,] 0.0002003946 1.646026e-04 6.254973e-05
 [386,] 0.0001192873 9.309293e-05 2.041472e-05
 [387,] 0.0001964604 1.652712e-04 6.136572e-05
 [388,] 0.0001637556 1.011062e-04 3.151195e-05
 [389,] 0.0001192873 9.308930e-05 2.040923e-05
 [390,] 0.0001192873 9.308930e-05 2.040923e-05
 [391,] 0.0002038828 1.629163e-04 6.378414e-05
 [392,] 0.0001192873 9.308976e-05 2.041080e-05
 [393,] 0.0001626662 1.017940e-04 3.152308e-05
 [394,] 0.0001741224 1.488410e-04 4.739447e-05
 [395,] 0.0001194804 9.309126e-05 2.044877e-05
 [396,] 0.0001193817 9.309126e-05 2.043173e-05
 [397,] 0.0001194804 9.308976e-05 2.044402e-05
 [398,] 0.0002003946 1.639969e-04 6.260760e-05
 [399,] 0.0001194804 9.308932e-05 2.044200e-05
 [400,] 0.0023060907 9.489438e-05 7.402084e-04
 [401,] 0.0001444548 1.242170e-04 3.403546e-05
 [402,] 0.0001197004 9.309076e-05 2.048429e-05
 [403,] 0.0001198218 9.309076e-05 2.050507e-05
 [404,] 0.0001198314 9.308930e-05 2.050187e-05
 [405,] 0.0001655468 1.654333e-04 4.955061e-05
 [406,] 0.0001197410 9.311786e-05 2.056755e-05
 [407,] 0.0026953238 1.201750e-04 8.505026e-04
 [408,] 0.0037502291 9.502201e-05 1.190243e-03
 [409,] 0.0002696117 1.639922e-04 8.378313e-05
 [410,] 0.0002646326 1.645931e-04 8.218237e-05
 [411,] 0.0001197410 9.312122e-05 2.057833e-05
 [412,] 0.0040102878 9.503334e-05 1.271712e-03
 [413,] 0.0004129904 1.371045e-04 1.436230e-04
 [414,] 0.0038716728 9.506389e-05 1.226444e-03
 [415,] 0.0001197410 9.312122e-05 2.057833e-05
 [416,] 0.0001200003 9.312122e-05 2.062285e-05
 [417,] 0.0001537604 9.811569e-05 2.846967e-05
 [418,] 0.0001200003 9.312583e-05 2.063672e-05
 [419,] 0.0001198667 9.312279e-05 2.060515e-05
 [420,] 0.0001200003 9.312122e-05 2.062285e-05
 [421,] 0.0041928766 9.509655e-05 1.325524e-03
 [422,] 0.0023101323 9.551040e-05 7.323440e-04
 [423,] 0.0001200766 9.312454e-05 2.064713e-05
 [424,] 0.0004170553 1.367509e-04 1.446921e-04
 [425,] 0.0001407894 1.690260e-04 4.510790e-05
 [426,] 0.0001213503 9.311898e-05 2.084359e-05
 [427,] 0.0001513660 1.299197e-04 3.758453e-05
 [428,] 0.0001366956 1.707107e-04 4.190609e-05
 [429,] 0.0001746278 1.481105e-04 4.726236e-05
 [430,] 0.0001584186 9.432939e-05 2.726671e-05
 [431,] 0.0001220485 9.419324e-05 2.139743e-05
 [432,] 0.0001373974 1.721779e-04 4.181995e-05
 [433,] 0.0001737412 1.460818e-04 4.655866e-05
 [434,] 0.0001575620 1.704980e-04 4.624949e-05
 [435,] 0.0002527557 9.626725e-05 6.902300e-05
 [436,] 0.0001659145 9.312377e-05 2.815971e-05
 [437,] 0.0001552144 1.187574e-04 3.559469e-05
 [438,] 0.0002115641 1.331520e-04 6.250894e-05
 [439,] 0.0031546574 9.746486e-05 9.546574e-04
 [440,] 0.0002115641 1.331520e-04 6.250894e-05
 [441,] 0.0002115641 1.331201e-04 6.248468e-05
 [442,] 0.0001992652 1.183140e-04 4.652498e-05
 [443,] 0.0001738549 1.458041e-04 4.649825e-05
 [444,] 0.0001738782 1.459146e-04 4.653294e-05
 [445,] 0.0001992652 1.183140e-04 4.652498e-05
 [446,] 0.0001738900 1.458592e-04 4.651788e-05
 [447,] 0.0001992652 1.184776e-04 4.659750e-05
 [448,] 0.0001438062 1.809760e-04 4.521814e-05
 [449,] 0.0001735719 1.452663e-04 4.630864e-05
 [450,] 0.0001456646 1.168376e-04 3.262254e-05
 [451,] 0.0001443351 1.809371e-04 4.533780e-05
 [452,] 0.0001992652 1.206693e-04 4.756820e-05
 [453,] 0.0001953096 1.215995e-04 4.697976e-05
 [454,] 0.0001992652 1.215995e-04 4.797968e-05
 [455,] 0.0001992652 1.215995e-04 4.797968e-05
 [456,] 0.0001739139 1.449648e-04 4.626018e-05
 [457,] 0.0002006682 1.215995e-04 4.833419e-05
 [458,] 0.0001980198 1.208897e-04 4.735325e-05
 [459,] 0.0001365855 1.708283e-04 4.140622e-05
 [460,] 0.0001407597 1.809740e-04 4.447127e-05
 [461,] 0.0001443351 1.805323e-04 4.524910e-05
 [462,] 0.0001407597 1.799976e-04 4.426319e-05
 [463,] 0.0001528586 1.198570e-04 3.536821e-05
 [464,] 0.0004535303 1.021782e-04 1.644511e-04
 [465,] 0.0002049828 1.332857e-04 5.690579e-05
 [466,] 0.0001939836 1.230961e-04 4.728527e-05
 [467,] 0.0001453032 1.378958e-04 3.568294e-05
 [468,] 0.0001953096 1.230961e-04 4.762576e-05
 [469,] 0.0001402752 1.820659e-04 4.457894e-05
 [470,] 0.0004700915 1.001819e-04 1.688014e-04
 [471,] 0.0002105605 1.332857e-04 6.171742e-05
 [472,] 0.0001740014 1.448931e-04 4.624634e-05
 [473,] 0.0004585785 1.001819e-04 1.646224e-04
 [474,] 0.0001740274 1.446956e-04 4.619312e-05
 [475,] 0.0028684118 9.772747e-05 8.665241e-04
 [476,] 0.0001740144 1.446484e-04 4.617785e-05
 [477,] 0.0001393787 1.820355e-04 4.435397e-05
 [478,] 0.0001434515 1.177707e-04 3.233041e-05
 [479,] 0.0001914795 1.206946e-04 4.562902e-05
 [480,] 0.0027743447 9.558433e-05 8.664371e-04
 [481,] 0.0001616482 1.818609e-04 4.992306e-05
 [482,] 0.0001883838 1.330111e-04 4.993559e-05
 [483,] 0.0001740014 1.446484e-04 4.617609e-05
 [484,] 0.0001740274 1.448443e-04 4.623574e-05
 [485,] 0.0001429604 1.812330e-04 4.505305e-05
 [486,] 0.0002110607 1.327367e-04 6.170183e-05
 [487,] 0.0001883838 1.319153e-04 4.948439e-05
 [488,] 0.0001895890 1.313472e-04 4.958607e-05
 [489,] 0.0001679020 1.480599e-04 4.954530e-05
 [490,] 0.0001679020 1.510326e-04 5.060892e-05
 [491,] 0.0002125294 1.326711e-04 6.292240e-05
 [492,] 0.0001423964 1.296921e-04 3.546699e-05
 [493,] 0.0001739139 1.456909e-04 4.646753e-05
 [494,] 0.0002140251 1.326924e-04 6.427886e-05
 [495,] 0.0001738434 1.471348e-04 4.689019e-05
 [496,] 0.0001669577 1.488107e-04 4.950654e-05
 [497,] 0.0001669577 1.459260e-04 4.848135e-05
 [498,] 0.0001403021 1.291893e-04 3.469916e-05
 [499,] 0.0001859067 1.302285e-04 4.810659e-05
 [500,] 0.0002140251 1.325923e-04 6.415257e-05
 [501,] 0.0001738389 1.453036e-04 4.634003e-05
 [502,] 0.0001339792 1.805251e-04 4.283425e-05
 [503,] 0.0001353428 1.805251e-04 4.313978e-05
 [504,] 0.0001836138 1.297327e-04 4.727585e-05
 [505,] 0.0001397297 1.291893e-04 3.452643e-05
 [506,] 0.0001859067 1.297327e-04 4.790545e-05
 [507,] 0.0003790166 1.062060e-04 1.395196e-04
 [508,] 0.0001870773 1.297327e-04 4.822674e-05
 [509,] 0.0001397295 1.798674e-04 4.397711e-05
 [510,] 0.0001679020 1.522612e-04 5.104846e-05
 [511,] 0.0001623266 1.789603e-04 4.940550e-05
 [512,] 0.0003836950 1.069178e-04 1.416248e-04
 [513,] 0.0001893644 1.305191e-04 4.918029e-05
 [514,] 0.0001905834 1.305191e-04 4.951710e-05
 [515,] 0.0001905834 1.321574e-04 5.020125e-05
 [516,] 0.0001738627 1.462703e-04 4.662571e-05
 [517,] 0.0001893644 1.299655e-04 4.895078e-05
 [518,] 0.0001476047 1.316754e-04 3.756527e-05
 [519,] 0.0003564807 1.066385e-04 1.312790e-04
 [520,] 0.0001738722 1.462703e-04 4.661305e-05
 [521,] 0.0001739528 1.449920e-04 4.625247e-05
 [522,] 0.0001856913 1.299655e-04 4.794062e-05
 [523,] 0.0001893644 1.299655e-04 4.895078e-05
 [524,] 0.0001352644 1.795613e-04 4.286683e-05
 [525,] 0.0001905834 1.299655e-04 4.928584e-05
 [526,] 0.0001740522 1.463960e-04 4.666986e-05
 [527,] 0.0001880429 1.299655e-04 4.858745e-05
 [528,] 0.0022683798 9.637147e-05 6.995457e-04
 [529,] 0.0001396931 1.292363e-04 3.453159e-05
 [530,] 0.0001657709 1.399877e-04 4.601076e-05
 [531,] 0.0001464337 1.291401e-04 3.646507e-05
 [532,] 0.0001352644 1.778910e-04 4.251726e-05
 [533,] 0.0001740669 1.449423e-04 4.625420e-05
 [534,] 0.0001468181 1.284178e-04 3.636095e-05
 [535,] 0.0001880429 1.255708e-04 4.678752e-05
 [536,] 0.0001348846 1.789986e-04 4.266218e-05
 [537,] 0.0003482010 1.030594e-04 1.264101e-04
 [538,] 0.0001666977 1.417039e-04 4.690055e-05
 [539,] 0.0003323264 1.033251e-04 1.206919e-04
 [540,] 0.0001905834 1.260073e-04 4.763094e-05
 [541,] 0.0001893644 1.255008e-04 4.709800e-05
 [542,] 0.0001741269 1.462703e-04 4.664266e-05
 [543,] 0.0001893644 1.260073e-04 4.730840e-05
 [544,] 0.0001402640 1.289129e-04 3.461066e-05
 [545,] 0.0001740817 1.462703e-04 4.663702e-05
 [546,] 0.0001893644 1.260073e-04 4.730840e-05
 [547,] 0.0023369685 9.688677e-05 7.149011e-04
 [548,] 0.0002160799 1.323229e-04 6.531966e-05
 [549,] 0.0001905834 1.255008e-04 4.741894e-05
 [550,] 0.0001662503 1.840079e-04 5.154190e-05
 [551,] 0.0002698900 9.468312e-05 7.913998e-05
 [552,] 0.0002140418 1.260073e-04 5.383192e-05
 [553,] 0.0001476047 1.294130e-04 3.688559e-05
 [554,] 0.0001742526 1.449423e-04 4.628180e-05
 [555,] 0.0001337919 1.789986e-04 4.241534e-05
 [556,] 0.0001376684 1.778373e-04 4.306290e-05
 [557,] 0.0001880429 1.265193e-04 4.716946e-05
 [558,] 0.0001666977 1.423882e-04 4.714341e-05
 [559,] 0.0001880429 1.270366e-04 4.738244e-05
 [560,] 0.0001639577 1.403562e-04 4.558942e-05
 [561,] 0.0001741888 1.464377e-04 4.670306e-05
 [562,] 0.0002150199 1.323258e-04 6.440087e-05
 [563,] 0.0022020280 9.641448e-05 6.788677e-04
 [564,] 0.0002165613 1.323258e-04 6.577721e-05
 [565,] 0.0001352644 1.773460e-04 4.240329e-05
 [566,] 0.0001345126 1.788060e-04 4.253732e-05
 [567,] 0.0001743017 1.450620e-04 4.632838e-05
 [568,] 0.0001743350 1.458592e-04 4.655808e-05
 [569,] 0.0002197292 1.323258e-04 6.865732e-05
 [570,] 0.0001638750 1.417039e-04 4.603267e-05
 [571,] 0.0001456824 1.314121e-04 3.691674e-05
 [572,] 0.0001868589 1.317547e-04 4.899181e-05
 [573,] 0.0001788197 1.302013e-04 4.613966e-05
 [574,] 0.0001743872 1.459715e-04 4.660729e-05
 [575,] 0.0002826626 1.040311e-04 1.026476e-04
 [576,] 0.0001856913 1.296511e-04 4.781327e-05
 [577,] 0.0001376684 1.791453e-04 4.333711e-05
 [578,] 0.0001744725 1.464283e-04 4.674927e-05
 [579,] 0.0001630710 1.479769e-04 4.795165e-05
 [580,] 0.0001630710 1.479769e-04 4.795165e-05
 [581,] 0.0001613366 1.494081e-04 4.787666e-05
 [582,] 0.0001744899 1.464283e-04 4.675180e-05
 [583,] 0.0002191748 1.325249e-04 6.817996e-05
 [584,] 0.0003094153 1.073539e-04 1.139035e-04
 [585,] 0.0001745468 1.463130e-04 4.672298e-05
 [586,] 0.0001630710 1.487267e-04 4.821050e-05
 [587,] 0.0001630710 1.491403e-04 4.835332e-05
 [588,] 0.0001745835 1.461376e-04 4.667924e-05
 [589,] 0.0001352043 1.792647e-04 4.279489e-05
 [590,] 0.0001751903 1.480418e-04 4.728598e-05
 [591,] 0.0001856913 1.313191e-04 4.848883e-05
 [592,] 0.0001856913 1.313191e-04 4.848883e-05
 [593,] 0.0001856913 1.324027e-04 4.892753e-05
 [594,] 0.0001345126 1.795613e-04 4.269543e-05
 [595,] 0.0001549407 1.501728e-04 4.603975e-05
 [596,] 0.0024121221 9.542062e-05 7.959453e-04
 [597,] 0.0001345126 1.795613e-04 4.269543e-05
 [598,] 0.0003165904 1.061452e-04 1.161101e-04
 [599,] 0.0001847484 1.202546e-04 4.220803e-05
 [600,] 0.0001750209 1.452299e-04 4.650201e-05
 [601,] 0.0001657709 1.457738e-04 4.805004e-05
 [602,] 0.0001868589 1.335667e-04 4.973071e-05
 [603,] 0.0001918194 1.329817e-04 5.089463e-05
 [604,] 0.0001479305 1.356525e-04 3.885921e-05
 [605,] 0.0001748850 1.449900e-04 4.641637e-05
 [606,] 0.0001349295 1.805058e-04 4.298807e-05
 [607,] 0.0001905834 1.341578e-04 5.103613e-05
 [608,] 0.0001905834 1.346950e-04 5.126029e-05
 [609,] 0.0003165904 1.064497e-04 1.162342e-04
 [610,] 0.0001630710 1.494081e-04 4.844577e-05
 [611,] 0.0002207921 1.325393e-04 6.975675e-05
 [612,] 0.0002207921 1.325339e-04 6.972850e-05
 [613,] 0.0023369685 9.644340e-05 7.246332e-04
 [614,] 0.0002207921 1.325339e-04 6.972850e-05
 [615,] 0.0002207921 1.325339e-04 6.972850e-05
 [616,] 0.0001747351 1.450134e-04 4.639971e-05
 [617,] 0.0002207921 1.325339e-04 6.972850e-05
 [618,] 0.0001639577 1.490065e-04 4.859689e-05
 [619,] 0.0001630710 1.494081e-04 4.844577e-05
 [620,] 0.0001776071 1.444161e-04 4.787725e-05
 [621,] 0.0001905834 1.346950e-04 5.126029e-05
 [622,] 0.0003094153 1.044277e-04 1.127389e-04
 [623,] 0.0001749050 1.453337e-04 4.651331e-05
 [624,] 0.0001918194 1.316259e-04 5.032430e-05
 [625,] 0.0001748999 1.458119e-04 4.663129e-05
 [626,] 0.0002207921 1.325249e-04 6.967202e-05
 [627,] 0.0002097035 1.333879e-04 6.071854e-05
 [628,] 0.0019460531 9.627932e-05 6.064538e-04
 [629,] 0.0001750297 1.454511e-04 4.657378e-05
 [630,] 0.0001750716 1.454511e-04 4.658118e-05
 [631,] 0.0001402640 1.360174e-04 3.658986e-05
 [632,] 0.0001755526 1.528998e-04 4.893025e-05
 [633,] 0.0001761187 1.538327e-04 4.930157e-05
 [634,] 0.0001762974 1.535559e-04 4.922754e-05
 [635,] 0.0001372410 1.834402e-04 4.414037e-05
 [636,] 0.0002138181 1.340111e-04 6.419681e-05
 [637,] 0.0001749863 1.458644e-04 4.667899e-05
 [638,] 0.0001752438 1.458644e-04 4.672369e-05
 [639,] 0.0001748471 1.452519e-04 4.646693e-05
 [640,] 0.0001344089 1.822399e-04 4.323325e-05
 [641,] 0.0001341484 1.832552e-04 4.338896e-05
 [642,] 0.0001405576 1.365889e-04 3.684405e-05
 [643,] 0.0001752380 1.464311e-04 4.687382e-05
 [644,] 0.0001750716 1.458119e-04 4.667931e-05
 [645,] 0.0001478898 1.103843e-04 3.133358e-05
 [646,] 0.0001337919 1.836502e-04 4.339176e-05
 [647,] 0.0001751567 1.454181e-04 4.659466e-05
 [648,] 0.0001364108 1.838389e-04 4.402937e-05
 [649,] 0.0001345126 1.826575e-04 4.334596e-05
 [650,] 0.0001635429 1.486580e-04 4.833865e-05
 [651,] 0.0001356909 1.913558e-04 4.544198e-05
 [652,] 0.0001493753 1.415805e-04 4.108102e-05
 [653,] 0.0001335121 1.902026e-04 4.470454e-05
 [654,] 0.0001594998 1.907126e-04 5.155572e-05
 [655,] 0.0002819913 1.051511e-04 1.028527e-04
 [656,] 0.0001926222 1.448233e-04 5.611773e-05
 [657,] 0.0001750074 1.457006e-04 4.667149e-05
 [658,] 0.0001749500 1.458492e-04 4.670216e-05
 [659,] 0.0001750267 1.456534e-04 4.666207e-05
 [660,] 0.0001750658 1.457529e-04 4.669595e-05
 [661,] 0.0001750462 1.457529e-04 4.669252e-05
 [662,] 0.0001751053 1.444752e-04 4.636430e-05
 [663,] 0.0001595704 1.444524e-04 4.563042e-05
 [664,] 0.0001328012 1.862950e-04 4.372772e-05
 [665,] 0.0001364108 1.848583e-04 4.424362e-05
 [666,] 0.0001745422 1.445058e-04 4.626608e-05
 [667,] 0.0001394156 1.363842e-04 3.641325e-05
 [668,] 0.0001751762 1.445480e-04 4.639934e-05
 [669,] 0.0001752163 1.447407e-04 4.645692e-05
 [670,] 0.0001368218 1.852667e-04 4.442579e-05
 [671,] 0.0001402640 1.358218e-04 3.653256e-05
 [672,] 0.0002890470 1.034526e-04 1.045970e-04
 [673,] 0.0001405576 1.369522e-04 3.694272e-05
 [674,] 0.0002890470 1.037168e-04 1.047050e-04
 [675,] 0.0001752365 1.447519e-04 4.647239e-05
 [676,] 0.0002696956 1.034526e-04 9.748618e-05
 [677,] 0.0001359357 1.482381e-04 3.854453e-05
 [678,] 0.0001893644 1.337479e-04 5.051190e-05
 [679,] 0.0001752365 1.446744e-04 4.645250e-05
 [680,] 0.0001613366 1.427817e-04 4.561840e-05
 [681,] 0.0001894251 1.360652e-04 5.148973e-05
 [682,] 0.0001753811 1.444623e-04 4.642759e-05
 [683,] 0.0002202870 1.329016e-04 6.907457e-05
 [684,] 0.0001760498 1.443912e-04 4.654610e-05
 [685,] 0.0001753393 1.443251e-04 4.638506e-05
 [686,] 0.0002696956 1.029346e-04 9.729944e-05
 [687,] 0.0001613366 1.417099e-04 4.524987e-05
 [688,] 0.0001754023 1.442605e-04 4.638207e-05
 [689,] 0.0016789377 9.675770e-05 5.198729e-04
 [690,] 0.0001352644 1.828423e-04 4.355637e-05
 [691,] 0.0001753811 1.442334e-04 4.638227e-05
 [692,] 0.0001754235 1.441747e-04 4.637715e-05
 [693,] 0.0001754448 1.441174e-04 4.636818e-05
 [694,] 0.0001613366 1.404546e-04 4.482163e-05
 [695,] 0.0001754448 1.440074e-04 4.634271e-05
 [696,] 0.0001754448 1.441628e-04 4.637884e-05
 [697,] 0.0001905834 1.338883e-04 5.091750e-05
 [698,] 0.0002241156 1.329016e-04 7.265698e-05
 [699,] 0.0001348846 1.824807e-04 4.339527e-05
 [700,] 0.0001754878 1.441107e-04 4.638857e-05
 [701,] 0.0001609374 1.397983e-04 4.447661e-05
 [702,] 0.0001753185 1.440847e-04 4.634635e-05
 [703,] 0.0001754663 1.441107e-04 4.638393e-05
 [704,] 0.0001612404 1.741999e-04 4.800998e-05
 [705,] 0.0001754878 1.440847e-04 4.638272e-05
 [706,] 0.0001324743 1.806159e-04 4.246805e-05
 [707,] 0.0001755808 1.439847e-04 4.638233e-05
 [708,] 0.0001755591 1.440340e-04 4.638843e-05
 [709,] 0.0001480604 1.399284e-04 4.015490e-05
 [710,] 0.0001755591 1.439847e-04 4.637759e-05
 [711,] 0.0002521504 1.037121e-04 9.100737e-05
 [712,] 0.0001758583 1.438758e-04 4.639741e-05
 [713,] 0.0001758090 1.439262e-04 4.639724e-05
 [714,] 0.0001758336 1.438511e-04 4.638679e-05
 [715,] 0.0014518537 9.681136e-05 4.528788e-04
 [716,] 0.0001400030 1.389814e-04 3.728545e-05
 [717,] 0.0001757845 1.438028e-04 4.636591e-05
 [718,] 0.0001254705 1.392935e-04 3.207326e-05
 [719,] 0.0001988899 1.340782e-04 5.335924e-05
 [720,] 0.0001336132 1.782800e-04 4.223240e-05
 [721,] 0.0001759054 1.438905e-04 4.642878e-05
 [722,] 0.0002230964 1.330953e-04 7.247800e-05
 [723,] 0.0001961111 1.345420e-04 5.276762e-05
 [724,] 0.0002193499 1.332874e-04 6.894380e-05
 [725,] 0.0001423733 1.378827e-04 3.775725e-05
 [726,] 0.0001426919 1.378827e-04 3.786023e-05
 [727,] 0.0002016755 1.346595e-04 5.441253e-05
 [728,] 0.0001430486 1.384005e-04 3.812363e-05
 [729,] 0.0002016755 1.352467e-04 5.467477e-05
 [730,] 0.0001601815 1.723414e-04 4.732567e-05
 [731,] 0.0001984430 1.335602e-04 5.300479e-05
 [732,] 0.0001680470 1.376401e-04 4.584972e-05
 [733,] 0.0001428138 1.361890e-04 3.741543e-05
 [734,] 0.0002020263 1.324259e-04 5.351308e-05
 [735,] 0.0002015221 1.324259e-04 5.337162e-05
 [736,] 0.0001690071 1.361478e-04 4.558984e-05
 [737,] 0.0001329543 1.780130e-04 4.209031e-05
 [738,] 0.0001499354 1.387511e-04 4.041241e-05
 [739,] 0.0002251303 1.334801e-04 7.403994e-05
 [740,] 0.0001690071 1.355509e-04 4.537384e-05
 [741,] 0.0001759799 1.437219e-04 4.649504e-05
 [742,] 0.0002908214 1.040042e-04 1.049533e-04
 [743,] 0.0002266917 1.336723e-04 7.452641e-05
 [744,] 0.0001761039 1.437219e-04 4.652582e-05
 [745,] 0.0002687665 1.043503e-04 9.677919e-05
 [746,] 0.0001314633 1.802209e-04 4.224296e-05
 [747,] 0.0001329543 1.796822e-04 4.244568e-05
 [748,] 0.0001766100 1.438109e-04 4.669777e-05
 [749,] 0.0001762316 1.437979e-04 4.660556e-05
 [750,] 0.0001760326 1.437863e-04 4.655767e-05
 [751,] 0.0001761546 1.437603e-04 4.659718e-05
 [752,] 0.0001710695 1.353509e-04 4.589455e-05
 [753,] 0.0001334176 1.828073e-04 4.320471e-05
 [754,] 0.0001763122 1.437521e-04 4.664319e-05
 [755,] 0.0001762575 1.439095e-04 4.666306e-05
 [756,] 0.0001431397 1.460474e-04 4.033757e-05
 [757,] 0.0002278353 1.340517e-04 7.487821e-05
 [758,] 0.0001771108 1.437461e-04 4.685778e-05
 [759,] 0.0001766100 1.439056e-04 4.682184e-05
 [760,] 0.0001769349 1.440621e-04 4.697103e-05
 [761,] 0.0001768219 1.442285e-04 4.705550e-05
 [762,] 0.0001765553 1.440865e-04 4.689079e-05
 [763,] 0.0002347639 1.340553e-04 7.710794e-05
 [764,] 0.0002311752 1.343122e-04 7.562720e-05
 [765,] 0.0001764714 1.442938e-04 4.699618e-05
 [766,] 0.0001256344 1.535833e-04 3.516894e-05
 [767,] 0.0001763648 1.445124e-04 4.705386e-05
 [768,] 0.0002283085 1.387824e-04 6.373538e-05
 [769,] 0.0001376076 1.377877e-04 3.615008e-05
 [770,] 0.0001590217 1.482604e-04 4.632660e-05
 [771,] 0.0001424687 2.123625e-04 5.304785e-05
 [772,] 0.0001448079 2.054801e-04 5.192948e-05
 [773,] 0.0011737538 1.039695e-04 3.468728e-04
 [774,] 0.0001439688 2.046859e-04 5.150718e-05
 [775,] 0.0011402571 1.051044e-04 3.340993e-04
 [776,] 0.0001393566 1.751844e-04 4.362592e-05
 [777,] 0.0001705175 2.451919e-04 6.722477e-05
 [778,] 0.0002056046 2.685653e-04 8.499832e-05
 [779,] 0.0002145054 2.768898e-04 9.045397e-05
 [780,] 0.0002203141 2.513534e-04 8.493607e-05
 [781,] 0.0002274572 2.647773e-04 9.132512e-05
 [782,] 0.0002566055 2.562751e-04 9.605000e-05
 [783,] 0.0002124843 1.549235e-04 5.724961e-05
 [784,] 0.0001476929 1.002020e-04 2.788415e-05
 [785,] 0.0001764193 1.602729e-04 5.096430e-05
 [786,] 0.0001926441 1.486674e-04 4.945147e-05
 [787,] 0.0001302483 1.063764e-04 2.638928e-05
 [788,] 0.0002009359 1.443722e-04 5.135677e-05
 [789,] 0.0002035735 1.441235e-04 5.190262e-05
 [790,] 0.0001292223 9.517349e-05 2.303635e-05
 [791,] 0.0002063744 1.441235e-04 5.255697e-05
 [792,] 0.0001859529 1.451808e-04 4.826438e-05
 [793,] 0.0002047104 1.440031e-04 5.211705e-05
 [794,] 0.0002041449 1.440718e-04 5.199585e-05
 [795,] 0.0002041449 1.440031e-04 5.198510e-05
 [796,] 0.0002913150 9.937559e-05 1.007910e-04
 [797,] 0.0002030817 1.442423e-04 5.177513e-05
 [798,] 0.0001635085 9.509130e-05 2.927855e-05
 [799,] 0.0002035835 1.440718e-04 5.186491e-05
 [800,] 0.0002035835 1.440031e-04 5.185413e-05
 [801,] 0.0002035835 1.440031e-04 5.185413e-05
 [802,] 0.0002041449 1.440031e-04 5.198510e-05
 [803,] 0.0003362295 1.266226e-04 8.976652e-05
 [804,] 0.0001298610 9.521206e-05 2.307129e-05
 [805,] 0.0002568061 9.966264e-05 7.695149e-05
 [806,] 0.0003213886 1.279182e-04 8.166466e-05
 [807,] 0.0002034842 1.433535e-04 5.169963e-05
 [808,] 0.0001590365 9.311515e-05 2.860419e-05
 [809,] 0.0001600495 9.311594e-05 2.909584e-05
 [810,] 0.0001268467 9.432421e-05 2.241944e-05
 [811,] 0.0001609761 9.311662e-05 2.947732e-05
 [812,] 0.0002051199 1.431612e-04 5.205425e-05
 [813,] 0.0002067908 1.436777e-04 5.255976e-05
 [814,] 0.0002045519 1.433535e-04 5.194894e-05
 [815,] 0.0001412002 9.311709e-05 2.415822e-05
 [816,] 0.0001340478 9.432421e-05 2.355661e-05
 [817,] 0.0001422391 9.311543e-05 2.431003e-05
 [818,] 0.0002051199 1.437335e-04 5.217159e-05
 [819,] 0.0001444288 9.313045e-05 2.479577e-05
 [820,] 0.0001414034 9.316338e-05 2.440732e-05
 [821,] 0.0001339541 9.666301e-05 2.411466e-05
 [822,] 0.0002174654 1.974967e-04 7.120023e-05
 [823,] 0.0001862384 1.645179e-04 5.298790e-05
 [824,] 0.0002084600 1.456629e-04 5.348443e-05
 [825,] 0.0002084600 1.459255e-04 5.347042e-05
 [826,] 0.0001435379 9.316084e-05 2.475536e-05
 [827,] 0.0003269947 1.277631e-04 8.582683e-05
 [828,] 0.0002084600 1.467794e-04 5.358539e-05
 [829,] 0.0003616195 1.275267e-04 1.037609e-04
 [830,] 0.0002040443 1.464733e-04 5.255417e-05
 [831,] 0.0002040443 1.464733e-04 5.255417e-05
 [832,] 0.0002051199 1.470723e-04 5.291434e-05
 [833,] 0.0001209962 1.012614e-04 2.293936e-05
 [834,] 0.0002173687 1.013638e-04 4.341475e-05
 [835,] 0.0002067908 1.464237e-04 5.321603e-05
 [836,] 0.0002034842 1.472323e-04 5.258804e-05
 [837,] 0.0001346117 9.765570e-05 2.445771e-05
 [838,] 0.0002027091 1.473882e-04 5.248898e-05
 [839,] 0.0002042840 1.624355e-04 5.808968e-05
 [840,] 0.0001303185 9.547769e-05 2.305077e-05
 [841,] 0.0002119412 1.495167e-04 5.533510e-05
 [842,] 0.0001585853 1.007676e-04 3.267289e-05
 [843,] 0.0001342369 9.552549e-05 2.370744e-05
 [844,] 0.0001191453 9.514316e-05 2.114323e-05
 [845,] 0.0001327091 9.480178e-05 2.333462e-05
 [846,] 0.0001607846 1.006405e-04 3.346341e-05
 [847,] 0.0001803203 1.773736e-04 6.059845e-05
 [848,] 0.0002014073 1.754517e-04 6.205555e-05
 [849,] 0.0001934714 1.736203e-04 5.936503e-05
 [850,] 0.0001359020 9.489480e-05 2.399843e-05
 [851,] 0.0001999908 1.767334e-04 6.178192e-05
 [852,] 0.0003673288 1.318511e-04 1.140417e-04
 [853,] 0.0001343286 1.015389e-04 2.510850e-05
 [854,] 0.0001507107 1.409055e-04 4.011402e-05
 [855,] 0.0003413189 1.289130e-04 9.649292e-05
 [856,] 0.0001761456 1.599459e-04 4.964427e-05
 [857,] 0.0001725597 1.596426e-04 4.884453e-05
 [858,] 0.0001675151 1.716820e-04 5.111096e-05
 [859,] 0.0001388746 9.460354e-05 2.466019e-05
 [860,] 0.0001702231 1.808933e-04 5.401241e-05
 [861,] 0.0001784425 1.901091e-04 5.812932e-05
 [862,] 0.0001410331 1.012259e-04 2.722905e-05
 [863,] 0.0001260269 9.316663e-05 2.181268e-05
 [864,] 0.0001371753 1.024804e-04 2.682299e-05
 [865,] 0.0001131140 9.331894e-05 1.979388e-05
 [866,] 0.0001903938 2.544776e-04 1.024710e-04
 [867,] 0.0001133462 9.351917e-05 1.988342e-05
 [868,] 0.0001425490 9.908217e-05 2.681009e-05
 [869,] 0.0001794900 1.988140e-04 6.895963e-05
 [870,] 0.0001862647 2.559886e-04 1.004812e-04
 [871,] 0.0001794900 1.983577e-04 6.878397e-05
 [872,] 0.0001318204 1.033306e-04 2.593258e-05
 [873,] 0.0001799233 1.961354e-04 6.814680e-05
 [874,] 0.0009596837 1.658422e-04 3.187369e-04
 [875,] 0.0010130969 1.659282e-04 3.360138e-04
 [876,] 0.0001748148 1.841493e-04 6.192293e-05
 [877,] 0.0001330344 1.066565e-04 2.709383e-05
 [878,] 0.0001902383 2.907238e-04 1.188446e-04
 [879,] 0.0003201157 1.092357e-04 1.159701e-04
 [880,] 0.0018452188 1.936962e-04 6.939836e-04
 [881,] 0.0001732900 2.010708e-04 6.009488e-05
 [882,] 0.0001705242 1.962941e-04 5.824804e-05
 [883,] 0.0002095280 1.672505e-04 7.192298e-05
 [884,] 0.0001664979 2.389968e-04 6.931221e-05
 [885,] 0.0002036413 1.387343e-04 5.688721e-05
 [886,] 0.0001781389 2.507730e-04 7.409104e-05
 [887,] 0.0005780030 1.658344e-04 2.060963e-04
 [888,] 0.0001995133 1.956055e-04 7.920268e-05
 [889,] 0.0001958192 1.982477e-04 7.869113e-05
 [890,] 0.0001978950 2.002877e-04 8.067794e-05
 [891,] 0.0001890497 2.149108e-04 8.280547e-05
 [892,] 0.0001982955 1.990831e-04 8.030743e-05
 [893,] 0.0004419685 9.493261e-05 7.416872e-05
 [894,] 0.0001975367 1.988912e-04 7.984740e-05
 [895,] 0.0001975367 1.991747e-04 7.998531e-05
 [896,] 0.0001975367 1.991747e-04 7.998531e-05
 [897,] 0.0001971410 1.988065e-04 7.961921e-05
 [898,] 0.0001971410 1.986317e-04 7.953705e-05
 [899,] 0.0008125352 9.513440e-05 1.588783e-04
 [900,] 0.0002004811 1.969137e-04 8.036128e-05
 [901,] 0.0001967870 1.981605e-04 7.914832e-05
 [902,] 0.0001964350 1.981605e-04 7.897788e-05
 [903,] 0.0001960463 1.971492e-04 7.832226e-05
 [904,] 0.0001760837 2.709548e-04 7.930919e-05
 [905,] 0.0001956986 1.965016e-04 7.785815e-05
 [906,] 0.0001953146 1.963125e-04 7.758658e-05
 [907,] 0.0008025085 9.431259e-05 1.540641e-04
 [908,] 0.0001755919 2.698150e-04 7.890666e-05
 [909,] 0.0001953146 1.955950e-04 7.725372e-05
 [910,] 0.0001960463 1.938165e-04 7.677088e-05
 [911,] 0.0008719848 9.324511e-05 1.763553e-04
 [912,] 0.0001737416 2.144509e-04 7.419428e-05
 [913,] 0.0003334245 9.503548e-05 5.615971e-05
 [914,] 0.0002138494 1.898359e-04 8.296057e-05
 [915,] 0.0001867954 2.667816e-04 7.973546e-05
 [916,] 0.0002110427 1.898359e-04 8.170133e-05
 [917,] 0.0002119840 1.906604e-04 8.255867e-05
 [918,] 0.0002148241 1.893339e-04 8.312739e-05
 [919,] 0.0002884389 9.994716e-05 5.029660e-05
 [920,] 0.0002148241 1.885112e-04 8.268433e-05
 [921,] 0.0001982955 1.910748e-04 7.651801e-05
 [922,] 0.0002157618 1.888358e-04 8.327604e-05
 [923,] 0.0002091979 1.892412e-04 8.055865e-05
 [924,] 0.0002167591 1.884859e-04 8.352123e-05
 [925,] 0.0002157618 1.886393e-04 8.316263e-05
 [926,] 0.0008942431 9.315091e-05 1.720227e-04
 [927,] 0.0002167591 1.886393e-04 8.360502e-05
 [928,] 0.0002115304 1.879750e-04 8.092706e-05
 [929,] 0.0009797690 9.314511e-05 1.918562e-04
 [930,] 0.0003284916 1.102781e-04 6.094703e-05
 [931,] 0.0002091934 1.905684e-04 8.123750e-05
 [932,] 0.0003294905 1.056411e-04 6.824466e-05
 [933,] 0.0002029311 1.909161e-04 7.857500e-05
 [934,] 0.0003058423 1.229064e-04 6.205345e-05
 [935,] 0.0001900592 2.541703e-04 7.684463e-05
 [936,] 0.0003284429 1.228540e-04 6.624481e-05
 [937,] 0.0002041497 2.478858e-04 7.910654e-05
 [938,] 0.0001724476 9.310081e-05 2.945367e-05
 [939,] 0.0001806396 2.644235e-04 7.837048e-05
 [940,] 0.0001778143 2.433172e-04 7.105884e-05
 [941,] 0.0001716985 2.172871e-04 6.298324e-05
 [942,] 0.0001719501 2.155582e-04 6.258389e-05
 [943,] 0.0001719501 2.163558e-04 6.279317e-05
 [944,] 0.0001723808 2.182262e-04 6.334530e-05
 [945,] 0.0001718872 2.140836e-04 6.215219e-05
 [946,] 0.0001919406 1.890348e-04 7.265693e-05
 [947,] 0.0001721807 2.191733e-04 6.358235e-05
 [948,] 0.0001721807 2.193591e-04 6.363112e-05
 [949,] 0.0001721807 2.200084e-04 6.380114e-05
 [950,] 0.0001721807 2.205082e-04 6.393223e-05
 [951,] 0.0001721807 2.212814e-04 6.413507e-05
 [952,] 0.0001828005 2.360996e-04 7.058483e-05
 [953,] 0.0001912585 1.901582e-04 7.285548e-05
 [954,] 0.0002693519 1.131857e-04 5.155637e-05
 [955,] 0.0001856109 9.315589e-05 3.211537e-05
 [956,] 0.0003869925 1.068473e-04 8.147601e-05
 [957,] 0.0001784760 9.316049e-05 3.092178e-05
 [958,] 0.0002908719 1.088467e-04 5.372854e-05
 [959,] 0.0003172521 1.097861e-04 5.866484e-05
 [960,] 0.0003776327 1.098250e-04 6.916177e-05
 [961,] 0.0001421037 1.064084e-04 2.728199e-05
 [962,] 0.0003929110 1.142297e-04 7.402639e-05
 [963,] 0.0001318224 3.480479e-04 8.722664e-05
 [964,] 0.0001275712 6.149050e-04 1.351910e-04
 [965,] 0.0001264227 7.112742e-04 1.682932e-04
 [966,] 0.0001771077 1.884167e-04 6.247173e-05
 [967,] 0.0001834854 1.982470e-04 7.268541e-05
 [968,] 0.0001665184 1.732987e-04 5.305873e-05
 [969,] 0.0001532446 1.586838e-04 4.163463e-05
 [970,] 0.0002579519 9.880972e-05 4.904519e-05
 [971,] 0.0002812577 1.096618e-04 5.236408e-05
 [972,] 0.0002461584 1.084765e-04 5.250235e-05
 [973,] 0.0002427504 1.073428e-04 5.115093e-05
 [974,] 0.0002885562 1.095584e-04 5.355984e-05
 [975,] 0.0002162761 1.086600e-04 4.611059e-05
 [976,] 0.0002141212 1.081417e-04 4.536656e-05
 [977,] 0.0002147541 1.083337e-04 4.559773e-05
 [978,] 0.0002207017 1.090077e-04 4.725190e-05
 [979,] 0.0002207017 1.090077e-04 4.725190e-05
 [980,] 0.0002232034 1.094463e-04 4.802353e-05
 [981,] 0.0002207017 1.090077e-04 4.725190e-05
 [982,] 0.0002179779 1.092082e-04 4.675393e-05
 [983,] 0.0002179779 1.092082e-04 4.675393e-05
 [984,] 0.0002207017 1.079769e-04 4.673338e-05
 [985,] 0.0002715489 1.080618e-04 5.003285e-05
 [986,] 0.0002207017 1.086600e-04 4.707715e-05
 [987,] 0.0002302796 1.080942e-04 4.886948e-05
 [988,] 0.0002255204 1.066907e-04 4.711211e-05
 [989,] 0.0002255204 1.076414e-04 4.760377e-05
 [990,] 0.0002255204 1.073428e-04 4.744948e-05
 [991,] 0.0002302796 1.066907e-04 4.812671e-05
 [992,] 0.0002379993 1.066907e-04 4.977198e-05
 [993,] 0.0002278789 1.063706e-04 4.744708e-05
 [994,] 0.0002255204 1.065574e-04 4.701807e-05
 [995,] 0.0004584201 1.056327e-04 9.528792e-05
 [996,] 0.0003612006 1.131366e-04 6.769931e-05
 [997,] 0.0001198921 1.537402e-04 3.368192e-05
 [998,] 0.0002083856 1.498864e-04 5.174261e-05
 [999,] 0.0001917909 1.442845e-04 4.645905e-05
[1000,] 0.0001920187 3.418808e-04 1.027280e-04
[1001,] 0.0001229570 1.105197e-04 2.507833e-05
[1002,] 0.0001901611 1.453278e-04 4.640316e-05
[1003,] 0.0001867350 1.459912e-04 4.584649e-05
[1004,] 0.0001942475 1.453278e-04 4.728864e-05
[1005,] 0.0001654740 1.597084e-04 4.642075e-05
[1006,] 0.0001491756 1.126963e-04 2.986971e-05
[1007,] 0.0001492478 1.116229e-04 2.963216e-05
[1008,] 0.0001670414 1.597094e-04 4.707357e-05
[1009,] 0.0001212075 1.077764e-04 2.421674e-05
[1010,] 0.0001213341 1.083858e-04 2.436287e-05
[1011,] 0.0001331414 9.304942e-05 2.248853e-05
[1012,] 0.0001213097 1.093271e-04 2.456413e-05
[1013,] 0.0001875486 1.531667e-04 5.018960e-05
[1014,] 0.0001214529 1.093271e-04 2.458037e-05
[1015,] 0.0001835063 1.404445e-04 4.361010e-05
[1016,] 0.0001694219 1.583721e-04 4.719734e-05
[1017,] 0.0001413283 1.102471e-04 2.792298e-05
[1018,] 0.0001806385 1.442080e-04 4.403267e-05
[1019,] 0.0001376839 1.119767e-04 2.766994e-05
[1020,] 0.0001210464 1.052338e-04 2.372839e-05
[1021,] 0.0001274938 9.305713e-05 2.171533e-05
[1022,] 0.0001879558 3.631345e-04 1.073981e-04
[1023,] 0.0001776345 1.428220e-04 4.301135e-05
[1024,] 0.0001892150 1.528787e-04 5.049963e-05
[1025,] 0.0001209616 1.071811e-04 2.416162e-05
[1026,] 0.0002736858 1.568465e-04 8.155057e-05
[1027,] 0.0001209835 1.079203e-04 2.432324e-05
[1028,] 0.0001755520 1.547155e-04 4.745046e-05
[1029,] 0.0001923480 1.521646e-04 5.103400e-05
[1030,] 0.0001143280 1.036083e-04 2.214936e-05
[1031,] 0.0001209054 1.060778e-04 2.392619e-05
[1032,] 0.0001767571 1.538187e-04 4.753102e-05
[1033,] 0.0001721232 1.560935e-04 4.702913e-05
[1034,] 0.0001886384 1.520206e-04 5.016738e-05
[1035,] 0.0001744290 1.552675e-04 4.753806e-05
[1036,] 0.0001343945 1.189749e-04 2.855249e-05
[1037,] 0.0001701776 1.578558e-04 4.722712e-05
[1038,] 0.0001879455 1.471164e-04 4.886491e-05
[1039,] 0.0001416310 1.200623e-04 3.014286e-05
[1040,] 0.0002314259 1.500494e-04 5.935251e-05
[1041,] 0.0001852493 4.715403e-04 1.358706e-04
[1042,] 0.0002125664 1.568708e-04 5.680609e-05
[1043,] 0.0001879281 3.854658e-04 1.135022e-04
[1044,] 0.0001843004 1.662905e-04 5.249611e-05
[1045,] 0.0001207101 2.031460e-04 4.366467e-05
[1046,] 0.0001872990 3.692987e-04 1.089559e-04
[1047,] 0.0001751484 1.909321e-04 5.778424e-05
[1048,] 0.0002252901 1.646689e-04 6.257704e-05
[1049,] 0.0001861959 1.895374e-04 5.986316e-05
[1050,] 0.0001879281 3.499871e-04 1.038804e-04
[1051,] 0.0002258323 1.589329e-04 6.377694e-05
[1052,] 0.0001567383 1.500262e-04 4.614629e-05
[1053,] 0.0002237905 1.562047e-04 6.170286e-05
[1054,] 0.0001143433 1.162732e-04 2.508383e-05
[1055,] 0.0001881535 1.714928e-04 5.567670e-05
[1056,] 0.0001901267 1.678101e-04 5.518687e-05
[1057,] 0.0001381798 1.368847e-04 3.509210e-05
[1058,] 0.0002137012 1.951701e-04 6.734511e-05
[1059,] 0.0002267299 1.559915e-04 6.525903e-05
[1060,] 0.0002217681 1.562159e-04 6.127247e-05
[1061,] 0.0002081087 1.528926e-04 5.619618e-05
[1062,] 0.0001446129 1.332407e-04 3.618273e-05
[1063,] 0.0001446129 1.336520e-04 3.630290e-05
[1064,] 0.0001383992 1.298057e-04 3.348123e-05
[1065,] 0.0002122644 1.496720e-04 5.686554e-05
[1066,] 0.0001459812 1.334776e-04 3.666831e-05
[1067,] 0.0001203701 1.406363e-04 3.053937e-05
[1068,] 0.0002112206 1.495127e-04 5.660490e-05
[1069,] 0.0001171484 1.482842e-04 3.184806e-05
[1070,] 0.0001874256 1.583895e-04 5.117723e-05
[1071,] 0.0001294492 2.360816e-04 5.241542e-05
[1072,] 0.0002134609 1.531022e-04 5.623985e-05
[1073,] 0.0002117390 1.533363e-04 5.591635e-05
[1074,] 0.0001441321 1.300803e-04 3.483200e-05
[1075,] 0.0001440370 1.305757e-04 3.492294e-05
[1076,] 0.0001453801 1.274961e-04 3.411771e-05
[1077,] 0.0002166542 1.763877e-04 6.287509e-05
[1078,] 0.0001128629 1.427489e-04 2.987927e-05
[1079,] 0.0002094984 1.494054e-04 5.461367e-05
[1080,] 0.0003505206 2.390111e-04 1.245893e-03
[1081,] 0.0012955852 1.479150e-04 3.613974e-04
[1082,] 0.0001554556 1.113000e-04 3.122634e-05
[1083,] 0.0001459007 1.084463e-04 2.934775e-05
[1084,] 0.0001439520 2.836263e-04 7.527170e-05
[1085,] 0.0002812868 2.298557e-04 9.533139e-04
[1086,] 0.0001442541 2.927048e-04 7.849379e-05
[1087,] 0.0001866090 1.516128e-04 5.707347e-05
[1088,] 0.0004459115 1.508710e-04 1.102217e-04
[1089,] 0.0004262071 1.497999e-04 1.014100e-04
[1090,] 0.0001497969 2.755857e-04 7.442843e-05
[1091,] 0.0001441036 2.853074e-04 7.618839e-05
[1092,] 0.0002669606 9.853950e-05 5.061900e-05
[1093,] 0.0001514908 1.750524e-04 4.830177e-05
[1094,] 0.0002134889 1.224554e-04 4.778774e-05
[1095,] 0.0001361178 1.466426e-04 3.524978e-05
[1096,] 0.0001502633 1.668268e-04 4.604410e-05
[1097,] 0.0142106767 1.837124e-04 7.346517e-02
[1098,] 0.0001587428 3.881741e-04 2.960114e-04
[1099,] 0.0001515280 3.904293e-04 3.387387e-04
[1100,] 0.0001183181 3.708575e-04 7.646171e-05
[1101,] 0.0001186340 3.792544e-04 7.815882e-05
[1102,] 0.0001504522 1.668666e-04 4.605927e-05
[1103,] 0.0001440793 3.961868e-04 1.140499e-04
[1104,] 0.0001433981 3.777717e-04 1.020864e-04
[1105,] 0.0001340191 1.850629e-04 4.729192e-05
[1106,] 0.0097843606 1.737117e-04 4.345618e-02
[1107,] 0.0001522095 1.691928e-04 4.699431e-05
[1108,] 0.0002080475 1.263445e-04 5.235011e-05
[1109,] 0.0001726710 1.801080e-04 5.604056e-05
[1110,] 0.0079184140 1.780158e-04 3.756672e-02
[1111,] 0.0001493574 3.977512e-04 1.073356e-04
[1112,] 0.0001192273 7.187184e-04 1.452447e-04
[1113,] 0.0001153958 7.175560e-04 1.450335e-04
[1114,] 0.0114510257 1.827955e-04 5.974863e-02
[1115,] 0.0001492845 1.933028e-04 5.301084e-05
[1116,] 0.0001493074 1.928174e-04 5.283096e-05
[1117,] 0.0073778268 1.774528e-04 3.530845e-02
[1118,] 0.0126600490 1.828573e-04 6.993529e-02
[1119,] 0.0001492950 1.887049e-04 5.174597e-05
[1120,] 0.0001495804 1.856247e-04 5.068516e-05
[1121,] 0.0001495804 1.866013e-04 5.094530e-05
[1122,] 0.0001354852 1.651995e-04 4.259956e-05
[1123,] 0.0001493620 1.807023e-04 4.950142e-05
[1124,] 0.0152526586 1.938642e-04 1.032326e-01
[1125,] 0.0001495601 1.862091e-04 5.130098e-05
[1126,] 0.0003583678 1.363376e-04 7.961300e-05
[1127,] 0.0001236214 1.359120e-04 3.113780e-05
[1128,] 0.0031000939 1.557380e-04 9.014214e-03
[1129,] 0.0001442601 1.396711e-04 3.844744e-05
[1130,] 0.0001328107 2.422934e-04 5.481345e-05
[1131,] 0.0001448650 1.390521e-04 3.845658e-05
[1132,] 0.0001336206 2.385037e-04 5.425061e-05
[1133,] 0.0023710839 1.556186e-04 7.025198e-03
[1134,] 0.0022570281 1.556186e-04 6.685859e-03
[1135,] 0.0003551275 1.346014e-04 7.433611e-04
[1136,] 0.0004187813 1.740014e-04 2.905662e-03
[1137,] 0.0004054863 1.719367e-04 2.717354e-03
[1138,] 0.0013792725 1.579726e-04 3.753320e-04
[1139,] 0.0013154613 1.575698e-04 3.587536e-04
[1140,] 0.0004874349 1.227470e-04 4.197291e-04
[1141,] 0.0004187813 1.220231e-04 3.535697e-04
[1142,] 0.0004412383 1.216620e-04 3.652405e-04
[1143,] 0.0004187813 1.175386e-04 2.803919e-04
[1144,] 0.0005475123 1.555122e-04 2.774774e-03
[1145,] 0.0004187813 1.157112e-04 2.495564e-04
[1146,] 0.0002843541 9.344804e-05 4.939529e-05
[1147,] 0.0003426883 1.491241e-04 1.474421e-03
[1148,] 0.0004151291 1.032881e-04 1.027723e-04
[1149,] 0.0004174750 1.149282e-04 2.411148e-04
[1150,] 0.0007693766 1.138468e-04 4.400595e-04
[1151,] 0.0002712595 9.320547e-05 4.629091e-05
[1152,] 0.0003750208 1.419012e-04 1.384743e-03
[1153,] 0.0004807597 1.125352e-04 2.289084e-04
[1154,] 0.0009419129 1.129294e-04 4.999483e-04
[1155,] 0.0025270914 1.149575e-04 1.193867e-03
[1156,] 0.0046900870 1.132692e-04 2.092748e-03
[1157,] 0.0055635020 1.158448e-04 3.175651e-03
[1158,] 0.0055331238 1.134928e-04 2.487177e-03
[1159,] 0.0032023219 1.153619e-04 1.647424e-03
[1160,] 0.0033681486 1.154839e-04 1.742525e-03
[1161,] 0.0046473914 1.469077e-04 1.851850e-02
[1162,] 0.0041770964 1.503757e-04 1.829772e-02
[1163,] 0.0069172271 1.493243e-04 2.945463e-02
[1164,] 0.0037915616 1.655593e-04 2.291163e-02
[1165,] 0.0041770964 1.438536e-04 1.572831e-02
[1166,] 0.0096821096 1.580782e-04 5.014434e-02
[1167,] 0.0139182758 1.520144e-04 6.161203e-02
[1168,] 0.0028123052 1.769571e-04 2.037951e-02
[1169,] 0.0139182758 1.498202e-04 5.841102e-02
[1170,] 0.0052863399 1.553090e-04 2.535337e-02
[1171,] 0.0032512358 1.416565e-04 1.114037e-02
[1172,] 0.0005935551 1.057363e-04 1.698733e-04
[1173,] 0.0004379730 1.269273e-04 1.071301e-04
[1174,] 0.0004878387 1.429238e-04 1.496135e-04
[1175,] 0.0005282868 1.408401e-04 1.745201e-04
[1176,] 0.0007098375 2.667611e-04 4.536624e-04
[1177,] 0.0001565413 1.492467e-04 4.295307e-05
[1178,] 0.0003124048 1.053421e-04 5.863266e-05
[1179,] 0.0001693227 1.739898e-04 5.431552e-05
[1180,] 0.0001575076 1.403128e-04 4.063527e-05
[1181,] 0.0001861990 1.744622e-04 6.132772e-05
[1182,] 0.0001844276 1.745427e-04 6.074607e-05
[1183,] 0.0001729715 1.524396e-04 4.778624e-05
[1184,] 0.0001842082 1.822582e-04 5.606557e-05
[1185,] 0.0001585503 1.756656e-04 5.024296e-05
[1186,] 0.0001529664 1.685735e-04 4.753031e-05
[1187,] 0.0001953536 1.696441e-04 5.558336e-05
[1188,] 0.0001538487 1.685979e-04 4.780983e-05
[1189,] 0.0001507331 1.679912e-04 4.660333e-05
[1190,] 0.0001625597 1.468953e-04 4.344137e-05
[1191,] 0.0001607099 1.532817e-04 4.488388e-05
[1192,] 0.0003099859 1.565177e-04 8.903782e-05
[1193,] 0.0001601957 1.703422e-04 4.999416e-05
[1194,] 0.0002514684 1.306481e-04 6.431267e-05
[1195,] 0.0001195053 1.444808e-04 3.213622e-05
[1196,] 0.0001693346 1.106078e-04 3.360018e-05
[1197,] 0.0001406179 1.154933e-04 3.073834e-05
[1198,] 0.0001784220 1.816017e-04 5.828771e-05
[1199,] 0.0001623677 1.498142e-04 4.488519e-05
[1200,] 0.0001587792 1.837676e-04 5.239174e-05
[1201,] 0.0001256570 1.456827e-04 3.380798e-05
[1202,] 0.0002574828 9.971301e-05 4.673783e-05
[1203,] 0.0003150662 9.962907e-05 5.710237e-05
[1204,] 0.0001471603 1.447984e-04 3.802447e-05
[1205,] 0.0021602644 1.263687e-04 7.982175e-04
[1206,] 0.0006237702 2.168389e-04 2.956357e-04
[1207,] 0.0002613606 1.093002e-04 5.398638e-05
[1208,] 0.0001779525 3.161322e-04 1.186759e-04
[1209,] 0.0003139417 1.100050e-04 6.536757e-05
[1210,] 0.0001185218 1.121296e-04 2.500120e-05
[1211,] 0.0001169052 1.121948e-04 2.456723e-05
[1212,] 0.0001817876 3.023925e-04 1.164352e-04
[1213,] 0.0001432941 1.208650e-04 3.084009e-05
[1214,] 0.0001669338 1.563853e-04 4.667338e-05
[1215,] 0.0001721796 1.564390e-04 4.789800e-05
[1216,] 0.0001885273 1.225766e-04 4.439858e-05
[1217,] 0.0001866178 1.417070e-04 4.477072e-05
[1218,] 0.0002040345 1.510789e-04 5.450680e-05
[1219,] 0.0001565297 1.844733e-04 5.241034e-05
[1220,] 0.0001607306 1.695319e-04 4.903743e-05
[1221,] 0.0002324764 9.725175e-05 4.237912e-05
[1222,] 0.0001585085 1.861298e-04 5.240752e-05
[1223,] 0.0001591022 1.850786e-04 5.231204e-05
[1224,] 0.0001614989 1.819413e-04 5.180690e-05
[1225,] 0.0001593563 1.789545e-04 5.063623e-05
[1226,] 0.0001591417 1.803949e-04 5.101273e-05
[1227,] 0.0001579039 1.854874e-04 5.231010e-05
[1228,] 0.0001574730 1.844806e-04 4.881875e-05
[1229,] 0.0001607124 1.667397e-04 4.791964e-05
[1230,] 0.0001601811 1.686939e-04 4.837777e-05
[1231,] 0.0004392334 9.984290e-05 9.205257e-05
[1232,] 0.0001602410 1.678479e-04 4.816851e-05
[1233,] 0.0003514829 9.435313e-05 7.213013e-05
[1234,] 0.0004026129 9.885789e-05 8.004098e-05
[1235,] 0.0003881473 9.815003e-05 7.592571e-05
[1236,] 0.0001623049 1.722317e-04 4.962700e-05
[1237,] 0.0001597657 1.703058e-04 4.872001e-05
[1238,] 0.0001597657 1.706106e-04 4.879852e-05
[1239,] 0.0002550890 1.233454e-04 6.217002e-05
[1240,] 0.0001579315 1.891827e-04 5.327925e-05
[1241,] 0.0001596532 1.693636e-04 4.846176e-05
[1242,] 0.0002515642 1.353647e-04 6.831122e-05
[1243,] 0.0003136523 9.493576e-05 6.068580e-05
[1244,] 0.0001605361 1.698992e-04 4.875018e-05
[1245,] 0.0003617407 9.808594e-05 6.834460e-05
[1246,] 0.0003617407 9.808594e-05 6.834460e-05
[1247,] 0.0001604811 1.719966e-04 4.927856e-05
[1248,] 0.0001604811 1.707842e-04 4.896750e-05
[1249,] 0.0001598707 1.707842e-04 4.886538e-05
[1250,] 0.0003814770 9.742452e-05 7.398127e-05
[1251,] 0.0003617407 9.761367e-05 6.852280e-05
[1252,] 0.0003617407 9.636381e-05 6.907798e-05
[1253,] 0.0003080911 9.407578e-05 5.826867e-05
[1254,] 0.0003194433 9.453020e-05 6.211418e-05
[1255,] 0.0001465440 1.168027e-04 3.047594e-05
[1256,] 0.0001518295 1.827842e-04 5.052161e-05
[1257,] 0.0001754248 9.814514e-05 3.142385e-05
[1258,] 0.0001150509 3.535459e-04 7.280105e-05
[1259,] 0.0001682514 2.229231e-04 7.659537e-05
[1260,] 0.0001789518 1.651319e-04 5.473612e-05
[1261,] 0.0001518984 4.053594e-04 1.267277e-04
[1262,] 0.0001756222 2.577419e-04 9.384959e-05
[1263,] 0.0001962506 2.313836e-04 9.531102e-05
[1264,] 0.0001687787 2.264992e-04 7.817458e-05
[1265,] 0.0001151577 6.357069e-04 1.288762e-04
[1266,] 0.0001149224 6.166362e-04 1.251577e-04
[1267,] 0.0001427553 1.024994e-04 2.674579e-05
[1268,] 0.0002526971 4.189403e-04 2.452612e-04
[1269,] 0.0001772013 1.732549e-04 5.849898e-05
[1270,] 0.0001388638 1.268426e-04 3.374372e-05
[1271,] 0.0001279972 2.522313e-04 6.044521e-05
[1272,] 0.0002014879 2.631576e-04 1.119476e-04
[1273,] 0.0002616961 1.785481e-04 9.817683e-05
[1274,] 0.0002827226 1.277364e-04 6.974433e-05
[1275,] 0.0002332889 7.267583e-04 3.827719e-04
[1276,] 0.0001956379 3.500554e-04 1.460216e-04
[1277,] 0.0001663880 1.429671e-04 4.399584e-05
[1278,] 0.0001898971 3.504035e-04 1.414065e-04
[1279,] 0.0001871244 7.764369e-04 3.179143e-04
[1280,] 0.0003708896 4.357026e-04 3.717122e-04
[1281,] 0.0003164818 8.924060e-04 6.683583e-04
[1282,] 0.0003559928 4.732419e-04 3.880639e-04
[1283,] 0.0001522599 1.720076e-04 5.180152e-05
[1284,] 0.0002766649 2.587736e-04 1.554505e-04
[1285,] 0.0002017249 5.737468e-04 2.534847e-04
[1286,] 0.0002029896 4.949814e-04 2.188221e-04
[1287,] 0.0002250620 1.717307e-04 7.991777e-05
[1288,] 0.0002272445 1.657176e-04 7.766042e-05
[1289,] 0.0001906555 3.980325e-04 1.621967e-04
[1290,] 0.0001973862 3.980325e-04 1.687046e-04
[1291,] 0.0001956606 5.661172e-04 2.411396e-04
[1292,] 0.0001947320 1.487592e-04 5.794377e-05
[1293,] 0.0001946294 1.507117e-04 5.876467e-05
[1294,] 0.0001954818 1.491367e-04 5.834490e-05
[1295,] 0.0001916681 2.269943e-04 9.050998e-05
[1296,] 0.0001624052 4.693630e-04 1.600396e-04
[1297,] 0.0001820236 4.548726e-04 1.768413e-04
[1298,] 0.0001257745 2.673590e-04 6.399501e-05
[1299,] 0.0001769605 4.467425e-04 1.680803e-04
[1300,] 0.0001817332 4.544928e-04 1.764203e-04
[1301,] 0.0001619611 4.586435e-04 1.557695e-04
[1302,] 0.0001878961 2.154380e-04 8.379384e-05
[1303,] 0.0001913397 2.182014e-04 8.663931e-05
[1304,] 0.0001646406 5.295983e-04 1.842422e-04
[1305,] 0.0001658980 5.293191e-04 1.858025e-04
[1306,] 0.0001651557 2.867692e-04 9.801872e-05
[1307,] 0.0001998908 1.584221e-04 6.449606e-05
[1308,] 0.0001316853 3.309904e-04 8.551569e-05
[1309,] 0.0001769218 1.568542e-04 5.597304e-05
[1310,] 0.0001905135 1.544395e-04 5.960633e-05
[1311,] 0.0001691568 1.575931e-04 5.358975e-05
[1312,] 0.0001959312 1.215484e-04 4.531628e-05
[1313,] 0.0002098483 1.552362e-04 6.643863e-05
[1314,] 0.0001860256 3.224752e-04 1.268300e-04
[1315,] 0.0001940177 1.627486e-04 6.431251e-05
[1316,] 0.0002200930 1.710396e-04 7.769258e-05
[1317,] 0.0001258584 1.456267e-04 3.446962e-05
[1318,] 0.0001656360 3.289731e-04 1.134083e-04
[1319,] 0.0001586291 2.141016e-04 6.915783e-05
[1320,] 0.0001973935 1.259724e-04 4.792833e-05
[1321,] 0.0001258554 2.915605e-04 6.890724e-05
[1322,] 0.0002071379 1.249697e-04 4.983466e-05
[1323,] 0.0001619157 1.610378e-04 5.226953e-05
[1324,] 0.0002039900 1.249697e-04 4.905613e-05
[1325,] 0.0001644139 3.072014e-04 1.047221e-04
[1326,] 0.0002049345 1.261284e-04 4.989571e-05
[1327,] 0.0001258694 2.691038e-04 6.363208e-05
[1328,] 0.0001689599 1.770717e-04 6.057537e-05
[1329,] 0.0001258633 3.045599e-04 7.197206e-05
[1330,] 0.0001664231 3.763312e-04 1.311387e-04
[1331,] 0.0002150679 1.994171e-04 8.942585e-05
[1332,] 0.0001293829 1.252167e-04 3.050761e-05
[1333,] 0.0001645438 9.547875e-05 2.953002e-05
[1334,] 0.0002137756 1.200975e-04 4.788636e-05
[1335,] 0.0001640355 1.066231e-04 3.374212e-05
[1336,] 0.0001842917 1.250511e-04 4.466039e-05
[1337,] 0.0001653138 9.601429e-05 3.005336e-05
[1338,] 0.0001566107 1.084684e-04 3.282056e-05
[1339,] 0.0001577540 1.079398e-04 3.288566e-05
[1340,] 0.0001714355 1.758957e-04 5.531560e-05
[1341,] 0.0001602234 1.079548e-04 3.343943e-05
[1342,] 0.0001536004 1.096163e-04 3.256284e-05
[1343,] 0.0001237525 1.127509e-04 2.666418e-05
[1344,] 0.0001289241 1.094189e-04 2.698054e-05
[1345,] 0.0001371548 9.902651e-05 2.587374e-05
[1346,] 0.0001889823 1.396927e-04 4.724280e-05
[1347,] 0.0001995094 1.043333e-04 3.668866e-05
[1348,] 0.0001322132 1.735930e-04 4.114548e-05
[1349,] 0.0001549962 1.476403e-04 4.099795e-05
[1350,] 0.0001167041 1.184140e-04 2.623269e-05
[1351,] 0.0001875205 1.420762e-04 4.751735e-05
[1352,] 0.0001163732 1.177315e-04 2.598744e-05
[1353,] 0.0001563534 1.422551e-04 3.979371e-05
[1354,] 0.0001357611 1.013472e-04 2.629845e-05
[1355,] 0.0001873475 1.408928e-04 4.715052e-05
[1356,] 0.0001165397 1.239933e-04 2.744976e-05
[1357,] 0.0001335397 1.862443e-04 4.422584e-05
[1358,] 0.0001867650 1.401571e-04 4.683244e-05
[1359,] 0.0001170371 1.217857e-04 2.709388e-05
[1360,] 0.0001866887 1.401571e-04 4.681705e-05
[1361,] 0.0001170371 1.221514e-04 2.717966e-05
[1362,] 0.0001975524 1.056218e-04 3.801054e-05
[1363,] 0.0001357611 1.046826e-04 2.726586e-05
[1364,] 0.0001868346 1.390537e-04 4.655601e-05
[1365,] 0.0001564644 1.242815e-04 3.530553e-05
[1366,] 0.0001867650 1.387813e-04 4.647495e-05
[1367,] 0.0001868830 1.387300e-04 4.646779e-05
[1368,] 0.0001560881 1.239879e-04 3.516677e-05
[1369,] 0.0001952123 1.091882e-04 4.003490e-05
[1370,] 0.0001167557 1.253020e-04 2.781186e-05
[1371,] 0.0001587453 1.234975e-04 3.555148e-05
[1372,] 0.0001867358 1.390163e-04 4.650852e-05
[1373,] 0.0001167557 1.248046e-04 2.770180e-05
[1374,] 0.0001167557 1.257775e-04 2.791938e-05
[1375,] 0.0001167557 1.248046e-04 2.770180e-05
[1376,] 0.0001334672 1.044193e-04 2.671456e-05
[1377,] 0.0001160911 1.252817e-04 2.766141e-05
[1378,] 0.0001346190 1.811940e-04 4.328408e-05
[1379,] 0.0001160911 1.262509e-04 2.787942e-05
[1380,] 0.0001332565 1.892707e-04 4.477551e-05
[1381,] 0.0001135257 1.286842e-04 2.749557e-05
[1382,] 0.0001372684 1.055396e-04 2.784205e-05
[1383,] 0.0001865893 1.390668e-04 4.647535e-05
[1384,] 0.0001521921 1.339436e-04 3.696979e-05
[1385,] 0.0001551764 1.235724e-04 3.491589e-05
[1386,] 0.0001866285 1.391627e-04 4.650532e-05
[1387,] 0.0001363522 1.064385e-04 2.790244e-05
[1388,] 0.0001158114 1.281991e-04 2.823158e-05
[1389,] 0.0001869249 1.392594e-04 4.658922e-05
[1390,] 0.0001864118 1.392594e-04 4.648586e-05
[1391,] 0.0001160911 1.281991e-04 2.831750e-05
[1392,] 0.0001155419 1.236920e-04 2.714254e-05
[1393,] 0.0001155419 1.272402e-04 2.793433e-05
[1394,] 0.0001155419 1.272402e-04 2.793433e-05
[1395,] 0.0001155419 1.272402e-04 2.793433e-05
[1396,] 0.0001870030 1.387372e-04 4.645885e-05
[1397,] 0.0001160911 1.272402e-04 2.810191e-05
[1398,] 0.0001539056 1.315020e-04 3.659963e-05
[1399,] 0.0001875200 1.386330e-04 4.653772e-05
[1400,] 0.0001875200 1.388326e-04 4.658703e-05
[1401,] 0.0001142083 1.241162e-04 2.683169e-05
[1402,] 0.0001142991 1.236511e-04 2.675823e-05
[1403,] 0.0001142991 1.236511e-04 2.675823e-05
[1404,] 0.0001142991 1.231907e-04 2.665746e-05
[1405,] 0.0001877527 1.390668e-04 4.670881e-05
[1406,] 0.0002068089 1.057458e-04 3.987127e-05
[1407,] 0.0001879065 1.391627e-04 4.676375e-05
[1408,] 0.0001138753 1.227352e-04 2.642624e-05
[1409,] 0.0001537569 1.230189e-04 3.453333e-05
[1410,] 0.0001140717 1.222843e-04 2.638925e-05
[1411,] 0.0001136887 1.222843e-04 2.626950e-05
[1412,] 0.0001136887 1.222843e-04 2.626950e-05
[1413,] 0.0002056939 1.057176e-04 3.967213e-05
[1414,] 0.0001283005 1.021805e-04 2.502222e-05
[1415,] 0.0001879065 1.398642e-04 4.693878e-05
[1416,] 0.0001355872 1.738861e-04 4.181727e-05
[1417,] 0.0001885222 1.399659e-04 4.708868e-05
[1418,] 0.0001135491 1.222843e-04 2.622499e-05
[1419,] 0.0001283005 1.034479e-04 2.536581e-05
[1420,] 0.0001277240 1.013850e-04 2.470086e-05
[1421,] 0.0002021095 1.055112e-04 3.912361e-05
[1422,] 0.0001977210 2.555636e-04 1.067962e-04
[1423,] 0.0001135118 1.210032e-04 2.593632e-05
[1424,] 0.0001139350 1.210032e-04 2.606802e-05
[1425,] 0.0001512689 1.243708e-04 3.443280e-05
[1426,] 0.0001875200 1.393567e-04 4.673369e-05
[1427,] 0.0001522159 1.243708e-04 3.458164e-05
[1428,] 0.0001512689 1.243708e-04 3.443280e-05
[1429,] 0.0001353409 1.732606e-04 4.156694e-05
[1430,] 0.0001131870 1.177054e-04 2.512368e-05
[1431,] 0.0001134985 1.180673e-04 2.529783e-05
[1432,] 0.0001868540 1.384964e-04 4.638596e-05
[1433,] 0.0001131409 1.177054e-04 2.510920e-05
[1434,] 0.0001358942 1.745841e-04 4.203367e-05
[1435,] 0.0001125563 1.177054e-04 2.491563e-05
[1436,] 0.0001347638 1.675569e-04 4.022955e-05
[1437,] 0.0002128546 1.055112e-04 4.112932e-05
[1438,] 0.0001862988 1.376086e-04 4.605893e-05
[1439,] 0.0001140109 1.177054e-04 2.537203e-05
[1440,] 0.0001862301 1.375161e-04 4.602270e-05
[1441,] 0.0001144491 1.177054e-04 2.549862e-05
[1442,] 0.0002025249 2.705386e-04 1.165569e-04
[1443,] 0.0001868058 1.369467e-04 4.600586e-05
[1444,] 0.0001145161 1.177054e-04 2.551776e-05
[1445,] 0.0002176538 1.054896e-04 4.207549e-05
[1446,] 0.0001146730 1.177054e-04 2.556232e-05
[1447,] 0.0001865893 1.364774e-04 4.585260e-05
[1448,] 0.0001865129 1.364029e-04 4.581974e-05
[1449,] 0.0002004281 1.545757e-04 6.144672e-05
[1450,] 0.0001522928 1.256498e-04 3.491523e-05
[1451,] 0.0001356502 1.764119e-04 4.239886e-05
[1452,] 0.0001325699 1.044199e-04 2.652436e-05
[1453,] 0.0001146730 1.179515e-04 2.561664e-05
[1454,] 0.0001325699 1.049876e-04 2.668100e-05
[1455,] 0.0001151509 1.191378e-04 2.601489e-05
[1456,] 0.0001149069 1.191378e-04 2.594548e-05
[1457,] 0.0001154841 1.180673e-04 2.586964e-05
[1458,] 0.0001152270 1.210911e-04 2.647092e-05
[1459,] 0.0001528868 1.230010e-04 3.435843e-05
[1460,] 0.0001160287 1.224201e-04 2.699943e-05
[1461,] 0.0002225513 1.058220e-04 4.327631e-05
[1462,] 0.0001160347 1.213589e-04 2.676235e-05
[1463,] 0.0001669153 1.754432e-04 5.368462e-05
[1464,] 0.0001163164 1.206573e-04 2.668357e-05
[1465,] 0.0001847760 1.358818e-04 4.538419e-05
[1466,] 0.0001843525 1.358171e-04 4.528300e-05
[1467,] 0.0001564980 1.239162e-04 3.526544e-05
[1468,] 0.0002187645 1.058368e-04 4.260706e-05
[1469,] 0.0001328610 1.358103e-04 3.505123e-05
[1470,] 0.0001166145 1.228725e-04 2.726949e-05
[1471,] 0.0001518523 1.235857e-04 3.433297e-05
[1472,] 0.0001160287 1.191481e-04 2.626293e-05
[1473,] 0.0002152469 2.888986e-04 1.337905e-04
[1474,] 0.0001166145 1.194682e-04 2.649682e-05
[1475,] 0.0001526790 1.229568e-04 3.433541e-05
[1476,] 0.0001842203 1.353821e-04 4.516073e-05
[1477,] 0.0002124965 1.064766e-04 4.195987e-05
[1478,] 0.0001175622 1.209257e-04 2.704815e-05
[1479,] 0.0001344622 1.171367e-04 2.833025e-05
[1480,] 0.0001178717 1.213556e-04 2.723315e-05
[1481,] 0.0001166945 1.209257e-04 2.680412e-05
[1482,] 0.0001839581 1.357228e-04 4.522411e-05
[1483,] 0.0001836438 1.357228e-04 4.515809e-05
[1484,] 0.0001849873 1.360252e-04 4.550391e-05
[1485,] 0.0001181916 1.266118e-04 2.853553e-05
[1486,] 0.0001921354 1.537862e-04 5.826583e-05
[1487,] 0.0001525502 1.222901e-04 3.415674e-05
[1488,] 0.0001342571 1.789573e-04 4.270892e-05
[1489,] 0.0001180499 1.273466e-04 2.866040e-05
[1490,] 0.0001808170 1.209221e-04 4.148173e-05
[1491,] 0.0001174296 1.256624e-04 2.809086e-05
[1492,] 0.0002148335 2.575615e-04 1.181291e-04
[1493,] 0.0001530788 1.225091e-04 3.430865e-05
[1494,] 0.0002148603 1.175295e-04 4.874738e-05
[1495,] 0.0001174296 1.261350e-04 2.819877e-05
[1496,] 0.0001175622 1.261350e-04 2.823799e-05
[1497,] 0.0001334677 1.211475e-04 2.904715e-05
[1498,] 0.0001541866 1.224864e-04 3.450573e-05
[1499,] 0.0001172629 1.275330e-04 2.846772e-05
[1500,] 0.0001361965 1.765672e-04 4.260001e-05
[1501,] 0.0001859053 1.362282e-04 4.581524e-05
[1502,] 0.0001457218 1.051999e-04 2.853415e-05
[1503,] 0.0001288525 1.357158e-04 3.381995e-05
[1504,] 0.0001288525 1.357158e-04 3.381995e-05
[1505,] 0.0001859716 1.362282e-04 4.582936e-05
[1506,] 0.0002191784 1.064850e-04 4.292739e-05
[1507,] 0.0001545872 1.222473e-04 3.455156e-05
[1508,] 0.0001299759 1.346294e-04 3.387384e-05
[1509,] 0.0001316708 1.307959e-04 3.335409e-05
[1510,] 0.0002120208 3.504430e-04 1.617076e-04
[1511,] 0.0001320085 1.343517e-04 3.437598e-05
[1512,] 0.0001314475 1.294289e-04 3.289708e-05
[1513,] 0.0001858663 1.362928e-04 4.589828e-05
[1514,] 0.0002444324 1.200433e-04 5.649517e-05
[1515,] 0.0001188200 2.172976e-04 4.762543e-05
[1516,] 0.0001339524 1.020897e-04 2.578708e-05
[1517,] 0.0002245341 1.261920e-04 5.348280e-05
[1518,] 0.0001210180 1.205036e-04 2.664927e-05
[1519,] 0.0002148688 9.700763e-05 3.794088e-05
[1520,] 0.0001987028 9.665144e-05 3.506328e-05
[1521,] 0.0001598682 1.154870e-04 3.491984e-05
[1522,] 0.0001598682 1.156751e-04 3.498325e-05
[1523,] 0.0001951946 1.454108e-04 4.777655e-05
[1524,] 0.0001594963 1.126991e-04 3.390811e-05
[1525,] 0.0001608726 1.130248e-04 3.434101e-05
[1526,] 0.0001611148 1.129487e-04 3.438456e-05
[1527,] 0.0002366944 1.235203e-04 6.058086e-05
[1528,] 0.0001978351 1.331960e-04 4.711873e-05
[1529,] 0.0001611148 1.131181e-04 3.444310e-05
[1530,] 0.0002373381 1.237302e-04 6.116132e-05
[1531,] 0.0002095387 9.621772e-05 3.659460e-05
[1532,] 0.0001616071 1.138606e-04 3.481539e-05
[1533,] 0.0002095387 9.621772e-05 3.659460e-05
[1534,] 0.0002121257 9.608814e-05 3.702663e-05
[1535,] 0.0002133548 9.611899e-05 3.723091e-05
[1536,] 0.0002131769 9.635304e-05 3.720498e-05
[1537,] 0.0002327478 1.238205e-04 5.909125e-05
[1538,] 0.0001964379 1.425677e-04 4.785828e-05
[1539,] 0.0002119496 9.616730e-05 3.699606e-05
[1540,] 0.0001621100 1.140403e-04 3.499668e-05
[1541,] 0.0002119496 9.621772e-05 3.699641e-05
[1542,] 0.0002398857 1.236864e-04 6.281867e-05
[1543,] 0.0001959103 1.423029e-04 4.767928e-05
[1544,] 0.0002119496 9.621772e-05 3.699641e-05
[1545,] 0.0001959103 1.423029e-04 4.767928e-05
[1546,] 0.0001626235 1.144057e-04 3.524566e-05
[1547,] 0.0002131769 9.616730e-05 3.720067e-05
[1548,] 0.0001929336 9.641100e-05 3.413110e-05
[1549,] 0.0001894154 9.673960e-05 3.369134e-05
[1550,] 0.0001922183 9.673960e-05 3.417169e-05
[1551,] 0.0001949189 1.415454e-04 4.727419e-05
[1552,] 0.0001881284 1.356382e-04 4.556796e-05
[1553,] 0.0002156759 9.658631e-05 3.776351e-05
[1554,] 0.0002156759 9.658631e-05 3.776351e-05
[1555,] 0.0002444732 1.239502e-04 6.573844e-05
[1556,] 0.0002266379 9.639939e-05 3.959998e-05
[1557,] 0.0002028978 1.400828e-04 4.853275e-05
[1558,] 0.0002028978 1.393550e-04 4.833681e-05
[1559,] 0.0001647582 1.142718e-04 3.568958e-05
[1560,] 0.0002028978 1.398384e-04 4.846690e-05
[1561,] 0.0002181061 9.669234e-05 3.817133e-05
[1562,] 0.0001961430 1.430759e-04 4.792910e-05
[1563,] 0.0001977119 1.440000e-04 4.850052e-05
[1564,] 0.0001959103 1.428076e-04 4.781471e-05
[1565,] 0.0001938414 1.430759e-04 4.745740e-05
[1566,] 0.0002478263 1.242687e-04 6.834191e-05
[1567,] 0.0001668831 1.190862e-04 3.791908e-05
[1568,] 0.0001982667 1.367659e-04 4.799755e-05
[1569,] 0.0001984688 1.370932e-04 4.811862e-05
[1570,] 0.0001270306 9.745247e-05 2.298385e-05
[1571,] 0.0001154307 1.151188e-04 2.469995e-05
[1572,] 0.0001695991 1.206753e-04 3.916956e-05
[1573,] 0.0001150892 1.134354e-04 2.438635e-05
[1574,] 0.0001723408 1.216689e-04 4.023836e-05
[1575,] 0.0001686793 1.203037e-04 3.881192e-05
[1576,] 0.0002028744 1.371280e-04 4.902497e-05
[1577,] 0.0001693110 1.209675e-04 3.920278e-05
[1578,] 0.0001150949 1.119983e-04 2.407137e-05
[1579,] 0.0001554410 1.543624e-04 4.297163e-05
[1580,] 0.0001974115 1.372389e-04 4.793844e-05
[1581,] 0.0001245060 9.686501e-05 2.245878e-05
[1582,] 0.0001271447 9.712245e-05 2.294730e-05
[1583,] 0.0001274031 9.718009e-05 2.300051e-05
[1584,] 0.0001241180 9.696184e-05 2.240894e-05
[1585,] 0.0001259668 9.706687e-05 2.273875e-05
[1586,] 0.0001270306 9.681965e-05 2.288101e-05
[1587,] 0.0001289840 9.710209e-05 2.325613e-05
[1588,] 0.0001294023 9.710209e-05 2.332724e-05
[1589,] 0.0001263126 9.669581e-05 2.274119e-05
[1590,] 0.0001281444 9.730155e-05 2.314618e-05
[1591,] 0.0001895449 1.437692e-04 4.796145e-05
[1592,] 0.0001904539 1.497488e-04 4.788448e-05
[1593,] 0.0001710296 1.801041e-04 5.672174e-05
[1594,] 0.0001600122 1.789517e-04 4.845647e-05
[1595,] 0.0001157300 1.214138e-04 2.603093e-05
[1596,] 0.0002249109 1.623648e-04 5.961310e-05
[1597,] 0.0001947247 1.373994e-04 4.745732e-05
[1598,] 0.0001260002 9.626431e-05 2.283707e-05
[1599,] 0.0001935392 1.378682e-04 4.733602e-05
[1600,] 0.0001267536 9.636836e-05 2.298672e-05
[1601,] 0.0001371348 1.568397e-04 3.812093e-05
[1602,] 0.0001151011 9.757673e-05 2.101961e-05
[1603,] 0.0001967435 1.253108e-04 4.562499e-05
[1604,] 0.0001353283 1.507322e-04 3.639601e-05
[1605,] 0.0001147571 9.612666e-05 2.063643e-05
[1606,] 0.0001144843 9.702837e-05 2.081677e-05
[1607,] 0.0001145452 9.531778e-05 2.044090e-05
[1608,] 0.0001975619 1.253846e-04 4.571274e-05
[1609,] 0.0001143211 9.674484e-05 2.070872e-05
[1610,] 0.0001143211 9.682722e-05 2.072610e-05
[1611,] 0.0001152759 9.526281e-05 2.053780e-05
[1612,] 0.0001235707 1.342904e-04 3.016619e-05
[1613,] 0.0001911063 1.399054e-04 4.739244e-05
[1614,] 0.0001985931 1.259914e-04 4.605338e-05
[1615,] 0.0001554382 3.126563e-04 8.314081e-05
[1616,] 0.0001915966 1.417023e-04 4.823804e-05
[1617,] 0.0001480247 1.512067e-04 4.138315e-05
[1618,] 0.0001254882 2.972082e-04 6.800117e-05
[1619,] 0.0001249875 2.615601e-04 5.950449e-05
[1620,] 0.0001248885 2.585916e-04 5.897702e-05
[1621,] 0.0001364287 1.282585e-04 3.395405e-05
[1622,] 0.0001384022 1.358075e-04 3.666529e-05
[1623,] 0.0001702890 2.257157e-04 7.100979e-05
[1624,] 0.0001217070 2.726070e-04 5.960239e-05
[1625,] 0.0001441974 1.357736e-04 3.835015e-05
[1626,] 0.0001204170 2.411068e-04 5.308186e-05
[1627,] 0.0001386472 1.378598e-04 3.733249e-05
[1628,] 0.0001319393 3.278085e-04 8.576927e-05
[1629,] 0.0001401283 1.402879e-04 3.848140e-05
[1630,] 0.0001206464 2.669788e-04 5.809643e-05
[1631,] 0.0001201118 2.624322e-04 5.719990e-05
[1632,] 0.0001393339 1.431506e-04 3.907163e-05
[1633,] 0.0001201598 2.575134e-04 5.614870e-05
[1634,] 0.0002557598 1.137132e-04 7.783551e-05
[1635,] 0.0001200280 2.408367e-04 5.262021e-05
[1636,] 0.0001200964 2.561556e-04 5.587280e-05
[1637,] 0.0001402829 1.473738e-04 4.062482e-05
[1638,] 0.0002535012 1.160224e-04 7.629727e-05
[1639,] 0.0001319769 3.313392e-04 8.673013e-05
[1640,] 0.0001493248 1.508810e-04 4.034699e-05
[1641,] 0.0001356681 1.460469e-04 3.876276e-05
[1642,] 0.0001491447 1.515804e-04 4.049719e-05
[1643,] 0.0001209625 2.456517e-04 5.359054e-05
[1644,] 0.0002585370 1.280690e-04 7.269892e-05
[1645,] 0.0002573669 1.189540e-04 8.143234e-05
[1646,] 0.0001513686 1.456523e-04 3.938760e-05
[1647,] 0.0002533528 1.284370e-04 7.866627e-05
[1648,] 0.0002077331 1.025187e-04 3.928844e-05
[1649,] 0.0002228435 1.220104e-04 5.095519e-05
[1650,] 0.0001235544 9.317811e-05 2.137754e-05
[1651,] 0.0002290216 1.229705e-04 5.312291e-05
[1652,] 0.0001229693 1.297566e-04 2.946494e-05
[1653,] 0.0002295351 1.335453e-04 6.113258e-05
[1654,] 0.0001371032 1.331483e-04 3.556492e-05
[1655,] 0.0001265681 9.467703e-05 2.222335e-05
[1656,] 0.0001250617 9.417718e-05 2.187255e-05
[1657,] 0.0001204170 1.056861e-04 2.357320e-05
[1658,] 0.0001202617 9.312655e-05 2.067057e-05
[1659,] 0.0001202617 9.312866e-05 2.067632e-05
[1660,] 0.0001258673 9.311987e-05 2.159509e-05
[1661,] 0.0001205803 1.062345e-04 2.371159e-05
[1662,] 0.0001202687 1.062345e-04 2.367110e-05
[1663,] 0.0001249630 9.311864e-05 2.143838e-05
[1664,] 0.0001207515 1.062345e-04 2.373453e-05
[1665,] 0.0001205803 1.062345e-04 2.371159e-05
[1666,] 0.0001219353 1.432792e-04 3.327644e-05
[1667,] 0.0001204553 1.039147e-04 2.320086e-05
[1668,] 0.0001213408 1.043347e-04 2.341257e-05
[1669,] 0.0001331327 1.384702e-04 3.584810e-05
[1670,] 0.0002564674 1.325883e-04 6.641351e-05
[1671,] 0.0001312137 9.314674e-05 2.256838e-05
[1672,] 0.0001368884 9.983313e-05 2.595540e-05
[1673,] 0.0001334352 1.436217e-04 3.732976e-05
[1674,] 0.0002532676 1.320677e-04 6.526501e-05
[1675,] 0.0001563148 1.541067e-04 4.421268e-05
[1676,] 0.0002313373 1.461023e-04 6.824965e-05
[1677,] 0.0001485274 9.449207e-05 2.575619e-05
[1678,] 0.0001501040 9.468895e-05 2.605010e-05
[1679,] 0.0001241256 1.856855e-04 4.472815e-05
[1680,] 0.0001546039 9.478071e-05 2.680259e-05
[1681,] 0.0001637600 9.434678e-05 2.822076e-05
[1682,] 0.0001611245 1.162247e-04 3.293114e-05
[1683,] 0.0001536109 1.180103e-04 3.199469e-05
[1684,] 0.0001554897 9.504131e-05 2.699694e-05
[1685,] 0.0001554897 9.598778e-05 2.718541e-05
[1686,] 0.0001680583 1.148017e-04 3.579774e-05
[1687,] 0.0001518078 1.162247e-04 3.124096e-05
[1688,] 0.0001499142 9.561756e-05 2.619720e-05
[1689,] 0.0001272952 1.965070e-04 4.883419e-05
[1690,] 0.0001284404 2.015529e-04 5.067899e-05
[1691,] 0.0001246941 1.241155e-04 2.966962e-05
[1692,] 0.0001401621 9.773119e-05 2.510037e-05
[1693,] 0.0001311651 1.295485e-04 3.285713e-05
[1694,] 0.0001564824 1.079871e-04 3.020660e-05
[1695,] 0.0001661215 4.048031e-04 1.025668e-04
[1696,] 0.0001286478 1.272770e-04 2.958448e-05
[1697,] 0.0001357606 4.879560e-04 1.194922e-04
[1698,] 0.0001507499 2.505751e-04 6.270487e-05
[1699,] 0.0003639034 1.161787e-04 8.149030e-05
[1700,] 0.0001304755 1.196058e-04 2.999871e-05
[1701,] 0.0001281563 1.215542e-04 2.992403e-05
[1702,] 0.0001373330 7.455224e-04 1.797488e-04
[1703,] 0.0003485222 1.163288e-04 7.819244e-05
[1704,] 0.0001357318 2.482223e-04 5.726501e-05
[1705,] 0.0001312117 2.138901e-04 4.852535e-05
[1706,] 0.0002820071 1.220976e-04 6.755222e-05
[1707,] 0.0001475891 4.711139e-04 1.122153e-04
[1708,] 0.0001455009 3.376438e-04 8.101305e-05
[1709,] 0.0001332821 1.602904e-04 3.744523e-05
[1710,] 0.0001464002 3.092045e-04 7.489206e-05
[1711,] 0.0001514118 2.935028e-04 7.315898e-05
[1712,] 0.0003080349 1.427363e-04 8.985929e-05
[1713,] 0.0001359620 1.624356e-04 3.851661e-05
[1714,] 0.0001427635 1.313418e-03 3.850219e-04
[1715,] 0.0001390982 1.438191e-03 4.089172e-04
[1716,] 0.0001383035 7.210725e-04 1.733028e-04
[1717,] 0.0002166937 1.849540e-04 7.892329e-05
[1718,] 0.0001525431 2.521151e-04 7.811090e-05
[1719,] 0.0007401510 2.021281e-04 3.364808e-04
[1720,] 0.0004083307 1.886521e-04 1.150288e-04
[1721,] 0.0001382826 8.570834e-04 2.072918e-04
[1722,] 0.0002141723 1.836554e-04 7.720898e-05
[1723,] 0.0002123227 1.829034e-04 7.600799e-05
[1724,] 0.0002062869 1.964818e-04 8.164453e-05
[1725,] 0.0008745695 1.402319e-04 2.574245e-04
[1726,] 0.0008446264 1.486113e-04 2.670430e-04
[1727,] 0.0004030169 2.488989e-04 1.448223e-04
[1728,] 0.0003857788 2.922047e-04 1.605577e-04
[1729,] 0.0003745150 2.438517e-04 1.332878e-04
[1730,] 0.0001773581 1.808467e-04 6.035282e-05
[1731,] 0.0008446264 1.614394e-04 2.955087e-04
[1732,] 0.0003760172 2.438517e-04 1.337608e-04
[1733,] 0.0002000250 1.939491e-04 7.781699e-05
[1734,] 0.0003712689 2.438517e-04 1.322651e-04
[1735,] 0.0008594361 1.614394e-04 3.008337e-04
[1736,] 0.0003652477 2.455743e-04 1.310624e-04
[1737,] 0.0003652477 2.465797e-04 1.314812e-04
[1738,] 0.0002051060 1.896947e-04 7.769443e-05
[1739,] 0.0003698029 2.465797e-04 1.329273e-04
[1740,] 0.0003652477 2.534569e-04 1.347110e-04
[1741,] 0.0003698029 2.534569e-04 1.361905e-04
[1742,] 0.0001546532 1.238045e-03 4.050769e-04
[1743,] 0.0003698029 2.500705e-04 1.345844e-04
[1744,] 0.0001995620 1.936344e-04 7.747484e-05
[1745,] 0.0003637690 2.580531e-04 1.363187e-04
[1746,] 0.0002007181 1.922450e-04 7.722872e-05
[1747,] 0.0003192260 1.416858e-04 7.250080e-05
[1748,] 0.0003593204 2.626865e-04 1.369288e-04
[1749,] 0.0002852693 1.434724e-04 6.609828e-05
[1750,] 0.0003500910 1.441794e-04 7.999891e-05
[1751,] 0.0003669115 1.441794e-04 8.350612e-05
[1752,] 0.0003624879 1.441794e-04 8.258465e-05
[1753,] 0.0003193361 1.381782e-04 7.112315e-05
[1754,] 0.0003504989 2.819184e-04 1.423092e-04
[1755,] 0.0002884917 2.560206e-04 1.101274e-04
[1756,] 0.0001654954 2.376035e-04 6.464368e-05
[1757,] 0.0002088739 1.583868e-04 5.511559e-05
[1758,] 0.0001146428 2.222013e-03 4.637187e-04
[1759,] 0.0001645566 1.507358e-03 5.433393e-04
[1760,] 0.0001620663 7.266455e-03 2.039044e-03
[1761,] 0.0002427068 1.404448e-04 5.800032e-05
[1762,] 0.0003295199 1.234522e-03 9.879815e-04
[1763,] 0.0003295199 1.195154e-03 9.549600e-04
[1764,] 0.0002371636 1.413992e-04 5.700108e-05
[1765,] 0.0002349520 1.419411e-04 5.662710e-05
[1766,] 0.0001833901 1.692029e-04 5.875567e-05
[1767,] 0.0002349520 1.424082e-04 5.674588e-05
[1768,] 0.0002349520 1.429962e-04 5.686874e-05
[1769,] 0.0002356567 1.432802e-04 5.707077e-05
[1770,] 0.0002367266 1.443146e-04 5.757540e-05
[1771,] 0.0002356567 1.459134e-04 5.774290e-05
[1772,] 0.0002335451 1.458849e-04 5.724948e-05
[1773,] 0.0002387949 1.461403e-04 5.846515e-05
[1774,] 0.0001222369 2.745032e-03 6.569039e-04
[1775,] 0.0001842888 1.697066e-04 5.935794e-05
[1776,] 0.0002423329 1.462711e-04 5.922272e-05
[1777,] 0.0001609221 1.690047e-04 5.086260e-05
[1778,] 0.0001832450 1.700351e-04 5.909929e-05
[1779,] 0.0001619322 3.153324e-04 9.208662e-05
[1780,] 0.0002345962 1.557486e-04 6.020350e-05
[1781,] 0.0002521823 1.545317e-04 6.377690e-05
[1782,] 0.0002379145 1.555075e-04 6.087781e-05
[1783,] 0.0002622109 1.550051e-04 6.615308e-05
[1784,] 0.0002200140 1.379424e-04 6.091558e-05
[1785,] 0.0002401041 1.557486e-04 6.143766e-05
[1786,] 0.0002634992 1.550051e-04 6.644015e-05
[1787,] 0.0002570457 1.550770e-04 6.500144e-05
[1788,] 0.0002596681 1.550770e-04 6.558583e-05
[1789,] 0.0002596681 1.550770e-04 6.558583e-05
[1790,] 0.0001185380 2.035910e-03 4.616522e-04
[1791,] 0.0001185380 2.012100e-03 4.562720e-04
[1792,] 0.0001909558 1.819842e-04 5.709549e-05
[1793,] 0.0002596681 1.550770e-04 6.558583e-05
[1794,] 0.0002182201 1.399067e-04 6.140246e-05
[1795,] 0.0002596681 1.553182e-04 6.565860e-05
[1796,] 0.0001175109 2.065378e-04 4.622528e-05
[1797,] 0.0001501371 1.726403e-04 4.458420e-05
[1798,] 0.0002634992 1.540319e-04 6.612222e-05
[1799,] 0.0002634992 1.548370e-04 6.636633e-05
[1800,] 0.0001847753 1.719030e-04 6.056217e-05
[1801,] 0.0001428947 1.538283e-04 3.928431e-05
[1802,] 0.0002622109 1.548370e-04 6.607961e-05
[1803,] 0.0002622109 1.548370e-04 6.607961e-05
[1804,] 0.0002622109 1.548370e-04 6.607961e-05
[1805,] 0.0002622109 1.548370e-04 6.607961e-05
[1806,] 0.0001270069 2.339771e-03 5.975827e-04
[1807,] 0.0002556960 1.545983e-04 6.456325e-05
[1808,] 0.0001743745 1.331431e-04 4.540658e-05
[1809,] 0.0002637850 1.545983e-04 6.636439e-05
[1810,] 0.0002734277 1.553182e-04 6.873251e-05
[1811,] 0.0002721583 1.539412e-04 6.801572e-05
[1812,] 0.0001730282 6.121527e-04 2.268202e-04
[1813,] 0.0002106163 1.583621e-04 6.786944e-05
[1814,] 0.0001965608 1.416523e-04 4.721166e-05
[1815,] 0.0001965608 1.447983e-04 4.805646e-05
[1816,] 0.0001860905 1.545645e-04 4.919014e-05
[1817,] 0.0001615917 3.318719e-04 9.634084e-05
[1818,] 0.0001616427 3.174974e-04 9.218202e-05
[1819,] 0.0001861117 1.497032e-04 4.708879e-05
[1820,] 0.0001769996 1.543987e-04 4.698618e-05
[1821,] 0.0001441112 1.641190e-04 4.128282e-05
[1822,] 0.0001551408 1.648023e-04 4.750985e-05
[1823,] 0.0001757637 1.553705e-04 4.690114e-05
[1824,] 0.0001757637 1.558624e-04 4.702417e-05
[1825,] 0.0001173706 2.269721e-03 5.048478e-04
[1826,] 0.0001176119 2.597757e-03 5.798501e-04
[1827,] 0.0002569447 1.597196e-04 6.635026e-05
[1828,] 0.0001163840 2.224259e-03 4.859089e-04
[1829,] 0.0001174398 2.277296e-03 5.071334e-04
[1830,] 0.0001917984 1.448274e-04 4.701686e-05
[1831,] 0.0001787376 1.549463e-04 4.751340e-05
[1832,] 0.0001914622 1.443398e-04 4.681512e-05
[1833,] 0.0001557961 1.653829e-04 4.797416e-05
[1834,] 0.0001177659 2.092627e-04 4.699387e-05
[1835,] 0.0001473962 1.437170e-04 3.922482e-05
[1836,] 0.0001473962 1.435990e-04 3.917745e-05
[1837,] 0.0002544584 1.591568e-04 6.561758e-05
[1838,] 0.0001172580 2.027549e-03 4.503498e-04
[1839,] 0.0001999590 1.469933e-04 5.899429e-05
[1840,] 0.0001891892 1.401767e-04 4.522236e-05
[1841,] 0.0001610092 3.128920e-04 9.124996e-05
[1842,] 0.0001616161 3.090593e-04 8.955080e-05
[1843,] 0.0001869756 1.398688e-04 4.467595e-05
[1844,] 0.0001164830 2.046882e-03 4.483330e-04
[1845,] 0.0001896205 4.975270e-04 2.032501e-04
[1846,] 0.0002118213 2.938058e-04 9.295086e-05
[1847,] 0.0001175392 2.024217e-03 4.518629e-04
[1848,] 0.0002466386 1.590725e-04 6.382757e-05
[1849,] 0.0001707941 1.663194e-04 5.077701e-05
[1850,] 0.0001887183 1.636583e-04 5.837583e-05
[1851,] 0.0001573347 1.346222e-04 4.127363e-05
[1852,] 0.0001871110 1.639981e-04 5.797089e-05
[1853,] 0.0001173007 1.706885e-03 3.797201e-04
[1854,] 0.0001405797 1.723447e-04 4.213992e-05
[1855,] 0.0001549085 1.701274e-04 4.923434e-05
[1856,] 0.0001613515 2.959752e-04 8.586878e-05
[1857,] 0.0001779716 1.702671e-04 5.091550e-05
[1858,] 0.0002013149 1.370971e-04 5.479424e-05
[1859,] 0.0002072846 1.374049e-04 5.664448e-05
[1860,] 0.0002507731 1.551944e-04 6.356082e-05
[1861,] 0.0001614704 2.931434e-04 8.494767e-05
[1862,] 0.0001210560 1.397962e-03 3.291818e-04
[1863,] 0.0001161548 1.530406e-03 3.337066e-04
[1864,] 0.0001170834 1.477531e-03 3.276944e-04
[1865,] 0.0001693447 1.647453e-04 4.747992e-05
[1866,] 0.0002515121 1.595579e-04 6.503757e-05
[1867,] 0.0002532672 1.615695e-04 6.604649e-05
[1868,] 0.0001174968 1.526513e-03 3.409320e-04
[1869,] 0.0001173094 1.503318e-03 3.347212e-04
[1870,] 0.0001546182 1.736547e-04 5.027781e-05
[1871,] 0.0001963882 1.374746e-04 5.354730e-05
[1872,] 0.0001821899 1.290381e-04 4.088956e-05
[1873,] 0.0001855877 1.621564e-04 5.639770e-05
[1874,] 0.0001504172 1.314846e-04 3.830715e-05
[1875,] 0.0001615330 3.245247e-04 9.373879e-05
[1876,] 0.0001854654 1.280956e-04 4.131341e-05
[1877,] 0.0001172092 1.572863e-04 3.501751e-05
[1878,] 0.0001619356 3.253452e-04 9.362778e-05
[1879,] 0.0001547200 1.737199e-04 5.035038e-05
[1880,] 0.0001548236 1.732752e-04 5.025889e-05
[1881,] 0.0001832665 1.285629e-04 4.098814e-05
[1882,] 0.0001164402 1.625207e-03 3.561817e-04
[1883,] 0.0001607391 3.318719e-04 9.699917e-05
[1884,] 0.0001833728 5.108793e-04 2.009658e-04
[1885,] 0.0001547187 1.835578e-04 5.343409e-05
[1886,] 0.0001503549 1.331882e-04 3.884509e-05
[1887,] 0.0001166379 1.625207e-03 3.574867e-04
[1888,] 0.0001166379 1.662444e-03 3.656313e-04
[1889,] 0.0001480155 1.444106e-04 3.928285e-05
[1890,] 0.0002607909 1.615695e-04 6.776094e-05
[1891,] 0.0001168446 1.662444e-03 3.670006e-04
[1892,] 0.0001484611 1.444902e-04 3.939481e-05
[1893,] 0.0001821899 1.280956e-04 4.065632e-05
[1894,] 0.0001152940 1.821842e-03 3.894791e-04
[1895,] 0.0001152940 1.821842e-03 3.894791e-04
[1896,] 0.0002607909 1.615695e-04 6.776094e-05
[1897,] 0.0001909810 1.617817e-04 5.822960e-05
[1898,] 0.0001173620 1.755037e-03 3.908477e-04
[1899,] 0.0002607909 1.609698e-04 6.757464e-05
[1900,] 0.0001613655 2.087570e-04 6.105059e-05
[1901,] 0.0001611611 3.410388e-04 9.856584e-05
[1902,] 0.0001926261 1.422846e-04 5.459824e-05
[1903,] 0.0001908628 1.422846e-04 5.407074e-05
[1904,] 0.0001843583 1.269842e-04 4.081618e-05
[1905,] 0.0001484611 1.449588e-04 3.949707e-05
[1906,] 0.0001907054 1.613139e-04 5.790039e-05
[1907,] 0.0002635321 1.601121e-04 6.792818e-05
[1908,] 0.0001158700 1.908265e-03 4.130946e-04
[1909,] 0.0001908628 1.429044e-04 5.434265e-05
[1910,] 0.0001624021 1.642114e-04 4.568066e-05
[1911,] 0.0001865879 1.254985e-04 4.089495e-05
[1912,] 0.0001603683 1.660301e-04 4.558783e-05
[1913,] 0.0002635321 1.592686e-04 6.766557e-05
[1914,] 0.0001944217 1.372982e-04 5.288982e-05
[1915,] 0.0001603588 3.251500e-04 9.538211e-05
[1916,] 0.0001862719 1.624134e-04 5.074619e-05
[1917,] 0.0002621549 1.587234e-04 6.718639e-05
[1918,] 0.0001798514 5.803044e-04 2.241106e-04
[1919,] 0.0002551901 1.583261e-04 6.551123e-05
[1920,] 0.0002437598 8.248214e-04 4.575182e-04
[1921,] 0.0001887642 1.244961e-04 4.108125e-05
[1922,] 0.0001609500 3.251500e-04 9.441665e-05
[1923,] 0.0001865879 1.241000e-04 4.055398e-05
[1924,] 0.0002621549 1.583261e-04 6.708367e-05
[1925,] 0.0001148786 1.648398e-03 3.489798e-04
[1926,] 0.0002551901 1.571470e-04 6.517372e-05
[1927,] 0.0001162516 1.668351e-03 3.643327e-04
[1928,] 0.0001512897 1.321480e-04 3.874379e-05
[1929,] 0.0001588555 1.682753e-04 4.572037e-05
[1930,] 0.0001156920 1.644681e-03 3.550840e-04
[1931,] 0.0001891309 1.370150e-04 5.124133e-05
[1932,] 0.0001153397 1.463346e-04 3.178932e-05
[1933,] 0.0001894043 1.347157e-04 5.030742e-05
[1934,] 0.0001610763 1.695815e-04 4.656770e-05
[1935,] 0.0001470951 1.477220e-04 3.990195e-05
[1936,] 0.0003025276 4.661183e-03 1.658584e-03
[1937,] 0.0001817289 1.525088e-04 4.730696e-05
[1938,] 0.0001150535 1.123667e-03 2.241711e-04
[1939,] 0.0001155761 1.404970e-03 3.029904e-04
[1940,] 0.0001606409 3.115835e-04 9.079989e-05
[1941,] 0.0001157436 1.492814e-03 3.229384e-04
[1942,] 0.0001144305 1.777572e-04 3.841960e-05
[1943,] 0.0001538435 1.739694e-04 5.006018e-05
[1944,] 0.0001801188 1.768021e-04 5.313990e-05
[1945,] 0.0001532274 1.652398e-04 4.709777e-05
[1946,] 0.0001547202 1.707428e-04 4.944914e-05
[1947,] 0.0001533708 1.653813e-04 4.716878e-05
[1948,] 0.0001712328 1.424247e-04 4.529333e-05
[1949,] 0.0001622145 2.622854e-04 7.550251e-05
[1950,] 0.0001610547 2.604362e-04 7.524343e-05
[1951,] 0.0001742875 2.284872e-04 6.390362e-05
[1952,] 0.0001621070 2.599621e-04 7.488234e-05
[1953,] 0.0001620545 2.522998e-04 7.275581e-05
[1954,] 0.0001621603 2.650130e-04 7.627705e-05
[1955,] 0.0001650721 2.522178e-04 7.250647e-05
[1956,] 0.0002782106 1.812875e-04 7.936379e-05
[1957,] 0.0001619519 2.500449e-04 7.215543e-05
[1958,] 0.0002994203 1.781090e-04 8.361317e-05
[1959,] 0.0001619018 2.588067e-04 7.461158e-05
[1960,] 0.0001616590 2.606462e-04 7.519916e-05
[1961,] 0.0001615258 2.582364e-04 7.457224e-05
[1962,] 0.0001609651 1.204736e-03 3.360365e-04
[1963,] 0.0001160032 1.054851e-04 2.279461e-05
[1964,] 0.0001165350 1.065867e-04 2.308712e-05
[1965,] 0.0001167100 1.063545e-04 2.306581e-05
[1966,] 0.0001141274 8.844186e-04 1.871614e-04
[1967,] 0.0001697450 2.316130e-04 6.328256e-05
[1968,] 0.0001139892 6.772870e-04 1.431542e-04
[1969,] 0.0001169886 1.068997e-04 2.321605e-05
[1970,] 0.0001149274 1.185753e-04 2.568489e-05
[1971,] 0.0001164412 1.071435e-04 2.316550e-05
[1972,] 0.0001149274 1.181406e-04 2.558979e-05
[1973,] 0.0001613999 2.541510e-04 7.347727e-05
[1974,] 0.0002502765 1.528048e-04 6.340903e-05
[1975,] 0.0001612813 2.541510e-04 7.352875e-05
[1976,] 0.0001613200 2.541510e-04 7.351123e-05
[1977,] 0.0001711652 1.414265e-04 4.520415e-05
[1978,] 0.0002450823 1.625088e-04 6.459724e-05
[1979,] 0.0001159250 1.083351e-04 2.330315e-05
[1980,] 0.0001146305 1.156086e-04 2.494674e-05
[1981,] 0.0001141274 8.007966e-04 1.696183e-04
[1982,] 0.0001148047 8.115330e-04 1.745049e-04
[1983,] 0.0001607210 2.577920e-04 7.471361e-05
[1984,] 0.0001611350 2.541608e-04 7.344609e-05
[1985,] 0.0001145494 7.404089e-04 1.584988e-04
[1986,] 0.0001167129 1.069420e-04 2.316708e-05
[1987,] 0.0001197029 1.052680e-04 2.339738e-05
[1988,] 0.0001142338 8.143506e-04 1.729532e-04
[1989,] 0.0003727131 1.502926e-04 9.001923e-05
[1990,] 0.0001166074 1.087772e-04 2.350581e-05
[1991,] 0.0001161482 1.058528e-04 2.286478e-05
[1992,] 0.0001533928 1.605577e-04 4.492866e-05
[1993,] 0.0002778975 1.490241e-04 6.854251e-05
[1994,] 0.0001156940 1.058528e-04 2.278517e-05
[1995,] 0.0001129421 1.066041e-04 2.248612e-05
[1996,] 0.0001703203 1.412487e-04 4.491509e-05
[1997,] 0.0001609461 2.622198e-04 7.581327e-05
[1998,] 0.0001729542 2.202979e-04 6.154244e-05
[1999,] 0.0001526254 1.584683e-04 4.439933e-05
[2000,] 0.0001609814 2.634743e-04 7.614579e-05
[2001,] 0.0001609814 2.634743e-04 7.614579e-05
[2002,] 0.0001154643 1.065705e-04 2.288017e-05
[2003,] 0.0001152443 1.067774e-04 2.288185e-05
[2004,] 0.0001152443 1.067774e-04 2.288185e-05
[2005,] 0.0001152443 1.068786e-04 2.290118e-05
[2006,] 0.0001609814 2.641355e-04 7.633196e-05
[2007,] 0.0001609814 2.641355e-04 7.633196e-05
[2008,] 0.0001609814 2.647390e-04 7.650188e-05
[2009,] 0.0001609814 2.647390e-04 7.650188e-05
[2010,] 0.0001609814 2.655420e-04 7.672991e-05
[2011,] 0.0001569221 1.339827e-04 3.700031e-05
[2012,] 0.0001608234 2.678734e-04 7.749086e-05
[2013,] 0.0001609461 2.678734e-04 7.740804e-05
[2014,] 0.0001755398 2.221215e-04 6.273694e-05
[2015,] 0.0001132119 1.166761e-04 2.480345e-05
[2016,] 0.0001730804 2.225580e-04 6.211709e-05
[2017,] 0.0001539601 1.327754e-04 3.611720e-05
[2018,] 0.0001149612 1.077521e-04 2.302174e-05
[2019,] 0.0001609461 2.665136e-04 7.702494e-05
[2020,] 0.0001543011 1.578688e-04 4.458837e-05
[2021,] 0.0003690256 1.481356e-04 8.851983e-05
[2022,] 0.0001609461 2.658993e-04 7.685188e-05
[2023,] 0.0001145574 1.081092e-04 2.302465e-05
[2024,] 0.0001609461 2.658993e-04 7.685188e-05
[2025,] 0.0001145574 1.082319e-04 2.304863e-05
[2026,] 0.0001145574 1.080595e-04 2.301054e-05
[2027,] 0.0001746810 2.286297e-04 6.404252e-05
[2028,] 0.0001145574 1.084610e-04 2.308929e-05
[2029,] 0.0001609461 2.639495e-04 7.630254e-05
[2030,] 0.0001147445 1.085943e-04 2.314568e-05
[2031,] 0.0001141092 1.085943e-04 2.301514e-05
[2032,] 0.0001872249 1.755197e-04 6.311917e-05
[2033,] 0.0001700111 2.286266e-04 6.264269e-05
[2034,] 0.0001612149 2.626831e-04 7.580633e-05
[2035,] 0.0001129569 1.125143e-04 2.382727e-05
[2036,] 0.0001174195 1.059365e-04 2.311655e-05
[2037,] 0.0001135459 1.094336e-04 2.308870e-05
[2038,] 0.0001137240 1.094336e-04 2.311683e-05
[2039,] 0.0001137240 1.095801e-04 2.314557e-05
[2040,] 0.0001694080 2.583802e-04 7.366960e-05
[2041,] 0.0001133775 1.095801e-04 2.309130e-05
[2042,] 0.0001132185 1.097286e-04 2.309629e-05
[2043,] 0.0001132185 1.097286e-04 2.309629e-05
[2044,] 0.0001612149 2.627906e-04 7.583846e-05
[2045,] 0.0001132185 1.097509e-04 2.310070e-05
[2046,] 0.0001833044 1.662829e-04 5.741995e-05
[2047,] 0.0001612149 2.583802e-04 7.460099e-05
[2048,] 0.0001133775 1.103573e-04 2.324452e-05
[2049,] 0.0001134209 1.102010e-04 2.322032e-05
[2050,] 0.0001561453 1.289527e-04 3.567745e-05
[2051,] 0.0001135459 1.103573e-04 2.327044e-05
[2052,] 0.0001135459 1.103573e-04 2.327044e-05
[2053,] 0.0001135459 1.103573e-04 2.327044e-05
[2054,] 0.0001749233 2.822885e-04 8.790195e-05
[2055,] 0.0001612149 2.577354e-04 7.442005e-05
[2056,] 0.0001820361 1.544053e-04 5.084941e-05
[2057,] 0.0001135459 1.105156e-04 2.330164e-05
[2058,] 0.0001127553 6.931634e-04 1.426253e-04
[2059,] 0.0001133775 1.105156e-04 2.327578e-05
[2060,] 0.0001129008 1.106569e-04 2.341338e-05
[2061,] 0.0001133775 1.103573e-04 2.324452e-05
[2062,] 0.0001688610 2.356099e-04 6.393645e-05
[2063,] 0.0001608777 2.546672e-04 7.372796e-05
[2064,] 0.0001127739 7.137196e-04 1.472042e-04
[2065,] 0.0001129569 1.103994e-04 2.338096e-05
[2066,] 0.0001609115 2.540954e-04 7.354659e-05
[2067,] 0.0001861797 1.667343e-04 5.885023e-05
[2068,] 0.0001135459 1.102010e-04 2.323964e-05
[2069,] 0.0001606921 1.922305e-04 5.614899e-05
[2070,] 0.0001833602 1.670331e-04 5.777792e-05
[2071,] 0.0001677297 2.325123e-04 6.286882e-05
[2072,] 0.0001127975 7.108351e-04 1.468983e-04
[2073,] 0.0001608126 2.528452e-04 7.325413e-05
[2074,] 0.0001608126 2.516269e-04 7.290816e-05
[2075,] 0.0001135548 7.001665e-04 1.453425e-04
[2076,] 0.0001133775 1.100312e-04 2.318019e-05
[2077,] 0.0001127545 7.001665e-04 1.438001e-04
[2078,] 0.0001135548 7.001665e-04 1.453425e-04
[2079,] 0.0002940162 1.435441e-04 7.059836e-05
[2080,] 0.0001608777 2.504606e-04 7.253879e-05
[2081,] 0.0001608777 2.504606e-04 7.253879e-05
[2082,] 0.0001688610 2.377994e-04 6.444710e-05
[2083,] 0.0001135739 6.931634e-04 1.441740e-04
[2084,] 0.0003644755 1.455483e-04 8.674385e-05
[2085,] 0.0001608777 2.499085e-04 7.238292e-05
[2086,] 0.0001136386 6.931634e-04 1.447415e-04
[2087,] 0.0001143797 1.103084e-04 2.342924e-05
[2088,] 0.0001875129 1.662759e-04 5.913494e-05
[2089,] 0.0001550222 1.584195e-04 4.494003e-05
[2090,] 0.0001143797 1.102503e-04 2.341773e-05
[2091,] 0.0001609115 2.481407e-04 7.186343e-05
[2092,] 0.0001143797 1.103084e-04 2.342924e-05
[2093,] 0.0001143797 1.104765e-04 2.346252e-05
[2094,] 0.0003668594 1.452684e-04 8.718702e-05
[2095,] 0.0001136018 6.701791e-04 1.396913e-04
[2096,] 0.0001136018 6.740947e-04 1.404975e-04
[2097,] 0.0001145574 1.112697e-04 2.364749e-05
[2098,] 0.0001144554 1.108099e-04 2.354041e-05
[2099,] 0.0001143670 1.117690e-04 2.371714e-05
[2100,] 0.0001147445 1.114341e-04 2.370957e-05
[2101,] 0.0001609814 2.481228e-04 7.182022e-05
[2102,] 0.0001610177 2.487153e-04 7.196925e-05
[2103,] 0.0001591566 2.463406e-04 6.431859e-05
[2104,] 0.0001560861 1.284451e-04 3.556376e-05
[2105,] 0.0001136386 6.856346e-04 1.431314e-04
[2106,] 0.0001601147 2.392844e-04 6.290351e-05
[2107,] 0.0001610925 2.486912e-04 7.192623e-05
[2108,] 0.0001542425 1.592141e-04 4.492061e-05
[2109,] 0.0001136386 6.626470e-04 1.383619e-04
[2110,] 0.0001610187 2.458679e-04 7.132668e-05
[2111,] 0.0001138396 1.078511e-04 2.302776e-05
[2112,] 0.0001612813 2.436930e-04 7.058311e-05
[2113,] 0.0001612813 2.436930e-04 7.058311e-05
[2114,] 0.0001591566 2.232899e-04 5.874054e-05
[2115,] 0.0001601147 2.232899e-04 5.902164e-05
[2116,] 0.0001744169 2.246099e-04 6.302000e-05
[2117,] 0.0001768639 2.250537e-04 6.385100e-05
[2118,] 0.0001613200 2.399852e-04 6.952324e-05
[2119,] 0.0001140531 1.074736e-04 2.300960e-05
[2120,] 0.0001137722 6.749906e-04 1.416786e-04
[2121,] 0.0001611662 2.410268e-04 6.988088e-05
[2122,] 0.0001538608 1.595785e-04 4.491672e-05
[2123,] 0.0001141517 1.080267e-04 2.315722e-05
[2124,] 0.0001144443 1.083455e-04 2.330516e-05
[2125,] 0.0001901742 1.645086e-04 5.924359e-05
[2126,] 0.0001626712 2.267532e-04 6.549821e-05
[2127,] 0.0001145892 1.077282e-04 2.320866e-05
[2128,] 0.0001612025 2.400044e-04 6.957523e-05
[2129,] 0.0001145892 1.075275e-04 2.316467e-05
[2130,] 0.0003719965 1.406814e-04 8.953120e-05
[2131,] 0.0001138404 6.801966e-04 1.430343e-04
[2132,] 0.0001536112 2.202239e-04 5.638080e-05
[2133,] 0.0001536112 2.213292e-04 5.664111e-05
[2134,] 0.0001545969 2.075053e-04 5.364719e-05
[2135,] 0.0001834147 2.348478e-04 6.821313e-05
[2136,] 0.0001548091 1.841908e-04 5.623054e-05
[2137,] 0.0001580539 1.856774e-04 5.816689e-05
[2138,] 0.0001656644 1.857296e-04 6.155198e-05
[2139,] 0.0001634286 1.841682e-04 6.001645e-05
[2140,] 0.0001152962 7.970785e-04 1.729021e-04
[2141,] 0.0001452344 1.841144e-04 5.147059e-05
[2142,] 0.0001614899 1.751114e-04 5.611734e-05
[2143,] 0.0001764217 2.228265e-04 6.318306e-05
[2144,] 0.0001590507 1.836817e-04 5.793387e-05
[2145,] 0.0003472418 1.431200e-04 8.239109e-05
[2146,] 0.0001590507 1.811950e-04 5.709317e-05
[2147,] 0.0001626827 2.339558e-04 6.764979e-05
[2148,] 0.0001595589 1.807250e-04 5.715240e-05
[2149,] 0.0001600736 1.797466e-04 5.703916e-05
[2150,] 0.0001600736 1.778987e-04 5.640499e-05
[2151,] 0.0001600736 1.788472e-04 5.672892e-05
[2152,] 0.0001156442 7.382378e-04 1.599931e-04
[2153,] 0.0001595589 1.760788e-04 5.556992e-05
[2154,] 0.0001595589 1.751626e-04 5.525832e-05
[2155,] 0.0001629186 2.320497e-04 6.718140e-05
[2156,] 0.0001598598 1.910414e-04 5.108418e-05
```
