## Supplementary material for "Characterization of shared and ancestry-specific signals driving complex traits using multi-ancestry fine-mapping": s1_data_1kg.pvar

```
##FILTER=<ID=PASS,Description="All filters passed">
##reference=ftp://ftp.1000genomes.ebi.ac.uk//vol1/ftp/technical/reference/phase2_reference_assembly_sequence/hs37d5.fa.gz
##contig=<ID=20,assembly=b37,length=63025520>
##ALT=<ID=CNV,Description="Copy Number Polymorphism">
##ALT=<ID=DEL,Description="Deletion">
##ALT=<ID=DUP,Description="Duplication">
##ALT=<ID=INS:ME:ALU,Description="Insertion of ALU element">
##ALT=<ID=INS:ME:LINE1,Description="Insertion of LINE1 element">
##ALT=<ID=INS:ME:SVA,Description="Insertion of SVA element">
##ALT=<ID=INS:MT,Description="Nuclear Mitochondrial Insertion">
##ALT=<ID=INV,Description="Inversion">
##ALT=<ID=CN0,Description="Copy number allele: 0 copies">
##ALT=<ID=CN1,Description="Copy number allele: 1 copy">
##ALT=<ID=CN2,Description="Copy number allele: 2 copies">
##ALT=<ID=CN3,Description="Copy number allele: 3 copies">
##ALT=<ID=CN4,Description="Copy number allele: 4 copies">
##ALT=<ID=CN5,Description="Copy number allele: 5 copies">
##ALT=<ID=CN6,Description="Copy number allele: 6 copies">
##ALT=<ID=CN7,Description="Copy number allele: 7 copies">
##ALT=<ID=CN8,Description="Copy number allele: 8 copies">
##ALT=<ID=CN9,Description="Copy number allele: 9 copies">
##ALT=<ID=CN10,Description="Copy number allele: 10 copies">
##ALT=<ID=CN11,Description="Copy number allele: 11 copies">
##ALT=<ID=CN12,Description="Copy number allele: 12 copies">
##ALT=<ID=CN13,Description="Copy number allele: 13 copies">
##ALT=<ID=CN14,Description="Copy number allele: 14 copies">
##ALT=<ID=CN15,Description="Copy number allele: 15 copies">
##ALT=<ID=CN16,Description="Copy number allele: 16 copies">
##ALT=<ID=CN17,Description="Copy number allele: 17 copies">
##ALT=<ID=CN18,Description="Copy number allele: 18 copies">
##ALT=<ID=CN19,Description="Copy number allele: 19 copies">
##ALT=<ID=CN20,Description="Copy number allele: 20 copies">
##ALT=<ID=CN21,Description="Copy number allele: 21 copies">
##ALT=<ID=CN22,Description="Copy number allele: 22 copies">
##ALT=<ID=CN23,Description="Copy number allele: 23 copies">
##ALT=<ID=CN24,Description="Copy number allele: 24 copies">
##ALT=<ID=CN25,Description="Copy number allele: 25 copies">
##ALT=<ID=CN26,Description="Copy number allele: 26 copies">
##ALT=<ID=CN27,Description="Copy number allele: 27 copies">
##ALT=<ID=CN28,Description="Copy number allele: 28 copies">
##ALT=<ID=CN29,Description="Copy number allele: 29 copies">
##ALT=<ID=CN30,Description="Copy number allele: 30 copies">
##ALT=<ID=CN31,Description="Copy number allele: 31 copies">
##ALT=<ID=CN32,Description="Copy number allele: 32 copies">
##ALT=<ID=CN33,Description="Copy number allele: 33 copies">
##ALT=<ID=CN34,Description="Copy number allele: 34 copies">
##ALT=<ID=CN35,Description="Copy number allele: 35 copies">
##ALT=<ID=CN36,Description="Copy number allele: 36 copies">
##ALT=<ID=CN37,Description="Copy number allele: 37 copies">
##ALT=<ID=CN38,Description="Copy number allele: 38 copies">
##ALT=<ID=CN39,Description="Copy number allele: 39 copies">
##ALT=<ID=CN40,Description="Copy number allele: 40 copies">
##ALT=<ID=CN41,Description="Copy number allele: 41 copies">
##ALT=<ID=CN42,Description="Copy number allele: 42 copies">
##ALT=<ID=CN43,Description="Copy number allele: 43 copies">
##ALT=<ID=CN44,Description="Copy number allele: 44 copies">
##ALT=<ID=CN45,Description="Copy number allele: 45 copies">
##ALT=<ID=CN46,Description="Copy number allele: 46 copies">
##ALT=<ID=CN47,Description="Copy number allele: 47 copies">
##ALT=<ID=CN48,Description="Copy number allele: 48 copies">
##ALT=<ID=CN49,Description="Copy number allele: 49 copies">
##ALT=<ID=CN50,Description="Copy number allele: 50 copies">
##ALT=<ID=CN51,Description="Copy number allele: 51 copies">
##ALT=<ID=CN52,Description="Copy number allele: 52 copies">
##ALT=<ID=CN53,Description="Copy number allele: 53 copies">
##ALT=<ID=CN54,Description="Copy number allele: 54 copies">
##ALT=<ID=CN55,Description="Copy number allele: 55 copies">
##ALT=<ID=CN56,Description="Copy number allele: 56 copies">
##ALT=<ID=CN57,Description="Copy number allele: 57 copies">
##ALT=<ID=CN58,Description="Copy number allele: 58 copies">
##ALT=<ID=CN59,Description="Copy number allele: 59 copies">
##ALT=<ID=CN60,Description="Copy number allele: 60 copies">
##ALT=<ID=CN61,Description="Copy number allele: 61 copies">
##ALT=<ID=CN62,Description="Copy number allele: 62 copies">
##ALT=<ID=CN63,Description="Copy number allele: 63 copies">
##ALT=<ID=CN64,Description="Copy number allele: 64 copies">
##ALT=<ID=CN65,Description="Copy number allele: 65 copies">
##ALT=<ID=CN66,Description="Copy number allele: 66 copies">
##ALT=<ID=CN67,Description="Copy number allele: 67 copies">
##ALT=<ID=CN68,Description="Copy number allele: 68 copies">
##ALT=<ID=CN69,Description="Copy number allele: 69 copies">
##ALT=<ID=CN70,Description="Copy number allele: 70 copies">
##ALT=<ID=CN71,Description="Copy number allele: 71 copies">
##ALT=<ID=CN72,Description="Copy number allele: 72 copies">
##ALT=<ID=CN73,Description="Copy number allele: 73 copies">
##ALT=<ID=CN74,Description="Copy number allele: 74 copies">
##ALT=<ID=CN75,Description="Copy number allele: 75 copies">
##ALT=<ID=CN76,Description="Copy number allele: 76 copies">
##ALT=<ID=CN77,Description="Copy number allele: 77 copies">
##ALT=<ID=CN78,Description="Copy number allele: 78 copies">
##ALT=<ID=CN79,Description="Copy number allele: 79 copies">
##ALT=<ID=CN80,Description="Copy number allele: 80 copies">
##ALT=<ID=CN81,Description="Copy number allele: 81 copies">
##ALT=<ID=CN82,Description="Copy number allele: 82 copies">
##ALT=<ID=CN83,Description="Copy number allele: 83 copies">
##ALT=<ID=CN84,Description="Copy number allele: 84 copies">
##ALT=<ID=CN85,Description="Copy number allele: 85 copies">
##ALT=<ID=CN86,Description="Copy number allele: 86 copies">
##ALT=<ID=CN87,Description="Copy number allele: 87 copies">
##ALT=<ID=CN88,Description="Copy number allele: 88 copies">
##ALT=<ID=CN89,Description="Copy number allele: 89 copies">
##ALT=<ID=CN90,Description="Copy number allele: 90 copies">
##ALT=<ID=CN91,Description="Copy number allele: 91 copies">
##ALT=<ID=CN92,Description="Copy number allele: 92 copies">
##ALT=<ID=CN93,Description="Copy number allele: 93 copies">
##ALT=<ID=CN94,Description="Copy number allele: 94 copies">
##ALT=<ID=CN95,Description="Copy number allele: 95 copies">
##ALT=<ID=CN96,Description="Copy number allele: 96 copies">
##ALT=<ID=CN97,Description="Copy number allele: 97 copies">
##ALT=<ID=CN98,Description="Copy number allele: 98 copies">
##ALT=<ID=CN99,Description="Copy number allele: 99 copies">
##ALT=<ID=CN100,Description="Copy number allele: 100 copies">
##ALT=<ID=CN101,Description="Copy number allele: 101 copies">
##ALT=<ID=CN102,Description="Copy number allele: 102 copies">
##ALT=<ID=CN103,Description="Copy number allele: 103 copies">
##ALT=<ID=CN104,Description="Copy number allele: 104 copies">
##ALT=<ID=CN105,Description="Copy number allele: 105 copies">
##ALT=<ID=CN106,Description="Copy number allele: 106 copies">
##ALT=<ID=CN107,Description="Copy number allele: 107 copies">
##ALT=<ID=CN108,Description="Copy number allele: 108 copies">
##ALT=<ID=CN109,Description="Copy number allele: 109 copies">
##ALT=<ID=CN110,Description="Copy number allele: 110 copies">
##ALT=<ID=CN111,Description="Copy number allele: 111 copies">
##ALT=<ID=CN112,Description="Copy number allele: 112 copies">
##ALT=<ID=CN113,Description="Copy number allele: 113 copies">
##ALT=<ID=CN114,Description="Copy number allele: 114 copies">
##ALT=<ID=CN115,Description="Copy number allele: 115 copies">
##ALT=<ID=CN116,Description="Copy number allele: 116 copies">
##ALT=<ID=CN117,Description="Copy number allele: 117 copies">
##ALT=<ID=CN118,Description="Copy number allele: 118 copies">
##ALT=<ID=CN119,Description="Copy number allele: 119 copies">
##ALT=<ID=CN120,Description="Copy number allele: 120 copies">
##ALT=<ID=CN121,Description="Copy number allele: 121 copies">
##ALT=<ID=CN122,Description="Copy number allele: 122 copies">
##ALT=<ID=CN123,Description="Copy number allele: 123 copies">
##ALT=<ID=CN124,Description="Copy number allele: 124 copies">
##INFO=<ID=CIEND,Number=2,Type=Integer,Description="Confidence interval around END for imprecise variants">
##INFO=<ID=CIPOS,Number=2,Type=Integer,Description="Confidence interval around POS for imprecise variants">
##INFO=<ID=CS,Number=1,Type=String,Description="Source call set.">
##INFO=<ID=END,Number=1,Type=Integer,Description="End coordinate of this variant">
##INFO=<ID=IMPRECISE,Number=0,Type=Flag,Description="Imprecise structural variation">
##INFO=<ID=MC,Number=.,Type=String,Description="Merged calls.">
##INFO=<ID=MEINFO,Number=4,Type=String,Description="Mobile element info of the form NAME,START,END<POLARITY; If there is only 5' OR 3' support for this call, will be NULL NULL for START and END">
##INFO=<ID=MEND,Number=1,Type=Integer,Description="Mitochondrial end coordinate of inserted sequence">
##INFO=<ID=MLEN,Number=1,Type=Integer,Description="Estimated length of mitochondrial insert">
##INFO=<ID=MSTART,Number=1,Type=Integer,Description="Mitochondrial start coordinate of inserted sequence">
##INFO=<ID=SVLEN,Number=.,Type=Integer,Description="SV length. It is only calculated for structural variation MEIs. For other types of SVs; one may calculate the SV length by INFO:END-START+1, or by finding the difference between lengthes of REF and ALT alleles">
##INFO=<ID=SVTYPE,Number=1,Type=String,Description="Type of structural variant">
##INFO=<ID=TSD,Number=1,Type=String,Description="Precise Target Site Duplication for bases, if unknown, value will be NULL">
##INFO=<ID=AC,Number=A,Type=Integer,Description="Total number of alternate alleles in called genotypes">
##INFO=<ID=AF,Number=A,Type=Float,Description="Estimated allele frequency in the range (0,1)">
##INFO=<ID=NS,Number=1,Type=Integer,Description="Number of samples with data">
##INFO=<ID=AN,Number=1,Type=Integer,Description="Total number of alleles in called genotypes">
##INFO=<ID=EAS_AF,Number=A,Type=Float,Description="Allele frequency in the EAS populations calculated from AC and AN, in the range (0,1)">
##INFO=<ID=EUR_AF,Number=A,Type=Float,Description="Allele frequency in the EUR populations calculated from AC and AN, in the range (0,1)">
##INFO=<ID=AFR_AF,Number=A,Type=Float,Description="Allele frequency in the AFR populations calculated from AC and AN, in the range (0,1)">
##INFO=<ID=AMR_AF,Number=A,Type=Float,Description="Allele frequency in the AMR populations calculated from AC and AN, in the range (0,1)">
##INFO=<ID=SAS_AF,Number=A,Type=Float,Description="Allele frequency in the SAS populations calculated from AC and AN, in the range (0,1)">
##INFO=<ID=DP,Number=1,Type=Integer,Description="Total read depth; only low coverage data were counted towards the DP, exome data were not used">
##INFO=<ID=AA,Number=1,Type=String,Description="Ancestral Allele. Format: AA|REF|ALT|IndelType. AA: Ancestral allele, REF:Reference Allele, ALT:Alternate Allele, IndelType:Type of Indel (REF, ALT and IndelType are only defined for indels)">
##INFO=<ID=VT,Number=.,Type=String,Description="indicates what type of variant the line represents">
##INFO=<ID=EX_TARGET,Number=0,Type=Flag,Description="indicates whether a variant is within the exon pull down target boundaries">
##INFO=<ID=MULTI_ALLELIC,Number=0,Type=Flag,Description="indicates whether a site is multi-allelic">
#CHROM	POS	ID	REF	ALT	QUAL	FILTER	INFO
20	47590832	rs13433101	T	G	100	PASS	AC=1021;AF=0.203874;AN=5008;NS=2504;DP=11285;EAS_AF=0.3948;AMR_AF=0.2622;AFR_AF=0.0416;EUR_AF=0.1163;SAS_AF=0.2751;AA=T|||;VT=SNP
20	47591082	rs6019566	C	A	100	PASS	AC=1021;AF=0.203874;AN=5008;NS=2504;DP=17499;EAS_AF=0.3948;AMR_AF=0.2622;AFR_AF=0.0416;EUR_AF=0.1163;SAS_AF=0.2751;AA=C|||;VT=SNP
20	47593403	rs7274173	A	G	100	PASS	AC=332;AF=0.0662939;AN=5008;NS=2504;DP=14112;EAS_AF=0.0704;AMR_AF=0.049;AFR_AF=0.0764;EUR_AF=0.0129;SAS_AF=0.1155;AA=A|||;VT=SNP
20	47595961	rs6019567	G	A	100	PASS	AC=1721;AF=0.34365;AN=5008;NS=2504;DP=20560;EAS_AF=0.1905;AMR_AF=0.2622;AFR_AF=0.5885;EUR_AF=0.2913;SAS_AF=0.2822;AA=G|||;VT=SNP
20	47596457	rs6019568	A	T	100	PASS	AC=1456;AF=0.290735;AN=5008;NS=2504;DP=17927;EAS_AF=0.4812;AMR_AF=0.3559;AFR_AF=0.0787;EUR_AF=0.2714;SAS_AF=0.3548;AA=A|||;VT=SNP
20	47598119	rs6012574	A	G	100	PASS	AC=1456;AF=0.290735;AN=5008;NS=2504;DP=20309;EAS_AF=0.4812;AMR_AF=0.3573;AFR_AF=0.0787;EUR_AF=0.2704;SAS_AF=0.3548;AA=A|||;VT=SNP
20	47598298	rs6090932	A	C	100	PASS	AC=1735;AF=0.346446;AN=5008;NS=2504;DP=21866;EAS_AF=0.1905;AMR_AF=0.2695;AFR_AF=0.5885;EUR_AF=0.2972;SAS_AF=0.2853;AA=A|||;VT=SNP
20	47598497	rs6012575	G	C	100	PASS	AC=3192;AF=0.63738;AN=5008;NS=2504;DP=21721;EAS_AF=0.6716;AMR_AF=0.6268;AFR_AF=0.6672;EUR_AF=0.5676;SAS_AF=0.6411;AA=C|||;VT=SNP
20	47598661	rs8125219	C	A	100	PASS	AC=714;AF=0.142572;AN=5008;NS=2504;DP=22814;EAS_AF=0.0407;AMR_AF=0.183;AFR_AF=0.1952;EUR_AF=0.2107;SAS_AF=0.0777;AA=C|||;VT=SNP
20	47599194	rs113924526	C	T	100	PASS	AC=113;AF=0.0225639;AN=5008;NS=2504;DP=18202;EAS_AF=0;AMR_AF=0.0303;AFR_AF=0.0023;EUR_AF=0.0686;SAS_AF=0.0204;AA=c|||;VT=SNP
20	47599205	rs4810903	A	G	100	PASS	AC=3200;AF=0.638978;AN=5008;NS=2504;DP=17784;EAS_AF=0.6716;AMR_AF=0.6268;AFR_AF=0.674;EUR_AF=0.5676;SAS_AF=0.6401;AA=G|||;VT=SNP
20	47599472	rs6019569	C	T	100	PASS	AC=1045;AF=0.208666;AN=5008;NS=2504;DP=18431;EAS_AF=0.3948;AMR_AF=0.2767;AFR_AF=0.0416;EUR_AF=0.1292;SAS_AF=0.2761;AA=C|||;VT=SNP
20	47599690	rs6019570	C	T	100	PASS	AC=3241;AF=0.647165;AN=5008;NS=2504;DP=19951;EAS_AF=0.6716;AMR_AF=0.6282;AFR_AF=0.7042;EUR_AF=0.5676;SAS_AF=0.6401;AA=T|||;VT=SNP
20	47599741	rs6019571	C	A	100	PASS	AC=635;AF=0.126797;AN=5008;NS=2504;DP=20433;EAS_AF=0.0893;AMR_AF=0.0418;AFR_AF=0.2655;EUR_AF=0.0736;SAS_AF=0.093;AA=C|||;VT=SNP
20	47600818	rs4810904	G	A	100	PASS	AC=1456;AF=0.290735;AN=5008;NS=2504;DP=18609;EAS_AF=0.4812;AMR_AF=0.3573;AFR_AF=0.0787;EUR_AF=0.2704;SAS_AF=0.3548;AA=A|||;VT=SNP
20	47601509	rs1569749	A	G	100	PASS	AC=1741;AF=0.347644;AN=5008;NS=2504;DP=14144;EAS_AF=0.1905;AMR_AF=0.2695;AFR_AF=0.593;EUR_AF=0.2972;SAS_AF=0.2853;AA=G|||;VT=SNP
20	47601696	rs6125511	G	T	100	PASS	AC=410;AF=0.081869;AN=5008;NS=2504;DP=11561;EAS_AF=0.0863;AMR_AF=0.0807;AFR_AF=0.0363;EUR_AF=0.1412;SAS_AF=0.0787;AA=G|||;VT=SNP
20	47601705	rs6125512	G	A	100	PASS	AC=409;AF=0.0816693;AN=5008;NS=2504;DP=10779;EAS_AF=0.0863;AMR_AF=0.0807;AFR_AF=0.0363;EUR_AF=0.1402;SAS_AF=0.0787;AA=G|||;VT=SNP
20	47602339	rs1997854	A	G	100	PASS	AC=1733;AF=0.346046;AN=5008;NS=2504;DP=20803;EAS_AF=0.1905;AMR_AF=0.2695;AFR_AF=0.587;EUR_AF=0.2972;SAS_AF=0.2853;AA=A|||;VT=SNP
20	47602832	rs6019573	G	T	100	PASS	AC=1595;AF=0.31849;AN=5008;NS=2504;DP=17869;EAS_AF=0.1905;AMR_AF=0.2594;AFR_AF=0.4887;EUR_AF=0.2962;SAS_AF=0.2853;AA=G|||;VT=SNP
20	47603241	rs1569750	A	G	100	PASS	AC=1387;AF=0.276957;AN=5008;NS=2504;DP=20164;EAS_AF=0.129;AMR_AF=0.2248;AFR_AF=0.4871;EUR_AF=0.2833;SAS_AF=0.1759;AA=A|||;VT=SNP
20	47604576	rs553957475	C	T	100	PASS	AC=12;AF=0.00239617;AN=5008;NS=2504;DP=17521;EAS_AF=0;AMR_AF=0.0014;AFR_AF=0;EUR_AF=0.0089;SAS_AF=0.002;AA=C|||;VT=SNP
20	47604600	rs3795084	C	T	100	PASS	AC=412;AF=0.0822684;AN=5008;NS=2504;DP=17039;EAS_AF=0.0863;AMR_AF=0.0807;AFR_AF=0.0371;EUR_AF=0.1421;SAS_AF=0.0787;AA=C|||;VT=SNP
20	47604825	rs4810905	G	A	100	PASS	AC=1456;AF=0.290735;AN=5008;NS=2504;DP=17742;EAS_AF=0.4812;AMR_AF=0.3573;AFR_AF=0.0787;EUR_AF=0.2714;SAS_AF=0.3538;AA=G|||;VT=SNP;EX_TARGET
20	47605392	rs112531369	A	G	100	PASS	AC=25;AF=0.00499201;AN=5008;NS=2504;DP=19029;EAS_AF=0;AMR_AF=0.0043;AFR_AF=0.0008;EUR_AF=0.0179;SAS_AF=0.0031;AA=A|||;VT=SNP
20	47605414	rs142856148	A	G	100	PASS	AC=16;AF=0.00319489;AN=5008;NS=2504;DP=18777;EAS_AF=0;AMR_AF=0.0072;AFR_AF=0.0015;EUR_AF=0.0089;SAS_AF=0;AA=A|||;VT=SNP
20	47605612	rs11086274	C	A	100	PASS	AC=1856;AF=0.370607;AN=5008;NS=2504;DP=17280;EAS_AF=0.4812;AMR_AF=0.3905;AFR_AF=0.3555;EUR_AF=0.2753;SAS_AF=0.3609;AA=C|||;VT=SNP
20	47606043	rs2295032	C	G	100	PASS	AC=212;AF=0.0423323;AN=5008;NS=2504;DP=21769;EAS_AF=0.0615;AMR_AF=0.0331;AFR_AF=0.0015;EUR_AF=0.0129;SAS_AF=0.1145;AA=C|||;VT=SNP;EX_TARGET
20	47606546	rs35314975	A	G	100	PASS	AC=256;AF=0.0511182;AN=5008;NS=2504;DP=15515;EAS_AF=0.1716;AMR_AF=0.0778;AFR_AF=0.0008;EUR_AF=0.0239;SAS_AF=0.0041;AA=A|||;VT=SNP
20	47607146	rs6019574	G	A	100	PASS	AC=1462;AF=0.291933;AN=5008;NS=2504;DP=20538;EAS_AF=0.4812;AMR_AF=0.3588;AFR_AF=0.0787;EUR_AF=0.2753;SAS_AF=0.3548;AA=A|||;VT=SNP
20	47610297	rs1048590	G	T	100	PASS	AC=1731;AF=0.345647;AN=5008;NS=2504;DP=20044;EAS_AF=0.1895;AMR_AF=0.2695;AFR_AF=0.587;EUR_AF=0.2962;SAS_AF=0.2853;AA=G|||;VT=SNP
20	47610896	rs2295033	C	T	100	PASS	AC=1733;AF=0.346046;AN=5008;NS=2504;DP=24708;EAS_AF=0.1905;AMR_AF=0.2695;AFR_AF=0.5877;EUR_AF=0.2962;SAS_AF=0.2853;AA=C|||;VT=SNP
20	47611907	rs4810906	T	C	100	PASS	AC=1449;AF=0.289337;AN=5008;NS=2504;DP=856;EAS_AF=0.4812;AMR_AF=0.3545;AFR_AF=0.0711;EUR_AF=0.2753;SAS_AF=0.3548;AA=T|||;VT=SNP
20	47613157	rs6012576	A	T	100	PASS	AC=2837;AF=0.566494;AN=5008;NS=2504;DP=17451;EAS_AF=0.631;AMR_AF=0.4784;AFR_AF=0.7148;EUR_AF=0.3668;SAS_AF=0.5675;AA=T|||;VT=SNP
20	47613348	rs144795398	T	C	100	PASS	AC=117;AF=0.0233626;AN=5008;NS=2504;DP=14150;EAS_AF=0.001;AMR_AF=0.0504;AFR_AF=0.0023;EUR_AF=0.0716;SAS_AF=0.0061;AA=t|||;VT=SNP
20	47613836	rs62210366	G	A	100	PASS	AC=23;AF=0.00459265;AN=5008;NS=2504;DP=19873;EAS_AF=0;AMR_AF=0.0086;AFR_AF=0.0008;EUR_AF=0.0139;SAS_AF=0.002;AA=G|||;VT=SNP
20	47614497	rs3764682	C	A	100	PASS	AC=1450;AF=0.289537;AN=5008;NS=2504;DP=17633;EAS_AF=0.4812;AMR_AF=0.3545;AFR_AF=0.0711;EUR_AF=0.2753;SAS_AF=0.3558;AA=C|||;VT=SNP
20	47614665	rs3764681	G	A	100	PASS	AC=1449;AF=0.289337;AN=5008;NS=2504;DP=18923;EAS_AF=0.4812;AMR_AF=0.3545;AFR_AF=0.0711;EUR_AF=0.2753;SAS_AF=0.3548;AA=A|||;VT=SNP
20	47615692	rs6019576	T	G	100	PASS	AC=1035;AF=0.206669;AN=5008;NS=2504;DP=16711;EAS_AF=0.3988;AMR_AF=0.2709;AFR_AF=0.034;EUR_AF=0.1282;SAS_AF=0.2771;AA=T|||;VT=SNP
20	47616142	rs34929358	G	A	100	PASS	AC=190;AF=0.0379393;AN=5008;NS=2504;DP=14047;EAS_AF=0.001;AMR_AF=0.0807;AFR_AF=0.0106;EUR_AF=0.1034;SAS_AF=0.0153;AA=G|||;VT=SNP
20	47616144	rs6095390	C	T	100	PASS	AC=576;AF=0.115016;AN=5008;NS=2504;DP=14050;EAS_AF=0.0883;AMR_AF=0.0389;AFR_AF=0.2231;EUR_AF=0.0736;SAS_AF=0.093;AA=C|||;VT=SNP
20	47617240	rs62210367	C	G	100	PASS	AC=58;AF=0.0115815;AN=5008;NS=2504;DP=23391;EAS_AF=0;AMR_AF=0.0173;AFR_AF=0;EUR_AF=0.0268;SAS_AF=0.0194;AA=C|||;VT=SNP
20	47617565	rs6125521	A	C	100	PASS	AC=582;AF=0.116214;AN=5008;NS=2504;DP=16843;EAS_AF=0.0942;AMR_AF=0.0908;AFR_AF=0.0915;EUR_AF=0.1859;SAS_AF=0.1186;AA=A|||;VT=SNP
20	47618493	rs4810907	C	T	100	PASS	AC=1853;AF=0.370008;AN=5008;NS=2504;DP=15447;EAS_AF=0.4812;AMR_AF=0.3919;AFR_AF=0.3495;EUR_AF=0.2803;SAS_AF=0.3599;AA=T|||;VT=SNP
20	47618835	rs6095391	G	A	100	PASS	AC=459;AF=0.0916534;AN=5008;NS=2504;DP=17841;EAS_AF=0.0407;AMR_AF=0.1628;AFR_AF=0.0166;EUR_AF=0.2058;SAS_AF=0.0777;AA=G|||;VT=SNP
20	47620224	rs16994295	G	C	100	PASS	AC=634;AF=0.126597;AN=5008;NS=2504;DP=16637;EAS_AF=0.0883;AMR_AF=0.0418;AFR_AF=0.2655;EUR_AF=0.0736;SAS_AF=0.093;AA=G|||;VT=SNP
20	47620254	rs113613973	G	A	100	PASS	AC=212;AF=0.0423323;AN=5008;NS=2504;DP=14931;EAS_AF=0.0615;AMR_AF=0.0331;AFR_AF=0.0015;EUR_AF=0.0129;SAS_AF=0.1145;AA=G|||;VT=SNP
20	47620669	rs112920060	G	A	100	PASS	AC=215;AF=0.0429313;AN=5008;NS=2504;DP=15561;EAS_AF=0.0615;AMR_AF=0.0331;AFR_AF=0.0038;EUR_AF=0.0129;SAS_AF=0.1145;AA=G|||;VT=SNP
20	47621221	rs4810908	T	C	100	PASS	AC=2854;AF=0.569888;AN=5008;NS=2504;DP=12182;EAS_AF=0.631;AMR_AF=0.4827;AFR_AF=0.7254;EUR_AF=0.3668;SAS_AF=0.5675;AA=C|||;VT=SNP
20	47621372	rs4810909	G	A	100	PASS	AC=3599;AF=0.71865;AN=5008;NS=2504;DP=16111;EAS_AF=0.6706;AMR_AF=0.6671;AFR_AF=0.944;EUR_AF=0.5765;SAS_AF=0.6462;AA=A|||;VT=SNP
20	47621554	rs4810910	G	A	100	PASS	AC=1868;AF=0.373003;AN=5008;NS=2504;DP=16198;EAS_AF=0.4821;AMR_AF=0.3977;AFR_AF=0.357;EUR_AF=0.2803;SAS_AF=0.3599;AA=A|||;VT=SNP
20	47622495	rs139062394	T	C	100	PASS	AC=39;AF=0.00778754;AN=5008;NS=2504;DP=16078;EAS_AF=0;AMR_AF=0.0187;AFR_AF=0.0008;EUR_AF=0.0209;SAS_AF=0.0041;AA=T|||;VT=SNP
20	47622561	rs112560922	G	A	100	PASS	AC=212;AF=0.0423323;AN=5008;NS=2504;DP=15382;EAS_AF=0.0615;AMR_AF=0.0331;AFR_AF=0.0015;EUR_AF=0.0129;SAS_AF=0.1145;AA=G|||;VT=SNP
20	47622691	rs6063345	C	T	100	PASS	AC=1867;AF=0.372804;AN=5008;NS=2504;DP=13465;EAS_AF=0.4812;AMR_AF=0.3977;AFR_AF=0.357;EUR_AF=0.2803;SAS_AF=0.3599;AA=C|||;VT=SNP
20	47622729	rs6512562	A	G	100	PASS	AC=714;AF=0.142572;AN=5008;NS=2504;DP=13945;EAS_AF=0.0407;AMR_AF=0.183;AFR_AF=0.1944;EUR_AF=0.2117;SAS_AF=0.0777;AA=A|||;VT=SNP
20	47622770	rs6063346	A	G	100	PASS	AC=1463;AF=0.292133;AN=5008;NS=2504;DP=14798;EAS_AF=0.4812;AMR_AF=0.3602;AFR_AF=0.0787;EUR_AF=0.2753;SAS_AF=0.3548;AA=G|||;VT=SNP
20	47623292	rs112340361	C	A	100	PASS	AC=119;AF=0.023762;AN=5008;NS=2504;DP=16013;EAS_AF=0.001;AMR_AF=0.0504;AFR_AF=0.0023;EUR_AF=0.0736;SAS_AF=0.0061;AA=C|||;VT=SNP
20	47623453	rs6095393	A	G	100	PASS	AC=575;AF=0.114816;AN=5008;NS=2504;DP=15236;EAS_AF=0.0883;AMR_AF=0.0389;AFR_AF=0.2224;EUR_AF=0.0736;SAS_AF=0.093;AA=A|||;VT=SNP
20	47623498	rs7274221	C	T	100	PASS	AC=746;AF=0.148962;AN=5008;NS=2504;DP=17082;EAS_AF=0.0407;AMR_AF=0.1844;AFR_AF=0.2186;EUR_AF=0.2107;SAS_AF=0.0777;AA=c|||;VT=SNP
20	47623881	rs6019579	T	C	100	PASS	AC=4977;AF=0.99381;AN=5008;NS=2504;DP=15285;EAS_AF=1;AMR_AF=0.9957;AFR_AF=0.9992;EUR_AF=0.9732;SAS_AF=1;AA=C|||;VT=SNP
20	47623977	rs6066946	C	T	100	PASS	AC=1463;AF=0.292133;AN=5008;NS=2504;DP=16801;EAS_AF=0.4812;AMR_AF=0.3602;AFR_AF=0.0787;EUR_AF=0.2753;SAS_AF=0.3548;AA=C|||;VT=SNP
20	47624600	rs35752040	T	A	100	PASS	AC=746;AF=0.148962;AN=5008;NS=2504;DP=20509;EAS_AF=0.0407;AMR_AF=0.1844;AFR_AF=0.2186;EUR_AF=0.2107;SAS_AF=0.0777;AA=T|||;VT=SNP
20	47624838	rs6122740	A	G	100	PASS	AC=4977;AF=0.99381;AN=5008;NS=2504;DP=17749;EAS_AF=1;AMR_AF=0.9957;AFR_AF=0.9992;EUR_AF=0.9732;SAS_AF=1;AA=G|||;VT=SNP
20	47625539	rs6512563	A	C	100	PASS	AC=4977;AF=0.99381;AN=5008;NS=2504;DP=16260;EAS_AF=1;AMR_AF=0.9957;AFR_AF=0.9992;EUR_AF=0.9732;SAS_AF=1;AA=C|||;VT=SNP
20	47625544	rs6095394	T	C	100	PASS	AC=3642;AF=0.727236;AN=5008;NS=2504;DP=16337;EAS_AF=0.6716;AMR_AF=0.6729;AFR_AF=0.9554;EUR_AF=0.5974;SAS_AF=0.6483;AA=C|||;VT=SNP
20	47625905	rs6019580	T	C	100	PASS	AC=1774;AF=0.354233;AN=5008;NS=2504;DP=16137;EAS_AF=0.1905;AMR_AF=0.2752;AFR_AF=0.5976;EUR_AF=0.3171;SAS_AF=0.2883;AA=T|||;VT=SNP
20	47625952	rs6012580	A	C	100	PASS	AC=1463;AF=0.292133;AN=5008;NS=2504;DP=14595;EAS_AF=0.4812;AMR_AF=0.3602;AFR_AF=0.0787;EUR_AF=0.2753;SAS_AF=0.3548;AA=A|||;VT=SNP
20	47626416	rs6125522	A	G	100	PASS	AC=1463;AF=0.292133;AN=5008;NS=2504;DP=20298;EAS_AF=0.4812;AMR_AF=0.3602;AFR_AF=0.0787;EUR_AF=0.2753;SAS_AF=0.3548;AA=A|||;VT=SNP
20	47626485	rs3818223	G	C	100	PASS	AC=1774;AF=0.354233;AN=5008;NS=2504;DP=19269;EAS_AF=0.1905;AMR_AF=0.2752;AFR_AF=0.5976;EUR_AF=0.3171;SAS_AF=0.2883;AA=G|||;VT=SNP
20	47626601	rs2295578	G	C	100	PASS	AC=1713;AF=0.342053;AN=5008;NS=2504;DP=21128;EAS_AF=0.1905;AMR_AF=0.2723;AFR_AF=0.5522;EUR_AF=0.3181;SAS_AF=0.2883;AA=G|||;VT=SNP
20	47626736	rs2295579	A	T	100	PASS	AC=1774;AF=0.354233;AN=5008;NS=2504;DP=22286;EAS_AF=0.1905;AMR_AF=0.2752;AFR_AF=0.5976;EUR_AF=0.3171;SAS_AF=0.2883;AA=A|||;VT=SNP;EX_TARGET
20	47626847	rs2295580	T	C	100	PASS	AC=1774;AF=0.354233;AN=5008;NS=2504;DP=21249;EAS_AF=0.1905;AMR_AF=0.2752;AFR_AF=0.5976;EUR_AF=0.3171;SAS_AF=0.2883;AA=C|||;VT=SNP;EX_TARGET
20	47627095	rs6095395	A	G	100	PASS	AC=1501;AF=0.29972;AN=5008;NS=2504;DP=22578;EAS_AF=0.129;AMR_AF=0.2392;AFR_AF=0.5514;EUR_AF=0.3042;SAS_AF=0.1738;AA=A|||;VT=SNP
20	47627170	rs6095396	G	T	100	PASS	AC=3237;AF=0.646366;AN=5008;NS=2504;DP=23294;EAS_AF=0.6716;AMR_AF=0.6354;AFR_AF=0.6762;EUR_AF=0.5924;SAS_AF=0.6431;AA=T|||;VT=SNP
20	47627218	rs112239224	G	C	100	PASS	AC=57;AF=0.0113818;AN=5008;NS=2504;DP=22554;EAS_AF=0;AMR_AF=0.0144;AFR_AF=0;EUR_AF=0.0388;SAS_AF=0.0082;AA=G|||;VT=SNP
20	47627525	rs6066948	C	T	100	PASS	AC=44;AF=0.00878594;AN=5008;NS=2504;DP=23636;EAS_AF=0;AMR_AF=0.0187;AFR_AF=0.0008;EUR_AF=0.0298;SAS_AF=0;AA=C|||;VT=SNP
20	47627572	rs6019581	C	A	100	PASS	AC=1712;AF=0.341853;AN=5008;NS=2504;DP=23843;EAS_AF=0.1905;AMR_AF=0.2709;AFR_AF=0.553;EUR_AF=0.3171;SAS_AF=0.2883;AA=C|||;VT=SNP
20	47627605	rs6019582	C	T	100	PASS	AC=1774;AF=0.354233;AN=5008;NS=2504;DP=23075;EAS_AF=0.1905;AMR_AF=0.2752;AFR_AF=0.5976;EUR_AF=0.3171;SAS_AF=0.2883;AA=C|||;VT=SNP
20	47627845	rs6012581	C	T	100	PASS	AC=1775;AF=0.354433;AN=5008;NS=2504;DP=21752;EAS_AF=0.1905;AMR_AF=0.2752;AFR_AF=0.5983;EUR_AF=0.3171;SAS_AF=0.2883;AA=C|||;VT=SNP
20	47628170	rs3818224	T	C	100	PASS	AC=1774;AF=0.354233;AN=5008;NS=2504;DP=21257;EAS_AF=0.1905;AMR_AF=0.2752;AFR_AF=0.5976;EUR_AF=0.3171;SAS_AF=0.2883;AA=C|||;VT=SNP
20	47628199	rs2273530	A	G	100	PASS	AC=633;AF=0.126398;AN=5008;NS=2504;DP=21959;EAS_AF=0.0883;AMR_AF=0.0418;AFR_AF=0.2648;EUR_AF=0.0736;SAS_AF=0.093;AA=A|||;VT=SNP
20	47628363	rs1535268	G	A	100	PASS	AC=987;AF=0.197085;AN=5008;NS=2504;DP=17262;EAS_AF=0.3938;AMR_AF=0.268;AFR_AF=0.0038;EUR_AF=0.1282;SAS_AF=0.2761;AA=G|||;VT=SNP
20	47628434	rs2273531	T	C	100	PASS	AC=1774;AF=0.354233;AN=5008;NS=2504;DP=20070;EAS_AF=0.1905;AMR_AF=0.2752;AFR_AF=0.5976;EUR_AF=0.3171;SAS_AF=0.2883;AA=T|||;VT=SNP;EX_TARGET
20	47629822	rs6095397	C	T	100	PASS	AC=634;AF=0.126597;AN=5008;NS=2504;DP=20015;EAS_AF=0.0873;AMR_AF=0.0418;AFR_AF=0.2655;EUR_AF=0.0736;SAS_AF=0.0941;AA=C|||;VT=SNP
20	47630449	rs2281582	C	T	100	PASS	AC=1044;AF=0.208466;AN=5008;NS=2504;DP=21107;EAS_AF=0.3938;AMR_AF=0.2767;AFR_AF=0.0416;EUR_AF=0.1282;SAS_AF=0.2771;AA=C|||;VT=SNP;EX_TARGET
20	47631399	rs56377561	A	G	100	PASS	AC=420;AF=0.0838658;AN=5008;NS=2504;DP=17157;EAS_AF=0.0873;AMR_AF=0.0836;AFR_AF=0.0371;EUR_AF=0.1471;SAS_AF=0.0787;AA=A|||;VT=SNP
20	47631792	rs6019583	A	G	100	PASS	AC=1464;AF=0.292332;AN=5008;NS=2504;DP=18209;EAS_AF=0.4812;AMR_AF=0.3602;AFR_AF=0.0787;EUR_AF=0.2763;SAS_AF=0.3548;AA=A|||;VT=SNP
20	47632317	rs62210369	T	C	100	PASS	AC=420;AF=0.0838658;AN=5008;NS=2504;DP=18357;EAS_AF=0.0873;AMR_AF=0.0836;AFR_AF=0.0371;EUR_AF=0.1471;SAS_AF=0.0787;AA=T|||;VT=SNP
20	47632557	rs1473717	C	G	100	PASS	AC=1463;AF=0.292133;AN=5008;NS=2504;DP=17428;EAS_AF=0.4812;AMR_AF=0.3602;AFR_AF=0.0787;EUR_AF=0.2753;SAS_AF=0.3548;AA=C|||;VT=SNP
20	47632754	rs1473718	A	G	100	PASS	AC=1463;AF=0.292133;AN=5008;NS=2504;DP=18855;EAS_AF=0.4812;AMR_AF=0.3602;AFR_AF=0.0787;EUR_AF=0.2753;SAS_AF=0.3548;AA=A|||;VT=SNP
20	47634690	rs6019587	A	G	100	PASS	AC=710;AF=0.141773;AN=5008;NS=2504;DP=16880;EAS_AF=0.0883;AMR_AF=0.049;AFR_AF=0.3192;EUR_AF=0.0736;SAS_AF=0.093;AA=A|||;VT=SNP
20	47634695	rs6066949	C	T	100	PASS	AC=1449;AF=0.289337;AN=5008;NS=2504;DP=16800;EAS_AF=0.4812;AMR_AF=0.3545;AFR_AF=0.0711;EUR_AF=0.2753;SAS_AF=0.3548;AA=C|||;VT=SNP
20	47635339	rs9631141	A	G	100	PASS	AC=576;AF=0.115016;AN=5008;NS=2504;DP=19271;EAS_AF=0.0883;AMR_AF=0.0389;AFR_AF=0.2231;EUR_AF=0.0736;SAS_AF=0.093;AA=A|||;VT=SNP
20	47635715	rs730543	G	A	100	PASS	AC=3158;AF=0.630591;AN=5008;NS=2504;DP=20913;EAS_AF=0.6716;AMR_AF=0.6254;AFR_AF=0.6399;EUR_AF=0.5716;SAS_AF=0.6401;AA=A|||;VT=SNP
20	47635818	rs730544	G	C	100	PASS	AC=1748;AF=0.349042;AN=5008;NS=2504;DP=21128;EAS_AF=0.1905;AMR_AF=0.2767;AFR_AF=0.5779;EUR_AF=0.3161;SAS_AF=0.2883;AA=C|||;VT=SNP
20	47636673	rs1884890	G	C	100	PASS	AC=575;AF=0.114816;AN=5008;NS=2504;DP=20121;EAS_AF=0.0883;AMR_AF=0.0389;AFR_AF=0.2224;EUR_AF=0.0736;SAS_AF=0.093;AA=G|||;VT=SNP
20	47636859	rs117241656	A	G	100	PASS	AC=38;AF=0.00758786;AN=5008;NS=2504;DP=21266;EAS_AF=0;AMR_AF=0.0173;AFR_AF=0.0008;EUR_AF=0.0249;SAS_AF=0;AA=A|||;VT=SNP
20	47637143	rs3092801	C	T	100	PASS	AC=1463;AF=0.292133;AN=5008;NS=2504;DP=19028;EAS_AF=0.4812;AMR_AF=0.3602;AFR_AF=0.0787;EUR_AF=0.2753;SAS_AF=0.3548;AA=C|||;VT=SNP
20	47637382	rs2426105	T	C	100	PASS	AC=1463;AF=0.292133;AN=5008;NS=2504;DP=17509;EAS_AF=0.4812;AMR_AF=0.3602;AFR_AF=0.0787;EUR_AF=0.2753;SAS_AF=0.3548;AA=T|||;VT=SNP
20	47638256	rs2869692	G	A	100	PASS	AC=1687;AF=0.336861;AN=5008;NS=2504;DP=15193;EAS_AF=0.1905;AMR_AF=0.2651;AFR_AF=0.5552;EUR_AF=0.2962;SAS_AF=0.2853;AA=G|||;VT=SNP
20	47638369	rs6019590	G	A	100	PASS	AC=1462;AF=0.291933;AN=5008;NS=2504;DP=12521;EAS_AF=0.4802;AMR_AF=0.3602;AFR_AF=0.0787;EUR_AF=0.2753;SAS_AF=0.3548;AA=G|||;VT=SNP
20	47638456	rs13038492	G	A	100	PASS	AC=28;AF=0.00559105;AN=5008;NS=2504;DP=15851;EAS_AF=0.001;AMR_AF=0.0072;AFR_AF=0;EUR_AF=0.0219;SAS_AF=0;AA=G|||;VT=SNP
20	47639464	rs2426106	G	C	100	PASS	AC=3205;AF=0.639976;AN=5008;NS=2504;DP=16216;EAS_AF=0.6716;AMR_AF=0.6297;AFR_AF=0.6725;EUR_AF=0.5726;SAS_AF=0.6401;AA=C|||;VT=SNP
20	47639737	rs7270848	A	G	100	PASS	AC=1734;AF=0.346246;AN=5008;NS=2504;DP=19574;EAS_AF=0.1905;AMR_AF=0.2695;AFR_AF=0.5877;EUR_AF=0.2972;SAS_AF=0.2853;AA=G|||;VT=SNP;EX_TARGET
20	47639991	rs2426107	A	G	100	PASS	AC=3545;AF=0.707867;AN=5008;NS=2504;DP=19403;EAS_AF=0.5188;AMR_AF=0.6398;AFR_AF=0.9213;EUR_AF=0.7247;SAS_AF=0.6452;AA=G|||;VT=SNP
20	47640029	rs6019591	T	A	100	PASS	AC=1734;AF=0.346246;AN=5008;NS=2504;DP=17787;EAS_AF=0.1905;AMR_AF=0.2695;AFR_AF=0.5877;EUR_AF=0.2972;SAS_AF=0.2853;AA=T|||;VT=SNP
20	47640466	rs3092720	C	G	100	PASS	AC=3197;AF=0.638379;AN=5008;NS=2504;DP=18141;EAS_AF=0.6716;AMR_AF=0.6297;AFR_AF=0.6664;EUR_AF=0.5726;SAS_AF=0.6401;AA=G|||;VT=SNP
20	47641339	rs66970580	T	C	100	PASS	AC=1734;AF=0.346246;AN=5008;NS=2504;DP=14407;EAS_AF=0.1905;AMR_AF=0.2695;AFR_AF=0.5877;EUR_AF=0.2972;SAS_AF=0.2853;AA=T|||;VT=SNP
20	47641747	rs2273532	G	A	100	PASS	AC=212;AF=0.0423323;AN=5008;NS=2504;DP=19431;EAS_AF=0.0615;AMR_AF=0.0331;AFR_AF=0.0015;EUR_AF=0.0129;SAS_AF=0.1145;AA=G|||;VT=SNP
20	47642476	rs13041022	G	A	100	PASS	AC=1734;AF=0.346246;AN=5008;NS=2504;DP=15021;EAS_AF=0.1905;AMR_AF=0.2695;AFR_AF=0.5877;EUR_AF=0.2972;SAS_AF=0.2853;AA=G|||;VT=SNP
20	47642579	rs7262379	A	G	100	PASS	AC=1734;AF=0.346246;AN=5008;NS=2504;DP=16449;EAS_AF=0.1905;AMR_AF=0.2695;AFR_AF=0.5877;EUR_AF=0.2972;SAS_AF=0.2853;AA=G|||;VT=SNP
20	47643554	rs6019594	C	G	100	PASS	AC=1734;AF=0.346246;AN=5008;NS=2504;DP=17462;EAS_AF=0.1905;AMR_AF=0.2695;AFR_AF=0.5877;EUR_AF=0.2972;SAS_AF=0.2853;AA=G|||;VT=SNP
20	47644032	rs6019595	A	G	100	PASS	AC=1734;AF=0.346246;AN=5008;NS=2504;DP=16641;EAS_AF=0.1905;AMR_AF=0.2695;AFR_AF=0.5877;EUR_AF=0.2972;SAS_AF=0.2853;AA=G|||;VT=SNP
20	47645427	rs3091497	G	T	100	PASS	AC=3600;AF=0.71885;AN=5008;NS=2504;DP=20153;EAS_AF=0.6716;AMR_AF=0.6671;AFR_AF=0.944;EUR_AF=0.5775;SAS_AF=0.6452;AA=T|||;VT=SNP
20	47645989	rs6095400	A	C	100	PASS	AC=1734;AF=0.346246;AN=5008;NS=2504;DP=19346;EAS_AF=0.1905;AMR_AF=0.2695;AFR_AF=0.5877;EUR_AF=0.2972;SAS_AF=0.2853;AA=A|||;VT=SNP
20	47645992	rs11086276	A	C	100	PASS	AC=426;AF=0.0850639;AN=5008;NS=2504;DP=19456;EAS_AF=0.0863;AMR_AF=0.0865;AFR_AF=0.0378;EUR_AF=0.1511;SAS_AF=0.0787;AA=A|||;VT=SNP
20	47646068	rs11086277	A	G	100	PASS	AC=424;AF=0.0846645;AN=5008;NS=2504;DP=21318;EAS_AF=0.0863;AMR_AF=0.0865;AFR_AF=0.0371;EUR_AF=0.1511;SAS_AF=0.0777;AA=A|||;VT=SNP
20	47646210	rs3091862	G	C	100	PASS	AC=3600;AF=0.71885;AN=5008;NS=2504;DP=15471;EAS_AF=0.6716;AMR_AF=0.6671;AFR_AF=0.944;EUR_AF=0.5775;SAS_AF=0.6452;AA=C|||;VT=SNP
20	47646316	rs3092552	G	A	100	PASS	AC=1460;AF=0.291534;AN=5008;NS=2504;DP=14989;EAS_AF=0.4812;AMR_AF=0.3573;AFR_AF=0.0787;EUR_AF=0.2753;SAS_AF=0.3538;AA=G|||;VT=SNP
20	47646321	rs6063348	G	C	100	PASS	AC=1805;AF=0.360423;AN=5008;NS=2504;DP=15035;EAS_AF=0.3284;AMR_AF=0.3718;AFR_AF=0.3275;EUR_AF=0.4274;SAS_AF=0.3609;AA=G|||;VT=SNP
20	47646620	rs6090936	T	C	100	PASS	AC=711;AF=0.141973;AN=5008;NS=2504;DP=13691;EAS_AF=0.0883;AMR_AF=0.049;AFR_AF=0.32;EUR_AF=0.0736;SAS_AF=0.093;AA=T|||;VT=SNP
20	47646621	rs6095401	G	A	100	PASS	AC=1733;AF=0.346046;AN=5008;NS=2504;DP=13709;EAS_AF=0.1905;AMR_AF=0.268;AFR_AF=0.5877;EUR_AF=0.2972;SAS_AF=0.2853;AA=A|||;VT=SNP
20	47646932	rs6019600	C	T	100	PASS	AC=1673;AF=0.334065;AN=5008;NS=2504;DP=10446;EAS_AF=0.1905;AMR_AF=0.2666;AFR_AF=0.5431;EUR_AF=0.2972;SAS_AF=0.2853;AA=C|||;VT=SNP
20	47647068	rs3091529	G	A	100	PASS	AC=3249;AF=0.648762;AN=5008;NS=2504;DP=13313;EAS_AF=0.6716;AMR_AF=0.6311;AFR_AF=0.705;EUR_AF=0.5726;SAS_AF=0.6401;AA=A|||;VT=SNP
20	47647260	rs141992689	G	A	100	PASS	AC=13;AF=0.00259585;AN=5008;NS=2504;DP=13859;EAS_AF=0;AMR_AF=0.0029;AFR_AF=0;EUR_AF=0.0089;SAS_AF=0.002;AA=G|||;VT=SNP
20	47647417	rs6012586	T	C	100	PASS	AC=1734;AF=0.346246;AN=5008;NS=2504;DP=14464;EAS_AF=0.1905;AMR_AF=0.2695;AFR_AF=0.5877;EUR_AF=0.2972;SAS_AF=0.2853;AA=T|||;VT=SNP
20	47647437	rs73611323	G	C	100	PASS	AC=446;AF=0.0890575;AN=5008;NS=2504;DP=15711;EAS_AF=0.0407;AMR_AF=0.1571;AFR_AF=0.0083;EUR_AF=0.2078;SAS_AF=0.0777;AA=G|||;VT=SNP
20	47647662	rs6019601	T	C	100	PASS	AC=1733;AF=0.346046;AN=5008;NS=2504;DP=18389;EAS_AF=0.1905;AMR_AF=0.2695;AFR_AF=0.5877;EUR_AF=0.2972;SAS_AF=0.2843;AA=T|||;VT=SNP
20	47647876	rs13042947	T	C	100	PASS	AC=1732;AF=0.345847;AN=5008;NS=2504;DP=16138;EAS_AF=0.1905;AMR_AF=0.2695;AFR_AF=0.5862;EUR_AF=0.2972;SAS_AF=0.2853;AA=C|||;VT=SNP
20	47648353	rs3091866	A	G	100	PASS	AC=3206;AF=0.640176;AN=5008;NS=2504;DP=15605;EAS_AF=0.6716;AMR_AF=0.6297;AFR_AF=0.6732;EUR_AF=0.5726;SAS_AF=0.6401;AA=a|||;VT=SNP
20	47648854	rs1022687	C	T	100	PASS	AC=3251;AF=0.649161;AN=5008;NS=2504;DP=17345;EAS_AF=0.6716;AMR_AF=0.6311;AFR_AF=0.7057;EUR_AF=0.5726;SAS_AF=0.6411;AA=T|||;VT=SNP
20	47648856	rs1022688	G	A	100	PASS	AC=1776;AF=0.354633;AN=5008;NS=2504;DP=17298;EAS_AF=0.1905;AMR_AF=0.2781;AFR_AF=0.5885;EUR_AF=0.3042;SAS_AF=0.3139;AA=A|||;VT=SNP
20	47649130	rs149040798	A	G	100	PASS	AC=51;AF=0.0101837;AN=5008;NS=2504;DP=16814;EAS_AF=0;AMR_AF=0.0101;AFR_AF=0;EUR_AF=0.0358;SAS_AF=0.0082;AA=A|||;VT=SNP
20	47649525	rs7263488	T	C	100	PASS	AC=708;AF=0.141374;AN=5008;NS=2504;DP=18993;EAS_AF=0.0883;AMR_AF=0.0476;AFR_AF=0.3185;EUR_AF=0.0736;SAS_AF=0.093;AA=T|||;VT=SNP
20	47649973	rs3752257	A	G	100	PASS	AC=215;AF=0.0429313;AN=5008;NS=2504;DP=23309;EAS_AF=0.0615;AMR_AF=0.0331;AFR_AF=0.0015;EUR_AF=0.0129;SAS_AF=0.1176;AA=A|||;VT=SNP
20	47650104	rs78721163	A	G	100	PASS	AC=32;AF=0.00638978;AN=5008;NS=2504;DP=20368;EAS_AF=0;AMR_AF=0.0115;AFR_AF=0;EUR_AF=0.0169;SAS_AF=0.0072;AA=A|||;VT=SNP
20	47651492	rs6019602	G	A	100	PASS	AC=1734;AF=0.346246;AN=5008;NS=2504;DP=20005;EAS_AF=0.1905;AMR_AF=0.2695;AFR_AF=0.5877;EUR_AF=0.2972;SAS_AF=0.2853;AA=A|||;VT=SNP
20	47651705	rs144237181	G	A	100	PASS	AC=52;AF=0.0103834;AN=5008;NS=2504;DP=19693;EAS_AF=0;AMR_AF=0.0245;AFR_AF=0.0038;EUR_AF=0.0249;SAS_AF=0.0051;AA=G|||;VT=SNP
20	47652254	rs707533	A	G	100	PASS	AC=1734;AF=0.346246;AN=5008;NS=2504;DP=17528;EAS_AF=0.1905;AMR_AF=0.2695;AFR_AF=0.5877;EUR_AF=0.2972;SAS_AF=0.2853;AA=A|||;VT=SNP
20	47652338	rs707534	A	G	100	PASS	AC=1734;AF=0.346246;AN=5008;NS=2504;DP=18217;EAS_AF=0.1905;AMR_AF=0.2695;AFR_AF=0.5877;EUR_AF=0.2972;SAS_AF=0.2853;AA=A|||;VT=SNP
20	47653406	rs6019603	T	C	100	PASS	AC=1734;AF=0.346246;AN=5008;NS=2504;DP=17887;EAS_AF=0.1905;AMR_AF=0.2695;AFR_AF=0.5877;EUR_AF=0.2972;SAS_AF=0.2853;AA=C|||;VT=SNP
20	47653498	rs6019604	G	A	100	PASS	AC=1732;AF=0.345847;AN=5008;NS=2504;DP=19285;EAS_AF=0.1905;AMR_AF=0.2695;AFR_AF=0.587;EUR_AF=0.2972;SAS_AF=0.2843;AA=g|||;VT=SNP
20	47654258	rs3092302	C	T	100	PASS	AC=3249;AF=0.648762;AN=5008;NS=2504;DP=17459;EAS_AF=0.6716;AMR_AF=0.6311;AFR_AF=0.705;EUR_AF=0.5726;SAS_AF=0.6401;AA=T|||;VT=SNP
20	47654451	rs6095402	G	A	100	PASS	AC=633;AF=0.126398;AN=5008;NS=2504;DP=21453;EAS_AF=0.0873;AMR_AF=0.0418;AFR_AF=0.2655;EUR_AF=0.0736;SAS_AF=0.093;AA=G|||;VT=SNP
20	47654564	rs927160	C	G	100	PASS	AC=1734;AF=0.346246;AN=5008;NS=2504;DP=19975;EAS_AF=0.1905;AMR_AF=0.2695;AFR_AF=0.5877;EUR_AF=0.2972;SAS_AF=0.2853;AA=C|||;VT=SNP
20	47655617	rs6019608	C	T	100	PASS	AC=1599;AF=0.319289;AN=5008;NS=2504;DP=15087;EAS_AF=0.1905;AMR_AF=0.2594;AFR_AF=0.4902;EUR_AF=0.2972;SAS_AF=0.2863;AA=C|||;VT=SNP
20	47655768	rs6019609	C	G	100	PASS	AC=1734;AF=0.346246;AN=5008;NS=2504;DP=12205;EAS_AF=0.1905;AMR_AF=0.2695;AFR_AF=0.5877;EUR_AF=0.2972;SAS_AF=0.2853;AA=G|||;VT=SNP
20	47656198	rs7269912	A	G	100	PASS	AC=747;AF=0.149161;AN=5008;NS=2504;DP=15819;EAS_AF=0.0407;AMR_AF=0.1844;AFR_AF=0.2194;EUR_AF=0.2107;SAS_AF=0.0777;AA=A|||;VT=SNP
20	47656546	rs35640549	C	T	100	PASS	AC=714;AF=0.142572;AN=5008;NS=2504;DP=11520;EAS_AF=0.0407;AMR_AF=0.183;AFR_AF=0.1952;EUR_AF=0.2107;SAS_AF=0.0777;AA=C|||;VT=SNP
20	47656681	rs6095404	A	T	100	PASS	AC=2505;AF=0.5002;AN=5008;NS=2504;DP=10346;EAS_AF=0.4167;AMR_AF=0.415;AFR_AF=0.643;EUR_AF=0.501;SAS_AF=0.453;AA=a|||;VT=SNP
20	47656787	rs6122747	A	G	100	PASS	AC=1661;AF=0.331669;AN=5008;NS=2504;DP=12777;EAS_AF=0.3284;AMR_AF=0.3602;AFR_AF=0.2254;EUR_AF=0.4274;SAS_AF=0.3599;AA=A|||;VT=SNP
20	47656889	rs2426108	T	C	100	PASS	AC=3248;AF=0.648562;AN=5008;NS=2504;DP=13809;EAS_AF=0.6716;AMR_AF=0.6311;AFR_AF=0.7042;EUR_AF=0.5726;SAS_AF=0.6401;AA=C|||;VT=SNP
20	47656945	rs147543285	C	T	100	PASS	AC=62;AF=0.0123802;AN=5008;NS=2504;DP=13744;EAS_AF=0.001;AMR_AF=0.0144;AFR_AF=0.0015;EUR_AF=0.0388;SAS_AF=0.0102;AA=C|||;VT=SNP
20	47658064	rs11905116	A	G	100	PASS	AC=1735;AF=0.346446;AN=5008;NS=2504;DP=11589;EAS_AF=0.1905;AMR_AF=0.2695;AFR_AF=0.5885;EUR_AF=0.2972;SAS_AF=0.2853;AA=A|||;VT=SNP
20	47658351	rs11696929	C	T	100	PASS	AC=1805;AF=0.360423;AN=5008;NS=2504;DP=11032;EAS_AF=0.3284;AMR_AF=0.3718;AFR_AF=0.3283;EUR_AF=0.4274;SAS_AF=0.3599;AA=C|||;VT=SNP
20	47658622	rs113028901	T	C	100	PASS	AC=213;AF=0.0425319;AN=5008;NS=2504;DP=16994;EAS_AF=0.0615;AMR_AF=0.0331;AFR_AF=0.0023;EUR_AF=0.0129;SAS_AF=0.1145;AA=T|||;VT=SNP
20	47658655	rs113401591	G	C	100	PASS	AC=213;AF=0.0425319;AN=5008;NS=2504;DP=16878;EAS_AF=0.0615;AMR_AF=0.0331;AFR_AF=0.0023;EUR_AF=0.0129;SAS_AF=0.1145;AA=G|||;VT=SNP
20	47658889	rs62210371	G	C	100	PASS	AC=419;AF=0.0836661;AN=5008;NS=2504;DP=15965;EAS_AF=0.0873;AMR_AF=0.0836;AFR_AF=0.0363;EUR_AF=0.1471;SAS_AF=0.0787;AA=G|||;VT=SNP
20	47660285	rs73266241	T	A	100	PASS	AC=1760;AF=0.351438;AN=5008;NS=2504;DP=14048;EAS_AF=0.3284;AMR_AF=0.3689;AFR_AF=0.2958;EUR_AF=0.4274;SAS_AF=0.3599;AA=T|||;VT=SNP
20	47660366	rs6095406	A	G	100	PASS	AC=924;AF=0.184505;AN=5008;NS=2504;DP=13446;EAS_AF=0.1498;AMR_AF=0.0836;AFR_AF=0.3215;EUR_AF=0.0865;SAS_AF=0.2076;AA=A|||;VT=SNP
20	47660450	rs111905398	T	G	100	PASS	AC=213;AF=0.0425319;AN=5008;NS=2504;DP=12328;EAS_AF=0.0615;AMR_AF=0.0331;AFR_AF=0.0023;EUR_AF=0.0129;SAS_AF=0.1145;AA=T|||;VT=SNP
20	47661013	rs3092518	G	C	100	PASS	AC=1460;AF=0.291534;AN=5008;NS=2504;DP=14821;EAS_AF=0.4812;AMR_AF=0.3602;AFR_AF=0.0764;EUR_AF=0.2753;SAS_AF=0.3548;AA=A|||;VT=SNP
20	47661470	rs6095407	G	C	100	PASS	AC=1735;AF=0.346446;AN=5008;NS=2504;DP=12394;EAS_AF=0.1905;AMR_AF=0.2695;AFR_AF=0.5885;EUR_AF=0.2972;SAS_AF=0.2853;AA=G|||;VT=SNP
20	47661537	rs62210372	C	A	100	PASS	AC=418;AF=0.0834665;AN=5008;NS=2504;DP=14627;EAS_AF=0.0873;AMR_AF=0.0836;AFR_AF=0.0356;EUR_AF=0.1471;SAS_AF=0.0787;AA=C|||;VT=SNP
20	47661571	rs149267689	C	T	100	PASS	AC=45;AF=0.00898562;AN=5008;NS=2504;DP=13824;EAS_AF=0.002;AMR_AF=0.0072;AFR_AF=0;EUR_AF=0.0199;SAS_AF=0.0184;AA=C|||;VT=SNP
20	47662627	rs2426109	G	C	100	PASS	AC=3218;AF=0.642572;AN=5008;NS=2504;DP=18262;EAS_AF=0.6895;AMR_AF=0.6297;AFR_AF=0.6649;EUR_AF=0.5726;SAS_AF=0.6452;AA=C|||;VT=SNP
20	47662814	rs2273533	G	A	100	PASS	AC=849;AF=0.169529;AN=5008;NS=2504;DP=16477;EAS_AF=0.1498;AMR_AF=0.0749;AFR_AF=0.2685;EUR_AF=0.0875;SAS_AF=0.2076;AA=G|||;VT=SNP
20	47662823	rs2252259	T	G	100	PASS	AC=3196;AF=0.638179;AN=5008;NS=2504;DP=16634;EAS_AF=0.6726;AMR_AF=0.6297;AFR_AF=0.6649;EUR_AF=0.5726;SAS_AF=0.6401;AA=G|||;VT=SNP
20	47662881	rs117725610	G	A	100	PASS	AC=39;AF=0.00778754;AN=5008;NS=2504;DP=15908;EAS_AF=0;AMR_AF=0.0187;AFR_AF=0.0008;EUR_AF=0.0209;SAS_AF=0.0041;AA=G|||;VT=SNP
20	47663304	rs117015033	C	A	100	PASS	AC=51;AF=0.0101837;AN=5008;NS=2504;DP=14328;EAS_AF=0.001;AMR_AF=0.0115;AFR_AF=0.0008;EUR_AF=0.0129;SAS_AF=0.0286;AA=C|||;VT=SNP
20	47663368	rs3817652	A	G	100	PASS	AC=1734;AF=0.346246;AN=5008;NS=2504;DP=14233;EAS_AF=0.1905;AMR_AF=0.2695;AFR_AF=0.5877;EUR_AF=0.2972;SAS_AF=0.2853;AA=A|||;VT=SNP
20	47663382	rs3091427	A	G	100	PASS	AC=3599;AF=0.71865;AN=5008;NS=2504;DP=14217;EAS_AF=0.6716;AMR_AF=0.6671;AFR_AF=0.9433;EUR_AF=0.5775;SAS_AF=0.6452;AA=G|||;VT=SNP
20	47663487	rs79792569	C	A	100	PASS	AC=82;AF=0.0163738;AN=5008;NS=2504;DP=15397;EAS_AF=0;AMR_AF=0.0245;AFR_AF=0.0023;EUR_AF=0.0517;SAS_AF=0.0102;AA=C|||;VT=SNP
20	47663754	rs13042443	G	T	100	PASS	AC=750;AF=0.14976;AN=5008;NS=2504;DP=18687;EAS_AF=0.0407;AMR_AF=0.1844;AFR_AF=0.2216;EUR_AF=0.2107;SAS_AF=0.0777;AA=G|||;VT=SNP
20	47663944	rs3092374	G	C	100	PASS	AC=3340;AF=0.666933;AN=5008;NS=2504;DP=15872;EAS_AF=0.6716;AMR_AF=0.6398;AFR_AF=0.7693;EUR_AF=0.5726;SAS_AF=0.6401;AA=C|||;VT=SNP
20	47664667	rs6019613	C	T	100	PASS	AC=1736;AF=0.346645;AN=5008;NS=2504;DP=15548;EAS_AF=0.1905;AMR_AF=0.2695;AFR_AF=0.5877;EUR_AF=0.2972;SAS_AF=0.2873;AA=T|||;VT=SNP
20	47664922	rs6066955	A	G	100	PASS	AC=37;AF=0.00738818;AN=5008;NS=2504;DP=20364;EAS_AF=0;AMR_AF=0.0159;AFR_AF=0.0008;EUR_AF=0.0249;SAS_AF=0;AA=A|||;VT=SNP
20	47665612	rs10485609	A	G	100	PASS	AC=766;AF=0.152955;AN=5008;NS=2504;DP=20093;EAS_AF=0.0417;AMR_AF=0.1859;AFR_AF=0.2322;EUR_AF=0.2107;SAS_AF=0.0777;AA=A|||;VT=SNP
20	47665825	rs6090939	A	G	100	PASS	AC=1734;AF=0.346246;AN=5008;NS=2504;DP=17931;EAS_AF=0.1905;AMR_AF=0.2695;AFR_AF=0.5877;EUR_AF=0.2972;SAS_AF=0.2853;AA=A|||;VT=SNP
20	47665903	rs35843274	T	G	100	PASS	AC=765;AF=0.152756;AN=5008;NS=2504;DP=16434;EAS_AF=0.0407;AMR_AF=0.1859;AFR_AF=0.2322;EUR_AF=0.2107;SAS_AF=0.0777;AA=T|||;VT=SNP
20	47666027	rs6090940	G	T	100	PASS	AC=1736;AF=0.346645;AN=5008;NS=2504;DP=18085;EAS_AF=0.1905;AMR_AF=0.2695;AFR_AF=0.5877;EUR_AF=0.2992;SAS_AF=0.2853;AA=T|||;VT=SNP
20	47666418	rs2426110	G	A	100	PASS	AC=1460;AF=0.291534;AN=5008;NS=2504;DP=14163;EAS_AF=0.4812;AMR_AF=0.3602;AFR_AF=0.0764;EUR_AF=0.2753;SAS_AF=0.3548;AA=G|||;VT=SNP
20	47667056	rs7265500	C	T	100	PASS	AC=1804;AF=0.360224;AN=5008;NS=2504;DP=10820;EAS_AF=0.3284;AMR_AF=0.3703;AFR_AF=0.3283;EUR_AF=0.4274;SAS_AF=0.3599;AA=C|||;VT=SNP
20	47667237	rs6012590	C	T	100	PASS	AC=1733;AF=0.346046;AN=5008;NS=2504;DP=14396;EAS_AF=0.1905;AMR_AF=0.2695;AFR_AF=0.5877;EUR_AF=0.2972;SAS_AF=0.2843;AA=C|||;VT=SNP
20	47667342	rs6012591	T	C	100	PASS	AC=1734;AF=0.346246;AN=5008;NS=2504;DP=16269;EAS_AF=0.1915;AMR_AF=0.2695;AFR_AF=0.5877;EUR_AF=0.2972;SAS_AF=0.2843;AA=T|||;VT=SNP
20	47667900	rs112435589	G	A	100	PASS	AC=27;AF=0.00539137;AN=5008;NS=2504;DP=17650;EAS_AF=0;AMR_AF=0.0043;AFR_AF=0.0008;EUR_AF=0.0229;SAS_AF=0;AA=G|||;VT=SNP
20	47668037	rs7509369	G	A	100	PASS	AC=1733;AF=0.346046;AN=5008;NS=2504;DP=15662;EAS_AF=0.1905;AMR_AF=0.2695;AFR_AF=0.5877;EUR_AF=0.2972;SAS_AF=0.2843;AA=G|||;VT=SNP
20	47668145	rs2869693	T	G	100	PASS	AC=4981;AF=0.994609;AN=5008;NS=2504;DP=20901;EAS_AF=1;AMR_AF=0.9957;AFR_AF=0.9992;EUR_AF=0.9771;SAS_AF=1;AA=G|||;VT=SNP
20	47668383	rs2869694	C	T	100	PASS	AC=1733;AF=0.346046;AN=5008;NS=2504;DP=18096;EAS_AF=0.1905;AMR_AF=0.2695;AFR_AF=0.5877;EUR_AF=0.2972;SAS_AF=0.2843;AA=C|||;VT=SNP
20	47668696	rs6019615	C	T	100	PASS	AC=633;AF=0.126398;AN=5008;NS=2504;DP=22868;EAS_AF=0.0883;AMR_AF=0.0418;AFR_AF=0.2655;EUR_AF=0.0736;SAS_AF=0.092;AA=C|||;VT=SNP
20	47668793	rs6019616	T	C	100	PASS	AC=574;AF=0.114617;AN=5008;NS=2504;DP=22113;EAS_AF=0.0883;AMR_AF=0.0389;AFR_AF=0.2224;EUR_AF=0.0736;SAS_AF=0.092;AA=T|||;VT=SNP
20	47669177	rs67623477	G	A	100	PASS	AC=445;AF=0.0888578;AN=5008;NS=2504;DP=17142;EAS_AF=0.0407;AMR_AF=0.1571;AFR_AF=0.0083;EUR_AF=0.2078;SAS_AF=0.0767;AA=G|||;VT=SNP
20	47669491	rs11908651	A	G	100	PASS	AC=575;AF=0.114816;AN=5008;NS=2504;DP=18597;EAS_AF=0.0883;AMR_AF=0.0389;AFR_AF=0.2224;EUR_AF=0.0746;SAS_AF=0.092;AA=A|||;VT=SNP
20	47669980	rs73611328	T	C	100	PASS	AC=1733;AF=0.346046;AN=5008;NS=2504;DP=15285;EAS_AF=0.1905;AMR_AF=0.2695;AFR_AF=0.5877;EUR_AF=0.2972;SAS_AF=0.2843;AA=C|||;VT=SNP
20	47670546	rs6095411	T	C	100	PASS	AC=713;AF=0.142372;AN=5008;NS=2504;DP=19267;EAS_AF=0.0883;AMR_AF=0.049;AFR_AF=0.3215;EUR_AF=0.0746;SAS_AF=0.092;AA=T|||;VT=SNP
20	47670675	rs74405926	C	T	100	PASS	AC=14;AF=0.00279553;AN=5008;NS=2504;DP=20956;EAS_AF=0.001;AMR_AF=0.0029;AFR_AF=0;EUR_AF=0.0089;SAS_AF=0.002;AA=C|||;VT=SNP
20	47671538	rs6019618	T	C	100	PASS	AC=1734;AF=0.346246;AN=5008;NS=2504;DP=20704;EAS_AF=0.1905;AMR_AF=0.2695;AFR_AF=0.5877;EUR_AF=0.2982;SAS_AF=0.2843;AA=C|||;VT=SNP
20	47671977	rs75257715	G	A	100	PASS	AC=213;AF=0.0425319;AN=5008;NS=2504;DP=16465;EAS_AF=0.0615;AMR_AF=0.0331;AFR_AF=0.0023;EUR_AF=0.0129;SAS_AF=0.1145;AA=G|||;VT=SNP
20	47672975	rs3091976	A	G	100	PASS	AC=1044;AF=0.208466;AN=5008;NS=2504;DP=20100;EAS_AF=0.3948;AMR_AF=0.2767;AFR_AF=0.0401;EUR_AF=0.1282;SAS_AF=0.2781;AA=A|||;VT=SNP
20	47673002	rs3795082	G	C	100	PASS	AC=1732;AF=0.345847;AN=5008;NS=2504;DP=20431;EAS_AF=0.1905;AMR_AF=0.2695;AFR_AF=0.5877;EUR_AF=0.2962;SAS_AF=0.2843;AA=G|||;VT=SNP
20	47675176	rs2064853	T	A	100	PASS	AC=3195;AF=0.637979;AN=5008;NS=2504;DP=14443;EAS_AF=0.6716;AMR_AF=0.6297;AFR_AF=0.6649;EUR_AF=0.5726;SAS_AF=0.6401;AA=t|||;VT=SNP
20	47675197	rs55727893	C	T	100	PASS	AC=16;AF=0.00319489;AN=5008;NS=2504;DP=14487;EAS_AF=0;AMR_AF=0.0043;AFR_AF=0;EUR_AF=0.006;SAS_AF=0.0072;AA=C|||;VT=SNP
20	47675525	rs6125531	G	A	100	PASS	AC=1804;AF=0.360224;AN=5008;NS=2504;DP=13728;EAS_AF=0.3284;AMR_AF=0.3703;AFR_AF=0.3283;EUR_AF=0.4274;SAS_AF=0.3599;AA=G|||;VT=SNP
20	47676281	rs6066959	G	A	100	PASS	AC=1408;AF=0.28115;AN=5008;NS=2504;DP=16267;EAS_AF=0.3284;AMR_AF=0.3329;AFR_AF=0.056;EUR_AF=0.4225;SAS_AF=0.3548;AA=G|||;VT=SNP
20	47676951	rs6090941	G	A	100	PASS	AC=1736;AF=0.346645;AN=5008;NS=2504;DP=17951;EAS_AF=0.1915;AMR_AF=0.2695;AFR_AF=0.5877;EUR_AF=0.2982;SAS_AF=0.2853;AA=G|||;VT=SNP
20	47677162	rs6012592	C	A	100	PASS	AC=1735;AF=0.346446;AN=5008;NS=2504;DP=18547;EAS_AF=0.1915;AMR_AF=0.2695;AFR_AF=0.5877;EUR_AF=0.2972;SAS_AF=0.2853;AA=A|||;VT=SNP
20	47677185	rs66501340	T	C	100	PASS	AC=1736;AF=0.346645;AN=5008;NS=2504;DP=18435;EAS_AF=0.1915;AMR_AF=0.2695;AFR_AF=0.5885;EUR_AF=0.2972;SAS_AF=0.2853;AA=C|||;VT=SNP
20	47677834	rs6019619	T	C	100	PASS	AC=1736;AF=0.346645;AN=5008;NS=2504;DP=8780;EAS_AF=0.1915;AMR_AF=0.2695;AFR_AF=0.5877;EUR_AF=0.2982;SAS_AF=0.2853;AA=T|||;VT=SNP
20	47677835	rs6012593	G	A	100	PASS	AC=1733;AF=0.346046;AN=5008;NS=2504;DP=8770;EAS_AF=0.1915;AMR_AF=0.2695;AFR_AF=0.5862;EUR_AF=0.2972;SAS_AF=0.2853;AA=G|||;VT=SNP
20	47678100	rs11906713	C	T	100	PASS	AC=445;AF=0.0888578;AN=5008;NS=2504;DP=11226;EAS_AF=0.0407;AMR_AF=0.1571;AFR_AF=0.0083;EUR_AF=0.2078;SAS_AF=0.0767;AA=C|||;VT=SNP
20	47678201	rs6095417	G	A	100	PASS	AC=1735;AF=0.346446;AN=5008;NS=2504;DP=9870;EAS_AF=0.1915;AMR_AF=0.2695;AFR_AF=0.5877;EUR_AF=0.2972;SAS_AF=0.2853;AA=G|||;VT=SNP
20	47678685	rs75708270	G	T	100	PASS	AC=23;AF=0.00459265;AN=5008;NS=2504;DP=19115;EAS_AF=0;AMR_AF=0.0101;AFR_AF=0.0023;EUR_AF=0.0109;SAS_AF=0.002;AA=G|||;VT=SNP
20	47678770	rs3092039	A	G	100	PASS	AC=3206;AF=0.640176;AN=5008;NS=2504;DP=18840;EAS_AF=0.6716;AMR_AF=0.6297;AFR_AF=0.6725;EUR_AF=0.5726;SAS_AF=0.6411;AA=G|||;VT=SNP
20	47679300	rs6019620	T	A	100	PASS	AC=1736;AF=0.346645;AN=5008;NS=2504;DP=12494;EAS_AF=0.1915;AMR_AF=0.2695;AFR_AF=0.5877;EUR_AF=0.2972;SAS_AF=0.2863;AA=A|||;VT=SNP
20	47679500	rs77441408	T	G	100	PASS	AC=213;AF=0.0425319;AN=5008;NS=2504;DP=11279;EAS_AF=0.0615;AMR_AF=0.0331;AFR_AF=0.0023;EUR_AF=0.0129;SAS_AF=0.1145;AA=T|||;VT=SNP
20	47679963	rs6019621	C	T	100	PASS	AC=1735;AF=0.346446;AN=5008;NS=2504;DP=16302;EAS_AF=0.1915;AMR_AF=0.2695;AFR_AF=0.5877;EUR_AF=0.2972;SAS_AF=0.2853;AA=C|||;VT=SNP
20	47681257	rs73130177	T	C	100	PASS	AC=161;AF=0.0321486;AN=5008;NS=2504;DP=19324;EAS_AF=0.004;AMR_AF=0.0216;AFR_AF=0;EUR_AF=0.0666;SAS_AF=0.0767;AA=T|||;VT=SNP
20	47682893	rs2246266	C	T	100	PASS	AC=1457;AF=0.290935;AN=5008;NS=2504;DP=18583;EAS_AF=0.4802;AMR_AF=0.3573;AFR_AF=0.0764;EUR_AF=0.2753;SAS_AF=0.3548;AA=C|||;VT=SNP;EX_TARGET
20	47683895	rs56145535	G	C	100	PASS	AC=366;AF=0.0730831;AN=5008;NS=2504;DP=13882;EAS_AF=0.0863;AMR_AF=0.0821;AFR_AF=0.0045;EUR_AF=0.1451;SAS_AF=0.0716;AA=G|||;VT=SNP
20	47684868	rs11906283	G	A	100	PASS	AC=447;AF=0.0892572;AN=5008;NS=2504;DP=16219;EAS_AF=0.0407;AMR_AF=0.1571;AFR_AF=0.0091;EUR_AF=0.2078;SAS_AF=0.0777;AA=G|||;VT=SNP
20	47685117	rs62210393	C	T	100	PASS	AC=58;AF=0.0115815;AN=5008;NS=2504;DP=18002;EAS_AF=0;AMR_AF=0.0173;AFR_AF=0;EUR_AF=0.0268;SAS_AF=0.0194;AA=C|||;VT=SNP
20	47685320	rs2227946	G	C	100	PASS	AC=746;AF=0.148962;AN=5008;NS=2504;DP=17604;EAS_AF=0.0407;AMR_AF=0.1844;AFR_AF=0.2186;EUR_AF=0.2107;SAS_AF=0.0777;AA=G|||;VT=SNP;EX_TARGET
20	47685493	rs2075675	T	C	100	PASS	AC=1735;AF=0.346446;AN=5008;NS=2504;DP=19939;EAS_AF=0.1915;AMR_AF=0.2695;AFR_AF=0.5877;EUR_AF=0.2972;SAS_AF=0.2853;AA=T|||;VT=SNP
20	47685815	rs6019624	G	A	100	PASS	AC=1737;AF=0.346845;AN=5008;NS=2504;DP=21448;EAS_AF=0.1915;AMR_AF=0.2695;AFR_AF=0.5893;EUR_AF=0.2972;SAS_AF=0.2853;AA=A|||;VT=SNP
20	47686041	rs2734902	C	T	100	PASS	AC=3967;AF=0.792133;AN=5008;NS=2504;DP=22824;EAS_AF=0.6062;AMR_AF=0.7233;AFR_AF=0.9599;EUR_AF=0.8718;SAS_AF=0.7239;AA=T|||;VT=SNP
20	47686290	rs1983528	G	A	100	PASS	AC=766;AF=0.152955;AN=5008;NS=2504;DP=22727;EAS_AF=0.0407;AMR_AF=0.1859;AFR_AF=0.233;EUR_AF=0.2107;SAS_AF=0.0777;AA=G|||;VT=SNP
20	47686983	rs3818225	G	C	100	PASS	AC=213;AF=0.0425319;AN=5008;NS=2504;DP=16797;EAS_AF=0.0615;AMR_AF=0.0331;AFR_AF=0.0023;EUR_AF=0.0129;SAS_AF=0.1145;AA=G|||;VT=SNP
20	47688109	rs36098998	C	G	100	PASS	AC=765;AF=0.152756;AN=5008;NS=2504;DP=16106;EAS_AF=0.0407;AMR_AF=0.1859;AFR_AF=0.2322;EUR_AF=0.2107;SAS_AF=0.0777;AA=C|||;VT=SNP
20	47688620	rs6512567	T	G	100	PASS	AC=1735;AF=0.346446;AN=5008;NS=2504;DP=19044;EAS_AF=0.1915;AMR_AF=0.2695;AFR_AF=0.5877;EUR_AF=0.2972;SAS_AF=0.2853;AA=T|||;VT=SNP
20	47689036	rs79186842	A	G	100	PASS	AC=184;AF=0.0367412;AN=5008;NS=2504;DP=19249;EAS_AF=0;AMR_AF=0.0836;AFR_AF=0.0045;EUR_AF=0.1054;SAS_AF=0.0143;AA=A|||;VT=SNP
20	47689838	rs8118101	C	T	100	PASS	AC=750;AF=0.14976;AN=5008;NS=2504;DP=18444;EAS_AF=0.0407;AMR_AF=0.1844;AFR_AF=0.2216;EUR_AF=0.2107;SAS_AF=0.0777;AA=C|||;VT=SNP
20	47689880	rs16984419	T	C	100	PASS	AC=33;AF=0.00658946;AN=5008;NS=2504;DP=20049;EAS_AF=0;AMR_AF=0.0115;AFR_AF=0.0008;EUR_AF=0.0239;SAS_AF=0;AA=T|||;VT=SNP
20	47690065	rs117590849	C	T	100	PASS	AC=13;AF=0.00259585;AN=5008;NS=2504;DP=17044;EAS_AF=0;AMR_AF=0.0029;AFR_AF=0;EUR_AF=0.0089;SAS_AF=0.002;AA=C|||;VT=SNP
20	47690189	rs2426113	G	A	100	PASS	AC=3205;AF=0.639976;AN=5008;NS=2504;DP=15850;EAS_AF=0.6716;AMR_AF=0.6297;AFR_AF=0.6725;EUR_AF=0.5726;SAS_AF=0.6401;AA=A|||;VT=SNP
20	47690591	rs3092411	T	G	100	PASS	AC=3204;AF=0.639776;AN=5008;NS=2504;DP=13893;EAS_AF=0.6716;AMR_AF=0.6297;AFR_AF=0.6717;EUR_AF=0.5726;SAS_AF=0.6401;AA=g|||;VT=SNP
20	47691211	rs2075676	C	A	100	PASS	AC=1735;AF=0.346446;AN=5008;NS=2504;DP=21527;EAS_AF=0.1915;AMR_AF=0.2695;AFR_AF=0.5877;EUR_AF=0.2972;SAS_AF=0.2853;AA=A|||;VT=SNP
20	47691430	rs35214127	A	T	100	PASS	AC=38;AF=0.00758786;AN=5008;NS=2504;DP=19790;EAS_AF=0;AMR_AF=0.0187;AFR_AF=0.0008;EUR_AF=0.0239;SAS_AF=0;AA=A|||;VT=SNP
20	47691445	rs3092153	C	T	100	PASS	AC=1457;AF=0.290935;AN=5008;NS=2504;DP=19361;EAS_AF=0.4802;AMR_AF=0.3573;AFR_AF=0.0764;EUR_AF=0.2753;SAS_AF=0.3548;AA=C|||;VT=SNP
20	47691743	rs17448715	C	T	100	PASS	AC=447;AF=0.0892572;AN=5008;NS=2504;DP=17026;EAS_AF=0.0407;AMR_AF=0.1571;AFR_AF=0.0091;EUR_AF=0.2078;SAS_AF=0.0777;AA=C|||;VT=SNP
20	47692392	rs2426114	T	C	100	PASS	AC=3211;AF=0.641174;AN=5008;NS=2504;DP=18428;EAS_AF=0.6716;AMR_AF=0.6297;AFR_AF=0.677;EUR_AF=0.5726;SAS_AF=0.6401;AA=C|||;VT=SNP
20	47692827	rs2426115	T	C	100	PASS	AC=3203;AF=0.639577;AN=5008;NS=2504;DP=16759;EAS_AF=0.6716;AMR_AF=0.6282;AFR_AF=0.6717;EUR_AF=0.5726;SAS_AF=0.6401;AA=C|||;VT=SNP
20	47693033	rs7271812	A	G	100	PASS	AC=750;AF=0.14976;AN=5008;NS=2504;DP=14582;EAS_AF=0.0407;AMR_AF=0.1844;AFR_AF=0.2216;EUR_AF=0.2107;SAS_AF=0.0777;AA=A|||;VT=SNP
20	47693160	rs2426117	G	A	100	PASS	AC=1717;AF=0.342851;AN=5008;NS=2504;DP=18677;EAS_AF=0.1915;AMR_AF=0.2695;AFR_AF=0.5877;EUR_AF=0.2972;SAS_AF=0.2669;AA=G|||;VT=SNP
20	47695391	rs2024959	G	A	100	PASS	AC=1816;AF=0.36262;AN=5008;NS=2504;DP=17955;EAS_AF=0.3284;AMR_AF=0.3718;AFR_AF=0.3359;EUR_AF=0.4274;SAS_AF=0.3609;AA=G|||;VT=SNP
20	47695420	rs76000957	G	C	100	PASS	AC=30;AF=0.00599042;AN=5008;NS=2504;DP=16440;EAS_AF=0;AMR_AF=0.0043;AFR_AF=0.0015;EUR_AF=0.0229;SAS_AF=0.002;AA=G|||;VT=SNP
20	47695473	rs2426118	A	G	100	PASS	AC=3550;AF=0.708866;AN=5008;NS=2504;DP=15246;EAS_AF=0.5198;AMR_AF=0.6412;AFR_AF=0.9236;EUR_AF=0.7247;SAS_AF=0.6452;AA=G|||;VT=SNP
20	47695511	rs3091595	C	T	100	PASS	AC=1030;AF=0.205671;AN=5008;NS=2504;DP=14939;EAS_AF=0.3938;AMR_AF=0.2752;AFR_AF=0.0401;EUR_AF=0.1282;SAS_AF=0.2658;AA=C|||;VT=SNP
20	47696189	rs78946216	G	A	100	PASS	AC=213;AF=0.0425319;AN=5008;NS=2504;DP=20577;EAS_AF=0.0615;AMR_AF=0.0331;AFR_AF=0.0023;EUR_AF=0.0129;SAS_AF=0.1145;AA=G|||;VT=SNP
20	47697204	rs62210395	G	C	100	PASS	AC=365;AF=0.0728834;AN=5008;NS=2504;DP=15704;EAS_AF=0.0863;AMR_AF=0.0821;AFR_AF=0.0045;EUR_AF=0.1451;SAS_AF=0.0706;AA=G|||;VT=SNP
20	47697209	rs6125535	C	T	100	PASS	AC=365;AF=0.0728834;AN=5008;NS=2504;DP=15697;EAS_AF=0.0863;AMR_AF=0.0821;AFR_AF=0.0045;EUR_AF=0.1451;SAS_AF=0.0706;AA=C|||;VT=SNP
20	47697253	rs2426120	T	A	100	PASS	AC=1734;AF=0.346246;AN=5008;NS=2504;DP=15708;EAS_AF=0.1915;AMR_AF=0.2695;AFR_AF=0.587;EUR_AF=0.2972;SAS_AF=0.2853;AA=T|||;VT=SNP
20	47697732	rs2426121	A	C	100	PASS	AC=1737;AF=0.346845;AN=5008;NS=2504;DP=17661;EAS_AF=0.1915;AMR_AF=0.2695;AFR_AF=0.5877;EUR_AF=0.2972;SAS_AF=0.2873;AA=G|||;VT=SNP
20	47697939	rs2426122	A	G	100	PASS	AC=1735;AF=0.346446;AN=5008;NS=2504;DP=17004;EAS_AF=0.1915;AMR_AF=0.2695;AFR_AF=0.5877;EUR_AF=0.2972;SAS_AF=0.2853;AA=A|||;VT=SNP
20	47698133	rs148642527	C	T	100	PASS	AC=33;AF=0.00658946;AN=5008;NS=2504;DP=18820;EAS_AF=0;AMR_AF=0.0144;AFR_AF=0;EUR_AF=0.0189;SAS_AF=0.0041;AA=C|||;VT=SNP
20	47698186	rs11908024	C	T	100	PASS	AC=746;AF=0.148962;AN=5008;NS=2504;DP=19542;EAS_AF=0.0407;AMR_AF=0.1844;AFR_AF=0.2186;EUR_AF=0.2107;SAS_AF=0.0777;AA=C|||;VT=SNP
20	47699657	rs6125536	G	A	100	PASS	AC=1760;AF=0.351438;AN=5008;NS=2504;DP=17070;EAS_AF=0.3284;AMR_AF=0.3703;AFR_AF=0.295;EUR_AF=0.4274;SAS_AF=0.3599;AA=G|||;VT=SNP
20	47699979	rs2426124	C	T	100	PASS	AC=3550;AF=0.708866;AN=5008;NS=2504;DP=15477;EAS_AF=0.5198;AMR_AF=0.6412;AFR_AF=0.9236;EUR_AF=0.7247;SAS_AF=0.6452;AA=T|||;VT=SNP
20	47700764	rs16994382	T	C	100	PASS	AC=213;AF=0.0425319;AN=5008;NS=2504;DP=18013;EAS_AF=0.0615;AMR_AF=0.0331;AFR_AF=0.0023;EUR_AF=0.0129;SAS_AF=0.1145;AA=T|||;VT=SNP
20	47700982	rs2426125	A	G	100	PASS	AC=1523;AF=0.304113;AN=5008;NS=2504;DP=18069;EAS_AF=0.13;AMR_AF=0.2363;AFR_AF=0.5855;EUR_AF=0.2853;SAS_AF=0.1708;AA=A|||;VT=SNP
20	47701024	rs2075677	A	G	100	PASS	AC=750;AF=0.14976;AN=5008;NS=2504;DP=18075;EAS_AF=0.0407;AMR_AF=0.1844;AFR_AF=0.2216;EUR_AF=0.2107;SAS_AF=0.0777;AA=A|||;VT=SNP
20	47701309	rs7264419	A	G	100	PASS	AC=765;AF=0.152756;AN=5008;NS=2504;DP=20345;EAS_AF=0.0407;AMR_AF=0.1859;AFR_AF=0.2322;EUR_AF=0.2107;SAS_AF=0.0777;AA=A|||;VT=SNP
20	47701339	rs2075678	A	G	100	PASS	AC=1413;AF=0.282149;AN=5008;NS=2504;DP=19739;EAS_AF=0.3284;AMR_AF=0.3386;AFR_AF=0.0567;EUR_AF=0.4225;SAS_AF=0.3548;AA=A|||;VT=SNP
20	47701589	rs2075679	T	C	100	PASS	AC=2014;AF=0.402157;AN=5008;NS=2504;DP=21049;EAS_AF=0.3899;AMR_AF=0.4078;AFR_AF=0.3253;EUR_AF=0.4404;SAS_AF=0.4755;AA=T|||;VT=SNP
20	47701765	rs1885163	T	C	100	PASS	AC=1522;AF=0.303914;AN=5008;NS=2504;DP=19342;EAS_AF=0.13;AMR_AF=0.2363;AFR_AF=0.5855;EUR_AF=0.2843;SAS_AF=0.1708;AA=C|||;VT=SNP
20	47702311	rs2426126	A	G	100	PASS	AC=3552;AF=0.709265;AN=5008;NS=2504;DP=15067;EAS_AF=0.5198;AMR_AF=0.6441;AFR_AF=0.9236;EUR_AF=0.7247;SAS_AF=0.6452;AA=G|||;VT=SNP
20	47702821	rs7274612	T	A	100	PASS	AC=765;AF=0.152756;AN=5008;NS=2504;DP=21321;EAS_AF=0.0407;AMR_AF=0.1859;AFR_AF=0.2322;EUR_AF=0.2107;SAS_AF=0.0777;AA=T|||;VT=SNP
20	47703810	rs6125539	C	A	100	PASS	AC=1409;AF=0.28135;AN=5008;NS=2504;DP=16610;EAS_AF=0.3284;AMR_AF=0.3343;AFR_AF=0.056;EUR_AF=0.4225;SAS_AF=0.3548;AA=C|||;VT=SNP
20	47704039	rs6125540	C	T	100	PASS	AC=2029;AF=0.405152;AN=5008;NS=2504;DP=15718;EAS_AF=0.3909;AMR_AF=0.4049;AFR_AF=0.3381;EUR_AF=0.4404;SAS_AF=0.4744;AA=C|||;VT=SNP
20	47704133	rs56228039	C	A	100	PASS	AC=418;AF=0.0834665;AN=5008;NS=2504;DP=15296;EAS_AF=0.0863;AMR_AF=0.0836;AFR_AF=0.0363;EUR_AF=0.1471;SAS_AF=0.0787;AA=C|||;VT=SNP
20	47705236	rs2426127	T	C	100	PASS	AC=3552;AF=0.709265;AN=5008;NS=2504;DP=17218;EAS_AF=0.5198;AMR_AF=0.6441;AFR_AF=0.9236;EUR_AF=0.7247;SAS_AF=0.6452;AA=C|||;VT=SNP
20	47705496	rs1538482	T	C	100	PASS	AC=1522;AF=0.303914;AN=5008;NS=2504;DP=18106;EAS_AF=0.13;AMR_AF=0.2363;AFR_AF=0.5855;EUR_AF=0.2843;SAS_AF=0.1708;AA=T|||;VT=SNP
20	47706814	rs6019630	G	A	100	PASS	AC=635;AF=0.126797;AN=5008;NS=2504;DP=15944;EAS_AF=0.0893;AMR_AF=0.0418;AFR_AF=0.2655;EUR_AF=0.0736;SAS_AF=0.093;AA=G|||;VT=SNP
20	47707885	rs144756219	C	T	100	PASS	AC=14;AF=0.00279553;AN=5008;NS=2504;DP=20523;EAS_AF=0;AMR_AF=0.0014;AFR_AF=0;EUR_AF=0.0089;SAS_AF=0.0041;AA=C|||;VT=SNP
20	47707944	rs6063351	C	T	100	PASS	AC=2029;AF=0.405152;AN=5008;NS=2504;DP=18499;EAS_AF=0.3899;AMR_AF=0.4063;AFR_AF=0.3381;EUR_AF=0.4404;SAS_AF=0.4744;AA=T|||;VT=SNP
20	47710434	rs8123784	A	G	100	PASS	AC=746;AF=0.148962;AN=5008;NS=2504;DP=14394;EAS_AF=0.0407;AMR_AF=0.1844;AFR_AF=0.2186;EUR_AF=0.2107;SAS_AF=0.0777;AA=A|||;VT=SNP
20	47712409	rs2426128	A	G	100	PASS	AC=3552;AF=0.709265;AN=5008;NS=2504;DP=15250;EAS_AF=0.5198;AMR_AF=0.6441;AFR_AF=0.9236;EUR_AF=0.7247;SAS_AF=0.6452;AA=G|||;VT=SNP
20	47713063	rs17632	C	T	100	PASS	AC=1818;AF=0.363019;AN=5008;NS=2504;DP=21825;EAS_AF=0.3304;AMR_AF=0.3732;AFR_AF=0.3359;EUR_AF=0.4274;SAS_AF=0.3599;AA=T|||;VT=SNP
20	47713391	rs139989717	A	G	100	PASS	AC=52;AF=0.0103834;AN=5008;NS=2504;DP=19054;EAS_AF=0;AMR_AF=0.0259;AFR_AF=0.0008;EUR_AF=0.0278;SAS_AF=0.0051;AA=A|||;VT=SNP
20	47713932	rs2426130	T	C	100	PASS	AC=928;AF=0.185304;AN=5008;NS=2504;DP=17795;EAS_AF=0.1508;AMR_AF=0.0807;AFR_AF=0.3222;EUR_AF=0.0865;SAS_AF=0.2117;AA=T|||;VT=SNP
20	47714214	rs6125543	T	C	100	PASS	AC=1819;AF=0.363219;AN=5008;NS=2504;DP=16226;EAS_AF=0.3284;AMR_AF=0.3761;AFR_AF=0.3359;EUR_AF=0.4274;SAS_AF=0.3609;AA=C|||;VT=SNP
20	47714291	rs13039993	A	G	100	PASS	AC=1809;AF=0.361222;AN=5008;NS=2504;DP=13787;EAS_AF=0.3294;AMR_AF=0.3761;AFR_AF=0.3283;EUR_AF=0.4274;SAS_AF=0.3599;AA=A|||;VT=SNP
20	47714370	rs71351958	T	C	100	PASS	AC=1818;AF=0.363019;AN=5008;NS=2504;DP=15656;EAS_AF=0.3284;AMR_AF=0.3761;AFR_AF=0.3359;EUR_AF=0.4274;SAS_AF=0.3599;AA=C|||;VT=SNP
20	47714453	rs13040426	C	T	100	PASS	AC=765;AF=0.152756;AN=5008;NS=2504;DP=13389;EAS_AF=0.0407;AMR_AF=0.1859;AFR_AF=0.2322;EUR_AF=0.2107;SAS_AF=0.0777;AA=C|||;VT=SNP
20	47714539	rs113588561	C	T	100	PASS	AC=213;AF=0.0425319;AN=5008;NS=2504;DP=13443;EAS_AF=0.0615;AMR_AF=0.0331;AFR_AF=0.0023;EUR_AF=0.0129;SAS_AF=0.1145;AA=C|||;VT=SNP
20	47715708	rs6125544	G	C	100	PASS	AC=430;AF=0.0858626;AN=5008;NS=2504;DP=16030;EAS_AF=0.0863;AMR_AF=0.0836;AFR_AF=0.0363;EUR_AF=0.1471;SAS_AF=0.091;AA=G|||;VT=SNP
20	47716451	rs1556876	A	C	100	PASS	AC=713;AF=0.142372;AN=5008;NS=2504;DP=14725;EAS_AF=0.0407;AMR_AF=0.183;AFR_AF=0.1944;EUR_AF=0.2107;SAS_AF=0.0777;AA=A|||;VT=SNP
20	47716755	rs6125545	A	T	100	PASS	AC=384;AF=0.0766773;AN=5008;NS=2504;DP=15812;EAS_AF=0.0873;AMR_AF=0.0821;AFR_AF=0.0166;EUR_AF=0.1451;SAS_AF=0.0726;AA=A|||;VT=SNP
20	47716796	rs34949669	C	T	100	PASS	AC=266;AF=0.053115;AN=5008;NS=2504;DP=14167;EAS_AF=0.1667;AMR_AF=0.0821;AFR_AF=0.0008;EUR_AF=0.0308;SAS_AF=0.0092;AA=C|||;VT=SNP
20	47716822	rs1967740	A	G	100	PASS	AC=708;AF=0.141374;AN=5008;NS=2504;DP=14008;EAS_AF=0.0893;AMR_AF=0.0476;AFR_AF=0.3185;EUR_AF=0.0726;SAS_AF=0.093;AA=A|||;VT=SNP
20	47717193	rs73611337	C	T	100	PASS	AC=766;AF=0.152955;AN=5008;NS=2504;DP=13560;EAS_AF=0.0407;AMR_AF=0.1873;AFR_AF=0.2322;EUR_AF=0.2107;SAS_AF=0.0777;AA=C|||;VT=SNP
20	47717235	rs73611338	C	T	100	PASS	AC=746;AF=0.148962;AN=5008;NS=2504;DP=14837;EAS_AF=0.0407;AMR_AF=0.1844;AFR_AF=0.2186;EUR_AF=0.2107;SAS_AF=0.0777;AA=C|||;VT=SNP
20	47717353	rs35989889	A	G	100	PASS	AC=746;AF=0.148962;AN=5008;NS=2504;DP=16066;EAS_AF=0.0407;AMR_AF=0.1844;AFR_AF=0.2186;EUR_AF=0.2107;SAS_AF=0.0777;AA=A|||;VT=SNP
20	47717405	rs6125547	T	C	100	PASS	AC=1409;AF=0.28135;AN=5008;NS=2504;DP=19658;EAS_AF=0.3284;AMR_AF=0.3343;AFR_AF=0.056;EUR_AF=0.4225;SAS_AF=0.3548;AA=T|||;VT=SNP
20	47717982	rs62210397	T	C	100	PASS	AC=82;AF=0.0163738;AN=5008;NS=2504;DP=24603;EAS_AF=0;AMR_AF=0.0274;AFR_AF=0.0008;EUR_AF=0.0408;SAS_AF=0.0215;AA=T|||;VT=SNP
20	47718371	rs13044004	T	A	100	PASS	AC=765;AF=0.152756;AN=5008;NS=2504;DP=21431;EAS_AF=0.0407;AMR_AF=0.1859;AFR_AF=0.2322;EUR_AF=0.2107;SAS_AF=0.0777;AA=T|||;VT=SNP
20	47718431	rs911411	C	G	100	PASS	AC=1816;AF=0.36262;AN=5008;NS=2504;DP=20495;EAS_AF=0.3284;AMR_AF=0.3732;AFR_AF=0.3359;EUR_AF=0.4274;SAS_AF=0.3599;AA=G|||;VT=SNP
20	47718594	rs6063352	T	C	100	PASS	AC=1816;AF=0.36262;AN=5008;NS=2504;DP=19054;EAS_AF=0.3284;AMR_AF=0.3732;AFR_AF=0.3359;EUR_AF=0.4274;SAS_AF=0.3599;AA=C|||;VT=SNP
20	47719810	rs6063353	G	A	100	PASS	AC=1814;AF=0.36222;AN=5008;NS=2504;DP=21088;EAS_AF=0.3294;AMR_AF=0.3732;AFR_AF=0.3336;EUR_AF=0.4274;SAS_AF=0.3599;AA=G|||;VT=SNP
20	47719949	rs6063354	T	C	100	PASS	AC=1813;AF=0.362021;AN=5008;NS=2504;DP=21108;EAS_AF=0.3284;AMR_AF=0.3732;AFR_AF=0.3336;EUR_AF=0.4274;SAS_AF=0.3599;AA=T|||;VT=SNP
20	47720211	rs6125550	C	G	100	PASS	AC=431;AF=0.0860623;AN=5008;NS=2504;DP=20925;EAS_AF=0.0873;AMR_AF=0.0836;AFR_AF=0.0363;EUR_AF=0.1471;SAS_AF=0.091;AA=C|||;VT=SNP
20	47720386	rs6125551	G	C	100	PASS	AC=1813;AF=0.362021;AN=5008;NS=2504;DP=19901;EAS_AF=0.3284;AMR_AF=0.3732;AFR_AF=0.3336;EUR_AF=0.4274;SAS_AF=0.3599;AA=C|||;VT=SNP
20	47720957	rs755587	T	C	100	PASS	AC=1812;AF=0.361821;AN=5008;NS=2504;DP=18886;EAS_AF=0.3274;AMR_AF=0.3732;AFR_AF=0.3336;EUR_AF=0.4274;SAS_AF=0.3599;AA=C|||;VT=SNP
20	47721028	rs755588	A	G	100	PASS	AC=764;AF=0.152556;AN=5008;NS=2504;DP=19348;EAS_AF=0.0407;AMR_AF=0.1859;AFR_AF=0.2315;EUR_AF=0.2107;SAS_AF=0.0777;AA=A|||;VT=SNP
20	47721092	rs911412	A	G	100	PASS	AC=3983;AF=0.795327;AN=5008;NS=2504;DP=20078;EAS_AF=0.6071;AMR_AF=0.7262;AFR_AF=0.9607;EUR_AF=0.8718;SAS_AF=0.7362;AA=G|||;VT=SNP
20	47721385	rs755589	G	A	100	PASS	AC=1484;AF=0.296326;AN=5008;NS=2504;DP=17898;EAS_AF=0.3284;AMR_AF=0.3429;AFR_AF=0.1082;EUR_AF=0.4225;SAS_AF=0.3548;AA=G|||;VT=SNP
20	47721468	rs73130199	A	G	100	PASS	AC=58;AF=0.0115815;AN=5008;NS=2504;DP=19289;EAS_AF=0;AMR_AF=0.0173;AFR_AF=0;EUR_AF=0.0268;SAS_AF=0.0194;AA=A|||;VT=SNP
20	47721582	rs13040292	C	T	100	PASS	AC=746;AF=0.148962;AN=5008;NS=2504;DP=18556;EAS_AF=0.0407;AMR_AF=0.1844;AFR_AF=0.2186;EUR_AF=0.2107;SAS_AF=0.0777;AA=C|||;VT=SNP
20	47721708	rs35971376	G	A	100	PASS	AC=446;AF=0.0890575;AN=5008;NS=2504;DP=17503;EAS_AF=0.0407;AMR_AF=0.1571;AFR_AF=0.0083;EUR_AF=0.2078;SAS_AF=0.0777;AA=G|||;VT=SNP
20	47721759	rs67654540	T	C	100	PASS	AC=1813;AF=0.362021;AN=5008;NS=2504;DP=19767;EAS_AF=0.3284;AMR_AF=0.3732;AFR_AF=0.3336;EUR_AF=0.4274;SAS_AF=0.3599;AA=C|||;VT=SNP
20	47722046	rs139990561	G	C	100	PASS	AC=27;AF=0.00539137;AN=5008;NS=2504;DP=15083;EAS_AF=0;AMR_AF=0.0086;AFR_AF=0.0008;EUR_AF=0.0169;SAS_AF=0.0031;AA=G|||;VT=SNP
20	47722954	rs145769681	T	G	100	PASS	AC=12;AF=0.00239617;AN=5008;NS=2504;DP=18017;EAS_AF=0;AMR_AF=0.0014;AFR_AF=0.0023;EUR_AF=0.007;SAS_AF=0.001;AA=T|||;VT=SNP
20	47722971	rs2426131	A	G	100	PASS	AC=4015;AF=0.801717;AN=5008;NS=2504;DP=17766;EAS_AF=0.6071;AMR_AF=0.732;AFR_AF=0.9818;EUR_AF=0.8718;SAS_AF=0.7362;AA=a|||;VT=SNP
20	47723127	rs2426132	G	C	100	PASS	AC=2167;AF=0.432708;AN=5008;NS=2504;DP=19195;EAS_AF=0.2788;AMR_AF=0.3501;AFR_AF=0.6263;EUR_AF=0.4443;SAS_AF=0.3763;AA=C|||;VT=SNP
20	47723262	rs2426133	T	C	100	PASS	AC=711;AF=0.141973;AN=5008;NS=2504;DP=20104;EAS_AF=0.0893;AMR_AF=0.0476;AFR_AF=0.3192;EUR_AF=0.0736;SAS_AF=0.0941;AA=T|||;VT=SNP
20	47723538	rs567799014	C	A	100	PASS	AC=77;AF=0.0153754;AN=5008;NS=2504;DP=19383;EAS_AF=0.001;AMR_AF=0.0187;AFR_AF=0.0129;EUR_AF=0.0408;SAS_AF=0.0051;AA=C|||;VT=SNP
20	47724325	rs6125552	C	G	100	PASS	AC=1815;AF=0.36242;AN=5008;NS=2504;DP=16844;EAS_AF=0.3284;AMR_AF=0.3732;AFR_AF=0.3343;EUR_AF=0.4284;SAS_AF=0.3599;AA=C|||;VT=SNP
20	47725419	rs117532586	A	G	100	PASS	AC=15;AF=0.00299521;AN=5008;NS=2504;DP=18709;EAS_AF=0;AMR_AF=0.0029;AFR_AF=0;EUR_AF=0.0089;SAS_AF=0.0041;AA=A|||;VT=SNP
20	47725570	rs6125553	A	C	100	PASS	AC=3766;AF=0.751997;AN=5008;NS=2504;DP=20710;EAS_AF=0.5456;AMR_AF=0.6916;AFR_AF=0.9584;EUR_AF=0.8559;SAS_AF=0.6217;AA=C|||;VT=SNP
20	47725607	rs11696870	A	G	100	PASS	AC=1802;AF=0.359824;AN=5008;NS=2504;DP=20758;EAS_AF=0.3284;AMR_AF=0.3732;AFR_AF=0.3253;EUR_AF=0.4274;SAS_AF=0.3599;AA=A|||;VT=SNP
20	47726129	rs6063355	T	C	100	PASS	AC=1802;AF=0.359824;AN=5008;NS=2504;DP=15812;EAS_AF=0.3284;AMR_AF=0.3732;AFR_AF=0.3253;EUR_AF=0.4274;SAS_AF=0.3599;AA=t|||;VT=SNP
20	47726369	rs111316448	C	T	100	PASS	AC=213;AF=0.0425319;AN=5008;NS=2504;DP=14491;EAS_AF=0;AMR_AF=0.0836;AFR_AF=0.0303;EUR_AF=0.1004;SAS_AF=0.0143;AA=C|||;VT=SNP
20	47727341	rs6066968	A	G	100	PASS	AC=1812;AF=0.361821;AN=5008;NS=2504;DP=19539;EAS_AF=0.3284;AMR_AF=0.3732;AFR_AF=0.3328;EUR_AF=0.4274;SAS_AF=0.3599;AA=G|||;VT=SNP
20	47727897	rs75200484	G	A	100	PASS	AC=21;AF=0.00419329;AN=5008;NS=2504;DP=20584;EAS_AF=0;AMR_AF=0.0072;AFR_AF=0.0008;EUR_AF=0.0099;SAS_AF=0.0051;AA=G|||;VT=SNP
20	47728107	rs6125554	A	T	100	PASS	AC=2458;AF=0.490815;AN=5008;NS=2504;DP=14598;EAS_AF=0.4187;AMR_AF=0.4164;AFR_AF=0.6059;EUR_AF=0.501;SAS_AF=0.4519;AA=A|||;VT=SNP
20	47728664	rs2426135	C	G	100	PASS	AC=711;AF=0.141973;AN=5008;NS=2504;DP=14627;EAS_AF=0.0903;AMR_AF=0.0476;AFR_AF=0.3192;EUR_AF=0.0736;SAS_AF=0.093;AA=C|||;VT=SNP
20	47729255	rs2057342	T	C	100	PASS	AC=3756;AF=0.75;AN=5008;NS=2504;DP=15428;EAS_AF=0.5367;AMR_AF=0.6916;AFR_AF=0.9576;EUR_AF=0.8559;SAS_AF=0.6217;AA=C|||;VT=SNP
20	47731158	rs1043361	T	C	100	PASS	AC=1504;AF=0.300319;AN=5008;NS=2504;DP=15675;EAS_AF=0.3294;AMR_AF=0.3444;AFR_AF=0.1082;EUR_AF=0.4225;SAS_AF=0.3732;AA=T|||;VT=SNP
20	47731228	rs1043357	A	C	100	PASS	AC=1422;AF=0.283946;AN=5008;NS=2504;DP=14622;EAS_AF=0.3294;AMR_AF=0.3357;AFR_AF=0.0552;EUR_AF=0.4225;SAS_AF=0.3671;AA=A|||;VT=SNP
20	47731593	rs143306903	G	A	100	PASS	AC=21;AF=0.00419329;AN=5008;NS=2504;DP=16628;EAS_AF=0;AMR_AF=0.0014;AFR_AF=0.0015;EUR_AF=0.0119;SAS_AF=0.0061;AA=G|||;VT=SNP
20	47731605	rs62210399	T	G	100	PASS	AC=357;AF=0.0712859;AN=5008;NS=2504;DP=16331;EAS_AF=0.0774;AMR_AF=0.0821;AFR_AF=0.0045;EUR_AF=0.1451;SAS_AF=0.0716;AA=T|||;VT=SNP
20	47731767	rs11697370	C	T	100	PASS	AC=1732;AF=0.345847;AN=5008;NS=2504;DP=17070;EAS_AF=0.2619;AMR_AF=0.3646;AFR_AF=0.3389;EUR_AF=0.4046;SAS_AF=0.3681;AA=C|||;VT=SNP
20	47733123	rs62210400	G	A	100	PASS	AC=58;AF=0.0115815;AN=5008;NS=2504;DP=18273;EAS_AF=0;AMR_AF=0.0173;AFR_AF=0;EUR_AF=0.0268;SAS_AF=0.0194;AA=G|||;VT=SNP
20	47736312	rs3818261	G	A	100	PASS	AC=220;AF=0.0439297;AN=5008;NS=2504;DP=20022;EAS_AF=0.0694;AMR_AF=0.0331;AFR_AF=0.0015;EUR_AF=0.0129;SAS_AF=0.1145;AA=G|||;VT=SNP
20	47737103	rs75515335	G	C	100	PASS	AC=220;AF=0.0439297;AN=5008;NS=2504;DP=18830;EAS_AF=0.0694;AMR_AF=0.0331;AFR_AF=0.0015;EUR_AF=0.0129;SAS_AF=0.1145;AA=G|||;VT=SNP
20	47737958	rs34778847	A	C	100	PASS	AC=1812;AF=0.361821;AN=5008;NS=2504;DP=17995;EAS_AF=0.3294;AMR_AF=0.3732;AFR_AF=0.3086;EUR_AF=0.4274;SAS_AF=0.3916;AA=a|||;VT=SNP
20	47738078	rs3092791	C	T	100	PASS	AC=3349;AF=0.66873;AN=5008;NS=2504;DP=20164;EAS_AF=0.4603;AMR_AF=0.6081;AFR_AF=0.9221;EUR_AF=0.7087;SAS_AF=0.5429;AA=T|||;VT=SNP
20	47738344	rs168345	C	T	100	PASS	AC=3990;AF=0.796725;AN=5008;NS=2504;DP=18580;EAS_AF=0.6081;AMR_AF=0.7248;AFR_AF=0.9592;EUR_AF=0.8688;SAS_AF=0.7485;AA=T|||;VT=SNP
20	47738597	rs6125557	T	G	100	PASS	AC=421;AF=0.0840655;AN=5008;NS=2504;DP=21423;EAS_AF=0.0774;AMR_AF=0.0836;AFR_AF=0.0363;EUR_AF=0.1471;SAS_AF=0.091;AA=T|||;VT=SNP
20	47738836	rs348259	A	G	100	PASS	AC=713;AF=0.142372;AN=5008;NS=2504;DP=19778;EAS_AF=0.0903;AMR_AF=0.0476;AFR_AF=0.3207;EUR_AF=0.0736;SAS_AF=0.093;AA=A|||;VT=SNP
20	47739193	rs3795081	G	A	100	PASS	AC=1793;AF=0.358027;AN=5008;NS=2504;DP=16680;EAS_AF=0.3294;AMR_AF=0.3732;AFR_AF=0.3086;EUR_AF=0.4274;SAS_AF=0.3722;AA=G|||;VT=SNP
20	47739415	rs3795079	C	T	100	PASS	AC=1421;AF=0.283746;AN=5008;NS=2504;DP=14852;EAS_AF=0.3284;AMR_AF=0.3343;AFR_AF=0.056;EUR_AF=0.4225;SAS_AF=0.3671;AA=C|||;VT=SNP
20	47739555	rs348260	A	G	100	PASS	AC=3990;AF=0.796725;AN=5008;NS=2504;DP=15489;EAS_AF=0.6071;AMR_AF=0.7248;AFR_AF=0.9599;EUR_AF=0.8688;SAS_AF=0.7485;AA=G|||;VT=SNP;EX_TARGET
20	47739814	rs2295714	C	T	100	PASS	AC=1855;AF=0.370407;AN=5008;NS=2504;DP=16511;EAS_AF=0.3294;AMR_AF=0.3761;AFR_AF=0.354;EUR_AF=0.4274;SAS_AF=0.3722;AA=T|||;VT=SNP;EX_TARGET
20	47741556	rs3818262	C	T	100	PASS	AC=1792;AF=0.357827;AN=5008;NS=2504;DP=12892;EAS_AF=0.3284;AMR_AF=0.3732;AFR_AF=0.3086;EUR_AF=0.4274;SAS_AF=0.3722;AA=C|||;VT=SNP
20	47743839	rs348296	T	C	100	PASS	AC=3973;AF=0.793331;AN=5008;NS=2504;DP=15093;EAS_AF=0.6062;AMR_AF=0.7205;AFR_AF=0.9546;EUR_AF=0.8668;SAS_AF=0.7444;AA=t|||;VT=SNP
20	47745084	rs6063359	G	C	100	PASS	AC=1776;AF=0.354633;AN=5008;NS=2504;DP=18052;EAS_AF=0.3284;AMR_AF=0.3689;AFR_AF=0.3041;EUR_AF=0.4254;SAS_AF=0.3671;AA=G|||;VT=SNP
20	47745787	rs348297	G	C	100	PASS	AC=712;AF=0.142173;AN=5008;NS=2504;DP=12339;EAS_AF=0.0903;AMR_AF=0.0476;AFR_AF=0.32;EUR_AF=0.0736;SAS_AF=0.093;AA=G|||;VT=SNP
20	47746974	rs34841991	T	C	100	PASS	AC=774;AF=0.154553;AN=5008;NS=2504;DP=19581;EAS_AF=0.0407;AMR_AF=0.1859;AFR_AF=0.2405;EUR_AF=0.2078;SAS_AF=0.0787;AA=T|||;VT=SNP
20	47748341	rs6125563	C	T	100	PASS	AC=453;AF=0.0904553;AN=5008;NS=2504;DP=13073;EAS_AF=0.0774;AMR_AF=0.085;AFR_AF=0.0598;EUR_AF=0.1471;SAS_AF=0.091;AA=C|||;VT=SNP
20	47748710	rs348298	G	A	100	PASS	AC=732;AF=0.146166;AN=5008;NS=2504;DP=15953;EAS_AF=0.0903;AMR_AF=0.0476;AFR_AF=0.3343;EUR_AF=0.0736;SAS_AF=0.0941;AA=G|||;VT=SNP
20	47749585	rs6095449	G	A	100	PASS	AC=589;AF=0.117612;AN=5008;NS=2504;DP=18337;EAS_AF=0.0903;AMR_AF=0.0389;AFR_AF=0.2307;EUR_AF=0.0736;SAS_AF=0.0941;AA=G|||;VT=SNP
20	47750267	rs62210401	C	T	100	PASS	AC=420;AF=0.0838658;AN=5008;NS=2504;DP=20234;EAS_AF=0.0774;AMR_AF=0.0836;AFR_AF=0.0356;EUR_AF=0.1471;SAS_AF=0.091;AA=C|||;VT=SNP
20	47750377	rs6066975	C	A	100	PASS	AC=1417;AF=0.282947;AN=5008;NS=2504;DP=18959;EAS_AF=0.3284;AMR_AF=0.3343;AFR_AF=0.056;EUR_AF=0.4225;SAS_AF=0.363;AA=C|||;VT=SNP
20	47750745	rs348299	G	A	100	PASS	AC=731;AF=0.145966;AN=5008;NS=2504;DP=16262;EAS_AF=0.0903;AMR_AF=0.0476;AFR_AF=0.3336;EUR_AF=0.0736;SAS_AF=0.0941;AA=G|||;VT=SNP
20	47750793	rs8123538	A	C	100	PASS	AC=8;AF=0.00159744;AN=5008;NS=2504;DP=15165;EAS_AF=0;AMR_AF=0;AFR_AF=0;EUR_AF=0.006;SAS_AF=0.002;AA=A|||;VT=SNP
20	47752591	rs117001722	G	A	100	PASS	AC=214;AF=0.0427316;AN=5008;NS=2504;DP=20966;EAS_AF=0.0694;AMR_AF=0.0331;AFR_AF=0.0015;EUR_AF=0.0129;SAS_AF=0.1084;AA=G|||;VT=SNP
20	47753019	rs11696396	C	T	100	PASS	AC=1768;AF=0.353035;AN=5008;NS=2504;DP=22008;EAS_AF=0.3284;AMR_AF=0.3689;AFR_AF=0.3003;EUR_AF=0.4254;SAS_AF=0.364;AA=C|||;VT=SNP
20	47753265	rs11696888	C	T	100	PASS	AC=1768;AF=0.353035;AN=5008;NS=2504;DP=18249;EAS_AF=0.3284;AMR_AF=0.3689;AFR_AF=0.3003;EUR_AF=0.4254;SAS_AF=0.364;AA=C|||;VT=SNP
20	47754508	rs348300	T	C	100	PASS	AC=3965;AF=0.791733;AN=5008;NS=2504;DP=14238;EAS_AF=0.6062;AMR_AF=0.719;AFR_AF=0.9546;EUR_AF=0.8668;SAS_AF=0.7372;AA=t|||;VT=SNP
20	47755075	rs6066977	G	A	100	PASS	AC=1752;AF=0.34984;AN=5008;NS=2504;DP=17950;EAS_AF=0.3284;AMR_AF=0.3689;AFR_AF=0.2882;EUR_AF=0.4254;SAS_AF=0.364;AA=G|||;VT=SNP
20	47755162	rs35649484	C	T	100	PASS	AC=757;AF=0.151158;AN=5008;NS=2504;DP=16133;EAS_AF=0.0407;AMR_AF=0.1873;AFR_AF=0.2186;EUR_AF=0.2177;SAS_AF=0.0798;AA=C|||;VT=SNP
20	47755239	rs348301	A	G	100	PASS	AC=730;AF=0.145767;AN=5008;NS=2504;DP=15517;EAS_AF=0.0903;AMR_AF=0.0476;AFR_AF=0.3328;EUR_AF=0.0736;SAS_AF=0.0941;AA=A|||;VT=SNP
20	47755742	rs6066978	C	T	100	PASS	AC=1768;AF=0.353035;AN=5008;NS=2504;DP=16950;EAS_AF=0.3284;AMR_AF=0.3689;AFR_AF=0.3003;EUR_AF=0.4254;SAS_AF=0.364;AA=C|||;VT=SNP
20	47756444	rs348302	T	G	100	PASS	AC=3347;AF=0.668331;AN=5008;NS=2504;DP=14668;EAS_AF=0.4603;AMR_AF=0.6066;AFR_AF=0.9175;EUR_AF=0.7167;SAS_AF=0.5399;AA=G|||;VT=SNP
20	47757963	rs6063361	C	T	100	PASS	AC=1771;AF=0.353634;AN=5008;NS=2504;DP=17654;EAS_AF=0.3284;AMR_AF=0.3689;AFR_AF=0.3003;EUR_AF=0.4254;SAS_AF=0.3671;AA=C|||;VT=SNP
20	47758549	rs10432729	C	T	100	PASS	AC=1498;AF=0.299121;AN=5008;NS=2504;DP=16532;EAS_AF=0.3294;AMR_AF=0.3429;AFR_AF=0.1089;EUR_AF=0.4225;SAS_AF=0.3671;AA=C|||;VT=SNP
20	47758719	rs10432730	G	A	100	PASS	AC=1755;AF=0.350439;AN=5008;NS=2504;DP=14392;EAS_AF=0.3284;AMR_AF=0.3674;AFR_AF=0.2882;EUR_AF=0.4254;SAS_AF=0.3681;AA=G|||;VT=SNP
20	47759119	rs62210402	G	T	100	PASS	AC=58;AF=0.0115815;AN=5008;NS=2504;DP=13401;EAS_AF=0;AMR_AF=0.0173;AFR_AF=0;EUR_AF=0.0268;SAS_AF=0.0194;AA=G|||;VT=SNP
20	47759574	rs348283	G	A	100	PASS	AC=731;AF=0.145966;AN=5008;NS=2504;DP=17817;EAS_AF=0.0903;AMR_AF=0.0476;AFR_AF=0.3336;EUR_AF=0.0736;SAS_AF=0.0941;AA=G|||;VT=SNP
20	47759910	rs6125564	C	T	100	PASS	AC=406;AF=0.0810703;AN=5008;NS=2504;DP=18480;EAS_AF=0.0774;AMR_AF=0.0807;AFR_AF=0.0356;EUR_AF=0.1372;SAS_AF=0.089;AA=c|||;VT=SNP
20	47760000	rs2869715	T	C	100	PASS	AC=1843;AF=0.368011;AN=5008;NS=2504;DP=17841;EAS_AF=0.3284;AMR_AF=0.3718;AFR_AF=0.3533;EUR_AF=0.4254;SAS_AF=0.3671;AA=C|||;VT=SNP
20	47760154	rs907976	G	T	100	PASS	AC=583;AF=0.116414;AN=5008;NS=2504;DP=20811;EAS_AF=0.0893;AMR_AF=0.0389;AFR_AF=0.2269;EUR_AF=0.0736;SAS_AF=0.0941;AA=G|||;VT=SNP
20	47761165	rs74458758	T	C	100	PASS	AC=219;AF=0.04373;AN=5008;NS=2504;DP=19695;EAS_AF=0.0694;AMR_AF=0.0331;AFR_AF=0.0015;EUR_AF=0.0149;SAS_AF=0.1115;AA=T|||;VT=SNP
20	47761499	rs348282	A	G	100	PASS	AC=730;AF=0.145767;AN=5008;NS=2504;DP=17530;EAS_AF=0.0903;AMR_AF=0.0476;AFR_AF=0.3328;EUR_AF=0.0736;SAS_AF=0.0941;AA=A|||;VT=SNP
20	47761707	rs62210404	A	T	100	PASS	AC=343;AF=0.0684904;AN=5008;NS=2504;DP=15147;EAS_AF=0.0774;AMR_AF=0.0793;AFR_AF=0.0045;EUR_AF=0.1352;SAS_AF=0.0695;AA=A|||;VT=SNP
20	47762054	rs138169421	G	C	100	PASS	AC=26;AF=0.00519169;AN=5008;NS=2504;DP=17139;EAS_AF=0;AMR_AF=0.0043;AFR_AF=0;EUR_AF=0.0189;SAS_AF=0.0041;AA=G|||;VT=SNP
20	47762210	rs8116693	T	C	100	PASS	AC=700;AF=0.139776;AN=5008;NS=2504;DP=15270;EAS_AF=0.0407;AMR_AF=0.1801;AFR_AF=0.18;EUR_AF=0.2177;SAS_AF=0.0787;AA=T|||;VT=SNP
20	47762249	rs8122757	G	C	100	PASS	AC=733;AF=0.146366;AN=5008;NS=2504;DP=15632;EAS_AF=0.0407;AMR_AF=0.1816;AFR_AF=0.2042;EUR_AF=0.2177;SAS_AF=0.0787;AA=G|||;VT=SNP
20	47762395	rs348281	C	T	100	PASS	AC=3999;AF=0.798522;AN=5008;NS=2504;DP=20311;EAS_AF=0.6062;AMR_AF=0.7248;AFR_AF=0.9766;EUR_AF=0.8668;SAS_AF=0.7382;AA=T|||;VT=SNP
20	47762700	rs13044900	G	A	100	PASS	AC=1427;AF=0.284944;AN=5008;NS=2504;DP=16714;EAS_AF=0.3284;AMR_AF=0.3386;AFR_AF=0.0582;EUR_AF=0.4225;SAS_AF=0.3671;AA=G|||;VT=SNP
20	47763360	rs348280	T	C	100	PASS	AC=4977;AF=0.99381;AN=5008;NS=2504;DP=22805;EAS_AF=1;AMR_AF=0.9885;AFR_AF=1;EUR_AF=0.9811;SAS_AF=0.9959;AA=C|||;VT=SNP
20	47763558	rs6066982	C	A	100	PASS	AC=1754;AF=0.35024;AN=5008;NS=2504;DP=20229;EAS_AF=0.3284;AMR_AF=0.3718;AFR_AF=0.2882;EUR_AF=0.4254;SAS_AF=0.364;AA=C|||;VT=SNP
20	47763734	rs348279	T	C	100	PASS	AC=3346;AF=0.668131;AN=5008;NS=2504;DP=23936;EAS_AF=0.4593;AMR_AF=0.6066;AFR_AF=0.9175;EUR_AF=0.7167;SAS_AF=0.5399;AA=C|||;VT=SNP
20	47764275	rs35888516	C	T	100	PASS	AC=733;AF=0.146366;AN=5008;NS=2504;DP=20050;EAS_AF=0.0407;AMR_AF=0.1816;AFR_AF=0.2042;EUR_AF=0.2177;SAS_AF=0.0787;AA=C|||;VT=SNP
20	47766197	rs7272164	T	C	100	PASS	AC=1754;AF=0.35024;AN=5008;NS=2504;DP=18873;EAS_AF=0.3284;AMR_AF=0.3718;AFR_AF=0.2882;EUR_AF=0.4254;SAS_AF=0.364;AA=T|||;VT=SNP
20	47766929	rs8117492	C	T	100	PASS	AC=1771;AF=0.353634;AN=5008;NS=2504;DP=13266;EAS_AF=0.3284;AMR_AF=0.3732;AFR_AF=0.3003;EUR_AF=0.4254;SAS_AF=0.364;AA=C|||;VT=SNP
20	47768988	rs348258	C	T	100	PASS	AC=1505;AF=0.300519;AN=5008;NS=2504;DP=16878;EAS_AF=0.131;AMR_AF=0.2305;AFR_AF=0.5643;EUR_AF=0.2913;SAS_AF=0.1779;AA=C|||;VT=SNP
20	47769157	rs6125571	G	A	100	PASS	AC=1771;AF=0.353634;AN=5008;NS=2504;DP=15230;EAS_AF=0.3284;AMR_AF=0.3732;AFR_AF=0.3003;EUR_AF=0.4254;SAS_AF=0.364;AA=G|||;VT=SNP
20	47769730	rs6125572	T	C	100	PASS	AC=405;AF=0.0808706;AN=5008;NS=2504;DP=12369;EAS_AF=0.0774;AMR_AF=0.0807;AFR_AF=0.0356;EUR_AF=0.1372;SAS_AF=0.0879;AA=T|||;VT=SNP
20	47770461	rs2273652	A	C	100	PASS	AC=601;AF=0.120008;AN=5008;NS=2504;DP=13062;EAS_AF=0.1379;AMR_AF=0.111;AFR_AF=0.0371;EUR_AF=0.1501;SAS_AF=0.1892;AA=a|||;VT=SNP;EX_TARGET
20	47770756	rs2273653	A	C	100	PASS	AC=1422;AF=0.283946;AN=5008;NS=2504;DP=18665;EAS_AF=0.3284;AMR_AF=0.3386;AFR_AF=0.056;EUR_AF=0.4225;SAS_AF=0.365;AA=A|||;VT=SNP
20	47771274	rs35716445	G	A	100	PASS	AC=1772;AF=0.353834;AN=5008;NS=2504;DP=19848;EAS_AF=0.3284;AMR_AF=0.3732;AFR_AF=0.3003;EUR_AF=0.4254;SAS_AF=0.365;AA=G|||;VT=SNP
20	47771737	rs13045838	G	A	100	PASS	AC=25;AF=0.00499201;AN=5008;NS=2504;DP=18675;EAS_AF=0.001;AMR_AF=0.0058;AFR_AF=0.0008;EUR_AF=0.0189;SAS_AF=0;AA=G|||;VT=SNP
20	47772264	rs17450430	A	T	100	PASS	AC=686;AF=0.136981;AN=5008;NS=2504;DP=17500;EAS_AF=0.0407;AMR_AF=0.1772;AFR_AF=0.18;EUR_AF=0.2078;SAS_AF=0.0767;AA=A|||;VT=SNP
20	47772575	rs6122758	T	C	100	PASS	AC=634;AF=0.126597;AN=5008;NS=2504;DP=17623;EAS_AF=0.1468;AMR_AF=0.1167;AFR_AF=0.0371;EUR_AF=0.16;SAS_AF=0.1994;AA=T|||;VT=SNP
20	47772599	rs79705218	G	C	100	PASS	AC=42;AF=0.00838658;AN=5008;NS=2504;DP=17587;EAS_AF=0;AMR_AF=0.0058;AFR_AF=0.0113;EUR_AF=0.0199;SAS_AF=0.0031;AA=G|||;VT=SNP
20	47772601	rs17378391	T	C	100	PASS	AC=740;AF=0.147764;AN=5008;NS=2504;DP=17612;EAS_AF=0.0407;AMR_AF=0.1816;AFR_AF=0.2186;EUR_AF=0.2078;SAS_AF=0.0767;AA=T|||;VT=SNP
20	47773262	rs348271	A	G	100	PASS	AC=733;AF=0.146366;AN=5008;NS=2504;DP=19807;EAS_AF=0.0903;AMR_AF=0.0476;AFR_AF=0.3328;EUR_AF=0.0736;SAS_AF=0.0971;AA=A|||;VT=SNP
20	47774166	rs11698902	A	G	100	PASS	AC=1836;AF=0.366613;AN=5008;NS=2504;DP=15960;EAS_AF=0.3294;AMR_AF=0.3761;AFR_AF=0.3464;EUR_AF=0.4254;SAS_AF=0.365;AA=G|||;VT=SNP
20	47774255	rs348272	A	T	100	PASS	AC=3968;AF=0.792332;AN=5008;NS=2504;DP=14956;EAS_AF=0.6071;AMR_AF=0.7205;AFR_AF=0.9546;EUR_AF=0.8668;SAS_AF=0.7382;AA=T|||;VT=SNP
20	47774343	rs56131635	G	A	100	PASS	AC=1836;AF=0.366613;AN=5008;NS=2504;DP=13802;EAS_AF=0.3294;AMR_AF=0.3775;AFR_AF=0.3464;EUR_AF=0.4254;SAS_AF=0.364;AA=a|||;VT=SNP
20	47774512	rs6019663	T	C	100	PASS	AC=3333;AF=0.665535;AN=5008;NS=2504;DP=16341;EAS_AF=0.4603;AMR_AF=0.6037;AFR_AF=0.9175;EUR_AF=0.7068;SAS_AF=0.5378;AA=c|||;VT=SNP
20	47774587	rs137937401	G	A	100	PASS	AC=61;AF=0.0121805;AN=5008;NS=2504;DP=12559;EAS_AF=0;AMR_AF=0.0259;AFR_AF=0.0015;EUR_AF=0.0358;SAS_AF=0.0051;AA=g|||;VT=SNP
20	47774781	rs3092427	G	T	100	PASS	AC=1488;AF=0.297125;AN=5008;NS=2504;DP=17475;EAS_AF=0.131;AMR_AF=0.2277;AFR_AF=0.5635;EUR_AF=0.2813;SAS_AF=0.1738;AA=G|||;VT=SNP
20	47775094	rs45622034	C	T	100	PASS	AC=722;AF=0.144169;AN=5008;NS=2504;DP=17573;EAS_AF=0.0407;AMR_AF=0.1787;AFR_AF=0.2065;EUR_AF=0.2078;SAS_AF=0.0767;AA=C|||;VT=SNP
20	47775827	rs348269	T	C	100	PASS	AC=734;AF=0.146565;AN=5008;NS=2504;DP=14563;EAS_AF=0.0903;AMR_AF=0.0476;AFR_AF=0.3336;EUR_AF=0.0736;SAS_AF=0.0971;AA=T|||;VT=SNP
20	47775915	rs348268	A	T	100	PASS	AC=734;AF=0.146565;AN=5008;NS=2504;DP=16969;EAS_AF=0.0903;AMR_AF=0.0476;AFR_AF=0.3336;EUR_AF=0.0736;SAS_AF=0.0971;AA=A|||;VT=SNP
20	47775921	rs348267	C	T	100	PASS	AC=1488;AF=0.297125;AN=5008;NS=2504;DP=16889;EAS_AF=0.131;AMR_AF=0.2277;AFR_AF=0.5635;EUR_AF=0.2813;SAS_AF=0.1738;AA=C|||;VT=SNP
20	47776341	rs348266	T	C	100	PASS	AC=752;AF=0.15016;AN=5008;NS=2504;DP=18220;EAS_AF=0.0903;AMR_AF=0.0476;AFR_AF=0.3472;EUR_AF=0.0736;SAS_AF=0.0971;AA=T|||;VT=SNP
20	47776919	rs6125576	A	T	100	PASS	AC=1422;AF=0.283946;AN=5008;NS=2504;DP=22270;EAS_AF=0.3284;AMR_AF=0.3401;AFR_AF=0.056;EUR_AF=0.4225;SAS_AF=0.364;AA=A|||;VT=SNP
20	47777030	rs3795078	G	A	100	PASS	AC=214;AF=0.0427316;AN=5008;NS=2504;DP=20888;EAS_AF=0.0694;AMR_AF=0.0331;AFR_AF=0.0015;EUR_AF=0.0129;SAS_AF=0.1084;AA=G|||;VT=SNP
20	47777147	rs3795077	C	G	100	PASS	AC=420;AF=0.0838658;AN=5008;NS=2504;DP=20001;EAS_AF=0.0774;AMR_AF=0.0836;AFR_AF=0.0356;EUR_AF=0.1471;SAS_AF=0.091;AA=C|||;VT=SNP
20	47777751	rs145805067	C	T	100	PASS	AC=21;AF=0.00419329;AN=5008;NS=2504;DP=15911;EAS_AF=0;AMR_AF=0.0014;AFR_AF=0.0015;EUR_AF=0.0119;SAS_AF=0.0061;AA=C|||;VT=SNP
20	47778602	rs4141783	G	A	100	PASS	AC=420;AF=0.0838658;AN=5008;NS=2504;DP=16385;EAS_AF=0.0774;AMR_AF=0.0836;AFR_AF=0.0356;EUR_AF=0.1471;SAS_AF=0.091;AA=G|||;VT=SNP
20	47779136	rs140951550	C	T	100	PASS	AC=21;AF=0.00419329;AN=5008;NS=2504;DP=16349;EAS_AF=0;AMR_AF=0.0115;AFR_AF=0;EUR_AF=0.0119;SAS_AF=0.001;AA=C|||;VT=SNP
20	47779340	rs2869716	T	C	100	PASS	AC=1422;AF=0.283946;AN=5008;NS=2504;DP=18305;EAS_AF=0.3284;AMR_AF=0.3401;AFR_AF=0.056;EUR_AF=0.4225;SAS_AF=0.364;AA=t|||;VT=SNP
20	47779427	rs117257533	G	A	100	PASS	AC=36;AF=0.0071885;AN=5008;NS=2504;DP=18909;EAS_AF=0;AMR_AF=0.0159;AFR_AF=0.0008;EUR_AF=0.0239;SAS_AF=0;AA=g|||;VT=SNP
20	47779740	rs6019664	A	G	100	PASS	AC=557;AF=0.111222;AN=5008;NS=2504;DP=16067;EAS_AF=0.0823;AMR_AF=0.036;AFR_AF=0.2156;EUR_AF=0.0716;SAS_AF=0.0941;AA=A|||;VT=SNP
20	47780066	rs138542834	G	A	100	PASS	AC=83;AF=0.0165735;AN=5008;NS=2504;DP=16098;EAS_AF=0.002;AMR_AF=0.0159;AFR_AF=0;EUR_AF=0.0408;SAS_AF=0.0297;AA=g|||;VT=SNP
20	47780105	rs2426139	G	A	100	PASS	AC=1489;AF=0.297324;AN=5008;NS=2504;DP=14401;EAS_AF=0.131;AMR_AF=0.2262;AFR_AF=0.5651;EUR_AF=0.2813;SAS_AF=0.1738;AA=G|||;VT=SNP
20	47782882	rs41283572	C	A	100	PASS	AC=29;AF=0.00579073;AN=5008;NS=2504;DP=22733;EAS_AF=0;AMR_AF=0.013;AFR_AF=0;EUR_AF=0.0199;SAS_AF=0;AA=C|||;VT=SNP
20	47783095	rs6125577	T	C	100	PASS	AC=1755;AF=0.350439;AN=5008;NS=2504;DP=19184;EAS_AF=0.3284;AMR_AF=0.3732;AFR_AF=0.2882;EUR_AF=0.4254;SAS_AF=0.364;AA=T|||;VT=SNP
20	47785229	rs348277	T	C	100	PASS	AC=3322;AF=0.663339;AN=5008;NS=2504;DP=16699;EAS_AF=0.4593;AMR_AF=0.6037;AFR_AF=0.91;EUR_AF=0.7068;SAS_AF=0.5378;AA=C|||;VT=SNP
20	47786190	rs348276	G	A	100	PASS	AC=1488;AF=0.297125;AN=5008;NS=2504;DP=19855;EAS_AF=0.131;AMR_AF=0.2262;AFR_AF=0.5643;EUR_AF=0.2813;SAS_AF=0.1738;AA=G|||;VT=SNP
20	47786528	rs348275	T	C	100	PASS	AC=3332;AF=0.665335;AN=5008;NS=2504;DP=20531;EAS_AF=0.4593;AMR_AF=0.6037;AFR_AF=0.9175;EUR_AF=0.7068;SAS_AF=0.5378;AA=C|||;VT=SNP
20	47786830	rs113874459	T	A	100	PASS	AC=32;AF=0.00638978;AN=5008;NS=2504;DP=23046;EAS_AF=0;AMR_AF=0.0043;AFR_AF=0.0015;EUR_AF=0.0268;SAS_AF=0;AA=T|||;VT=SNP
20	47787323	rs6125578	A	G	100	PASS	AC=650;AF=0.129792;AN=5008;NS=2504;DP=17349;EAS_AF=0.1468;AMR_AF=0.1182;AFR_AF=0.0484;EUR_AF=0.16;SAS_AF=0.1994;AA=A|||;VT=SNP
20	47787387	rs348274	A	G	100	PASS	AC=3332;AF=0.665335;AN=5008;NS=2504;DP=15689;EAS_AF=0.4593;AMR_AF=0.6037;AFR_AF=0.9175;EUR_AF=0.7068;SAS_AF=0.5378;AA=G|||;VT=SNP
20	47787982	rs6122760	G	A	100	PASS	AC=637;AF=0.127196;AN=5008;NS=2504;DP=13456;EAS_AF=0.1468;AMR_AF=0.1196;AFR_AF=0.0378;EUR_AF=0.16;SAS_AF=0.1994;AA=G|||;VT=SNP
20	47788430	rs348273	G	T	100	PASS	AC=3332;AF=0.665335;AN=5008;NS=2504;DP=15709;EAS_AF=0.4593;AMR_AF=0.6037;AFR_AF=0.9175;EUR_AF=0.7068;SAS_AF=0.5378;AA=T|||;VT=SNP
20	47788775	rs141979783	C	T	100	PASS	AC=69;AF=0.013778;AN=5008;NS=2504;DP=19438;EAS_AF=0;AMR_AF=0.0202;AFR_AF=0.0015;EUR_AF=0.0427;SAS_AF=0.0102;AA=C|||;VT=SNP
20	47789301	rs2426141	T	C	100	PASS	AC=3966;AF=0.791933;AN=5008;NS=2504;DP=17845;EAS_AF=0.6062;AMR_AF=0.7205;AFR_AF=0.9546;EUR_AF=0.8668;SAS_AF=0.7372;AA=C|||;VT=SNP
20	47789849	rs6122762	C	G	100	PASS	AC=1418;AF=0.283147;AN=5008;NS=2504;DP=13208;EAS_AF=0.3284;AMR_AF=0.3343;AFR_AF=0.056;EUR_AF=0.4225;SAS_AF=0.364;AA=C|||;VT=SNP
20	47790851	rs624945	C	T	100	PASS	AC=3966;AF=0.791933;AN=5008;NS=2504;DP=16774;EAS_AF=0.6062;AMR_AF=0.7205;AFR_AF=0.9546;EUR_AF=0.8668;SAS_AF=0.7372;AA=T|||;VT=SNP
20	47791197	rs508890	A	G	100	PASS	AC=3321;AF=0.663139;AN=5008;NS=2504;DP=17156;EAS_AF=0.4593;AMR_AF=0.6037;AFR_AF=0.91;EUR_AF=0.7058;SAS_AF=0.5378;AA=G|||;VT=SNP
20	47791988	rs537254	A	G	100	PASS	AC=3321;AF=0.663139;AN=5008;NS=2504;DP=17293;EAS_AF=0.4593;AMR_AF=0.6037;AFR_AF=0.91;EUR_AF=0.7058;SAS_AF=0.5378;AA=G|||;VT=SNP
20	47792245	rs11699114	C	T	100	PASS	AC=1417;AF=0.282947;AN=5008;NS=2504;DP=14699;EAS_AF=0.3284;AMR_AF=0.3343;AFR_AF=0.056;EUR_AF=0.4215;SAS_AF=0.364;AA=C|||;VT=SNP
20	47792630	rs542863	A	G	100	PASS	AC=3966;AF=0.791933;AN=5008;NS=2504;DP=16123;EAS_AF=0.6062;AMR_AF=0.7205;AFR_AF=0.9546;EUR_AF=0.8668;SAS_AF=0.7372;AA=-|||;VT=SNP
20	47792728	rs142721483	T	A	100	PASS	AC=20;AF=0.00399361;AN=5008;NS=2504;DP=18908;EAS_AF=0;AMR_AF=0.0014;AFR_AF=0.0015;EUR_AF=0.0119;SAS_AF=0.0051;AA=T|||;VT=SNP
20	47793176	rs2426142	A	G	100	PASS	AC=3964;AF=0.791534;AN=5008;NS=2504;DP=17005;EAS_AF=0.6062;AMR_AF=0.7205;AFR_AF=0.9531;EUR_AF=0.8668;SAS_AF=0.7372;AA=G|||;VT=SNP
20	47793718	rs150909134	A	T	100	PASS	AC=27;AF=0.00539137;AN=5008;NS=2504;DP=10704;EAS_AF=0;AMR_AF=0.0144;AFR_AF=0;EUR_AF=0.0139;SAS_AF=0.0031;AA=a|||;VT=SNP
20	47793737	rs62210458	G	A	100	PASS	AC=637;AF=0.127196;AN=5008;NS=2504;DP=10756;EAS_AF=0.1478;AMR_AF=0.1167;AFR_AF=0.0371;EUR_AF=0.161;SAS_AF=0.2004;AA=g|||;VT=SNP
20	47793796	rs79941596	G	C	100	PASS	AC=725;AF=0.144768;AN=5008;NS=2504;DP=10904;EAS_AF=0.0407;AMR_AF=0.183;AFR_AF=0.2065;EUR_AF=0.2078;SAS_AF=0.0767;AA=g|||;VT=SNP
20	47794210	rs140445286	C	T	100	PASS	AC=13;AF=0.00259585;AN=5008;NS=2504;DP=15026;EAS_AF=0;AMR_AF=0.0029;AFR_AF=0;EUR_AF=0.0089;SAS_AF=0.002;AA=C|||;VT=SNP
20	47794355	rs7274851	A	G	100	PASS	AC=725;AF=0.144768;AN=5008;NS=2504;DP=20581;EAS_AF=0.0417;AMR_AF=0.183;AFR_AF=0.2057;EUR_AF=0.2078;SAS_AF=0.0767;AA=A|||;VT=SNP
20	47794888	rs348264	G	C	100	PASS	AC=3331;AF=0.665136;AN=5008;NS=2504;DP=19472;EAS_AF=0.4593;AMR_AF=0.6037;AFR_AF=0.9175;EUR_AF=0.7058;SAS_AF=0.5378;AA=C|||;VT=SNP
20	47794970	rs6019665	G	A	100	PASS	AC=551;AF=0.110024;AN=5008;NS=2504;DP=16853;EAS_AF=0.0903;AMR_AF=0.0375;AFR_AF=0.2012;EUR_AF=0.0726;SAS_AF=0.0971;AA=G|||;VT=SNP
20	47795069	rs11698492	T	A	100	PASS	AC=145;AF=0.0289537;AN=5008;NS=2504;DP=17725;EAS_AF=0;AMR_AF=0.0303;AFR_AF=0.031;EUR_AF=0.0706;SAS_AF=0.0123;AA=T|||;VT=SNP
20	47795305	rs7262349	A	T	100	PASS	AC=740;AF=0.147764;AN=5008;NS=2504;DP=12779;EAS_AF=0.0407;AMR_AF=0.1844;AFR_AF=0.2171;EUR_AF=0.2078;SAS_AF=0.0767;AA=A|||;VT=SNP
20	47795420	rs348263	C	T	100	PASS	AC=1494;AF=0.298323;AN=5008;NS=2504;DP=10942;EAS_AF=0.131;AMR_AF=0.232;AFR_AF=0.5658;EUR_AF=0.2813;SAS_AF=0.1738;AA=C|||;VT=SNP
20	47797653	rs6122763	G	A	100	PASS	AC=1751;AF=0.349641;AN=5008;NS=2504;DP=18737;EAS_AF=0.3284;AMR_AF=0.3674;AFR_AF=0.2882;EUR_AF=0.4254;SAS_AF=0.364;AA=G|||;VT=SNP
20	47798196	rs62210459	G	A	100	PASS	AC=23;AF=0.00459265;AN=5008;NS=2504;DP=15451;EAS_AF=0;AMR_AF=0.0101;AFR_AF=0.0008;EUR_AF=0.0129;SAS_AF=0.002;AA=g|||;VT=SNP
20	47798207	rs62212760	G	T	100	PASS	AC=421;AF=0.0840655;AN=5008;NS=2504;DP=16542;EAS_AF=0.0784;AMR_AF=0.0836;AFR_AF=0.0356;EUR_AF=0.1471;SAS_AF=0.091;AA=G|||;VT=SNP
20	47798473	rs62212761	C	T	100	PASS	AC=25;AF=0.00499201;AN=5008;NS=2504;DP=15504;EAS_AF=0;AMR_AF=0.0101;AFR_AF=0.0008;EUR_AF=0.0149;SAS_AF=0.002;AA=C|||;VT=SNP
20	47798664	rs8118105	T	C	100	PASS	AC=1826;AF=0.364617;AN=5008;NS=2504;DP=17736;EAS_AF=0.3274;AMR_AF=0.3718;AFR_AF=0.3434;EUR_AF=0.4254;SAS_AF=0.364;AA=C|||;VT=SNP
20	47799199	rs192472436	C	A	100	PASS	AC=39;AF=0.00778754;AN=5008;NS=2504;DP=16839;EAS_AF=0;AMR_AF=0.0115;AFR_AF=0.0008;EUR_AF=0.0229;SAS_AF=0.0072;AA=C|||;VT=SNP
20	47800615	rs13039749	C	T	100	PASS	AC=722;AF=0.144169;AN=5008;NS=2504;DP=13450;EAS_AF=0.0407;AMR_AF=0.183;AFR_AF=0.2042;EUR_AF=0.2078;SAS_AF=0.0767;AA=C|||;VT=SNP
20	47800636	rs150521784	T	C	100	PASS	AC=13;AF=0.00259585;AN=5008;NS=2504;DP=13503;EAS_AF=0;AMR_AF=0.0029;AFR_AF=0;EUR_AF=0.0089;SAS_AF=0.002;AA=T|||;VT=SNP
20	47800657	rs670016	A	G	100	PASS	AC=3332;AF=0.665335;AN=5008;NS=2504;DP=13822;EAS_AF=0.4583;AMR_AF=0.6037;AFR_AF=0.9175;EUR_AF=0.7068;SAS_AF=0.5389;AA=G|||;VT=SNP
20	47800829	rs13041213	T	A	100	PASS	AC=685;AF=0.136781;AN=5008;NS=2504;DP=17736;EAS_AF=0.0417;AMR_AF=0.1729;AFR_AF=0.1921;EUR_AF=0.1938;SAS_AF=0.0757;AA=t|||;VT=SNP
20	47801157	rs2426143	C	A	100	PASS	AC=3966;AF=0.791933;AN=5008;NS=2504;DP=20249;EAS_AF=0.6042;AMR_AF=0.7219;AFR_AF=0.9554;EUR_AF=0.8668;SAS_AF=0.7372;AA=A|||;VT=SNP
20	47801535	rs348284	C	T	100	PASS	AC=3330;AF=0.664936;AN=5008;NS=2504;DP=17798;EAS_AF=0.4573;AMR_AF=0.6037;AFR_AF=0.9175;EUR_AF=0.7068;SAS_AF=0.5378;AA=T|||;VT=SNP
20	47803293	rs348286	C	T	100	PASS	AC=3330;AF=0.664936;AN=5008;NS=2504;DP=19629;EAS_AF=0.4573;AMR_AF=0.6037;AFR_AF=0.9175;EUR_AF=0.7068;SAS_AF=0.5378;AA=T|||;VT=SNP
20	47803301	rs35667796	A	C	100	PASS	AC=740;AF=0.147764;AN=5008;NS=2504;DP=19539;EAS_AF=0.0407;AMR_AF=0.1844;AFR_AF=0.2171;EUR_AF=0.2078;SAS_AF=0.0767;AA=A|||;VT=SNP
20	47803763	rs348288	A	G	100	PASS	AC=3332;AF=0.665335;AN=5008;NS=2504;DP=17877;EAS_AF=0.4583;AMR_AF=0.6037;AFR_AF=0.9175;EUR_AF=0.7068;SAS_AF=0.5389;AA=G|||;VT=SNP
20	47804208	rs348289	C	T	100	PASS	AC=3966;AF=0.791933;AN=5008;NS=2504;DP=11666;EAS_AF=0.6062;AMR_AF=0.7205;AFR_AF=0.9546;EUR_AF=0.8668;SAS_AF=0.7372;AA=T|||;VT=SNP
20	47804610	rs3752256	C	T	100	PASS	AC=211;AF=0.0421326;AN=5008;NS=2504;DP=4319;EAS_AF=0.0685;AMR_AF=0.0331;AFR_AF=0.0015;EUR_AF=0.0129;SAS_AF=0.1063;AA=c|||;VT=SNP
20	47805089	rs348290	T	C	100	PASS	AC=3267;AF=0.652356;AN=5008;NS=2504;DP=9689;EAS_AF=0.4583;AMR_AF=0.5994;AFR_AF=0.8722;EUR_AF=0.7058;SAS_AF=0.5378;AA=C|||;VT=SNP
20	47805220	rs348291	G	C	100	PASS	AC=3329;AF=0.664736;AN=5008;NS=2504;DP=12888;EAS_AF=0.4583;AMR_AF=0.6023;AFR_AF=0.9175;EUR_AF=0.7058;SAS_AF=0.5378;AA=C|||;VT=SNP
20	47805815	rs348292	C	T	100	PASS	AC=3329;AF=0.664736;AN=5008;NS=2504;DP=13112;EAS_AF=0.4583;AMR_AF=0.6023;AFR_AF=0.9175;EUR_AF=0.7058;SAS_AF=0.5378;AA=T|||;VT=SNP
20	47806092	rs3795075	G	A	100	PASS	AC=721;AF=0.14397;AN=5008;NS=2504;DP=13472;EAS_AF=0.0407;AMR_AF=0.183;AFR_AF=0.2035;EUR_AF=0.2078;SAS_AF=0.0767;AA=G|||;VT=SNP
20	47806334	rs348293	T	C	100	PASS	AC=3269;AF=0.652756;AN=5008;NS=2504;DP=16304;EAS_AF=0.4593;AMR_AF=0.5994;AFR_AF=0.8722;EUR_AF=0.7058;SAS_AF=0.5389;AA=C|||;VT=SNP
20	47807969	rs139299551	C	T	100	PASS	AC=29;AF=0.00579073;AN=5008;NS=2504;DP=20860;EAS_AF=0;AMR_AF=0.0043;AFR_AF=0.0015;EUR_AF=0.0219;SAS_AF=0.002;AA=C|||;VT=SNP
20	47808070	rs2038509	G	A	100	PASS	AC=1490;AF=0.297524;AN=5008;NS=2504;DP=18238;EAS_AF=0.3274;AMR_AF=0.3415;AFR_AF=0.1082;EUR_AF=0.4215;SAS_AF=0.364;AA=G|||;VT=SNP
20	47808159	rs112513025	C	T	100	PASS	AC=31;AF=0.0061901;AN=5008;NS=2504;DP=20693;EAS_AF=0;AMR_AF=0.0043;AFR_AF=0.0008;EUR_AF=0.0268;SAS_AF=0;AA=C|||;VT=SNP
20	47808216	rs181824039	G	A	100	PASS	AC=8;AF=0.00159744;AN=5008;NS=2504;DP=21142;EAS_AF=0;AMR_AF=0;AFR_AF=0;EUR_AF=0.006;SAS_AF=0.002;AA=G|||;VT=SNP
20	47808701	rs6125582	G	A	100	PASS	AC=634;AF=0.126597;AN=5008;NS=2504;DP=17919;EAS_AF=0.1458;AMR_AF=0.1182;AFR_AF=0.0371;EUR_AF=0.161;SAS_AF=0.1984;AA=G|||;VT=SNP
20	47809689	rs188029865	G	A	100	PASS	AC=27;AF=0.00539137;AN=5008;NS=2504;DP=17285;EAS_AF=0;AMR_AF=0.0159;AFR_AF=0;EUR_AF=0.0129;SAS_AF=0.0031;AA=G|||;VT=SNP
20	47809722	rs348294	C	T	100	PASS	AC=3330;AF=0.664936;AN=5008;NS=2504;DP=16745;EAS_AF=0.4593;AMR_AF=0.6023;AFR_AF=0.9175;EUR_AF=0.7058;SAS_AF=0.5378;AA=T|||;VT=SNP
20	47810118	rs348295	T	G	100	PASS	AC=3268;AF=0.652556;AN=5008;NS=2504;DP=17082;EAS_AF=0.4593;AMR_AF=0.5994;AFR_AF=0.8722;EUR_AF=0.7058;SAS_AF=0.5378;AA=G|||;VT=SNP
20	47810699	rs6019670	C	T	100	PASS	AC=1729;AF=0.345248;AN=5008;NS=2504;DP=14573;EAS_AF=0.5407;AMR_AF=0.4006;AFR_AF=0.1195;EUR_AF=0.2942;SAS_AF=0.4622;AA=C|||;VT=SNP
20	47811261	rs144158111	G	A	100	PASS	AC=60;AF=0.0119808;AN=5008;NS=2504;DP=14243;EAS_AF=0;AMR_AF=0.0259;AFR_AF=0.0015;EUR_AF=0.0348;SAS_AF=0.0051;AA=G|||;VT=SNP
20	47812203	rs34806496	G	C	100	PASS	AC=441;AF=0.0880591;AN=5008;NS=2504;DP=13899;EAS_AF=0.0407;AMR_AF=0.1571;AFR_AF=0.0076;EUR_AF=0.2048;SAS_AF=0.0767;AA=G|||;VT=SNP
20	47813793	rs8116199	A	G	100	PASS	AC=1735;AF=0.346446;AN=5008;NS=2504;DP=13254;EAS_AF=0.5417;AMR_AF=0.3991;AFR_AF=0.1271;EUR_AF=0.2913;SAS_AF=0.4611;AA=a|||;VT=SNP
20	47815227	rs6019671	A	G	100	PASS	AC=3226;AF=0.644169;AN=5008;NS=2504;DP=12882;EAS_AF=0.8671;AMR_AF=0.7421;AFR_AF=0.236;EUR_AF=0.7137;SAS_AF=0.8252;AA=N|||;VT=SNP
20	47815944	rs111386480	T	C	100	PASS	AC=1492;AF=0.297923;AN=5008;NS=2504;DP=8882;EAS_AF=0.3264;AMR_AF=0.3429;AFR_AF=0.1089;EUR_AF=0.4225;SAS_AF=0.364;AA=T|||;VT=SNP
20	47816255	rs182049740	G	A	100	PASS	AC=15;AF=0.00299521;AN=5008;NS=2504;DP=11968;EAS_AF=0;AMR_AF=0.0058;AFR_AF=0.0015;EUR_AF=0.0089;SAS_AF=0;AA=G|||;VT=SNP
20	47816830	rs112458900	T	G	100	PASS	AC=80;AF=0.0159744;AN=5008;NS=2504;DP=16574;EAS_AF=0.001;AMR_AF=0.0375;AFR_AF=0.0008;EUR_AF=0.0467;SAS_AF=0.0051;AA=T|||;VT=SNP
20	47816873	rs8121567	C	G	100	PASS	AC=740;AF=0.147764;AN=5008;NS=2504;DP=15596;EAS_AF=0.0407;AMR_AF=0.1844;AFR_AF=0.2156;EUR_AF=0.2097;SAS_AF=0.0767;AA=C|||;VT=SNP
20	47817815	rs13036715	G	A	100	PASS	AC=724;AF=0.144569;AN=5008;NS=2504;DP=18140;EAS_AF=0.0407;AMR_AF=0.183;AFR_AF=0.2042;EUR_AF=0.2097;SAS_AF=0.0767;AA=G|||;VT=SNP
20	47817855	rs6067006	G	A	100	PASS	AC=1672;AF=0.333866;AN=5008;NS=2504;DP=17795;EAS_AF=0.5407;AMR_AF=0.3963;AFR_AF=0.0817;EUR_AF=0.2913;SAS_AF=0.4611;AA=G|||;VT=SNP
20	47818514	rs191630535	T	C	100	PASS	AC=80;AF=0.0159744;AN=5008;NS=2504;DP=15593;EAS_AF=0;AMR_AF=0.0144;AFR_AF=0.0008;EUR_AF=0.0139;SAS_AF=0.0562;AA=-|||;VT=SNP
20	47818567	rs35298920	C	T	100	PASS	AC=1493;AF=0.298123;AN=5008;NS=2504;DP=14017;EAS_AF=0.3274;AMR_AF=0.3429;AFR_AF=0.1089;EUR_AF=0.4225;SAS_AF=0.364;AA=-|||;VT=SNP
20	47818864	rs6090947	C	T	100	PASS	AC=608;AF=0.121406;AN=5008;NS=2504;DP=16514;EAS_AF=0.0913;AMR_AF=0.0389;AFR_AF=0.2413;EUR_AF=0.0736;SAS_AF=0.0982;AA=C|||;VT=SNP
20	47818945	rs35681651	A	T	100	PASS	AC=38;AF=0.00758786;AN=5008;NS=2504;DP=12937;EAS_AF=0;AMR_AF=0.0173;AFR_AF=0.0008;EUR_AF=0.0249;SAS_AF=0;AA=A|||;VT=SNP
20	47819305	rs6063371	G	A	100	PASS	AC=1418;AF=0.283147;AN=5008;NS=2504;DP=15258;EAS_AF=0.3274;AMR_AF=0.3343;AFR_AF=0.0567;EUR_AF=0.4225;SAS_AF=0.364;AA=G|||;VT=SNP
20	47819541	rs6090948	T	C	100	PASS	AC=1685;AF=0.336462;AN=5008;NS=2504;DP=19471;EAS_AF=0.5407;AMR_AF=0.3977;AFR_AF=0.0908;EUR_AF=0.2913;SAS_AF=0.4611;AA=T|||;VT=SNP
20	47819781	rs6125588	A	G	100	PASS	AC=1747;AF=0.348842;AN=5008;NS=2504;DP=15895;EAS_AF=0.5407;AMR_AF=0.4006;AFR_AF=0.1362;EUR_AF=0.2913;SAS_AF=0.4611;AA=G|||;VT=SNP
20	47820089	rs1318950	G	A	100	PASS	AC=1025;AF=0.204673;AN=5008;NS=2504;DP=15139;EAS_AF=0.3929;AMR_AF=0.2824;AFR_AF=0.0045;EUR_AF=0.1551;SAS_AF=0.2771;AA=G|||;VT=SNP
20	47820293	rs1963119	G	A	100	PASS	AC=1748;AF=0.349042;AN=5008;NS=2504;DP=14385;EAS_AF=0.5417;AMR_AF=0.4006;AFR_AF=0.1362;EUR_AF=0.2913;SAS_AF=0.4611;AA=G|||;VT=SNP
20	47820369	rs1963120	G	A	100	PASS	AC=1749;AF=0.349241;AN=5008;NS=2504;DP=11687;EAS_AF=0.5407;AMR_AF=0.3991;AFR_AF=0.1362;EUR_AF=0.2913;SAS_AF=0.4642;AA=G|||;VT=SNP
20	47820372	rs1963121	C	T	100	PASS	AC=1749;AF=0.349241;AN=5008;NS=2504;DP=11662;EAS_AF=0.5407;AMR_AF=0.3991;AFR_AF=0.1362;EUR_AF=0.2913;SAS_AF=0.4642;AA=c|||;VT=SNP
20	47820626	rs6125590	G	T	100	PASS	AC=1418;AF=0.283147;AN=5008;NS=2504;DP=18843;EAS_AF=0.3274;AMR_AF=0.3343;AFR_AF=0.056;EUR_AF=0.4235;SAS_AF=0.364;AA=G|||;VT=SNP
20	47821029	rs6067007	G	A	100	PASS	AC=1296;AF=0.258786;AN=5008;NS=2504;DP=9660;EAS_AF=0.3274;AMR_AF=0.3141;AFR_AF=0.0446;EUR_AF=0.3887;SAS_AF=0.3047;AA=G|||;VT=SNP
20	47821107	rs6067008	T	C	100	PASS	AC=1746;AF=0.348642;AN=5008;NS=2504;DP=6483;EAS_AF=0.5407;AMR_AF=0.4006;AFR_AF=0.1362;EUR_AF=0.2903;SAS_AF=0.4611;AA=C|||;VT=SNP
20	47821396	rs6019677	C	T	100	PASS	AC=602;AF=0.120208;AN=5008;NS=2504;DP=11635;EAS_AF=0.0913;AMR_AF=0.0389;AFR_AF=0.2383;EUR_AF=0.0726;SAS_AF=0.0971;AA=C|||;VT=SNP
20	47822425	rs6125592	G	A	100	PASS	AC=421;AF=0.0840655;AN=5008;NS=2504;DP=16215;EAS_AF=0.0794;AMR_AF=0.0836;AFR_AF=0.0348;EUR_AF=0.1471;SAS_AF=0.091;AA=G|||;VT=SNP
20	47823118	rs6063372	T	A	100	PASS	AC=1734;AF=0.346246;AN=5008;NS=2504;DP=6723;EAS_AF=0.5397;AMR_AF=0.3977;AFR_AF=0.1369;EUR_AF=0.2813;SAS_AF=0.4601;AA=T|||;VT=SNP
20	47823169	rs62212763	G	C	100	PASS	AC=599;AF=0.119609;AN=5008;NS=2504;DP=8498;EAS_AF=0.1498;AMR_AF=0.1037;AFR_AF=0.034;EUR_AF=0.1402;SAS_AF=0.1943;AA=G|||;VT=SNP
20	47823538	rs148827835	G	A	100	PASS	AC=87;AF=0.0173722;AN=5008;NS=2504;DP=10709;EAS_AF=0;AMR_AF=0.0159;AFR_AF=0.0015;EUR_AF=0.0179;SAS_AF=0.0573;AA=G|||;VT=SNP
20	47823570	rs11908055	C	T	100	PASS	AC=658;AF=0.13139;AN=5008;NS=2504;DP=10422;EAS_AF=0.0407;AMR_AF=0.1599;AFR_AF=0.1959;EUR_AF=0.172;SAS_AF=0.0757;AA=C|||;VT=SNP
20	47823779	rs117589343	A	T	100	PASS	AC=216;AF=0.043131;AN=5008;NS=2504;DP=14132;EAS_AF=0.0714;AMR_AF=0.0346;AFR_AF=0.0015;EUR_AF=0.0129;SAS_AF=0.1074;AA=A|||;VT=SNP
20	47824040	rs6095462	T	A	100	PASS	AC=1816;AF=0.36262;AN=5008;NS=2504;DP=17135;EAS_AF=0.4732;AMR_AF=0.4006;AFR_AF=0.3116;EUR_AF=0.2942;SAS_AF=0.3609;AA=T|||;VT=SNP
20	47824084	rs184280644	G	A	100	PASS	AC=47;AF=0.00938498;AN=5008;NS=2504;DP=16219;EAS_AF=0;AMR_AF=0.0231;AFR_AF=0.0008;EUR_AF=0.0258;SAS_AF=0.0041;AA=G|||;VT=SNP
20	47824293	rs6067012	G	A	100	PASS	AC=1857;AF=0.370807;AN=5008;NS=2504;DP=14155;EAS_AF=0.4692;AMR_AF=0.4035;AFR_AF=0.3434;EUR_AF=0.2883;SAS_AF=0.3681;AA=G|||;VT=SNP
20	47824797	rs184849370	A	G	100	PASS	AC=20;AF=0.00399361;AN=5008;NS=2504;DP=18283;EAS_AF=0;AMR_AF=0.0058;AFR_AF=0.0008;EUR_AF=0.0139;SAS_AF=0.001;AA=A|||;VT=SNP
20	47824904	rs34078534	A	T	100	PASS	AC=766;AF=0.152955;AN=5008;NS=2504;DP=1876;EAS_AF=0.0704;AMR_AF=0.1758;AFR_AF=0.2262;EUR_AF=0.2008;SAS_AF=0.0736;AA=T|||;VT=SNP
20	47825060	rs118160204	A	G	100	PASS	AC=207;AF=0.0413339;AN=5008;NS=2504;DP=17762;EAS_AF=0.0714;AMR_AF=0.0346;AFR_AF=0.0015;EUR_AF=0.0129;SAS_AF=0.0982;AA=A|||;VT=SNP
20	47825187	rs56204114	C	T	100	PASS	AC=380;AF=0.0758786;AN=5008;NS=2504;DP=12428;EAS_AF=0.0933;AMR_AF=0.0879;AFR_AF=0.0068;EUR_AF=0.1372;SAS_AF=0.0798;AA=C|||;VT=SNP
20	47825305	rs6067015	T	C	100	PASS	AC=2626;AF=0.524361;AN=5008;NS=2504;DP=16386;EAS_AF=0.6349;AMR_AF=0.4784;AFR_AF=0.5136;EUR_AF=0.3926;SAS_AF=0.593;AA=t|||;VT=SNP
20	47825374	rs6067016	T	A	100	PASS	AC=1864;AF=0.372204;AN=5008;NS=2504;DP=14559;EAS_AF=0.4702;AMR_AF=0.4092;AFR_AF=0.3124;EUR_AF=0.3062;SAS_AF=0.3937;AA=T|||;VT=SNP
20	47825814	rs74923384	C	T	100	PASS	AC=1027;AF=0.205072;AN=5008;NS=2504;DP=14972;EAS_AF=0.376;AMR_AF=0.2795;AFR_AF=0.0113;EUR_AF=0.1581;SAS_AF=0.2863;AA=C|||;VT=SNP
20	47828508	rs6019681	T	C	100	PASS	AC=556;AF=0.111022;AN=5008;NS=2504;DP=24363;EAS_AF=0.0962;AMR_AF=0.0346;AFR_AF=0.1982;EUR_AF=0.0736;SAS_AF=0.1012;AA=T|||;VT=SNP
20	47828526	rs6067019	G	T	100	PASS	AC=1491;AF=0.297724;AN=5008;NS=2504;DP=23208;EAS_AF=0.3224;AMR_AF=0.3386;AFR_AF=0.1475;EUR_AF=0.4066;SAS_AF=0.3344;AA=g|||;VT=SNP
20	47828690	rs6019682	C	T	100	PASS	AC=556;AF=0.111022;AN=5008;NS=2504;DP=19669;EAS_AF=0.0962;AMR_AF=0.0346;AFR_AF=0.1982;EUR_AF=0.0736;SAS_AF=0.1012;AA=C|||;VT=SNP
20	47829341	rs192024941	G	T	100	PASS	AC=21;AF=0.00419329;AN=5008;NS=2504;DP=13813;EAS_AF=0;AMR_AF=0.0072;AFR_AF=0.0008;EUR_AF=0.0149;SAS_AF=0;AA=G|||;VT=SNP
20	47830090	rs73113516	A	G	100	PASS	AC=556;AF=0.111022;AN=5008;NS=2504;DP=17414;EAS_AF=0.0962;AMR_AF=0.0346;AFR_AF=0.1982;EUR_AF=0.0736;SAS_AF=0.1012;AA=A|||;VT=SNP
20	47830250	rs4810932	T	C	100	PASS	AC=1975;AF=0.394369;AN=5008;NS=2504;DP=17310;EAS_AF=0.4722;AMR_AF=0.353;AFR_AF=0.4781;EUR_AF=0.2366;SAS_AF=0.3926;AA=C|||;VT=SNP
20	47830358	rs117362130	A	T	100	PASS	AC=207;AF=0.0413339;AN=5008;NS=2504;DP=20090;EAS_AF=0.0714;AMR_AF=0.0346;AFR_AF=0.0015;EUR_AF=0.0129;SAS_AF=0.0982;AA=A|||;VT=SNP
20	47830478	rs118090656	G	A	100	PASS	AC=207;AF=0.0413339;AN=5008;NS=2504;DP=19240;EAS_AF=0.0714;AMR_AF=0.0346;AFR_AF=0.0015;EUR_AF=0.0129;SAS_AF=0.0982;AA=G|||;VT=SNP
20	47830515	rs4810933	G	A	100	PASS	AC=1935;AF=0.386382;AN=5008;NS=2504;DP=20456;EAS_AF=0.4722;AMR_AF=0.3516;AFR_AF=0.4486;EUR_AF=0.2366;SAS_AF=0.3926;AA=G|||;VT=SNP
20	47830871	rs144490110	A	G	100	PASS	AC=207;AF=0.0413339;AN=5008;NS=2504;DP=19441;EAS_AF=0.0714;AMR_AF=0.0346;AFR_AF=0.0015;EUR_AF=0.0129;SAS_AF=0.0982;AA=A|||;VT=SNP
20	47831904	rs6019687	T	G	100	PASS	AC=1979;AF=0.395168;AN=5008;NS=2504;DP=19409;EAS_AF=0.4732;AMR_AF=0.353;AFR_AF=0.4788;EUR_AF=0.2366;SAS_AF=0.3947;AA=G|||;VT=SNP
20	47832054	rs2063710	A	T	100	PASS	AC=4117;AF=0.822085;AN=5008;NS=2504;DP=19188;EAS_AF=0.9573;AMR_AF=0.8156;AFR_AF=0.6619;EUR_AF=0.7992;SAS_AF=0.9274;AA=T|||;VT=SNP
20	47832231	rs78512106	G	A	100	PASS	AC=205;AF=0.0409345;AN=5008;NS=2504;DP=18980;EAS_AF=0.0714;AMR_AF=0.0346;AFR_AF=0.0015;EUR_AF=0.0129;SAS_AF=0.0961;AA=G|||;VT=SNP
20	47832346	rs8118325	C	G	100	PASS	AC=1382;AF=0.275958;AN=5008;NS=2504;DP=15538;EAS_AF=0.376;AMR_AF=0.317;AFR_AF=0.2511;EUR_AF=0.163;SAS_AF=0.2935;AA=C|||;VT=SNP
20	47832997	rs6063374	A	G	100	PASS	AC=4116;AF=0.821885;AN=5008;NS=2504;DP=14860;EAS_AF=0.9573;AMR_AF=0.8156;AFR_AF=0.6619;EUR_AF=0.7992;SAS_AF=0.9264;AA=G|||;VT=SNP
20	47833006	rs6063375	A	C	100	PASS	AC=1978;AF=0.394968;AN=5008;NS=2504;DP=14883;EAS_AF=0.4732;AMR_AF=0.353;AFR_AF=0.4781;EUR_AF=0.2366;SAS_AF=0.3947;AA=A|||;VT=SNP
20	47833179	rs188191279	C	A	100	PASS	AC=25;AF=0.00499201;AN=5008;NS=2504;DP=15284;EAS_AF=0;AMR_AF=0.0086;AFR_AF=0;EUR_AF=0.0139;SAS_AF=0.0051;AA=C|||;VT=SNP
20	47833418	rs6512575	A	C	100	PASS	AC=1979;AF=0.395168;AN=5008;NS=2504;DP=17506;EAS_AF=0.4732;AMR_AF=0.353;AFR_AF=0.4788;EUR_AF=0.2366;SAS_AF=0.3947;AA=A|||;VT=SNP
20	47833636	rs4810935	T	C	100	PASS	AC=1979;AF=0.395168;AN=5008;NS=2504;DP=16860;EAS_AF=0.4732;AMR_AF=0.353;AFR_AF=0.4788;EUR_AF=0.2366;SAS_AF=0.3947;AA=T|||;VT=SNP
20	47833697	rs4810936	T	C	100	PASS	AC=1980;AF=0.395367;AN=5008;NS=2504;DP=16781;EAS_AF=0.4732;AMR_AF=0.353;AFR_AF=0.4788;EUR_AF=0.2366;SAS_AF=0.3957;AA=C|||;VT=SNP
20	47834081	rs117794823	T	C	100	PASS	AC=206;AF=0.0411342;AN=5008;NS=2504;DP=11639;EAS_AF=0.0714;AMR_AF=0.0346;AFR_AF=0.0023;EUR_AF=0.0129;SAS_AF=0.0961;AA=T|||;VT=SNP
20	47834352	rs6012616	C	T	100	PASS	AC=1980;AF=0.395367;AN=5008;NS=2504;DP=6991;EAS_AF=0.4732;AMR_AF=0.353;AFR_AF=0.4788;EUR_AF=0.2366;SAS_AF=0.3957;AA=-|||;VT=SNP
20	47835067	rs6019692	G	A	100	PASS	AC=1981;AF=0.395567;AN=5008;NS=2504;DP=13091;EAS_AF=0.4742;AMR_AF=0.353;AFR_AF=0.4788;EUR_AF=0.2366;SAS_AF=0.3957;AA=G|||;VT=SNP
20	47835155	rs73611371	T	A	100	PASS	AC=425;AF=0.0848642;AN=5008;NS=2504;DP=15535;EAS_AF=0.0427;AMR_AF=0.1484;AFR_AF=0.0076;EUR_AF=0.1978;SAS_AF=0.0716;AA=T|||;VT=SNP
20	47835618	rs13038202	G	A	100	PASS	AC=695;AF=0.138778;AN=5008;NS=2504;DP=14447;EAS_AF=0.0427;AMR_AF=0.1729;AFR_AF=0.1959;EUR_AF=0.2008;SAS_AF=0.0726;AA=G|||;VT=SNP
20	47837126	rs6012617	G	C	100	PASS	AC=4116;AF=0.821885;AN=5008;NS=2504;DP=14816;EAS_AF=0.9573;AMR_AF=0.8156;AFR_AF=0.6611;EUR_AF=0.7992;SAS_AF=0.9274;AA=C|||;VT=SNP
20	47837206	rs9753608	C	T	100	PASS	AC=715;AF=0.142772;AN=5008;NS=2504;DP=13372;EAS_AF=0.0427;AMR_AF=0.1744;AFR_AF=0.2103;EUR_AF=0.2008;SAS_AF=0.0726;AA=C|||;VT=SNP
20	47837269	rs75699534	C	T	100	PASS	AC=1107;AF=0.221046;AN=5008;NS=2504;DP=16106;EAS_AF=0.378;AMR_AF=0.2925;AFR_AF=0.056;EUR_AF=0.16;SAS_AF=0.2945;AA=C|||;VT=SNP
20	47837621	rs6125596	C	A	100	PASS	AC=1932;AF=0.385783;AN=5008;NS=2504;DP=16435;EAS_AF=0.4127;AMR_AF=0.428;AFR_AF=0.1815;EUR_AF=0.5497;SAS_AF=0.4356;AA=C|||;VT=SNP
20	47837816	rs143828566	G	T	100	PASS	AC=12;AF=0.00239617;AN=5008;NS=2504;DP=19121;EAS_AF=0;AMR_AF=0.0043;AFR_AF=0.0008;EUR_AF=0.006;SAS_AF=0.002;AA=G|||;VT=SNP
20	47837868	rs6019695	G	A	100	PASS	AC=534;AF=0.106629;AN=5008;NS=2504;DP=20259;EAS_AF=0.0962;AMR_AF=0.0346;AFR_AF=0.1823;EUR_AF=0.0736;SAS_AF=0.1002;AA=G|||;VT=SNP
20	47838784	rs6019697	T	C	100	PASS	AC=1979;AF=0.395168;AN=5008;NS=2504;DP=18304;EAS_AF=0.4742;AMR_AF=0.353;AFR_AF=0.4781;EUR_AF=0.2366;SAS_AF=0.3947;AA=t|||;VT=SNP
20	47838818	rs182786212	C	T	100	PASS	AC=13;AF=0.00259585;AN=5008;NS=2504;DP=16755;EAS_AF=0;AMR_AF=0.0058;AFR_AF=0.0008;EUR_AF=0.006;SAS_AF=0.002;AA=C|||;VT=SNP
20	47838856	rs118151326	G	T	100	PASS	AC=648;AF=0.129393;AN=5008;NS=2504;DP=16182;EAS_AF=0.1627;AMR_AF=0.1239;AFR_AF=0.0356;EUR_AF=0.1561;SAS_AF=0.1984;AA=T|||;VT=SNP
20	47838970	rs60888246	T	C	100	PASS	AC=1979;AF=0.395168;AN=5008;NS=2504;DP=18557;EAS_AF=0.4742;AMR_AF=0.353;AFR_AF=0.4781;EUR_AF=0.2366;SAS_AF=0.3947;AA=C|||;VT=SNP
20	47839591	rs2273145	C	T	100	PASS	AC=695;AF=0.138778;AN=5008;NS=2504;DP=13472;EAS_AF=0.0427;AMR_AF=0.1729;AFR_AF=0.1959;EUR_AF=0.2008;SAS_AF=0.0726;AA=C|||;VT=SNP;EX_TARGET
20	47839653	rs2273146	C	T	100	PASS	AC=1933;AF=0.385982;AN=5008;NS=2504;DP=14365;EAS_AF=0.4127;AMR_AF=0.428;AFR_AF=0.1815;EUR_AF=0.5497;SAS_AF=0.4366;AA=C|||;VT=SNP
20	47840021	rs73113528	A	G	100	PASS	AC=555;AF=0.110823;AN=5008;NS=2504;DP=18674;EAS_AF=0.0962;AMR_AF=0.0346;AFR_AF=0.1982;EUR_AF=0.0736;SAS_AF=0.1002;AA=A|||;VT=SNP
20	47840647	rs117154335	C	T	100	PASS	AC=205;AF=0.0409345;AN=5008;NS=2504;DP=15393;EAS_AF=0.0714;AMR_AF=0.0346;AFR_AF=0.0015;EUR_AF=0.0129;SAS_AF=0.0961;AA=C|||;VT=SNP
20	47840772	rs6125597	T	C	100	PASS	AC=1934;AF=0.386182;AN=5008;NS=2504;DP=17259;EAS_AF=0.4127;AMR_AF=0.428;AFR_AF=0.1823;EUR_AF=0.5497;SAS_AF=0.4366;AA=T|||;VT=SNP
20	47840993	rs139893761	G	A	100	PASS	AC=204;AF=0.0407348;AN=5008;NS=2504;DP=17637;EAS_AF=0.0714;AMR_AF=0.0346;AFR_AF=0.0015;EUR_AF=0.0129;SAS_AF=0.0951;AA=G|||;VT=SNP
20	47841122	rs143385574	A	G	100	PASS	AC=30;AF=0.00599042;AN=5008;NS=2504;DP=17810;EAS_AF=0;AMR_AF=0.0043;AFR_AF=0;EUR_AF=0.0209;SAS_AF=0.0061;AA=A|||;VT=SNP
20	47841139	rs13040828	A	T	100	PASS	AC=1362;AF=0.271965;AN=5008;NS=2504;DP=17737;EAS_AF=0.3214;AMR_AF=0.3271;AFR_AF=0.0567;EUR_AF=0.4066;SAS_AF=0.3344;AA=A|||;VT=SNP
20	47841424	rs142265530	A	G	100	PASS	AC=21;AF=0.00419329;AN=5008;NS=2504;DP=20837;EAS_AF=0;AMR_AF=0.0101;AFR_AF=0;EUR_AF=0.0119;SAS_AF=0.002;AA=A|||;VT=SNP
20	47841556	rs117685578	C	A	100	PASS	AC=205;AF=0.0409345;AN=5008;NS=2504;DP=22408;EAS_AF=0.0714;AMR_AF=0.0346;AFR_AF=0.0015;EUR_AF=0.0129;SAS_AF=0.0961;AA=C|||;VT=SNP;EX_TARGET
20	47841660	rs11553387	G	T	100	PASS	AC=695;AF=0.138778;AN=5008;NS=2504;DP=21632;EAS_AF=0.0427;AMR_AF=0.1729;AFR_AF=0.1959;EUR_AF=0.2008;SAS_AF=0.0726;AA=G|||;VT=SNP;EX_TARGET
20	47841911	rs238159	T	C	100	PASS	AC=3625;AF=0.723842;AN=5008;NS=2504;DP=17488;EAS_AF=0.623;AMR_AF=0.683;AFR_AF=0.7496;EUR_AF=0.837;SAS_AF=0.7055;AA=C|||;VT=SNP
20	47842549	rs238161	A	G	100	PASS	AC=4975;AF=0.993411;AN=5008;NS=2504;DP=16936;EAS_AF=1;AMR_AF=0.987;AFR_AF=0.9992;EUR_AF=0.9811;SAS_AF=0.9959;AA=G|||;VT=SNP
20	47842853	rs238162	C	T	100	PASS	AC=3030;AF=0.605032;AN=5008;NS=2504;DP=18593;EAS_AF=0.5268;AMR_AF=0.647;AFR_AF=0.5219;EUR_AF=0.7634;SAS_AF=0.6053;AA=T|||;VT=SNP
20	47843146	rs6067024	A	T	100	PASS	AC=1398;AF=0.279153;AN=5008;NS=2504;DP=18240;EAS_AF=0.3204;AMR_AF=0.3285;AFR_AF=0.0832;EUR_AF=0.4076;SAS_AF=0.3344;AA=A|||;VT=SNP
20	47844052	rs62212766	C	T	100	PASS	AC=372;AF=0.0742812;AN=5008;NS=2504;DP=16615;EAS_AF=0.0923;AMR_AF=0.0893;AFR_AF=0.0053;EUR_AF=0.1342;SAS_AF=0.0767;AA=C|||;VT=SNP
20	47844092	rs238163	G	C	100	PASS	AC=3034;AF=0.605831;AN=5008;NS=2504;DP=16508;EAS_AF=0.5258;AMR_AF=0.647;AFR_AF=0.525;EUR_AF=0.7644;SAS_AF=0.6053;AA=C|||;VT=SNP
20	47844139	rs146017668	A	G	100	PASS	AC=205;AF=0.0409345;AN=5008;NS=2504;DP=17549;EAS_AF=0.0714;AMR_AF=0.0346;AFR_AF=0.0015;EUR_AF=0.0129;SAS_AF=0.0961;AA=A|||;VT=SNP
20	47844295	rs117889762	G	A	100	PASS	AC=204;AF=0.0407348;AN=5008;NS=2504;DP=16758;EAS_AF=0.0714;AMR_AF=0.0346;AFR_AF=0.0015;EUR_AF=0.0129;SAS_AF=0.0951;AA=G|||;VT=SNP
20	47844341	rs238164	A	G	100	PASS	AC=902;AF=0.180112;AN=5008;NS=2504;DP=13325;EAS_AF=0.0437;AMR_AF=0.1859;AFR_AF=0.3411;EUR_AF=0.2038;SAS_AF=0.0746;AA=A|||;VT=SNP
20	47844915	rs11906065	C	T	100	PASS	AC=553;AF=0.110423;AN=5008;NS=2504;DP=16478;EAS_AF=0.0962;AMR_AF=0.0346;AFR_AF=0.1936;EUR_AF=0.0736;SAS_AF=0.1043;AA=C|||;VT=SNP
20	47845700	rs238167	C	G	100	PASS	AC=3034;AF=0.605831;AN=5008;NS=2504;DP=13692;EAS_AF=0.5258;AMR_AF=0.647;AFR_AF=0.525;EUR_AF=0.7644;SAS_AF=0.6053;AA=G|||;VT=SNP
20	47845783	rs238168	A	G	100	PASS	AC=3034;AF=0.605831;AN=5008;NS=2504;DP=15689;EAS_AF=0.5258;AMR_AF=0.647;AFR_AF=0.525;EUR_AF=0.7644;SAS_AF=0.6053;AA=G|||;VT=SNP
20	47845815	rs238169	C	T	100	PASS	AC=2829;AF=0.564896;AN=5008;NS=2504;DP=16248;EAS_AF=0.4544;AMR_AF=0.6124;AFR_AF=0.5234;EUR_AF=0.7515;SAS_AF=0.5092;AA=C|||;VT=SNP
20	47846586	rs171130	T	C	100	PASS	AC=2829;AF=0.564896;AN=5008;NS=2504;DP=20844;EAS_AF=0.4544;AMR_AF=0.6124;AFR_AF=0.5234;EUR_AF=0.7515;SAS_AF=0.5092;AA=T|||;VT=SNP
20	47846598	rs6019703	G	T	100	PASS	AC=553;AF=0.110423;AN=5008;NS=2504;DP=20784;EAS_AF=0.0962;AMR_AF=0.0346;AFR_AF=0.1936;EUR_AF=0.0736;SAS_AF=0.1043;AA=G|||;VT=SNP
20	47847146	rs238170	T	C	100	PASS	AC=3629;AF=0.724641;AN=5008;NS=2504;DP=21387;EAS_AF=0.622;AMR_AF=0.683;AFR_AF=0.7489;EUR_AF=0.839;SAS_AF=0.7096;AA=C|||;VT=SNP
20	47847307	rs79053417	C	T	100	PASS	AC=207;AF=0.0413339;AN=5008;NS=2504;DP=14724;EAS_AF=0.0714;AMR_AF=0.0346;AFR_AF=0.0023;EUR_AF=0.0129;SAS_AF=0.0971;AA=C|||;VT=SNP
20	47847587	rs6012624	C	T	100	PASS	AC=558;AF=0.111422;AN=5008;NS=2504;DP=19775;EAS_AF=0.0962;AMR_AF=0.0346;AFR_AF=0.1974;EUR_AF=0.0736;SAS_AF=0.1043;AA=C|||;VT=SNP
20	47847833	rs74784918	C	T	100	PASS	AC=205;AF=0.0409345;AN=5008;NS=2504;DP=19927;EAS_AF=0.0714;AMR_AF=0.0346;AFR_AF=0.0015;EUR_AF=0.0129;SAS_AF=0.0961;AA=C|||;VT=SNP
20	47848037	rs238171	G	A	100	PASS	AC=2829;AF=0.564896;AN=5008;NS=2504;DP=20258;EAS_AF=0.4544;AMR_AF=0.6124;AFR_AF=0.5234;EUR_AF=0.7515;SAS_AF=0.5092;AA=G|||;VT=SNP
20	47848214	rs238172	C	T	100	PASS	AC=2829;AF=0.564896;AN=5008;NS=2504;DP=18753;EAS_AF=0.4544;AMR_AF=0.6124;AFR_AF=0.5234;EUR_AF=0.7515;SAS_AF=0.5092;AA=c|||;VT=SNP
20	47848571	rs106491	T	C	100	PASS	AC=3627;AF=0.724241;AN=5008;NS=2504;DP=15840;EAS_AF=0.622;AMR_AF=0.683;AFR_AF=0.7481;EUR_AF=0.838;SAS_AF=0.7096;AA=C|||;VT=SNP
20	47848715	rs761499	T	G	100	PASS	AC=3034;AF=0.605831;AN=5008;NS=2504;DP=13179;EAS_AF=0.5258;AMR_AF=0.647;AFR_AF=0.525;EUR_AF=0.7644;SAS_AF=0.6053;AA=T|||;VT=SNP
20	47848887	rs73113540	C	T	100	PASS	AC=552;AF=0.110224;AN=5008;NS=2504;DP=14422;EAS_AF=0.0962;AMR_AF=0.0346;AFR_AF=0.1929;EUR_AF=0.0736;SAS_AF=0.1043;AA=C|||;VT=SNP
20	47849169	rs190006986	C	T	100	PASS	AC=206;AF=0.0411342;AN=5008;NS=2504;DP=11857;EAS_AF=0.0714;AMR_AF=0.0346;AFR_AF=0.0015;EUR_AF=0.0129;SAS_AF=0.0971;AA=C|||;VT=SNP
20	47849216	rs13038866	G	A	100	PASS	AC=702;AF=0.140176;AN=5008;NS=2504;DP=13061;EAS_AF=0.0427;AMR_AF=0.1744;AFR_AF=0.1967;EUR_AF=0.2038;SAS_AF=0.0746;AA=G|||;VT=SNP
20	47849233	rs13038876	G	A	100	PASS	AC=704;AF=0.140575;AN=5008;NS=2504;DP=12398;EAS_AF=0.0427;AMR_AF=0.1744;AFR_AF=0.1967;EUR_AF=0.2058;SAS_AF=0.0746;AA=G|||;VT=SNP
20	47849526	rs761497	G	A	100	PASS	AC=3033;AF=0.605631;AN=5008;NS=2504;DP=14537;EAS_AF=0.5258;AMR_AF=0.647;AFR_AF=0.5242;EUR_AF=0.7644;SAS_AF=0.6053;AA=A|||;VT=SNP
20	47849546	rs6122768	T	C	100	PASS	AC=3627;AF=0.724241;AN=5008;NS=2504;DP=15883;EAS_AF=0.622;AMR_AF=0.683;AFR_AF=0.7481;EUR_AF=0.838;SAS_AF=0.7096;AA=C|||;VT=SNP
20	47850182	rs238148	C	T	100	PASS	AC=3034;AF=0.605831;AN=5008;NS=2504;DP=21875;EAS_AF=0.5258;AMR_AF=0.647;AFR_AF=0.525;EUR_AF=0.7644;SAS_AF=0.6053;AA=C|||;VT=SNP;EX_TARGET
20	47850614	rs1079661	A	T	100	PASS	AC=1927;AF=0.384784;AN=5008;NS=2504;DP=23371;EAS_AF=0.4117;AMR_AF=0.4265;AFR_AF=0.1815;EUR_AF=0.5477;SAS_AF=0.4346;AA=A|||;VT=SNP
20	47850757	rs238149	T	G	100	PASS	AC=3033;AF=0.605631;AN=5008;NS=2504;DP=17210;EAS_AF=0.5258;AMR_AF=0.647;AFR_AF=0.5242;EUR_AF=0.7644;SAS_AF=0.6053;AA=G|||;VT=SNP
20	47851802	rs148970263	C	T	100	PASS	AC=9;AF=0.00179712;AN=5008;NS=2504;DP=24479;EAS_AF=0;AMR_AF=0.0014;AFR_AF=0;EUR_AF=0.006;SAS_AF=0.002;AA=C|||;VT=SNP
20	47851919	rs238150	T	C	100	PASS	AC=903;AF=0.180312;AN=5008;NS=2504;DP=22108;EAS_AF=0.0427;AMR_AF=0.1859;AFR_AF=0.3427;EUR_AF=0.2028;SAS_AF=0.0757;AA=T|||;VT=SNP
20	47852822	rs238152	G	A	100	PASS	AC=2812;AF=0.561502;AN=5008;NS=2504;DP=19628;EAS_AF=0.4593;AMR_AF=0.611;AFR_AF=0.5076;EUR_AF=0.7515;SAS_AF=0.5092;AA=G|||;VT=SNP
20	47853316	rs6122769	C	T	100	PASS	AC=369;AF=0.0736821;AN=5008;NS=2504;DP=18051;EAS_AF=0.0913;AMR_AF=0.0865;AFR_AF=0.0053;EUR_AF=0.1342;SAS_AF=0.0767;AA=C|||;VT=SNP
20	47854020	rs6067025	T	C	100	PASS	AC=1928;AF=0.384984;AN=5008;NS=2504;DP=20032;EAS_AF=0.4147;AMR_AF=0.4265;AFR_AF=0.18;EUR_AF=0.5487;SAS_AF=0.4335;AA=T|||;VT=SNP
20	47854044	rs238153	C	T	100	PASS	AC=3005;AF=0.60004;AN=5008;NS=2504;DP=19633;EAS_AF=0.5288;AMR_AF=0.6412;AFR_AF=0.5053;EUR_AF=0.7634;SAS_AF=0.6043;AA=C|||;VT=SNP
20	47855082	rs238154	G	A	100	PASS	AC=3005;AF=0.60004;AN=5008;NS=2504;DP=15850;EAS_AF=0.5288;AMR_AF=0.6412;AFR_AF=0.5053;EUR_AF=0.7634;SAS_AF=0.6043;AA=A|||;VT=SNP
20	47855159	rs238155	C	G	100	PASS	AC=3053;AF=0.609625;AN=5008;NS=2504;DP=15488;EAS_AF=0.5288;AMR_AF=0.6455;AFR_AF=0.5393;EUR_AF=0.7634;SAS_AF=0.6043;AA=C|||;VT=SNP
20	47855161	rs148170472	C	T	100	PASS	AC=106;AF=0.0211661;AN=5008;NS=2504;DP=15498;EAS_AF=0;AMR_AF=0.0274;AFR_AF=0.0023;EUR_AF=0.0656;SAS_AF=0.0184;AA=C|||;VT=SNP
20	47855496	rs78749149	C	T	100	PASS	AC=205;AF=0.0409345;AN=5008;NS=2504;DP=18780;EAS_AF=0.0714;AMR_AF=0.0346;AFR_AF=0.0015;EUR_AF=0.0129;SAS_AF=0.0961;AA=C|||;VT=SNP;EX_TARGET
20	47855655	rs79925479	G	T	100	PASS	AC=106;AF=0.0211661;AN=5008;NS=2504;DP=16644;EAS_AF=0;AMR_AF=0.0274;AFR_AF=0.0023;EUR_AF=0.0656;SAS_AF=0.0184;AA=G|||;VT=SNP
20	47856037	rs238156	T	G	100	PASS	AC=3003;AF=0.599641;AN=5008;NS=2504;DP=19600;EAS_AF=0.5288;AMR_AF=0.6412;AFR_AF=0.5038;EUR_AF=0.7634;SAS_AF=0.6043;AA=G|||;VT=SNP
20	47856084	rs79369570	C	T	100	PASS	AC=106;AF=0.0211661;AN=5008;NS=2504;DP=19807;EAS_AF=0;AMR_AF=0.0274;AFR_AF=0.0023;EUR_AF=0.0656;SAS_AF=0.0184;AA=C|||;VT=SNP
20	47856309	rs238158	C	T	100	PASS	AC=3911;AF=0.78095;AN=5008;NS=2504;DP=22291;EAS_AF=0.622;AMR_AF=0.7075;AFR_AF=0.9486;EUR_AF=0.84;SAS_AF=0.7096;AA=T|||;VT=SNP
20	47857067	rs6067027	C	A	100	PASS	AC=1928;AF=0.384984;AN=5008;NS=2504;DP=15449;EAS_AF=0.4147;AMR_AF=0.4265;AFR_AF=0.18;EUR_AF=0.5487;SAS_AF=0.4335;AA=C|||;VT=SNP
20	47857331	rs117424602	G	A	100	PASS	AC=205;AF=0.0409345;AN=5008;NS=2504;DP=19090;EAS_AF=0.0714;AMR_AF=0.0346;AFR_AF=0.0015;EUR_AF=0.0129;SAS_AF=0.0961;AA=G|||;VT=SNP
20	47857826	rs78530072	T	G	100	PASS	AC=205;AF=0.0409345;AN=5008;NS=2504;DP=16287;EAS_AF=0.0714;AMR_AF=0.0346;AFR_AF=0.0015;EUR_AF=0.0129;SAS_AF=0.0961;AA=T|||;VT=SNP
20	47857982	rs142994553	A	G	100	PASS	AC=27;AF=0.00539137;AN=5008;NS=2504;DP=18183;EAS_AF=0;AMR_AF=0.0159;AFR_AF=0.0008;EUR_AF=0.0129;SAS_AF=0.002;AA=A|||;VT=SNP
20	47858072	rs173204	C	T	100	PASS	AC=3006;AF=0.60024;AN=5008;NS=2504;DP=14553;EAS_AF=0.5288;AMR_AF=0.6412;AFR_AF=0.5053;EUR_AF=0.7634;SAS_AF=0.6053;AA=C|||;VT=SNP
20	47858135	rs6067028	A	G	100	PASS	AC=3006;AF=0.60024;AN=5008;NS=2504;DP=16258;EAS_AF=0.5288;AMR_AF=0.6412;AFR_AF=0.5053;EUR_AF=0.7634;SAS_AF=0.6053;AA=A|||;VT=SNP
20	47858290	rs35759030	G	A	100	PASS	AC=671;AF=0.133986;AN=5008;NS=2504;DP=18552;EAS_AF=0.0427;AMR_AF=0.1686;AFR_AF=0.1778;EUR_AF=0.2018;SAS_AF=0.0746;AA=G|||;VT=SNP
20	47858922	rs238203	T	G	100	PASS	AC=3005;AF=0.60004;AN=5008;NS=2504;DP=19320;EAS_AF=0.5288;AMR_AF=0.6412;AFR_AF=0.5053;EUR_AF=0.7634;SAS_AF=0.6043;AA=G|||;VT=SNP
20	47858959	rs2273147	C	T	100	PASS	AC=205;AF=0.0409345;AN=5008;NS=2504;DP=18266;EAS_AF=0.0714;AMR_AF=0.0346;AFR_AF=0.0015;EUR_AF=0.0129;SAS_AF=0.0961;AA=C|||;VT=SNP
20	47859015	rs238204	A	G	100	PASS	AC=3005;AF=0.60004;AN=5008;NS=2504;DP=17681;EAS_AF=0.5288;AMR_AF=0.6412;AFR_AF=0.5053;EUR_AF=0.7634;SAS_AF=0.6043;AA=G|||;VT=SNP
20	47859217	rs1130146	G	A	100	PASS	AC=1365;AF=0.272564;AN=5008;NS=2504;DP=18301;EAS_AF=0.3234;AMR_AF=0.3271;AFR_AF=0.0567;EUR_AF=0.4085;SAS_AF=0.3333;AA=G|||;VT=SNP;EX_TARGET
20	47859776	rs143159197	G	A	100	PASS	AC=36;AF=0.0071885;AN=5008;NS=2504;DP=19816;EAS_AF=0;AMR_AF=0.0072;AFR_AF=0.0015;EUR_AF=0.0268;SAS_AF=0.002;AA=G|||;VT=SNP
20	47860700	rs238205	T	A	100	PASS	AC=3605;AF=0.719848;AN=5008;NS=2504;DP=20316;EAS_AF=0.62;AMR_AF=0.6787;AFR_AF=0.736;EUR_AF=0.837;SAS_AF=0.7096;AA=A|||;VT=SNP
20	47861300	rs41304657	A	G	100	PASS	AC=38;AF=0.00758786;AN=5008;NS=2504;DP=19533;EAS_AF=0;AMR_AF=0.0159;AFR_AF=0.0008;EUR_AF=0.0258;SAS_AF=0;AA=A|||;VT=SNP
20	47862103	rs238206	A	G	100	PASS	AC=2798;AF=0.558706;AN=5008;NS=2504;DP=19244;EAS_AF=0.4554;AMR_AF=0.6066;AFR_AF=0.5038;EUR_AF=0.7505;SAS_AF=0.5082;AA=A|||;VT=SNP
20	47862450	rs7689	T	C	100	PASS	AC=3910;AF=0.780751;AN=5008;NS=2504;DP=22513;EAS_AF=0.62;AMR_AF=0.7089;AFR_AF=0.9486;EUR_AF=0.84;SAS_AF=0.7096;AA=C|||;VT=SNP
20	47863282	rs8123912	G	C	100	PASS	AC=690;AF=0.13778;AN=5008;NS=2504;DP=19058;EAS_AF=0.0427;AMR_AF=0.1686;AFR_AF=0.1921;EUR_AF=0.2018;SAS_AF=0.0746;AA=G|||;VT=SNP
20	47864833	rs76508258	G	A	100	PASS	AC=205;AF=0.0409345;AN=5008;NS=2504;DP=19843;EAS_AF=0.0714;AMR_AF=0.0346;AFR_AF=0.0015;EUR_AF=0.0129;SAS_AF=0.0961;AA=G|||;VT=SNP;EX_TARGET
20	47865372	rs238208	G	A	100	PASS	AC=3898;AF=0.778355;AN=5008;NS=2504;DP=22368;EAS_AF=0.621;AMR_AF=0.7017;AFR_AF=0.9425;EUR_AF=0.84;SAS_AF=0.7096;AA=A|||;VT=SNP;EX_TARGET
20	47865509	rs238209	G	A	100	PASS	AC=3004;AF=0.59984;AN=5008;NS=2504;DP=22236;EAS_AF=0.5278;AMR_AF=0.6412;AFR_AF=0.5053;EUR_AF=0.7634;SAS_AF=0.6043;AA=G|||;VT=SNP;EX_TARGET
20	47865784	rs6512577	C	T	100	PASS	AC=671;AF=0.133986;AN=5008;NS=2504;DP=20164;EAS_AF=0.0427;AMR_AF=0.1686;AFR_AF=0.1778;EUR_AF=0.2018;SAS_AF=0.0746;AA=C|||;VT=SNP;EX_TARGET
20	47866411	rs6063378	G	A	100	PASS	AC=1927;AF=0.384784;AN=5008;NS=2504;DP=20514;EAS_AF=0.4137;AMR_AF=0.4265;AFR_AF=0.18;EUR_AF=0.5487;SAS_AF=0.4335;AA=G|||;VT=SNP
20	47866522	rs238210	T	A	100	PASS	AC=2799;AF=0.558906;AN=5008;NS=2504;DP=17252;EAS_AF=0.4563;AMR_AF=0.6066;AFR_AF=0.5038;EUR_AF=0.7505;SAS_AF=0.5082;AA=T|||;VT=SNP
20	47866656	rs6122773	G	A	100	PASS	AC=1895;AF=0.378395;AN=5008;NS=2504;DP=16541;EAS_AF=0.4137;AMR_AF=0.4251;AFR_AF=0.1566;EUR_AF=0.5487;SAS_AF=0.4335;AA=G|||;VT=SNP
20	47866689	rs112644707	G	A	100	PASS	AC=118;AF=0.0235623;AN=5008;NS=2504;DP=17209;EAS_AF=0.001;AMR_AF=0.0548;AFR_AF=0.003;EUR_AF=0.0696;SAS_AF=0.0051;AA=G|||;VT=SNP
20	47866880	rs190220	A	G	100	PASS	AC=2993;AF=0.597644;AN=5008;NS=2504;DP=18068;EAS_AF=0.5278;AMR_AF=0.6412;AFR_AF=0.4977;EUR_AF=0.7634;SAS_AF=0.6033;AA=G|||;VT=SNP
20	47867028	rs171131	A	T	100	PASS	AC=3005;AF=0.60004;AN=5008;NS=2504;DP=15555;EAS_AF=0.5278;AMR_AF=0.6412;AFR_AF=0.5061;EUR_AF=0.7634;SAS_AF=0.6043;AA=T|||;VT=SNP
20	47867079	rs117447115	C	G	100	PASS	AC=205;AF=0.0409345;AN=5008;NS=2504;DP=16498;EAS_AF=0.0714;AMR_AF=0.0346;AFR_AF=0.0015;EUR_AF=0.0129;SAS_AF=0.0961;AA=C|||;VT=SNP
20	47867087	rs73113560	G	A	100	PASS	AC=58;AF=0.0115815;AN=5008;NS=2504;DP=16539;EAS_AF=0;AMR_AF=0.0173;AFR_AF=0;EUR_AF=0.0268;SAS_AF=0.0194;AA=G|||;VT=SNP
20	47867287	rs238211	C	T	100	PASS	AC=3005;AF=0.60004;AN=5008;NS=2504;DP=15915;EAS_AF=0.5278;AMR_AF=0.6412;AFR_AF=0.5053;EUR_AF=0.7634;SAS_AF=0.6053;AA=C|||;VT=SNP
20	47867309	rs238212	C	A	100	PASS	AC=3609;AF=0.720647;AN=5008;NS=2504;DP=15830;EAS_AF=0.621;AMR_AF=0.6787;AFR_AF=0.7375;EUR_AF=0.837;SAS_AF=0.7106;AA=A|||;VT=SNP
20	47867359	rs143946131	G	A	100	PASS	AC=205;AF=0.0409345;AN=5008;NS=2504;DP=16575;EAS_AF=0.0714;AMR_AF=0.0346;AFR_AF=0.0015;EUR_AF=0.0129;SAS_AF=0.0961;AA=G|||;VT=SNP
20	47867592	rs238213	A	G	100	PASS	AC=3004;AF=0.59984;AN=5008;NS=2504;DP=17822;EAS_AF=0.5278;AMR_AF=0.6412;AFR_AF=0.5053;EUR_AF=0.7634;SAS_AF=0.6043;AA=G|||;VT=SNP
20	47867599	rs11696801	T	G	100	PASS	AC=1365;AF=0.272564;AN=5008;NS=2504;DP=17583;EAS_AF=0.3234;AMR_AF=0.3271;AFR_AF=0.0567;EUR_AF=0.4085;SAS_AF=0.3333;AA=T|||;VT=SNP
20	47868595	rs73113562	C	A	100	PASS	AC=555;AF=0.110823;AN=5008;NS=2504;DP=15688;EAS_AF=0.0933;AMR_AF=0.0346;AFR_AF=0.1967;EUR_AF=0.0736;SAS_AF=0.1053;AA=C|||;VT=SNP
20	47868862	rs238214	A	T	100	PASS	AC=3004;AF=0.59984;AN=5008;NS=2504;DP=14472;EAS_AF=0.5278;AMR_AF=0.6412;AFR_AF=0.5053;EUR_AF=0.7634;SAS_AF=0.6043;AA=A|||;VT=SNP
20	47869191	rs6122777	G	A	100	PASS	AC=368;AF=0.0734824;AN=5008;NS=2504;DP=16341;EAS_AF=0.0903;AMR_AF=0.0865;AFR_AF=0.0053;EUR_AF=0.1342;SAS_AF=0.0767;AA=G|||;VT=SNP
20	47869859	rs11698090	T	A	100	PASS	AC=1845;AF=0.368411;AN=5008;NS=2504;DP=19882;EAS_AF=0.3621;AMR_AF=0.4784;AFR_AF=0.1097;EUR_AF=0.6034;SAS_AF=0.4049;AA=T|||;VT=SNP
20	47870506	rs238215	T	C	100	PASS	AC=3008;AF=0.600639;AN=5008;NS=2504;DP=21329;EAS_AF=0.5278;AMR_AF=0.6412;AFR_AF=0.5348;EUR_AF=0.7505;SAS_AF=0.5818;AA=C|||;VT=SNP
20	47870752	rs238216	T	C	100	PASS	AC=3910;AF=0.780751;AN=5008;NS=2504;DP=17802;EAS_AF=0.621;AMR_AF=0.7075;AFR_AF=0.9486;EUR_AF=0.84;SAS_AF=0.7096;AA=C|||;VT=SNP
20	47870863	rs7261580	G	A	100	PASS	AC=205;AF=0.0409345;AN=5008;NS=2504;DP=19638;EAS_AF=0.0714;AMR_AF=0.0346;AFR_AF=0.0015;EUR_AF=0.0129;SAS_AF=0.0961;AA=G|||;VT=SNP
20	47871197	rs56335217	G	C	100	PASS	AC=639;AF=0.127596;AN=5008;NS=2504;DP=18896;EAS_AF=0.0427;AMR_AF=0.1671;AFR_AF=0.1543;EUR_AF=0.2018;SAS_AF=0.0746;AA=G|||;VT=SNP;EX_TARGET
20	47871439	rs238217	A	T	100	PASS	AC=872;AF=0.174121;AN=5008;NS=2504;DP=16595;EAS_AF=0.0427;AMR_AF=0.1801;AFR_AF=0.3238;EUR_AF=0.2018;SAS_AF=0.0746;AA=A|||;VT=SNP
20	47871624	rs238218	C	T	100	PASS	AC=3044;AF=0.607827;AN=5008;NS=2504;DP=12273;EAS_AF=0.5278;AMR_AF=0.6427;AFR_AF=0.5348;EUR_AF=0.7634;SAS_AF=0.6043;AA=C|||;VT=SNP
20	47871642	rs140516453	C	T	100	PASS	AC=45;AF=0.00898562;AN=5008;NS=2504;DP=13141;EAS_AF=0;AMR_AF=0.0072;AFR_AF=0;EUR_AF=0.0338;SAS_AF=0.0061;AA=C|||;VT=SNP
20	47871729	rs238219	G	A	100	PASS	AC=2839;AF=0.566893;AN=5008;NS=2504;DP=14071;EAS_AF=0.4563;AMR_AF=0.6081;AFR_AF=0.5333;EUR_AF=0.7505;SAS_AF=0.5082;AA=g|||;VT=SNP
20	47872327	rs238220	A	G	100	PASS	AC=3044;AF=0.607827;AN=5008;NS=2504;DP=19268;EAS_AF=0.5278;AMR_AF=0.6427;AFR_AF=0.5348;EUR_AF=0.7634;SAS_AF=0.6043;AA=G|||;VT=SNP;EX_TARGET
20	47872377	rs238221	C	G	100	PASS	AC=2839;AF=0.566893;AN=5008;NS=2504;DP=21448;EAS_AF=0.4563;AMR_AF=0.6081;AFR_AF=0.5333;EUR_AF=0.7505;SAS_AF=0.5082;AA=C|||;VT=SNP;EX_TARGET
20	47872558	rs2273149	A	G	100	PASS	AC=205;AF=0.0409345;AN=5008;NS=2504;DP=19313;EAS_AF=0.0714;AMR_AF=0.0346;AFR_AF=0.0015;EUR_AF=0.0129;SAS_AF=0.0961;AA=A|||;VT=SNP
20	47872796	rs6012627	A	G	100	PASS	AC=565;AF=0.112819;AN=5008;NS=2504;DP=23934;EAS_AF=0.0933;AMR_AF=0.036;AFR_AF=0.2035;EUR_AF=0.0736;SAS_AF=0.1053;AA=A|||;VT=SNP
20	47872900	rs6125600	T	C	100	PASS	AC=1361;AF=0.271765;AN=5008;NS=2504;DP=23751;EAS_AF=0.3194;AMR_AF=0.3271;AFR_AF=0.0567;EUR_AF=0.4085;SAS_AF=0.3333;AA=T|||;VT=SNP
20	47873367	rs6019710	C	T	100	PASS	AC=564;AF=0.11262;AN=5008;NS=2504;DP=22572;EAS_AF=0.0933;AMR_AF=0.036;AFR_AF=0.2027;EUR_AF=0.0736;SAS_AF=0.1053;AA=C|||;VT=SNP
20	47874005	rs3021	A	G	100	PASS	AC=691;AF=0.137979;AN=5008;NS=2504;DP=18090;EAS_AF=0.0427;AMR_AF=0.17;AFR_AF=0.1921;EUR_AF=0.2018;SAS_AF=0.0746;AA=A|||;VT=SNP;EX_TARGET
20	47874294	rs8121511	G	A	100	PASS	AC=671;AF=0.133986;AN=5008;NS=2504;DP=12937;EAS_AF=0.0427;AMR_AF=0.1686;AFR_AF=0.1778;EUR_AF=0.2018;SAS_AF=0.0746;AA=G|||;VT=SNP
20	47874925	rs117952077	C	T	100	PASS	AC=205;AF=0.0409345;AN=5008;NS=2504;DP=15650;EAS_AF=0.0714;AMR_AF=0.0346;AFR_AF=0.0015;EUR_AF=0.0129;SAS_AF=0.0961;AA=C|||;VT=SNP
20	47875257	rs138316497	C	T	100	PASS	AC=205;AF=0.0409345;AN=5008;NS=2504;DP=17892;EAS_AF=0.0714;AMR_AF=0.0346;AFR_AF=0.0015;EUR_AF=0.0129;SAS_AF=0.0961;AA=C|||;VT=SNP
20	47875304	rs6019712	T	C	100	PASS	AC=564;AF=0.11262;AN=5008;NS=2504;DP=16368;EAS_AF=0.0933;AMR_AF=0.036;AFR_AF=0.2027;EUR_AF=0.0736;SAS_AF=0.1053;AA=T|||;VT=SNP
20	47875407	rs173205	G	A	100	PASS	AC=2839;AF=0.566893;AN=5008;NS=2504;DP=15879;EAS_AF=0.4563;AMR_AF=0.6081;AFR_AF=0.5333;EUR_AF=0.7495;SAS_AF=0.5092;AA=G|||;VT=SNP
20	47875439	rs171132	A	G	100	PASS	AC=3910;AF=0.780751;AN=5008;NS=2504;DP=15427;EAS_AF=0.621;AMR_AF=0.7075;AFR_AF=0.9478;EUR_AF=0.84;SAS_AF=0.7106;AA=G|||;VT=SNP
20	47876105	rs2746989	C	T	100	PASS	AC=3009;AF=0.600839;AN=5008;NS=2504;DP=16223;EAS_AF=0.5248;AMR_AF=0.6441;AFR_AF=0.5098;EUR_AF=0.7634;SAS_AF=0.6043;AA=C|||;VT=SNP
20	47876783	rs512653	A	G	100	PASS	AC=3019;AF=0.602835;AN=5008;NS=2504;DP=12974;EAS_AF=0.5278;AMR_AF=0.6412;AFR_AF=0.5091;EUR_AF=0.7634;SAS_AF=0.6145;AA=G|||;VT=SNP
20	47877168	rs76653405	G	C	100	PASS	AC=205;AF=0.0409345;AN=5008;NS=2504;DP=18647;EAS_AF=0.0714;AMR_AF=0.0346;AFR_AF=0.0015;EUR_AF=0.0129;SAS_AF=0.0961;AA=G|||;VT=SNP
20	47878374	rs6125603	G	A	100	PASS	AC=2135;AF=0.426318;AN=5008;NS=2504;DP=12174;EAS_AF=0.4187;AMR_AF=0.438;AFR_AF=0.3268;EUR_AF=0.5497;SAS_AF=0.4335;AA=G|||;VT=SNP
20	47878399	rs570233	G	C	100	PASS	AC=3010;AF=0.601038;AN=5008;NS=2504;DP=11211;EAS_AF=0.5278;AMR_AF=0.6412;AFR_AF=0.5098;EUR_AF=0.7634;SAS_AF=0.6043;AA=G|||;VT=SNP
20	47879109	rs238174	C	T	100	PASS	AC=873;AF=0.174321;AN=5008;NS=2504;DP=16121;EAS_AF=0.0427;AMR_AF=0.1801;AFR_AF=0.3245;EUR_AF=0.2018;SAS_AF=0.0746;AA=C|||;VT=SNP
20	47879337	rs80012410	T	C	100	PASS	AC=205;AF=0.0409345;AN=5008;NS=2504;DP=20090;EAS_AF=0.0714;AMR_AF=0.0346;AFR_AF=0.0015;EUR_AF=0.0129;SAS_AF=0.0961;AA=T|||;VT=SNP
20	47879382	rs238175	T	C	100	PASS	AC=2805;AF=0.560104;AN=5008;NS=2504;DP=21262;EAS_AF=0.4563;AMR_AF=0.6066;AFR_AF=0.5083;EUR_AF=0.7505;SAS_AF=0.5082;AA=T|||;VT=SNP
20	47880527	rs501182	G	A	100	PASS	AC=2806;AF=0.560304;AN=5008;NS=2504;DP=18026;EAS_AF=0.4563;AMR_AF=0.6066;AFR_AF=0.5091;EUR_AF=0.7505;SAS_AF=0.5082;AA=G|||;VT=SNP
20	47880531	rs555133	C	T	100	PASS	AC=2806;AF=0.560304;AN=5008;NS=2504;DP=17926;EAS_AF=0.4563;AMR_AF=0.6066;AFR_AF=0.5091;EUR_AF=0.7505;SAS_AF=0.5082;AA=C|||;VT=SNP
20	47880595	rs139460254	C	A	100	PASS	AC=205;AF=0.0409345;AN=5008;NS=2504;DP=16388;EAS_AF=0.0714;AMR_AF=0.0346;AFR_AF=0.0015;EUR_AF=0.0129;SAS_AF=0.0961;AA=C|||;VT=SNP
20	47880954	rs73113584	T	G	100	PASS	AC=554;AF=0.110623;AN=5008;NS=2504;DP=18986;EAS_AF=0.0933;AMR_AF=0.0346;AFR_AF=0.1959;EUR_AF=0.0736;SAS_AF=0.1053;AA=T|||;VT=SNP
20	47881581	rs6063380	A	C	100	PASS	AC=1927;AF=0.384784;AN=5008;NS=2504;DP=21102;EAS_AF=0.4137;AMR_AF=0.4265;AFR_AF=0.18;EUR_AF=0.5487;SAS_AF=0.4335;AA=A|||;VT=SNP
20	47881584	rs75651274	G	A	100	PASS	AC=205;AF=0.0409345;AN=5008;NS=2504;DP=20839;EAS_AF=0.0714;AMR_AF=0.0346;AFR_AF=0.0015;EUR_AF=0.0129;SAS_AF=0.0961;AA=G|||;VT=SNP
20	47881597	rs238176	A	G	100	PASS	AC=2805;AF=0.560104;AN=5008;NS=2504;DP=20702;EAS_AF=0.4563;AMR_AF=0.6066;AFR_AF=0.5083;EUR_AF=0.7505;SAS_AF=0.5082;AA=A|||;VT=SNP
20	47881890	rs238177	T	G	100	PASS	AC=2806;AF=0.560304;AN=5008;NS=2504;DP=19301;EAS_AF=0.4573;AMR_AF=0.6066;AFR_AF=0.5083;EUR_AF=0.7505;SAS_AF=0.5082;AA=T|||;VT=SNP
20	47881898	rs78796246	T	C	100	PASS	AC=205;AF=0.0409345;AN=5008;NS=2504;DP=19322;EAS_AF=0.0714;AMR_AF=0.0346;AFR_AF=0.0015;EUR_AF=0.0129;SAS_AF=0.0961;AA=T|||;VT=SNP
20	47881967	rs1567865	C	T	100	PASS	AC=426;AF=0.0850639;AN=5008;NS=2504;DP=17226;EAS_AF=0.0427;AMR_AF=0.1484;AFR_AF=0.0091;EUR_AF=0.1968;SAS_AF=0.0716;AA=c|||;VT=SNP
20	47882103	rs78615597	T	C	100	PASS	AC=205;AF=0.0409345;AN=5008;NS=2504;DP=16365;EAS_AF=0.0714;AMR_AF=0.0346;AFR_AF=0.0015;EUR_AF=0.0129;SAS_AF=0.0961;AA=T|||;VT=SNP
20	47882893	rs238178	T	A	100	PASS	AC=3010;AF=0.601038;AN=5008;NS=2504;DP=13139;EAS_AF=0.5278;AMR_AF=0.6412;AFR_AF=0.5098;EUR_AF=0.7634;SAS_AF=0.6043;AA=T|||;VT=SNP
20	47883037	rs238179	C	T	100	PASS	AC=3010;AF=0.601038;AN=5008;NS=2504;DP=13057;EAS_AF=0.5278;AMR_AF=0.6412;AFR_AF=0.5098;EUR_AF=0.7634;SAS_AF=0.6043;AA=T|||;VT=SNP
20	47883115	rs238180	A	T	100	PASS	AC=3010;AF=0.601038;AN=5008;NS=2504;DP=11787;EAS_AF=0.5278;AMR_AF=0.6412;AFR_AF=0.5098;EUR_AF=0.7634;SAS_AF=0.6043;AA=T|||;VT=SNP
20	47883459	rs1977128	G	A	100	PASS	AC=671;AF=0.133986;AN=5008;NS=2504;DP=16219;EAS_AF=0.0427;AMR_AF=0.1686;AFR_AF=0.1778;EUR_AF=0.2018;SAS_AF=0.0746;AA=G|||;VT=SNP
20	47883526	rs238181	C	T	100	PASS	AC=2793;AF=0.557708;AN=5008;NS=2504;DP=16198;EAS_AF=0.4563;AMR_AF=0.6052;AFR_AF=0.5083;EUR_AF=0.7425;SAS_AF=0.5051;AA=C|||;VT=SNP
20	47883942	rs6122778	T	A	100	PASS	AC=1419;AF=0.283347;AN=5008;NS=2504;DP=19827;EAS_AF=0.3194;AMR_AF=0.3444;AFR_AF=0.0567;EUR_AF=0.4354;SAS_AF=0.3528;AA=T|||;VT=SNP
20	47884185	rs8117111	C	A	100	PASS	AC=676;AF=0.134984;AN=5008;NS=2504;DP=17776;EAS_AF=0.0427;AMR_AF=0.1686;AFR_AF=0.1815;EUR_AF=0.2018;SAS_AF=0.0746;AA=C|||;VT=SNP
20	47884218	rs138555598	A	G	100	PASS	AC=29;AF=0.00579073;AN=5008;NS=2504;DP=17989;EAS_AF=0;AMR_AF=0.0187;AFR_AF=0.0008;EUR_AF=0.0129;SAS_AF=0.002;AA=A|||;VT=SNP
20	47884403	rs6067030	C	T	100	PASS	AC=1932;AF=0.385783;AN=5008;NS=2504;DP=19434;EAS_AF=0.4137;AMR_AF=0.4265;AFR_AF=0.1838;EUR_AF=0.5487;SAS_AF=0.4335;AA=T|||;VT=SNP
20	47884535	rs182407141	C	T	100	PASS	AC=56;AF=0.0111821;AN=5008;NS=2504;DP=15093;EAS_AF=0;AMR_AF=0.0159;AFR_AF=0.0008;EUR_AF=0.0249;SAS_AF=0.0194;AA=c|||;VT=SNP
20	47884555	rs59499156	C	T	100	PASS	AC=760;AF=0.151757;AN=5008;NS=2504;DP=14410;EAS_AF=0.1667;AMR_AF=0.0692;AFR_AF=0.1967;EUR_AF=0.0865;SAS_AF=0.2014;AA=C|||;VT=SNP
20	47884567	rs138114898	T	C	100	PASS	AC=205;AF=0.0409345;AN=5008;NS=2504;DP=14446;EAS_AF=0.0714;AMR_AF=0.0346;AFR_AF=0.0015;EUR_AF=0.0129;SAS_AF=0.0961;AA=T|||;VT=SNP
20	47884584	rs238183	T	A	100	PASS	AC=2804;AF=0.559904;AN=5008;NS=2504;DP=13716;EAS_AF=0.4563;AMR_AF=0.6066;AFR_AF=0.5076;EUR_AF=0.7505;SAS_AF=0.5082;AA=T|||;VT=SNP
20	47884965	rs139894357	G	A	100	PASS	AC=49;AF=0.00978435;AN=5008;NS=2504;DP=15220;EAS_AF=0.001;AMR_AF=0.0216;AFR_AF=0.0008;EUR_AF=0.0308;SAS_AF=0.001;AA=G|||;VT=SNP
20	47885372	rs150640059	C	A	100	PASS	AC=34;AF=0.00678914;AN=5008;NS=2504;DP=22182;EAS_AF=0;AMR_AF=0.0173;AFR_AF=0.0008;EUR_AF=0.0199;SAS_AF=0.001;AA=C|||;VT=SNP
20	47885664	rs117367196	C	T	100	PASS	AC=27;AF=0.00539137;AN=5008;NS=2504;DP=23527;EAS_AF=0;AMR_AF=0.0115;AFR_AF=0;EUR_AF=0.0189;SAS_AF=0;AA=C|||;VT=SNP
20	47885713	rs117658078	A	G	100	PASS	AC=40;AF=0.00798722;AN=5008;NS=2504;DP=23660;EAS_AF=0;AMR_AF=0.0043;AFR_AF=0.0076;EUR_AF=0.0209;SAS_AF=0.0061;AA=A|||;VT=SNP
20	47885770	rs238184	C	A	100	PASS	AC=3010;AF=0.601038;AN=5008;NS=2504;DP=23647;EAS_AF=0.5278;AMR_AF=0.6412;AFR_AF=0.5098;EUR_AF=0.7634;SAS_AF=0.6043;AA=A|||;VT=SNP
20	47886227	rs238185	T	C	100	PASS	AC=3010;AF=0.601038;AN=5008;NS=2504;DP=20177;EAS_AF=0.5278;AMR_AF=0.6412;AFR_AF=0.5098;EUR_AF=0.7634;SAS_AF=0.6043;AA=C|||;VT=SNP
20	47886684	rs57950	G	A	100	PASS	AC=3903;AF=0.779353;AN=5008;NS=2504;DP=21219;EAS_AF=0.621;AMR_AF=0.7075;AFR_AF=0.9425;EUR_AF=0.841;SAS_AF=0.7096;AA=A|||;VT=SNP;EX_TARGET
20	47886876	rs3746554	T	C	100	PASS	AC=205;AF=0.0409345;AN=5008;NS=2504;DP=21479;EAS_AF=0.0714;AMR_AF=0.0346;AFR_AF=0.0015;EUR_AF=0.0129;SAS_AF=0.0961;AA=T|||;VT=SNP;EX_TARGET
20	47888610	rs11905214	A	G	100	PASS	AC=671;AF=0.133986;AN=5008;NS=2504;DP=19934;EAS_AF=0.0427;AMR_AF=0.1686;AFR_AF=0.1785;EUR_AF=0.2008;SAS_AF=0.0746;AA=A|||;VT=SNP
20	47889604	rs238186	G	T	100	PASS	AC=3013;AF=0.601637;AN=5008;NS=2504;DP=20220;EAS_AF=0.5278;AMR_AF=0.6441;AFR_AF=0.5098;EUR_AF=0.7634;SAS_AF=0.6053;AA=G|||;VT=SNP
20	47889621	rs180845	T	C	100	PASS	AC=3012;AF=0.601438;AN=5008;NS=2504;DP=19726;EAS_AF=0.5278;AMR_AF=0.6441;AFR_AF=0.5091;EUR_AF=0.7634;SAS_AF=0.6053;AA=C|||;VT=SNP
20	47889958	rs6063382	C	T	100	PASS	AC=1926;AF=0.384585;AN=5008;NS=2504;DP=14247;EAS_AF=0.4137;AMR_AF=0.4265;AFR_AF=0.1793;EUR_AF=0.5487;SAS_AF=0.4335;AA=C|||;VT=SNP
20	47890342	rs238187	T	C	100	PASS	AC=2805;AF=0.560104;AN=5008;NS=2504;DP=18011;EAS_AF=0.4563;AMR_AF=0.6066;AFR_AF=0.5083;EUR_AF=0.7505;SAS_AF=0.5082;AA=C|||;VT=SNP
20	47890347	rs58969602	G	C	100	PASS	AC=552;AF=0.110224;AN=5008;NS=2504;DP=17985;EAS_AF=0.0933;AMR_AF=0.0346;AFR_AF=0.1944;EUR_AF=0.0736;SAS_AF=0.1053;AA=G|||;VT=SNP
20	47890508	rs7273834	T	C	100	PASS	AC=552;AF=0.110224;AN=5008;NS=2504;DP=17864;EAS_AF=0.0933;AMR_AF=0.0346;AFR_AF=0.1944;EUR_AF=0.0736;SAS_AF=0.1053;AA=T|||;VT=SNP
20	47890656	rs7266044	A	G	100	PASS	AC=1439;AF=0.28734;AN=5008;NS=2504;DP=17269;EAS_AF=0.3185;AMR_AF=0.3357;AFR_AF=0.112;EUR_AF=0.4085;SAS_AF=0.3333;AA=A|||;VT=SNP
20	47890693	rs56093859	A	G	100	PASS	AC=552;AF=0.110224;AN=5008;NS=2504;DP=16917;EAS_AF=0.0933;AMR_AF=0.0346;AFR_AF=0.1944;EUR_AF=0.0736;SAS_AF=0.1053;AA=A|||;VT=SNP
20	47891032	rs6012630	C	T	100	PASS	AC=552;AF=0.110224;AN=5008;NS=2504;DP=15772;EAS_AF=0.0933;AMR_AF=0.0346;AFR_AF=0.1944;EUR_AF=0.0736;SAS_AF=0.1053;AA=C|||;VT=SNP
20	47891142	rs183428595	G	A	100	PASS	AC=206;AF=0.0411342;AN=5008;NS=2504;DP=13217;EAS_AF=0.0714;AMR_AF=0.0346;AFR_AF=0.0023;EUR_AF=0.0129;SAS_AF=0.0961;AA=G|||;VT=SNP
20	47891193	rs6019722	G	A	100	PASS	AC=552;AF=0.110224;AN=5008;NS=2504;DP=14428;EAS_AF=0.0933;AMR_AF=0.0346;AFR_AF=0.1944;EUR_AF=0.0736;SAS_AF=0.1053;AA=G|||;VT=SNP
20	47891332	rs238188	G	C	100	PASS	AC=2804;AF=0.559904;AN=5008;NS=2504;DP=16184;EAS_AF=0.4554;AMR_AF=0.6066;AFR_AF=0.5083;EUR_AF=0.7505;SAS_AF=0.5082;AA=G|||;VT=SNP
20	47891364	rs238189	G	T	100	PASS	AC=2805;AF=0.560104;AN=5008;NS=2504;DP=15825;EAS_AF=0.4563;AMR_AF=0.6066;AFR_AF=0.5083;EUR_AF=0.7505;SAS_AF=0.5082;AA=-|||;VT=SNP
20	47892054	rs149821415	G	A	100	PASS	AC=55;AF=0.0109824;AN=5008;NS=2504;DP=17395;EAS_AF=0;AMR_AF=0.0288;AFR_AF=0.0008;EUR_AF=0.0278;SAS_AF=0.0061;AA=G|||;VT=SNP
20	47892140	rs78267007	C	T	100	PASS	AC=231;AF=0.0461262;AN=5008;NS=2504;DP=20259;EAS_AF=0.0734;AMR_AF=0.0403;AFR_AF=0.0015;EUR_AF=0.0258;SAS_AF=0.1033;AA=c|||;VT=SNP
20	47892270	rs238191	T	C	100	PASS	AC=3011;AF=0.601238;AN=5008;NS=2504;DP=19628;EAS_AF=0.5278;AMR_AF=0.6412;AFR_AF=0.5106;EUR_AF=0.7634;SAS_AF=0.6043;AA=C|||;VT=SNP
20	47893014	rs6122779	T	C	100	PASS	AC=1928;AF=0.384984;AN=5008;NS=2504;DP=20721;EAS_AF=0.4147;AMR_AF=0.4265;AFR_AF=0.18;EUR_AF=0.5487;SAS_AF=0.4335;AA=T|||;VT=SNP
20	47894103	rs75156011	G	A	100	PASS	AC=205;AF=0.0409345;AN=5008;NS=2504;DP=9973;EAS_AF=0.0714;AMR_AF=0.0346;AFR_AF=0.0015;EUR_AF=0.0129;SAS_AF=0.0961;AA=G|||;VT=SNP
20	47894258	rs238192	A	G	100	PASS	AC=3006;AF=0.60024;AN=5008;NS=2504;DP=8049;EAS_AF=0.5258;AMR_AF=0.6427;AFR_AF=0.5076;EUR_AF=0.7634;SAS_AF=0.6043;AA=G|||;VT=SNP
20	47894437	rs3818062	T	C	100	PASS	AC=205;AF=0.0409345;AN=5008;NS=2504;DP=8002;EAS_AF=0.0714;AMR_AF=0.0346;AFR_AF=0.0015;EUR_AF=0.0129;SAS_AF=0.0961;AA=C|||;VT=SNP
20	47894894	rs3818064	T	C	100	PASS	AC=552;AF=0.110224;AN=5008;NS=2504;DP=10996;EAS_AF=0.0933;AMR_AF=0.0346;AFR_AF=0.1944;EUR_AF=0.0736;SAS_AF=0.1053;AA=T|||;VT=SNP
20	47894896	rs3818065	A	C	100	PASS	AC=552;AF=0.110224;AN=5008;NS=2504;DP=11107;EAS_AF=0.0933;AMR_AF=0.0346;AFR_AF=0.1944;EUR_AF=0.0736;SAS_AF=0.1053;AA=A|||;VT=SNP
20	47894966	rs3818066	G	A	100	PASS	AC=1360;AF=0.271565;AN=5008;NS=2504;DP=13397;EAS_AF=0.3175;AMR_AF=0.3285;AFR_AF=0.0567;EUR_AF=0.4085;SAS_AF=0.3333;AA=G|||;VT=SNP
20	47895075	rs3818067	A	G	100	PASS	AC=205;AF=0.0409345;AN=5008;NS=2504;DP=16962;EAS_AF=0.0714;AMR_AF=0.0346;AFR_AF=0.0015;EUR_AF=0.0129;SAS_AF=0.0961;AA=g|||;VT=SNP
20	47895081	rs3818068	G	C	100	PASS	AC=205;AF=0.0409345;AN=5008;NS=2504;DP=17029;EAS_AF=0.0714;AMR_AF=0.0346;AFR_AF=0.0015;EUR_AF=0.0129;SAS_AF=0.0961;AA=c|||;VT=SNP
20	47895197	rs479474	C	T	100	PASS	AC=3562;AF=0.711262;AN=5008;NS=2504;DP=19387;EAS_AF=0.619;AMR_AF=0.6772;AFR_AF=0.7057;EUR_AF=0.837;SAS_AF=0.7086;AA=T|||;VT=SNP
20	47895201	rs28362648	A	G	100	PASS	AC=206;AF=0.0411342;AN=5008;NS=2504;DP=19564;EAS_AF=0.0714;AMR_AF=0.0346;AFR_AF=0.0015;EUR_AF=0.0129;SAS_AF=0.0971;AA=A|||;VT=SNP
20	47895215	rs3818070	C	G	100	PASS	AC=205;AF=0.0409345;AN=5008;NS=2504;DP=19997;EAS_AF=0.0714;AMR_AF=0.0346;AFR_AF=0.0015;EUR_AF=0.0129;SAS_AF=0.0961;AA=G|||;VT=SNP
20	47895218	rs3818071	A	G	100	PASS	AC=206;AF=0.0411342;AN=5008;NS=2504;DP=20006;EAS_AF=0.0714;AMR_AF=0.0346;AFR_AF=0.0023;EUR_AF=0.0129;SAS_AF=0.0961;AA=G|||;VT=SNP
20	47895242	rs6648	A	G	100	PASS	AC=874;AF=0.174521;AN=5008;NS=2504;DP=19818;EAS_AF=0.0427;AMR_AF=0.1801;AFR_AF=0.3253;EUR_AF=0.2018;SAS_AF=0.0746;AA=A|||;VT=SNP
20	47895408	rs73116127	G	A	100	PASS	AC=286;AF=0.0571086;AN=5008;NS=2504;DP=19981;EAS_AF=0.0933;AMR_AF=0.0231;AFR_AF=0;EUR_AF=0.0736;SAS_AF=0.1043;AA=G|||;VT=SNP
20	47895702	rs80318192	A	G	100	PASS	AC=205;AF=0.0409345;AN=5008;NS=2504;DP=18505;EAS_AF=0.0714;AMR_AF=0.0346;AFR_AF=0.0015;EUR_AF=0.0129;SAS_AF=0.0961;AA=A|||;VT=SNP
20	47895897	rs117483421	G	C	100	PASS	AC=205;AF=0.0409345;AN=5008;NS=2504;DP=17879;EAS_AF=0.0714;AMR_AF=0.0346;AFR_AF=0.0015;EUR_AF=0.0129;SAS_AF=0.0961;AA=C|||;VT=SNP
20	47896109	rs117808841	T	C	100	PASS	AC=205;AF=0.0409345;AN=5008;NS=2504;DP=13051;EAS_AF=0.0714;AMR_AF=0.0346;AFR_AF=0.0015;EUR_AF=0.0129;SAS_AF=0.0961;AA=C|||;VT=SNP
20	47896145	rs36016605	G	A	100	PASS	AC=697;AF=0.139177;AN=5008;NS=2504;DP=11734;EAS_AF=0.0427;AMR_AF=0.17;AFR_AF=0.1936;EUR_AF=0.2048;SAS_AF=0.0757;AA=G|||;VT=SNP
20	47896187	rs34804433	G	C	100	PASS	AC=673;AF=0.134385;AN=5008;NS=2504;DP=16924;EAS_AF=0.0427;AMR_AF=0.1686;AFR_AF=0.1793;EUR_AF=0.2018;SAS_AF=0.0746;AA=G|||;VT=SNP
20	47896213	rs238195	C	T	100	PASS	AC=3562;AF=0.711262;AN=5008;NS=2504;DP=18072;EAS_AF=0.619;AMR_AF=0.6772;AFR_AF=0.705;EUR_AF=0.837;SAS_AF=0.7096;AA=T|||;VT=SNP
20	47897106	rs1133114	T	C	100	PASS	AC=31;AF=0.0061901;AN=5008;NS=2504;DP=16256;EAS_AF=0;AMR_AF=0.013;AFR_AF=0.0008;EUR_AF=0.0189;SAS_AF=0.002;AA=T|||;VT=SNP
20	47897640	rs74689540	T	C	100	PASS	AC=206;AF=0.0411342;AN=5008;NS=2504;DP=16436;EAS_AF=0.0724;AMR_AF=0.0346;AFR_AF=0.0015;EUR_AF=0.0129;SAS_AF=0.0961;AA=T|||;VT=SNP
20	47897664	rs146447598	T	C	100	PASS	AC=21;AF=0.00419329;AN=5008;NS=2504;DP=17113;EAS_AF=0;AMR_AF=0.0014;AFR_AF=0.0015;EUR_AF=0.0119;SAS_AF=0.0061;AA=T|||;VT=SNP
20	47898038	rs79570009	A	G	100	PASS	AC=205;AF=0.0409345;AN=5008;NS=2504;DP=19708;EAS_AF=0.0714;AMR_AF=0.0346;AFR_AF=0.0015;EUR_AF=0.0129;SAS_AF=0.0961;AA=A|||;VT=SNP
20	47898217	rs238196	G	A	100	PASS	AC=3798;AF=0.758387;AN=5008;NS=2504;DP=20344;EAS_AF=0.619;AMR_AF=0.6729;AFR_AF=0.9402;EUR_AF=0.7843;SAS_AF=0.6902;AA=A|||;VT=SNP
20	47898561	rs67214274	T	C	100	PASS	AC=671;AF=0.133986;AN=5008;NS=2504;DP=21580;EAS_AF=0.0427;AMR_AF=0.1686;AFR_AF=0.1778;EUR_AF=0.2018;SAS_AF=0.0746;AA=T|||;VT=SNP
20	47898726	rs138381313	A	G	100	PASS	AC=31;AF=0.0061901;AN=5008;NS=2504;DP=20430;EAS_AF=0;AMR_AF=0.0173;AFR_AF=0.0015;EUR_AF=0.0149;SAS_AF=0.002;AA=A|||;VT=SNP
20	47898734	rs117181085	A	G	100	PASS	AC=205;AF=0.0409345;AN=5008;NS=2504;DP=20099;EAS_AF=0.0714;AMR_AF=0.0346;AFR_AF=0.0015;EUR_AF=0.0129;SAS_AF=0.0961;AA=a|||;VT=SNP
20	47899060	rs238198	T	C	100	PASS	AC=873;AF=0.174321;AN=5008;NS=2504;DP=22386;EAS_AF=0.0427;AMR_AF=0.1801;AFR_AF=0.3245;EUR_AF=0.2018;SAS_AF=0.0746;AA=T|||;VT=SNP
20	47899285	rs35772539	C	T	100	PASS	AC=690;AF=0.13778;AN=5008;NS=2504;DP=21503;EAS_AF=0.0427;AMR_AF=0.17;AFR_AF=0.1914;EUR_AF=0.2018;SAS_AF=0.0746;AA=C|||;VT=SNP
20	47899486	rs238199	C	T	100	PASS	AC=2802;AF=0.559505;AN=5008;NS=2504;DP=21086;EAS_AF=0.4544;AMR_AF=0.6066;AFR_AF=0.5038;EUR_AF=0.7555;SAS_AF=0.5082;AA=C|||;VT=SNP
20	47899652	rs238200	C	T	100	PASS	AC=877;AF=0.17512;AN=5008;NS=2504;DP=21751;EAS_AF=0.0427;AMR_AF=0.1801;AFR_AF=0.3238;EUR_AF=0.2068;SAS_AF=0.0746;AA=C|||;VT=SNP
20	47899889	rs238201	T	C	100	PASS	AC=3907;AF=0.780152;AN=5008;NS=2504;DP=19081;EAS_AF=0.619;AMR_AF=0.7089;AFR_AF=0.9425;EUR_AF=0.8459;SAS_AF=0.7096;AA=C|||;VT=SNP
20	47899957	rs34580798	G	C	100	PASS	AC=694;AF=0.138578;AN=5008;NS=2504;DP=20179;EAS_AF=0.0427;AMR_AF=0.17;AFR_AF=0.1906;EUR_AF=0.2068;SAS_AF=0.0746;AA=G|||;VT=SNP
20	47900150	rs6125608	A	G	100	PASS	AC=451;AF=0.0900559;AN=5008;NS=2504;DP=21642;EAS_AF=0.1002;AMR_AF=0.0893;AFR_AF=0.034;EUR_AF=0.1421;SAS_AF=0.1022;AA=G|||;VT=SNP
20	47900164	rs6067034	G	A	100	PASS	AC=1927;AF=0.384784;AN=5008;NS=2504;DP=21634;EAS_AF=0.4117;AMR_AF=0.428;AFR_AF=0.1808;EUR_AF=0.5487;SAS_AF=0.4335;AA=G|||;VT=SNP
20	47900336	rs238202	G	C	100	PASS	AC=3010;AF=0.601038;AN=5008;NS=2504;DP=21035;EAS_AF=0.5268;AMR_AF=0.6427;AFR_AF=0.5061;EUR_AF=0.7684;SAS_AF=0.6043;AA=C|||;VT=SNP
20	47900407	rs79793272	G	A	100	PASS	AC=205;AF=0.0409345;AN=5008;NS=2504;DP=20006;EAS_AF=0.0714;AMR_AF=0.0346;AFR_AF=0.0015;EUR_AF=0.0129;SAS_AF=0.0961;AA=G|||;VT=SNP
20	47900511	rs118056187	T	G	100	PASS	AC=205;AF=0.0409345;AN=5008;NS=2504;DP=22407;EAS_AF=0.0714;AMR_AF=0.0346;AFR_AF=0.0015;EUR_AF=0.0129;SAS_AF=0.0961;AA=G|||;VT=SNP
20	47901065	rs74455865	C	G	100	PASS	AC=205;AF=0.0409345;AN=5008;NS=2504;DP=19567;EAS_AF=0.0714;AMR_AF=0.0346;AFR_AF=0.0015;EUR_AF=0.0129;SAS_AF=0.0961;AA=C|||;VT=SNP
20	47902247	rs976804	T	G	100	PASS	AC=205;AF=0.0409345;AN=5008;NS=2504;DP=21902;EAS_AF=0.0714;AMR_AF=0.0346;AFR_AF=0.0015;EUR_AF=0.0129;SAS_AF=0.0961;AA=T|||;VT=SNP
20	47902429	rs976803	G	A	100	PASS	AC=205;AF=0.0409345;AN=5008;NS=2504;DP=19348;EAS_AF=0.0714;AMR_AF=0.0346;AFR_AF=0.0015;EUR_AF=0.0129;SAS_AF=0.0961;AA=G|||;VT=SNP
20	47902530	rs976802	C	A	100	PASS	AC=205;AF=0.0409345;AN=5008;NS=2504;DP=19067;EAS_AF=0.0714;AMR_AF=0.0346;AFR_AF=0.0015;EUR_AF=0.0129;SAS_AF=0.0961;AA=C|||;VT=SNP
20	47902776	rs237744	T	C	100	PASS	AC=2797;AF=0.558506;AN=5008;NS=2504;DP=15539;EAS_AF=0.4563;AMR_AF=0.6081;AFR_AF=0.5038;EUR_AF=0.7505;SAS_AF=0.5051;AA=T|||;VT=SNP
20	47902841	rs35387764	G	T	100	PASS	AC=675;AF=0.134784;AN=5008;NS=2504;DP=16497;EAS_AF=0.0427;AMR_AF=0.1686;AFR_AF=0.1808;EUR_AF=0.2018;SAS_AF=0.0746;AA=G|||;VT=SNP
20	47903019	rs237743	G	A	100	PASS	AC=875;AF=0.17472;AN=5008;NS=2504;DP=21450;EAS_AF=0.0427;AMR_AF=0.1801;AFR_AF=0.326;EUR_AF=0.2018;SAS_AF=0.0746;AA=G|||;VT=SNP
20	47903299	rs74508714	C	T	100	PASS	AC=206;AF=0.0411342;AN=5008;NS=2504;DP=22517;EAS_AF=0.0724;AMR_AF=0.0346;AFR_AF=0.0015;EUR_AF=0.0129;SAS_AF=0.0961;AA=C|||;VT=SNP
20	47903344	rs237742	T	C	100	PASS	AC=3562;AF=0.711262;AN=5008;NS=2504;DP=22869;EAS_AF=0.619;AMR_AF=0.6772;AFR_AF=0.705;EUR_AF=0.837;SAS_AF=0.7096;AA=C|||;VT=SNP
20	47903459	rs79121750	G	C	100	PASS	AC=205;AF=0.0409345;AN=5008;NS=2504;DP=20984;EAS_AF=0.0714;AMR_AF=0.0346;AFR_AF=0.0015;EUR_AF=0.0129;SAS_AF=0.0961;AA=G|||;VT=SNP
20	47903677	rs117649366	C	A	100	PASS	AC=205;AF=0.0409345;AN=5008;NS=2504;DP=23444;EAS_AF=0.0714;AMR_AF=0.0346;AFR_AF=0.0015;EUR_AF=0.0129;SAS_AF=0.0961;AA=C|||;VT=SNP
20	47903680	rs237741	C	A	100	PASS	AC=872;AF=0.174121;AN=5008;NS=2504;DP=23453;EAS_AF=0.0427;AMR_AF=0.1801;AFR_AF=0.3238;EUR_AF=0.2018;SAS_AF=0.0746;AA=C|||;VT=SNP
20	47903784	rs237740	T	C	100	PASS	AC=3562;AF=0.711262;AN=5008;NS=2504;DP=20616;EAS_AF=0.619;AMR_AF=0.6772;AFR_AF=0.705;EUR_AF=0.837;SAS_AF=0.7096;AA=C|||;VT=SNP
20	47903826	rs6122781	T	G	100	PASS	AC=1927;AF=0.384784;AN=5008;NS=2504;DP=20242;EAS_AF=0.4117;AMR_AF=0.428;AFR_AF=0.1808;EUR_AF=0.5487;SAS_AF=0.4335;AA=T|||;VT=SNP
20	47904143	rs237739	C	T	100	PASS	AC=3562;AF=0.711262;AN=5008;NS=2504;DP=20824;EAS_AF=0.619;AMR_AF=0.6772;AFR_AF=0.705;EUR_AF=0.837;SAS_AF=0.7096;AA=T|||;VT=SNP
20	47904298	rs6125610	C	T	100	PASS	AC=1927;AF=0.384784;AN=5008;NS=2504;DP=20348;EAS_AF=0.4117;AMR_AF=0.428;AFR_AF=0.1808;EUR_AF=0.5487;SAS_AF=0.4335;AA=C|||;VT=SNP
20	47904672	rs77629079	A	G	100	PASS	AC=205;AF=0.0409345;AN=5008;NS=2504;DP=20761;EAS_AF=0.0714;AMR_AF=0.0346;AFR_AF=0.0015;EUR_AF=0.0129;SAS_AF=0.0961;AA=A|||;VT=SNP
20	47904734	rs6125611	G	T	100	PASS	AC=1927;AF=0.384784;AN=5008;NS=2504;DP=21572;EAS_AF=0.4117;AMR_AF=0.428;AFR_AF=0.1808;EUR_AF=0.5487;SAS_AF=0.4335;AA=G|||;VT=SNP
20	47904920	rs237738	T	C	100	PASS	AC=3784;AF=0.755591;AN=5008;NS=2504;DP=21495;EAS_AF=0.5476;AMR_AF=0.6873;AFR_AF=0.9939;EUR_AF=0.83;SAS_AF=0.6196;AA=C|||;VT=SNP
20	47905008	rs237737	G	A	100	PASS	AC=3004;AF=0.59984;AN=5008;NS=2504;DP=20320;EAS_AF=0.5258;AMR_AF=0.6427;AFR_AF=0.5061;EUR_AF=0.7634;SAS_AF=0.6043;AA=A|||;VT=SNP
20	47905099	rs117326773	C	A	100	PASS	AC=204;AF=0.0407348;AN=5008;NS=2504;DP=20555;EAS_AF=0.0714;AMR_AF=0.0346;AFR_AF=0.0015;EUR_AF=0.0129;SAS_AF=0.0951;AA=A|||;VT=SNP
20	47905475	rs80306164	G	A	100	PASS	AC=27;AF=0.00539137;AN=5008;NS=2504;DP=19878;EAS_AF=0;AMR_AF=0.0115;AFR_AF=0;EUR_AF=0.0189;SAS_AF=0;AA=G|||;VT=SNP
20	47905508	rs8197	G	A	100	PASS	AC=2799;AF=0.558906;AN=5008;NS=2504;DP=19375;EAS_AF=0.4544;AMR_AF=0.6081;AFR_AF=0.5045;EUR_AF=0.7505;SAS_AF=0.5082;AA=G|||;VT=SNP
20	47906305	rs237735	A	G	100	PASS	AC=3002;AF=0.599441;AN=5008;NS=2504;DP=16195;EAS_AF=0.5258;AMR_AF=0.6427;AFR_AF=0.5061;EUR_AF=0.7624;SAS_AF=0.6033;AA=G|||;VT=SNP
20	47906343	rs144244643	A	T	100	PASS	AC=205;AF=0.0409345;AN=5008;NS=2504;DP=15276;EAS_AF=0.0714;AMR_AF=0.0346;AFR_AF=0.0015;EUR_AF=0.0129;SAS_AF=0.0961;AA=A|||;VT=SNP
20	47906355	rs59960348	C	T	100	PASS	AC=551;AF=0.110024;AN=5008;NS=2504;DP=15090;EAS_AF=0.0933;AMR_AF=0.0346;AFR_AF=0.1936;EUR_AF=0.0736;SAS_AF=0.1053;AA=C|||;VT=SNP
20	47906404	rs142706776	A	G	100	PASS	AC=206;AF=0.0411342;AN=5008;NS=2504;DP=15909;EAS_AF=0.0714;AMR_AF=0.036;AFR_AF=0.0015;EUR_AF=0.0129;SAS_AF=0.0961;AA=G|||;VT=SNP
20	47906439	rs150976154	C	T	100	PASS	AC=205;AF=0.0409345;AN=5008;NS=2504;DP=15608;EAS_AF=0.0714;AMR_AF=0.0346;AFR_AF=0.0015;EUR_AF=0.0129;SAS_AF=0.0961;AA=c|||;VT=SNP
20	47906558	rs6125612	A	G	100	PASS	AC=1927;AF=0.384784;AN=5008;NS=2504;DP=16111;EAS_AF=0.4127;AMR_AF=0.428;AFR_AF=0.18;EUR_AF=0.5487;SAS_AF=0.4335;AA=A|||;VT=SNP
20	47906600	rs237734	T	C	100	PASS	AC=2800;AF=0.559105;AN=5008;NS=2504;DP=16772;EAS_AF=0.4554;AMR_AF=0.6081;AFR_AF=0.5045;EUR_AF=0.7505;SAS_AF=0.5082;AA=T|||;VT=SNP
20	47906607	rs118146198	T	C	100	PASS	AC=206;AF=0.0411342;AN=5008;NS=2504;DP=17562;EAS_AF=0.0714;AMR_AF=0.0346;AFR_AF=0.0023;EUR_AF=0.0129;SAS_AF=0.0961;AA=T|||;VT=SNP
20	47907104	rs190179205	G	C	100	PASS	AC=13;AF=0.00259585;AN=5008;NS=2504;DP=17499;EAS_AF=0;AMR_AF=0.0058;AFR_AF=0.0008;EUR_AF=0.006;SAS_AF=0.002;AA=G|||;VT=SNP
20	47907790	rs6067035	A	G	100	PASS	AC=1364;AF=0.272364;AN=5008;NS=2504;DP=20558;EAS_AF=0.3214;AMR_AF=0.3285;AFR_AF=0.0567;EUR_AF=0.4085;SAS_AF=0.3333;AA=A|||;VT=SNP
20	47908060	rs13038621	G	A	100	PASS	AC=873;AF=0.174321;AN=5008;NS=2504;DP=18963;EAS_AF=0.0427;AMR_AF=0.1801;AFR_AF=0.3245;EUR_AF=0.2018;SAS_AF=0.0746;AA=g|||;VT=SNP
20	47908081	rs76377249	A	G	100	PASS	AC=205;AF=0.0409345;AN=5008;NS=2504;DP=19301;EAS_AF=0.0714;AMR_AF=0.0346;AFR_AF=0.0015;EUR_AF=0.0129;SAS_AF=0.0961;AA=G|||;VT=SNP
20	47908454	rs62211373	C	T	100	PASS	AC=79;AF=0.0157748;AN=5008;NS=2504;DP=17255;EAS_AF=0;AMR_AF=0.0245;AFR_AF=0.0008;EUR_AF=0.0417;SAS_AF=0.0194;AA=C|||;VT=SNP
20	47908469	rs116992683	A	G	100	PASS	AC=205;AF=0.0409345;AN=5008;NS=2504;DP=17382;EAS_AF=0.0714;AMR_AF=0.0346;AFR_AF=0.0015;EUR_AF=0.0129;SAS_AF=0.0961;AA=A|||;VT=SNP
20	47908520	rs6067036	C	T	100	PASS	AC=32;AF=0.00638978;AN=5008;NS=2504;DP=18702;EAS_AF=0;AMR_AF=0.013;AFR_AF=0.0008;EUR_AF=0.0189;SAS_AF=0.0031;AA=C|||;VT=SNP
20	47908785	rs117395384	T	C	100	PASS	AC=205;AF=0.0409345;AN=5008;NS=2504;DP=17626;EAS_AF=0.0714;AMR_AF=0.0346;AFR_AF=0.0015;EUR_AF=0.0129;SAS_AF=0.0961;AA=T|||;VT=SNP
20	47909111	rs237702	C	T	100	PASS	AC=2799;AF=0.558906;AN=5008;NS=2504;DP=21209;EAS_AF=0.4544;AMR_AF=0.6081;AFR_AF=0.5045;EUR_AF=0.7505;SAS_AF=0.5082;AA=c|||;VT=SNP
20	47909135	rs75701200	G	A	100	PASS	AC=206;AF=0.0411342;AN=5008;NS=2504;DP=20798;EAS_AF=0.0714;AMR_AF=0.0346;AFR_AF=0.0023;EUR_AF=0.0129;SAS_AF=0.0961;AA=a|||;VT=SNP
20	47909299	rs142686304	C	T	100	PASS	AC=207;AF=0.0413339;AN=5008;NS=2504;DP=18407;EAS_AF=0.0724;AMR_AF=0.0346;AFR_AF=0.0023;EUR_AF=0.0129;SAS_AF=0.0961;AA=C|||;VT=SNP
20	47909329	rs237701	T	C	100	PASS	AC=3001;AF=0.599241;AN=5008;NS=2504;DP=18004;EAS_AF=0.5248;AMR_AF=0.6427;AFR_AF=0.5053;EUR_AF=0.7634;SAS_AF=0.6033;AA=C|||;VT=SNP
20	47909763	rs6019738	A	G	100	PASS	AC=552;AF=0.110224;AN=5008;NS=2504;DP=18884;EAS_AF=0.0933;AMR_AF=0.0346;AFR_AF=0.1944;EUR_AF=0.0736;SAS_AF=0.1053;AA=A|||;VT=SNP
20	47909822	rs237700	A	G	100	PASS	AC=913;AF=0.182308;AN=5008;NS=2504;DP=19137;EAS_AF=0.0427;AMR_AF=0.1816;AFR_AF=0.354;EUR_AF=0.2018;SAS_AF=0.0746;AA=A|||;VT=SNP
20	47909872	rs77711953	C	T	100	PASS	AC=206;AF=0.0411342;AN=5008;NS=2504;DP=19410;EAS_AF=0.0714;AMR_AF=0.0346;AFR_AF=0.0023;EUR_AF=0.0129;SAS_AF=0.0961;AA=C|||;VT=SNP
20	47910332	rs237699	C	T	100	PASS	AC=2797;AF=0.558506;AN=5008;NS=2504;DP=20000;EAS_AF=0.4544;AMR_AF=0.6081;AFR_AF=0.5045;EUR_AF=0.7485;SAS_AF=0.5082;AA=C|||;VT=SNP
20	47910628	rs142736187	C	T	100	PASS	AC=206;AF=0.0411342;AN=5008;NS=2504;DP=18706;EAS_AF=0.0714;AMR_AF=0.0346;AFR_AF=0.0023;EUR_AF=0.0129;SAS_AF=0.0961;AA=C|||;VT=SNP
20	47911179	rs74783842	C	A	100	PASS	AC=206;AF=0.0411342;AN=5008;NS=2504;DP=18404;EAS_AF=0.0714;AMR_AF=0.0346;AFR_AF=0.0023;EUR_AF=0.0129;SAS_AF=0.0961;AA=a|||;VT=SNP
20	47911361	rs147970207	C	T	100	PASS	AC=25;AF=0.00499201;AN=5008;NS=2504;DP=12358;EAS_AF=0;AMR_AF=0.0101;AFR_AF=0.0015;EUR_AF=0.0139;SAS_AF=0.002;AA=c|||;VT=SNP
20	47911755	rs62211374	G	A	100	PASS	AC=368;AF=0.0734824;AN=5008;NS=2504;DP=12404;EAS_AF=0.0903;AMR_AF=0.0865;AFR_AF=0.0053;EUR_AF=0.1342;SAS_AF=0.0767;AA=G|||;VT=SNP
20	47911889	rs80195887	C	T	100	PASS	AC=206;AF=0.0411342;AN=5008;NS=2504;DP=18696;EAS_AF=0.0714;AMR_AF=0.0346;AFR_AF=0.0023;EUR_AF=0.0129;SAS_AF=0.0961;AA=C|||;VT=SNP
20	47912039	rs68014903	G	T	100	PASS	AC=673;AF=0.134385;AN=5008;NS=2504;DP=17863;EAS_AF=0.0437;AMR_AF=0.1686;AFR_AF=0.1785;EUR_AF=0.2018;SAS_AF=0.0746;AA=G|||;VT=SNP
20	47912301	rs78984116	C	G	100	PASS	AC=206;AF=0.0411342;AN=5008;NS=2504;DP=20667;EAS_AF=0.0714;AMR_AF=0.0346;AFR_AF=0.0023;EUR_AF=0.0129;SAS_AF=0.0961;AA=C|||;VT=SNP
20	47912327	rs139644122	C	T	100	PASS	AC=13;AF=0.00259585;AN=5008;NS=2504;DP=20888;EAS_AF=0;AMR_AF=0.0058;AFR_AF=0.0008;EUR_AF=0.006;SAS_AF=0.002;AA=C|||;VT=SNP
20	47912864	rs139329821	T	C	100	PASS	AC=206;AF=0.0411342;AN=5008;NS=2504;DP=18553;EAS_AF=0.0714;AMR_AF=0.0346;AFR_AF=0.0023;EUR_AF=0.0129;SAS_AF=0.0961;AA=t|||;VT=SNP
20	47913026	rs237708	T	G	100	PASS	AC=3989;AF=0.796526;AN=5008;NS=2504;DP=18957;EAS_AF=0.62;AMR_AF=0.7219;AFR_AF=0.9962;EUR_AF=0.8419;SAS_AF=0.7147;AA=G|||;VT=SNP
20	47913420	rs76105818	G	T	100	PASS	AC=207;AF=0.0413339;AN=5008;NS=2504;DP=16409;EAS_AF=0.0714;AMR_AF=0.0346;AFR_AF=0.003;EUR_AF=0.0129;SAS_AF=0.0961;AA=G|||;VT=SNP
20	47913578	rs6067037	G	A	100	PASS	AC=1882;AF=0.375799;AN=5008;NS=2504;DP=19438;EAS_AF=0.4107;AMR_AF=0.4265;AFR_AF=0.1505;EUR_AF=0.5477;SAS_AF=0.4315;AA=G|||;VT=SNP
20	47913775	rs151110946	C	T	100	PASS	AC=206;AF=0.0411342;AN=5008;NS=2504;DP=16026;EAS_AF=0.0714;AMR_AF=0.0346;AFR_AF=0.0023;EUR_AF=0.0129;SAS_AF=0.0961;AA=C|||;VT=SNP
20	47913873	rs76495375	C	G	100	PASS	AC=206;AF=0.0411342;AN=5008;NS=2504;DP=18525;EAS_AF=0.0714;AMR_AF=0.0346;AFR_AF=0.0023;EUR_AF=0.0129;SAS_AF=0.0961;AA=C|||;VT=SNP
20	47913922	rs76479147	A	C	100	PASS	AC=206;AF=0.0411342;AN=5008;NS=2504;DP=19737;EAS_AF=0.0714;AMR_AF=0.0346;AFR_AF=0.0023;EUR_AF=0.0129;SAS_AF=0.0961;AA=A|||;VT=SNP
20	47914180	rs79274472	G	C	100	PASS	AC=1403;AF=0.280152;AN=5008;NS=2504;DP=17849;EAS_AF=0.3214;AMR_AF=0.3357;AFR_AF=0.0825;EUR_AF=0.4076;SAS_AF=0.3344;AA=G|||;VT=SNP
20	47914458	rs237707	T	C	100	PASS	AC=3559;AF=0.710663;AN=5008;NS=2504;DP=20369;EAS_AF=0.619;AMR_AF=0.6772;AFR_AF=0.705;EUR_AF=0.835;SAS_AF=0.7086;AA=C|||;VT=SNP
20	47915079	rs187348580	C	T	100	PASS	AC=206;AF=0.0411342;AN=5008;NS=2504;DP=14423;EAS_AF=0.0714;AMR_AF=0.0346;AFR_AF=0.0023;EUR_AF=0.0129;SAS_AF=0.0961;AA=C|||;VT=SNP
20	47915390	rs237706	T	G	100	PASS	AC=1121;AF=0.223842;AN=5008;NS=2504;DP=17476;EAS_AF=0.1151;AMR_AF=0.2161;AFR_AF=0.3563;EUR_AF=0.2147;SAS_AF=0.1718;AA=G|||;VT=SNP
20	47915709	rs138005296	A	G	100	PASS	AC=45;AF=0.00898562;AN=5008;NS=2504;DP=21660;EAS_AF=0;AMR_AF=0.0072;AFR_AF=0;EUR_AF=0.0328;SAS_AF=0.0072;AA=A|||;VT=SNP
20	47916097	rs237704	T	C	100	PASS	AC=3004;AF=0.59984;AN=5008;NS=2504;DP=21161;EAS_AF=0.5258;AMR_AF=0.6427;AFR_AF=0.5068;EUR_AF=0.7624;SAS_AF=0.6043;AA=C|||;VT=SNP
20	47916295	rs67375757	T	C	100	PASS	AC=676;AF=0.134984;AN=5008;NS=2504;DP=16285;EAS_AF=0.0437;AMR_AF=0.1686;AFR_AF=0.1785;EUR_AF=0.2048;SAS_AF=0.0746;AA=t|||;VT=SNP
20	47916383	rs149026621	C	T	100	PASS	AC=206;AF=0.0411342;AN=5008;NS=2504;DP=19054;EAS_AF=0.0714;AMR_AF=0.0346;AFR_AF=0.0023;EUR_AF=0.0129;SAS_AF=0.0961;AA=C|||;VT=SNP
20	47916385	rs7268632	C	A	100	PASS	AC=552;AF=0.110224;AN=5008;NS=2504;DP=19187;EAS_AF=0.0933;AMR_AF=0.0346;AFR_AF=0.1944;EUR_AF=0.0726;SAS_AF=0.1063;AA=C|||;VT=SNP
20	47916429	rs237703	T	A	100	PASS	AC=3004;AF=0.59984;AN=5008;NS=2504;DP=19049;EAS_AF=0.5268;AMR_AF=0.6427;AFR_AF=0.5061;EUR_AF=0.7624;SAS_AF=0.6043;AA=A|||;VT=SNP
20	47916450	rs761498	C	T	100	PASS	AC=536;AF=0.107029;AN=5008;NS=2504;DP=19175;EAS_AF=0.0923;AMR_AF=0.0346;AFR_AF=0.1831;EUR_AF=0.0726;SAS_AF=0.1063;AA=C|||;VT=SNP
20	47916922	rs2010097	T	C	100	PASS	AC=3562;AF=0.711262;AN=5008;NS=2504;DP=20680;EAS_AF=0.619;AMR_AF=0.6772;AFR_AF=0.705;EUR_AF=0.836;SAS_AF=0.7106;AA=N|||;VT=SNP
20	47917648	rs6019742	G	C	100	PASS	AC=3562;AF=0.711262;AN=5008;NS=2504;DP=15734;EAS_AF=0.619;AMR_AF=0.6772;AFR_AF=0.705;EUR_AF=0.836;SAS_AF=0.7106;AA=C|||;VT=SNP
20	47918143	rs1109693	A	G	100	PASS	AC=3006;AF=0.60024;AN=5008;NS=2504;DP=16325;EAS_AF=0.5258;AMR_AF=0.6427;AFR_AF=0.5076;EUR_AF=0.7634;SAS_AF=0.6043;AA=G|||;VT=SNP
20	47918662	rs2869727	A	G	100	PASS	AC=3561;AF=0.711062;AN=5008;NS=2504;DP=17324;EAS_AF=0.619;AMR_AF=0.6772;AFR_AF=0.705;EUR_AF=0.836;SAS_AF=0.7096;AA=a|||;VT=SNP
20	47918705	rs2869728	G	A	100	PASS	AC=3010;AF=0.601038;AN=5008;NS=2504;DP=17735;EAS_AF=0.5258;AMR_AF=0.6427;AFR_AF=0.5106;EUR_AF=0.7634;SAS_AF=0.6043;AA=A|||;VT=SNP
20	47919042	rs6125616	G	A	100	PASS	AC=368;AF=0.0734824;AN=5008;NS=2504;DP=17093;EAS_AF=0.0903;AMR_AF=0.0865;AFR_AF=0.0053;EUR_AF=0.1342;SAS_AF=0.0767;AA=G|||;VT=SNP
20	47919198	rs6417285	G	A	100	PASS	AC=3011;AF=0.601238;AN=5008;NS=2504;DP=20662;EAS_AF=0.5258;AMR_AF=0.6441;AFR_AF=0.5113;EUR_AF=0.7624;SAS_AF=0.6043;AA=A|||;VT=SNP
20	47919555	rs237721	G	C	100	PASS	AC=2935;AF=0.586062;AN=5008;NS=2504;DP=19312;EAS_AF=0.4544;AMR_AF=0.6225;AFR_AF=0.5991;EUR_AF=0.7515;SAS_AF=0.5082;AA=G|||;VT=SNP
20	47919672	rs237720	G	C	100	PASS	AC=3694;AF=0.73762;AN=5008;NS=2504;DP=21988;EAS_AF=0.619;AMR_AF=0.6902;AFR_AF=0.798;EUR_AF=0.836;SAS_AF=0.7106;AA=C|||;VT=SNP
20	47919887	rs237719	T	C	100	PASS	AC=3139;AF=0.626797;AN=5008;NS=2504;DP=16880;EAS_AF=0.5258;AMR_AF=0.6571;AFR_AF=0.6006;EUR_AF=0.7634;SAS_AF=0.6043;AA=C|||;VT=SNP
20	47920305	rs150952951	C	T	100	PASS	AC=22;AF=0.00439297;AN=5008;NS=2504;DP=15805;EAS_AF=0;AMR_AF=0.0144;AFR_AF=0;EUR_AF=0.0109;SAS_AF=0.001;AA=C|||;VT=SNP
20	47920652	rs85360	A	G	100	PASS	AC=3138;AF=0.626597;AN=5008;NS=2504;DP=18564;EAS_AF=0.5258;AMR_AF=0.6571;AFR_AF=0.5991;EUR_AF=0.7644;SAS_AF=0.6043;AA=G|||;VT=SNP
20	47921834	rs119716	A	T	100	PASS	AC=2934;AF=0.585863;AN=5008;NS=2504;DP=21148;EAS_AF=0.4544;AMR_AF=0.6225;AFR_AF=0.5983;EUR_AF=0.7515;SAS_AF=0.5082;AA=A|||;VT=SNP
20	47922900	rs237714	C	T	100	PASS	AC=879;AF=0.175519;AN=5008;NS=2504;DP=16549;EAS_AF=0.0437;AMR_AF=0.1873;AFR_AF=0.3245;EUR_AF=0.2018;SAS_AF=0.0746;AA=C|||;VT=SNP
20	47923314	rs237713	C	G	100	PASS	AC=3898;AF=0.778355;AN=5008;NS=2504;DP=19200;EAS_AF=0.619;AMR_AF=0.7075;AFR_AF=0.9425;EUR_AF=0.837;SAS_AF=0.7106;AA=G|||;VT=SNP
20	47923375	rs112896393	G	A	100	PASS	AC=59;AF=0.0117812;AN=5008;NS=2504;DP=21357;EAS_AF=0;AMR_AF=0.0144;AFR_AF=0;EUR_AF=0.0398;SAS_AF=0.0092;AA=G|||;VT=SNP
20	47923614	rs11907908	C	T	100	PASS	AC=549;AF=0.109625;AN=5008;NS=2504;DP=18391;EAS_AF=0.0933;AMR_AF=0.0331;AFR_AF=0.1936;EUR_AF=0.0716;SAS_AF=0.1063;AA=C|||;VT=SNP
20	47923758	rs171109	A	G	100	PASS	AC=2934;AF=0.585863;AN=5008;NS=2504;DP=19473;EAS_AF=0.4544;AMR_AF=0.6225;AFR_AF=0.5983;EUR_AF=0.7515;SAS_AF=0.5082;AA=A|||;VT=SNP
20	47924333	rs145315973	G	A	100	PASS	AC=206;AF=0.0411342;AN=5008;NS=2504;DP=14292;EAS_AF=0.0714;AMR_AF=0.0346;AFR_AF=0.0023;EUR_AF=0.0129;SAS_AF=0.0961;AA=G|||;VT=SNP
20	47924446	rs6067046	G	A	100	PASS	AC=2046;AF=0.408546;AN=5008;NS=2504;DP=16055;EAS_AF=0.4058;AMR_AF=0.4352;AFR_AF=0.2731;EUR_AF=0.5467;SAS_AF=0.4335;AA=G|||;VT=SNP
20	47924798	rs6019743	T	C	100	PASS	AC=550;AF=0.109824;AN=5008;NS=2504;DP=11676;EAS_AF=0.0933;AMR_AF=0.0331;AFR_AF=0.1944;EUR_AF=0.0716;SAS_AF=0.1063;AA=t|||;VT=SNP
20	47925085	rs146513135	G	A	100	PASS	AC=206;AF=0.0411342;AN=5008;NS=2504;DP=16469;EAS_AF=0.0714;AMR_AF=0.0346;AFR_AF=0.0023;EUR_AF=0.0129;SAS_AF=0.0961;AA=G|||;VT=SNP
20	47926561	rs6067048	A	T	100	PASS	AC=2055;AF=0.410343;AN=5008;NS=2504;DP=20590;EAS_AF=0.4117;AMR_AF=0.4352;AFR_AF=0.2731;EUR_AF=0.5497;SAS_AF=0.4335;AA=A|||;VT=SNP
20	47926691	rs67652499	C	T	100	PASS	AC=686;AF=0.136981;AN=5008;NS=2504;DP=21479;EAS_AF=0.0427;AMR_AF=0.1772;AFR_AF=0.1846;EUR_AF=0.2018;SAS_AF=0.0746;AA=c|||;VT=SNP
20	47926856	rs237711	C	G	100	PASS	AC=885;AF=0.176717;AN=5008;NS=2504;DP=20398;EAS_AF=0.0427;AMR_AF=0.1888;AFR_AF=0.329;EUR_AF=0.2018;SAS_AF=0.0746;AA=C|||;VT=SNP
20	47926935	rs76659855	A	C	100	PASS	AC=206;AF=0.0411342;AN=5008;NS=2504;DP=21597;EAS_AF=0.0714;AMR_AF=0.0346;AFR_AF=0.0023;EUR_AF=0.0129;SAS_AF=0.0961;AA=C|||;VT=SNP
20	47927087	rs117098248	C	T	100	PASS	AC=14;AF=0.00279553;AN=5008;NS=2504;DP=21789;EAS_AF=0;AMR_AF=0.0029;AFR_AF=0;EUR_AF=0.0099;SAS_AF=0.002;AA=C|||;VT=SNP
20	47927389	rs76809311	C	G	100	PASS	AC=206;AF=0.0411342;AN=5008;NS=2504;DP=21341;EAS_AF=0.0714;AMR_AF=0.0346;AFR_AF=0.0023;EUR_AF=0.0129;SAS_AF=0.0961;AA=C|||;VT=SNP
20	47927407	rs117906400	C	T	100	PASS	AC=206;AF=0.0411342;AN=5008;NS=2504;DP=22349;EAS_AF=0.0714;AMR_AF=0.0346;AFR_AF=0.0023;EUR_AF=0.0129;SAS_AF=0.0961;AA=C|||;VT=SNP
20	47927469	rs78463987	G	C	100	PASS	AC=206;AF=0.0411342;AN=5008;NS=2504;DP=21468;EAS_AF=0.0714;AMR_AF=0.0346;AFR_AF=0.0023;EUR_AF=0.0129;SAS_AF=0.0961;AA=G|||;VT=SNP
20	47927615	rs237710	C	T	100	PASS	AC=2931;AF=0.585264;AN=5008;NS=2504;DP=20649;EAS_AF=0.4504;AMR_AF=0.6225;AFR_AF=0.5991;EUR_AF=0.7515;SAS_AF=0.5082;AA=C|||;VT=SNP
20	47927883	rs35506374	G	T	100	PASS	AC=722;AF=0.144169;AN=5008;NS=2504;DP=18539;EAS_AF=0.0427;AMR_AF=0.1787;AFR_AF=0.1967;EUR_AF=0.2038;SAS_AF=0.092;AA=G|||;VT=SNP
20	47927906	rs77276245	G	C	100	PASS	AC=206;AF=0.0411342;AN=5008;NS=2504;DP=18035;EAS_AF=0.0714;AMR_AF=0.0346;AFR_AF=0.0023;EUR_AF=0.0129;SAS_AF=0.0961;AA=C|||;VT=SNP
20	47928200	rs117139595	C	T	100	PASS	AC=206;AF=0.0411342;AN=5008;NS=2504;DP=13077;EAS_AF=0.0714;AMR_AF=0.0346;AFR_AF=0.0023;EUR_AF=0.0129;SAS_AF=0.0961;AA=C|||;VT=SNP
20	47928857	rs34584964	G	A	100	PASS	AC=72;AF=0.014377;AN=5008;NS=2504;DP=16626;EAS_AF=0.001;AMR_AF=0.0331;AFR_AF=0.0008;EUR_AF=0.0398;SAS_AF=0.0072;AA=G|||;VT=SNP
20	47928980	rs6019745	A	G	100	PASS	AC=3696;AF=0.738019;AN=5008;NS=2504;DP=17149;EAS_AF=0.621;AMR_AF=0.6902;AFR_AF=0.798;EUR_AF=0.836;SAS_AF=0.7106;AA=G|||;VT=SNP
20	47929350	rs8125088	C	T	100	PASS	AC=532;AF=0.10623;AN=5008;NS=2504;DP=20353;EAS_AF=0.0933;AMR_AF=0.0331;AFR_AF=0.1815;EUR_AF=0.0716;SAS_AF=0.1053;AA=C|||;VT=SNP
20	47929425	rs117628925	T	C	100	PASS	AC=206;AF=0.0411342;AN=5008;NS=2504;DP=21445;EAS_AF=0.0714;AMR_AF=0.0346;AFR_AF=0.0023;EUR_AF=0.0129;SAS_AF=0.0961;AA=C|||;VT=SNP
20	47930083	rs431011	A	G	100	PASS	AC=4973;AF=0.993011;AN=5008;NS=2504;DP=20680;EAS_AF=1;AMR_AF=0.987;AFR_AF=1;EUR_AF=0.9781;SAS_AF=0.9959;AA=G|||;VT=SNP
20	47930229	rs13037209	C	T	100	PASS	AC=193;AF=0.0385383;AN=5008;NS=2504;DP=17781;EAS_AF=0;AMR_AF=0.0908;AFR_AF=0.0045;EUR_AF=0.1093;SAS_AF=0.0143;AA=C|||;VT=SNP
20	47930463	rs140808866	A	G	100	PASS	AC=206;AF=0.0411342;AN=5008;NS=2504;DP=19118;EAS_AF=0.0714;AMR_AF=0.0346;AFR_AF=0.0023;EUR_AF=0.0129;SAS_AF=0.0961;AA=A|||;VT=SNP
20	47931259	rs140273858	C	T	100	PASS	AC=206;AF=0.0411342;AN=5008;NS=2504;DP=19146;EAS_AF=0.0714;AMR_AF=0.0346;AFR_AF=0.0023;EUR_AF=0.0129;SAS_AF=0.0961;AA=C|||;VT=SNP
20	47931260	rs150358229	A	G	100	PASS	AC=206;AF=0.0411342;AN=5008;NS=2504;DP=19101;EAS_AF=0.0714;AMR_AF=0.0346;AFR_AF=0.0023;EUR_AF=0.0129;SAS_AF=0.0961;AA=A|||;VT=SNP
20	47931459	rs113172032	A	G	100	PASS	AC=40;AF=0.00798722;AN=5008;NS=2504;DP=19632;EAS_AF=0;AMR_AF=0.0144;AFR_AF=0;EUR_AF=0.0288;SAS_AF=0.001;AA=A|||;VT=SNP
20	47931624	rs117816960	G	A	100	PASS	AC=32;AF=0.00638978;AN=5008;NS=2504;DP=18644;EAS_AF=0;AMR_AF=0.0086;AFR_AF=0.0008;EUR_AF=0.0249;SAS_AF=0;AA=G|||;VT=SNP
20	47931767	rs74931297	C	T	100	PASS	AC=206;AF=0.0411342;AN=5008;NS=2504;DP=19522;EAS_AF=0.0714;AMR_AF=0.0346;AFR_AF=0.0023;EUR_AF=0.0129;SAS_AF=0.0961;AA=T|||;VT=SNP
20	47931888	rs2134617	C	T	100	PASS	AC=548;AF=0.109425;AN=5008;NS=2504;DP=18017;EAS_AF=0.0933;AMR_AF=0.0331;AFR_AF=0.1936;EUR_AF=0.0716;SAS_AF=0.1053;AA=C|||;VT=SNP
20	47932047	rs2134618	C	T	100	PASS	AC=546;AF=0.109026;AN=5008;NS=2504;DP=18830;EAS_AF=0.0923;AMR_AF=0.0331;AFR_AF=0.1936;EUR_AF=0.0716;SAS_AF=0.1043;AA=C|||;VT=SNP
20	47932074	rs573791144	C	T	100	PASS	AC=8;AF=0.00159744;AN=5008;NS=2504;DP=18732;EAS_AF=0;AMR_AF=0.0014;AFR_AF=0.0008;EUR_AF=0.005;SAS_AF=0.001;AA=-|||;VT=SNP
20	47932499	rs117092122	T	C	100	PASS	AC=206;AF=0.0411342;AN=5008;NS=2504;DP=19686;EAS_AF=0.0714;AMR_AF=0.0346;AFR_AF=0.0023;EUR_AF=0.0129;SAS_AF=0.0961;AA=T|||;VT=SNP
20	47933479	rs381262	G	A	100	PASS	AC=1112;AF=0.222045;AN=5008;NS=2504;DP=20689;EAS_AF=0.1131;AMR_AF=0.2262;AFR_AF=0.3464;EUR_AF=0.2147;SAS_AF=0.1708;AA=A|||;VT=SNP
20	47934897	rs113917711	A	G	100	PASS	AC=238;AF=0.047524;AN=5008;NS=2504;DP=12881;EAS_AF=0.0734;AMR_AF=0.0346;AFR_AF=0.0182;EUR_AF=0.0129;SAS_AF=0.1053;AA=G|||;VT=SNP
20	47935025	rs188309946	T	G	100	PASS	AC=24;AF=0.00479233;AN=5008;NS=2504;DP=12559;EAS_AF=0;AMR_AF=0.0144;AFR_AF=0;EUR_AF=0.0139;SAS_AF=0;AA=T|||;VT=SNP
20	47935629	rs237722	A	G	100	PASS	AC=3948;AF=0.788339;AN=5008;NS=2504;DP=13051;EAS_AF=0.6835;AMR_AF=0.6931;AFR_AF=0.9697;EUR_AF=0.7604;SAS_AF=0.7474;AA=G|||;VT=SNP
20	47935667	rs237723	C	T	100	PASS	AC=3758;AF=0.750399;AN=5008;NS=2504;DP=13771;EAS_AF=0.6538;AMR_AF=0.6945;AFR_AF=0.8775;EUR_AF=0.8231;SAS_AF=0.6431;AA=T|||;VT=SNP
20	47935955	rs138730309	G	A	100	PASS	AC=19;AF=0.00379393;AN=5008;NS=2504;DP=14046;EAS_AF=0;AMR_AF=0.0072;AFR_AF=0.0015;EUR_AF=0.0119;SAS_AF=0;AA=G|||;VT=SNP
20	47936119	rs73116200	A	G	100	PASS	AC=28;AF=0.00559105;AN=5008;NS=2504;DP=14386;EAS_AF=0;AMR_AF=0.0101;AFR_AF=0;EUR_AF=0.0129;SAS_AF=0.0082;AA=A|||;VT=SNP
20	47937432	rs237724	T	A	100	PASS	AC=3943;AF=0.78734;AN=5008;NS=2504;DP=16977;EAS_AF=0.6488;AMR_AF=0.719;AFR_AF=0.9516;EUR_AF=0.841;SAS_AF=0.7014;AA=A|||;VT=SNP
20	47937726	rs77611738	C	A	100	PASS	AC=37;AF=0.00738818;AN=5008;NS=2504;DP=19472;EAS_AF=0;AMR_AF=0.0115;AFR_AF=0;EUR_AF=0.0139;SAS_AF=0.0153;AA=C|||;VT=SNP
20	47937999	rs237725	A	G	100	PASS	AC=822;AF=0.164137;AN=5008;NS=2504;DP=20195;EAS_AF=0.0387;AMR_AF=0.147;AFR_AF=0.3533;EUR_AF=0.1282;SAS_AF=0.0869;AA=A|||;VT=SNP
20	47938142	rs145274028	A	G	100	PASS	AC=25;AF=0.00499201;AN=5008;NS=2504;DP=17627;EAS_AF=0;AMR_AF=0.0101;AFR_AF=0;EUR_AF=0.0169;SAS_AF=0.001;AA=A|||;VT=SNP
20	47938335	rs237726	A	T	100	PASS	AC=867;AF=0.173123;AN=5008;NS=2504;DP=16670;EAS_AF=0.0377;AMR_AF=0.1527;AFR_AF=0.3964;EUR_AF=0.1292;SAS_AF=0.0706;AA=T|||;VT=SNP
20	47938626	rs6067053	C	T	100	PASS	AC=1481;AF=0.295727;AN=5008;NS=2504;DP=15630;EAS_AF=0.3512;AMR_AF=0.3674;AFR_AF=0.0734;EUR_AF=0.4722;SAS_AF=0.3067;AA=C|||;VT=SNP
20	47938630	rs237727	A	G	100	PASS	AC=865;AF=0.172724;AN=5008;NS=2504;DP=15669;EAS_AF=0.0377;AMR_AF=0.1513;AFR_AF=0.3964;EUR_AF=0.1282;SAS_AF=0.0706;AA=a|||;VT=SNP
20	47938833	rs6067054	G	A	100	PASS	AC=1539;AF=0.307308;AN=5008;NS=2504;DP=19609;EAS_AF=0.3512;AMR_AF=0.3775;AFR_AF=0.0734;EUR_AF=0.496;SAS_AF=0.3344;AA=G|||;VT=SNP
20	47939663	rs11906968	C	A	100	PASS	AC=733;AF=0.146366;AN=5008;NS=2504;DP=14509;EAS_AF=0.0387;AMR_AF=0.1513;AFR_AF=0.2799;EUR_AF=0.1481;SAS_AF=0.0716;AA=C|||;VT=SNP
20	47939664	rs11906955	A	G	100	PASS	AC=1481;AF=0.295727;AN=5008;NS=2504;DP=14797;EAS_AF=0.128;AMR_AF=0.2651;AFR_AF=0.5477;EUR_AF=0.2823;SAS_AF=0.1636;AA=G|||;VT=SNP
20	47939896	rs237728	C	T	100	PASS	AC=1526;AF=0.304712;AN=5008;NS=2504;DP=16287;EAS_AF=0.128;AMR_AF=0.2579;AFR_AF=0.5968;EUR_AF=0.2694;SAS_AF=0.1616;AA=C|||;VT=SNP
20	47940135	rs237729	C	T	100	PASS	AC=1529;AF=0.305312;AN=5008;NS=2504;DP=12282;EAS_AF=0.127;AMR_AF=0.2594;AFR_AF=0.5983;EUR_AF=0.2694;SAS_AF=0.1626;AA=C|||;VT=SNP
20	47940268	rs117204676	C	T	100	PASS	AC=26;AF=0.00519169;AN=5008;NS=2504;DP=17082;EAS_AF=0;AMR_AF=0.0101;AFR_AF=0;EUR_AF=0.0189;SAS_AF=0;AA=C|||;VT=SNP
20	47940490	rs237730	T	G	100	PASS	AC=1544;AF=0.308307;AN=5008;NS=2504;DP=24488;EAS_AF=0.127;AMR_AF=0.2565;AFR_AF=0.6157;EUR_AF=0.2654;SAS_AF=0.1605;AA=G|||;VT=SNP
20	47940755	rs237731	C	T	100	PASS	AC=1525;AF=0.304513;AN=5008;NS=2504;DP=20438;EAS_AF=0.127;AMR_AF=0.2565;AFR_AF=0.6006;EUR_AF=0.2674;SAS_AF=0.1595;AA=c|||;VT=SNP
20	47941438	rs237732	T	C	100	PASS	AC=1572;AF=0.313898;AN=5008;NS=2504;DP=23137;EAS_AF=0.13;AMR_AF=0.268;AFR_AF=0.5998;EUR_AF=0.2783;SAS_AF=0.1861;AA=C|||;VT=SNP
20	47941646	rs58065519	C	T	100	PASS	AC=509;AF=0.101637;AN=5008;NS=2504;DP=21765;EAS_AF=0.0427;AMR_AF=0.0562;AFR_AF=0.1868;EUR_AF=0.0805;SAS_AF=0.1012;AA=C|||;VT=SNP
20	47941980	rs237733	T	C	100	PASS	AC=3949;AF=0.788538;AN=5008;NS=2504;DP=19776;EAS_AF=0.6865;AMR_AF=0.7147;AFR_AF=0.9622;EUR_AF=0.7903;SAS_AF=0.7096;AA=C|||;VT=SNP
20	47942367	rs117396723	C	T	100	PASS	AC=21;AF=0.00419329;AN=5008;NS=2504;DP=20889;EAS_AF=0;AMR_AF=0.0058;AFR_AF=0.0008;EUR_AF=0.0109;SAS_AF=0.0051;AA=C|||;VT=SNP
20	47942972	rs79984731	G	C	100	PASS	AC=52;AF=0.0103834;AN=5008;NS=2504;DP=20630;EAS_AF=0;AMR_AF=0.0058;AFR_AF=0;EUR_AF=0.0229;SAS_AF=0.0256;AA=G|||;VT=SNP
20	47943010	rs1033553	T	A	100	PASS	AC=182;AF=0.0363419;AN=5008;NS=2504;DP=21413;EAS_AF=0.1002;AMR_AF=0.0101;AFR_AF=0.003;EUR_AF=0.0159;SAS_AF=0.0552;AA=T|||;VT=SNP
20	47943283	rs6063392	C	T	100	PASS	AC=42;AF=0.00838658;AN=5008;NS=2504;DP=18176;EAS_AF=0;AMR_AF=0.013;AFR_AF=0.0008;EUR_AF=0.0318;SAS_AF=0;AA=C|||;VT=SNP
20	47943313	rs7270080	T	C	100	PASS	AC=613;AF=0.122404;AN=5008;NS=2504;DP=18709;EAS_AF=0.0625;AMR_AF=0.1167;AFR_AF=0.2012;EUR_AF=0.1282;SAS_AF=0.0757;AA=T|||;VT=SNP
20	47943581	rs117011706	G	C	100	PASS	AC=63;AF=0.0125799;AN=5008;NS=2504;DP=20981;EAS_AF=0;AMR_AF=0.0115;AFR_AF=0;EUR_AF=0.0249;SAS_AF=0.0307;AA=G|||;VT=SNP
20	47944349	rs237709	T	C	100	PASS	AC=3078;AF=0.614617;AN=5008;NS=2504;DP=18584;EAS_AF=0.4742;AMR_AF=0.6095;AFR_AF=0.7368;EUR_AF=0.6899;SAS_AF=0.5204;AA=C|||;VT=SNP
20	47945746	rs1847326	C	A	100	PASS	AC=643;AF=0.128395;AN=5008;NS=2504;DP=21442;EAS_AF=0.0595;AMR_AF=0.0706;AFR_AF=0.2678;EUR_AF=0.0855;SAS_AF=0.0961;AA=A|||;VT=SNP
20	47945991	rs67524316	A	G	100	PASS	AC=643;AF=0.128395;AN=5008;NS=2504;DP=21125;EAS_AF=0.0595;AMR_AF=0.0706;AFR_AF=0.2678;EUR_AF=0.0855;SAS_AF=0.0961;AA=G|||;VT=SNP
20	47946460	rs127319	G	A	100	PASS	AC=3822;AF=0.763179;AN=5008;NS=2504;DP=16967;EAS_AF=0.622;AMR_AF=0.6931;AFR_AF=0.9478;EUR_AF=0.7833;SAS_AF=0.6881;AA=A|||;VT=SNP
20	47946571	rs2006294	A	G	100	PASS	AC=455;AF=0.0908546;AN=5008;NS=2504;DP=19353;EAS_AF=0.0595;AMR_AF=0.0548;AFR_AF=0.1346;EUR_AF=0.0845;SAS_AF=0.0961;AA=G|||;VT=SNP
20	47946623	rs137998628	C	T	100	PASS	AC=21;AF=0.00419329;AN=5008;NS=2504;DP=20754;EAS_AF=0;AMR_AF=0.0072;AFR_AF=0.0008;EUR_AF=0.0129;SAS_AF=0.002;AA=C|||;VT=SNP
20	47946994	rs117650266	C	T	100	PASS	AC=13;AF=0.00259585;AN=5008;NS=2504;DP=22703;EAS_AF=0;AMR_AF=0.0014;AFR_AF=0.0015;EUR_AF=0.0089;SAS_AF=0.001;AA=C|||;VT=SNP
20	47947404	rs6012642	T	C	100	PASS	AC=451;AF=0.0900559;AN=5008;NS=2504;DP=20995;EAS_AF=0.0595;AMR_AF=0.0548;AFR_AF=0.1316;EUR_AF=0.0845;SAS_AF=0.0961;AA=T|||;VT=SNP
20	47947469	rs6019750	C	G	100	PASS	AC=457;AF=0.091254;AN=5008;NS=2504;DP=18085;EAS_AF=0.0595;AMR_AF=0.0548;AFR_AF=0.1346;EUR_AF=0.0845;SAS_AF=0.0982;AA=C|||;VT=SNP
20	47947715	rs6019751	C	T	100	PASS	AC=461;AF=0.0920527;AN=5008;NS=2504;DP=20356;EAS_AF=0.0595;AMR_AF=0.0548;AFR_AF=0.1377;EUR_AF=0.0845;SAS_AF=0.0982;AA=T|||;VT=SNP
20	47947991	rs6019753	A	G	100	PASS	AC=457;AF=0.091254;AN=5008;NS=2504;DP=14837;EAS_AF=0.0595;AMR_AF=0.0548;AFR_AF=0.1346;EUR_AF=0.0845;SAS_AF=0.0982;AA=G|||;VT=SNP
20	47948123	rs6012643	C	T	100	PASS	AC=2153;AF=0.429912;AN=5008;NS=2504;DP=16997;EAS_AF=0.371;AMR_AF=0.4755;AFR_AF=0.3487;EUR_AF=0.5547;SAS_AF=0.4397;AA=C|||;VT=SNP
20	47948503	rs6012644	G	C	100	PASS	AC=458;AF=0.0914537;AN=5008;NS=2504;DP=17673;EAS_AF=0.0605;AMR_AF=0.0548;AFR_AF=0.1346;EUR_AF=0.0845;SAS_AF=0.0982;AA=G|||;VT=SNP
20	47948677	rs1972189	G	A	100	PASS	AC=1670;AF=0.333466;AN=5008;NS=2504;DP=17251;EAS_AF=0.4365;AMR_AF=0.3545;AFR_AF=0.2368;EUR_AF=0.2763;SAS_AF=0.4018;AA=G|||;VT=SNP
20	47948734	rs112954035	G	A	100	PASS	AC=458;AF=0.0914537;AN=5008;NS=2504;DP=16643;EAS_AF=0.0595;AMR_AF=0.0562;AFR_AF=0.1346;EUR_AF=0.0845;SAS_AF=0.0982;AA=g|||;VT=SNP
20	47949158	rs6019754	A	G	100	PASS	AC=457;AF=0.091254;AN=5008;NS=2504;DP=21676;EAS_AF=0.0595;AMR_AF=0.0548;AFR_AF=0.1346;EUR_AF=0.0845;SAS_AF=0.0982;AA=A|||;VT=SNP
20	47949410	rs6019755	C	T	100	PASS	AC=457;AF=0.091254;AN=5008;NS=2504;DP=22689;EAS_AF=0.0595;AMR_AF=0.0548;AFR_AF=0.1346;EUR_AF=0.0845;SAS_AF=0.0982;AA=C|||;VT=SNP
20	47949568	rs149539962	G	A	100	PASS	AC=13;AF=0.00259585;AN=5008;NS=2504;DP=21697;EAS_AF=0;AMR_AF=0.0058;AFR_AF=0.0008;EUR_AF=0.006;SAS_AF=0.002;AA=G|||;VT=SNP
20	47949653	rs67926404	C	T	100	PASS	AC=457;AF=0.091254;AN=5008;NS=2504;DP=21594;EAS_AF=0.0595;AMR_AF=0.0548;AFR_AF=0.1346;EUR_AF=0.0845;SAS_AF=0.0982;AA=C|||;VT=SNP
20	47949835	rs674063	T	C	100	PASS	AC=800;AF=0.159744;AN=5008;NS=2504;DP=22027;EAS_AF=0.0972;AMR_AF=0.1326;AFR_AF=0.3094;EUR_AF=0.1183;SAS_AF=0.0838;AA=T|||;VT=SNP
20	47950304	rs11907221	G	C	100	PASS	AC=1136;AF=0.226837;AN=5008;NS=2504;DP=17442;EAS_AF=0.377;AMR_AF=0.2911;AFR_AF=0.0492;EUR_AF=0.1909;SAS_AF=0.3037;AA=G|||;VT=SNP
20	47950861	rs183113549	A	G	100	PASS	AC=21;AF=0.00419329;AN=5008;NS=2504;DP=12938;EAS_AF=0;AMR_AF=0.0101;AFR_AF=0;EUR_AF=0.0119;SAS_AF=0.002;AA=A|||;VT=SNP
20	47951309	rs148819213	C	T	100	PASS	AC=58;AF=0.0115815;AN=5008;NS=2504;DP=13737;EAS_AF=0;AMR_AF=0.0058;AFR_AF=0;EUR_AF=0.0149;SAS_AF=0.0399;AA=C|||;VT=SNP
20	47951408	rs237469	T	C	100	PASS	AC=2882;AF=0.575479;AN=5008;NS=2504;DP=15950;EAS_AF=0.622;AMR_AF=0.5331;AFR_AF=0.6551;EUR_AF=0.4583;SAS_AF=0.5706;AA=C|||;VT=SNP
20	47952653	rs8125593	G	A	100	PASS	AC=709;AF=0.141573;AN=5008;NS=2504;DP=20856;EAS_AF=0.0972;AMR_AF=0.1268;AFR_AF=0.2443;EUR_AF=0.1183;SAS_AF=0.0828;AA=G|||;VT=SNP
20	47952883	rs60973949	T	C	100	PASS	AC=459;AF=0.0916534;AN=5008;NS=2504;DP=21294;EAS_AF=0.0595;AMR_AF=0.0562;AFR_AF=0.1362;EUR_AF=0.0835;SAS_AF=0.0982;AA=T|||;VT=SNP
20	47952892	rs932442	T	C	100	PASS	AC=1718;AF=0.343051;AN=5008;NS=2504;DP=21081;EAS_AF=0.4365;AMR_AF=0.3718;AFR_AF=0.2398;EUR_AF=0.3032;SAS_AF=0.407;AA=C|||;VT=SNP
20	47953224	rs3092044	A	G	100	PASS	AC=1714;AF=0.342252;AN=5008;NS=2504;DP=19931;EAS_AF=0.4365;AMR_AF=0.3718;AFR_AF=0.2368;EUR_AF=0.3032;SAS_AF=0.407;AA=G|||;VT=SNP
20	47953433	rs2426145	C	T	100	PASS	AC=1257;AF=0.250998;AN=5008;NS=2504;DP=20889;EAS_AF=0.377;AMR_AF=0.3141;AFR_AF=0.1006;EUR_AF=0.2217;SAS_AF=0.3098;AA=C|||;VT=SNP
20	47953511	rs2426146	G	A	100	PASS	AC=1713;AF=0.342053;AN=5008;NS=2504;DP=20505;EAS_AF=0.4365;AMR_AF=0.3703;AFR_AF=0.2368;EUR_AF=0.3032;SAS_AF=0.407;AA=A|||;VT=SNP
20	47953769	rs7261606	C	T	100	PASS	AC=459;AF=0.0916534;AN=5008;NS=2504;DP=20484;EAS_AF=0.0595;AMR_AF=0.0562;AFR_AF=0.1362;EUR_AF=0.0835;SAS_AF=0.0982;AA=C|||;VT=SNP
20	47954094	rs76577546	G	A	100	PASS	AC=26;AF=0.00519169;AN=5008;NS=2504;DP=18978;EAS_AF=0;AMR_AF=0.0086;AFR_AF=0;EUR_AF=0.0199;SAS_AF=0;AA=G|||;VT=SNP
20	47954134	rs75673784	A	G	100	PASS	AC=80;AF=0.0159744;AN=5008;NS=2504;DP=19659;EAS_AF=0;AMR_AF=0.0159;AFR_AF=0;EUR_AF=0.0547;SAS_AF=0.0143;AA=A|||;VT=SNP
20	47954755	rs61482155	C	T	100	PASS	AC=463;AF=0.0924521;AN=5008;NS=2504;DP=17348;EAS_AF=0.0595;AMR_AF=0.0562;AFR_AF=0.1384;EUR_AF=0.0835;SAS_AF=0.0992;AA=C|||;VT=SNP
20	47954811	rs61381846	G	C	100	PASS	AC=461;AF=0.0920527;AN=5008;NS=2504;DP=18992;EAS_AF=0.0595;AMR_AF=0.0562;AFR_AF=0.1377;EUR_AF=0.0835;SAS_AF=0.0982;AA=G|||;VT=SNP
20	47955131	rs1007129	C	T	100	PASS	AC=1553;AF=0.310104;AN=5008;NS=2504;DP=17524;EAS_AF=0.4355;AMR_AF=0.33;AFR_AF=0.1936;EUR_AF=0.2326;SAS_AF=0.4039;AA=C|||;VT=SNP
20	47955887	rs3091609	C	T	100	PASS	AC=1093;AF=0.218251;AN=5008;NS=2504;DP=21105;EAS_AF=0.377;AMR_AF=0.2738;AFR_AF=0.0552;EUR_AF=0.1491;SAS_AF=0.3067;AA=C|||;VT=SNP
20	47955989	rs3091791	C	T	100	PASS	AC=1555;AF=0.310503;AN=5008;NS=2504;DP=4063;EAS_AF=0.4365;AMR_AF=0.33;AFR_AF=0.1936;EUR_AF=0.2326;SAS_AF=0.4049;AA=C|||;VT=SNP
20	47956599	rs1007128	G	C	100	PASS	AC=461;AF=0.0920527;AN=5008;NS=2504;DP=13392;EAS_AF=0.0595;AMR_AF=0.0562;AFR_AF=0.1377;EUR_AF=0.0835;SAS_AF=0.0982;AA=G|||;VT=SNP
20	47956992	rs148040100	C	T	100	PASS	AC=21;AF=0.00419329;AN=5008;NS=2504;DP=14431;EAS_AF=0;AMR_AF=0.0101;AFR_AF=0;EUR_AF=0.0119;SAS_AF=0.002;AA=T|||;VT=SNP
20	47957406	rs6125627	A	G	100	PASS	AC=1554;AF=0.310304;AN=5008;NS=2504;DP=13970;EAS_AF=0.4355;AMR_AF=0.33;AFR_AF=0.1944;EUR_AF=0.2326;SAS_AF=0.4039;AA=a|||;VT=SNP
20	47957772	rs6019758	C	T	100	PASS	AC=1606;AF=0.320687;AN=5008;NS=2504;DP=5818;EAS_AF=0.4335;AMR_AF=0.3343;AFR_AF=0.2375;EUR_AF=0.2306;SAS_AF=0.3998;AA=T|||;VT=SNP
20	47958434	rs79333383	C	T	100	PASS	AC=91;AF=0.0181709;AN=5008;NS=2504;DP=18799;EAS_AF=0;AMR_AF=0.0548;AFR_AF=0.003;EUR_AF=0.0348;SAS_AF=0.0143;AA=C|||;VT=SNP
20	47959782	rs2426147	C	T	100	PASS	AC=1079;AF=0.215455;AN=5008;NS=2504;DP=18224;EAS_AF=0.375;AMR_AF=0.2752;AFR_AF=0.0469;EUR_AF=0.1491;SAS_AF=0.3047;AA=C|||;VT=SNP
20	47960540	rs117059989	G	A	100	PASS	AC=57;AF=0.0113818;AN=5008;NS=2504;DP=21402;EAS_AF=0;AMR_AF=0.0058;AFR_AF=0;EUR_AF=0.0149;SAS_AF=0.0389;AA=G|||;VT=SNP
20	47962070	rs73118332	C	T	100	PASS	AC=146;AF=0.0291534;AN=5008;NS=2504;DP=17480;EAS_AF=0.002;AMR_AF=0.0303;AFR_AF=0.0023;EUR_AF=0.0716;SAS_AF=0.0491;AA=C|||;VT=SNP
20	47962365	rs57926290	C	T	100	PASS	AC=228;AF=0.0455272;AN=5008;NS=2504;DP=14899;EAS_AF=0.0913;AMR_AF=0.0202;AFR_AF=0.003;EUR_AF=0.0388;SAS_AF=0.0808;AA=C|||;VT=SNP
20	47962702	rs3859594	T	C	100	PASS	AC=97;AF=0.019369;AN=5008;NS=2504;DP=20023;EAS_AF=0;AMR_AF=0.0331;AFR_AF=0.0023;EUR_AF=0.0696;SAS_AF=0.001;AA=T|||;VT=SNP
20	47962870	rs6019762	A	G	100	PASS	AC=540;AF=0.107827;AN=5008;NS=2504;DP=18702;EAS_AF=0.0595;AMR_AF=0.0648;AFR_AF=0.1906;EUR_AF=0.0845;SAS_AF=0.1002;AA=G|||;VT=SNP
20	47962968	rs6019763	T	C	100	PASS	AC=540;AF=0.107827;AN=5008;NS=2504;DP=19125;EAS_AF=0.0595;AMR_AF=0.0648;AFR_AF=0.1906;EUR_AF=0.0845;SAS_AF=0.1002;AA=C|||;VT=SNP
20	47963232	rs1875721	T	C	100	PASS	AC=1610;AF=0.321486;AN=5008;NS=2504;DP=20136;EAS_AF=0.4365;AMR_AF=0.3386;AFR_AF=0.2307;EUR_AF=0.2336;SAS_AF=0.4039;AA=C|||;VT=SNP
20	47963335	rs62207636	C	G	100	PASS	AC=32;AF=0.00638978;AN=5008;NS=2504;DP=19876;EAS_AF=0;AMR_AF=0.0058;AFR_AF=0;EUR_AF=0.0139;SAS_AF=0.0143;AA=C|||;VT=SNP
20	47963494	rs79182118	A	T	100	PASS	AC=40;AF=0.00798722;AN=5008;NS=2504;DP=18802;EAS_AF=0;AMR_AF=0.013;AFR_AF=0;EUR_AF=0.0249;SAS_AF=0.0061;AA=A|||;VT=SNP
20	47963535	rs16994523	G	A	100	PASS	AC=719;AF=0.14357;AN=5008;NS=2504;DP=20459;EAS_AF=0.0972;AMR_AF=0.1282;AFR_AF=0.2511;EUR_AF=0.1183;SAS_AF=0.0828;AA=G|||;VT=SNP
20	47963571	rs117606872	A	G	100	PASS	AC=17;AF=0.00339457;AN=5008;NS=2504;DP=22046;EAS_AF=0;AMR_AF=0.0043;AFR_AF=0;EUR_AF=0.0139;SAS_AF=0;AA=A|||;VT=SNP
20	47964432	rs6019764	A	C	100	PASS	AC=537;AF=0.107228;AN=5008;NS=2504;DP=18171;EAS_AF=0.0605;AMR_AF=0.0648;AFR_AF=0.1876;EUR_AF=0.0845;SAS_AF=0.1002;AA=C|||;VT=SNP
20	47964488	rs237447	G	A	100	PASS	AC=815;AF=0.16274;AN=5008;NS=2504;DP=17783;EAS_AF=0.0982;AMR_AF=0.134;AFR_AF=0.3192;EUR_AF=0.1183;SAS_AF=0.0838;AA=G|||;VT=SNP
20	47964639	rs146563276	T	C	100	PASS	AC=34;AF=0.00678914;AN=5008;NS=2504;DP=16843;EAS_AF=0;AMR_AF=0.0072;AFR_AF=0.0015;EUR_AF=0.0239;SAS_AF=0.0031;AA=T|||;VT=SNP
20	47967324	rs117250096	G	A	100	PASS	AC=37;AF=0.00738818;AN=5008;NS=2504;DP=17211;EAS_AF=0.001;AMR_AF=0.0173;AFR_AF=0.0008;EUR_AF=0.0219;SAS_AF=0.001;AA=T|||;VT=SNP
20	47967620	rs57430487	T	C	100	PASS	AC=464;AF=0.0926518;AN=5008;NS=2504;DP=14840;EAS_AF=0.0595;AMR_AF=0.0562;AFR_AF=0.1384;EUR_AF=0.0835;SAS_AF=0.1002;AA=T|||;VT=SNP
20	47967874	rs61433327	C	T	100	PASS	AC=464;AF=0.0926518;AN=5008;NS=2504;DP=17026;EAS_AF=0.0595;AMR_AF=0.0562;AFR_AF=0.1384;EUR_AF=0.0835;SAS_AF=0.1002;AA=C|||;VT=SNP
20	47968406	rs6012648	T	C	100	PASS	AC=468;AF=0.0934505;AN=5008;NS=2504;DP=19872;EAS_AF=0.0575;AMR_AF=0.0562;AFR_AF=0.1415;EUR_AF=0.0835;SAS_AF=0.1022;AA=T|||;VT=SNP
20	47969016	rs1847329	G	C	100	PASS	AC=2013;AF=0.401957;AN=5008;NS=2504;DP=19671;EAS_AF=0.5298;AMR_AF=0.366;AFR_AF=0.3623;EUR_AF=0.2724;SAS_AF=0.4826;AA=C|||;VT=SNP
20	47969113	rs237482	G	C	100	PASS	AC=2826;AF=0.564297;AN=5008;NS=2504;DP=20182;EAS_AF=0.626;AMR_AF=0.5;AFR_AF=0.6808;EUR_AF=0.3907;SAS_AF=0.5675;AA=C|||;VT=SNP
20	47969419	rs66469626	T	C	100	PASS	AC=527;AF=0.105232;AN=5008;NS=2504;DP=23092;EAS_AF=0.0595;AMR_AF=0.0605;AFR_AF=0.1823;EUR_AF=0.0835;SAS_AF=0.1022;AA=C|||;VT=SNP
20	47970264	rs2202261	A	G	100	PASS	AC=469;AF=0.0936502;AN=5008;NS=2504;DP=22506;EAS_AF=0.0605;AMR_AF=0.0562;AFR_AF=0.1399;EUR_AF=0.0835;SAS_AF=0.1022;AA=A|||;VT=SNP
20	47970381	rs1393948	C	T	100	PASS	AC=1033;AF=0.20627;AN=5008;NS=2504;DP=17848;EAS_AF=0.377;AMR_AF=0.268;AFR_AF=0.0182;EUR_AF=0.1471;SAS_AF=0.3016;AA=C|||;VT=SNP
20	47970636	rs77785613	A	G	100	PASS	AC=26;AF=0.00519169;AN=5008;NS=2504;DP=17888;EAS_AF=0;AMR_AF=0.0086;AFR_AF=0;EUR_AF=0.0199;SAS_AF=0;AA=A|||;VT=SNP
20	47970996	rs138413797	G	C	100	PASS	AC=39;AF=0.00778754;AN=5008;NS=2504;DP=18518;EAS_AF=0;AMR_AF=0.0115;AFR_AF=0.0008;EUR_AF=0.0258;SAS_AF=0.0041;AA=G|||;VT=SNP
20	47971126	rs117202244	C	A	100	PASS	AC=100;AF=0.0199681;AN=5008;NS=2504;DP=20001;EAS_AF=0.002;AMR_AF=0.0187;AFR_AF=0;EUR_AF=0.0427;SAS_AF=0.0429;AA=C|||;VT=SNP
20	47971721	rs147427028	C	T	100	PASS	AC=29;AF=0.00579073;AN=5008;NS=2504;DP=21589;EAS_AF=0;AMR_AF=0.0115;AFR_AF=0.0008;EUR_AF=0.0189;SAS_AF=0.001;AA=C|||;VT=SNP
20	47972401	rs58746348	G	A	100	PASS	AC=467;AF=0.0932508;AN=5008;NS=2504;DP=9821;EAS_AF=0.0595;AMR_AF=0.0548;AFR_AF=0.1399;EUR_AF=0.0835;SAS_AF=0.1022;AA=G|||;VT=SNP
20	47972560	rs59661877	C	T	100	PASS	AC=444;AF=0.0886581;AN=5008;NS=2504;DP=17590;EAS_AF=0.0377;AMR_AF=0.0548;AFR_AF=0.1392;EUR_AF=0.0835;SAS_AF=0.1022;AA=C|||;VT=SNP
20	47973750	rs2426151	G	C	100	PASS	AC=1332;AF=0.265974;AN=5008;NS=2504;DP=20886;EAS_AF=0.3869;AMR_AF=0.3732;AFR_AF=0.0613;EUR_AF=0.2694;SAS_AF=0.3384;AA=G|||;VT=SNP
20	47973980	rs73272000	T	A	100	PASS	AC=472;AF=0.0942492;AN=5008;NS=2504;DP=19609;EAS_AF=0.0605;AMR_AF=0.0562;AFR_AF=0.1437;EUR_AF=0.0815;SAS_AF=0.1022;AA=T|||;VT=SNP
20	47974014	rs237483	C	A	100	PASS	AC=2989;AF=0.596845;AN=5008;NS=2504;DP=19295;EAS_AF=0.6319;AMR_AF=0.5893;AFR_AF=0.6437;EUR_AF=0.505;SAS_AF=0.5971;AA=C|||;VT=SNP
20	47974149	rs3091764	G	T	100	PASS	AC=1285;AF=0.256589;AN=5008;NS=2504;DP=19786;EAS_AF=0.3859;AMR_AF=0.3703;AFR_AF=0.028;EUR_AF=0.2694;SAS_AF=0.3384;AA=G|||;VT=SNP
20	47974204	rs6095492	G	A	100	PASS	AC=1869;AF=0.373203;AN=5008;NS=2504;DP=22122;EAS_AF=0.4464;AMR_AF=0.4251;AFR_AF=0.2821;EUR_AF=0.3231;SAS_AF=0.4356;AA=A|||;VT=SNP
20	47974488	rs3092378	C	T	100	PASS	AC=1286;AF=0.256789;AN=5008;NS=2504;DP=19923;EAS_AF=0.3869;AMR_AF=0.3703;AFR_AF=0.028;EUR_AF=0.2694;SAS_AF=0.3384;AA=C|||;VT=SNP
20	47975015	rs237484	A	G	100	PASS	AC=3045;AF=0.608027;AN=5008;NS=2504;DP=15621;EAS_AF=0.6349;AMR_AF=0.5922;AFR_AF=0.6808;EUR_AF=0.507;SAS_AF=0.5971;AA=G|||;VT=SNP
20	47975945	rs117867984	C	G	100	PASS	AC=82;AF=0.0163738;AN=5008;NS=2504;DP=16757;EAS_AF=0.0159;AMR_AF=0.0115;AFR_AF=0.0008;EUR_AF=0.0249;SAS_AF=0.0327;AA=C|||;VT=SNP
20	47976434	rs6019766	G	T	100	PASS	AC=452;AF=0.0902556;AN=5008;NS=2504;DP=18395;EAS_AF=0.0069;AMR_AF=0.0562;AFR_AF=0.171;EUR_AF=0.0815;SAS_AF=0.1002;AA=G|||;VT=SNP
20	47977336	rs56107323	T	C	100	PASS	AC=477;AF=0.0952476;AN=5008;NS=2504;DP=19709;EAS_AF=0.0069;AMR_AF=0.0591;AFR_AF=0.1301;EUR_AF=0.0984;SAS_AF=0.1616;AA=T|||;VT=SNP
20	47977735	rs143683025	G	A	100	PASS	AC=44;AF=0.00878594;AN=5008;NS=2504;DP=17802;EAS_AF=0.001;AMR_AF=0.0086;AFR_AF=0.0015;EUR_AF=0.0298;SAS_AF=0.0051;AA=G|||;VT=SNP
20	47978928	rs2426152	C	T	100	PASS	AC=1196;AF=0.238818;AN=5008;NS=2504;DP=17999;EAS_AF=0.3889;AMR_AF=0.3631;AFR_AF=0.028;EUR_AF=0.2445;SAS_AF=0.2751;AA=C|||;VT=SNP
20	47980064	rs59539109	A	T	100	PASS	AC=668;AF=0.133387;AN=5008;NS=2504;DP=17849;EAS_AF=0.0069;AMR_AF=0.0706;AFR_AF=0.2678;EUR_AF=0.0994;SAS_AF=0.1616;AA=T|||;VT=SNP
20	47980626	rs73118348	C	T	100	PASS	AC=41;AF=0.0081869;AN=5008;NS=2504;DP=17580;EAS_AF=0;AMR_AF=0.0115;AFR_AF=0.0008;EUR_AF=0.0268;SAS_AF=0.0051;AA=C|||;VT=SNP
20	47980976	rs237449	T	C	100	PASS	AC=779;AF=0.155551;AN=5008;NS=2504;DP=19208;EAS_AF=0.0982;AMR_AF=0.1311;AFR_AF=0.2965;EUR_AF=0.1183;SAS_AF=0.0798;AA=T|||;VT=SNP
20	47981208	rs761383	G	A	100	PASS	AC=1158;AF=0.23123;AN=5008;NS=2504;DP=18940;EAS_AF=0.3681;AMR_AF=0.2622;AFR_AF=0.0976;EUR_AF=0.2117;SAS_AF=0.2689;AA=G|||;VT=SNP
20	47981618	rs78856558	A	G	100	PASS	AC=24;AF=0.00479233;AN=5008;NS=2504;DP=18743;EAS_AF=0;AMR_AF=0.0115;AFR_AF=0.0008;EUR_AF=0.0139;SAS_AF=0.001;AA=A|||;VT=SNP
20	47981876	rs6019770	A	G	100	PASS	AC=869;AF=0.173522;AN=5008;NS=2504;DP=21590;EAS_AF=0.0992;AMR_AF=0.0922;AFR_AF=0.2549;EUR_AF=0.1362;SAS_AF=0.2362;AA=A|||;VT=SNP
20	47982128	rs237450	G	A	100	PASS	AC=759;AF=0.151558;AN=5008;NS=2504;DP=18965;EAS_AF=0.0933;AMR_AF=0.1282;AFR_AF=0.2867;EUR_AF=0.1183;SAS_AF=0.0798;AA=G|||;VT=SNP
20	47982980	rs74454728	C	T	100	PASS	AC=264;AF=0.0527157;AN=5008;NS=2504;DP=18458;EAS_AF=0.0923;AMR_AF=0.0187;AFR_AF=0.0371;EUR_AF=0.0358;SAS_AF=0.0746;AA=C|||;VT=SNP
20	47984346	rs17786947	C	A	100	PASS	AC=219;AF=0.04373;AN=5008;NS=2504;DP=19212;EAS_AF=0.0923;AMR_AF=0.0187;AFR_AF=0.003;EUR_AF=0.0358;SAS_AF=0.0746;AA=c|||;VT=SNP
20	47988458	rs62207639	A	G	100	PASS	AC=24;AF=0.00479233;AN=5008;NS=2504;DP=19192;EAS_AF=0;AMR_AF=0.0115;AFR_AF=0.0008;EUR_AF=0.0139;SAS_AF=0.001;AA=A|||;VT=SNP
20	47988601	rs3331	T	C	100	PASS	AC=304;AF=0.0607029;AN=5008;NS=2504;DP=18877;EAS_AF=0.0933;AMR_AF=0.0216;AFR_AF=0.0598;EUR_AF=0.0368;SAS_AF=0.0808;AA=T|||;VT=SNP
20	47988905	rs1051295	A	G	100	PASS	AC=1207;AF=0.241014;AN=5008;NS=2504;DP=21164;EAS_AF=0.4107;AMR_AF=0.3573;AFR_AF=0.0303;EUR_AF=0.2376;SAS_AF=0.272;AA=A|||;VT=SNP
20	47989081	rs113974524	A	G	100	PASS	AC=33;AF=0.00658946;AN=5008;NS=2504;DP=19925;EAS_AF=0;AMR_AF=0.0144;AFR_AF=0.0008;EUR_AF=0.0199;SAS_AF=0.002;AA=A|||;VT=SNP
20	47989527	rs34280195	C	T	100	PASS	AC=27;AF=0.00539137;AN=5008;NS=2504;DP=18970;EAS_AF=0;AMR_AF=0.0101;AFR_AF=0;EUR_AF=0.0129;SAS_AF=0.0072;AA=C|||;VT=SNP;EX_TARGET
20	47989624	rs34467662	G	A	100	PASS	AC=25;AF=0.00499201;AN=5008;NS=2504;DP=20162;EAS_AF=0.001;AMR_AF=0.0043;AFR_AF=0;EUR_AF=0.0199;SAS_AF=0.001;AA=G|||;VT=SNP;EX_TARGET
20	47990250	rs2229006	G	C	100	PASS	AC=48;AF=0.00958466;AN=5008;NS=2504;DP=17190;EAS_AF=0;AMR_AF=0.0159;AFR_AF=0;EUR_AF=0.0219;SAS_AF=0.0153;AA=G|||;VT=SNP;EX_TARGET
20	47990260	rs112735799	G	A	100	PASS	AC=24;AF=0.00479233;AN=5008;NS=2504;DP=17717;EAS_AF=0;AMR_AF=0.013;AFR_AF=0;EUR_AF=0.0149;SAS_AF=0;AA=G|||;VT=SNP;EX_TARGET
20	47992178	rs6019774	T	C	100	PASS	AC=308;AF=0.0615016;AN=5008;NS=2504;DP=20337;EAS_AF=0.0933;AMR_AF=0.0216;AFR_AF=0.0628;EUR_AF=0.0378;SAS_AF=0.0798;AA=T|||;VT=SNP
20	47992374	rs73118354	G	C	100	PASS	AC=37;AF=0.00738818;AN=5008;NS=2504;DP=19718;EAS_AF=0;AMR_AF=0.0115;AFR_AF=0;EUR_AF=0.0139;SAS_AF=0.0153;AA=G|||;VT=SNP
20	47992760	rs78215990	C	A	100	PASS	AC=45;AF=0.00898562;AN=5008;NS=2504;DP=16256;EAS_AF=0.001;AMR_AF=0.0101;AFR_AF=0.0015;EUR_AF=0.0298;SAS_AF=0.0051;AA=C|||;VT=SNP
20	47993002	rs7269408	C	T	100	PASS	AC=504;AF=0.100639;AN=5008;NS=2504;DP=18468;EAS_AF=0.002;AMR_AF=0.072;AFR_AF=0.1233;EUR_AF=0.1282;SAS_AF=0.1636;AA=C|||;VT=SNP
20	47993282	rs111355930	T	C	100	PASS	AC=266;AF=0.053115;AN=5008;NS=2504;DP=17145;EAS_AF=0.0942;AMR_AF=0.0231;AFR_AF=0.0303;EUR_AF=0.0378;SAS_AF=0.0787;AA=T|||;VT=SNP
20	47993307	rs3091737	C	T	100	PASS	AC=1407;AF=0.28095;AN=5008;NS=2504;DP=16620;EAS_AF=0.506;AMR_AF=0.4035;AFR_AF=0.0295;EUR_AF=0.2823;SAS_AF=0.3006;AA=C|||;VT=SNP
20	47993602	rs62207640	G	A	100	PASS	AC=661;AF=0.131989;AN=5008;NS=2504;DP=16509;EAS_AF=0.003;AMR_AF=0.111;AFR_AF=0.2587;EUR_AF=0.1501;SAS_AF=0.09;AA=A|||;VT=SNP
20	47993865	rs75102819	T	A	100	PASS	AC=98;AF=0.0195687;AN=5008;NS=2504;DP=22763;EAS_AF=0;AMR_AF=0.0144;AFR_AF=0;EUR_AF=0.0427;SAS_AF=0.046;AA=T|||;VT=SNP
20	47993898	rs237480	C	A	100	PASS	AC=1736;AF=0.346645;AN=5008;NS=2504;DP=24070;EAS_AF=0.5258;AMR_AF=0.4294;AFR_AF=0.2065;EUR_AF=0.3082;SAS_AF=0.3323;AA=A|||;VT=SNP
20	47994616	rs6019776	A	G	100	PASS	AC=607;AF=0.121206;AN=5008;NS=2504;DP=16530;EAS_AF=0.003;AMR_AF=0.1066;AFR_AF=0.2156;EUR_AF=0.1541;SAS_AF=0.092;AA=A|||;VT=SNP
20	47994872	rs6019778	G	C	100	PASS	AC=608;AF=0.121406;AN=5008;NS=2504;DP=19352;EAS_AF=0.003;AMR_AF=0.1066;AFR_AF=0.2163;EUR_AF=0.1541;SAS_AF=0.092;AA=G|||;VT=SNP
20	47995445	rs574160537	T	C	100	PASS	AC=20;AF=0.00399361;AN=5008;NS=2504;DP=13530;EAS_AF=0;AMR_AF=0.0072;AFR_AF=0;EUR_AF=0.0119;SAS_AF=0.0031;AA=T|||;VT=SNP
20	47995592	rs3092235	G	A	100	PASS	AC=1407;AF=0.28095;AN=5008;NS=2504;DP=15483;EAS_AF=0.5089;AMR_AF=0.4035;AFR_AF=0.0295;EUR_AF=0.2813;SAS_AF=0.2986;AA=G|||;VT=SNP
20	47997175	rs6019780	C	A	100	PASS	AC=611;AF=0.122005;AN=5008;NS=2504;DP=14513;EAS_AF=0.003;AMR_AF=0.1066;AFR_AF=0.2179;EUR_AF=0.1551;SAS_AF=0.092;AA=C|||;VT=SNP
20	47997191	rs3092138	A	G	100	PASS	AC=2341;AF=0.467452;AN=5008;NS=2504;DP=14713;EAS_AF=0.5347;AMR_AF=0.5317;AFR_AF=0.4009;EUR_AF=0.4622;SAS_AF=0.4479;AA=G|||;VT=SNP
20	47997281	rs6019781	G	A	100	PASS	AC=868;AF=0.173323;AN=5008;NS=2504;DP=15883;EAS_AF=0.0238;AMR_AF=0.1282;AFR_AF=0.3434;EUR_AF=0.1799;SAS_AF=0.1227;AA=A|||;VT=SNP
20	47997491	rs926672	T	A	100	PASS	AC=2285;AF=0.45627;AN=5008;NS=2504;DP=17657;EAS_AF=0.5327;AMR_AF=0.5288;AFR_AF=0.3623;EUR_AF=0.4612;SAS_AF=0.4479;AA=A|||;VT=SNP
20	47997962	rs6019783	C	T	100	PASS	AC=611;AF=0.122005;AN=5008;NS=2504;DP=16431;EAS_AF=0.003;AMR_AF=0.1066;AFR_AF=0.2179;EUR_AF=0.1551;SAS_AF=0.092;AA=C|||;VT=SNP
20	47998009	rs2426153	C	T	100	PASS	AC=1328;AF=0.265176;AN=5008;NS=2504;DP=16968;EAS_AF=0.5079;AMR_AF=0.3847;AFR_AF=0.028;EUR_AF=0.2376;SAS_AF=0.2791;AA=C|||;VT=SNP
20	47998151	rs73910514	C	A	100	PASS	AC=243;AF=0.0485224;AN=5008;NS=2504;DP=17569;EAS_AF=0.0208;AMR_AF=0.0187;AFR_AF=0.1142;EUR_AF=0.0249;SAS_AF=0.0337;AA=C|||;VT=SNP
20	47998260	rs75245158	T	G	100	PASS	AC=95;AF=0.0189696;AN=5008;NS=2504;DP=17183;EAS_AF=0;AMR_AF=0.0144;AFR_AF=0;EUR_AF=0.0427;SAS_AF=0.0429;AA=T|||;VT=SNP
20	47998529	rs13433293	C	T	100	PASS	AC=866;AF=0.172923;AN=5008;NS=2504;DP=19019;EAS_AF=0.0238;AMR_AF=0.1297;AFR_AF=0.3389;EUR_AF=0.1799;SAS_AF=0.1258;AA=T|||;VT=SNP
20	47998753	rs13433299	C	T	100	PASS	AC=610;AF=0.121805;AN=5008;NS=2504;DP=21076;EAS_AF=0.003;AMR_AF=0.1066;AFR_AF=0.2179;EUR_AF=0.1551;SAS_AF=0.091;AA=C|||;VT=SNP
20	47998780	rs73910517	T	G	100	PASS	AC=243;AF=0.0485224;AN=5008;NS=2504;DP=20948;EAS_AF=0.0208;AMR_AF=0.0187;AFR_AF=0.1142;EUR_AF=0.0249;SAS_AF=0.0337;AA=T|||;VT=SNP
20	47999008	rs3091458	A	G	100	PASS	AC=1429;AF=0.285343;AN=5008;NS=2504;DP=20549;EAS_AF=0.5079;AMR_AF=0.4035;AFR_AF=0.0295;EUR_AF=0.2793;SAS_AF=0.3241;AA=A|||;VT=SNP
20	47999162	rs183546	C	T	100	PASS	AC=244;AF=0.048722;AN=5008;NS=2504;DP=16644;EAS_AF=0.0208;AMR_AF=0.0187;AFR_AF=0.115;EUR_AF=0.0249;SAS_AF=0.0337;AA=T|||;VT=SNP
20	47999181	rs6095496	G	A	100	PASS	AC=1135;AF=0.226637;AN=5008;NS=2504;DP=16403;EAS_AF=0.005;AMR_AF=0.183;AFR_AF=0.3533;EUR_AF=0.2813;SAS_AF=0.2587;AA=A|||;VT=SNP
20	47999186	rs182531015	G	C	100	PASS	AC=7;AF=0.00139776;AN=5008;NS=2504;DP=16282;EAS_AF=0;AMR_AF=0.0058;AFR_AF=0;EUR_AF=0.003;SAS_AF=0;AA=G|||;VT=SNP
20	47999437	rs7272646	G	A	100	PASS	AC=1139;AF=0.227436;AN=5008;NS=2504;DP=13718;EAS_AF=0.005;AMR_AF=0.1816;AFR_AF=0.354;EUR_AF=0.2823;SAS_AF=0.2618;AA=G|||;VT=SNP
20	47999444	rs112203820	C	T	100	PASS	AC=57;AF=0.0113818;AN=5008;NS=2504;DP=14207;EAS_AF=0;AMR_AF=0.0216;AFR_AF=0.0091;EUR_AF=0.0219;SAS_AF=0.0082;AA=C|||;VT=SNP
20	47999630	rs6095497	C	T	100	PASS	AC=611;AF=0.122005;AN=5008;NS=2504;DP=15710;EAS_AF=0.003;AMR_AF=0.1066;AFR_AF=0.2186;EUR_AF=0.1551;SAS_AF=0.091;AA=C|||;VT=SNP
20	48000698	rs3091796	T	G	100	PASS	AC=272;AF=0.0543131;AN=5008;NS=2504;DP=19013;EAS_AF=0.0198;AMR_AF=0.0288;AFR_AF=0.115;EUR_AF=0.0447;SAS_AF=0.0358;AA=T|||;VT=SNP
20	48001771	rs1883860	C	T	100	PASS	AC=611;AF=0.122005;AN=5008;NS=2504;DP=21037;EAS_AF=0.003;AMR_AF=0.1052;AFR_AF=0.2194;EUR_AF=0.1551;SAS_AF=0.091;AA=C|||;VT=SNP
20	48001995	rs2426154	C	T	100	PASS	AC=1422;AF=0.283946;AN=5008;NS=2504;DP=20206;EAS_AF=0.5079;AMR_AF=0.4035;AFR_AF=0.0295;EUR_AF=0.2773;SAS_AF=0.319;AA=C|||;VT=SNP
20	48002575	rs6019784	C	T	100	PASS	AC=612;AF=0.122204;AN=5008;NS=2504;DP=22062;EAS_AF=0.003;AMR_AF=0.1052;AFR_AF=0.2201;EUR_AF=0.1551;SAS_AF=0.091;AA=C|||;VT=SNP
20	48003001	rs6019785	T	C	100	PASS	AC=874;AF=0.174521;AN=5008;NS=2504;DP=17943;EAS_AF=0.0238;AMR_AF=0.1254;AFR_AF=0.3457;EUR_AF=0.1809;SAS_AF=0.1268;AA=C|||;VT=SNP
20	48003053	rs4810951	T	G	100	PASS	AC=3245;AF=0.647963;AN=5008;NS=2504;DP=18348;EAS_AF=0.627;AMR_AF=0.6412;AFR_AF=0.6543;EUR_AF=0.6213;SAS_AF=0.6933;AA=G|||;VT=SNP
20	48003626	rs62209162	A	G	100	PASS	AC=612;AF=0.122204;AN=5008;NS=2504;DP=19933;EAS_AF=0.003;AMR_AF=0.1052;AFR_AF=0.2201;EUR_AF=0.1551;SAS_AF=0.091;AA=A|||;VT=SNP
20	48004238	rs237485	A	G	100	PASS	AC=1440;AF=0.28754;AN=5008;NS=2504;DP=21792;EAS_AF=0.0258;AMR_AF=0.2003;AFR_AF=0.4962;EUR_AF=0.3101;SAS_AF=0.3139;AA=G|||;VT=SNP
20	48004972	rs55678110	G	A	100	PASS	AC=217;AF=0.0433307;AN=5008;NS=2504;DP=18433;EAS_AF=0.0923;AMR_AF=0.0187;AFR_AF=0.003;EUR_AF=0.0348;SAS_AF=0.0736;AA=G|||;VT=SNP
20	48005226	rs75260488	T	C	100	PASS	AC=226;AF=0.0451278;AN=5008;NS=2504;DP=18258;EAS_AF=0.0952;AMR_AF=0.0187;AFR_AF=0.0053;EUR_AF=0.0358;SAS_AF=0.0757;AA=T|||;VT=SNP
20	48005246	rs6019786	C	T	100	PASS	AC=640;AF=0.127796;AN=5008;NS=2504;DP=18222;EAS_AF=0.003;AMR_AF=0.1037;AFR_AF=0.2398;EUR_AF=0.1571;SAS_AF=0.092;AA=C|||;VT=SNP
20	48005752	rs16994553	T	C	100	PASS	AC=570;AF=0.113818;AN=5008;NS=2504;DP=19643;EAS_AF=0.003;AMR_AF=0.0994;AFR_AF=0.1868;EUR_AF=0.1571;SAS_AF=0.0951;AA=T|||;VT=SNP
20	48005950	rs77580736	C	T	100	PASS	AC=61;AF=0.0121805;AN=5008;NS=2504;DP=22187;EAS_AF=0.001;AMR_AF=0.0144;AFR_AF=0;EUR_AF=0.0408;SAS_AF=0.0092;AA=c|||;VT=SNP
20	48006175	rs4810952	C	T	100	PASS	AC=1614;AF=0.322284;AN=5008;NS=2504;DP=21246;EAS_AF=0.5268;AMR_AF=0.4496;AFR_AF=0.0696;EUR_AF=0.3688;SAS_AF=0.3149;AA=C|||;VT=SNP
20	48006194	rs875470	T	G	100	PASS	AC=222;AF=0.0443291;AN=5008;NS=2504;DP=21390;EAS_AF=0.0903;AMR_AF=0.0389;AFR_AF=0.0038;EUR_AF=0.0348;SAS_AF=0.0654;AA=T|||;VT=SNP
20	48006307	rs1961192	G	A	100	PASS	AC=1645;AF=0.328474;AN=5008;NS=2504;DP=22131;EAS_AF=0.4931;AMR_AF=0.4568;AFR_AF=0.115;EUR_AF=0.3678;SAS_AF=0.316;AA=G|||;VT=SNP
20	48006733	rs910160	C	T	100	PASS	AC=224;AF=0.0447284;AN=5008;NS=2504;DP=21899;EAS_AF=0.0833;AMR_AF=0.0375;AFR_AF=0.003;EUR_AF=0.0358;SAS_AF=0.0757;AA=C|||;VT=SNP
20	48007010	rs149797415	G	A	100	PASS	AC=68;AF=0.0135783;AN=5008;NS=2504;DP=19383;EAS_AF=0;AMR_AF=0.0317;AFR_AF=0.0023;EUR_AF=0.0388;SAS_AF=0.0041;AA=g|||;VT=SNP
20	48007100	rs113055139	C	T	100	PASS	AC=30;AF=0.00599042;AN=5008;NS=2504;DP=19157;EAS_AF=0;AMR_AF=0.0029;AFR_AF=0;EUR_AF=0.0278;SAS_AF=0;AA=A|||;VT=SNP
20	48007200	rs9636516	G	A	100	PASS	AC=1619;AF=0.323283;AN=5008;NS=2504;DP=19799;EAS_AF=0.4792;AMR_AF=0.389;AFR_AF=0.1339;EUR_AF=0.3439;SAS_AF=0.3507;AA=G|||;VT=SNP
20	48007287	rs6095501	T	C	100	PASS	AC=454;AF=0.090655;AN=5008;NS=2504;DP=18280;EAS_AF=0;AMR_AF=0.0476;AFR_AF=0.2943;EUR_AF=0.0229;SAS_AF=0.0092;AA=T|||;VT=SNP
20	48007608	rs13044228	C	T	100	PASS	AC=178;AF=0.0355431;AN=5008;NS=2504;DP=17253;EAS_AF=0.0337;AMR_AF=0.0303;AFR_AF=0.0242;EUR_AF=0.0437;SAS_AF=0.0481;AA=C|||;VT=SNP
20	48007698	rs138959569	G	A	100	PASS	AC=34;AF=0.00678914;AN=5008;NS=2504;DP=19133;EAS_AF=0;AMR_AF=0.0086;AFR_AF=0.0008;EUR_AF=0.0258;SAS_AF=0.001;AA=G|||;VT=SNP
20	48008281	rs10485610	C	T	100	PASS	AC=235;AF=0.0469249;AN=5008;NS=2504;DP=22141;EAS_AF=0.0337;AMR_AF=0.0331;AFR_AF=0.0651;EUR_AF=0.0437;SAS_AF=0.0491;AA=C|||;VT=SNP
20	48008510	rs6019788	T	C	100	PASS	AC=285;AF=0.0569089;AN=5008;NS=2504;DP=18816;EAS_AF=0.0347;AMR_AF=0.036;AFR_AF=0.0998;EUR_AF=0.0447;SAS_AF=0.0491;AA=T|||;VT=SNP
20	48008909	rs6019789	C	T	100	PASS	AC=238;AF=0.047524;AN=5008;NS=2504;DP=18408;EAS_AF=0.0337;AMR_AF=0.0331;AFR_AF=0.0651;EUR_AF=0.0437;SAS_AF=0.0521;AA=C|||;VT=SNP
20	48008943	rs6019790	T	C	100	PASS	AC=282;AF=0.0563099;AN=5008;NS=2504;DP=18140;EAS_AF=0.0347;AMR_AF=0.036;AFR_AF=0.0983;EUR_AF=0.0447;SAS_AF=0.0481;AA=T|||;VT=SNP
20	48008961	rs6019791	A	G	100	PASS	AC=2665;AF=0.532149;AN=5008;NS=2504;DP=19246;EAS_AF=0.6151;AMR_AF=0.513;AFR_AF=0.5613;EUR_AF=0.4662;SAS_AF=0.4888;AA=a|||;VT=SNP
20	48008981	rs6019792	A	C	100	PASS	AC=283;AF=0.0565096;AN=5008;NS=2504;DP=20567;EAS_AF=0.0347;AMR_AF=0.036;AFR_AF=0.0983;EUR_AF=0.0447;SAS_AF=0.0491;AA=A|||;VT=SNP
20	48009117	rs6019793	T	C	100	PASS	AC=284;AF=0.0567093;AN=5008;NS=2504;DP=23530;EAS_AF=0.0347;AMR_AF=0.036;AFR_AF=0.0991;EUR_AF=0.0447;SAS_AF=0.0491;AA=C|||;VT=SNP
20	48009165	rs13044985	G	A	100	PASS	AC=283;AF=0.0565096;AN=5008;NS=2504;DP=23386;EAS_AF=0.0347;AMR_AF=0.036;AFR_AF=0.0983;EUR_AF=0.0447;SAS_AF=0.0491;AA=A|||;VT=SNP
20	48009445	rs6019794	A	G	100	PASS	AC=283;AF=0.0565096;AN=5008;NS=2504;DP=23686;EAS_AF=0.0347;AMR_AF=0.036;AFR_AF=0.0983;EUR_AF=0.0447;SAS_AF=0.0491;AA=A|||;VT=SNP
20	48009460	rs6019795	A	T	100	PASS	AC=283;AF=0.0565096;AN=5008;NS=2504;DP=23860;EAS_AF=0.0347;AMR_AF=0.036;AFR_AF=0.0983;EUR_AF=0.0447;SAS_AF=0.0491;AA=A|||;VT=SNP
20	48009675	rs6125642	G	T	100	PASS	AC=2323;AF=0.463858;AN=5008;NS=2504;DP=19690;EAS_AF=0.5794;AMR_AF=0.4726;AFR_AF=0.4395;EUR_AF=0.4036;SAS_AF=0.4335;AA=G|||;VT=SNP
20	48009816	rs6019796	C	T	100	PASS	AC=294;AF=0.0587061;AN=5008;NS=2504;DP=22854;EAS_AF=0.0446;AMR_AF=0.036;AFR_AF=0.0983;EUR_AF=0.0457;SAS_AF=0.0491;AA=T|||;VT=SNP
20	48009818	rs6019797	C	T	100	PASS	AC=283;AF=0.0565096;AN=5008;NS=2504;DP=22853;EAS_AF=0.0347;AMR_AF=0.036;AFR_AF=0.0983;EUR_AF=0.0447;SAS_AF=0.0491;AA=C|||;VT=SNP
20	48010054	rs11905015	T	G	100	PASS	AC=284;AF=0.0567093;AN=5008;NS=2504;DP=21346;EAS_AF=0.0347;AMR_AF=0.036;AFR_AF=0.0991;EUR_AF=0.0447;SAS_AF=0.0491;AA=G|||;VT=SNP
20	48010369	rs59670480	G	A	100	PASS	AC=284;AF=0.0567093;AN=5008;NS=2504;DP=19059;EAS_AF=0.0347;AMR_AF=0.036;AFR_AF=0.0991;EUR_AF=0.0447;SAS_AF=0.0491;AA=G|||;VT=SNP
20	48010599	rs78772557	C	A	100	PASS	AC=239;AF=0.0477236;AN=5008;NS=2504;DP=21247;EAS_AF=0.0992;AMR_AF=0.0389;AFR_AF=0.003;EUR_AF=0.0318;SAS_AF=0.0777;AA=C|||;VT=SNP
20	48010661	rs6019799	G	T	100	PASS	AC=285;AF=0.0569089;AN=5008;NS=2504;DP=20825;EAS_AF=0.0347;AMR_AF=0.036;AFR_AF=0.0991;EUR_AF=0.0447;SAS_AF=0.0501;AA=T|||;VT=SNP
20	48010792	rs6019800	T	C	100	PASS	AC=284;AF=0.0567093;AN=5008;NS=2504;DP=20161;EAS_AF=0.0347;AMR_AF=0.036;AFR_AF=0.0991;EUR_AF=0.0447;SAS_AF=0.0491;AA=C|||;VT=SNP
20	48011008	rs756529	G	A	100	PASS	AC=2323;AF=0.463858;AN=5008;NS=2504;DP=20076;EAS_AF=0.5794;AMR_AF=0.4726;AFR_AF=0.4395;EUR_AF=0.4016;SAS_AF=0.4356;AA=G|||;VT=SNP
20	48011191	rs756530	G	A	100	PASS	AC=240;AF=0.0479233;AN=5008;NS=2504;DP=20656;EAS_AF=0.0992;AMR_AF=0.0389;AFR_AF=0.0038;EUR_AF=0.0318;SAS_AF=0.0777;AA=G|||;VT=SNP
20	48011202	rs3787314	T	C	100	PASS	AC=289;AF=0.0577077;AN=5008;NS=2504;DP=20426;EAS_AF=0.0347;AMR_AF=0.036;AFR_AF=0.1006;EUR_AF=0.0447;SAS_AF=0.0521;AA=T|||;VT=SNP
20	48011484	rs6012652	T	G	100	PASS	AC=285;AF=0.0569089;AN=5008;NS=2504;DP=20327;EAS_AF=0.0347;AMR_AF=0.036;AFR_AF=0.0998;EUR_AF=0.0447;SAS_AF=0.0491;AA=G|||;VT=SNP
20	48012318	rs6067077	C	T	100	PASS	AC=1967;AF=0.392772;AN=5008;NS=2504;DP=19228;EAS_AF=0.5794;AMR_AF=0.4366;AFR_AF=0.2141;EUR_AF=0.3807;SAS_AF=0.4233;AA=C|||;VT=SNP
20	48012364	rs34816900	G	C	100	PASS	AC=192;AF=0.0383387;AN=5008;NS=2504;DP=17916;EAS_AF=0.0347;AMR_AF=0.0346;AFR_AF=0.0242;EUR_AF=0.0497;SAS_AF=0.0521;AA=G|||;VT=SNP
20	48012461	rs111670944	G	C	100	PASS	AC=17;AF=0.00339457;AN=5008;NS=2504;DP=19083;EAS_AF=0.001;AMR_AF=0.0014;AFR_AF=0;EUR_AF=0.0139;SAS_AF=0.001;AA=G|||;VT=SNP
20	48012538	rs6125643	G	T	100	PASS	AC=2608;AF=0.520767;AN=5008;NS=2504;DP=16641;EAS_AF=0.6151;AMR_AF=0.5086;AFR_AF=0.5393;EUR_AF=0.4473;SAS_AF=0.4826;AA=T|||;VT=SNP
20	48013244	rs6019805	T	C	100	PASS	AC=451;AF=0.0900559;AN=5008;NS=2504;DP=13982;EAS_AF=0.0347;AMR_AF=0.0504;AFR_AF=0.2171;EUR_AF=0.0447;SAS_AF=0.0501;AA=-|||;VT=SNP
20	48013253	rs67243707	C	T	100	PASS	AC=426;AF=0.0850639;AN=5008;NS=2504;DP=14237;EAS_AF=0.0992;AMR_AF=0.062;AFR_AF=0.1104;EUR_AF=0.0527;SAS_AF=0.0859;AA=-|||;VT=SNP
20	48013257	rs13037578	A	G	100	PASS	AC=452;AF=0.0902556;AN=5008;NS=2504;DP=14372;EAS_AF=0.0347;AMR_AF=0.0504;AFR_AF=0.2179;EUR_AF=0.0447;SAS_AF=0.0501;AA=-|||;VT=SNP
20	48013369	rs6019806	C	T	100	PASS	AC=459;AF=0.0916534;AN=5008;NS=2504;DP=18735;EAS_AF=0.0347;AMR_AF=0.0504;AFR_AF=0.2231;EUR_AF=0.0447;SAS_AF=0.0501;AA=-|||;VT=SNP
20	48013385	rs6019807	C	G	100	PASS	AC=459;AF=0.0916534;AN=5008;NS=2504;DP=18871;EAS_AF=0.0347;AMR_AF=0.0504;AFR_AF=0.2231;EUR_AF=0.0447;SAS_AF=0.0501;AA=-|||;VT=SNP
20	48015057	rs1354333	T	C	100	PASS	AC=2647;AF=0.528554;AN=5008;NS=2504;DP=22946;EAS_AF=0.6151;AMR_AF=0.5187;AFR_AF=0.5567;EUR_AF=0.4553;SAS_AF=0.4836;AA=C|||;VT=SNP
20	48015194	rs6019808	G	C	100	PASS	AC=458;AF=0.0914537;AN=5008;NS=2504;DP=22621;EAS_AF=0.0347;AMR_AF=0.0504;AFR_AF=0.2224;EUR_AF=0.0447;SAS_AF=0.0501;AA=G|||;VT=SNP
20	48015481	rs6012653	C	T	100	PASS	AC=283;AF=0.0565096;AN=5008;NS=2504;DP=18841;EAS_AF=0.0347;AMR_AF=0.036;AFR_AF=0.0983;EUR_AF=0.0447;SAS_AF=0.0491;AA=C|||;VT=SNP
20	48015578	rs6012654	G	T	100	PASS	AC=457;AF=0.091254;AN=5008;NS=2504;DP=20113;EAS_AF=0.0347;AMR_AF=0.0504;AFR_AF=0.2224;EUR_AF=0.0437;SAS_AF=0.0501;AA=G|||;VT=SNP
20	48015698	rs6012655	G	A	100	PASS	AC=392;AF=0.0782748;AN=5008;NS=2504;DP=19744;EAS_AF=0.0357;AMR_AF=0.049;AFR_AF=0.1725;EUR_AF=0.0437;SAS_AF=0.0511;AA=A|||;VT=SNP
20	48015849	rs6012656	T	C	100	PASS	AC=457;AF=0.091254;AN=5008;NS=2504;DP=20359;EAS_AF=0.0347;AMR_AF=0.0504;AFR_AF=0.2224;EUR_AF=0.0437;SAS_AF=0.0501;AA=C|||;VT=SNP
20	48015981	rs6012657	G	A	100	PASS	AC=456;AF=0.0910543;AN=5008;NS=2504;DP=19540;EAS_AF=0.0347;AMR_AF=0.0504;AFR_AF=0.2216;EUR_AF=0.0437;SAS_AF=0.0501;AA=g|||;VT=SNP
20	48016209	rs6063397	T	C	100	PASS	AC=2164;AF=0.432109;AN=5008;NS=2504;DP=20857;EAS_AF=0.5804;AMR_AF=0.4669;AFR_AF=0.3185;EUR_AF=0.4115;SAS_AF=0.4294;AA=T|||;VT=SNP
20	48016283	rs35560064	A	G	100	PASS	AC=456;AF=0.0910543;AN=5008;NS=2504;DP=18467;EAS_AF=0.0347;AMR_AF=0.0504;AFR_AF=0.2216;EUR_AF=0.0437;SAS_AF=0.0501;AA=G|||;VT=SNP
20	48017290	rs3787315	C	G	100	PASS	AC=404;AF=0.0806709;AN=5008;NS=2504;DP=20814;EAS_AF=0.0347;AMR_AF=0.0504;AFR_AF=0.1815;EUR_AF=0.0447;SAS_AF=0.0501;AA=G|||;VT=SNP
20	48017366	rs3787316	C	T	100	PASS	AC=2131;AF=0.425519;AN=5008;NS=2504;DP=20812;EAS_AF=0.5784;AMR_AF=0.4625;AFR_AF=0.3064;EUR_AF=0.4036;SAS_AF=0.4254;AA=c|||;VT=SNP
20	48017639	rs112903214	T	G	100	PASS	AC=38;AF=0.00758786;AN=5008;NS=2504;DP=15727;EAS_AF=0.001;AMR_AF=0.0159;AFR_AF=0.0008;EUR_AF=0.0239;SAS_AF=0.001;AA=T|||;VT=SNP
20	48017872	rs6063398	T	C	100	PASS	AC=2554;AF=0.509984;AN=5008;NS=2504;DP=10656;EAS_AF=0.6091;AMR_AF=0.5173;AFR_AF=0.4894;EUR_AF=0.4622;SAS_AF=0.4796;AA=C|||;VT=SNP
20	48017884	rs13042468	T	A	100	PASS	AC=421;AF=0.0840655;AN=5008;NS=2504;DP=11428;EAS_AF=0.0347;AMR_AF=0.0504;AFR_AF=0.1899;EUR_AF=0.0447;SAS_AF=0.0562;AA=T|||;VT=SNP
20	48018020	rs6067080	T	C	100	PASS	AC=1733;AF=0.346046;AN=5008;NS=2504;DP=14224;EAS_AF=0.4732;AMR_AF=0.4063;AFR_AF=0.2088;EUR_AF=0.3539;SAS_AF=0.3497;AA=T|||;VT=SNP
20	48018255	rs36102365	C	G	100	PASS	AC=418;AF=0.0834665;AN=5008;NS=2504;DP=19688;EAS_AF=0.0347;AMR_AF=0.0504;AFR_AF=0.1899;EUR_AF=0.0457;SAS_AF=0.0521;AA=C|||;VT=SNP
20	48018396	rs1503485	T	C	100	PASS	AC=2658;AF=0.530751;AN=5008;NS=2504;DP=17431;EAS_AF=0.6062;AMR_AF=0.5216;AFR_AF=0.5522;EUR_AF=0.4602;SAS_AF=0.5031;AA=C|||;VT=SNP
20	48018427	rs1847328	A	G	100	PASS	AC=664;AF=0.132588;AN=5008;NS=2504;DP=18624;EAS_AF=0.1012;AMR_AF=0.0821;AFR_AF=0.2753;EUR_AF=0.0636;SAS_AF=0.0787;AA=G|||;VT=SNP
20	48018441	rs113684806	A	G	100	PASS	AC=30;AF=0.00599042;AN=5008;NS=2504;DP=18559;EAS_AF=0;AMR_AF=0.0029;AFR_AF=0;EUR_AF=0.0278;SAS_AF=0;AA=A|||;VT=SNP
20	48019202	rs146961189	A	G	100	PASS	AC=33;AF=0.00658946;AN=5008;NS=2504;DP=19434;EAS_AF=0;AMR_AF=0.0115;AFR_AF=0.0008;EUR_AF=0.0239;SAS_AF=0;AA=A|||;VT=SNP
20	48019818	rs6063399	A	G	100	PASS	AC=2654;AF=0.529952;AN=5008;NS=2504;DP=21021;EAS_AF=0.6062;AMR_AF=0.5216;AFR_AF=0.5514;EUR_AF=0.4602;SAS_AF=0.5;AA=G|||;VT=SNP
20	48020273	rs7264620	A	G	100	PASS	AC=427;AF=0.0852636;AN=5008;NS=2504;DP=19420;EAS_AF=0.1032;AMR_AF=0.062;AFR_AF=0.1074;EUR_AF=0.0626;SAS_AF=0.0767;AA=A|||;VT=SNP
20	48020518	rs4810954	G	A	100	PASS	AC=1838;AF=0.367013;AN=5008;NS=2504;DP=16843;EAS_AF=0.501;AMR_AF=0.4337;AFR_AF=0.1687;EUR_AF=0.3946;SAS_AF=0.4213;AA=G|||;VT=SNP
20	48020611	rs76769822	A	T	100	PASS	AC=236;AF=0.0471246;AN=5008;NS=2504;DP=16371;EAS_AF=0.1022;AMR_AF=0.0403;AFR_AF=0.003;EUR_AF=0.0348;SAS_AF=0.0675;AA=A|||;VT=SNP
20	48020649	rs6019815	G	T	100	PASS	AC=656;AF=0.13099;AN=5008;NS=2504;DP=18448;EAS_AF=0.1032;AMR_AF=0.0821;AFR_AF=0.2738;EUR_AF=0.0567;SAS_AF=0.0777;AA=G|||;VT=SNP
20	48021074	rs16994565	T	C	100	PASS	AC=655;AF=0.130791;AN=5008;NS=2504;DP=19108;EAS_AF=0.1032;AMR_AF=0.0821;AFR_AF=0.2731;EUR_AF=0.0567;SAS_AF=0.0777;AA=T|||;VT=SNP
20	48021116	rs117311315	T	G	100	PASS	AC=10;AF=0.00199681;AN=5008;NS=2504;DP=18387;EAS_AF=0;AMR_AF=0.0058;AFR_AF=0;EUR_AF=0.006;SAS_AF=0;AA=T|||;VT=SNP
20	48021467	rs55982958	T	C	100	PASS	AC=656;AF=0.13099;AN=5008;NS=2504;DP=20093;EAS_AF=0.1042;AMR_AF=0.0821;AFR_AF=0.2731;EUR_AF=0.0567;SAS_AF=0.0777;AA=T|||;VT=SNP
20	48021631	rs16994569	T	C	100	PASS	AC=655;AF=0.130791;AN=5008;NS=2504;DP=20341;EAS_AF=0.1032;AMR_AF=0.0821;AFR_AF=0.2731;EUR_AF=0.0567;SAS_AF=0.0777;AA=T|||;VT=SNP
20	48021643	rs146341476	A	G	100	PASS	AC=16;AF=0.00319489;AN=5008;NS=2504;DP=19995;EAS_AF=0;AMR_AF=0.0072;AFR_AF=0.0008;EUR_AF=0.007;SAS_AF=0.0031;AA=A|||;VT=SNP
20	48021708	rs6019816	G	T	100	PASS	AC=656;AF=0.13099;AN=5008;NS=2504;DP=18406;EAS_AF=0.1032;AMR_AF=0.0821;AFR_AF=0.2738;EUR_AF=0.0567;SAS_AF=0.0777;AA=T|||;VT=SNP
20	48021727	rs7348799	T	C	100	PASS	AC=660;AF=0.131789;AN=5008;NS=2504;DP=17944;EAS_AF=0.1032;AMR_AF=0.0821;AFR_AF=0.2769;EUR_AF=0.0567;SAS_AF=0.0777;AA=T|||;VT=SNP
20	48021904	rs71351970	C	T	100	PASS	AC=179;AF=0.0357428;AN=5008;NS=2504;DP=22533;EAS_AF=0.0337;AMR_AF=0.0303;AFR_AF=0.0227;EUR_AF=0.0447;SAS_AF=0.0501;AA=C|||;VT=SNP
20	48021937	rs56359026	C	T	100	PASS	AC=655;AF=0.130791;AN=5008;NS=2504;DP=22361;EAS_AF=0.1032;AMR_AF=0.0821;AFR_AF=0.2731;EUR_AF=0.0567;SAS_AF=0.0777;AA=T|||;VT=SNP
20	48021968	rs56287623	T	C	100	PASS	AC=654;AF=0.130591;AN=5008;NS=2504;DP=21883;EAS_AF=0.1022;AMR_AF=0.0821;AFR_AF=0.2731;EUR_AF=0.0567;SAS_AF=0.0777;AA=C|||;VT=SNP
20	48022073	rs56376132	A	G	100	PASS	AC=654;AF=0.130591;AN=5008;NS=2504;DP=19736;EAS_AF=0.1022;AMR_AF=0.0821;AFR_AF=0.2731;EUR_AF=0.0567;SAS_AF=0.0777;AA=G|||;VT=SNP
20	48022079	rs55781755	T	A	100	PASS	AC=654;AF=0.130591;AN=5008;NS=2504;DP=19803;EAS_AF=0.1022;AMR_AF=0.0821;AFR_AF=0.2731;EUR_AF=0.0567;SAS_AF=0.0777;AA=A|||;VT=SNP
20	48022158	rs56059929	T	C	100	PASS	AC=658;AF=0.13139;AN=5008;NS=2504;DP=20558;EAS_AF=0.1032;AMR_AF=0.0821;AFR_AF=0.2753;EUR_AF=0.0567;SAS_AF=0.0777;AA=C|||;VT=SNP
20	48022262	rs56108507	G	A	100	PASS	AC=418;AF=0.0834665;AN=5008;NS=2504;DP=22009;EAS_AF=0.1032;AMR_AF=0.062;AFR_AF=0.1067;EUR_AF=0.0557;SAS_AF=0.0757;AA=G|||;VT=SNP
20	48022466	rs34230946	G	A	100	PASS	AC=186;AF=0.0371406;AN=5008;NS=2504;DP=19497;EAS_AF=0.0337;AMR_AF=0.0303;AFR_AF=0.0272;EUR_AF=0.0447;SAS_AF=0.0511;AA=G|||;VT=SNP
20	48022480	rs34031790	G	A	100	PASS	AC=40;AF=0.00798722;AN=5008;NS=2504;DP=20326;EAS_AF=0;AMR_AF=0.0159;AFR_AF=0.0015;EUR_AF=0.0239;SAS_AF=0.0031;AA=G|||;VT=SNP
20	48022828	rs8115327	T	C	100	PASS	AC=2654;AF=0.529952;AN=5008;NS=2504;DP=18073;EAS_AF=0.6052;AMR_AF=0.5231;AFR_AF=0.5567;EUR_AF=0.4543;SAS_AF=0.499;AA=C|||;VT=SNP
20	48022919	rs7353256	C	T	100	PASS	AC=1892;AF=0.377796;AN=5008;NS=2504;DP=20179;EAS_AF=0.502;AMR_AF=0.4251;AFR_AF=0.2179;EUR_AF=0.3897;SAS_AF=0.4202;AA=T|||;VT=SNP
20	48022924	rs6067083	G	A	100	PASS	AC=1599;AF=0.319289;AN=5008;NS=2504;DP=20212;EAS_AF=0.4683;AMR_AF=0.3905;AFR_AF=0.1112;EUR_AF=0.3449;SAS_AF=0.3701;AA=G|||;VT=SNP
20	48022994	rs6067084	A	G	100	PASS	AC=2080;AF=0.415335;AN=5008;NS=2504;DP=21311;EAS_AF=0.503;AMR_AF=0.4409;AFR_AF=0.348;EUR_AF=0.3917;SAS_AF=0.4223;AA=A|||;VT=SNP
20	48023391	rs62209164	A	G	100	PASS	AC=200;AF=0.0399361;AN=5008;NS=2504;DP=18289;EAS_AF=0.001;AMR_AF=0.0447;AFR_AF=0.0038;EUR_AF=0.0795;SAS_AF=0.0849;AA=A|||;VT=SNP
20	48023419	rs1503482	C	T	100	PASS	AC=2571;AF=0.513379;AN=5008;NS=2504;DP=19428;EAS_AF=0.6052;AMR_AF=0.5115;AFR_AF=0.5068;EUR_AF=0.4473;SAS_AF=0.4969;AA=T|||;VT=SNP
20	48023636	rs2057077	T	C	100	PASS	AC=2582;AF=0.515575;AN=5008;NS=2504;DP=19625;EAS_AF=0.6052;AMR_AF=0.5101;AFR_AF=0.5144;EUR_AF=0.4483;SAS_AF=0.498;AA=C|||;VT=SNP
20	48024280	rs10854180	A	C	100	PASS	AC=2371;AF=0.473442;AN=5008;NS=2504;DP=16731;EAS_AF=0.6052;AMR_AF=0.4942;AFR_AF=0.3631;EUR_AF=0.4483;SAS_AF=0.498;AA=A|||;VT=SNP
20	48024332	rs237451	C	T	100	PASS	AC=1778;AF=0.355032;AN=5008;NS=2504;DP=17036;EAS_AF=0.3829;AMR_AF=0.3847;AFR_AF=0.3359;EUR_AF=0.3817;SAS_AF=0.3037;AA=C|||;VT=SNP
20	48024695	rs6063400	G	A	100	PASS	AC=2636;AF=0.526358;AN=5008;NS=2504;DP=14026;EAS_AF=0.6141;AMR_AF=0.5086;AFR_AF=0.5582;EUR_AF=0.4463;SAS_AF=0.4877;AA=A|||;VT=SNP
20	48024895	rs7273494	G	A	100	PASS	AC=1192;AF=0.238019;AN=5008;NS=2504;DP=11695;EAS_AF=0.125;AMR_AF=0.1844;AFR_AF=0.3775;EUR_AF=0.1849;SAS_AF=0.2587;AA=G|||;VT=SNP
20	48024935	rs13041294	G	T	100	PASS	AC=1263;AF=0.252196;AN=5008;NS=2504;DP=13440;EAS_AF=0.129;AMR_AF=0.2003;AFR_AF=0.3669;EUR_AF=0.2485;SAS_AF=0.2648;AA=G|||;VT=SNP
20	48024944	rs13041298	G	C	100	PASS	AC=1112;AF=0.222045;AN=5008;NS=2504;DP=13706;EAS_AF=0.13;AMR_AF=0.1916;AFR_AF=0.2617;EUR_AF=0.2455;SAS_AF=0.2607;AA=G|||;VT=SNP
20	48024978	rs192886238	G	C	100	PASS	AC=77;AF=0.0153754;AN=5008;NS=2504;DP=15146;EAS_AF=0.003;AMR_AF=0.0274;AFR_AF=0.0159;EUR_AF=0.0288;SAS_AF=0.0051;AA=g|||;VT=SNP
20	48024997	rs13041163	C	T	100	PASS	AC=200;AF=0.0399361;AN=5008;NS=2504;DP=16576;EAS_AF=0.0397;AMR_AF=0.0288;AFR_AF=0.0348;EUR_AF=0.0447;SAS_AF=0.0501;AA=C|||;VT=SNP
20	48025041	rs13041060	A	G	100	PASS	AC=156;AF=0.0311502;AN=5008;NS=2504;DP=16386;EAS_AF=0.0119;AMR_AF=0.0447;AFR_AF=0.0454;EUR_AF=0.0348;SAS_AF=0.0184;AA=A|||;VT=SNP
20	48025102	rs6067085	A	G	100	PASS	AC=2324;AF=0.464058;AN=5008;NS=2504;DP=18802;EAS_AF=0.6071;AMR_AF=0.3977;AFR_AF=0.4009;EUR_AF=0.4006;SAS_AF=0.5143;AA=A|||;VT=SNP
20	48025392	rs237452	T	C	100	PASS	AC=3168;AF=0.632588;AN=5008;NS=2504;DP=21513;EAS_AF=0.5397;AMR_AF=0.6383;AFR_AF=0.8374;EUR_AF=0.5567;SAS_AF=0.5256;AA=C|||;VT=SNP
20	48025673	rs74360928	C	T	100	PASS	AC=52;AF=0.0103834;AN=5008;NS=2504;DP=19627;EAS_AF=0.001;AMR_AF=0.0115;AFR_AF=0;EUR_AF=0.0378;SAS_AF=0.0051;AA=C|||;VT=SNP
20	48025913	rs237453	G	A	100	PASS	AC=2026;AF=0.404553;AN=5008;NS=2504;DP=18912;EAS_AF=0.4008;AMR_AF=0.5;AFR_AF=0.3041;EUR_AF=0.4672;SAS_AF=0.4121;AA=G|||;VT=SNP
20	48026193	rs12624576	A	G	100	PASS	AC=2049;AF=0.409145;AN=5008;NS=2504;DP=17460;EAS_AF=0.4712;AMR_AF=0.3818;AFR_AF=0.3359;EUR_AF=0.4294;SAS_AF=0.4427;AA=A|||;VT=SNP
20	48026293	rs59494676	C	A	100	PASS	AC=2048;AF=0.408946;AN=5008;NS=2504;DP=18423;EAS_AF=0.4712;AMR_AF=0.3818;AFR_AF=0.3359;EUR_AF=0.4284;SAS_AF=0.4427;AA=C|||;VT=SNP
20	48026361	rs12624589	A	G	100	PASS	AC=3020;AF=0.603035;AN=5008;NS=2504;DP=17285;EAS_AF=0.6002;AMR_AF=0.5029;AFR_AF=0.7292;EUR_AF=0.5249;SAS_AF=0.5869;AA=G|||;VT=SNP
20	48026562	rs6090975	T	G	100	PASS	AC=2132;AF=0.425719;AN=5008;NS=2504;DP=19161;EAS_AF=0.4712;AMR_AF=0.389;AFR_AF=0.3941;EUR_AF=0.4294;SAS_AF=0.4438;AA=G|||;VT=SNP
20	48026607	rs6090976	A	G	100	PASS	AC=2132;AF=0.425719;AN=5008;NS=2504;DP=20078;EAS_AF=0.4712;AMR_AF=0.389;AFR_AF=0.3941;EUR_AF=0.4294;SAS_AF=0.4438;AA=G|||;VT=SNP
20	48026608	rs6095507	T	C	100	PASS	AC=2134;AF=0.426118;AN=5008;NS=2504;DP=20163;EAS_AF=0.4722;AMR_AF=0.389;AFR_AF=0.3941;EUR_AF=0.4304;SAS_AF=0.4438;AA=C|||;VT=SNP
20	48026668	rs6067087	G	A	100	PASS	AC=2132;AF=0.425719;AN=5008;NS=2504;DP=20220;EAS_AF=0.4712;AMR_AF=0.389;AFR_AF=0.3941;EUR_AF=0.4294;SAS_AF=0.4438;AA=A|||;VT=SNP
20	48026827	rs6067088	T	A	100	PASS	AC=2133;AF=0.425919;AN=5008;NS=2504;DP=18988;EAS_AF=0.4712;AMR_AF=0.389;AFR_AF=0.3941;EUR_AF=0.4294;SAS_AF=0.4448;AA=A|||;VT=SNP
20	48026872	rs6067089	C	T	100	PASS	AC=2135;AF=0.426318;AN=5008;NS=2504;DP=17792;EAS_AF=0.4732;AMR_AF=0.389;AFR_AF=0.3941;EUR_AF=0.4294;SAS_AF=0.4448;AA=C|||;VT=SNP
20	48026947	rs1812248	G	A	100	PASS	AC=2132;AF=0.425719;AN=5008;NS=2504;DP=16117;EAS_AF=0.4712;AMR_AF=0.389;AFR_AF=0.3941;EUR_AF=0.4294;SAS_AF=0.4438;AA=G|||;VT=SNP
20	48027093	rs8120399	G	A	100	PASS	AC=2133;AF=0.425919;AN=5008;NS=2504;DP=19322;EAS_AF=0.4722;AMR_AF=0.389;AFR_AF=0.3933;EUR_AF=0.4304;SAS_AF=0.4438;AA=G|||;VT=SNP
20	48027096	rs2869731	C	T	100	PASS	AC=2133;AF=0.425919;AN=5008;NS=2504;DP=19331;EAS_AF=0.4722;AMR_AF=0.389;AFR_AF=0.3933;EUR_AF=0.4304;SAS_AF=0.4438;AA=T|||;VT=SNP
20	48027184	rs8120326	C	G	100	PASS	AC=2131;AF=0.425519;AN=5008;NS=2504;DP=19133;EAS_AF=0.4712;AMR_AF=0.389;AFR_AF=0.3933;EUR_AF=0.4294;SAS_AF=0.4438;AA=C|||;VT=SNP
20	48027327	rs6019820	A	G	100	PASS	AC=3029;AF=0.604832;AN=5008;NS=2504;DP=18419;EAS_AF=0.6002;AMR_AF=0.5043;AFR_AF=0.7352;EUR_AF=0.5249;SAS_AF=0.5869;AA=a|||;VT=SNP
20	48027409	rs6125646	C	T	100	PASS	AC=2131;AF=0.425519;AN=5008;NS=2504;DP=16955;EAS_AF=0.4712;AMR_AF=0.389;AFR_AF=0.3933;EUR_AF=0.4294;SAS_AF=0.4438;AA=C|||;VT=SNP
20	48027463	rs6125647	A	C	100	PASS	AC=2137;AF=0.426717;AN=5008;NS=2504;DP=17877;EAS_AF=0.4702;AMR_AF=0.389;AFR_AF=0.3986;EUR_AF=0.4294;SAS_AF=0.4438;AA=C|||;VT=SNP
20	48027837	rs6067091	G	A	100	PASS	AC=2131;AF=0.425519;AN=5008;NS=2504;DP=18876;EAS_AF=0.4712;AMR_AF=0.389;AFR_AF=0.3933;EUR_AF=0.4294;SAS_AF=0.4438;AA=G|||;VT=SNP
20	48027906	rs6067092	G	A	100	PASS	AC=2132;AF=0.425719;AN=5008;NS=2504;DP=19836;EAS_AF=0.4712;AMR_AF=0.389;AFR_AF=0.3933;EUR_AF=0.4294;SAS_AF=0.4448;AA=G|||;VT=SNP
20	48027917	rs6063403	C	T	100	PASS	AC=2132;AF=0.425719;AN=5008;NS=2504;DP=19727;EAS_AF=0.4712;AMR_AF=0.389;AFR_AF=0.3933;EUR_AF=0.4294;SAS_AF=0.4448;AA=T|||;VT=SNP
20	48028056	rs6125648	T	C	100	PASS	AC=2132;AF=0.425719;AN=5008;NS=2504;DP=19091;EAS_AF=0.4712;AMR_AF=0.389;AFR_AF=0.3941;EUR_AF=0.4294;SAS_AF=0.4438;AA=C|||;VT=SNP
20	48028171	rs6095508	G	A	100	PASS	AC=2133;AF=0.425919;AN=5008;NS=2504;DP=17351;EAS_AF=0.4712;AMR_AF=0.389;AFR_AF=0.3941;EUR_AF=0.4294;SAS_AF=0.4448;AA=G|||;VT=SNP
20	48028499	rs6067093	A	T	100	PASS	AC=2131;AF=0.425519;AN=5008;NS=2504;DP=18992;EAS_AF=0.4712;AMR_AF=0.389;AFR_AF=0.3933;EUR_AF=0.4294;SAS_AF=0.4438;AA=T|||;VT=SNP
20	48028751	rs6067094	T	C	100	PASS	AC=2176;AF=0.434505;AN=5008;NS=2504;DP=20334;EAS_AF=0.4712;AMR_AF=0.389;AFR_AF=0.4274;EUR_AF=0.4294;SAS_AF=0.4438;AA=T|||;VT=SNP
20	48029236	rs75393527	C	T	100	PASS	AC=31;AF=0.0061901;AN=5008;NS=2504;DP=20295;EAS_AF=0;AMR_AF=0.0072;AFR_AF=0.0083;EUR_AF=0.0129;SAS_AF=0.002;AA=C|||;VT=SNP
20	48029792	rs6063406	C	A	100	PASS	AC=2086;AF=0.416534;AN=5008;NS=2504;DP=17222;EAS_AF=0.4732;AMR_AF=0.3862;AFR_AF=0.3654;EUR_AF=0.4235;SAS_AF=0.4417;AA=C|||;VT=SNP
20	48030010	rs926673	G	T	100	PASS	AC=3039;AF=0.606829;AN=5008;NS=2504;DP=17629;EAS_AF=0.5813;AMR_AF=0.5086;AFR_AF=0.7579;EUR_AF=0.5219;SAS_AF=0.5859;AA=T|||;VT=SNP
20	48030062	rs73120333	C	T	100	PASS	AC=340;AF=0.0678914;AN=5008;NS=2504;DP=16845;EAS_AF=0;AMR_AF=0.0389;AFR_AF=0.2156;EUR_AF=0.0199;SAS_AF=0.0082;AA=C|||;VT=SNP
20	48030391	rs237454	A	G	100	PASS	AC=1576;AF=0.314696;AN=5008;NS=2504;DP=18866;EAS_AF=0.4881;AMR_AF=0.4222;AFR_AF=0.1339;EUR_AF=0.337;SAS_AF=0.2812;AA=A|||;VT=SNP
20	48030813	rs237455	C	T	100	PASS	AC=2694;AF=0.537939;AN=5008;NS=2504;DP=21055;EAS_AF=0.4504;AMR_AF=0.549;AFR_AF=0.7186;EUR_AF=0.4394;SAS_AF=0.4775;AA=C|||;VT=SNP
20	48031036	rs17784671	G	A	100	PASS	AC=129;AF=0.0257588;AN=5008;NS=2504;DP=20468;EAS_AF=0;AMR_AF=0.013;AFR_AF=0.031;EUR_AF=0.0378;SAS_AF=0.0419;AA=G|||;VT=SNP
20	48031208	rs237456	T	G	100	PASS	AC=2808;AF=0.560703;AN=5008;NS=2504;DP=19080;EAS_AF=0.4544;AMR_AF=0.5576;AFR_AF=0.7995;EUR_AF=0.4334;SAS_AF=0.4806;AA=G|||;VT=SNP
20	48031268	rs113718371	A	G	100	PASS	AC=200;AF=0.0399361;AN=5008;NS=2504;DP=16647;EAS_AF=0.0853;AMR_AF=0.0432;AFR_AF=0.0015;EUR_AF=0.0308;SAS_AF=0.0521;AA=A|||;VT=SNP
20	48031319	rs237457	C	T	100	PASS	AC=1418;AF=0.283147;AN=5008;NS=2504;DP=17334;EAS_AF=0.3978;AMR_AF=0.4006;AFR_AF=0.1293;EUR_AF=0.2823;SAS_AF=0.2904;AA=C|||;VT=SNP
20	48031549	rs237458	G	A	100	PASS	AC=2808;AF=0.560703;AN=5008;NS=2504;DP=20078;EAS_AF=0.4544;AMR_AF=0.5576;AFR_AF=0.7995;EUR_AF=0.4334;SAS_AF=0.4806;AA=A|||;VT=SNP
20	48031630	rs237459	T	C	100	PASS	AC=2769;AF=0.552915;AN=5008;NS=2504;DP=19211;EAS_AF=0.4544;AMR_AF=0.5548;AFR_AF=0.7723;EUR_AF=0.4324;SAS_AF=0.4806;AA=T|||;VT=SNP
20	48033127	rs237460	C	T	100	PASS	AC=2799;AF=0.558906;AN=5008;NS=2504;DP=23891;EAS_AF=0.4544;AMR_AF=0.5576;AFR_AF=0.7927;EUR_AF=0.4324;SAS_AF=0.4816;AA=C|||;VT=SNP
20	48033133	rs6090977	C	T	100	PASS	AC=899;AF=0.179513;AN=5008;NS=2504;DP=23920;EAS_AF=0.0556;AMR_AF=0.0865;AFR_AF=0.4599;EUR_AF=0.0736;SAS_AF=0.1033;AA=T|||;VT=SNP
20	48033171	rs237461	T	C	100	PASS	AC=1902;AF=0.379792;AN=5008;NS=2504;DP=20227;EAS_AF=0.3988;AMR_AF=0.4726;AFR_AF=0.3328;EUR_AF=0.3598;SAS_AF=0.3783;AA=T|||;VT=SNP
20	48033203	rs237462	C	T	100	PASS	AC=1901;AF=0.379593;AN=5008;NS=2504;DP=20589;EAS_AF=0.3988;AMR_AF=0.4726;AFR_AF=0.3328;EUR_AF=0.3588;SAS_AF=0.3783;AA=C|||;VT=SNP
20	48033210	rs116883868	T	A	100	PASS	AC=78;AF=0.0155751;AN=5008;NS=2504;DP=21063;EAS_AF=0.001;AMR_AF=0.0274;AFR_AF=0;EUR_AF=0.0527;SAS_AF=0.0051;AA=T|||;VT=SNP
20	48033507	rs36014836	G	A	100	PASS	AC=393;AF=0.0784744;AN=5008;NS=2504;DP=19779;EAS_AF=0.0556;AMR_AF=0.0389;AFR_AF=0.1369;EUR_AF=0.0586;SAS_AF=0.0716;AA=G|||;VT=SNP
20	48033831	rs237463	T	C	100	PASS	AC=1563;AF=0.312101;AN=5008;NS=2504;DP=17777;EAS_AF=0.3978;AMR_AF=0.4179;AFR_AF=0.2292;EUR_AF=0.2833;SAS_AF=0.2904;AA=T|||;VT=SNP
20	48033934	rs237464	G	A	100	PASS	AC=1562;AF=0.311901;AN=5008;NS=2504;DP=18008;EAS_AF=0.3978;AMR_AF=0.4179;AFR_AF=0.2284;EUR_AF=0.2833;SAS_AF=0.2904;AA=A|||;VT=SNP
20	48034156	rs237465	A	G	100	PASS	AC=3071;AF=0.613219;AN=5008;NS=2504;DP=18256;EAS_AF=0.5397;AMR_AF=0.6066;AFR_AF=0.8457;EUR_AF=0.4652;SAS_AF=0.5317;AA=G|||;VT=SNP
20	48034273	rs237466	A	G	100	PASS	AC=1607;AF=0.320887;AN=5008;NS=2504;DP=16613;EAS_AF=0.3978;AMR_AF=0.4251;AFR_AF=0.2579;EUR_AF=0.2843;SAS_AF=0.2904;AA=G|||;VT=SNP
20	48034292	rs71351972	G	C	100	PASS	AC=223;AF=0.0445288;AN=5008;NS=2504;DP=16146;EAS_AF=0.0556;AMR_AF=0.0274;AFR_AF=0.0439;EUR_AF=0.0408;SAS_AF=0.0501;AA=G|||;VT=SNP
20	48034846	rs119418	G	T	100	PASS	AC=1565;AF=0.3125;AN=5008;NS=2504;DP=15843;EAS_AF=0.3978;AMR_AF=0.4164;AFR_AF=0.2337;EUR_AF=0.2823;SAS_AF=0.2883;AA=T|||;VT=SNP
20	48035220	rs119417	A	G	100	PASS	AC=2735;AF=0.546126;AN=5008;NS=2504;DP=18175;EAS_AF=0.4544;AMR_AF=0.5562;AFR_AF=0.7549;EUR_AF=0.4334;SAS_AF=0.4673;AA=G|||;VT=SNP
20	48035424	rs74920825	C	T	100	PASS	AC=240;AF=0.0479233;AN=5008;NS=2504;DP=19309;EAS_AF=0;AMR_AF=0.0245;AFR_AF=0.152;EUR_AF=0.0159;SAS_AF=0.0061;AA=c|||;VT=SNP
20	48035458	rs13042686	G	C	100	PASS	AC=390;AF=0.0778754;AN=5008;NS=2504;DP=19547;EAS_AF=0.0556;AMR_AF=0.0375;AFR_AF=0.1256;EUR_AF=0.0586;SAS_AF=0.0849;AA=G|||;VT=SNP
20	48035597	rs119416	G	A	100	PASS	AC=1774;AF=0.354233;AN=5008;NS=2504;DP=20978;EAS_AF=0.3988;AMR_AF=0.4582;AFR_AF=0.2481;EUR_AF=0.3588;SAS_AF=0.3732;AA=A|||;VT=SNP
20	48035629	rs147065696	G	A	100	PASS	AC=17;AF=0.00339457;AN=5008;NS=2504;DP=20760;EAS_AF=0;AMR_AF=0;AFR_AF=0;EUR_AF=0.0149;SAS_AF=0.002;AA=G|||;VT=SNP
20	48036552	rs62209165	C	T	100	PASS	AC=342;AF=0.0682907;AN=5008;NS=2504;DP=19068;EAS_AF=0.001;AMR_AF=0.0562;AFR_AF=0.1029;EUR_AF=0.0785;SAS_AF=0.089;AA=C|||;VT=SNP
20	48036642	rs237467	T	C	100	PASS	AC=2856;AF=0.570288;AN=5008;NS=2504;DP=20433;EAS_AF=0.4534;AMR_AF=0.5677;AFR_AF=0.8245;EUR_AF=0.4384;SAS_AF=0.4847;AA=T|||;VT=SNP
20	48037809	rs118094875	G	A	100	PASS	AC=17;AF=0.00339457;AN=5008;NS=2504;DP=22821;EAS_AF=0;AMR_AF=0;AFR_AF=0;EUR_AF=0.0149;SAS_AF=0.002;AA=G|||;VT=SNP
20	48038112	rs237468	A	G	100	PASS	AC=1883;AF=0.375998;AN=5008;NS=2504;DP=20148;EAS_AF=0.3988;AMR_AF=0.4741;AFR_AF=0.3086;EUR_AF=0.3608;SAS_AF=0.3896;AA=a|||;VT=SNP
20	48038716	rs6090978	C	T	100	PASS	AC=1372;AF=0.273962;AN=5008;NS=2504;DP=20350;EAS_AF=0.3978;AMR_AF=0.3991;AFR_AF=0.0983;EUR_AF=0.2823;SAS_AF=0.2863;AA=C|||;VT=SNP
20	48039323	rs6019824	C	T	100	PASS	AC=343;AF=0.0684904;AN=5008;NS=2504;DP=17612;EAS_AF=0.001;AMR_AF=0.0576;AFR_AF=0.1029;EUR_AF=0.0785;SAS_AF=0.089;AA=c|||;VT=SNP
20	48039417	rs6019825	A	G	100	PASS	AC=3040;AF=0.607029;AN=5008;NS=2504;DP=19951;EAS_AF=0.5397;AMR_AF=0.6052;AFR_AF=0.8207;EUR_AF=0.4662;SAS_AF=0.5337;AA=g|||;VT=SNP
20	48039474	rs13045051	C	T	100	PASS	AC=29;AF=0.00579073;AN=5008;NS=2504;DP=19373;EAS_AF=0;AMR_AF=0.0144;AFR_AF=0.0008;EUR_AF=0.0169;SAS_AF=0.001;AA=c|||;VT=SNP
20	48039709	rs62209166	T	C	100	PASS	AC=343;AF=0.0684904;AN=5008;NS=2504;DP=19795;EAS_AF=0.001;AMR_AF=0.0576;AFR_AF=0.1029;EUR_AF=0.0785;SAS_AF=0.089;AA=T|||;VT=SNP
20	48040751	rs77197086	C	T	100	PASS	AC=211;AF=0.0421326;AN=5008;NS=2504;DP=22263;EAS_AF=0.0853;AMR_AF=0.0461;AFR_AF=0.0083;EUR_AF=0.0308;SAS_AF=0.0521;AA=C|||;VT=SNP
20	48040774	rs237470	T	C	100	PASS	AC=2814;AF=0.561901;AN=5008;NS=2504;DP=22599;EAS_AF=0.4554;AMR_AF=0.5591;AFR_AF=0.8003;EUR_AF=0.4354;SAS_AF=0.4816;AA=C|||;VT=SNP
20	48040911	rs117031397	G	A	100	PASS	AC=27;AF=0.00539137;AN=5008;NS=2504;DP=21017;EAS_AF=0;AMR_AF=0.013;AFR_AF=0.0008;EUR_AF=0.0099;SAS_AF=0.0072;AA=G|||;VT=SNP
20	48041211	rs3787317	C	T	100	PASS	AC=223;AF=0.0445288;AN=5008;NS=2504;DP=20112;EAS_AF=0.0546;AMR_AF=0.0274;AFR_AF=0.0446;EUR_AF=0.0408;SAS_AF=0.0501;AA=C|||;VT=SNP
20	48041268	rs6095512	G	A	100	PASS	AC=484;AF=0.0966454;AN=5008;NS=2504;DP=18200;EAS_AF=0;AMR_AF=0.0476;AFR_AF=0.3245;EUR_AF=0.0159;SAS_AF=0.0061;AA=G|||;VT=SNP
20	48041803	rs6095513	C	T	100	PASS	AC=487;AF=0.0972444;AN=5008;NS=2504;DP=20289;EAS_AF=0;AMR_AF=0.049;AFR_AF=0.326;EUR_AF=0.0159;SAS_AF=0.0061;AA=C|||;VT=SNP
20	48042477	rs237471	G	A	100	PASS	AC=1372;AF=0.273962;AN=5008;NS=2504;DP=12812;EAS_AF=0.3978;AMR_AF=0.3991;AFR_AF=0.0976;EUR_AF=0.2823;SAS_AF=0.2873;AA=G|||;VT=SNP
20	48042970	rs6019826	C	T	100	PASS	AC=574;AF=0.114617;AN=5008;NS=2504;DP=17306;EAS_AF=0.0556;AMR_AF=0.0836;AFR_AF=0.1566;EUR_AF=0.1173;SAS_AF=0.138;AA=c|||;VT=SNP
20	48043736	rs237472	C	A	100	PASS	AC=4860;AF=0.970447;AN=5008;NS=2504;DP=19528;EAS_AF=0.999;AMR_AF=0.9813;AFR_AF=0.9985;EUR_AF=0.9324;SAS_AF=0.9346;AA=A|||;VT=SNP
20	48043810	rs237473	A	C	100	PASS	AC=1371;AF=0.273762;AN=5008;NS=2504;DP=20928;EAS_AF=0.3988;AMR_AF=0.3977;AFR_AF=0.0976;EUR_AF=0.2813;SAS_AF=0.2873;AA=C|||;VT=SNP
20	48044191	rs11905489	A	G	100	PASS	AC=1031;AF=0.205871;AN=5008;NS=2504;DP=18244;EAS_AF=0.0546;AMR_AF=0.1023;AFR_AF=0.5499;EUR_AF=0.0746;SAS_AF=0.1053;AA=A|||;VT=SNP
20	48044955	rs13045350	T	C	100	PASS	AC=223;AF=0.0445288;AN=5008;NS=2504;DP=22778;EAS_AF=0.0546;AMR_AF=0.0274;AFR_AF=0.0446;EUR_AF=0.0408;SAS_AF=0.0501;AA=T|||;VT=SNP
20	48045573	rs6019827	A	G	100	PASS	AC=338;AF=0.067492;AN=5008;NS=2504;DP=19579;EAS_AF=0.001;AMR_AF=0.0562;AFR_AF=0.1021;EUR_AF=0.0765;SAS_AF=0.0879;AA=A|||;VT=SNP
20	48045742	rs186942	C	G	100	PASS	AC=3426;AF=0.684105;AN=5008;NS=2504;DP=16875;EAS_AF=0.5446;AMR_AF=0.6614;AFR_AF=0.9168;EUR_AF=0.5666;SAS_AF=0.6503;AA=G|||;VT=SNP
20	48045918	rs237474	C	T	100	PASS	AC=1372;AF=0.273962;AN=5008;NS=2504;DP=19135;EAS_AF=0.3978;AMR_AF=0.3991;AFR_AF=0.0983;EUR_AF=0.2823;SAS_AF=0.2863;AA=C|||;VT=SNP
20	48046385	rs6095516	C	T	100	PASS	AC=937;AF=0.187101;AN=5008;NS=2504;DP=21414;EAS_AF=0.0546;AMR_AF=0.0908;AFR_AF=0.4947;EUR_AF=0.0746;SAS_AF=0.092;AA=C|||;VT=SNP
20	48047443	rs6090979	A	G	100	PASS	AC=891;AF=0.177915;AN=5008;NS=2504;DP=22080;EAS_AF=0.0536;AMR_AF=0.0865;AFR_AF=0.4622;EUR_AF=0.0746;SAS_AF=0.093;AA=G|||;VT=SNP
20	48047879	rs117854993	T	C	100	PASS	AC=67;AF=0.0133786;AN=5008;NS=2504;DP=21303;EAS_AF=0;AMR_AF=0.0288;AFR_AF=0.0008;EUR_AF=0.0398;SAS_AF=0.0061;AA=T|||;VT=SNP
20	48048072	rs34786572	G	A	100	PASS	AC=222;AF=0.0443291;AN=5008;NS=2504;DP=22190;EAS_AF=0.0536;AMR_AF=0.0274;AFR_AF=0.0439;EUR_AF=0.0417;SAS_AF=0.0501;AA=G|||;VT=SNP
20	48048123	rs10485611	A	C	100	PASS	AC=387;AF=0.0772764;AN=5008;NS=2504;DP=21173;EAS_AF=0.0536;AMR_AF=0.0375;AFR_AF=0.1241;EUR_AF=0.0586;SAS_AF=0.0859;AA=A|||;VT=SNP
20	48048552	rs116934675	A	C	100	PASS	AC=38;AF=0.00758786;AN=5008;NS=2504;DP=20537;EAS_AF=0;AMR_AF=0.0115;AFR_AF=0.003;EUR_AF=0.0258;SAS_AF=0;AA=A|||;VT=SNP
20	48048610	rs73120358	C	T	100	PASS	AC=338;AF=0.067492;AN=5008;NS=2504;DP=19387;EAS_AF=0.001;AMR_AF=0.0562;AFR_AF=0.1021;EUR_AF=0.0765;SAS_AF=0.0879;AA=C|||;VT=SNP
20	48048871	rs6095518	T	C	100	PASS	AC=500;AF=0.0998403;AN=5008;NS=2504;DP=19830;EAS_AF=0;AMR_AF=0.049;AFR_AF=0.3359;EUR_AF=0.0159;SAS_AF=0.0061;AA=C|||;VT=SNP
20	48049506	rs237475	T	C	100	PASS	AC=2973;AF=0.59365;AN=5008;NS=2504;DP=19376;EAS_AF=0.4812;AMR_AF=0.6167;AFR_AF=0.8079;EUR_AF=0.494;SAS_AF=0.5061;AA=N|||;VT=SNP
20	48050133	rs6095519	C	T	100	PASS	AC=498;AF=0.0994409;AN=5008;NS=2504;DP=17884;EAS_AF=0;AMR_AF=0.0476;AFR_AF=0.3351;EUR_AF=0.0159;SAS_AF=0.0061;AA=C|||;VT=SNP
20	48050230	rs73261365	G	C	100	PASS	AC=390;AF=0.0778754;AN=5008;NS=2504;DP=18560;EAS_AF=0.0556;AMR_AF=0.0375;AFR_AF=0.1233;EUR_AF=0.0586;SAS_AF=0.0879;AA=G|||;VT=SNP
20	48050274	rs6095520	A	T	100	PASS	AC=500;AF=0.0998403;AN=5008;NS=2504;DP=16987;EAS_AF=0;AMR_AF=0.049;AFR_AF=0.3359;EUR_AF=0.0159;SAS_AF=0.0061;AA=T|||;VT=SNP
20	48050494	rs77778449	G	A	100	PASS	AC=226;AF=0.0451278;AN=5008;NS=2504;DP=16808;EAS_AF=0.0575;AMR_AF=0.0274;AFR_AF=0.0439;EUR_AF=0.0417;SAS_AF=0.0501;AA=G|||;VT=SNP
20	48050666	rs6095521	T	C	100	PASS	AC=837;AF=0.167133;AN=5008;NS=2504;DP=17768;EAS_AF=0.001;AMR_AF=0.1052;AFR_AF=0.438;EUR_AF=0.0915;SAS_AF=0.0941;AA=C|||;VT=SNP
20	48051036	rs76793413	G	A	100	PASS	AC=437;AF=0.0872604;AN=5008;NS=2504;DP=17288;EAS_AF=0;AMR_AF=0.0403;AFR_AF=0.2927;EUR_AF=0.0159;SAS_AF=0.0061;AA=G|||;VT=SNP
20	48051051	rs6012663	C	G	100	PASS	AC=768;AF=0.153355;AN=5008;NS=2504;DP=17773;EAS_AF=0.001;AMR_AF=0.0965;AFR_AF=0.3896;EUR_AF=0.0915;SAS_AF=0.0951;AA=G|||;VT=SNP
20	48051228	rs79371069	T	C	100	PASS	AC=171;AF=0.0341454;AN=5008;NS=2504;DP=18962;EAS_AF=0;AMR_AF=0.0115;AFR_AF=0.0817;EUR_AF=0.0179;SAS_AF=0.0378;AA=T|||;VT=SNP
20	48051382	rs237476	G	T	100	PASS	AC=2782;AF=0.555511;AN=5008;NS=2504;DP=19176;EAS_AF=0.4812;AMR_AF=0.5922;AFR_AF=0.6936;EUR_AF=0.4801;SAS_AF=0.4969;AA=T|||;VT=SNP
20	48052030	rs80051983	G	T	100	PASS	AC=169;AF=0.033746;AN=5008;NS=2504;DP=17917;EAS_AF=0;AMR_AF=0.013;AFR_AF=0.0794;EUR_AF=0.0179;SAS_AF=0.0378;AA=G|||;VT=SNP
20	48052347	rs6019831	G	A	100	PASS	AC=412;AF=0.0822684;AN=5008;NS=2504;DP=20545;EAS_AF=0.0546;AMR_AF=0.0605;AFR_AF=0.1422;EUR_AF=0.0696;SAS_AF=0.0583;AA=G|||;VT=SNP
20	48052612	rs6012664	T	C	100	PASS	AC=765;AF=0.152756;AN=5008;NS=2504;DP=22232;EAS_AF=0.001;AMR_AF=0.0965;AFR_AF=0.3888;EUR_AF=0.0905;SAS_AF=0.0941;AA=C|||;VT=SNP
20	48052634	rs6019832	A	C	100	PASS	AC=765;AF=0.152756;AN=5008;NS=2504;DP=22630;EAS_AF=0.001;AMR_AF=0.0965;AFR_AF=0.3888;EUR_AF=0.0905;SAS_AF=0.0941;AA=C|||;VT=SNP
20	48052870	rs115620052	C	G	100	PASS	AC=265;AF=0.0529153;AN=5008;NS=2504;DP=21557;EAS_AF=0;AMR_AF=0.0274;AFR_AF=0.1702;EUR_AF=0.0159;SAS_AF=0.0051;AA=C|||;VT=SNP
20	48053605	rs77262128	G	A	100	PASS	AC=284;AF=0.0567093;AN=5008;NS=2504;DP=17926;EAS_AF=0.0923;AMR_AF=0.049;AFR_AF=0.0567;EUR_AF=0.0308;SAS_AF=0.0521;AA=g|||;VT=SNP
20	48053688	rs80260468	T	C	100	PASS	AC=266;AF=0.053115;AN=5008;NS=2504;DP=18446;EAS_AF=0;AMR_AF=0.0274;AFR_AF=0.171;EUR_AF=0.0159;SAS_AF=0.0051;AA=T|||;VT=SNP
20	48054607	rs62209167	G	A	100	PASS	AC=701;AF=0.139976;AN=5008;NS=2504;DP=19185;EAS_AF=0.001;AMR_AF=0.0951;AFR_AF=0.3411;EUR_AF=0.0915;SAS_AF=0.093;AA=G|||;VT=SNP
20	48054668	rs6019834	G	A	100	PASS	AC=750;AF=0.14976;AN=5008;NS=2504;DP=18638;EAS_AF=0.001;AMR_AF=0.1052;AFR_AF=0.3411;EUR_AF=0.1074;SAS_AF=0.1196;AA=A|||;VT=SNP
20	48054991	rs6019835	G	T	100	PASS	AC=701;AF=0.139976;AN=5008;NS=2504;DP=16865;EAS_AF=0.001;AMR_AF=0.0951;AFR_AF=0.3411;EUR_AF=0.0915;SAS_AF=0.093;AA=T|||;VT=SNP
20	48055072	rs34192871	A	G	100	PASS	AC=168;AF=0.0335463;AN=5008;NS=2504;DP=19585;EAS_AF=0.0556;AMR_AF=0.0245;AFR_AF=0.0038;EUR_AF=0.0408;SAS_AF=0.0501;AA=A|||;VT=SNP
20	48055229	rs117075651	C	T	100	PASS	AC=20;AF=0.00399361;AN=5008;NS=2504;DP=18099;EAS_AF=0;AMR_AF=0.0086;AFR_AF=0.0008;EUR_AF=0.0099;SAS_AF=0.0031;AA=C|||;VT=SNP
20	48055361	rs59612211	A	G	100	PASS	AC=205;AF=0.0409345;AN=5008;NS=2504;DP=14087;EAS_AF=0.0883;AMR_AF=0.0418;AFR_AF=0.0015;EUR_AF=0.0308;SAS_AF=0.0552;AA=A|||;VT=SNP
20	48055712	rs6019836	T	C	100	PASS	AC=701;AF=0.139976;AN=5008;NS=2504;DP=12996;EAS_AF=0.001;AMR_AF=0.0951;AFR_AF=0.3411;EUR_AF=0.0915;SAS_AF=0.093;AA=C|||;VT=SNP
20	48055760	rs2003712	G	T	100	PASS	AC=450;AF=0.0898562;AN=5008;NS=2504;DP=11613;EAS_AF=0.0556;AMR_AF=0.0403;AFR_AF=0.1589;EUR_AF=0.0586;SAS_AF=0.0992;AA=G|||;VT=SNP
20	48055783	rs6019837	A	G	100	PASS	AC=701;AF=0.139976;AN=5008;NS=2504;DP=10777;EAS_AF=0.001;AMR_AF=0.0951;AFR_AF=0.3411;EUR_AF=0.0915;SAS_AF=0.093;AA=G|||;VT=SNP
20	48056147	rs6019838	T	C	100	PASS	AC=701;AF=0.139976;AN=5008;NS=2504;DP=14131;EAS_AF=0.001;AMR_AF=0.0951;AFR_AF=0.3411;EUR_AF=0.0915;SAS_AF=0.093;AA=T|||;VT=SNP
20	48056200	rs59490614	G	T	100	PASS	AC=701;AF=0.139976;AN=5008;NS=2504;DP=13990;EAS_AF=0.001;AMR_AF=0.0951;AFR_AF=0.3411;EUR_AF=0.0915;SAS_AF=0.093;AA=T|||;VT=SNP
20	48056661	rs6019839	C	T	100	PASS	AC=701;AF=0.139976;AN=5008;NS=2504;DP=18725;EAS_AF=0.001;AMR_AF=0.0951;AFR_AF=0.3411;EUR_AF=0.0915;SAS_AF=0.093;AA=T|||;VT=SNP
20	48057192	rs77208947	G	A	100	PASS	AC=59;AF=0.0117812;AN=5008;NS=2504;DP=22862;EAS_AF=0;AMR_AF=0.0043;AFR_AF=0.0008;EUR_AF=0.0179;SAS_AF=0.0378;AA=G|||;VT=SNP
20	48057332	rs6019840	C	G	100	PASS	AC=701;AF=0.139976;AN=5008;NS=2504;DP=20286;EAS_AF=0.001;AMR_AF=0.0951;AFR_AF=0.3411;EUR_AF=0.0915;SAS_AF=0.093;AA=G|||;VT=SNP
20	48057448	rs237477	C	T	100	PASS	AC=3859;AF=0.770567;AN=5008;NS=2504;DP=19331;EAS_AF=0.7232;AMR_AF=0.7075;AFR_AF=0.9902;EUR_AF=0.6163;SAS_AF=0.726;AA=T|||;VT=SNP
20	48057501	rs6512583	T	C	100	PASS	AC=702;AF=0.140176;AN=5008;NS=2504;DP=20428;EAS_AF=0.001;AMR_AF=0.0951;AFR_AF=0.3419;EUR_AF=0.0915;SAS_AF=0.093;AA=C|||;VT=SNP
20	48058060	rs74830205	C	T	100	PASS	AC=204;AF=0.0407348;AN=5008;NS=2504;DP=17338;EAS_AF=0;AMR_AF=0.0259;AFR_AF=0.1241;EUR_AF=0.0169;SAS_AF=0.0051;AA=C|||;VT=SNP
20	48058067	rs3787318	T	C	100	PASS	AC=206;AF=0.0411342;AN=5008;NS=2504;DP=17525;EAS_AF=0.0883;AMR_AF=0.0418;AFR_AF=0.0023;EUR_AF=0.0308;SAS_AF=0.0552;AA=T|||;VT=SNP
20	48058452	rs113527276	C	A	100	PASS	AC=169;AF=0.033746;AN=5008;NS=2504;DP=17733;EAS_AF=0;AMR_AF=0.013;AFR_AF=0.0794;EUR_AF=0.0179;SAS_AF=0.0378;AA=C|||;VT=SNP
20	48058483	rs113297150	G	A	100	PASS	AC=144;AF=0.028754;AN=5008;NS=2504;DP=18839;EAS_AF=0.0427;AMR_AF=0.0187;AFR_AF=0.0015;EUR_AF=0.0318;SAS_AF=0.0552;AA=G|||;VT=SNP
20	48059060	rs6095524	T	G	100	PASS	AC=371;AF=0.0740815;AN=5008;NS=2504;DP=20735;EAS_AF=0;AMR_AF=0.0389;AFR_AF=0.2436;EUR_AF=0.0169;SAS_AF=0.0051;AA=T|||;VT=SNP
20	48059241	rs35854893	C	T	100	PASS	AC=264;AF=0.0527157;AN=5008;NS=2504;DP=15835;EAS_AF=0.0556;AMR_AF=0.0274;AFR_AF=0.0741;EUR_AF=0.0408;SAS_AF=0.0511;AA=C|||;VT=SNP
20	48059338	rs7269894	T	C	100	PASS	AC=702;AF=0.140176;AN=5008;NS=2504;DP=18392;EAS_AF=0.001;AMR_AF=0.0951;AFR_AF=0.3419;EUR_AF=0.0915;SAS_AF=0.093;AA=C|||;VT=SNP
20	48059426	rs113760023	C	A	100	PASS	AC=144;AF=0.028754;AN=5008;NS=2504;DP=18453;EAS_AF=0.0427;AMR_AF=0.0187;AFR_AF=0.0015;EUR_AF=0.0318;SAS_AF=0.0552;AA=C|||;VT=SNP
20	48059499	rs112252353	C	T	100	PASS	AC=175;AF=0.0349441;AN=5008;NS=2504;DP=18797;EAS_AF=0;AMR_AF=0.013;AFR_AF=0.084;EUR_AF=0.0179;SAS_AF=0.0378;AA=C|||;VT=SNP
20	48059774	rs149865588	T	G	100	PASS	AC=175;AF=0.0349441;AN=5008;NS=2504;DP=17930;EAS_AF=0;AMR_AF=0.013;AFR_AF=0.084;EUR_AF=0.0179;SAS_AF=0.0378;AA=T|||;VT=SNP
20	48059860	rs58893013	C	T	100	PASS	AC=206;AF=0.0411342;AN=5008;NS=2504;DP=16266;EAS_AF=0.0883;AMR_AF=0.0418;AFR_AF=0.0023;EUR_AF=0.0308;SAS_AF=0.0552;AA=C|||;VT=SNP
20	48060146	rs7264104	C	T	100	PASS	AC=703;AF=0.140375;AN=5008;NS=2504;DP=20890;EAS_AF=0.001;AMR_AF=0.0951;AFR_AF=0.3419;EUR_AF=0.0915;SAS_AF=0.0941;AA=T|||;VT=SNP
20	48060589	rs6019841	C	T	100	PASS	AC=330;AF=0.0658946;AN=5008;NS=2504;DP=22002;EAS_AF=0.001;AMR_AF=0.0562;AFR_AF=0.0976;EUR_AF=0.0746;SAS_AF=0.0879;AA=C|||;VT=SNP
20	48060879	rs3787319	G	A	100	PASS	AC=263;AF=0.052516;AN=5008;NS=2504;DP=20001;EAS_AF=0.0546;AMR_AF=0.0274;AFR_AF=0.0749;EUR_AF=0.0408;SAS_AF=0.0501;AA=G|||;VT=SNP
20	48061145	rs742759	G	A	100	PASS	AC=1444;AF=0.288339;AN=5008;NS=2504;DP=24055;EAS_AF=0.1429;AMR_AF=0.1873;AFR_AF=0.5635;EUR_AF=0.1809;SAS_AF=0.2485;AA=A|||;VT=SNP
20	48061812	rs742758	T	G	100	PASS	AC=702;AF=0.140176;AN=5008;NS=2504;DP=19784;EAS_AF=0.001;AMR_AF=0.0951;AFR_AF=0.3419;EUR_AF=0.0915;SAS_AF=0.093;AA=T|||;VT=SNP
20	48061930	rs138169356	C	G	100	PASS	AC=38;AF=0.00758786;AN=5008;NS=2504;DP=18205;EAS_AF=0.001;AMR_AF=0.0101;AFR_AF=0.0008;EUR_AF=0.0169;SAS_AF=0.0123;AA=C|||;VT=SNP
20	48062017	rs6019842	G	A	100	PASS	AC=332;AF=0.0662939;AN=5008;NS=2504;DP=16980;EAS_AF=0.001;AMR_AF=0.0562;AFR_AF=0.0983;EUR_AF=0.0746;SAS_AF=0.089;AA=G|||;VT=SNP
20	48062163	rs6095525	T	C	100	PASS	AC=702;AF=0.140176;AN=5008;NS=2504;DP=21838;EAS_AF=0.001;AMR_AF=0.0951;AFR_AF=0.3419;EUR_AF=0.0915;SAS_AF=0.093;AA=T|||;VT=SNP
20	48062687	rs62209193	A	G	100	PASS	AC=331;AF=0.0660942;AN=5008;NS=2504;DP=21192;EAS_AF=0.001;AMR_AF=0.0562;AFR_AF=0.0983;EUR_AF=0.0746;SAS_AF=0.0879;AA=A|||;VT=SNP
20	48063003	rs7268802	C	T	100	PASS	AC=702;AF=0.140176;AN=5008;NS=2504;DP=21185;EAS_AF=0.001;AMR_AF=0.0951;AFR_AF=0.3419;EUR_AF=0.0915;SAS_AF=0.093;AA=C|||;VT=SNP
20	48063321	rs3787321	C	T	100	PASS	AC=263;AF=0.052516;AN=5008;NS=2504;DP=17836;EAS_AF=0.0546;AMR_AF=0.0274;AFR_AF=0.0741;EUR_AF=0.0417;SAS_AF=0.0501;AA=C|||;VT=SNP
20	48063496	rs140913470	T	C	100	PASS	AC=358;AF=0.0714856;AN=5008;NS=2504;DP=14782;EAS_AF=0;AMR_AF=0.036;AFR_AF=0.2284;EUR_AF=0.0159;SAS_AF=0.0153;AA=T|||;VT=SNP
20	48065375	rs73120388	T	C	100	PASS	AC=334;AF=0.0666933;AN=5008;NS=2504;DP=20646;EAS_AF=0.001;AMR_AF=0.0562;AFR_AF=0.0983;EUR_AF=0.0775;SAS_AF=0.0879;AA=T|||;VT=SNP
20	48065621	rs11700254	G	A	100	PASS	AC=60;AF=0.0119808;AN=5008;NS=2504;DP=20199;EAS_AF=0;AMR_AF=0.0187;AFR_AF=0.0023;EUR_AF=0.0368;SAS_AF=0.0072;AA=G|||;VT=SNP
20	48065695	rs8126190	G	T	100	PASS	AC=706;AF=0.140974;AN=5008;NS=2504;DP=17680;EAS_AF=0.001;AMR_AF=0.0951;AFR_AF=0.3411;EUR_AF=0.0944;SAS_AF=0.0951;AA=G|||;VT=SNP
20	48065859	rs237478	T	C	100	PASS	AC=3075;AF=0.614018;AN=5008;NS=2504;DP=18221;EAS_AF=0.5645;AMR_AF=0.6398;AFR_AF=0.7398;EUR_AF=0.5159;SAS_AF=0.5777;AA=C|||;VT=SNP
20	48066113	rs6012668	C	T	100	PASS	AC=705;AF=0.140775;AN=5008;NS=2504;DP=14361;EAS_AF=0.001;AMR_AF=0.0951;AFR_AF=0.3404;EUR_AF=0.0944;SAS_AF=0.0951;AA=C|||;VT=SNP
20	48066220	rs111474755	C	T	100	PASS	AC=167;AF=0.0333466;AN=5008;NS=2504;DP=12131;EAS_AF=0.0427;AMR_AF=0.0187;AFR_AF=0.0015;EUR_AF=0.0308;SAS_AF=0.0798;AA=C|||;VT=SNP
20	48066279	rs138044298	C	T	100	PASS	AC=173;AF=0.0345447;AN=5008;NS=2504;DP=14810;EAS_AF=0;AMR_AF=0.013;AFR_AF=0.0817;EUR_AF=0.0179;SAS_AF=0.0389;AA=C|||;VT=SNP
20	48066785	rs143725339	C	T	100	PASS	AC=21;AF=0.00419329;AN=5008;NS=2504;DP=19781;EAS_AF=0;AMR_AF=0.0101;AFR_AF=0;EUR_AF=0.0139;SAS_AF=0;AA=C|||;VT=SNP
20	48066889	rs118085064	C	G	100	PASS	AC=39;AF=0.00778754;AN=5008;NS=2504;DP=19519;EAS_AF=0;AMR_AF=0.0058;AFR_AF=0.0008;EUR_AF=0.0219;SAS_AF=0.0123;AA=C|||;VT=SNP
20	48066906	rs62209195	A	G	100	PASS	AC=29;AF=0.00579073;AN=5008;NS=2504;DP=18691;EAS_AF=0;AMR_AF=0.0101;AFR_AF=0.0045;EUR_AF=0.0129;SAS_AF=0.0031;AA=A|||;VT=SNP
20	48067145	rs115419097	C	T	100	PASS	AC=103;AF=0.0205671;AN=5008;NS=2504;DP=19951;EAS_AF=0;AMR_AF=0.0072;AFR_AF=0.031;EUR_AF=0.0179;SAS_AF=0.0399;AA=C|||;VT=SNP
20	48067806	rs28414856	T	C	100	PASS	AC=423;AF=0.0844649;AN=5008;NS=2504;DP=19695;EAS_AF=0;AMR_AF=0.0432;AFR_AF=0.2806;EUR_AF=0.0169;SAS_AF=0.0051;AA=C|||;VT=SNP
20	48067895	rs3787322	C	T	100	PASS	AC=176;AF=0.0351438;AN=5008;NS=2504;DP=21162;EAS_AF=0.0516;AMR_AF=0.0187;AFR_AF=0.0015;EUR_AF=0.0308;SAS_AF=0.0798;AA=C|||;VT=SNP
20	48068347	rs6012669	T	G	100	PASS	AC=426;AF=0.0850639;AN=5008;NS=2504;DP=22563;EAS_AF=0;AMR_AF=0.0432;AFR_AF=0.2829;EUR_AF=0.0169;SAS_AF=0.0051;AA=T|||;VT=SNP
20	48068508	rs113234065	A	G	100	PASS	AC=57;AF=0.0113818;AN=5008;NS=2504;DP=22082;EAS_AF=0.001;AMR_AF=0.0187;AFR_AF=0.0008;EUR_AF=0.0328;SAS_AF=0.0092;AA=A|||;VT=SNP
20	48068872	rs6095526	C	A	100	PASS	AC=420;AF=0.0838658;AN=5008;NS=2504;DP=20530;EAS_AF=0;AMR_AF=0.0432;AFR_AF=0.2784;EUR_AF=0.0169;SAS_AF=0.0051;AA=A|||;VT=SNP
20	48069088	rs74461476	A	C	100	PASS	AC=41;AF=0.0081869;AN=5008;NS=2504;DP=19833;EAS_AF=0;AMR_AF=0.0144;AFR_AF=0.0015;EUR_AF=0.0229;SAS_AF=0.0061;AA=A|||;VT=SNP
20	48069105	rs6012670	T	G	100	PASS	AC=1183;AF=0.236222;AN=5008;NS=2504;DP=19577;EAS_AF=0.1369;AMR_AF=0.1354;AFR_AF=0.4992;EUR_AF=0.1083;SAS_AF=0.1861;AA=G|||;VT=SNP
20	48069936	rs75790327	G	C	100	PASS	AC=59;AF=0.0117812;AN=5008;NS=2504;DP=16035;EAS_AF=0;AMR_AF=0.0216;AFR_AF=0.0023;EUR_AF=0.0318;SAS_AF=0.0092;AA=G|||;VT=SNP
20	48070443	rs113778844	G	C	100	PASS	AC=228;AF=0.0455272;AN=5008;NS=2504;DP=21167;EAS_AF=0.0893;AMR_AF=0.0476;AFR_AF=0.0015;EUR_AF=0.0308;SAS_AF=0.0736;AA=G|||;VT=SNP
20	48070831	rs34652120	A	C	100	PASS	AC=265;AF=0.0529153;AN=5008;NS=2504;DP=19099;EAS_AF=0.0546;AMR_AF=0.0288;AFR_AF=0.0643;EUR_AF=0.0427;SAS_AF=0.0634;AA=A|||;VT=SNP
20	48071046	rs6019847	C	G	100	PASS	AC=409;AF=0.0816693;AN=5008;NS=2504;DP=19462;EAS_AF=0;AMR_AF=0.0418;AFR_AF=0.2708;EUR_AF=0.0169;SAS_AF=0.0051;AA=C|||;VT=SNP
20	48071775	rs6019848	G	A	100	PASS	AC=409;AF=0.0816693;AN=5008;NS=2504;DP=14926;EAS_AF=0;AMR_AF=0.0418;AFR_AF=0.2708;EUR_AF=0.0169;SAS_AF=0.0051;AA=G|||;VT=SNP
20	48071949	rs146313226	C	T	100	PASS	AC=18;AF=0.00359425;AN=5008;NS=2504;DP=11249;EAS_AF=0;AMR_AF=0;AFR_AF=0;EUR_AF=0.0159;SAS_AF=0.002;AA=C|||;VT=SNP
20	48072114	rs6012671	A	C	100	PASS	AC=409;AF=0.0816693;AN=5008;NS=2504;DP=15813;EAS_AF=0;AMR_AF=0.0418;AFR_AF=0.2708;EUR_AF=0.0169;SAS_AF=0.0051;AA=C|||;VT=SNP
20	48072246	rs34600613	T	C	100	PASS	AC=265;AF=0.0529153;AN=5008;NS=2504;DP=18314;EAS_AF=0.0546;AMR_AF=0.0288;AFR_AF=0.0643;EUR_AF=0.0427;SAS_AF=0.0634;AA=T|||;VT=SNP
20	48072960	rs78335222	C	T	100	PASS	AC=162;AF=0.0323482;AN=5008;NS=2504;DP=19131;EAS_AF=0.0407;AMR_AF=0.0231;AFR_AF=0.0015;EUR_AF=0.0308;SAS_AF=0.0736;AA=C|||;VT=SNP
20	48073797	rs11908249	T	A	100	PASS	AC=708;AF=0.141374;AN=5008;NS=2504;DP=19631;EAS_AF=0.0972;AMR_AF=0.0706;AFR_AF=0.2141;EUR_AF=0.0924;SAS_AF=0.1892;AA=A|||;VT=SNP
20	48074046	rs117076584	A	G	100	PASS	AC=16;AF=0.00319489;AN=5008;NS=2504;DP=19454;EAS_AF=0;AMR_AF=0.0029;AFR_AF=0;EUR_AF=0.0099;SAS_AF=0.0041;AA=A|||;VT=SNP
20	48074240	rs13044742	A	T	100	PASS	AC=708;AF=0.141374;AN=5008;NS=2504;DP=22508;EAS_AF=0.0972;AMR_AF=0.0706;AFR_AF=0.2141;EUR_AF=0.0924;SAS_AF=0.1892;AA=A|||;VT=SNP
20	48074493	rs7267776	G	A	100	PASS	AC=1111;AF=0.221845;AN=5008;NS=2504;DP=18389;EAS_AF=0.0982;AMR_AF=0.1124;AFR_AF=0.4849;EUR_AF=0.1093;SAS_AF=0.1871;AA=A|||;VT=SNP
20	48074822	rs112987769	C	T	100	PASS	AC=164;AF=0.0327476;AN=5008;NS=2504;DP=15681;EAS_AF=0.0427;AMR_AF=0.0231;AFR_AF=0.0015;EUR_AF=0.0308;SAS_AF=0.0736;AA=C|||;VT=SNP
20	48075565	rs13041133	C	T	100	PASS	AC=708;AF=0.141374;AN=5008;NS=2504;DP=21004;EAS_AF=0.0982;AMR_AF=0.0706;AFR_AF=0.2141;EUR_AF=0.0924;SAS_AF=0.1881;AA=C|||;VT=SNP
20	48075912	rs579113	C	T	100	PASS	AC=2535;AF=0.50619;AN=5008;NS=2504;DP=21775;EAS_AF=0.246;AMR_AF=0.4035;AFR_AF=0.7534;EUR_AF=0.492;SAS_AF=0.5276;AA=T|||;VT=SNP
20	48076008	rs80314314	G	T	100	PASS	AC=165;AF=0.0329473;AN=5008;NS=2504;DP=20577;EAS_AF=0.0446;AMR_AF=0.0231;AFR_AF=0.0015;EUR_AF=0.0308;SAS_AF=0.0726;AA=G|||;VT=SNP
20	48076346	rs117868382	A	G	100	PASS	AC=24;AF=0.00479233;AN=5008;NS=2504;DP=19698;EAS_AF=0;AMR_AF=0.0101;AFR_AF=0;EUR_AF=0.0169;SAS_AF=0;AA=G|||;VT=SNP
20	48076614	rs572845	G	A	100	PASS	AC=1326;AF=0.264776;AN=5008;NS=2504;DP=21988;EAS_AF=0.1091;AMR_AF=0.2622;AFR_AF=0.2436;EUR_AF=0.3797;SAS_AF=0.3374;AA=G|||;VT=SNP
20	48076870	rs6012672	C	T	100	PASS	AC=408;AF=0.0814696;AN=5008;NS=2504;DP=20405;EAS_AF=0;AMR_AF=0.0418;AFR_AF=0.2708;EUR_AF=0.0159;SAS_AF=0.0051;AA=C|||;VT=SNP
20	48077227	rs6019852	G	A	100	PASS	AC=951;AF=0.189896;AN=5008;NS=2504;DP=20301;EAS_AF=0.0546;AMR_AF=0.0893;AFR_AF=0.4841;EUR_AF=0.0775;SAS_AF=0.1186;AA=A|||;VT=SNP
20	48077352	rs143324531	T	C	100	PASS	AC=109;AF=0.0217652;AN=5008;NS=2504;DP=19783;EAS_AF=0;AMR_AF=0.0072;AFR_AF=0.0348;EUR_AF=0.0189;SAS_AF=0.0399;AA=T|||;VT=SNP
20	48077386	rs138982177	C	T	100	PASS	AC=16;AF=0.00319489;AN=5008;NS=2504;DP=19501;EAS_AF=0;AMR_AF=0.0029;AFR_AF=0;EUR_AF=0.0099;SAS_AF=0.0041;AA=C|||;VT=SNP
20	48077412	rs79171734	C	T	100	PASS	AC=174;AF=0.0347444;AN=5008;NS=2504;DP=19279;EAS_AF=0;AMR_AF=0.013;AFR_AF=0.0809;EUR_AF=0.0189;SAS_AF=0.0399;AA=c|||;VT=SNP
20	48077614	rs77341214	A	G	100	PASS	AC=42;AF=0.00838658;AN=5008;NS=2504;DP=19585;EAS_AF=0;AMR_AF=0.0058;AFR_AF=0;EUR_AF=0.0169;SAS_AF=0.0215;AA=A|||;VT=SNP
20	48077809	rs114836745	A	G	100	PASS	AC=109;AF=0.0217652;AN=5008;NS=2504;DP=19801;EAS_AF=0;AMR_AF=0.0072;AFR_AF=0.0348;EUR_AF=0.0189;SAS_AF=0.0399;AA=A|||;VT=SNP
20	48078202	rs610412	A	C	100	PASS	AC=1514;AF=0.302316;AN=5008;NS=2504;DP=21289;EAS_AF=0.1498;AMR_AF=0.3689;AFR_AF=0.2685;EUR_AF=0.4046;SAS_AF=0.3528;AA=A|||;VT=SNP
20	48078237	rs34437921	C	T	100	PASS	AC=272;AF=0.0543131;AN=5008;NS=2504;DP=20815;EAS_AF=0.0546;AMR_AF=0.0288;AFR_AF=0.0688;EUR_AF=0.0427;SAS_AF=0.0644;AA=C|||;VT=SNP
20	48078600	rs75362062	C	T	100	PASS	AC=408;AF=0.0814696;AN=5008;NS=2504;DP=22468;EAS_AF=0;AMR_AF=0.0418;AFR_AF=0.2708;EUR_AF=0.0159;SAS_AF=0.0051;AA=C|||;VT=SNP
20	48079504	rs6019854	G	A	100	PASS	AC=408;AF=0.0814696;AN=5008;NS=2504;DP=17755;EAS_AF=0;AMR_AF=0.0418;AFR_AF=0.2708;EUR_AF=0.0159;SAS_AF=0.0051;AA=G|||;VT=SNP
20	48079631	rs6095532	G	A	100	PASS	AC=408;AF=0.0814696;AN=5008;NS=2504;DP=18426;EAS_AF=0;AMR_AF=0.0418;AFR_AF=0.2708;EUR_AF=0.0159;SAS_AF=0.0051;AA=G|||;VT=SNP
20	48079726	rs35002974	T	A	100	PASS	AC=272;AF=0.0543131;AN=5008;NS=2504;DP=18381;EAS_AF=0.0546;AMR_AF=0.0288;AFR_AF=0.0688;EUR_AF=0.0427;SAS_AF=0.0644;AA=T|||;VT=SNP
20	48079898	rs13044274	A	G	100	PASS	AC=476;AF=0.0950479;AN=5008;NS=2504;DP=19044;EAS_AF=0.0982;AMR_AF=0.0576;AFR_AF=0.0968;EUR_AF=0.0736;SAS_AF=0.138;AA=A|||;VT=SNP
20	48080030	rs13044588	C	T	100	PASS	AC=440;AF=0.0878594;AN=5008;NS=2504;DP=19585;EAS_AF=0.0982;AMR_AF=0.0519;AFR_AF=0.0726;EUR_AF=0.0736;SAS_AF=0.138;AA=T|||;VT=SNP
20	48080850	rs9712464	A	G	100	PASS	AC=606;AF=0.121006;AN=5008;NS=2504;DP=18170;EAS_AF=0.1369;AMR_AF=0.0879;AFR_AF=0.1467;EUR_AF=0.0736;SAS_AF=0.1421;AA=A|||;VT=SNP
20	48081230	rs60747977	G	A	100	PASS	AC=255;AF=0.0509185;AN=5008;NS=2504;DP=18024;EAS_AF=0.0823;AMR_AF=0.0533;AFR_AF=0.0242;EUR_AF=0.0308;SAS_AF=0.0736;AA=g|||;VT=SNP
20	48081786	rs114911128	A	G	100	PASS	AC=122;AF=0.024361;AN=5008;NS=2504;DP=15658;EAS_AF=0;AMR_AF=0.0072;AFR_AF=0.0348;EUR_AF=0.0189;SAS_AF=0.0532;AA=A|||;VT=SNP
20	48081983	rs6019855	T	G	100	PASS	AC=2604;AF=0.519968;AN=5008;NS=2504;DP=16476;EAS_AF=0.251;AMR_AF=0.4179;AFR_AF=0.7572;EUR_AF=0.503;SAS_AF=0.5665;AA=G|||;VT=SNP
20	48084652	rs10485612	A	G	100	PASS	AC=277;AF=0.0553115;AN=5008;NS=2504;DP=21530;EAS_AF=0.0903;AMR_AF=0.0548;AFR_AF=0.0242;EUR_AF=0.0328;SAS_AF=0.0849;AA=a|||;VT=SNP
20	48085099	rs6019856	G	A	100	PASS	AC=193;AF=0.0385383;AN=5008;NS=2504;DP=19075;EAS_AF=0;AMR_AF=0.0058;AFR_AF=0.0885;EUR_AF=0.0239;SAS_AF=0.0491;AA=A|||;VT=SNP
20	48085776	rs6090982	C	T	100	PASS	AC=522;AF=0.104233;AN=5008;NS=2504;DP=19441;EAS_AF=0.0248;AMR_AF=0.0893;AFR_AF=0.205;EUR_AF=0.1223;SAS_AF=0.0419;AA=C|||;VT=SNP
20	48085832	rs802950	C	A	100	PASS	AC=1136;AF=0.226837;AN=5008;NS=2504;DP=18540;EAS_AF=0.1587;AMR_AF=0.2882;AFR_AF=0.1218;EUR_AF=0.338;SAS_AF=0.2812;AA=C|||;VT=SNP
20	48085955	rs490840	T	G	100	PASS	AC=1996;AF=0.398562;AN=5008;NS=2504;DP=18083;EAS_AF=0.2321;AMR_AF=0.4207;AFR_AF=0.475;EUR_AF=0.494;SAS_AF=0.3528;AA=T|||;VT=SNP
20	48086269	rs802952	T	C	100	PASS	AC=1683;AF=0.336062;AN=5008;NS=2504;DP=18189;EAS_AF=0.1825;AMR_AF=0.3386;AFR_AF=0.3654;EUR_AF=0.4533;SAS_AF=0.3323;AA=T|||;VT=SNP
20	48086302	rs6019857	A	T	100	PASS	AC=823;AF=0.164337;AN=5008;NS=2504;DP=20442;EAS_AF=0.131;AMR_AF=0.1225;AFR_AF=0.3162;EUR_AF=0.1014;SAS_AF=0.0879;AA=A|||;VT=SNP
20	48086550	rs73120393	T	G	100	PASS	AC=530;AF=0.105831;AN=5008;NS=2504;DP=20014;EAS_AF=0.0268;AMR_AF=0.0951;AFR_AF=0.2035;EUR_AF=0.1233;SAS_AF=0.045;AA=T|||;VT=SNP
20	48086891	rs6019858	G	A	100	PASS	AC=819;AF=0.163538;AN=5008;NS=2504;DP=16299;EAS_AF=0.131;AMR_AF=0.1225;AFR_AF=0.3124;EUR_AF=0.1014;SAS_AF=0.089;AA=G|||;VT=SNP
20	48087408	rs653070	C	T	100	PASS	AC=3015;AF=0.602037;AN=5008;NS=2504;DP=22110;EAS_AF=0.3145;AMR_AF=0.5187;AFR_AF=0.7458;EUR_AF=0.669;SAS_AF=0.6943;AA=T|||;VT=SNP
20	48087446	rs546624	A	G	100	PASS	AC=1026;AF=0.204872;AN=5008;NS=2504;DP=20908;EAS_AF=0.1548;AMR_AF=0.2248;AFR_AF=0.0885;EUR_AF=0.3151;SAS_AF=0.2863;AA=A|||;VT=SNP
20	48087655	rs62209196	G	A	100	PASS	AC=920;AF=0.183706;AN=5008;NS=2504;DP=21376;EAS_AF=0.1548;AMR_AF=0.2133;AFR_AF=0.0144;EUR_AF=0.3161;SAS_AF=0.2853;AA=G|||;VT=SNP
20	48087871	rs4809745	G	A	100	PASS	AC=349;AF=0.0696885;AN=5008;NS=2504;DP=19902;EAS_AF=0.131;AMR_AF=0.0836;AFR_AF=0.0023;EUR_AF=0.0726;SAS_AF=0.0849;AA=T|||;VT=SNP
20	48087925	rs4809746	A	C	100	PASS	AC=940;AF=0.1877;AN=5008;NS=2504;DP=19594;EAS_AF=0.131;AMR_AF=0.134;AFR_AF=0.3971;EUR_AF=0.1014;SAS_AF=0.09;AA=A|||;VT=SNP
20	48087998	rs552068	A	C	100	PASS	AC=3021;AF=0.603235;AN=5008;NS=2504;DP=19684;EAS_AF=0.4851;AMR_AF=0.5029;AFR_AF=0.6528;EUR_AF=0.661;SAS_AF=0.6697;AA=A|||;VT=SNP
20	48088133	rs77075381	C	T	100	PASS	AC=416;AF=0.0830671;AN=5008;NS=2504;DP=19760;EAS_AF=0.002;AMR_AF=0.0605;AFR_AF=0.0197;EUR_AF=0.1262;SAS_AF=0.2239;AA=C|||;VT=SNP
20	48088332	rs35822506	A	G	100	PASS	AC=694;AF=0.138578;AN=5008;NS=2504;DP=19653;EAS_AF=0.1944;AMR_AF=0.085;AFR_AF=0.1929;EUR_AF=0.1173;SAS_AF=0.0675;AA=A|||;VT=SNP
20	48088382	rs6090984	A	T	100	PASS	AC=175;AF=0.0349441;AN=5008;NS=2504;DP=19587;EAS_AF=0;AMR_AF=0.0274;AFR_AF=0.0938;EUR_AF=0.0278;SAS_AF=0.0041;AA=A|||;VT=SNP
20	48088882	rs6125655	G	A	100	PASS	AC=1447;AF=0.288938;AN=5008;NS=2504;DP=15745;EAS_AF=0.3373;AMR_AF=0.2277;AFR_AF=0.2337;EUR_AF=0.2992;SAS_AF=0.3466;AA=G|||;VT=SNP
20	48090491	rs75902897	T	G	100	PASS	AC=395;AF=0.0788738;AN=5008;NS=2504;DP=18356;EAS_AF=0.0159;AMR_AF=0.0476;AFR_AF=0.0083;EUR_AF=0.1193;SAS_AF=0.2198;AA=T|||;VT=SNP
20	48090597	rs6090986	C	T	100	PASS	AC=155;AF=0.0309505;AN=5008;NS=2504;DP=17124;EAS_AF=0;AMR_AF=0.0245;AFR_AF=0.0787;EUR_AF=0.0298;SAS_AF=0.0041;AA=c|||;VT=SNP
20	48090779	rs6125656	G	A	100	PASS	AC=635;AF=0.126797;AN=5008;NS=2504;DP=21251;EAS_AF=0.0784;AMR_AF=0.1412;AFR_AF=0.1384;EUR_AF=0.1918;SAS_AF=0.0838;AA=G|||;VT=SNP
20	48090782	rs78401579	G	A	100	PASS	AC=39;AF=0.00778754;AN=5008;NS=2504;DP=21114;EAS_AF=0;AMR_AF=0.013;AFR_AF=0;EUR_AF=0.0258;SAS_AF=0.0041;AA=G|||;VT=SNP
20	48092057	rs6019859	T	A	100	PASS	AC=1103;AF=0.220248;AN=5008;NS=2504;DP=21926;EAS_AF=0.2153;AMR_AF=0.2406;AFR_AF=0.2231;EUR_AF=0.2634;SAS_AF=0.1626;AA=T|||;VT=SNP
20	48092064	rs6019860	A	G	100	PASS	AC=1119;AF=0.223442;AN=5008;NS=2504;DP=22100;EAS_AF=0.2153;AMR_AF=0.2421;AFR_AF=0.2262;EUR_AF=0.2734;SAS_AF=0.1636;AA=G|||;VT=SNP
20	48092076	rs562954	A	G	100	PASS	AC=1869;AF=0.373203;AN=5008;NS=2504;DP=22511;EAS_AF=0.2312;AMR_AF=0.3329;AFR_AF=0.4622;EUR_AF=0.4135;SAS_AF=0.3865;AA=G|||;VT=SNP
20	48092207	rs112175607	C	G	100	PASS	AC=26;AF=0.00519169;AN=5008;NS=2504;DP=22511;EAS_AF=0;AMR_AF=0;AFR_AF=0;EUR_AF=0.0258;SAS_AF=0;AA=C|||;VT=SNP
20	48092454	rs477135	T	A	100	PASS	AC=1841;AF=0.367612;AN=5008;NS=2504;DP=20426;EAS_AF=0.2133;AMR_AF=0.3343;AFR_AF=0.4539;EUR_AF=0.4135;SAS_AF=0.3865;AA=A|||;VT=SNP
20	48092499	rs77491494	A	G	100	PASS	AC=395;AF=0.0788738;AN=5008;NS=2504;DP=21089;EAS_AF=0.0159;AMR_AF=0.0476;AFR_AF=0.0083;EUR_AF=0.1193;SAS_AF=0.2198;AA=A|||;VT=SNP
20	48092688	rs139544048	G	A	100	PASS	AC=24;AF=0.00479233;AN=5008;NS=2504;DP=19940;EAS_AF=0;AMR_AF=0.0101;AFR_AF=0.0008;EUR_AF=0.0149;SAS_AF=0.001;AA=G|||;VT=SNP
20	48093441	rs650381	A	G	100	PASS	AC=1468;AF=0.293131;AN=5008;NS=2504;DP=17426;EAS_AF=0.1994;AMR_AF=0.2867;AFR_AF=0.4523;EUR_AF=0.3042;SAS_AF=0.1677;AA=G|||;VT=SNP
20	48094270	rs60975964	G	A	100	PASS	AC=160;AF=0.0319489;AN=5008;NS=2504;DP=19910;EAS_AF=0;AMR_AF=0.0245;AFR_AF=0.0825;EUR_AF=0.0298;SAS_AF=0.0041;AA=G|||;VT=SNP
20	48094358	rs479800	A	G	100	PASS	AC=372;AF=0.0742812;AN=5008;NS=2504;DP=21423;EAS_AF=0;AMR_AF=0.0447;AFR_AF=0.2315;EUR_AF=0.0308;SAS_AF=0.0041;AA=G|||;VT=SNP
20	48094590	rs566604	A	G	100	PASS	AC=1466;AF=0.292732;AN=5008;NS=2504;DP=20819;EAS_AF=0.1964;AMR_AF=0.2867;AFR_AF=0.4516;EUR_AF=0.3042;SAS_AF=0.1697;AA=G|||;VT=SNP
20	48094964	rs34500768	T	C	100	PASS	AC=55;AF=0.0109824;AN=5008;NS=2504;DP=19125;EAS_AF=0;AMR_AF=0.0187;AFR_AF=0.0023;EUR_AF=0.0338;SAS_AF=0.0051;AA=T|||;VT=SNP
20	48096608	rs7269864	T	C	100	PASS	AC=907;AF=0.18111;AN=5008;NS=2504;DP=20036;EAS_AF=0.1319;AMR_AF=0.1599;AFR_AF=0.1452;EUR_AF=0.1928;SAS_AF=0.2832;AA=C|||;VT=SNP
20	48097234	rs118099131	G	A	100	PASS	AC=110;AF=0.0219649;AN=5008;NS=2504;DP=16912;EAS_AF=0;AMR_AF=0.0259;AFR_AF=0.0015;EUR_AF=0.0427;SAS_AF=0.0481;AA=A|||;VT=SNP
20	48097481	rs6090988	T	C	100	PASS	AC=642;AF=0.128195;AN=5008;NS=2504;DP=18980;EAS_AF=0.0804;AMR_AF=0.1369;AFR_AF=0.1422;EUR_AF=0.1958;SAS_AF=0.0828;AA=T|||;VT=SNP
20	48097543	rs76239580	C	A	100	PASS	AC=372;AF=0.0742812;AN=5008;NS=2504;DP=17955;EAS_AF=0.0159;AMR_AF=0.0476;AFR_AF=0.0106;EUR_AF=0.1093;SAS_AF=0.2035;AA=C|||;VT=SNP
20	48097564	rs553213	A	G	100	PASS	AC=2951;AF=0.589257;AN=5008;NS=2504;DP=17097;EAS_AF=0.3641;AMR_AF=0.5058;AFR_AF=0.7307;EUR_AF=0.6412;SAS_AF=0.636;AA=G|||;VT=SNP
20	48098402	rs35235111	G	A	100	PASS	AC=116;AF=0.0231629;AN=5008;NS=2504;DP=16402;EAS_AF=0.002;AMR_AF=0.0533;AFR_AF=0.0023;EUR_AF=0.0427;SAS_AF=0.0317;AA=G|||;VT=SNP
20	48099623	rs74361372	C	T	100	PASS	AC=627;AF=0.1252;AN=5008;NS=2504;DP=13241;EAS_AF=0.0744;AMR_AF=0.1354;AFR_AF=0.1445;EUR_AF=0.1859;SAS_AF=0.0818;AA=C|||;VT=SNP
20	48099685	rs145123742	G	A	100	PASS	AC=25;AF=0.00499201;AN=5008;NS=2504;DP=11250;EAS_AF=0;AMR_AF=0.0101;AFR_AF=0.0015;EUR_AF=0.0149;SAS_AF=0.001;AA=G|||;VT=SNP
20	48099789	rs490196	C	T	100	PASS	AC=457;AF=0.091254;AN=5008;NS=2504;DP=9110;EAS_AF=0.0833;AMR_AF=0.085;AFR_AF=0.1241;EUR_AF=0.0726;SAS_AF=0.0787;AA=C|||;VT=SNP
20	48100920	rs145469695	C	A	100	PASS	AC=35;AF=0.00698882;AN=5008;NS=2504;DP=8423;EAS_AF=0.001;AMR_AF=0.0086;AFR_AF=0.0015;EUR_AF=0.0219;SAS_AF=0.0041;AA=C|||;VT=SNP
20	48101348	rs1502245	T	C	100	PASS	AC=1918;AF=0.382987;AN=5008;NS=2504;DP=12579;EAS_AF=0.1786;AMR_AF=0.3141;AFR_AF=0.5197;EUR_AF=0.4175;SAS_AF=0.4223;AA=C|||;VT=SNP
20	48101751	rs6019866	C	G	100	PASS	AC=1792;AF=0.357827;AN=5008;NS=2504;DP=17348;EAS_AF=0.1597;AMR_AF=0.3026;AFR_AF=0.4962;EUR_AF=0.4066;SAS_AF=0.364;AA=G|||;VT=SNP
20	48101772	rs62209202	G	T	100	PASS	AC=14;AF=0.00279553;AN=5008;NS=2504;DP=17844;EAS_AF=0;AMR_AF=0.0029;AFR_AF=0;EUR_AF=0.0109;SAS_AF=0.001;AA=G|||;VT=SNP
20	48101910	rs6019867	G	A	100	PASS	AC=633;AF=0.126398;AN=5008;NS=2504;DP=14897;EAS_AF=0.0744;AMR_AF=0.1354;AFR_AF=0.1415;EUR_AF=0.1948;SAS_AF=0.0828;AA=G|||;VT=SNP
20	48102370	rs6012675	G	A	100	PASS	AC=508;AF=0.101438;AN=5008;NS=2504;DP=14934;EAS_AF=0.1161;AMR_AF=0.1095;AFR_AF=0.1241;EUR_AF=0.0726;SAS_AF=0.0798;AA=G|||;VT=SNP
20	48102500	rs58243712	G	A	100	PASS	AC=508;AF=0.101438;AN=5008;NS=2504;DP=19228;EAS_AF=0.1161;AMR_AF=0.1095;AFR_AF=0.1241;EUR_AF=0.0726;SAS_AF=0.0798;AA=A|||;VT=SNP
20	48103185	rs6012676	G	A	100	PASS	AC=825;AF=0.164736;AN=5008;NS=2504;DP=20972;EAS_AF=0.0764;AMR_AF=0.1441;AFR_AF=0.2806;EUR_AF=0.1948;SAS_AF=0.0828;AA=G|||;VT=SNP
20	48103201	rs6012677	T	C	100	PASS	AC=638;AF=0.127396;AN=5008;NS=2504;DP=20773;EAS_AF=0.0794;AMR_AF=0.1354;AFR_AF=0.1415;EUR_AF=0.1948;SAS_AF=0.0828;AA=T|||;VT=SNP
20	48103354	rs554985	A	T	100	PASS	AC=509;AF=0.101637;AN=5008;NS=2504;DP=20294;EAS_AF=0.1161;AMR_AF=0.1095;AFR_AF=0.1248;EUR_AF=0.0726;SAS_AF=0.0798;AA=A|||;VT=SNP
20	48103448	rs13040730	T	C	100	PASS	AC=337;AF=0.0672923;AN=5008;NS=2504;DP=5970;EAS_AF=0.1161;AMR_AF=0.0951;AFR_AF=0.003;EUR_AF=0.0716;SAS_AF=0.0798;AA=T|||;VT=SNP
20	48103811	rs6012678	G	A	100	PASS	AC=338;AF=0.067492;AN=5008;NS=2504;DP=19953;EAS_AF=0.1171;AMR_AF=0.0951;AFR_AF=0.003;EUR_AF=0.0716;SAS_AF=0.0798;AA=G|||;VT=SNP
20	48104230	rs6019869	G	A	100	PASS	AC=708;AF=0.141374;AN=5008;NS=2504;DP=21642;EAS_AF=0.1319;AMR_AF=0.1427;AFR_AF=0.0136;EUR_AF=0.1809;SAS_AF=0.2822;AA=G|||;VT=SNP
20	48104388	rs6095539	G	C	100	PASS	AC=158;AF=0.0315495;AN=5008;NS=2504;DP=19474;EAS_AF=0;AMR_AF=0.0259;AFR_AF=0.0802;EUR_AF=0.0298;SAS_AF=0.0041;AA=G|||;VT=SNP
20	48104469	rs613933	T	G	100	PASS	AC=424;AF=0.0846645;AN=5008;NS=2504;DP=17111;EAS_AF=0;AMR_AF=0.049;AFR_AF=0.2262;EUR_AF=0.0388;SAS_AF=0.0532;AA=t|||;VT=SNP
20	48104717	rs12479487	T	G	100	PASS	AC=336;AF=0.0670927;AN=5008;NS=2504;DP=13920;EAS_AF=0.1161;AMR_AF=0.0951;AFR_AF=0.0023;EUR_AF=0.0716;SAS_AF=0.0798;AA=T|||;VT=SNP
20	48105317	rs11696755	T	C	100	PASS	AC=638;AF=0.127396;AN=5008;NS=2504;DP=21910;EAS_AF=0.0784;AMR_AF=0.1369;AFR_AF=0.1407;EUR_AF=0.1958;SAS_AF=0.0828;AA=T|||;VT=SNP
20	48106794	rs73122372	G	A	100	PASS	AC=334;AF=0.0666933;AN=5008;NS=2504;DP=17792;EAS_AF=0.1141;AMR_AF=0.0951;AFR_AF=0.0023;EUR_AF=0.0716;SAS_AF=0.0798;AA=G|||;VT=SNP
20	48106879	rs62209203	G	C	100	PASS	AC=716;AF=0.142971;AN=5008;NS=2504;DP=16254;EAS_AF=0.1558;AMR_AF=0.1527;AFR_AF=0.0106;EUR_AF=0.2237;SAS_AF=0.2188;AA=G|||;VT=SNP
20	48106907	rs138522772	C	A	100	PASS	AC=25;AF=0.00499201;AN=5008;NS=2504;DP=15832;EAS_AF=0;AMR_AF=0.0086;AFR_AF=0.003;EUR_AF=0.0149;SAS_AF=0;AA=C|||;VT=SNP
20	48107408	rs544187	C	T	100	PASS	AC=495;AF=0.0988419;AN=5008;NS=2504;DP=18174;EAS_AF=0.003;AMR_AF=0.0562;AFR_AF=0.1278;EUR_AF=0.0924;SAS_AF=0.1953;AA=C|||;VT=SNP
20	48108105	rs58962353	G	A	100	PASS	AC=1155;AF=0.230631;AN=5008;NS=2504;DP=19208;EAS_AF=0.1498;AMR_AF=0.2133;AFR_AF=0.211;EUR_AF=0.2356;SAS_AF=0.3476;AA=G|||;VT=SNP
20	48108490	rs78158567	T	G	100	PASS	AC=296;AF=0.0591054;AN=5008;NS=2504;DP=20727;EAS_AF=0.003;AMR_AF=0.0303;AFR_AF=0.0076;EUR_AF=0.0875;SAS_AF=0.1779;AA=T|||;VT=SNP
20	48109002	rs78066098	A	G	100	PASS	AC=57;AF=0.0113818;AN=5008;NS=2504;DP=19042;EAS_AF=0;AMR_AF=0.0187;AFR_AF=0.0008;EUR_AF=0.0427;SAS_AF=0;AA=A|||;VT=SNP
20	48109117	rs55932082	A	G	100	PASS	AC=300;AF=0.0599042;AN=5008;NS=2504;DP=17010;EAS_AF=0.003;AMR_AF=0.0303;AFR_AF=0.0106;EUR_AF=0.0875;SAS_AF=0.1779;AA=A|||;VT=SNP
20	48109219	rs62209204	G	T	100	PASS	AC=32;AF=0.00638978;AN=5008;NS=2504;DP=16955;EAS_AF=0;AMR_AF=0.0086;AFR_AF=0.0045;EUR_AF=0.0179;SAS_AF=0.002;AA=G|||;VT=SNP
20	48109423	rs79067068	A	T	100	PASS	AC=19;AF=0.00379393;AN=5008;NS=2504;DP=17930;EAS_AF=0;AMR_AF=0.0043;AFR_AF=0;EUR_AF=0.0139;SAS_AF=0.002;AA=-|||;VT=SNP
20	48109475	rs11700222	T	C	100	PASS	AC=942;AF=0.188099;AN=5008;NS=2504;DP=17645;EAS_AF=0.0942;AMR_AF=0.1571;AFR_AF=0.3563;EUR_AF=0.1869;SAS_AF=0.0808;AA=C|||;VT=SNP
20	48109522	rs73122376	G	A	100	PASS	AC=509;AF=0.101637;AN=5008;NS=2504;DP=17584;EAS_AF=0.1458;AMR_AF=0.1628;AFR_AF=0.0023;EUR_AF=0.1441;SAS_AF=0.1033;AA=G|||;VT=SNP
20	48109575	rs495539	G	T	100	PASS	AC=225;AF=0.0449281;AN=5008;NS=2504;DP=17852;EAS_AF=0;AMR_AF=0.0231;AFR_AF=0.1445;EUR_AF=0.0159;SAS_AF=0.002;AA=G|||;VT=SNP
20	48109677	rs496511	A	G	100	PASS	AC=2237;AF=0.446685;AN=5008;NS=2504;DP=15931;EAS_AF=0.2421;AMR_AF=0.3963;AFR_AF=0.6331;EUR_AF=0.4493;SAS_AF=0.4387;AA=G|||;VT=SNP
20	48109708	rs73122378	C	T	100	PASS	AC=508;AF=0.101438;AN=5008;NS=2504;DP=15530;EAS_AF=0.1448;AMR_AF=0.1643;AFR_AF=0.0023;EUR_AF=0.1441;SAS_AF=0.1022;AA=C|||;VT=SNP
20	48109774	rs506958	G	A	100	PASS	AC=2240;AF=0.447284;AN=5008;NS=2504;DP=14141;EAS_AF=0.2421;AMR_AF=0.3948;AFR_AF=0.6369;EUR_AF=0.4473;SAS_AF=0.4397;AA=A|||;VT=SNP
20	48110188	rs6095541	C	T	100	PASS	AC=939;AF=0.1875;AN=5008;NS=2504;DP=20217;EAS_AF=0.0933;AMR_AF=0.1571;AFR_AF=0.3563;EUR_AF=0.1859;SAS_AF=0.0798;AA=T|||;VT=SNP
20	48110279	rs6095542	G	A	100	PASS	AC=939;AF=0.1875;AN=5008;NS=2504;DP=20057;EAS_AF=0.0933;AMR_AF=0.1571;AFR_AF=0.3563;EUR_AF=0.1859;SAS_AF=0.0798;AA=G|||;VT=SNP
20	48110913	rs56277375	T	C	100	PASS	AC=296;AF=0.0591054;AN=5008;NS=2504;DP=16735;EAS_AF=0.003;AMR_AF=0.0303;AFR_AF=0.0076;EUR_AF=0.0875;SAS_AF=0.1779;AA=T|||;VT=SNP
20	48111620	rs556731	A	G	100	PASS	AC=277;AF=0.0553115;AN=5008;NS=2504;DP=19762;EAS_AF=0;AMR_AF=0.0317;AFR_AF=0.1475;EUR_AF=0.0348;SAS_AF=0.0256;AA=A|||;VT=SNP
20	48112309	rs117302510	C	G	100	PASS	AC=21;AF=0.00419329;AN=5008;NS=2504;DP=19889;EAS_AF=0;AMR_AF=0.0043;AFR_AF=0.0008;EUR_AF=0.0099;SAS_AF=0.0072;AA=C|||;VT=SNP
20	48112523	rs79422257	T	C	100	PASS	AC=171;AF=0.0341454;AN=5008;NS=2504;DP=20202;EAS_AF=0;AMR_AF=0.013;AFR_AF=0.0726;EUR_AF=0.0139;SAS_AF=0.0532;AA=T|||;VT=SNP
20	48113300	rs6095543	T	C	100	PASS	AC=707;AF=0.141174;AN=5008;NS=2504;DP=20975;EAS_AF=0.1964;AMR_AF=0.1239;AFR_AF=0.1172;EUR_AF=0.1769;SAS_AF=0.092;AA=T|||;VT=SNP
20	48113487	rs551957	T	C	100	PASS	AC=247;AF=0.0493211;AN=5008;NS=2504;DP=20878;EAS_AF=0;AMR_AF=0.0245;AFR_AF=0.1604;EUR_AF=0.0159;SAS_AF=0.002;AA=T|||;VT=SNP
20	48114488	rs471696	C	T	100	PASS	AC=246;AF=0.0491214;AN=5008;NS=2504;DP=18872;EAS_AF=0;AMR_AF=0.0245;AFR_AF=0.1596;EUR_AF=0.0159;SAS_AF=0.002;AA=C|||;VT=SNP
20	48114678	rs6090990	A	C	100	PASS	AC=1109;AF=0.221446;AN=5008;NS=2504;DP=20971;EAS_AF=0.2331;AMR_AF=0.2666;AFR_AF=0.1241;EUR_AF=0.2684;SAS_AF=0.2607;AA=A|||;VT=SNP
20	48115097	rs6095544	T	A	100	PASS	AC=1111;AF=0.221845;AN=5008;NS=2504;DP=20203;EAS_AF=0.2331;AMR_AF=0.2666;AFR_AF=0.1248;EUR_AF=0.2694;SAS_AF=0.2607;AA=T|||;VT=SNP
20	48115235	rs1393342	A	C	100	PASS	AC=720;AF=0.14377;AN=5008;NS=2504;DP=20653;EAS_AF=0.123;AMR_AF=0.2003;AFR_AF=0.0159;EUR_AF=0.2217;SAS_AF=0.2178;AA=A|||;VT=SNP
20	48115247	rs1393343	T	A	100	PASS	AC=720;AF=0.14377;AN=5008;NS=2504;DP=20703;EAS_AF=0.123;AMR_AF=0.2003;AFR_AF=0.0159;EUR_AF=0.2217;SAS_AF=0.2178;AA=T|||;VT=SNP
20	48115325	rs6095545	G	A	100	PASS	AC=1058;AF=0.211262;AN=5008;NS=2504;DP=20161;EAS_AF=0.1964;AMR_AF=0.2666;AFR_AF=0.1248;EUR_AF=0.2684;SAS_AF=0.2454;AA=A|||;VT=SNP
20	48116337	rs117375478	C	T	100	PASS	AC=18;AF=0.00359425;AN=5008;NS=2504;DP=23596;EAS_AF=0;AMR_AF=0.0014;AFR_AF=0.0008;EUR_AF=0.0099;SAS_AF=0.0061;AA=c|||;VT=SNP
20	48116500	rs35075806	C	G	100	PASS	AC=1060;AF=0.211661;AN=5008;NS=2504;DP=20402;EAS_AF=0.1984;AMR_AF=0.2666;AFR_AF=0.1248;EUR_AF=0.2684;SAS_AF=0.2454;AA=C|||;VT=SNP
20	48116603	rs140491863	C	T	100	PASS	AC=17;AF=0.00339457;AN=5008;NS=2504;DP=20259;EAS_AF=0;AMR_AF=0.0014;AFR_AF=0;EUR_AF=0.0139;SAS_AF=0.002;AA=C|||;VT=SNP
20	48116682	rs7267020	G	T	100	PASS	AC=1059;AF=0.211462;AN=5008;NS=2504;DP=21485;EAS_AF=0.1984;AMR_AF=0.2666;AFR_AF=0.1248;EUR_AF=0.2684;SAS_AF=0.2444;AA=T|||;VT=SNP
20	48116955	rs6095546	C	A	100	PASS	AC=1060;AF=0.211661;AN=5008;NS=2504;DP=19699;EAS_AF=0.1984;AMR_AF=0.2666;AFR_AF=0.1248;EUR_AF=0.2684;SAS_AF=0.2454;AA=C|||;VT=SNP
20	48117998	rs546674	T	C	100	PASS	AC=2099;AF=0.419129;AN=5008;NS=2504;DP=20507;EAS_AF=0.2391;AMR_AF=0.3458;AFR_AF=0.7632;EUR_AF=0.2992;SAS_AF=0.3149;AA=C|||;VT=SNP
20	48118822	rs6095547	C	T	100	PASS	AC=1060;AF=0.211661;AN=5008;NS=2504;DP=17749;EAS_AF=0.1994;AMR_AF=0.2651;AFR_AF=0.1248;EUR_AF=0.2684;SAS_AF=0.2454;AA=c|||;VT=SNP
20	48119060	rs142433575	G	A	100	PASS	AC=168;AF=0.0335463;AN=5008;NS=2504;DP=16784;EAS_AF=0;AMR_AF=0.013;AFR_AF=0.0726;EUR_AF=0.0129;SAS_AF=0.0511;AA=G|||;VT=SNP
20	48119430	rs491025	T	C	100	PASS	AC=2849;AF=0.56889;AN=5008;NS=2504;DP=16061;EAS_AF=0.3651;AMR_AF=0.5447;AFR_AF=0.7995;EUR_AF=0.5199;SAS_AF=0.5348;AA=t|||;VT=SNP
20	48119820	rs2298844	T	C	100	PASS	AC=1110;AF=0.221645;AN=5008;NS=2504;DP=17397;EAS_AF=0.2321;AMR_AF=0.2666;AFR_AF=0.1248;EUR_AF=0.2694;SAS_AF=0.2607;AA=T|||;VT=SNP
20	48120183	rs574113	C	T	100	PASS	AC=3585;AF=0.715855;AN=5008;NS=2504;DP=22060;EAS_AF=0.4802;AMR_AF=0.7262;AFR_AF=0.9773;EUR_AF=0.669;SAS_AF=0.6462;AA=T|||;VT=SNP
20	48120217	rs117990836	T	G	100	PASS	AC=26;AF=0.00519169;AN=5008;NS=2504;DP=21245;EAS_AF=0;AMR_AF=0.0058;AFR_AF=0;EUR_AF=0.0189;SAS_AF=0.0031;AA=T|||;VT=SNP
20	48120374	rs571907	G	A	100	PASS	AC=245;AF=0.0489217;AN=5008;NS=2504;DP=21517;EAS_AF=0;AMR_AF=0.0231;AFR_AF=0.1596;EUR_AF=0.0159;SAS_AF=0.002;AA=g|||;VT=SNP
20	48120777	rs4647	G	A	100	PASS	AC=1061;AF=0.211861;AN=5008;NS=2504;DP=18885;EAS_AF=0.1984;AMR_AF=0.2666;AFR_AF=0.1248;EUR_AF=0.2694;SAS_AF=0.2454;AA=G|||;VT=SNP
20	48120843	rs5619	G	A	100	PASS	AC=649;AF=0.129593;AN=5008;NS=2504;DP=20942;EAS_AF=0;AMR_AF=0.0519;AFR_AF=0.4017;EUR_AF=0.0288;SAS_AF=0.0542;AA=G|||;VT=SNP
20	48120999	rs492195	C	A	100	PASS	AC=2016;AF=0.402556;AN=5008;NS=2504;DP=17326;EAS_AF=0.2044;AMR_AF=0.3357;AFR_AF=0.7443;EUR_AF=0.2982;SAS_AF=0.2996;AA=N|||;VT=SNP
20	48121370	rs5613	T	G	100	PASS	AC=41;AF=0.0081869;AN=5008;NS=2504;DP=16789;EAS_AF=0;AMR_AF=0.0144;AFR_AF=0.0008;EUR_AF=0.0288;SAS_AF=0.001;AA=T|||;VT=SNP
20	48121474	rs5609	A	G	100	PASS	AC=245;AF=0.0489217;AN=5008;NS=2504;DP=14219;EAS_AF=0;AMR_AF=0.0231;AFR_AF=0.1596;EUR_AF=0.0159;SAS_AF=0.002;AA=A|||;VT=SNP
20	48121978	rs5602	A	G	100	PASS	AC=3124;AF=0.623802;AN=5008;NS=2504;DP=17882;EAS_AF=0.3651;AMR_AF=0.5648;AFR_AF=0.9735;EUR_AF=0.5378;SAS_AF=0.5481;AA=G|||;VT=SNP
20	48122140	rs5601	G	A	100	PASS	AC=580;AF=0.115815;AN=5008;NS=2504;DP=18642;EAS_AF=0;AMR_AF=0.0461;AFR_AF=0.3517;EUR_AF=0.0288;SAS_AF=0.0552;AA=G|||;VT=SNP
20	48122762	rs5600	T	C	100	PASS	AC=1114;AF=0.222444;AN=5008;NS=2504;DP=15811;EAS_AF=0.2341;AMR_AF=0.2666;AFR_AF=0.1256;EUR_AF=0.2704;SAS_AF=0.2607;AA=T|||;VT=SNP
20	48123066	rs11698535	C	T	100	PASS	AC=1063;AF=0.21226;AN=5008;NS=2504;DP=14209;EAS_AF=0.1984;AMR_AF=0.2666;AFR_AF=0.1248;EUR_AF=0.2694;SAS_AF=0.2474;AA=C|||;VT=SNP
20	48123087	rs5596	T	G	100	PASS	AC=2023;AF=0.403954;AN=5008;NS=2504;DP=15001;EAS_AF=0.2054;AMR_AF=0.3357;AFR_AF=0.7466;EUR_AF=0.2992;SAS_AF=0.3016;AA=G|||;VT=SNP
20	48123107	rs5594	G	A	100	PASS	AC=688;AF=0.13738;AN=5008;NS=2504;DP=15715;EAS_AF=0;AMR_AF=0.0533;AFR_AF=0.4289;EUR_AF=0.0288;SAS_AF=0.0562;AA=G|||;VT=SNP
20	48124341	rs5585	A	G	100	PASS	AC=583;AF=0.116414;AN=5008;NS=2504;DP=18277;EAS_AF=0;AMR_AF=0.0476;AFR_AF=0.3533;EUR_AF=0.0288;SAS_AF=0.0552;AA=A|||;VT=SNP
20	48125015	rs13039739	G	A	100	PASS	AC=1034;AF=0.20647;AN=5008;NS=2504;DP=19047;EAS_AF=0.1964;AMR_AF=0.2651;AFR_AF=0.1256;EUR_AF=0.2465;SAS_AF=0.2434;AA=G|||;VT=SNP
20	48125618	rs16994651	C	T	100	PASS	AC=329;AF=0.0656949;AN=5008;NS=2504;DP=20123;EAS_AF=0;AMR_AF=0.0231;AFR_AF=0.1891;EUR_AF=0.0129;SAS_AF=0.0511;AA=C|||;VT=SNP
20	48126464	rs580589	C	T	100	PASS	AC=249;AF=0.0497204;AN=5008;NS=2504;DP=12365;EAS_AF=0;AMR_AF=0.0231;AFR_AF=0.1619;EUR_AF=0.0159;SAS_AF=0.0031;AA=C|||;VT=SNP
20	48126548	rs8115055	C	A	100	PASS	AC=329;AF=0.0656949;AN=5008;NS=2504;DP=14570;EAS_AF=0;AMR_AF=0.0231;AFR_AF=0.1891;EUR_AF=0.0129;SAS_AF=0.0511;AA=C|||;VT=SNP
20	48126879	rs35193371	C	T	100	PASS	AC=1332;AF=0.265974;AN=5008;NS=2504;DP=21944;EAS_AF=0.2034;AMR_AF=0.2867;AFR_AF=0.323;EUR_AF=0.2614;SAS_AF=0.2434;AA=T|||;VT=SNP
20	48126982	rs576119	A	G	100	PASS	AC=2054;AF=0.410144;AN=5008;NS=2504;DP=20128;EAS_AF=0.2034;AMR_AF=0.3516;AFR_AF=0.7716;EUR_AF=0.2922;SAS_AF=0.2975;AA=G|||;VT=SNP
20	48127176	rs729824	T	C	100	PASS	AC=1380;AF=0.275559;AN=5008;NS=2504;DP=18595;EAS_AF=0.2034;AMR_AF=0.2896;AFR_AF=0.3578;EUR_AF=0.2614;SAS_AF=0.2434;AA=C|||;VT=SNP
20	48127380	rs78134375	C	T	100	PASS	AC=52;AF=0.0103834;AN=5008;NS=2504;DP=19500;EAS_AF=0;AMR_AF=0.0115;AFR_AF=0.0008;EUR_AF=0.0358;SAS_AF=0.0072;AA=c|||;VT=SNP
20	48127957	rs56945685	T	C	100	PASS	AC=331;AF=0.0660942;AN=5008;NS=2504;DP=16078;EAS_AF=0;AMR_AF=0.0231;AFR_AF=0.1891;EUR_AF=0.0129;SAS_AF=0.0532;AA=T|||;VT=SNP
20	48128119	rs11696747	T	C	100	PASS	AC=1056;AF=0.210863;AN=5008;NS=2504;DP=17556;EAS_AF=0.1984;AMR_AF=0.2723;AFR_AF=0.1248;EUR_AF=0.2624;SAS_AF=0.2434;AA=T|||;VT=SNP
20	48128139	rs11696748	T	C	100	PASS	AC=1056;AF=0.210863;AN=5008;NS=2504;DP=17469;EAS_AF=0.1984;AMR_AF=0.2723;AFR_AF=0.1248;EUR_AF=0.2624;SAS_AF=0.2434;AA=T|||;VT=SNP
20	48128589	rs8121749	A	G	100	PASS	AC=1432;AF=0.285942;AN=5008;NS=2504;DP=27053;EAS_AF=0.2391;AMR_AF=0.2896;AFR_AF=0.3578;EUR_AF=0.2624;SAS_AF=0.2587;AA=a|||;VT=SNP
20	48128880	rs148992383	G	A	100	PASS	AC=46;AF=0.0091853;AN=5008;NS=2504;DP=25168;EAS_AF=0.002;AMR_AF=0.0303;AFR_AF=0;EUR_AF=0.0189;SAS_AF=0.0041;AA=G|||;VT=SNP
20	48128997	rs6095557	A	G	100	PASS	AC=1433;AF=0.286142;AN=5008;NS=2504;DP=25226;EAS_AF=0.2381;AMR_AF=0.2896;AFR_AF=0.3578;EUR_AF=0.2644;SAS_AF=0.2587;AA=G|||;VT=SNP
20	48129169	rs7271624	C	G	100	PASS	AC=2076;AF=0.414537;AN=5008;NS=2504;DP=25006;EAS_AF=0.2381;AMR_AF=0.3429;AFR_AF=0.7648;EUR_AF=0.2793;SAS_AF=0.3129;AA=G|||;VT=SNP
20	48129706	rs5629	G	T	100	PASS	AC=1103;AF=0.220248;AN=5008;NS=2504;DP=16672;EAS_AF=0.2321;AMR_AF=0.2723;AFR_AF=0.1248;EUR_AF=0.2604;SAS_AF=0.2587;AA=G|||;VT=SNP;EX_TARGET
20	48129987	rs6019876	G	C	100	PASS	AC=1432;AF=0.285942;AN=5008;NS=2504;DP=17751;EAS_AF=0.2391;AMR_AF=0.2911;AFR_AF=0.3585;EUR_AF=0.2644;SAS_AF=0.2546;AA=C|||;VT=SNP
20	48130173	rs150944682	T	C	100	PASS	AC=52;AF=0.0103834;AN=5008;NS=2504;DP=20151;EAS_AF=0;AMR_AF=0.0115;AFR_AF=0.0008;EUR_AF=0.0358;SAS_AF=0.0072;AA=T|||;VT=SNP
20	48130328	rs495146	C	T	100	PASS	AC=2031;AF=0.405551;AN=5008;NS=2504;DP=19451;EAS_AF=0.2361;AMR_AF=0.3401;AFR_AF=0.7383;EUR_AF=0.2783;SAS_AF=0.3078;AA=T|||;VT=SNP
20	48130628	rs6019879	T	C	100	PASS	AC=1434;AF=0.286342;AN=5008;NS=2504;DP=21096;EAS_AF=0.2381;AMR_AF=0.2882;AFR_AF=0.357;EUR_AF=0.2674;SAS_AF=0.2587;AA=T|||;VT=SNP
20	48130982	rs7274202	C	T	100	PASS	AC=1099;AF=0.219449;AN=5008;NS=2504;DP=20499;EAS_AF=0.2292;AMR_AF=0.2709;AFR_AF=0.1248;EUR_AF=0.2634;SAS_AF=0.2556;AA=C|||;VT=SNP
20	48131036	rs7267348	T	C	100	PASS	AC=1475;AF=0.294529;AN=5008;NS=2504;DP=20123;EAS_AF=0.2381;AMR_AF=0.2911;AFR_AF=0.388;EUR_AF=0.2674;SAS_AF=0.2566;AA=C|||;VT=SNP
20	48131301	rs6012680	G	C	100	PASS	AC=1428;AF=0.285144;AN=5008;NS=2504;DP=23225;EAS_AF=0.2391;AMR_AF=0.2882;AFR_AF=0.357;EUR_AF=0.2634;SAS_AF=0.2556;AA=C|||;VT=SNP
20	48131649	rs6019880	T	C	100	PASS	AC=1442;AF=0.287939;AN=5008;NS=2504;DP=21209;EAS_AF=0.2371;AMR_AF=0.2954;AFR_AF=0.3578;EUR_AF=0.2724;SAS_AF=0.2566;AA=C|||;VT=SNP
20	48132065	rs75630193	G	A	100	PASS	AC=15;AF=0.00299521;AN=5008;NS=2504;DP=20530;EAS_AF=0;AMR_AF=0.0058;AFR_AF=0;EUR_AF=0.0109;SAS_AF=0;AA=G|||;VT=SNP
20	48132398	rs77317874	T	C	100	PASS	AC=85;AF=0.0169728;AN=5008;NS=2504;DP=20283;EAS_AF=0;AMR_AF=0.0029;AFR_AF=0;EUR_AF=0.0189;SAS_AF=0.0654;AA=T|||;VT=SNP
20	48133549	rs61013127	A	G	100	PASS	AC=1527;AF=0.304912;AN=5008;NS=2504;DP=18533;EAS_AF=0.3135;AMR_AF=0.3069;AFR_AF=0.3411;EUR_AF=0.2366;SAS_AF=0.316;AA=A|||;VT=SNP
20	48133782	rs6090996	G	A	100	PASS	AC=1264;AF=0.252396;AN=5008;NS=2504;DP=20098;EAS_AF=0.0863;AMR_AF=0.2406;AFR_AF=0.447;EUR_AF=0.2028;SAS_AF=0.2198;AA=G|||;VT=SNP
20	48133817	rs117238134	G	A	100	PASS	AC=13;AF=0.00259585;AN=5008;NS=2504;DP=20058;EAS_AF=0;AMR_AF=0;AFR_AF=0;EUR_AF=0.0109;SAS_AF=0.002;AA=G|||;VT=SNP
20	48134293	rs112853036	T	C	100	PASS	AC=34;AF=0.00678914;AN=5008;NS=2504;DP=20758;EAS_AF=0;AMR_AF=0.0072;AFR_AF=0;EUR_AF=0.0288;SAS_AF=0;AA=T|||;VT=SNP
20	48134616	rs11906639	C	T	100	PASS	AC=174;AF=0.0347444;AN=5008;NS=2504;DP=18929;EAS_AF=0;AMR_AF=0.0187;AFR_AF=0.0688;EUR_AF=0.0229;SAS_AF=0.0481;AA=C|||;VT=SNP
20	48134818	rs77401275	A	G	100	PASS	AC=54;AF=0.0107827;AN=5008;NS=2504;DP=18687;EAS_AF=0;AMR_AF=0.0159;AFR_AF=0.0008;EUR_AF=0.0358;SAS_AF=0.0061;AA=A|||;VT=SNP
20	48135276	rs144332344	A	G	100	PASS	AC=15;AF=0.00299521;AN=5008;NS=2504;DP=17782;EAS_AF=0;AMR_AF=0.0058;AFR_AF=0;EUR_AF=0.0109;SAS_AF=0;AA=A|||;VT=SNP
20	48136682	rs497069	C	T	100	PASS	AC=701;AF=0.139976;AN=5008;NS=2504;DP=18322;EAS_AF=0.0605;AMR_AF=0.1671;AFR_AF=0.0893;EUR_AF=0.1918;SAS_AF=0.2178;AA=C|||;VT=SNP
20	48136683	rs77823273	G	A	100	PASS	AC=213;AF=0.0425319;AN=5008;NS=2504;DP=18229;EAS_AF=0;AMR_AF=0.0216;AFR_AF=0.0938;EUR_AF=0.0249;SAS_AF=0.0501;AA=A|||;VT=SNP
20	48136724	rs496962	C	T	100	PASS	AC=712;AF=0.142173;AN=5008;NS=2504;DP=18760;EAS_AF=0.0605;AMR_AF=0.1902;AFR_AF=0.0893;EUR_AF=0.1879;SAS_AF=0.2168;AA=C|||;VT=SNP
20	48137163	rs112392428	G	A	100	PASS	AC=133;AF=0.0265575;AN=5008;NS=2504;DP=20317;EAS_AF=0;AMR_AF=0.0274;AFR_AF=0.0129;EUR_AF=0.0517;SAS_AF=0.046;AA=G|||;VT=SNP
20	48138051	rs113110790	C	T	100	PASS	AC=92;AF=0.0183706;AN=5008;NS=2504;DP=20525;EAS_AF=0;AMR_AF=0.013;AFR_AF=0.0076;EUR_AF=0.0239;SAS_AF=0.0501;AA=C|||;VT=SNP
20	48138971	rs508757	T	C	100	PASS	AC=1549;AF=0.309305;AN=5008;NS=2504;DP=18985;EAS_AF=0.0595;AMR_AF=0.2262;AFR_AF=0.6906;EUR_AF=0.1988;SAS_AF=0.2239;AA=C|||;VT=SNP
20	48139768	rs73124173	C	A	100	PASS	AC=20;AF=0.00399361;AN=5008;NS=2504;DP=16690;EAS_AF=0;AMR_AF=0.0043;AFR_AF=0.0008;EUR_AF=0.0159;SAS_AF=0;AA=C|||;VT=SNP
20	48140682	rs5628	C	T	100	PASS	AC=620;AF=0.123802;AN=5008;NS=2504;DP=19573;EAS_AF=0.1002;AMR_AF=0.121;AFR_AF=0.2027;EUR_AF=0.0646;SAS_AF=0.1043;AA=C|||;VT=SNP;EX_TARGET
20	48141334	rs117234571	C	A	100	PASS	AC=26;AF=0.00519169;AN=5008;NS=2504;DP=16763;EAS_AF=0;AMR_AF=0.0115;AFR_AF=0;EUR_AF=0.0179;SAS_AF=0;AA=C|||;VT=SNP
20	48143362	rs522962	T	C	100	PASS	AC=3004;AF=0.59984;AN=5008;NS=2504;DP=21080;EAS_AF=0.3224;AMR_AF=0.464;AFR_AF=0.9168;EUR_AF=0.5636;SAS_AF=0.591;AA=C|||;VT=SNP
20	48147421	rs8115305	C	T	100	PASS	AC=163;AF=0.0325479;AN=5008;NS=2504;DP=17721;EAS_AF=0.0129;AMR_AF=0.0259;AFR_AF=0.059;EUR_AF=0.0179;SAS_AF=0.0368;AA=C|||;VT=SNP
20	48147756	rs76998991	C	T	100	PASS	AC=56;AF=0.0111821;AN=5008;NS=2504;DP=15270;EAS_AF=0;AMR_AF=0.0173;AFR_AF=0.0015;EUR_AF=0.0358;SAS_AF=0.0061;AA=C|||;VT=SNP
20	48150396	rs149811032	G	A	100	PASS	AC=101;AF=0.0201677;AN=5008;NS=2504;DP=12424;EAS_AF=0.001;AMR_AF=0.0259;AFR_AF=0.0015;EUR_AF=0.0557;SAS_AF=0.0245;AA=G|||;VT=SNP
20	48150547	rs147874581	A	G	100	PASS	AC=20;AF=0.00399361;AN=5008;NS=2504;DP=13226;EAS_AF=0.002;AMR_AF=0.0029;AFR_AF=0;EUR_AF=0.008;SAS_AF=0.0082;AA=A|||;VT=SNP
20	48152343	rs504974	G	A	100	PASS	AC=649;AF=0.129593;AN=5008;NS=2504;DP=19042;EAS_AF=0.1002;AMR_AF=0.1196;AFR_AF=0.2269;EUR_AF=0.0666;SAS_AF=0.1002;AA=g|||;VT=SNP
20	48152675	rs6091000	T	C	100	PASS	AC=420;AF=0.0838658;AN=5008;NS=2504;DP=18410;EAS_AF=0.0139;AMR_AF=0.0519;AFR_AF=0.1914;EUR_AF=0.0577;SAS_AF=0.0603;AA=T|||;VT=SNP
20	48153395	rs13433380	G	A	100	PASS	AC=419;AF=0.0836661;AN=5008;NS=2504;DP=17298;EAS_AF=0.0139;AMR_AF=0.0519;AFR_AF=0.1906;EUR_AF=0.0577;SAS_AF=0.0603;AA=A|||;VT=SNP
20	48153552	rs117294996	C	T	100	PASS	AC=22;AF=0.00439297;AN=5008;NS=2504;DP=17763;EAS_AF=0;AMR_AF=0;AFR_AF=0.0015;EUR_AF=0.0169;SAS_AF=0.0031;AA=C|||;VT=SNP
20	48153744	rs11700258	A	G	100	PASS	AC=271;AF=0.0541134;AN=5008;NS=2504;DP=17971;EAS_AF=0.0466;AMR_AF=0.0605;AFR_AF=0.0197;EUR_AF=0.1123;SAS_AF=0.044;AA=A|||;VT=SNP
20	48153842	rs116853191	G	A	100	PASS	AC=17;AF=0.00339457;AN=5008;NS=2504;DP=16860;EAS_AF=0;AMR_AF=0.0029;AFR_AF=0.0008;EUR_AF=0.0089;SAS_AF=0.0051;AA=G|||;VT=SNP
20	48154079	rs4810965	G	A	100	PASS	AC=711;AF=0.141973;AN=5008;NS=2504;DP=19334;EAS_AF=0.0883;AMR_AF=0.1455;AFR_AF=0.2088;EUR_AF=0.1213;SAS_AF=0.1258;AA=G|||;VT=SNP
20	48154367	rs80031368	G	A	100	PASS	AC=42;AF=0.00838658;AN=5008;NS=2504;DP=22251;EAS_AF=0;AMR_AF=0.0144;AFR_AF=0;EUR_AF=0.0298;SAS_AF=0.002;AA=G|||;VT=SNP
20	48154529	rs117675314	G	A	100	PASS	AC=31;AF=0.0061901;AN=5008;NS=2504;DP=18587;EAS_AF=0;AMR_AF=0.0058;AFR_AF=0;EUR_AF=0.0258;SAS_AF=0.001;AA=G|||;VT=SNP
20	48154547	rs117927958	T	C	100	PASS	AC=329;AF=0.0656949;AN=5008;NS=2504;DP=18686;EAS_AF=0.0873;AMR_AF=0.1037;AFR_AF=0.003;EUR_AF=0.0666;SAS_AF=0.1002;AA=T|||;VT=SNP
20	48154718	rs117769190	G	A	100	PASS	AC=333;AF=0.0664936;AN=5008;NS=2504;DP=17032;EAS_AF=0.0129;AMR_AF=0.0403;AFR_AF=0.0045;EUR_AF=0.0795;SAS_AF=0.2106;AA=G|||;VT=SNP
20	48155767	rs501908	T	C	100	PASS	AC=706;AF=0.140974;AN=5008;NS=2504;DP=14617;EAS_AF=0.0893;AMR_AF=0.1441;AFR_AF=0.205;EUR_AF=0.1193;SAS_AF=0.1278;AA=T|||;VT=SNP
20	48155793	rs112219753	G	T	100	PASS	AC=58;AF=0.0115815;AN=5008;NS=2504;DP=14965;EAS_AF=0.001;AMR_AF=0.0115;AFR_AF=0.0008;EUR_AF=0.0358;SAS_AF=0.0123;AA=G|||;VT=SNP
20	48156249	rs61322884	G	A	100	PASS	AC=56;AF=0.0111821;AN=5008;NS=2504;DP=16309;EAS_AF=0;AMR_AF=0.0173;AFR_AF=0.0015;EUR_AF=0.0358;SAS_AF=0.0061;AA=G|||;VT=SNP;EX_TARGET
20	48156373	rs73124177	G	A	100	PASS	AC=337;AF=0.0672923;AN=5008;NS=2504;DP=17814;EAS_AF=0.0129;AMR_AF=0.0403;AFR_AF=0.0076;EUR_AF=0.0795;SAS_AF=0.2106;AA=G|||;VT=SNP
20	48160782	rs62209222	T	C	100	PASS	AC=15;AF=0.00299521;AN=5008;NS=2504;DP=18804;EAS_AF=0;AMR_AF=0.0043;AFR_AF=0;EUR_AF=0.0109;SAS_AF=0.001;AA=T|||;VT=SNP;EX_TARGET
20	48161615	rs142191406	C	T	100	PASS	AC=12;AF=0.00239617;AN=5008;NS=2504;DP=20423;EAS_AF=0;AMR_AF=0.0043;AFR_AF=0;EUR_AF=0.007;SAS_AF=0.002;AA=C|||;VT=SNP
20	48162539	rs73124179	G	A	100	PASS	AC=386;AF=0.0770767;AN=5008;NS=2504;DP=23375;EAS_AF=0.0129;AMR_AF=0.0447;AFR_AF=0.0076;EUR_AF=0.0954;SAS_AF=0.2413;AA=G|||;VT=SNP
20	48163144	rs515633	G	A	100	PASS	AC=566;AF=0.113019;AN=5008;NS=2504;DP=20079;EAS_AF=0.0823;AMR_AF=0.1182;AFR_AF=0.1899;EUR_AF=0.0636;SAS_AF=0.0879;AA=G|||;VT=SNP
20	48164334	rs144558895	C	T	100	PASS	AC=30;AF=0.00599042;AN=5008;NS=2504;DP=18444;EAS_AF=0.001;AMR_AF=0.0115;AFR_AF=0;EUR_AF=0.0189;SAS_AF=0.002;AA=C|||;VT=SNP;EX_TARGET
20	48164617	rs150818638	T	C	100	PASS	AC=18;AF=0.00359425;AN=5008;NS=2504;DP=20642;EAS_AF=0;AMR_AF=0.0029;AFR_AF=0;EUR_AF=0.0159;SAS_AF=0;AA=T|||;VT=SNP
20	48167203	rs12625166	G	T	100	PASS	AC=346;AF=0.0690895;AN=5008;NS=2504;DP=19217;EAS_AF=0.0883;AMR_AF=0.0994;AFR_AF=0.0325;EUR_AF=0.0586;SAS_AF=0.0879;AA=G|||;VT=SNP
20	48170603	rs560976	A	G	100	PASS	AC=4781;AF=0.954673;AN=5008;NS=2504;DP=14912;EAS_AF=0.996;AMR_AF=0.9179;AFR_AF=0.9947;EUR_AF=0.8708;SAS_AF=0.9703;AA=G|||;VT=SNP
20	48172931	rs535080	C	T	100	PASS	AC=503;AF=0.100439;AN=5008;NS=2504;DP=17089;EAS_AF=0.0863;AMR_AF=0.1153;AFR_AF=0.1437;EUR_AF=0.0616;SAS_AF=0.0859;AA=C|||;VT=SNP
20	48174082	rs141929048	G	A	100	PASS	AC=17;AF=0.00339457;AN=5008;NS=2504;DP=17714;EAS_AF=0;AMR_AF=0.0043;AFR_AF=0.0008;EUR_AF=0.0089;SAS_AF=0.0041;AA=A|||;VT=SNP
20	48174450	rs570022	G	C	100	PASS	AC=4393;AF=0.877196;AN=5008;NS=2504;DP=17892;EAS_AF=0.7748;AMR_AF=0.8689;AFR_AF=0.9735;EUR_AF=0.8598;SAS_AF=0.8763;AA=-|||;VT=SNP
20	48175529	rs6125670	C	T	100	PASS	AC=2362;AF=0.471645;AN=5008;NS=2504;DP=18636;EAS_AF=0.6627;AMR_AF=0.5908;AFR_AF=0.2012;EUR_AF=0.5795;SAS_AF=0.4448;AA=C|||;VT=SNP
20	48175598	rs6125671	C	T	100	PASS	AC=1429;AF=0.285343;AN=5008;NS=2504;DP=18687;EAS_AF=0.4851;AMR_AF=0.4006;AFR_AF=0.0703;EUR_AF=0.2644;SAS_AF=0.3098;AA=C|||;VT=SNP
20	48175678	rs491490	G	A	100	PASS	AC=3348;AF=0.66853;AN=5008;NS=2504;DP=20280;EAS_AF=0.7252;AMR_AF=0.7594;AFR_AF=0.6293;EUR_AF=0.6978;SAS_AF=0.5685;AA=G|||;VT=SNP
20	48176141	rs75416472	C	T	100	PASS	AC=98;AF=0.0195687;AN=5008;NS=2504;DP=20640;EAS_AF=0.001;AMR_AF=0.0447;AFR_AF=0.0015;EUR_AF=0.0527;SAS_AF=0.0112;AA=C|||;VT=SNP
20	48176523	rs149648985	G	A	100	PASS	AC=57;AF=0.0113818;AN=5008;NS=2504;DP=14101;EAS_AF=0.002;AMR_AF=0.013;AFR_AF=0;EUR_AF=0.0229;SAS_AF=0.0235;AA=G|||;VT=SNP
20	48176837	rs73124190	C	T	100	PASS	AC=315;AF=0.0628994;AN=5008;NS=2504;DP=18872;EAS_AF=0.1171;AMR_AF=0.0202;AFR_AF=0.0257;EUR_AF=0.0676;SAS_AF=0.0828;AA=C|||;VT=SNP
20	48177124	rs74368908	G	A	100	PASS	AC=77;AF=0.0153754;AN=5008;NS=2504;DP=20870;EAS_AF=0.0109;AMR_AF=0.0086;AFR_AF=0.0159;EUR_AF=0.0179;SAS_AF=0.0215;AA=A|||;VT=SNP
20	48177154	rs62209224	C	T	100	PASS	AC=136;AF=0.0271565;AN=5008;NS=2504;DP=20824;EAS_AF=0.001;AMR_AF=0.0245;AFR_AF=0.025;EUR_AF=0.0408;SAS_AF=0.045;AA=C|||;VT=SNP
20	48177341	rs139610481	G	A	100	PASS	AC=17;AF=0.00339457;AN=5008;NS=2504;DP=19491;EAS_AF=0;AMR_AF=0.0029;AFR_AF=0;EUR_AF=0.0149;SAS_AF=0;AA=G|||;VT=SNP
20	48177403	rs73124192	G	A	100	PASS	AC=228;AF=0.0455272;AN=5008;NS=2504;DP=19750;EAS_AF=0.003;AMR_AF=0.0346;AFR_AF=0.0008;EUR_AF=0.0755;SAS_AF=0.1268;AA=G|||;VT=SNP
20	48177418	rs6012695	C	T	100	PASS	AC=1834;AF=0.366214;AN=5008;NS=2504;DP=19534;EAS_AF=0.3036;AMR_AF=0.3948;AFR_AF=0.5439;EUR_AF=0.2843;SAS_AF=0.2546;AA=T|||;VT=SNP
20	48177784	rs476496	G	A	100	PASS	AC=3722;AF=0.743211;AN=5008;NS=2504;DP=19407;EAS_AF=0.6379;AMR_AF=0.6542;AFR_AF=0.8729;EUR_AF=0.7644;SAS_AF=0.7178;AA=A|||;VT=SNP
20	48177838	rs498646	G	C	100	PASS	AC=3732;AF=0.745208;AN=5008;NS=2504;DP=19408;EAS_AF=0.63;AMR_AF=0.6599;AFR_AF=0.8956;EUR_AF=0.7584;SAS_AF=0.7076;AA=C|||;VT=SNP
20	48177868	rs66515906	G	A	100	PASS	AC=1138;AF=0.227236;AN=5008;NS=2504;DP=19151;EAS_AF=0.2599;AMR_AF=0.2853;AFR_AF=0.2534;EUR_AF=0.1302;SAS_AF=0.2168;AA=G|||;VT=SNP
20	48177974	rs927068	G	T	100	PASS	AC=1483;AF=0.296126;AN=5008;NS=2504;DP=20505;EAS_AF=0.1845;AMR_AF=0.2637;AFR_AF=0.4887;EUR_AF=0.2604;SAS_AF=0.2106;AA=T|||;VT=SNP
20	48178213	rs6019902	G	A	100	PASS	AC=934;AF=0.186502;AN=5008;NS=2504;DP=23091;EAS_AF=0.1448;AMR_AF=0.2017;AFR_AF=0.2814;EUR_AF=0.1958;SAS_AF=0.0808;AA=G|||;VT=SNP
20	48178833	rs111793493	C	T	100	PASS	AC=50;AF=0.00998403;AN=5008;NS=2504;DP=18261;EAS_AF=0;AMR_AF=0.0202;AFR_AF=0;EUR_AF=0.0348;SAS_AF=0.001;AA=T|||;VT=SNP
20	48179993	rs963455	T	C	100	PASS	AC=1408;AF=0.28115;AN=5008;NS=2504;DP=20214;EAS_AF=0.2361;AMR_AF=0.3501;AFR_AF=0.2118;EUR_AF=0.3439;SAS_AF=0.3078;AA=T|||;VT=SNP
20	48180058	rs477627	A	G	100	PASS	AC=4319;AF=0.86242;AN=5008;NS=2504;DP=19438;EAS_AF=0.869;AMR_AF=0.8833;AFR_AF=0.8949;EUR_AF=0.83;SAS_AF=0.8303;AA=G|||;VT=SNP
20	48180879	rs6067126	C	T	100	PASS	AC=1301;AF=0.259784;AN=5008;NS=2504;DP=14750;EAS_AF=0.2321;AMR_AF=0.3444;AFR_AF=0.1415;EUR_AF=0.339;SAS_AF=0.3067;AA=C|||;VT=SNP
20	48181035	rs707529	G	A	100	PASS	AC=1878;AF=0.375;AN=5008;NS=2504;DP=15965;EAS_AF=0.369;AMR_AF=0.3141;AFR_AF=0.3775;EUR_AF=0.4125;SAS_AF=0.3824;AA=G|||;VT=SNP
20	48181985	rs527895	C	T	100	PASS	AC=1784;AF=0.35623;AN=5008;NS=2504;DP=16750;EAS_AF=0.3671;AMR_AF=0.3098;AFR_AF=0.3101;EUR_AF=0.4125;SAS_AF=0.3824;AA=C|||;VT=SNP
20	48182021	rs511073	G	A	100	PASS	AC=4326;AF=0.863818;AN=5008;NS=2504;DP=16382;EAS_AF=0.8899;AMR_AF=0.879;AFR_AF=0.8903;EUR_AF=0.826;SAS_AF=0.8292;AA=A|||;VT=SNP
20	48183130	rs493694	T	C	100	PASS	AC=2376;AF=0.474441;AN=5008;NS=2504;DP=17900;EAS_AF=0.6379;AMR_AF=0.5029;AFR_AF=0.32;EUR_AF=0.4911;SAS_AF=0.4775;AA=T|||;VT=SNP
20	48183215	rs11908529	G	A	100	PASS	AC=337;AF=0.0672923;AN=5008;NS=2504;DP=18442;EAS_AF=0.0446;AMR_AF=0.0519;AFR_AF=0.0363;EUR_AF=0.0795;SAS_AF=0.1309;AA=G|||;VT=SNP
20	48183353	rs55866177	A	G	100	PASS	AC=329;AF=0.0656949;AN=5008;NS=2504;DP=17126;EAS_AF=0.0476;AMR_AF=0.0504;AFR_AF=0.0219;EUR_AF=0.0865;SAS_AF=0.1329;AA=A|||;VT=SNP
20	48183370	rs78865809	T	C	100	PASS	AC=42;AF=0.00838658;AN=5008;NS=2504;DP=16883;EAS_AF=0;AMR_AF=0.0058;AFR_AF=0.0008;EUR_AF=0.0268;SAS_AF=0.0102;AA=T|||;VT=SNP
20	48184048	rs73126221	G	A	100	PASS	AC=48;AF=0.00958466;AN=5008;NS=2504;DP=15786;EAS_AF=0;AMR_AF=0.0144;AFR_AF=0.0015;EUR_AF=0.0308;SAS_AF=0.0051;AA=G|||;VT=SNP
20	48184462	rs6091005	C	T	100	PASS	AC=1131;AF=0.225839;AN=5008;NS=2504;DP=8994;EAS_AF=0.1806;AMR_AF=0.3343;AFR_AF=0.1324;EUR_AF=0.3549;SAS_AF=0.1892;AA=C|||;VT=SNP
20	48184463	rs575322	G	A	100	PASS	AC=2508;AF=0.500799;AN=5008;NS=2504;DP=8963;EAS_AF=0.6538;AMR_AF=0.4712;AFR_AF=0.5023;EUR_AF=0.3628;SAS_AF=0.5041;AA=g|||;VT=SNP
20	48184560	rs116939356	G	T	100	PASS	AC=350;AF=0.0698882;AN=5008;NS=2504;DP=8584;EAS_AF=0.0486;AMR_AF=0.0548;AFR_AF=0.0257;EUR_AF=0.0954;SAS_AF=0.136;AA=G|||;VT=SNP;EX_TARGET
20	48185305	rs77093259	T	A	100	PASS	AC=12;AF=0.00239617;AN=5008;NS=2504;DP=13241;EAS_AF=0;AMR_AF=0.0014;AFR_AF=0;EUR_AF=0.0089;SAS_AF=0.002;AA=T|||;VT=SNP
20	48185742	rs76742841	A	G	100	PASS	AC=18;AF=0.00359425;AN=5008;NS=2504;DP=19608;EAS_AF=0;AMR_AF=0.0043;AFR_AF=0;EUR_AF=0.0149;SAS_AF=0;AA=A|||;VT=SNP
20	48186752	rs6019906	G	A	100	PASS	AC=839;AF=0.167532;AN=5008;NS=2504;DP=20740;EAS_AF=0.0565;AMR_AF=0.0648;AFR_AF=0.3442;EUR_AF=0.0755;SAS_AF=0.2106;AA=A|||;VT=SNP
20	48186786	rs147884018	C	T	100	PASS	AC=10;AF=0.00199681;AN=5008;NS=2504;DP=20692;EAS_AF=0;AMR_AF=0.0043;AFR_AF=0.0008;EUR_AF=0.006;SAS_AF=0;AA=C|||;VT=SNP
20	48187043	rs79589503	T	A	100	PASS	AC=21;AF=0.00419329;AN=5008;NS=2504;DP=18692;EAS_AF=0.003;AMR_AF=0.0029;AFR_AF=0;EUR_AF=0.0119;SAS_AF=0.0041;AA=T|||;VT=SNP
20	48187111	rs149178395	C	G	100	PASS	AC=17;AF=0.00339457;AN=5008;NS=2504;DP=18071;EAS_AF=0;AMR_AF=0.0058;AFR_AF=0.0015;EUR_AF=0.0109;SAS_AF=0;AA=C|||;VT=SNP
20	48187221	rs73126223	C	T	100	PASS	AC=396;AF=0.0790735;AN=5008;NS=2504;DP=17031;EAS_AF=0.0526;AMR_AF=0.0375;AFR_AF=0.0477;EUR_AF=0.0716;SAS_AF=0.1861;AA=C|||;VT=SNP
20	48187302	rs185512917	C	T	100	PASS	AC=20;AF=0.00399361;AN=5008;NS=2504;DP=18697;EAS_AF=0;AMR_AF=0.0029;AFR_AF=0;EUR_AF=0.0169;SAS_AF=0.001;AA=C|||;VT=SNP
20	48187355	rs117771138	C	T	100	PASS	AC=33;AF=0.00658946;AN=5008;NS=2504;DP=17431;EAS_AF=0;AMR_AF=0.0173;AFR_AF=0;EUR_AF=0.0189;SAS_AF=0.002;AA=C|||;VT=SNP
20	48188079	rs693649	G	A	100	PASS	AC=1211;AF=0.241813;AN=5008;NS=2504;DP=19274;EAS_AF=0.37;AMR_AF=0.268;AFR_AF=0.1899;EUR_AF=0.2097;SAS_AF=0.1943;AA=G|||;VT=SNP
20	48188176	rs149290320	G	A	100	PASS	AC=5;AF=0.000998403;AN=5008;NS=2504;DP=18406;EAS_AF=0;AMR_AF=0;AFR_AF=0.0008;EUR_AF=0.004;SAS_AF=0;AA=G|||;VT=SNP
20	48188575	rs6019908	G	T	100	PASS	AC=939;AF=0.1875;AN=5008;NS=2504;DP=19695;EAS_AF=0.0585;AMR_AF=0.0692;AFR_AF=0.41;EUR_AF=0.0825;SAS_AF=0.2117;AA=T|||;VT=SNP
20	48188636	rs56382860	T	C	100	PASS	AC=514;AF=0.102636;AN=5008;NS=2504;DP=19492;EAS_AF=0.0585;AMR_AF=0.0504;AFR_AF=0.0991;EUR_AF=0.0825;SAS_AF=0.2106;AA=T|||;VT=SNP
20	48189687	rs6019910	C	T	100	PASS	AC=939;AF=0.1875;AN=5008;NS=2504;DP=21709;EAS_AF=0.0595;AMR_AF=0.0706;AFR_AF=0.4107;EUR_AF=0.0805;SAS_AF=0.2106;AA=T|||;VT=SNP
20	48190386	rs6012696	G	A	100	PASS	AC=933;AF=0.186302;AN=5008;NS=2504;DP=23084;EAS_AF=0.0595;AMR_AF=0.0677;AFR_AF=0.4062;EUR_AF=0.0815;SAS_AF=0.2117;AA=A|||;VT=SNP
20	48190691	rs11905684	G	A	100	PASS	AC=939;AF=0.1875;AN=5008;NS=2504;DP=23623;EAS_AF=0.0595;AMR_AF=0.0706;AFR_AF=0.4085;EUR_AF=0.0815;SAS_AF=0.2127;AA=g|||;VT=SNP
20	48190728	rs145390949	T	A	100	PASS	AC=7;AF=0.00139776;AN=5008;NS=2504;DP=21645;EAS_AF=0;AMR_AF=0;AFR_AF=0;EUR_AF=0.007;SAS_AF=0;AA=T|||;VT=SNP
20	48190936	rs17787765	T	G	100	PASS	AC=510;AF=0.101837;AN=5008;NS=2504;DP=20387;EAS_AF=0.0595;AMR_AF=0.049;AFR_AF=0.0991;EUR_AF=0.0795;SAS_AF=0.2096;AA=T|||;VT=SNP
20	48191784	rs11697722	G	A	100	PASS	AC=1650;AF=0.329473;AN=5008;NS=2504;DP=17841;EAS_AF=0.3403;AMR_AF=0.4582;AFR_AF=0.1362;EUR_AF=0.4036;SAS_AF=0.4121;AA=G|||;VT=SNP
20	48191947	rs79379440	T	C	100	PASS	AC=25;AF=0.00499201;AN=5008;NS=2504;DP=22265;EAS_AF=0;AMR_AF=0.0101;AFR_AF=0.0023;EUR_AF=0.0139;SAS_AF=0.001;AA=T|||;VT=SNP
20	48192879	rs73128252	A	G	100	PASS	AC=488;AF=0.0974441;AN=5008;NS=2504;DP=20810;EAS_AF=0.0546;AMR_AF=0.0519;AFR_AF=0.0983;EUR_AF=0.0755;SAS_AF=0.1953;AA=A|||;VT=SNP
20	48193749	rs80236338	G	A	100	PASS	AC=91;AF=0.0181709;AN=5008;NS=2504;DP=19026;EAS_AF=0;AMR_AF=0.0202;AFR_AF=0;EUR_AF=0.0388;SAS_AF=0.0389;AA=G|||;VT=SNP
20	48196052	rs56308527	T	C	100	PASS	AC=484;AF=0.0966454;AN=5008;NS=2504;DP=20602;EAS_AF=0.0546;AMR_AF=0.0504;AFR_AF=0.0983;EUR_AF=0.0736;SAS_AF=0.1943;AA=T|||;VT=SNP
20	48196962	rs538748	G	A	100	PASS	AC=1910;AF=0.38139;AN=5008;NS=2504;DP=15662;EAS_AF=0.4385;AMR_AF=0.3314;AFR_AF=0.4032;EUR_AF=0.3082;SAS_AF=0.4039;AA=G|||;VT=SNP
20	48198450	rs56659617	T	C	100	PASS	AC=491;AF=0.0980431;AN=5008;NS=2504;DP=23922;EAS_AF=0.0556;AMR_AF=0.0504;AFR_AF=0.1036;EUR_AF=0.0726;SAS_AF=0.1943;AA=T|||;VT=SNP
20	48198739	rs555715	A	G	100	PASS	AC=1374;AF=0.274361;AN=5008;NS=2504;DP=17788;EAS_AF=0.377;AMR_AF=0.2752;AFR_AF=0.2882;EUR_AF=0.2306;SAS_AF=0.1943;AA=G|||;VT=SNP
20	48198919	rs557446	T	C	100	PASS	AC=2145;AF=0.428315;AN=5008;NS=2504;DP=20117;EAS_AF=0.4385;AMR_AF=0.3386;AFR_AF=0.5741;EUR_AF=0.3091;SAS_AF=0.407;AA=C|||;VT=SNP
20	48199084	rs117647567	G	A	100	PASS	AC=24;AF=0.00479233;AN=5008;NS=2504;DP=17865;EAS_AF=0;AMR_AF=0.0101;AFR_AF=0.0023;EUR_AF=0.0129;SAS_AF=0.001;AA=G|||;VT=SNP
20	48199956	rs477359	G	A	100	PASS	AC=2142;AF=0.427716;AN=5008;NS=2504;DP=18978;EAS_AF=0.4385;AMR_AF=0.3372;AFR_AF=0.5734;EUR_AF=0.3091;SAS_AF=0.4059;AA=A|||;VT=SNP
20	48199999	rs3848685	G	A	100	PASS	AC=617;AF=0.123203;AN=5008;NS=2504;DP=21350;EAS_AF=0.0556;AMR_AF=0.0519;AFR_AF=0.1982;EUR_AF=0.0736;SAS_AF=0.1933;AA=g|||;VT=SNP
20	48200092	rs3888385	C	T	100	PASS	AC=483;AF=0.0964457;AN=5008;NS=2504;DP=19919;EAS_AF=0.0556;AMR_AF=0.0504;AFR_AF=0.0983;EUR_AF=0.0726;SAS_AF=0.1933;AA=C|||;VT=SNP
20	48200580	rs73128257	G	A	100	PASS	AC=483;AF=0.0964457;AN=5008;NS=2504;DP=20223;EAS_AF=0.0556;AMR_AF=0.0504;AFR_AF=0.0983;EUR_AF=0.0726;SAS_AF=0.1933;AA=G|||;VT=SNP
20	48201134	rs509703	C	G	100	PASS	AC=4241;AF=0.846845;AN=5008;NS=2504;DP=22230;EAS_AF=0.7391;AMR_AF=0.8761;AFR_AF=0.9516;EUR_AF=0.8042;SAS_AF=0.8395;AA=G|||;VT=SNP
20	48201381	rs8113881	C	T	100	PASS	AC=783;AF=0.15635;AN=5008;NS=2504;DP=17443;EAS_AF=0.0605;AMR_AF=0.0648;AFR_AF=0.2943;EUR_AF=0.0785;SAS_AF=0.2137;AA=C|||;VT=SNP
20	48201550	rs6019916	T	G	100	PASS	AC=505;AF=0.100839;AN=5008;NS=2504;DP=21494;EAS_AF=0.0556;AMR_AF=0.0504;AFR_AF=0.115;EUR_AF=0.0726;SAS_AF=0.1933;AA=t|||;VT=SNP
20	48201640	rs535249	T	C	100	PASS	AC=4299;AF=0.858427;AN=5008;NS=2504;DP=19539;EAS_AF=0.7966;AMR_AF=0.8732;AFR_AF=0.9523;EUR_AF=0.8052;SAS_AF=0.8395;AA=C|||;VT=SNP
20	48202589	rs6122797	C	T	100	PASS	AC=1195;AF=0.238618;AN=5008;NS=2504;DP=18161;EAS_AF=0.377;AMR_AF=0.2666;AFR_AF=0.1581;EUR_AF=0.2296;SAS_AF=0.1943;AA=C|||;VT=SNP
20	48202885	rs142273408	T	C	100	PASS	AC=480;AF=0.0958466;AN=5008;NS=2504;DP=13624;EAS_AF=0.0556;AMR_AF=0.0476;AFR_AF=0.0983;EUR_AF=0.0716;SAS_AF=0.1933;AA=T|||;VT=SNP
20	48202919	rs151224954	G	C	100	PASS	AC=11;AF=0.00219649;AN=5008;NS=2504;DP=14370;EAS_AF=0;AMR_AF=0.0043;AFR_AF=0.0008;EUR_AF=0.007;SAS_AF=0;AA=G|||;VT=SNP
20	48203131	rs6125680	G	A	100	PASS	AC=1939;AF=0.387181;AN=5008;NS=2504;DP=14103;EAS_AF=0.4375;AMR_AF=0.3256;AFR_AF=0.4266;EUR_AF=0.3082;SAS_AF=0.407;AA=a|||;VT=SNP
20	48203921	rs6095584	C	T	100	PASS	AC=79;AF=0.0157748;AN=5008;NS=2504;DP=22282;EAS_AF=0;AMR_AF=0.0115;AFR_AF=0.0378;EUR_AF=0.0119;SAS_AF=0.0092;AA=C|||;VT=SNP
20	48204067	rs496242	C	T	100	PASS	AC=1959;AF=0.391174;AN=5008;NS=2504;DP=21825;EAS_AF=0.4375;AMR_AF=0.3271;AFR_AF=0.441;EUR_AF=0.3082;SAS_AF=0.407;AA=C|||;VT=SNP
20	48204439	rs144365109	C	T	100	PASS	AC=484;AF=0.0966454;AN=5008;NS=2504;DP=15881;EAS_AF=0.0565;AMR_AF=0.0504;AFR_AF=0.0983;EUR_AF=0.0726;SAS_AF=0.1933;AA=c|||;VT=SNP
20	48204710	rs56141808	T	G	100	PASS	AC=484;AF=0.0966454;AN=5008;NS=2504;DP=14150;EAS_AF=0.0556;AMR_AF=0.0504;AFR_AF=0.0991;EUR_AF=0.0726;SAS_AF=0.1933;AA=T|||;VT=SNP
20	48204790	rs55930896	C	T	100	PASS	AC=484;AF=0.0966454;AN=5008;NS=2504;DP=16191;EAS_AF=0.0556;AMR_AF=0.0504;AFR_AF=0.0983;EUR_AF=0.0736;SAS_AF=0.1933;AA=C|||;VT=SNP
20	48205025	rs523004	C	T	100	PASS	AC=1960;AF=0.391374;AN=5008;NS=2504;DP=14329;EAS_AF=0.4375;AMR_AF=0.3271;AFR_AF=0.4395;EUR_AF=0.3091;SAS_AF=0.409;AA=T|||;VT=SNP
20	48205055	rs473069	G	A	100	PASS	AC=1958;AF=0.390974;AN=5008;NS=2504;DP=13003;EAS_AF=0.4355;AMR_AF=0.3271;AFR_AF=0.441;EUR_AF=0.3082;SAS_AF=0.408;AA=A|||;VT=SNP
20	48205426	rs580544	C	T	100	PASS	AC=1960;AF=0.391374;AN=5008;NS=2504;DP=20938;EAS_AF=0.4375;AMR_AF=0.3271;AFR_AF=0.441;EUR_AF=0.3082;SAS_AF=0.408;AA=T|||;VT=SNP
20	48205494	rs548552	A	G	100	PASS	AC=1225;AF=0.244609;AN=5008;NS=2504;DP=18368;EAS_AF=0.381;AMR_AF=0.2666;AFR_AF=0.1596;EUR_AF=0.2356;SAS_AF=0.2127;AA=A|||;VT=SNP
20	48205737	rs536805	T	G	100	PASS	AC=1173;AF=0.234225;AN=5008;NS=2504;DP=18337;EAS_AF=0.376;AMR_AF=0.2666;AFR_AF=0.1415;EUR_AF=0.2296;SAS_AF=0.1953;AA=T|||;VT=SNP
20	48206352	rs13044693	G	A	100	PASS	AC=80;AF=0.0159744;AN=5008;NS=2504;DP=19045;EAS_AF=0;AMR_AF=0.0159;AFR_AF=0.0015;EUR_AF=0.0487;SAS_AF=0.0184;AA=G|||;VT=SNP
20	48206586	rs527643	G	A	100	PASS	AC=1908;AF=0.38099;AN=5008;NS=2504;DP=18633;EAS_AF=0.4782;AMR_AF=0.3415;AFR_AF=0.3707;EUR_AF=0.3032;SAS_AF=0.4029;AA=G|||;VT=SNP
20	48206682	rs56232298	G	A	100	PASS	AC=509;AF=0.101637;AN=5008;NS=2504;DP=19706;EAS_AF=0.0565;AMR_AF=0.0605;AFR_AF=0.0991;EUR_AF=0.0875;SAS_AF=0.1953;AA=G|||;VT=SNP
20	48207660	rs500670	A	C	100	PASS	AC=1131;AF=0.225839;AN=5008;NS=2504;DP=15579;EAS_AF=0.3611;AMR_AF=0.2104;AFR_AF=0.1475;EUR_AF=0.2227;SAS_AF=0.2065;AA=A|||;VT=SNP
20	48208337	rs1875563	T	C	100	PASS	AC=2351;AF=0.469449;AN=5008;NS=2504;DP=19797;EAS_AF=0.3671;AMR_AF=0.585;AFR_AF=0.4697;EUR_AF=0.498;SAS_AF=0.4632;AA=C|||;VT=SNP
20	48208379	rs507120	G	C	100	PASS	AC=4261;AF=0.850839;AN=5008;NS=2504;DP=21319;EAS_AF=0.7798;AMR_AF=0.8602;AFR_AF=0.9508;EUR_AF=0.7922;SAS_AF=0.8425;AA=C|||;VT=SNP
20	48208575	rs13036390	C	A	100	PASS	AC=35;AF=0.00698882;AN=5008;NS=2504;DP=21597;EAS_AF=0;AMR_AF=0.0144;AFR_AF=0.0008;EUR_AF=0.0229;SAS_AF=0.001;AA=C|||;VT=SNP
20	48208678	rs201697669	C	T	100	PASS	AC=187;AF=0.0373403;AN=5008;NS=2504;DP=19444;EAS_AF=0.0734;AMR_AF=0.0663;AFR_AF=0.0023;EUR_AF=0.0586;SAS_AF=0.0051;AA=c|||;VT=SNP
20	48209638	rs544334	A	G	100	PASS	AC=3606;AF=0.720048;AN=5008;NS=2504;DP=17684;EAS_AF=0.7242;AMR_AF=0.8012;AFR_AF=0.7247;EUR_AF=0.7157;SAS_AF=0.6564;AA=G|||;VT=SNP
20	48209718	rs543477	C	A	100	PASS	AC=4193;AF=0.83726;AN=5008;NS=2504;DP=17507;EAS_AF=0.7748;AMR_AF=0.8573;AFR_AF=0.9206;EUR_AF=0.7863;SAS_AF=0.8272;AA=A|||;VT=SNP
20	48209996	rs6067128	G	A	100	PASS	AC=426;AF=0.0850639;AN=5008;NS=2504;DP=21446;EAS_AF=0.119;AMR_AF=0.1599;AFR_AF=0.0045;EUR_AF=0.166;SAS_AF=0.0225;AA=G|||;VT=SNP
20	48210099	rs508864	C	T	100	PASS	AC=3986;AF=0.795927;AN=5008;NS=2504;DP=21581;EAS_AF=0.7748;AMR_AF=0.8458;AFR_AF=0.7716;EUR_AF=0.7853;SAS_AF=0.8262;AA=T|||;VT=SNP
20	48210928	rs6067129	C	A	100	PASS	AC=2444;AF=0.488019;AN=5008;NS=2504;DP=21470;EAS_AF=0.3591;AMR_AF=0.5836;AFR_AF=0.562;EUR_AF=0.4891;SAS_AF=0.4519;AA=C|||;VT=SNP
20	48211084	rs6067130	A	G	100	PASS	AC=2566;AF=0.51238;AN=5008;NS=2504;DP=20236;EAS_AF=0.3542;AMR_AF=0.5865;AFR_AF=0.6536;EUR_AF=0.492;SAS_AF=0.453;AA=G|||;VT=SNP
20	48211250	rs487486	C	G	100	PASS	AC=2228;AF=0.444888;AN=5008;NS=2504;DP=19757;EAS_AF=0.4097;AMR_AF=0.3156;AFR_AF=0.652;EUR_AF=0.3529;SAS_AF=0.3875;AA=G|||;VT=SNP
20	48211651	rs483729	G	C	100	PASS	AC=4250;AF=0.848642;AN=5008;NS=2504;DP=20478;EAS_AF=0.8333;AMR_AF=0.8775;AFR_AF=0.8812;EUR_AF=0.826;SAS_AF=0.8231;AA=C|||;VT=SNP
20	48212105	rs479180	G	A	100	PASS	AC=368;AF=0.0734824;AN=5008;NS=2504;DP=21713;EAS_AF=0.0724;AMR_AF=0.0101;AFR_AF=0.1687;EUR_AF=0.0159;SAS_AF=0.0501;AA=G|||;VT=SNP
20	48212306	rs566718	A	G	100	PASS	AC=3851;AF=0.76897;AN=5008;NS=2504;DP=21490;EAS_AF=0.8323;AMR_AF=0.7205;AFR_AF=0.6952;EUR_AF=0.7018;SAS_AF=0.907;AA=A|||;VT=SNP
20	48212386	rs149279131	G	A	100	PASS	AC=72;AF=0.014377;AN=5008;NS=2504;DP=22551;EAS_AF=0.001;AMR_AF=0.0086;AFR_AF=0.003;EUR_AF=0.0199;SAS_AF=0.0419;AA=G|||;VT=SNP
20	48212522	rs235000	A	T	100	PASS	AC=3889;AF=0.776558;AN=5008;NS=2504;DP=20937;EAS_AF=0.7877;AMR_AF=0.7349;AFR_AF=0.7625;EUR_AF=0.7594;SAS_AF=0.8313;AA=T|||;VT=SNP
20	48212904	rs561913	T	G	100	PASS	AC=2797;AF=0.558506;AN=5008;NS=2504;DP=17238;EAS_AF=0.5833;AMR_AF=0.536;AFR_AF=0.497;EUR_AF=0.505;SAS_AF=0.6871;AA=T|||;VT=SNP
20	48213552	rs370608	C	T	100	PASS	AC=725;AF=0.144768;AN=5008;NS=2504;DP=9941;EAS_AF=0.1538;AMR_AF=0.1729;AFR_AF=0.0598;EUR_AF=0.2485;SAS_AF=0.1237;AA=c|||;VT=SNP
20	48213556	rs6067134	C	T	100	PASS	AC=83;AF=0.0165735;AN=5008;NS=2504;DP=9908;EAS_AF=0;AMR_AF=0.0245;AFR_AF=0.0008;EUR_AF=0.0457;SAS_AF=0.0194;AA=C|||;VT=SNP
20	48214275	rs2904186	A	C	100	PASS	AC=1194;AF=0.238419;AN=5008;NS=2504;DP=17213;EAS_AF=0.1052;AMR_AF=0.3112;AFR_AF=0.0303;EUR_AF=0.3708;SAS_AF=0.4693;AA=A|||;VT=SNP
20	48216436	rs522411	G	A	100	PASS	AC=3081;AF=0.615216;AN=5008;NS=2504;DP=19489;EAS_AF=0.6329;AMR_AF=0.5519;AFR_AF=0.6566;EUR_AF=0.507;SAS_AF=0.6973;AA=A|||;VT=SNP
20	48218161	rs6063413	A	C	100	PASS	AC=2913;AF=0.581669;AN=5008;NS=2504;DP=10581;EAS_AF=0.5823;AMR_AF=0.5533;AFR_AF=0.5552;EUR_AF=0.5219;SAS_AF=0.6984;AA=A|||;VT=SNP
20	48218356	rs73611398	A	T	100	PASS	AC=364;AF=0.0726837;AN=5008;NS=2504;DP=18117;EAS_AF=0.125;AMR_AF=0.0836;AFR_AF=0.0333;EUR_AF=0.0288;SAS_AF=0.1094;AA=A|||;VT=SNP
20	48218408	rs6067141	T	C	100	PASS	AC=2868;AF=0.572684;AN=5008;NS=2504;DP=17382;EAS_AF=0.5823;AMR_AF=0.5461;AFR_AF=0.5318;EUR_AF=0.5199;SAS_AF=0.6912;AA=T|||;VT=SNP
20	48218445	rs146915648	C	G	100	PASS	AC=102;AF=0.0203674;AN=5008;NS=2504;DP=15510;EAS_AF=0;AMR_AF=0.072;AFR_AF=0.0008;EUR_AF=0.0179;SAS_AF=0.0337;AA=C|||;VT=SNP
20	48218734	rs6019929	C	G	100	PASS	AC=3050;AF=0.609026;AN=5008;NS=2504;DP=15078;EAS_AF=0.6339;AMR_AF=0.5562;AFR_AF=0.6044;EUR_AF=0.5229;SAS_AF=0.7157;AA=C|||;VT=SNP
20	48220012	rs6125685	G	A	100	PASS	AC=2832;AF=0.565495;AN=5008;NS=2504;DP=19748;EAS_AF=0.5853;AMR_AF=0.5605;AFR_AF=0.4546;EUR_AF=0.5596;SAS_AF=0.7045;AA=G|||;VT=SNP
20	48220024	rs6125686	T	C	100	PASS	AC=3190;AF=0.636981;AN=5008;NS=2504;DP=19523;EAS_AF=0.6379;AMR_AF=0.5879;AFR_AF=0.6392;EUR_AF=0.5726;SAS_AF=0.7342;AA=C|||;VT=SNP
20	48220082	rs6019930	T	G	100	PASS	AC=2996;AF=0.598243;AN=5008;NS=2504;DP=18418;EAS_AF=0.5843;AMR_AF=0.572;AFR_AF=0.5711;EUR_AF=0.5616;SAS_AF=0.7055;AA=G|||;VT=SNP
20	48220102	rs235018	A	G	100	PASS	AC=3768;AF=0.752396;AN=5008;NS=2504;DP=18453;EAS_AF=0.7391;AMR_AF=0.7478;AFR_AF=0.6846;EUR_AF=0.7913;SAS_AF=0.8211;AA=A|||;VT=SNP
20	48221343	rs3915724	C	A	100	PASS	AC=3120;AF=0.623003;AN=5008;NS=2504;DP=18861;EAS_AF=0.5903;AMR_AF=0.5922;AFR_AF=0.5809;EUR_AF=0.5974;SAS_AF=0.7618;AA=C|||;VT=SNP
20	48221459	rs235019	T	C	100	PASS	AC=3207;AF=0.640375;AN=5008;NS=2504;DP=16432;EAS_AF=0.5942;AMR_AF=0.6484;AFR_AF=0.5908;EUR_AF=0.6541;SAS_AF=0.7352;AA=T|||;VT=SNP
20	48221470	rs235020	G	A	100	PASS	AC=3198;AF=0.638578;AN=5008;NS=2504;DP=16231;EAS_AF=0.5952;AMR_AF=0.6484;AFR_AF=0.5832;EUR_AF=0.6551;SAS_AF=0.7342;AA=G|||;VT=SNP
20	48221494	rs401330	C	G	100	PASS	AC=3333;AF=0.665535;AN=5008;NS=2504;DP=15989;EAS_AF=0.6815;AMR_AF=0.7104;AFR_AF=0.5847;EUR_AF=0.6551;SAS_AF=0.7372;AA=C|||;VT=SNP
20	48221498	rs384897	C	T	100	PASS	AC=3334;AF=0.665735;AN=5008;NS=2504;DP=15833;EAS_AF=0.6815;AMR_AF=0.7104;AFR_AF=0.5847;EUR_AF=0.6551;SAS_AF=0.7382;AA=T|||;VT=SNP
20	48221535	rs117773067	G	A	100	PASS	AC=24;AF=0.00479233;AN=5008;NS=2504;DP=15537;EAS_AF=0;AMR_AF=0.0043;AFR_AF=0;EUR_AF=0.0209;SAS_AF=0;AA=G|||;VT=SNP
20	48221679	rs235021	A	T	100	PASS	AC=3186;AF=0.636182;AN=5008;NS=2504;DP=18450;EAS_AF=0.5903;AMR_AF=0.6455;AFR_AF=0.5817;EUR_AF=0.6501;SAS_AF=0.7362;AA=T|||;VT=SNP
20	48221778	rs235022	A	G	100	PASS	AC=3186;AF=0.636182;AN=5008;NS=2504;DP=17773;EAS_AF=0.5903;AMR_AF=0.647;AFR_AF=0.5817;EUR_AF=0.6501;SAS_AF=0.7352;AA=G|||;VT=SNP
20	48221796	rs118182923	C	A	100	PASS	AC=52;AF=0.0103834;AN=5008;NS=2504;DP=17757;EAS_AF=0;AMR_AF=0.0159;AFR_AF=0.0008;EUR_AF=0.0368;SAS_AF=0.0031;AA=C|||;VT=SNP
20	48221862	rs235023	T	G	100	PASS	AC=164;AF=0.0327476;AN=5008;NS=2504;DP=16179;EAS_AF=0;AMR_AF=0.0735;AFR_AF=0.0068;EUR_AF=0.0875;SAS_AF=0.0164;AA=T|||;VT=SNP
20	48221933	rs235024	G	A	100	PASS	AC=3230;AF=0.644968;AN=5008;NS=2504;DP=13858;EAS_AF=0.6181;AMR_AF=0.6455;AFR_AF=0.5802;EUR_AF=0.6501;SAS_AF=0.7546;AA=G|||;VT=SNP
20	48222383	rs6125687	A	G	100	PASS	AC=634;AF=0.126597;AN=5008;NS=2504;DP=12464;EAS_AF=0.1647;AMR_AF=0.1081;AFR_AF=0.1165;EUR_AF=0.1421;SAS_AF=0.0982;AA=a|||;VT=SNP
20	48222424	rs6125688	C	T	100	PASS	AC=634;AF=0.126597;AN=5008;NS=2504;DP=15095;EAS_AF=0.1647;AMR_AF=0.1081;AFR_AF=0.1165;EUR_AF=0.1421;SAS_AF=0.0982;AA=N|||;VT=SNP
20	48222425	rs6125689	A	G	100	PASS	AC=634;AF=0.126597;AN=5008;NS=2504;DP=15109;EAS_AF=0.1647;AMR_AF=0.1081;AFR_AF=0.1165;EUR_AF=0.1421;SAS_AF=0.0982;AA=N|||;VT=SNP
20	48222558	rs116865012	C	T	100	PASS	AC=46;AF=0.0091853;AN=5008;NS=2504;DP=14675;EAS_AF=0;AMR_AF=0.0173;AFR_AF=0;EUR_AF=0.0318;SAS_AF=0.002;AA=c|||;VT=SNP
20	48222934	rs150029973	C	A	100	PASS	AC=90;AF=0.0179712;AN=5008;NS=2504;DP=14882;EAS_AF=0;AMR_AF=0.0317;AFR_AF=0.0023;EUR_AF=0.0567;SAS_AF=0.0082;AA=C|||;VT=SNP
20	48223568	rs235001	G	T	100	PASS	AC=2978;AF=0.594649;AN=5008;NS=2504;DP=14718;EAS_AF=0.5764;AMR_AF=0.6095;AFR_AF=0.5212;EUR_AF=0.5696;SAS_AF=0.728;AA=T|||;VT=SNP
20	48224479	rs235002	A	G	100	PASS	AC=3112;AF=0.621406;AN=5008;NS=2504;DP=17493;EAS_AF=0.619;AMR_AF=0.6225;AFR_AF=0.5522;EUR_AF=0.5835;SAS_AF=0.7556;AA=A|||;VT=SNP
20	48224734	rs235003	A	G	100	PASS	AC=3087;AF=0.616414;AN=5008;NS=2504;DP=18440;EAS_AF=0.6181;AMR_AF=0.6153;AFR_AF=0.5514;EUR_AF=0.5716;SAS_AF=0.7495;AA=G|||;VT=SNP
20	48224756	rs235004	T	C	100	PASS	AC=3925;AF=0.783746;AN=5008;NS=2504;DP=18944;EAS_AF=0.7827;AMR_AF=0.7435;AFR_AF=0.7995;EUR_AF=0.7247;SAS_AF=0.8528;AA=C|||;VT=SNP
20	48225358	rs235006	C	T	100	PASS	AC=3033;AF=0.605631;AN=5008;NS=2504;DP=21629;EAS_AF=0.6181;AMR_AF=0.6138;AFR_AF=0.5129;EUR_AF=0.5706;SAS_AF=0.7485;AA=C|||;VT=SNP
20	48225785	rs235007	G	A	100	PASS	AC=3079;AF=0.614816;AN=5008;NS=2504;DP=24375;EAS_AF=0.6181;AMR_AF=0.6153;AFR_AF=0.5461;EUR_AF=0.5706;SAS_AF=0.7495;AA=G|||;VT=SNP
20	48225985	rs235008	T	C	100	PASS	AC=3135;AF=0.625998;AN=5008;NS=2504;DP=23541;EAS_AF=0.6181;AMR_AF=0.6254;AFR_AF=0.5696;EUR_AF=0.5825;SAS_AF=0.7556;AA=C|||;VT=SNP
20	48226845	rs235009	A	G	100	PASS	AC=2921;AF=0.583267;AN=5008;NS=2504;DP=17562;EAS_AF=0.5764;AMR_AF=0.6066;AFR_AF=0.4818;EUR_AF=0.5686;SAS_AF=0.726;AA=A|||;VT=SNP
20	48226868	rs235010	G	A	100	PASS	AC=2904;AF=0.579872;AN=5008;NS=2504;DP=17654;EAS_AF=0.5764;AMR_AF=0.6066;AFR_AF=0.469;EUR_AF=0.5686;SAS_AF=0.726;AA=G|||;VT=SNP
20	48228502	rs235012	A	C	100	PASS	AC=3135;AF=0.625998;AN=5008;NS=2504;DP=17440;EAS_AF=0.6151;AMR_AF=0.6268;AFR_AF=0.5719;EUR_AF=0.5825;SAS_AF=0.7546;AA=C|||;VT=SNP
20	48228936	rs235013	G	C	100	PASS	AC=3135;AF=0.625998;AN=5008;NS=2504;DP=17901;EAS_AF=0.6151;AMR_AF=0.6268;AFR_AF=0.5719;EUR_AF=0.5825;SAS_AF=0.7546;AA=C|||;VT=SNP
20	48229213	rs146857044	C	T	100	PASS	AC=110;AF=0.0219649;AN=5008;NS=2504;DP=19088;EAS_AF=0.001;AMR_AF=0.0749;AFR_AF=0.0008;EUR_AF=0.0189;SAS_AF=0.0378;AA=C|||;VT=SNP
20	48230045	rs235014	T	G	100	PASS	AC=3196;AF=0.638179;AN=5008;NS=2504;DP=20679;EAS_AF=0.6409;AMR_AF=0.6297;AFR_AF=0.5983;EUR_AF=0.5805;SAS_AF=0.7546;AA=G|||;VT=SNP
20	48230383	rs235015	G	T	100	PASS	AC=2872;AF=0.573482;AN=5008;NS=2504;DP=20331;EAS_AF=0.6032;AMR_AF=0.6052;AFR_AF=0.4312;EUR_AF=0.5666;SAS_AF=0.7198;AA=G|||;VT=SNP
20	48230820	rs235016	A	G	100	PASS	AC=4090;AF=0.816693;AN=5008;NS=2504;DP=16564;EAS_AF=0.7867;AMR_AF=0.7421;AFR_AF=0.9387;EUR_AF=0.7147;SAS_AF=0.8405;AA=G|||;VT=SNP
20	48231141	rs235017	G	A	100	PASS	AC=2894;AF=0.577875;AN=5008;NS=2504;DP=17020;EAS_AF=0.6032;AMR_AF=0.611;AFR_AF=0.4319;EUR_AF=0.5775;SAS_AF=0.726;AA=G|||;VT=SNP
20	48231409	rs77903806	C	T	100	PASS	AC=170;AF=0.0339457;AN=5008;NS=2504;DP=15494;EAS_AF=0;AMR_AF=0.0663;AFR_AF=0.003;EUR_AF=0.1074;SAS_AF=0.0123;AA=C|||;VT=SNP
20	48231518	rs183508	G	A	100	PASS	AC=2873;AF=0.573682;AN=5008;NS=2504;DP=13751;EAS_AF=0.6032;AMR_AF=0.6037;AFR_AF=0.4334;EUR_AF=0.5656;SAS_AF=0.7198;AA=g|||;VT=SNP
20	48231846	rs402109	T	C	100	PASS	AC=3054;AF=0.609824;AN=5008;NS=2504;DP=16423;EAS_AF=0.6032;AMR_AF=0.6225;AFR_AF=0.5446;EUR_AF=0.5805;SAS_AF=0.726;AA=T|||;VT=SNP
20	48231944	rs6125692	A	G	100	PASS	AC=647;AF=0.129193;AN=5008;NS=2504;DP=20123;EAS_AF=0.1419;AMR_AF=0.111;AFR_AF=0.1407;EUR_AF=0.1451;SAS_AF=0.0971;AA=A|||;VT=SNP
20	48232363	rs408618	G	A	100	PASS	AC=2924;AF=0.583866;AN=5008;NS=2504;DP=18493;EAS_AF=0.6032;AMR_AF=0.6066;AFR_AF=0.4697;EUR_AF=0.5666;SAS_AF=0.7198;AA=G|||;VT=SNP
20	48233322	rs381766	A	G	100	PASS	AC=3269;AF=0.652756;AN=5008;NS=2504;DP=17662;EAS_AF=0.622;AMR_AF=0.6427;AFR_AF=0.6513;EUR_AF=0.6064;SAS_AF=0.7413;AA=G|||;VT=SNP
20	48233543	rs367743	A	G	100	PASS	AC=2996;AF=0.598243;AN=5008;NS=2504;DP=17428;EAS_AF=0.5863;AMR_AF=0.6254;AFR_AF=0.5;EUR_AF=0.6034;SAS_AF=0.7188;AA=A|||;VT=SNP
20	48234349	rs34122911	G	A	100	PASS	AC=1442;AF=0.287939;AN=5008;NS=2504;DP=12117;EAS_AF=0.2351;AMR_AF=0.2968;AFR_AF=0.1415;EUR_AF=0.3539;SAS_AF=0.4663;AA=g|||;VT=SNP
20	48234435	rs489909	C	T	100	PASS	AC=3706;AF=0.740016;AN=5008;NS=2504;DP=14519;EAS_AF=0.7282;AMR_AF=0.7421;AFR_AF=0.6694;EUR_AF=0.7614;SAS_AF=0.8241;AA=C|||;VT=SNP
20	48235516	rs546074	A	G	100	PASS	AC=3197;AF=0.638379;AN=5008;NS=2504;DP=26200;EAS_AF=0.628;AMR_AF=0.6412;AFR_AF=0.5802;EUR_AF=0.6173;SAS_AF=0.7474;AA=G|||;VT=SNP
20	48235613	rs140986714	T	C	100	PASS	AC=17;AF=0.00339457;AN=5008;NS=2504;DP=27135;EAS_AF=0;AMR_AF=0.0043;AFR_AF=0;EUR_AF=0.0089;SAS_AF=0.0051;AA=T|||;VT=SNP
20	48235673	rs3091975	G	A	100	PASS	AC=1828;AF=0.365016;AN=5008;NS=2504;DP=26329;EAS_AF=0.2351;AMR_AF=0.3934;AFR_AF=0.2375;EUR_AF=0.506;SAS_AF=0.5061;AA=G|||;VT=SNP
20	48235737	rs140482156	G	T	100	PASS	AC=15;AF=0.00299521;AN=5008;NS=2504;DP=26655;EAS_AF=0;AMR_AF=0.0072;AFR_AF=0.0008;EUR_AF=0.007;SAS_AF=0.002;AA=g|||;VT=SNP
20	48235849	rs145647109	T	A	100	PASS	AC=9;AF=0.00179712;AN=5008;NS=2504;DP=27487;EAS_AF=0;AMR_AF=0.0029;AFR_AF=0.0008;EUR_AF=0.005;SAS_AF=0.001;AA=T|||;VT=SNP
20	48236684	rs117718931	C	T	100	PASS	AC=47;AF=0.00938498;AN=5008;NS=2504;DP=23864;EAS_AF=0;AMR_AF=0.013;AFR_AF=0.0008;EUR_AF=0.0368;SAS_AF=0;AA=C|||;VT=SNP
20	48236713	rs139573514	G	A	100	PASS	AC=9;AF=0.00179712;AN=5008;NS=2504;DP=22672;EAS_AF=0;AMR_AF=0.0029;AFR_AF=0.0008;EUR_AF=0.005;SAS_AF=0.001;AA=G|||;VT=SNP
20	48237630	rs509865	T	G	100	PASS	AC=709;AF=0.141573;AN=5008;NS=2504;DP=20193;EAS_AF=0.1429;AMR_AF=0.1182;AFR_AF=0.1808;EUR_AF=0.1461;SAS_AF=0.0992;AA=T|||;VT=SNP
20	48237869	rs235037	A	G	100	PASS	AC=3968;AF=0.792332;AN=5008;NS=2504;DP=19898;EAS_AF=0.7728;AMR_AF=0.7579;AFR_AF=0.8071;EUR_AF=0.7634;SAS_AF=0.8466;AA=G|||;VT=SNP
20	48238341	rs11905762	C	T	100	PASS	AC=558;AF=0.111422;AN=5008;NS=2504;DP=22156;EAS_AF=0.1429;AMR_AF=0.1023;AFR_AF=0.0756;EUR_AF=0.1451;SAS_AF=0.0992;AA=C|||;VT=SNP
20	48238437	rs235038	A	G	100	PASS	AC=2988;AF=0.596645;AN=5008;NS=2504;DP=21934;EAS_AF=0.5843;AMR_AF=0.6326;AFR_AF=0.4758;EUR_AF=0.6173;SAS_AF=0.726;AA=a|||;VT=SNP
20	48238450	rs150258179	A	G	100	PASS	AC=31;AF=0.0061901;AN=5008;NS=2504;DP=21737;EAS_AF=0;AMR_AF=0.0029;AFR_AF=0.0008;EUR_AF=0.0199;SAS_AF=0.0082;AA=A|||;VT=SNP
20	48238612	rs6122799	T	C	100	PASS	AC=530;AF=0.105831;AN=5008;NS=2504;DP=19842;EAS_AF=0.1429;AMR_AF=0.0994;AFR_AF=0.0545;EUR_AF=0.1451;SAS_AF=0.1012;AA=T|||;VT=SNP
20	48239644	rs235039	C	T	100	PASS	AC=3070;AF=0.613019;AN=5008;NS=2504;DP=19633;EAS_AF=0.63;AMR_AF=0.6311;AFR_AF=0.4879;EUR_AF=0.6173;SAS_AF=0.7474;AA=T|||;VT=SNP
20	48239743	rs11906348	G	A	100	PASS	AC=619;AF=0.123602;AN=5008;NS=2504;DP=16973;EAS_AF=0.1419;AMR_AF=0.1081;AFR_AF=0.1188;EUR_AF=0.1461;SAS_AF=0.0992;AA=G|||;VT=SNP
20	48239839	rs235040	A	G	100	PASS	AC=4101;AF=0.81889;AN=5008;NS=2504;DP=16624;EAS_AF=0.7728;AMR_AF=0.768;AFR_AF=0.9017;EUR_AF=0.7634;SAS_AF=0.8476;AA=G|||;VT=SNP
20	48240673	rs2426155	G	A	100	PASS	AC=2911;AF=0.58127;AN=5008;NS=2504;DP=17910;EAS_AF=0.5913;AMR_AF=0.6254;AFR_AF=0.4281;EUR_AF=0.6143;SAS_AF=0.7127;AA=G|||;VT=SNP
20	48240902	rs2245429	G	C	100	PASS	AC=3866;AF=0.771965;AN=5008;NS=2504;DP=19023;EAS_AF=0.7708;AMR_AF=0.7507;AFR_AF=0.7322;EUR_AF=0.7624;SAS_AF=0.8517;AA=C|||;VT=SNP
20	48241109	rs3092393	T	C	100	PASS	AC=3055;AF=0.610024;AN=5008;NS=2504;DP=18615;EAS_AF=0.6359;AMR_AF=0.6297;AFR_AF=0.4788;EUR_AF=0.6143;SAS_AF=0.7423;AA=C|||;VT=SNP
20	48242066	rs3092805	T	A	100	PASS	AC=2951;AF=0.589257;AN=5008;NS=2504;DP=15243;EAS_AF=0.5992;AMR_AF=0.6138;AFR_AF=0.4599;EUR_AF=0.6024;SAS_AF=0.7229;AA=t|||;VT=SNP
20	48242676	rs399360	A	G	100	PASS	AC=4090;AF=0.816693;AN=5008;NS=2504;DP=19211;EAS_AF=0.8611;AMR_AF=0.7565;AFR_AF=0.8116;EUR_AF=0.7734;SAS_AF=0.865;AA=G|||;VT=SNP
20	48242799	rs399656	A	G	100	PASS	AC=2302;AF=0.459665;AN=5008;NS=2504;DP=18123;EAS_AF=0.4286;AMR_AF=0.4741;AFR_AF=0.2716;EUR_AF=0.5408;SAS_AF=0.6524;AA=a|||;VT=SNP
20	48243184	rs6067159	C	T	100	PASS	AC=1065;AF=0.21266;AN=5008;NS=2504;DP=18564;EAS_AF=0.1002;AMR_AF=0.2104;AFR_AF=0.028;EUR_AF=0.338;SAS_AF=0.4509;AA=c|||;VT=SNP
20	48243313	rs180294	C	T	100	PASS	AC=2260;AF=0.451278;AN=5008;NS=2504;DP=21137;EAS_AF=0.3958;AMR_AF=0.4496;AFR_AF=0.2806;EUR_AF=0.5388;SAS_AF=0.6503;AA=c|||;VT=SNP
20	48243465	rs7274539	C	T	100	PASS	AC=516;AF=0.103035;AN=5008;NS=2504;DP=16607;EAS_AF=0.1657;AMR_AF=0.0893;AFR_AF=0.0295;EUR_AF=0.1461;SAS_AF=0.1033;AA=c|||;VT=SNP
20	48244074	rs235025	T	A	100	PASS	AC=2445;AF=0.488219;AN=5008;NS=2504;DP=20066;EAS_AF=0.4821;AMR_AF=0.4539;AFR_AF=0.3351;EUR_AF=0.5388;SAS_AF=0.6738;AA=A|||;VT=SNP
20	48244633	rs11696574	C	T	100	PASS	AC=98;AF=0.0195687;AN=5008;NS=2504;DP=17825;EAS_AF=0;AMR_AF=0.0202;AFR_AF=0.0015;EUR_AF=0.0765;SAS_AF=0.0051;AA=C|||;VT=SNP
20	48244995	rs235026	G	A	100	PASS	AC=2343;AF=0.467851;AN=5008;NS=2504;DP=19222;EAS_AF=0.3968;AMR_AF=0.4553;AFR_AF=0.3548;EUR_AF=0.5308;SAS_AF=0.638;AA=g|||;VT=SNP
20	48245563	rs117189769	A	T	100	PASS	AC=31;AF=0.0061901;AN=5008;NS=2504;DP=18421;EAS_AF=0;AMR_AF=0.0072;AFR_AF=0;EUR_AF=0.0199;SAS_AF=0.0061;AA=A|||;VT=SNP
20	48245937	rs235027	G	A	100	PASS	AC=2246;AF=0.448482;AN=5008;NS=2504;DP=21474;EAS_AF=0.3968;AMR_AF=0.4524;AFR_AF=0.2829;EUR_AF=0.5308;SAS_AF=0.638;AA=g|||;VT=SNP
20	48246088	rs374875099	T	G	100	PASS	AC=296;AF=0.0591054;AN=5008;NS=2504;DP=21694;EAS_AF=0.0437;AMR_AF=0.1196;AFR_AF=0.0227;EUR_AF=0.0646;SAS_AF=0.0757;AA=t|||;VT=SNP
20	48246309	rs235028	T	C	100	PASS	AC=2379;AF=0.47504;AN=5008;NS=2504;DP=21489;EAS_AF=0.3968;AMR_AF=0.4611;AFR_AF=0.3805;EUR_AF=0.5308;SAS_AF=0.636;AA=t|||;VT=SNP
20	48247128	rs235029	A	G	100	PASS	AC=2421;AF=0.483427;AN=5008;NS=2504;DP=23739;EAS_AF=0.3968;AMR_AF=0.4625;AFR_AF=0.4168;EUR_AF=0.5328;SAS_AF=0.6268;AA=A|||;VT=SNP
20	48248252	rs235030	C	T	100	PASS	AC=2153;AF=0.429912;AN=5008;NS=2504;DP=18540;EAS_AF=0.3948;AMR_AF=0.4251;AFR_AF=0.289;EUR_AF=0.5179;SAS_AF=0.5695;AA=T|||;VT=SNP
20	48248326	rs235031	T	C	100	PASS	AC=2268;AF=0.452875;AN=5008;NS=2504;DP=18795;EAS_AF=0.3978;AMR_AF=0.4539;AFR_AF=0.351;EUR_AF=0.5268;SAS_AF=0.5706;AA=T|||;VT=SNP
20	48249655	rs11697719	C	T	100	PASS	AC=23;AF=0.00459265;AN=5008;NS=2504;DP=19554;EAS_AF=0.003;AMR_AF=0.0029;AFR_AF=0.0008;EUR_AF=0.0149;SAS_AF=0.002;AA=C|||;VT=SNP
20	48250212	rs17785427	A	C	100	PASS	AC=50;AF=0.00998403;AN=5008;NS=2504;DP=20510;EAS_AF=0;AMR_AF=0.0144;AFR_AF=0.0015;EUR_AF=0.0348;SAS_AF=0.0031;AA=T|||;VT=SNP
20	48250747	rs235032	C	A	100	PASS	AC=2568;AF=0.51278;AN=5008;NS=2504;DP=17096;EAS_AF=0.4792;AMR_AF=0.4827;AFR_AF=0.3941;EUR_AF=0.5666;SAS_AF=0.6738;AA=A|||;VT=SNP
20	48250750	rs185761216	A	C	100	PASS	AC=156;AF=0.0311502;AN=5008;NS=2504;DP=17117;EAS_AF=0.0873;AMR_AF=0.0303;AFR_AF=0;EUR_AF=0.0119;SAS_AF=0.0358;AA=A|||;VT=SNP
20	48251139	rs6125695	G	A	100	PASS	AC=1167;AF=0.233027;AN=5008;NS=2504;DP=18007;EAS_AF=0.3502;AMR_AF=0.2493;AFR_AF=0.1702;EUR_AF=0.2336;SAS_AF=0.1851;AA=.|||;VT=SNP
20	48251231	rs235033	T	C	100	PASS	AC=3953;AF=0.789337;AN=5008;NS=2504;DP=16801;EAS_AF=0.8343;AMR_AF=0.7522;AFR_AF=0.7133;EUR_AF=0.8022;SAS_AF=0.8589;AA=.|||;VT=SNP
20	48251755	rs3746557	T	A	100	PASS	AC=631;AF=0.125998;AN=5008;NS=2504;DP=7166;EAS_AF=0.1647;AMR_AF=0.1542;AFR_AF=0.1369;EUR_AF=0.0815;SAS_AF=0.0971;AA=.|||;VT=SNP
20	48252338	rs235034	T	A	100	PASS	AC=2259;AF=0.451078;AN=5008;NS=2504;DP=17472;EAS_AF=0.3938;AMR_AF=0.4424;AFR_AF=0.292;EUR_AF=0.5487;SAS_AF=0.6309;AA=T|||;VT=SNP
20	48252914	rs235035	C	T	100	PASS	AC=159;AF=0.0317492;AN=5008;NS=2504;DP=22893;EAS_AF=0;AMR_AF=0.0648;AFR_AF=0.0068;EUR_AF=0.0805;SAS_AF=0.0245;AA=C|||;VT=SNP;EX_TARGET
20	48253227	rs72626549	C	T	100	PASS	AC=157;AF=0.0313498;AN=5008;NS=2504;DP=20370;EAS_AF=0.0883;AMR_AF=0.0303;AFR_AF=0;EUR_AF=0.0119;SAS_AF=0.0358;AA=C|||;VT=SNP
20	48253588	rs235036	T	C	100	PASS	AC=2237;AF=0.446685;AN=5008;NS=2504;DP=18400;EAS_AF=0.3958;AMR_AF=0.4395;AFR_AF=0.2655;EUR_AF=0.5557;SAS_AF=0.637;AA=T|||;VT=SNP
20	48254490	rs11696417	G	T	100	PASS	AC=23;AF=0.00459265;AN=5008;NS=2504;DP=19007;EAS_AF=0.003;AMR_AF=0.0029;AFR_AF=0.0008;EUR_AF=0.0149;SAS_AF=0.002;AA=G|||;VT=SNP
20	48254532	rs76904510	A	G	100	PASS	AC=635;AF=0.126797;AN=5008;NS=2504;DP=18623;EAS_AF=0.1657;AMR_AF=0.1542;AFR_AF=0.1384;EUR_AF=0.0825;SAS_AF=0.0971;AA=A|||;VT=SNP
20	48254766	rs803195	A	G	100	PASS	AC=2582;AF=0.515575;AN=5008;NS=2504;DP=17156;EAS_AF=0.4841;AMR_AF=0.4827;AFR_AF=0.4009;EUR_AF=0.5676;SAS_AF=0.6728;AA=G|||;VT=SNP
20	48255366	rs6125696	A	G	100	PASS	AC=157;AF=0.0313498;AN=5008;NS=2504;DP=18909;EAS_AF=0.0883;AMR_AF=0.0303;AFR_AF=0;EUR_AF=0.0119;SAS_AF=0.0358;AA=A|||;VT=SNP
20	48256805	rs453071	T	C	100	PASS	AC=2321;AF=0.463458;AN=5008;NS=2504;DP=23044;EAS_AF=0.3948;AMR_AF=0.4481;AFR_AF=0.3253;EUR_AF=0.5557;SAS_AF=0.637;AA=T|||;VT=SNP
20	48257149	rs421801	C	T	100	PASS	AC=4057;AF=0.810104;AN=5008;NS=2504;DP=21806;EAS_AF=0.8284;AMR_AF=0.7594;AFR_AF=0.7927;EUR_AF=0.8022;SAS_AF=0.8589;AA=T|||;VT=SNP;EX_TARGET
20	48257513	rs6125697	G	A	100	PASS	AC=157;AF=0.0313498;AN=5008;NS=2504;DP=19597;EAS_AF=0.0883;AMR_AF=0.0303;AFR_AF=0;EUR_AF=0.0119;SAS_AF=0.0358;AA=G|||;VT=SNP
20	48257542	rs1698272	C	T	100	PASS	AC=2239;AF=0.447085;AN=5008;NS=2504;DP=19450;EAS_AF=0.3948;AMR_AF=0.4395;AFR_AF=0.2685;EUR_AF=0.5547;SAS_AF=0.637;AA=C|||;VT=SNP
20	48257710	rs72626550	A	G	100	PASS	AC=157;AF=0.0313498;AN=5008;NS=2504;DP=19186;EAS_AF=0.0883;AMR_AF=0.0303;AFR_AF=0;EUR_AF=0.0119;SAS_AF=0.0358;AA=A|||;VT=SNP
20	48259034	rs2235855	A	G	100	PASS	AC=2237;AF=0.446685;AN=5008;NS=2504;DP=22474;EAS_AF=0.3948;AMR_AF=0.4395;AFR_AF=0.267;EUR_AF=0.5547;SAS_AF=0.637;AA=G|||;VT=SNP;EX_TARGET
20	48259645	rs73117471	G	A	100	PASS	AC=52;AF=0.0103834;AN=5008;NS=2504;DP=22031;EAS_AF=0;AMR_AF=0.0173;AFR_AF=0.0008;EUR_AF=0.0328;SAS_AF=0.0061;AA=G|||;VT=SNP
20	48260203	rs6122802	G	A	100	PASS	AC=538;AF=0.107428;AN=5008;NS=2504;DP=18936;EAS_AF=0.2083;AMR_AF=0.0951;AFR_AF=0.0174;EUR_AF=0.1521;SAS_AF=0.0879;AA=G|||;VT=SNP;EX_TARGET
20	48260371	rs117142370	G	C	100	PASS	AC=53;AF=0.0105831;AN=5008;NS=2504;DP=19205;EAS_AF=0;AMR_AF=0.0317;AFR_AF=0.0008;EUR_AF=0.0249;SAS_AF=0.0051;AA=G|||;VT=SNP
20	48260509	rs803192	G	A	100	PASS	AC=2579;AF=0.514976;AN=5008;NS=2504;DP=10894;EAS_AF=0.4831;AMR_AF=0.4827;AFR_AF=0.3994;EUR_AF=0.5676;SAS_AF=0.6728;AA=A|||;VT=SNP
20	48260878	rs6122803	C	T	100	PASS	AC=157;AF=0.0313498;AN=5008;NS=2504;DP=18486;EAS_AF=0.0883;AMR_AF=0.0303;AFR_AF=0;EUR_AF=0.0119;SAS_AF=0.0358;AA=C|||;VT=SNP
20	48261549	rs113469908	T	C	100	PASS	AC=10;AF=0.00199681;AN=5008;NS=2504;DP=20987;EAS_AF=0;AMR_AF=0.0014;AFR_AF=0;EUR_AF=0.0089;SAS_AF=0;AA=T|||;VT=SNP
20	48262437	rs12480516	G	A	100	PASS	AC=603;AF=0.120407;AN=5008;NS=2504;DP=12507;EAS_AF=0.1369;AMR_AF=0.1542;AFR_AF=0.1369;EUR_AF=0.0815;SAS_AF=0.0971;AA=G|||;VT=SNP
20	48262456	rs6125698	G	A	100	PASS	AC=158;AF=0.0315495;AN=5008;NS=2504;DP=12769;EAS_AF=0.0883;AMR_AF=0.0317;AFR_AF=0;EUR_AF=0.0119;SAS_AF=0.0358;AA=G|||;VT=SNP
20	48262849	rs6125699	A	G	100	PASS	AC=158;AF=0.0315495;AN=5008;NS=2504;DP=18122;EAS_AF=0.0883;AMR_AF=0.0317;AFR_AF=0;EUR_AF=0.0119;SAS_AF=0.0358;AA=A|||;VT=SNP
20	48263097	rs62207694	G	A	100	PASS	AC=605;AF=0.120807;AN=5008;NS=2504;DP=19943;EAS_AF=0.1369;AMR_AF=0.1542;AFR_AF=0.1384;EUR_AF=0.0815;SAS_AF=0.0971;AA=G|||;VT=SNP
20	48263445	rs6125700	T	C	100	PASS	AC=520;AF=0.103834;AN=5008;NS=2504;DP=18949;EAS_AF=0.1796;AMR_AF=0.1023;AFR_AF=0.0212;EUR_AF=0.1531;SAS_AF=0.0879;AA=T|||;VT=SNP
20	48264261	rs8122923	C	T	100	PASS	AC=2235;AF=0.446286;AN=5008;NS=2504;DP=24083;EAS_AF=0.3948;AMR_AF=0.438;AFR_AF=0.264;EUR_AF=0.5547;SAS_AF=0.6401;AA=C|||;VT=SNP
20	48264816	rs60569030	G	A	100	PASS	AC=514;AF=0.102636;AN=5008;NS=2504;DP=17560;EAS_AF=0.1369;AMR_AF=0.1455;AFR_AF=0.0825;EUR_AF=0.0815;SAS_AF=0.0859;AA=G|||;VT=SNP
20	48265025	rs3787323	T	C	100	PASS	AC=157;AF=0.0313498;AN=5008;NS=2504;DP=19462;EAS_AF=0.0883;AMR_AF=0.0303;AFR_AF=0;EUR_AF=0.0119;SAS_AF=0.0358;AA=T|||;VT=SNP
20	48265089	rs3787324	G	C	100	PASS	AC=2233;AF=0.445887;AN=5008;NS=2504;DP=18694;EAS_AF=0.3948;AMR_AF=0.438;AFR_AF=0.2648;EUR_AF=0.5547;SAS_AF=0.637;AA=G|||;VT=SNP
20	48265398	rs7273258	A	G	100	PASS	AC=2182;AF=0.435703;AN=5008;NS=2504;DP=18533;EAS_AF=0.3948;AMR_AF=0.4352;AFR_AF=0.2277;EUR_AF=0.5547;SAS_AF=0.637;AA=A|||;VT=SNP
20	48265630	rs6091021	A	C	100	PASS	AC=2232;AF=0.445687;AN=5008;NS=2504;DP=16962;EAS_AF=0.3948;AMR_AF=0.438;AFR_AF=0.264;EUR_AF=0.5547;SAS_AF=0.637;AA=A|||;VT=SNP
20	48265711	rs6091022	T	A	100	PASS	AC=2393;AF=0.477835;AN=5008;NS=2504;DP=17783;EAS_AF=0.4831;AMR_AF=0.4683;AFR_AF=0.267;EUR_AF=0.5666;SAS_AF=0.6728;AA=A|||;VT=SNP
20	48265999	rs142614716	C	T	100	PASS	AC=16;AF=0.00319489;AN=5008;NS=2504;DP=15811;EAS_AF=0.001;AMR_AF=0.0058;AFR_AF=0;EUR_AF=0.0109;SAS_AF=0;AA=C|||;VT=SNP
20	48266184	rs6095599	T	A	100	PASS	AC=2236;AF=0.446486;AN=5008;NS=2504;DP=18564;EAS_AF=0.3948;AMR_AF=0.438;AFR_AF=0.267;EUR_AF=0.5547;SAS_AF=0.637;AA=T|||;VT=SNP
20	48266292	rs803193	A	T	100	PASS	AC=4325;AF=0.863618;AN=5008;NS=2504;DP=16594;EAS_AF=0.8284;AMR_AF=0.7695;AFR_AF=0.9902;EUR_AF=0.8022;SAS_AF=0.8589;AA=T|||;VT=SNP
20	48266705	rs6095600	C	A	100	PASS	AC=2236;AF=0.446486;AN=5008;NS=2504;DP=16257;EAS_AF=0.3948;AMR_AF=0.438;AFR_AF=0.267;EUR_AF=0.5547;SAS_AF=0.637;AA=A|||;VT=SNP
20	48266791	rs803194	G	A	100	PASS	AC=3928;AF=0.784345;AN=5008;NS=2504;DP=15884;EAS_AF=0.8284;AMR_AF=0.7435;AFR_AF=0.7042;EUR_AF=0.8012;SAS_AF=0.8589;AA=A|||;VT=SNP
20	48267035	rs6063415	A	G	100	PASS	AC=2232;AF=0.445687;AN=5008;NS=2504;DP=12244;EAS_AF=0.3948;AMR_AF=0.438;AFR_AF=0.267;EUR_AF=0.5507;SAS_AF=0.637;AA=A|||;VT=SNP
20	48267151	rs141184893	G	A	100	PASS	AC=34;AF=0.00678914;AN=5008;NS=2504;DP=15497;EAS_AF=0;AMR_AF=0.0159;AFR_AF=0;EUR_AF=0.0199;SAS_AF=0.0031;AA=G|||;VT=SNP
20	48267619	rs2649674	C	G	100	PASS	AC=2770;AF=0.553115;AN=5008;NS=2504;DP=16812;EAS_AF=0.4831;AMR_AF=0.4942;AFR_AF=0.5371;EUR_AF=0.5676;SAS_AF=0.6738;AA=a|||;VT=SNP
20	48270360	rs6125702	A	G	100	PASS	AC=158;AF=0.0315495;AN=5008;NS=2504;DP=24039;EAS_AF=0.0883;AMR_AF=0.0303;AFR_AF=0;EUR_AF=0.0119;SAS_AF=0.0368;AA=A|||;VT=SNP
20	48270776	rs4141587	C	T	100	PASS	AC=632;AF=0.126198;AN=5008;NS=2504;DP=23494;EAS_AF=0.1657;AMR_AF=0.1542;AFR_AF=0.1384;EUR_AF=0.0795;SAS_AF=0.0971;AA=C|||;VT=SNP
20	48271339	rs60504792	G	A	100	PASS	AC=515;AF=0.102835;AN=5008;NS=2504;DP=16231;EAS_AF=0.1369;AMR_AF=0.1455;AFR_AF=0.0825;EUR_AF=0.0815;SAS_AF=0.0869;AA=G|||;VT=SNP
20	48271640	rs6122805	C	T	100	PASS	AC=157;AF=0.0313498;AN=5008;NS=2504;DP=16851;EAS_AF=0.0883;AMR_AF=0.0303;AFR_AF=0;EUR_AF=0.0119;SAS_AF=0.0358;AA=C|||;VT=SNP
20	48272593	rs6019957	C	G	100	PASS	AC=2500;AF=0.499201;AN=5008;NS=2504;DP=19117;EAS_AF=0.4831;AMR_AF=0.4769;AFR_AF=0.3434;EUR_AF=0.5666;SAS_AF=0.6728;AA=G|||;VT=SNP
20	48272835	rs6067167	T	C	100	PASS	AC=2240;AF=0.447284;AN=5008;NS=2504;DP=20115;EAS_AF=0.3948;AMR_AF=0.4424;AFR_AF=0.2678;EUR_AF=0.5547;SAS_AF=0.637;AA=C|||;VT=SNP
20	48273174	rs2273086	C	T	100	PASS	AC=157;AF=0.0313498;AN=5008;NS=2504;DP=19278;EAS_AF=0.0883;AMR_AF=0.0303;AFR_AF=0;EUR_AF=0.0119;SAS_AF=0.0358;AA=C|||;VT=SNP;EX_TARGET
20	48273458	rs2273087	A	G	100	PASS	AC=157;AF=0.0313498;AN=5008;NS=2504;DP=17056;EAS_AF=0.0883;AMR_AF=0.0303;AFR_AF=0;EUR_AF=0.0119;SAS_AF=0.0358;AA=A|||;VT=SNP
20	48273459	rs2273088	A	G	100	PASS	AC=2238;AF=0.446885;AN=5008;NS=2504;DP=17030;EAS_AF=0.3948;AMR_AF=0.4409;AFR_AF=0.267;EUR_AF=0.5547;SAS_AF=0.637;AA=G|||;VT=SNP
20	48275700	rs6095601	T	C	100	PASS	AC=2239;AF=0.447085;AN=5008;NS=2504;DP=20722;EAS_AF=0.3958;AMR_AF=0.4409;AFR_AF=0.267;EUR_AF=0.5547;SAS_AF=0.637;AA=T|||;VT=SNP
20	48275844	rs6067168	A	G	100	PASS	AC=2237;AF=0.446685;AN=5008;NS=2504;DP=20430;EAS_AF=0.3948;AMR_AF=0.4395;AFR_AF=0.267;EUR_AF=0.5547;SAS_AF=0.637;AA=G|||;VT=SNP
20	48276010	rs6067169	A	G	100	PASS	AC=2238;AF=0.446885;AN=5008;NS=2504;DP=20638;EAS_AF=0.3948;AMR_AF=0.4395;AFR_AF=0.267;EUR_AF=0.5547;SAS_AF=0.638;AA=G|||;VT=SNP
20	48276075	rs6067170	T	G	100	PASS	AC=2237;AF=0.446685;AN=5008;NS=2504;DP=20539;EAS_AF=0.3948;AMR_AF=0.4395;AFR_AF=0.267;EUR_AF=0.5547;SAS_AF=0.637;AA=T|||;VT=SNP
20	48276871	rs117394715	A	G	100	PASS	AC=38;AF=0.00758786;AN=5008;NS=2504;DP=19269;EAS_AF=0;AMR_AF=0.0115;AFR_AF=0.0061;EUR_AF=0.0219;SAS_AF=0;AA=A|||;VT=SNP
20	48277092	rs79546142	C	T	100	PASS	AC=46;AF=0.0091853;AN=5008;NS=2504;DP=20810;EAS_AF=0;AMR_AF=0.0216;AFR_AF=0.0038;EUR_AF=0.0249;SAS_AF=0.001;AA=C|||;VT=SNP
20	48277500	rs72626551	C	T	100	PASS	AC=157;AF=0.0313498;AN=5008;NS=2504;DP=19304;EAS_AF=0.0883;AMR_AF=0.0303;AFR_AF=0;EUR_AF=0.0119;SAS_AF=0.0358;AA=C|||;VT=SNP
20	48279177	rs6091023	C	T	100	PASS	AC=2234;AF=0.446086;AN=5008;NS=2504;DP=15484;EAS_AF=0.3948;AMR_AF=0.4395;AFR_AF=0.264;EUR_AF=0.5547;SAS_AF=0.638;AA=C|||;VT=SNP
20	48279993	rs12480331	A	G	100	PASS	AC=633;AF=0.126398;AN=5008;NS=2504;DP=12725;EAS_AF=0.1667;AMR_AF=0.1527;AFR_AF=0.1377;EUR_AF=0.0815;SAS_AF=0.0971;AA=A|||;VT=SNP
20	48280773	rs17194864	A	T	100	PASS	AC=157;AF=0.0313498;AN=5008;NS=2504;DP=16615;EAS_AF=0.0883;AMR_AF=0.0303;AFR_AF=0;EUR_AF=0.0119;SAS_AF=0.0358;AA=A|||;VT=SNP
20	48282256	rs73119763	G	A	100	PASS	AC=82;AF=0.0163738;AN=5008;NS=2504;DP=12982;EAS_AF=0;AMR_AF=0.0303;AFR_AF=0.0015;EUR_AF=0.0537;SAS_AF=0.0051;AA=G|||;VT=SNP
20	48282518	rs72626552	C	T	100	PASS	AC=157;AF=0.0313498;AN=5008;NS=2504;DP=18303;EAS_AF=0.0883;AMR_AF=0.0303;AFR_AF=0;EUR_AF=0.0119;SAS_AF=0.0358;AA=C|||;VT=SNP
20	48283371	rs3787325	C	T	100	PASS	AC=2239;AF=0.447085;AN=5008;NS=2504;DP=21280;EAS_AF=0.3938;AMR_AF=0.4409;AFR_AF=0.2685;EUR_AF=0.5557;SAS_AF=0.636;AA=C|||;VT=SNP
20	48283633	rs17723576	A	G	100	PASS	AC=189;AF=0.0377396;AN=5008;NS=2504;DP=18464;EAS_AF=0;AMR_AF=0.0778;AFR_AF=0.003;EUR_AF=0.1183;SAS_AF=0.0123;AA=A|||;VT=SNP
20	48283819	rs6067172	C	T	100	PASS	AC=2238;AF=0.446885;AN=5008;NS=2504;DP=13876;EAS_AF=0.3938;AMR_AF=0.4409;AFR_AF=0.267;EUR_AF=0.5557;SAS_AF=0.637;AA=C|||;VT=SNP
20	48284267	rs6091024	C	T	100	PASS	AC=2238;AF=0.446885;AN=5008;NS=2504;DP=18149;EAS_AF=0.3938;AMR_AF=0.4409;AFR_AF=0.267;EUR_AF=0.5557;SAS_AF=0.637;AA=C|||;VT=SNP
20	48284902	rs13039100	A	G	100	PASS	AC=81;AF=0.0161741;AN=5008;NS=2504;DP=16229;EAS_AF=0;AMR_AF=0.0259;AFR_AF=0.0008;EUR_AF=0.0457;SAS_AF=0.0164;AA=A|||;VT=SNP
20	48285070	rs4810969	C	T	100	PASS	AC=2238;AF=0.446885;AN=5008;NS=2504;DP=16195;EAS_AF=0.3938;AMR_AF=0.4409;AFR_AF=0.267;EUR_AF=0.5557;SAS_AF=0.637;AA=C|||;VT=SNP
20	48285412	rs78027952	T	C	100	PASS	AC=19;AF=0.00379393;AN=5008;NS=2504;DP=18568;EAS_AF=0;AMR_AF=0.0058;AFR_AF=0;EUR_AF=0.0109;SAS_AF=0.0041;AA=T|||;VT=SNP
20	48286026	rs146702377	G	C	100	PASS	AC=157;AF=0.0313498;AN=5008;NS=2504;DP=16381;EAS_AF=0.0883;AMR_AF=0.0303;AFR_AF=0;EUR_AF=0.0119;SAS_AF=0.0358;AA=G|||;VT=SNP
20	48286077	rs6125709	T	C	100	PASS	AC=550;AF=0.109824;AN=5008;NS=2504;DP=16905;EAS_AF=0.2073;AMR_AF=0.0951;AFR_AF=0.0295;EUR_AF=0.1501;SAS_AF=0.0869;AA=T|||;VT=SNP
20	48286108	rs72626553	C	T	100	PASS	AC=157;AF=0.0313498;AN=5008;NS=2504;DP=16919;EAS_AF=0.0883;AMR_AF=0.0303;AFR_AF=0;EUR_AF=0.0119;SAS_AF=0.0358;AA=C|||;VT=SNP
20	48286849	rs4810970	T	C	100	PASS	AC=2239;AF=0.447085;AN=5008;NS=2504;DP=22432;EAS_AF=0.3938;AMR_AF=0.4409;AFR_AF=0.2678;EUR_AF=0.5557;SAS_AF=0.637;AA=T|||;VT=SNP
20	48286932	rs73910585	C	T	100	PASS	AC=520;AF=0.103834;AN=5008;NS=2504;DP=21608;EAS_AF=0.1369;AMR_AF=0.1441;AFR_AF=0.087;EUR_AF=0.0825;SAS_AF=0.0859;AA=C|||;VT=SNP
20	48287029	rs6095604	C	T	100	PASS	AC=2238;AF=0.446885;AN=5008;NS=2504;DP=21888;EAS_AF=0.3938;AMR_AF=0.4409;AFR_AF=0.267;EUR_AF=0.5557;SAS_AF=0.637;AA=C|||;VT=SNP
20	48287093	rs6095605	C	T	100	PASS	AC=2238;AF=0.446885;AN=5008;NS=2504;DP=21393;EAS_AF=0.3938;AMR_AF=0.4409;AFR_AF=0.267;EUR_AF=0.5557;SAS_AF=0.637;AA=T|||;VT=SNP
20	48288010	rs6095606	G	T	100	PASS	AC=2238;AF=0.446885;AN=5008;NS=2504;DP=21233;EAS_AF=0.3938;AMR_AF=0.4409;AFR_AF=0.267;EUR_AF=0.5557;SAS_AF=0.637;AA=T|||;VT=SNP
20	48288373	rs75287294	G	T	100	PASS	AC=555;AF=0.110823;AN=5008;NS=2504;DP=18379;EAS_AF=0.2073;AMR_AF=0.0951;AFR_AF=0.0333;EUR_AF=0.1501;SAS_AF=0.0869;AA=G|||;VT=SNP
20	48288412	rs146691360	A	G	100	PASS	AC=81;AF=0.0161741;AN=5008;NS=2504;DP=17496;EAS_AF=0;AMR_AF=0.0259;AFR_AF=0.0008;EUR_AF=0.0457;SAS_AF=0.0164;AA=A|||;VT=SNP
20	48288413	rs6063419	A	C	100	PASS	AC=2674;AF=0.533946;AN=5008;NS=2504;DP=17501;EAS_AF=0.4841;AMR_AF=0.4914;AFR_AF=0.4644;EUR_AF=0.5686;SAS_AF=0.6738;AA=C|||;VT=SNP
20	48288533	rs34681067	C	T	100	PASS	AC=56;AF=0.0111821;AN=5008;NS=2504;DP=17456;EAS_AF=0.001;AMR_AF=0.0187;AFR_AF=0.0008;EUR_AF=0.0328;SAS_AF=0.0082;AA=C|||;VT=SNP
20	48288827	rs13042810	T	C	100	PASS	AC=56;AF=0.0111821;AN=5008;NS=2504;DP=20631;EAS_AF=0.001;AMR_AF=0.0187;AFR_AF=0.0008;EUR_AF=0.0328;SAS_AF=0.0082;AA=T|||;VT=SNP
20	48289052	rs6122806	C	A	100	PASS	AC=157;AF=0.0313498;AN=5008;NS=2504;DP=21357;EAS_AF=0.0883;AMR_AF=0.0303;AFR_AF=0;EUR_AF=0.0119;SAS_AF=0.0358;AA=C|||;VT=SNP
20	48289494	rs4810971	C	T	100	PASS	AC=4027;AF=0.804113;AN=5008;NS=2504;DP=19306;EAS_AF=0.8284;AMR_AF=0.7565;AFR_AF=0.7716;EUR_AF=0.8032;SAS_AF=0.8579;AA=c|||;VT=SNP
20	48289684	rs72626554	C	T	100	PASS	AC=157;AF=0.0313498;AN=5008;NS=2504;DP=17481;EAS_AF=0.0883;AMR_AF=0.0303;AFR_AF=0;EUR_AF=0.0119;SAS_AF=0.0358;AA=C|||;VT=SNP
20	48290457	rs4810972	G	A	100	PASS	AC=2317;AF=0.46266;AN=5008;NS=2504;DP=14486;EAS_AF=0.3938;AMR_AF=0.4467;AFR_AF=0.3238;EUR_AF=0.5567;SAS_AF=0.636;AA=G|||;VT=SNP
20	48290938	rs6067173	G	A	100	PASS	AC=2581;AF=0.515375;AN=5008;NS=2504;DP=15610;EAS_AF=0.4821;AMR_AF=0.4841;AFR_AF=0.4002;EUR_AF=0.5686;SAS_AF=0.6728;AA=A|||;VT=SNP
20	48292093	rs6095608	C	G	100	PASS	AC=2656;AF=0.530351;AN=5008;NS=2504;DP=17825;EAS_AF=0.4821;AMR_AF=0.4885;AFR_AF=0.4539;EUR_AF=0.5686;SAS_AF=0.6738;AA=G|||;VT=SNP
20	48292117	rs6125711	C	T	100	PASS	AC=557;AF=0.111222;AN=5008;NS=2504;DP=18139;EAS_AF=0.2083;AMR_AF=0.1023;AFR_AF=0.0295;EUR_AF=0.1511;SAS_AF=0.0869;AA=C|||;VT=SNP
20	48292646	rs4141586	C	T	100	PASS	AC=1340;AF=0.267572;AN=5008;NS=2504;DP=16026;EAS_AF=0.2421;AMR_AF=0.2205;AFR_AF=0.1233;EUR_AF=0.332;SAS_AF=0.456;AA=C|||;VT=SNP
20	48294096	rs2057075	T	A	100	PASS	AC=2234;AF=0.446086;AN=5008;NS=2504;DP=19965;EAS_AF=0.3938;AMR_AF=0.4409;AFR_AF=0.264;EUR_AF=0.5557;SAS_AF=0.637;AA=T|||;VT=SNP
20	48294321	rs73119777	C	T	100	PASS	AC=8;AF=0.00159744;AN=5008;NS=2504;DP=18047;EAS_AF=0;AMR_AF=0.0014;AFR_AF=0;EUR_AF=0.007;SAS_AF=0;AA=C|||;VT=SNP
20	48294799	rs4810973	G	C	100	PASS	AC=2237;AF=0.446685;AN=5008;NS=2504;DP=20087;EAS_AF=0.3938;AMR_AF=0.4409;AFR_AF=0.2655;EUR_AF=0.5567;SAS_AF=0.637;AA=G|||;VT=SNP
20	48295159	rs73910588	C	T	100	PASS	AC=605;AF=0.120807;AN=5008;NS=2504;DP=21469;EAS_AF=0.1379;AMR_AF=0.1527;AFR_AF=0.1384;EUR_AF=0.0815;SAS_AF=0.0971;AA=C|||;VT=SNP
20	48295472	rs72626555	A	C	100	PASS	AC=157;AF=0.0313498;AN=5008;NS=2504;DP=18424;EAS_AF=0.0883;AMR_AF=0.0303;AFR_AF=0;EUR_AF=0.0119;SAS_AF=0.0358;AA=A|||;VT=SNP
20	48295601	rs58610826	A	C	100	PASS	AC=605;AF=0.120807;AN=5008;NS=2504;DP=18212;EAS_AF=0.1379;AMR_AF=0.1527;AFR_AF=0.1384;EUR_AF=0.0815;SAS_AF=0.0971;AA=A|||;VT=SNP
20	48296177	rs62207699	C	T	100	PASS	AC=603;AF=0.120407;AN=5008;NS=2504;DP=15409;EAS_AF=0.1379;AMR_AF=0.1527;AFR_AF=0.1369;EUR_AF=0.0815;SAS_AF=0.0971;AA=C|||;VT=SNP
20	48297136	rs6019969	C	G	100	PASS	AC=3933;AF=0.785343;AN=5008;NS=2504;DP=15590;EAS_AF=0.8284;AMR_AF=0.745;AFR_AF=0.7088;EUR_AF=0.8002;SAS_AF=0.8579;AA=G|||;VT=SNP
20	48297253	rs6012712	A	G	100	PASS	AC=2362;AF=0.471645;AN=5008;NS=2504;DP=15748;EAS_AF=0.3938;AMR_AF=0.4481;AFR_AF=0.3563;EUR_AF=0.5557;SAS_AF=0.638;AA=G|||;VT=SNP
20	48297561	rs6091025	C	T	100	PASS	AC=2347;AF=0.46865;AN=5008;NS=2504;DP=13889;EAS_AF=0.3938;AMR_AF=0.4481;AFR_AF=0.3457;EUR_AF=0.5547;SAS_AF=0.638;AA=C|||;VT=SNP
20	48297575	rs141833805	G	C	100	PASS	AC=35;AF=0.00698882;AN=5008;NS=2504;DP=13784;EAS_AF=0;AMR_AF=0.0072;AFR_AF=0.0008;EUR_AF=0.0288;SAS_AF=0;AA=G|||;VT=SNP
20	48298663	rs6122808	A	G	100	PASS	AC=157;AF=0.0313498;AN=5008;NS=2504;DP=18346;EAS_AF=0.0883;AMR_AF=0.0303;AFR_AF=0;EUR_AF=0.0119;SAS_AF=0.0358;AA=A|||;VT=SNP
20	48299191	rs117146988	G	A	100	PASS	AC=44;AF=0.00878594;AN=5008;NS=2504;DP=20194;EAS_AF=0;AMR_AF=0.013;AFR_AF=0;EUR_AF=0.0219;SAS_AF=0.0133;AA=G|||;VT=SNP
20	48300013	rs145272072	C	T	100	PASS	AC=14;AF=0.00279553;AN=5008;NS=2504;DP=13298;EAS_AF=0;AMR_AF=0.0072;AFR_AF=0.0008;EUR_AF=0.006;SAS_AF=0.002;AA=c|||;VT=SNP
20	48300121	rs6067181	C	T	100	PASS	AC=2348;AF=0.46885;AN=5008;NS=2504;DP=13175;EAS_AF=0.3938;AMR_AF=0.4481;AFR_AF=0.3464;EUR_AF=0.5547;SAS_AF=0.638;AA=g|||;VT=SNP
20	48300990	rs6019972	C	T	100	PASS	AC=4115;AF=0.821685;AN=5008;NS=2504;DP=18440;EAS_AF=0.8284;AMR_AF=0.7651;AFR_AF=0.8336;EUR_AF=0.8032;SAS_AF=0.8579;AA=T|||;VT=SNP
20	48301004	rs138202430	A	C	100	PASS	AC=16;AF=0.00319489;AN=5008;NS=2504;DP=18640;EAS_AF=0;AMR_AF=0.0029;AFR_AF=0;EUR_AF=0.0109;SAS_AF=0.0031;AA=A|||;VT=SNP
20	48301146	rs6512586	G	A	100	PASS	AC=2344;AF=0.468051;AN=5008;NS=2504;DP=23285;EAS_AF=0.3938;AMR_AF=0.4481;AFR_AF=0.3457;EUR_AF=0.5527;SAS_AF=0.637;AA=G|||;VT=SNP;EX_TARGET
20	48302652	rs1016234	C	T	100	PASS	AC=3939;AF=0.786542;AN=5008;NS=2504;DP=20507;EAS_AF=0.8284;AMR_AF=0.7522;AFR_AF=0.7088;EUR_AF=0.8012;SAS_AF=0.8579;AA=T|||;VT=SNP
20	48303855	rs6125715	C	T	100	PASS	AC=555;AF=0.110823;AN=5008;NS=2504;DP=21819;EAS_AF=0.2083;AMR_AF=0.0951;AFR_AF=0.0333;EUR_AF=0.1501;SAS_AF=0.0859;AA=C|||;VT=SNP
20	48303962	rs144410043	C	T	100	PASS	AC=8;AF=0.00159744;AN=5008;NS=2504;DP=16682;EAS_AF=0;AMR_AF=0.0029;AFR_AF=0.0008;EUR_AF=0.004;SAS_AF=0.001;AA=C|||;VT=SNP
20	48304734	rs74770203	T	C	100	PASS	AC=105;AF=0.0209665;AN=5008;NS=2504;DP=18889;EAS_AF=0;AMR_AF=0.0548;AFR_AF=0.0045;EUR_AF=0.0527;SAS_AF=0.0082;AA=T|||;VT=SNP
20	48305048	rs72626556	C	T	100	PASS	AC=157;AF=0.0313498;AN=5008;NS=2504;DP=18539;EAS_AF=0.0883;AMR_AF=0.0303;AFR_AF=0;EUR_AF=0.0119;SAS_AF=0.0358;AA=C|||;VT=SNP
20	48305400	rs145653502	G	C	100	PASS	AC=7;AF=0.00139776;AN=5008;NS=2504;DP=15810;EAS_AF=0;AMR_AF=0.0014;AFR_AF=0.0008;EUR_AF=0.004;SAS_AF=0.001;AA=G|||;VT=SNP
20	48305517	rs4432513	G	A	100	PASS	AC=2363;AF=0.471845;AN=5008;NS=2504;DP=16380;EAS_AF=0.3938;AMR_AF=0.4481;AFR_AF=0.3563;EUR_AF=0.5547;SAS_AF=0.6401;AA=G|||;VT=SNP
20	48305545	rs968149	T	C	100	PASS	AC=158;AF=0.0315495;AN=5008;NS=2504;DP=18086;EAS_AF=0.0883;AMR_AF=0.0303;AFR_AF=0.0008;EUR_AF=0.0119;SAS_AF=0.0358;AA=T|||;VT=SNP
20	48306117	rs6091026	C	T	100	PASS	AC=2445;AF=0.488219;AN=5008;NS=2504;DP=19469;EAS_AF=0.3938;AMR_AF=0.4539;AFR_AF=0.4153;EUR_AF=0.5547;SAS_AF=0.6401;AA=C|||;VT=SNP
20	48306668	rs2038218	G	T	100	PASS	AC=1213;AF=0.242212;AN=5008;NS=2504;DP=19262;EAS_AF=0.2421;AMR_AF=0.2104;AFR_AF=0.031;EUR_AF=0.331;SAS_AF=0.4591;AA=G|||;VT=SNP
20	48307298	rs6125716	T	C	100	PASS	AC=157;AF=0.0313498;AN=5008;NS=2504;DP=17242;EAS_AF=0.0883;AMR_AF=0.0303;AFR_AF=0;EUR_AF=0.0119;SAS_AF=0.0358;AA=T|||;VT=SNP
20	48308012	rs146809346	T	C	100	PASS	AC=10;AF=0.00199681;AN=5008;NS=2504;DP=17565;EAS_AF=0;AMR_AF=0.0029;AFR_AF=0;EUR_AF=0.008;SAS_AF=0;AA=T|||;VT=SNP
20	48308703	rs6063420	A	G	100	PASS	AC=2447;AF=0.488618;AN=5008;NS=2504;DP=18191;EAS_AF=0.3938;AMR_AF=0.4539;AFR_AF=0.4153;EUR_AF=0.5557;SAS_AF=0.6411;AA=A|||;VT=SNP
20	48309136	rs150264008	T	C	100	PASS	AC=20;AF=0.00399361;AN=5008;NS=2504;DP=20350;EAS_AF=0;AMR_AF=0;AFR_AF=0;EUR_AF=0.0099;SAS_AF=0.0102;AA=T|||;VT=SNP
20	48309356	rs6125718	C	T	100	PASS	AC=556;AF=0.111022;AN=5008;NS=2504;DP=20191;EAS_AF=0.2083;AMR_AF=0.0951;AFR_AF=0.0333;EUR_AF=0.1501;SAS_AF=0.0869;AA=T|||;VT=SNP
20	48309807	rs4809751	C	T	100	PASS	AC=2447;AF=0.488618;AN=5008;NS=2504;DP=24120;EAS_AF=0.3938;AMR_AF=0.4539;AFR_AF=0.416;EUR_AF=0.5547;SAS_AF=0.6411;AA=C|||;VT=SNP
20	48309929	rs143571749	G	A	100	PASS	AC=32;AF=0.00638978;AN=5008;NS=2504;DP=22121;EAS_AF=0;AMR_AF=0.0029;AFR_AF=0.0008;EUR_AF=0.0189;SAS_AF=0.0102;AA=G|||;VT=SNP
20	48310589	rs71351982	G	C	100	PASS	AC=78;AF=0.0155751;AN=5008;NS=2504;DP=21817;EAS_AF=0;AMR_AF=0.0259;AFR_AF=0.0008;EUR_AF=0.0457;SAS_AF=0.0133;AA=G|||;VT=SNP
20	48310866	rs72626557	A	G	100	PASS	AC=157;AF=0.0313498;AN=5008;NS=2504;DP=19292;EAS_AF=0.0883;AMR_AF=0.0303;AFR_AF=0;EUR_AF=0.0119;SAS_AF=0.0358;AA=A|||;VT=SNP
20	48311052	rs144243735	T	C	100	PASS	AC=32;AF=0.00638978;AN=5008;NS=2504;DP=18095;EAS_AF=0;AMR_AF=0.0029;AFR_AF=0.0008;EUR_AF=0.0189;SAS_AF=0.0102;AA=T|||;VT=SNP
20	48311255	rs6125720	T	C	100	PASS	AC=157;AF=0.0313498;AN=5008;NS=2504;DP=21517;EAS_AF=0.0883;AMR_AF=0.0303;AFR_AF=0;EUR_AF=0.0119;SAS_AF=0.0358;AA=T|||;VT=SNP
20	48311574	rs73613304	A	G	100	PASS	AC=466;AF=0.0930511;AN=5008;NS=2504;DP=20001;EAS_AF=0.1498;AMR_AF=0.1124;AFR_AF=0.0083;EUR_AF=0.0895;SAS_AF=0.1391;AA=A|||;VT=SNP
20	48312042	rs12106180	G	A	100	PASS	AC=609;AF=0.121605;AN=5008;NS=2504;DP=16589;EAS_AF=0.1379;AMR_AF=0.1527;AFR_AF=0.1422;EUR_AF=0.0825;SAS_AF=0.0951;AA=G|||;VT=SNP
20	48315377	rs6067188	A	C	100	PASS	AC=4011;AF=0.800919;AN=5008;NS=2504;DP=20485;EAS_AF=0.8284;AMR_AF=0.7594;AFR_AF=0.7595;EUR_AF=0.8012;SAS_AF=0.8579;AA=C|||;VT=SNP
20	48316027	rs4810976	C	T	100	PASS	AC=2768;AF=0.552716;AN=5008;NS=2504;DP=19176;EAS_AF=0.4831;AMR_AF=0.4942;AFR_AF=0.534;EUR_AF=0.5676;SAS_AF=0.6759;AA=T|||;VT=SNP
20	48316245	rs4810977	G	A	100	PASS	AC=2444;AF=0.488019;AN=5008;NS=2504;DP=19159;EAS_AF=0.3948;AMR_AF=0.4524;AFR_AF=0.4145;EUR_AF=0.5547;SAS_AF=0.6401;AA=G|||;VT=SNP
20	48316388	rs4810978	A	G	100	PASS	AC=2772;AF=0.553514;AN=5008;NS=2504;DP=21261;EAS_AF=0.4831;AMR_AF=0.4971;AFR_AF=0.5356;EUR_AF=0.5676;SAS_AF=0.6759;AA=G|||;VT=SNP
20	48316447	rs4810979	C	G	100	PASS	AC=2445;AF=0.488219;AN=5008;NS=2504;DP=6248;EAS_AF=0.3948;AMR_AF=0.4539;AFR_AF=0.4145;EUR_AF=0.5547;SAS_AF=0.6401;AA=G|||;VT=SNP
20	48316464	rs4810980	G	T	100	PASS	AC=2447;AF=0.488618;AN=5008;NS=2504;DP=9467;EAS_AF=0.3948;AMR_AF=0.4539;AFR_AF=0.416;EUR_AF=0.5547;SAS_AF=0.6401;AA=T|||;VT=SNP
20	48318014	rs913476	C	T	100	PASS	AC=2441;AF=0.48742;AN=5008;NS=2504;DP=16060;EAS_AF=0.3938;AMR_AF=0.451;AFR_AF=0.413;EUR_AF=0.5557;SAS_AF=0.6401;AA=T|||;VT=SNP
20	48318306	rs913477	T	C	100	PASS	AC=2364;AF=0.472045;AN=5008;NS=2504;DP=19226;EAS_AF=0.3958;AMR_AF=0.4467;AFR_AF=0.3555;EUR_AF=0.5557;SAS_AF=0.6401;AA=T|||;VT=SNP
20	48319164	rs62207733	G	A	100	PASS	AC=601;AF=0.120008;AN=5008;NS=2504;DP=15882;EAS_AF=0.1359;AMR_AF=0.1542;AFR_AF=0.1377;EUR_AF=0.0815;SAS_AF=0.0951;AA=G|||;VT=SNP
20	48319572	rs6012716	G	T	100	PASS	AC=2341;AF=0.467452;AN=5008;NS=2504;DP=12295;EAS_AF=0.3958;AMR_AF=0.4452;AFR_AF=0.3396;EUR_AF=0.5557;SAS_AF=0.6391;AA=G|||;VT=SNP
20	48319865	rs6125723	T	A	100	PASS	AC=555;AF=0.110823;AN=5008;NS=2504;DP=15650;EAS_AF=0.2073;AMR_AF=0.0951;AFR_AF=0.0333;EUR_AF=0.1501;SAS_AF=0.0869;AA=T|||;VT=SNP
20	48319869	rs144819796	T	C	100	PASS	AC=22;AF=0.00439297;AN=5008;NS=2504;DP=15683;EAS_AF=0;AMR_AF=0.0058;AFR_AF=0;EUR_AF=0.0109;SAS_AF=0.0072;AA=T|||;VT=SNP
20	48321285	rs6067189	A	C	100	PASS	AC=2471;AF=0.493411;AN=5008;NS=2504;DP=17804;EAS_AF=0.3968;AMR_AF=0.4553;AFR_AF=0.4304;EUR_AF=0.5577;SAS_AF=0.6391;AA=-|||;VT=SNP
20	48321949	rs78832651	C	T	100	PASS	AC=72;AF=0.014377;AN=5008;NS=2504;DP=20640;EAS_AF=0.004;AMR_AF=0.0115;AFR_AF=0.0023;EUR_AF=0.0408;SAS_AF=0.0164;AA=C|||;VT=SNP
20	48322497	rs13043361	A	G	100	PASS	AC=2447;AF=0.488618;AN=5008;NS=2504;DP=15143;EAS_AF=0.3958;AMR_AF=0.4524;AFR_AF=0.4153;EUR_AF=0.5557;SAS_AF=0.6401;AA=A|||;VT=SNP
20	48322647	rs138753059	A	G	100	PASS	AC=157;AF=0.0313498;AN=5008;NS=2504;DP=16519;EAS_AF=0.0883;AMR_AF=0.0303;AFR_AF=0;EUR_AF=0.0119;SAS_AF=0.0358;AA=A|||;VT=SNP
20	48322923	rs8183642	G	A	100	PASS	AC=157;AF=0.0313498;AN=5008;NS=2504;DP=19553;EAS_AF=0.0883;AMR_AF=0.0303;AFR_AF=0;EUR_AF=0.0119;SAS_AF=0.0358;AA=G|||;VT=SNP
20	48322937	rs62207734	T	C	100	PASS	AC=436;AF=0.0870607;AN=5008;NS=2504;DP=19725;EAS_AF=0.1369;AMR_AF=0.1441;AFR_AF=0.0265;EUR_AF=0.0805;SAS_AF=0.0838;AA=T|||;VT=SNP
20	48322979	rs6125724	G	C	100	PASS	AC=555;AF=0.110823;AN=5008;NS=2504;DP=19844;EAS_AF=0.2073;AMR_AF=0.0951;AFR_AF=0.0333;EUR_AF=0.1501;SAS_AF=0.0869;AA=G|||;VT=SNP
20	48323005	rs6019987	C	G	100	PASS	AC=3390;AF=0.676917;AN=5008;NS=2504;DP=20200;EAS_AF=0.621;AMR_AF=0.6513;AFR_AF=0.6838;EUR_AF=0.6501;SAS_AF=0.771;AA=G|||;VT=SNP
20	48323170	rs6067190	T	C	100	PASS	AC=2238;AF=0.446885;AN=5008;NS=2504;DP=20260;EAS_AF=0.3958;AMR_AF=0.438;AFR_AF=0.2655;EUR_AF=0.5557;SAS_AF=0.6391;AA=T|||;VT=SNP
20	48323296	rs34510474	T	G	100	PASS	AC=36;AF=0.0071885;AN=5008;NS=2504;DP=19923;EAS_AF=0;AMR_AF=0.0144;AFR_AF=0.0008;EUR_AF=0.0239;SAS_AF=0.001;AA=T|||;VT=SNP
20	48323380	rs1887725	G	A	100	PASS	AC=623;AF=0.124401;AN=5008;NS=2504;DP=21701;EAS_AF=0.1369;AMR_AF=0.1542;AFR_AF=0.1536;EUR_AF=0.0815;SAS_AF=0.0951;AA=G|||;VT=SNP
20	48324298	rs13044772	G	T	100	PASS	AC=2366;AF=0.472444;AN=5008;NS=2504;DP=15221;EAS_AF=0.3948;AMR_AF=0.4467;AFR_AF=0.3578;EUR_AF=0.5557;SAS_AF=0.6401;AA=T|||;VT=SNP
20	48325554	rs6067191	G	A	100	PASS	AC=1222;AF=0.24401;AN=5008;NS=2504;DP=19361;EAS_AF=0.2421;AMR_AF=0.2104;AFR_AF=0.0371;EUR_AF=0.332;SAS_AF=0.4591;AA=G|||;VT=SNP
20	48325755	rs1927781	G	A	100	PASS	AC=2446;AF=0.488419;AN=5008;NS=2504;DP=16462;EAS_AF=0.3958;AMR_AF=0.4524;AFR_AF=0.4145;EUR_AF=0.5557;SAS_AF=0.6401;AA=G|||;VT=SNP
20	48325776	rs62207735	C	T	100	PASS	AC=605;AF=0.120807;AN=5008;NS=2504;DP=16743;EAS_AF=0.1369;AMR_AF=0.1556;AFR_AF=0.1392;EUR_AF=0.0815;SAS_AF=0.0951;AA=C|||;VT=SNP
20	48325975	rs6125726	A	G	100	PASS	AC=157;AF=0.0313498;AN=5008;NS=2504;DP=18073;EAS_AF=0.0883;AMR_AF=0.0303;AFR_AF=0;EUR_AF=0.0119;SAS_AF=0.0358;AA=A|||;VT=SNP
20	48326076	rs150042931	A	G	100	PASS	AC=34;AF=0.00678914;AN=5008;NS=2504;DP=16958;EAS_AF=0;AMR_AF=0.013;AFR_AF=0;EUR_AF=0.0219;SAS_AF=0.0031;AA=A|||;VT=SNP
20	48326703	rs17195011	C	T	100	PASS	AC=556;AF=0.111022;AN=5008;NS=2504;DP=17509;EAS_AF=0.2073;AMR_AF=0.1023;AFR_AF=0.0295;EUR_AF=0.1511;SAS_AF=0.0869;AA=C|||;VT=SNP
20	48327245	rs4810981	A	G	100	PASS	AC=2448;AF=0.488818;AN=5008;NS=2504;DP=17198;EAS_AF=0.3948;AMR_AF=0.4539;AFR_AF=0.416;EUR_AF=0.5557;SAS_AF=0.6401;AA=G|||;VT=SNP
20	48327584	rs1008006	C	T	100	PASS	AC=3003;AF=0.599641;AN=5008;NS=2504;DP=12953;EAS_AF=0.6022;AMR_AF=0.549;AFR_AF=0.4493;EUR_AF=0.7058;SAS_AF=0.727;AA=C|||;VT=SNP
20	48327700	rs1571367	G	A	100	PASS	AC=2446;AF=0.488419;AN=5008;NS=2504;DP=20351;EAS_AF=0.3948;AMR_AF=0.4539;AFR_AF=0.4145;EUR_AF=0.5557;SAS_AF=0.6401;AA=G|||;VT=SNP
20	48327975	rs77104753	T	C	100	PASS	AC=36;AF=0.0071885;AN=5008;NS=2504;DP=20366;EAS_AF=0;AMR_AF=0.0086;AFR_AF=0.0008;EUR_AF=0.0288;SAS_AF=0;AA=T|||;VT=SNP
20	48329103	rs79505522	C	T	100	PASS	AC=22;AF=0.00439297;AN=5008;NS=2504;DP=14132;EAS_AF=0.003;AMR_AF=0.0029;AFR_AF=0.0008;EUR_AF=0.0139;SAS_AF=0.002;AA=C|||;VT=SNP
20	48329184	rs3787327	G	A	100	PASS	AC=2366;AF=0.472444;AN=5008;NS=2504;DP=12966;EAS_AF=0.3948;AMR_AF=0.4481;AFR_AF=0.357;EUR_AF=0.5557;SAS_AF=0.6401;AA=C|||;VT=SNP
20	48329244	rs3787328	G	A	100	PASS	AC=157;AF=0.0313498;AN=5008;NS=2504;DP=12331;EAS_AF=0.0883;AMR_AF=0.0303;AFR_AF=0;EUR_AF=0.0119;SAS_AF=0.0358;AA=G|||;VT=SNP
20	48329389	rs3787329	T	C	100	PASS	AC=157;AF=0.0313498;AN=5008;NS=2504;DP=7355;EAS_AF=0.0883;AMR_AF=0.0303;AFR_AF=0;EUR_AF=0.0119;SAS_AF=0.0358;AA=T|||;VT=SNP
20	48329543	rs6122814	T	C	100	PASS	AC=159;AF=0.0317492;AN=5008;NS=2504;DP=8841;EAS_AF=0.0883;AMR_AF=0.0303;AFR_AF=0.0008;EUR_AF=0.0129;SAS_AF=0.0358;AA=T|||;VT=SNP
20	48330030	rs12329570	G	C	100	PASS	AC=2186;AF=0.436502;AN=5008;NS=2504;DP=6382;EAS_AF=0.3958;AMR_AF=0.438;AFR_AF=0.2269;EUR_AF=0.5557;SAS_AF=0.638;AA=G|||;VT=SNP
20	48331440	rs68038207	A	G	100	PASS	AC=468;AF=0.0934505;AN=5008;NS=2504;DP=21351;EAS_AF=0.1508;AMR_AF=0.1124;AFR_AF=0.0083;EUR_AF=0.0895;SAS_AF=0.1401;AA=A|||;VT=SNP
20	48331442	rs61659879	G	C	100	PASS	AC=594;AF=0.11861;AN=5008;NS=2504;DP=21282;EAS_AF=0.1369;AMR_AF=0.1527;AFR_AF=0.1331;EUR_AF=0.0815;SAS_AF=0.0941;AA=G|||;VT=SNP
20	48331520	rs951497	A	G	100	PASS	AC=3938;AF=0.786342;AN=5008;NS=2504;DP=20617;EAS_AF=0.8284;AMR_AF=0.7464;AFR_AF=0.7126;EUR_AF=0.8002;SAS_AF=0.8569;AA=G|||;VT=SNP
20	48332427	rs1034056	A	G	100	PASS	AC=2239;AF=0.447085;AN=5008;NS=2504;DP=19851;EAS_AF=0.3968;AMR_AF=0.4409;AFR_AF=0.264;EUR_AF=0.5547;SAS_AF=0.6401;AA=A|||;VT=SNP
20	48332701	rs6067197	G	A	100	PASS	AC=925;AF=0.184704;AN=5008;NS=2504;DP=17238;EAS_AF=0.0992;AMR_AF=0.1787;AFR_AF=0.0287;EUR_AF=0.327;SAS_AF=0.3415;AA=G|||;VT=SNP
20	48332984	rs6091031	A	G	100	PASS	AC=2369;AF=0.473043;AN=5008;NS=2504;DP=20757;EAS_AF=0.3958;AMR_AF=0.4481;AFR_AF=0.3593;EUR_AF=0.5547;SAS_AF=0.6401;AA=A|||;VT=SNP
20	48333720	rs62207739	C	T	100	PASS	AC=1218;AF=0.243211;AN=5008;NS=2504;DP=16632;EAS_AF=0.249;AMR_AF=0.2104;AFR_AF=0.031;EUR_AF=0.331;SAS_AF=0.4571;AA=C|||;VT=SNP
20	48333749	rs6012718	C	T	100	PASS	AC=696;AF=0.138978;AN=5008;NS=2504;DP=17303;EAS_AF=0.1369;AMR_AF=0.1599;AFR_AF=0.2065;EUR_AF=0.0815;SAS_AF=0.0941;AA=C|||;VT=SNP
20	48334099	rs6122815	C	T	100	PASS	AC=513;AF=0.102436;AN=5008;NS=2504;DP=21364;EAS_AF=0.1925;AMR_AF=0.0994;AFR_AF=0.0121;EUR_AF=0.1511;SAS_AF=0.0838;AA=C|||;VT=SNP
20	48334225	rs6067199	A	G	100	PASS	AC=2368;AF=0.472843;AN=5008;NS=2504;DP=21300;EAS_AF=0.3958;AMR_AF=0.4467;AFR_AF=0.3593;EUR_AF=0.5547;SAS_AF=0.6401;AA=G|||;VT=SNP
20	48334258	rs35510041	A	T	100	PASS	AC=51;AF=0.0101837;AN=5008;NS=2504;DP=21975;EAS_AF=0;AMR_AF=0.0187;AFR_AF=0.0008;EUR_AF=0.0348;SAS_AF=0.002;AA=A|||;VT=SNP
20	48334655	rs6095616	G	A	100	PASS	AC=2368;AF=0.472843;AN=5008;NS=2504;DP=19724;EAS_AF=0.3958;AMR_AF=0.4481;AFR_AF=0.3578;EUR_AF=0.5557;SAS_AF=0.6401;AA=G|||;VT=SNP
20	48334664	rs6095617	C	T	100	PASS	AC=3014;AF=0.601837;AN=5008;NS=2504;DP=19207;EAS_AF=0.6032;AMR_AF=0.5562;AFR_AF=0.4523;EUR_AF=0.7068;SAS_AF=0.727;AA=C|||;VT=SNP
20	48334698	rs62207740	A	C	100	PASS	AC=616;AF=0.123003;AN=5008;NS=2504;DP=19291;EAS_AF=0.1369;AMR_AF=0.1556;AFR_AF=0.1475;EUR_AF=0.0825;SAS_AF=0.0941;AA=A|||;VT=SNP
20	48334998	rs6095618	A	G	100	PASS	AC=2260;AF=0.451278;AN=5008;NS=2504;DP=19417;EAS_AF=0.3958;AMR_AF=0.4409;AFR_AF=0.2806;EUR_AF=0.5557;SAS_AF=0.6391;AA=A|||;VT=SNP
20	48335049	rs6019995	A	G	100	PASS	AC=4118;AF=0.822284;AN=5008;NS=2504;DP=18289;EAS_AF=0.8284;AMR_AF=0.7723;AFR_AF=0.8321;EUR_AF=0.8042;SAS_AF=0.8569;AA=G|||;VT=SNP
20	48335176	rs141406004	A	T	100	PASS	AC=157;AF=0.0313498;AN=5008;NS=2504;DP=16988;EAS_AF=0.0883;AMR_AF=0.0303;AFR_AF=0;EUR_AF=0.0119;SAS_AF=0.0358;AA=A|||;VT=SNP
20	48335196	rs62207741	C	G	100	PASS	AC=976;AF=0.194888;AN=5008;NS=2504;DP=16252;EAS_AF=0.2252;AMR_AF=0.2017;AFR_AF=0.292;EUR_AF=0.0944;SAS_AF=0.1309;AA=C|||;VT=SNP
20	48335230	rs138324959	G	A	100	PASS	AC=65;AF=0.0129792;AN=5008;NS=2504;DP=14958;EAS_AF=0;AMR_AF=0.0259;AFR_AF=0.0008;EUR_AF=0.0378;SAS_AF=0.0082;AA=G|||;VT=SNP
20	48335256	rs6095619	G	T	100	PASS	AC=3234;AF=0.645767;AN=5008;NS=2504;DP=14977;EAS_AF=0.622;AMR_AF=0.6398;AFR_AF=0.5726;EUR_AF=0.6501;SAS_AF=0.7689;AA=G|||;VT=SNP
20	48335257	rs6095620	G	A	100	PASS	AC=3234;AF=0.645767;AN=5008;NS=2504;DP=15033;EAS_AF=0.622;AMR_AF=0.6398;AFR_AF=0.5726;EUR_AF=0.6501;SAS_AF=0.7689;AA=G|||;VT=SNP
20	48335273	rs143831518	G	A	100	PASS	AC=157;AF=0.0313498;AN=5008;NS=2504;DP=15610;EAS_AF=0.0883;AMR_AF=0.0303;AFR_AF=0;EUR_AF=0.0119;SAS_AF=0.0358;AA=g|||;VT=SNP
20	48335510	rs76617213	A	G	100	PASS	AC=64;AF=0.0127796;AN=5008;NS=2504;DP=17020;EAS_AF=0.001;AMR_AF=0.0216;AFR_AF=0;EUR_AF=0.0457;SAS_AF=0.002;AA=A|||;VT=SNP
20	48335620	rs139245187	C	T	100	PASS	AC=38;AF=0.00758786;AN=5008;NS=2504;DP=13599;EAS_AF=0;AMR_AF=0.0029;AFR_AF=0.0008;EUR_AF=0.0199;SAS_AF=0.0153;AA=C|||;VT=SNP
20	48335650	rs6125729	C	A	100	PASS	AC=540;AF=0.107827;AN=5008;NS=2504;DP=14505;EAS_AF=0.2073;AMR_AF=0.0951;AFR_AF=0.0219;EUR_AF=0.1501;SAS_AF=0.0869;AA=C|||;VT=SNP
20	48336648	rs148967016	G	A	100	PASS	AC=613;AF=0.122404;AN=5008;NS=2504;DP=17140;EAS_AF=0.1369;AMR_AF=0.1527;AFR_AF=0.1483;EUR_AF=0.0805;SAS_AF=0.0941;AA=G|||;VT=SNP
20	48336758	rs143710439	A	G	100	PASS	AC=24;AF=0.00479233;AN=5008;NS=2504;DP=14958;EAS_AF=0;AMR_AF=0.0115;AFR_AF=0;EUR_AF=0.0139;SAS_AF=0.002;AA=A|||;VT=SNP
20	48337591	rs6122817	C	T	100	PASS	AC=3234;AF=0.645767;AN=5008;NS=2504;DP=14767;EAS_AF=0.62;AMR_AF=0.6412;AFR_AF=0.5726;EUR_AF=0.6501;SAS_AF=0.7699;AA=C|||;VT=SNP
20	48338069	rs145145777	C	T	100	PASS	AC=29;AF=0.00579073;AN=5008;NS=2504;DP=15951;EAS_AF=0;AMR_AF=0.0101;AFR_AF=0;EUR_AF=0.0219;SAS_AF=0;AA=C|||;VT=SNP
20	48338287	rs2031853	T	C	100	PASS	AC=3235;AF=0.645966;AN=5008;NS=2504;DP=17950;EAS_AF=0.62;AMR_AF=0.6427;AFR_AF=0.5726;EUR_AF=0.6501;SAS_AF=0.7699;AA=C|||;VT=SNP
20	48338938	rs34395883	G	A	100	PASS	AC=1210;AF=0.241613;AN=5008;NS=2504;DP=9125;EAS_AF=0.244;AMR_AF=0.2104;AFR_AF=0.031;EUR_AF=0.33;SAS_AF=0.455;AA=T|||;VT=SNP
20	48339240	rs6063425	A	G	100	PASS	AC=3214;AF=0.641773;AN=5008;NS=2504;DP=8338;EAS_AF=0.621;AMR_AF=0.6427;AFR_AF=0.556;EUR_AF=0.6501;SAS_AF=0.7699;AA=A|||;VT=SNP
20	48339717	rs35159774	A	G	100	PASS	AC=79;AF=0.0157748;AN=5008;NS=2504;DP=15782;EAS_AF=0;AMR_AF=0.0259;AFR_AF=0.0008;EUR_AF=0.0457;SAS_AF=0.0143;AA=A|||;VT=SNP
20	48340036	rs6019998	A	G	100	PASS	AC=3233;AF=0.645567;AN=5008;NS=2504;DP=21485;EAS_AF=0.621;AMR_AF=0.6427;AFR_AF=0.5703;EUR_AF=0.6501;SAS_AF=0.7699;AA=G|||;VT=SNP
20	48340993	rs72626558	T	C	100	PASS	AC=157;AF=0.0313498;AN=5008;NS=2504;DP=20460;EAS_AF=0.0883;AMR_AF=0.0303;AFR_AF=0;EUR_AF=0.0119;SAS_AF=0.0358;AA=T|||;VT=SNP
20	48341032	rs78652859	G	C	100	PASS	AC=435;AF=0.086861;AN=5008;NS=2504;DP=22004;EAS_AF=0.2113;AMR_AF=0.0461;AFR_AF=0.0272;EUR_AF=0.0785;SAS_AF=0.0767;AA=G|||;VT=SNP
20	48341968	rs6019999	G	A	100	PASS	AC=2967;AF=0.592452;AN=5008;NS=2504;DP=18470;EAS_AF=0.5317;AMR_AF=0.6427;AFR_AF=0.4077;EUR_AF=0.7087;SAS_AF=0.7495;AA=G|||;VT=SNP
20	48342068	rs141957073	G	A	100	PASS	AC=48;AF=0.00958466;AN=5008;NS=2504;DP=17194;EAS_AF=0;AMR_AF=0.0245;AFR_AF=0.0038;EUR_AF=0.0239;SAS_AF=0.002;AA=G|||;VT=SNP
20	48342289	rs75673820	C	T	100	PASS	AC=43;AF=0.00858626;AN=5008;NS=2504;DP=20459;EAS_AF=0;AMR_AF=0.0231;AFR_AF=0.0008;EUR_AF=0.0209;SAS_AF=0.0051;AA=C|||;VT=SNP
20	48342711	rs6125732	G	A	100	PASS	AC=1475;AF=0.294529;AN=5008;NS=2504;DP=13286;EAS_AF=0.4296;AMR_AF=0.2781;AFR_AF=0.2837;EUR_AF=0.2604;SAS_AF=0.2168;AA=G|||;VT=SNP
20	48342739	rs147364260	C	T	100	PASS	AC=24;AF=0.00479233;AN=5008;NS=2504;DP=11053;EAS_AF=0;AMR_AF=0.0014;AFR_AF=0.0008;EUR_AF=0.0139;SAS_AF=0.0082;AA=C|||;VT=SNP
20	48343505	rs35483544	T	C	100	PASS	AC=483;AF=0.0964457;AN=5008;NS=2504;DP=16237;EAS_AF=0.1052;AMR_AF=0.196;AFR_AF=0.0499;EUR_AF=0.0755;SAS_AF=0.1012;AA=T|||;VT=SNP
20	48343636	rs6063426	A	G	100	PASS	AC=2848;AF=0.56869;AN=5008;NS=2504;DP=15188;EAS_AF=0.5556;AMR_AF=0.5865;AFR_AF=0.8321;EUR_AF=0.4036;SAS_AF=0.3834;AA=G|||;VT=SNP
20	48343646	rs6125733	A	G	100	PASS	AC=1651;AF=0.329673;AN=5008;NS=2504;DP=15005;EAS_AF=0.373;AMR_AF=0.2983;AFR_AF=0.5219;EUR_AF=0.161;SAS_AF=0.2209;AA=A|||;VT=SNP
20	48344153	rs718140	T	C	100	PASS	AC=1614;AF=0.322284;AN=5008;NS=2504;DP=20739;EAS_AF=0.369;AMR_AF=0.2954;AFR_AF=0.4977;EUR_AF=0.162;SAS_AF=0.2209;AA=C|||;VT=SNP
20	48344311	rs1980946	C	G	100	PASS	AC=1246;AF=0.248802;AN=5008;NS=2504;DP=18438;EAS_AF=0.2034;AMR_AF=0.255;AFR_AF=0.4818;EUR_AF=0.0895;SAS_AF=0.1401;AA=G|||;VT=SNP
20	48344357	rs1980947	G	C	100	PASS	AC=1246;AF=0.248802;AN=5008;NS=2504;DP=19004;EAS_AF=0.2034;AMR_AF=0.255;AFR_AF=0.4818;EUR_AF=0.0895;SAS_AF=0.1401;AA=C|||;VT=SNP
20	48344435	rs11698635	T	C	100	PASS	AC=768;AF=0.153355;AN=5008;NS=2504;DP=19091;EAS_AF=0.1815;AMR_AF=0.2493;AFR_AF=0.0106;EUR_AF=0.2386;SAS_AF=0.1616;AA=T|||;VT=SNP
20	48344570	rs140528553	T	C	100	PASS	AC=77;AF=0.0153754;AN=5008;NS=2504;DP=16973;EAS_AF=0.001;AMR_AF=0.0692;AFR_AF=0.0008;EUR_AF=0.0139;SAS_AF=0.0133;AA=T|||;VT=SNP
20	48345066	rs4339017	A	G	100	PASS	AC=1170;AF=0.233626;AN=5008;NS=2504;DP=16635;EAS_AF=0.2014;AMR_AF=0.2522;AFR_AF=0.4304;EUR_AF=0.0865;SAS_AF=0.1391;AA=A|||;VT=SNP
20	48345439	rs1980948	A	G	100	PASS	AC=1169;AF=0.233427;AN=5008;NS=2504;DP=15534;EAS_AF=0.2014;AMR_AF=0.2522;AFR_AF=0.4304;EUR_AF=0.0865;SAS_AF=0.138;AA=G|||;VT=SNP
20	48345673	rs111841437	T	C	100	PASS	AC=1169;AF=0.233427;AN=5008;NS=2504;DP=14564;EAS_AF=0.2014;AMR_AF=0.2522;AFR_AF=0.4304;EUR_AF=0.0865;SAS_AF=0.138;AA=C|||;VT=SNP
20	48345847	rs115867311	A	G	100	PASS	AC=467;AF=0.0932508;AN=5008;NS=2504;DP=16607;EAS_AF=0.1012;AMR_AF=0.196;AFR_AF=0.0507;EUR_AF=0.0686;SAS_AF=0.0951;AA=A|||;VT=SNP
20	48346307	rs118016277	G	A	100	PASS	AC=57;AF=0.0113818;AN=5008;NS=2504;DP=21609;EAS_AF=0;AMR_AF=0.0101;AFR_AF=0;EUR_AF=0.0219;SAS_AF=0.0286;AA=G|||;VT=SNP
20	48346351	rs72626559	A	G	100	PASS	AC=186;AF=0.0371406;AN=5008;NS=2504;DP=20200;EAS_AF=0.1002;AMR_AF=0.0317;AFR_AF=0.0038;EUR_AF=0.0159;SAS_AF=0.0429;AA=A|||;VT=SNP
20	48346551	rs6095624	G	A	100	PASS	AC=1169;AF=0.233427;AN=5008;NS=2504;DP=20726;EAS_AF=0.2014;AMR_AF=0.2522;AFR_AF=0.4304;EUR_AF=0.0865;SAS_AF=0.138;AA=A|||;VT=SNP
20	48346644	rs76650896	A	G	100	PASS	AC=467;AF=0.0932508;AN=5008;NS=2504;DP=21879;EAS_AF=0.1012;AMR_AF=0.196;AFR_AF=0.0507;EUR_AF=0.0686;SAS_AF=0.0951;AA=A|||;VT=SNP
20	48346805	rs6122818	T	G	100	PASS	AC=1610;AF=0.321486;AN=5008;NS=2504;DP=16456;EAS_AF=0.369;AMR_AF=0.2954;AFR_AF=0.4962;EUR_AF=0.161;SAS_AF=0.2198;AA=G|||;VT=SNP
20	48347101	rs66865647	A	G	100	PASS	AC=1171;AF=0.233826;AN=5008;NS=2504;DP=16580;EAS_AF=0.2024;AMR_AF=0.2522;AFR_AF=0.4312;EUR_AF=0.0865;SAS_AF=0.138;AA=A|||;VT=SNP
20	48347121	rs6125734	A	T	100	PASS	AC=1610;AF=0.321486;AN=5008;NS=2504;DP=15285;EAS_AF=0.369;AMR_AF=0.2954;AFR_AF=0.4962;EUR_AF=0.161;SAS_AF=0.2198;AA=T|||;VT=SNP
20	48347198	rs112621435	T	C	100	PASS	AC=1610;AF=0.321486;AN=5008;NS=2504;DP=14236;EAS_AF=0.3681;AMR_AF=0.2954;AFR_AF=0.4962;EUR_AF=0.162;SAS_AF=0.2198;AA=C|||;VT=SNP
20	48347200	rs111275011	A	G	100	PASS	AC=1611;AF=0.321685;AN=5008;NS=2504;DP=14342;EAS_AF=0.369;AMR_AF=0.2954;AFR_AF=0.4962;EUR_AF=0.162;SAS_AF=0.2198;AA=G|||;VT=SNP
20	48347372	rs113640392	T	C	100	PASS	AC=1613;AF=0.322085;AN=5008;NS=2504;DP=14541;EAS_AF=0.371;AMR_AF=0.2954;AFR_AF=0.497;EUR_AF=0.161;SAS_AF=0.2198;AA=C|||;VT=SNP
20	48347430	rs117331629	G	A	100	PASS	AC=468;AF=0.0934505;AN=5008;NS=2504;DP=14848;EAS_AF=0.1012;AMR_AF=0.196;AFR_AF=0.0507;EUR_AF=0.0696;SAS_AF=0.0951;AA=G|||;VT=SNP
20	48347445	rs76333848	C	T	100	PASS	AC=424;AF=0.0846645;AN=5008;NS=2504;DP=16015;EAS_AF=0.1667;AMR_AF=0.0418;AFR_AF=0.0545;EUR_AF=0.0746;SAS_AF=0.0818;AA=c|||;VT=SNP
20	48347464	rs59255868	T	G	100	PASS	AC=1610;AF=0.321486;AN=5008;NS=2504;DP=17382;EAS_AF=0.369;AMR_AF=0.2954;AFR_AF=0.4962;EUR_AF=0.161;SAS_AF=0.2198;AA=t|||;VT=SNP
20	48347545	rs12106156	T	C	100	PASS	AC=1170;AF=0.233626;AN=5008;NS=2504;DP=18828;EAS_AF=0.2024;AMR_AF=0.2522;AFR_AF=0.4304;EUR_AF=0.0865;SAS_AF=0.138;AA=t|||;VT=SNP
20	48347549	rs12106002	G	A	100	PASS	AC=1610;AF=0.321486;AN=5008;NS=2504;DP=18632;EAS_AF=0.369;AMR_AF=0.2954;AFR_AF=0.4962;EUR_AF=0.161;SAS_AF=0.2198;AA=N|||;VT=SNP
20	48347650	rs78393891	A	G	100	PASS	AC=430;AF=0.0858626;AN=5008;NS=2504;DP=16895;EAS_AF=0.1012;AMR_AF=0.1916;AFR_AF=0.025;EUR_AF=0.0686;SAS_AF=0.0951;AA=a|||;VT=SNP
20	48347737	rs80204600	C	G	100	PASS	AC=441;AF=0.0880591;AN=5008;NS=2504;DP=18211;EAS_AF=0.1667;AMR_AF=0.0447;AFR_AF=0.0658;EUR_AF=0.0746;SAS_AF=0.0818;AA=c|||;VT=SNP
20	48347748	rs28674691	C	G	100	PASS	AC=1611;AF=0.321685;AN=5008;NS=2504;DP=18299;EAS_AF=0.369;AMR_AF=0.2968;AFR_AF=0.4962;EUR_AF=0.161;SAS_AF=0.2198;AA=N|||;VT=SNP
20	48348074	rs8114599	G	T	100	PASS	AC=425;AF=0.0848642;AN=5008;NS=2504;DP=14041;EAS_AF=0.1667;AMR_AF=0.0418;AFR_AF=0.0552;EUR_AF=0.0746;SAS_AF=0.0818;AA=G|||;VT=SNP
20	48348126	rs6091033	C	T	100	PASS	AC=1170;AF=0.233626;AN=5008;NS=2504;DP=15166;EAS_AF=0.2024;AMR_AF=0.2522;AFR_AF=0.4304;EUR_AF=0.0865;SAS_AF=0.138;AA=C|||;VT=SNP
20	48348383	rs6095625	C	T	100	PASS	AC=1610;AF=0.321486;AN=5008;NS=2504;DP=13451;EAS_AF=0.369;AMR_AF=0.2954;AFR_AF=0.4962;EUR_AF=0.161;SAS_AF=0.2198;AA=T|||;VT=SNP
20	48348517	rs6095626	T	C	100	PASS	AC=1603;AF=0.320088;AN=5008;NS=2504;DP=12514;EAS_AF=0.369;AMR_AF=0.2896;AFR_AF=0.4932;EUR_AF=0.162;SAS_AF=0.2198;AA=C|||;VT=SNP
20	48348521	rs6125735	T	C	100	PASS	AC=1603;AF=0.320088;AN=5008;NS=2504;DP=12389;EAS_AF=0.369;AMR_AF=0.2896;AFR_AF=0.4932;EUR_AF=0.162;SAS_AF=0.2198;AA=C|||;VT=SNP
20	48348534	rs6091035	G	A	100	PASS	AC=1602;AF=0.319888;AN=5008;NS=2504;DP=12168;EAS_AF=0.369;AMR_AF=0.2896;AFR_AF=0.4932;EUR_AF=0.161;SAS_AF=0.2198;AA=A|||;VT=SNP
20	48348729	rs35271983	T	C	100	PASS	AC=441;AF=0.0880591;AN=5008;NS=2504;DP=10534;EAS_AF=0.1667;AMR_AF=0.0432;AFR_AF=0.0666;EUR_AF=0.0746;SAS_AF=0.0818;AA=T|||;VT=SNP
20	48348851	rs67592727	T	G	100	PASS	AC=630;AF=0.125799;AN=5008;NS=2504;DP=8951;EAS_AF=0.1012;AMR_AF=0.0461;AFR_AF=0.3306;EUR_AF=0.0169;SAS_AF=0.0429;AA=T|||;VT=SNP
20	48349109	rs7363353	T	C	100	PASS	AC=1610;AF=0.321486;AN=5008;NS=2504;DP=11311;EAS_AF=0.369;AMR_AF=0.2954;AFR_AF=0.4962;EUR_AF=0.161;SAS_AF=0.2198;AA=N|||;VT=SNP
20	48349220	rs149982484	C	T	100	PASS	AC=41;AF=0.0081869;AN=5008;NS=2504;DP=3660;EAS_AF=0.001;AMR_AF=0.0202;AFR_AF=0;EUR_AF=0.0258;SAS_AF=0;AA=c|||;VT=SNP
20	48349234	rs111968119	A	T	100	PASS	AC=1610;AF=0.321486;AN=5008;NS=2504;DP=5173;EAS_AF=0.369;AMR_AF=0.2954;AFR_AF=0.4962;EUR_AF=0.161;SAS_AF=0.2198;AA=t|||;VT=SNP
20	48349324	rs149140647	C	T	100	PASS	AC=467;AF=0.0932508;AN=5008;NS=2504;DP=9044;EAS_AF=0.1012;AMR_AF=0.196;AFR_AF=0.0507;EUR_AF=0.0686;SAS_AF=0.0951;AA=c|||;VT=SNP
20	48349503	rs6095630	A	G	100	PASS	AC=1610;AF=0.321486;AN=5008;NS=2504;DP=15270;EAS_AF=0.369;AMR_AF=0.2954;AFR_AF=0.4962;EUR_AF=0.161;SAS_AF=0.2198;AA=G|||;VT=SNP
20	48349521	rs77963477	A	G	100	PASS	AC=440;AF=0.0878594;AN=5008;NS=2504;DP=15245;EAS_AF=0.1667;AMR_AF=0.0432;AFR_AF=0.0658;EUR_AF=0.0746;SAS_AF=0.0818;AA=A|||;VT=SNP
20	48349546	rs77424857	G	A	100	PASS	AC=441;AF=0.0880591;AN=5008;NS=2504;DP=15329;EAS_AF=0.1667;AMR_AF=0.0447;AFR_AF=0.0658;EUR_AF=0.0746;SAS_AF=0.0818;AA=A|||;VT=SNP
20	48349555	rs6095631	G	A	100	PASS	AC=1169;AF=0.233427;AN=5008;NS=2504;DP=15407;EAS_AF=0.2024;AMR_AF=0.2507;AFR_AF=0.4304;EUR_AF=0.0865;SAS_AF=0.138;AA=G|||;VT=SNP
20	48349556	rs74850572	A	T	100	PASS	AC=441;AF=0.0880591;AN=5008;NS=2504;DP=15468;EAS_AF=0.1667;AMR_AF=0.0447;AFR_AF=0.0658;EUR_AF=0.0746;SAS_AF=0.0818;AA=T|||;VT=SNP
20	48349628	rs6095632	G	T	100	PASS	AC=1611;AF=0.321685;AN=5008;NS=2504;DP=16768;EAS_AF=0.369;AMR_AF=0.2954;AFR_AF=0.4962;EUR_AF=0.161;SAS_AF=0.2209;AA=T|||;VT=SNP
20	48349660	rs112716813	G	A	100	PASS	AC=440;AF=0.0878594;AN=5008;NS=2504;DP=17312;EAS_AF=0.1667;AMR_AF=0.0432;AFR_AF=0.0658;EUR_AF=0.0746;SAS_AF=0.0818;AA=G|||;VT=SNP
20	48350043	rs6125736	T	C	100	PASS	AC=426;AF=0.0850639;AN=5008;NS=2504;DP=18841;EAS_AF=0.1657;AMR_AF=0.0418;AFR_AF=0.0537;EUR_AF=0.0746;SAS_AF=0.0859;AA=T|||;VT=SNP
20	48350144	rs112298243	G	A	100	PASS	AC=410;AF=0.081869;AN=5008;NS=2504;DP=13751;EAS_AF=0.1667;AMR_AF=0.0432;AFR_AF=0.0393;EUR_AF=0.0746;SAS_AF=0.0869;AA=G|||;VT=SNP
20	48350418	rs74866141	G	A	100	PASS	AC=459;AF=0.0916534;AN=5008;NS=2504;DP=19594;EAS_AF=0.1667;AMR_AF=0.0476;AFR_AF=0.0734;EUR_AF=0.0746;SAS_AF=0.0879;AA=G|||;VT=SNP
20	48350634	rs77608711	A	G	100	PASS	AC=430;AF=0.0858626;AN=5008;NS=2504;DP=16735;EAS_AF=0.1022;AMR_AF=0.1916;AFR_AF=0.0242;EUR_AF=0.0686;SAS_AF=0.0951;AA=A|||;VT=SNP
20	48350707	rs6095634	C	T	100	PASS	AC=1130;AF=0.225639;AN=5008;NS=2504;DP=17353;EAS_AF=0.2034;AMR_AF=0.2464;AFR_AF=0.4032;EUR_AF=0.0855;SAS_AF=0.138;AA=c|||;VT=SNP
20	48350865	rs6125739	G	T	100	PASS	AC=179;AF=0.0357428;AN=5008;NS=2504;DP=15427;EAS_AF=0.1012;AMR_AF=0.0303;AFR_AF=0.0008;EUR_AF=0.0129;SAS_AF=0.0429;AA=g|||;VT=SNP
20	48350946	rs6125740	G	T	100	PASS	AC=178;AF=0.0355431;AN=5008;NS=2504;DP=12458;EAS_AF=0.1012;AMR_AF=0.0303;AFR_AF=0;EUR_AF=0.0129;SAS_AF=0.0429;AA=g|||;VT=SNP
20	48351161	rs6020001	C	T	100	PASS	AC=1539;AF=0.307308;AN=5008;NS=2504;DP=14286;EAS_AF=0.3393;AMR_AF=0.3329;AFR_AF=0.3064;EUR_AF=0.3151;SAS_AF=0.2495;AA=c|||;VT=SNP
20	48351262	rs62207747	G	A	100	PASS	AC=30;AF=0.00599042;AN=5008;NS=2504;DP=13826;EAS_AF=0;AMR_AF=0.013;AFR_AF=0;EUR_AF=0.0179;SAS_AF=0.0031;AA=g|||;VT=SNP
20	48351334	rs6020002	T	G	100	PASS	AC=2855;AF=0.570088;AN=5008;NS=2504;DP=13713;EAS_AF=0.5427;AMR_AF=0.5951;AFR_AF=0.8411;EUR_AF=0.4016;SAS_AF=0.3875;AA=N|||;VT=SNP
20	48351357	rs6095636	C	G	100	PASS	AC=1130;AF=0.225639;AN=5008;NS=2504;DP=12740;EAS_AF=0.2034;AMR_AF=0.2464;AFR_AF=0.4032;EUR_AF=0.0855;SAS_AF=0.138;AA=c|||;VT=SNP
20	48351360	rs6020003	C	T	100	PASS	AC=2669;AF=0.532947;AN=5008;NS=2504;DP=12751;EAS_AF=0.5427;AMR_AF=0.5793;AFR_AF=0.7095;EUR_AF=0.4006;SAS_AF=0.3875;AA=c|||;VT=SNP
20	48351373	rs6020004	T	A	100	PASS	AC=1122;AF=0.224042;AN=5008;NS=2504;DP=13019;EAS_AF=0.2034;AMR_AF=0.245;AFR_AF=0.3986;EUR_AF=0.0845;SAS_AF=0.138;AA=t|||;VT=SNP
20	48351580	rs6095638	T	G	100	PASS	AC=1131;AF=0.225839;AN=5008;NS=2504;DP=17538;EAS_AF=0.2044;AMR_AF=0.2464;AFR_AF=0.4032;EUR_AF=0.0855;SAS_AF=0.138;AA=-|||;VT=SNP
20	48352198	rs6095639	G	A	100	PASS	AC=181;AF=0.0361422;AN=5008;NS=2504;DP=19946;EAS_AF=0.1022;AMR_AF=0.0303;AFR_AF=0;EUR_AF=0.0139;SAS_AF=0.044;AA=g|||;VT=SNP
20	48352259	rs67389142	T	C	100	PASS	AC=1131;AF=0.225839;AN=5008;NS=2504;DP=17990;EAS_AF=0.2044;AMR_AF=0.2464;AFR_AF=0.4032;EUR_AF=0.0855;SAS_AF=0.138;AA=t|||;VT=SNP
20	48352370	rs6012723	G	A	100	PASS	AC=2669;AF=0.532947;AN=5008;NS=2504;DP=15421;EAS_AF=0.5427;AMR_AF=0.5793;AFR_AF=0.7095;EUR_AF=0.4006;SAS_AF=0.3875;AA=a|||;VT=SNP
20	48352390	rs6020005	A	C	100	PASS	AC=4590;AF=0.916534;AN=5008;NS=2504;DP=14621;EAS_AF=0.8601;AMR_AF=0.9395;AFR_AF=0.9894;EUR_AF=0.9046;SAS_AF=0.8722;AA=c|||;VT=SNP
20	48352392	rs192804958	T	G	100	PASS	AC=179;AF=0.0357428;AN=5008;NS=2504;DP=14518;EAS_AF=0.1022;AMR_AF=0.0303;AFR_AF=0;EUR_AF=0.0129;SAS_AF=0.0429;AA=t|||;VT=SNP
20	48352426	rs6012724	G	A	100	PASS	AC=1347;AF=0.26897;AN=5008;NS=2504;DP=13012;EAS_AF=0.3383;AMR_AF=0.3141;AFR_AF=0.1725;EUR_AF=0.3141;SAS_AF=0.2495;AA=g|||;VT=SNP
20	48352484	rs6012725	C	T	100	PASS	AC=1539;AF=0.307308;AN=5008;NS=2504;DP=13698;EAS_AF=0.3383;AMR_AF=0.3329;AFR_AF=0.3064;EUR_AF=0.3161;SAS_AF=0.2495;AA=c|||;VT=SNP
20	48352594	rs184662882	G	A	100	PASS	AC=22;AF=0.00439297;AN=5008;NS=2504;DP=16932;EAS_AF=0;AMR_AF=0.0173;AFR_AF=0.0008;EUR_AF=0.0089;SAS_AF=0;AA=g|||;VT=SNP
20	48352607	rs6020007	G	A	100	PASS	AC=1538;AF=0.307109;AN=5008;NS=2504;DP=16803;EAS_AF=0.3383;AMR_AF=0.3329;AFR_AF=0.3064;EUR_AF=0.3151;SAS_AF=0.2495;AA=g|||;VT=SNP
20	48352619	rs6020008	T	C	100	PASS	AC=1347;AF=0.26897;AN=5008;NS=2504;DP=16630;EAS_AF=0.3383;AMR_AF=0.3156;AFR_AF=0.1725;EUR_AF=0.3131;SAS_AF=0.2495;AA=t|||;VT=SNP
20	48352673	rs7344757	T	G	100	PASS	AC=1538;AF=0.307109;AN=5008;NS=2504;DP=14416;EAS_AF=0.3383;AMR_AF=0.3329;AFR_AF=0.3064;EUR_AF=0.3151;SAS_AF=0.2495;AA=T|||;VT=SNP
20	48353643	rs6012726	T	C	100	PASS	AC=1538;AF=0.307109;AN=5008;NS=2504;DP=17439;EAS_AF=0.3383;AMR_AF=0.3343;AFR_AF=0.3056;EUR_AF=0.3151;SAS_AF=0.2495;AA=T|||;VT=SNP
20	48353682	rs6020009	G	A	100	PASS	AC=1724;AF=0.344249;AN=5008;NS=2504;DP=18691;EAS_AF=0.3393;AMR_AF=0.3473;AFR_AF=0.438;EUR_AF=0.3151;SAS_AF=0.2505;AA=A|||;VT=SNP
20	48353700	rs6020010	T	C	100	PASS	AC=1724;AF=0.344249;AN=5008;NS=2504;DP=18445;EAS_AF=0.3393;AMR_AF=0.3473;AFR_AF=0.438;EUR_AF=0.3151;SAS_AF=0.2505;AA=C|||;VT=SNP
20	48353875	rs6020011	T	C	100	PASS	AC=1551;AF=0.309704;AN=5008;NS=2504;DP=16862;EAS_AF=0.3383;AMR_AF=0.3372;AFR_AF=0.3139;EUR_AF=0.3151;SAS_AF=0.2495;AA=T|||;VT=SNP
20	48354067	rs7273711	A	G	100	PASS	AC=1553;AF=0.310104;AN=5008;NS=2504;DP=17949;EAS_AF=0.3383;AMR_AF=0.3401;AFR_AF=0.3132;EUR_AF=0.3161;SAS_AF=0.2495;AA=A|||;VT=SNP
20	48354237	rs6095640	G	A	100	PASS	AC=801;AF=0.159944;AN=5008;NS=2504;DP=19336;EAS_AF=0.1022;AMR_AF=0.0591;AFR_AF=0.4546;EUR_AF=0.0139;SAS_AF=0.0429;AA=A|||;VT=SNP
20	48354282	rs9679956	T	C	100	PASS	AC=921;AF=0.183906;AN=5008;NS=2504;DP=16967;EAS_AF=0.1716;AMR_AF=0.2695;AFR_AF=0.1233;EUR_AF=0.2386;SAS_AF=0.1616;AA=T|||;VT=SNP
20	48354304	rs11696163	C	T	100	PASS	AC=48;AF=0.00958466;AN=5008;NS=2504;DP=16960;EAS_AF=0.003;AMR_AF=0.0115;AFR_AF=0.0008;EUR_AF=0.0328;SAS_AF=0.0031;AA=C|||;VT=SNP
20	48355818	rs11696907	C	T	100	PASS	AC=802;AF=0.160144;AN=5008;NS=2504;DP=18385;EAS_AF=0.1577;AMR_AF=0.2363;AFR_AF=0.0719;EUR_AF=0.2276;SAS_AF=0.1585;AA=c|||;VT=SNP
20	48355946	rs6020017	G	A	100	PASS	AC=2797;AF=0.558506;AN=5008;NS=2504;DP=17792;EAS_AF=0.5208;AMR_AF=0.5893;AFR_AF=0.826;EUR_AF=0.3917;SAS_AF=0.3855;AA=a|||;VT=SNP
20	48356008	rs76374200	T	C	100	PASS	AC=366;AF=0.0730831;AN=5008;NS=2504;DP=16115;EAS_AF=0.1627;AMR_AF=0.0403;AFR_AF=0.0136;EUR_AF=0.0676;SAS_AF=0.09;AA=c|||;VT=SNP
20	48356309	rs144893052	T	C	100	PASS	AC=49;AF=0.00978435;AN=5008;NS=2504;DP=17615;EAS_AF=0.001;AMR_AF=0.0072;AFR_AF=0.0015;EUR_AF=0.0219;SAS_AF=0.0194;AA=T|||;VT=SNP
20	48356317	rs6125742	A	G	100	PASS	AC=185;AF=0.0369409;AN=5008;NS=2504;DP=17448;EAS_AF=0.0992;AMR_AF=0.0346;AFR_AF=0.0045;EUR_AF=0.0129;SAS_AF=0.0429;AA=A|||;VT=SNP
20	48356370	rs6020018	T	C	100	PASS	AC=1670;AF=0.333466;AN=5008;NS=2504;DP=17127;EAS_AF=0.4216;AMR_AF=0.4986;AFR_AF=0.1528;EUR_AF=0.3797;SAS_AF=0.3221;AA=T|||;VT=SNP
20	48356389	rs6125743	T	C	100	PASS	AC=178;AF=0.0355431;AN=5008;NS=2504;DP=16942;EAS_AF=0.1012;AMR_AF=0.0303;AFR_AF=0;EUR_AF=0.0129;SAS_AF=0.0429;AA=T|||;VT=SNP
20	48356723	rs34475329	T	A	100	PASS	AC=1681;AF=0.335663;AN=5008;NS=2504;DP=15784;EAS_AF=0.4216;AMR_AF=0.5014;AFR_AF=0.1589;EUR_AF=0.3787;SAS_AF=0.3241;AA=T|||;VT=SNP
20	48358068	rs34758852	T	C	100	PASS	AC=868;AF=0.173323;AN=5008;NS=2504;DP=17861;EAS_AF=0.1687;AMR_AF=0.2594;AFR_AF=0.1165;EUR_AF=0.2336;SAS_AF=0.1319;AA=T|||;VT=SNP
20	48358100	rs6020019	C	G	100	PASS	AC=1980;AF=0.395367;AN=5008;NS=2504;DP=16354;EAS_AF=0.6062;AMR_AF=0.5692;AFR_AF=0.1694;EUR_AF=0.3956;SAS_AF=0.3599;AA=C|||;VT=SNP
20	48358557	rs35811807	C	T	100	PASS	AC=423;AF=0.0844649;AN=5008;NS=2504;DP=17070;EAS_AF=0.0942;AMR_AF=0.1974;AFR_AF=0.0166;EUR_AF=0.0755;SAS_AF=0.0951;AA=C|||;VT=SNP
20	48359383	rs13044780	C	T	100	PASS	AC=830;AF=0.165735;AN=5008;NS=2504;DP=17176;EAS_AF=0.1706;AMR_AF=0.255;AFR_AF=0.0885;EUR_AF=0.2326;SAS_AF=0.1329;AA=C|||;VT=SNP
20	48359417	rs138270138	C	T	100	PASS	AC=119;AF=0.023762;AN=5008;NS=2504;DP=19501;EAS_AF=0;AMR_AF=0.0303;AFR_AF=0.0045;EUR_AF=0.0855;SAS_AF=0.0061;AA=C|||;VT=SNP
20	48359471	rs4810984	T	C	100	PASS	AC=2871;AF=0.573283;AN=5008;NS=2504;DP=19012;EAS_AF=0.5764;AMR_AF=0.6311;AFR_AF=0.8222;EUR_AF=0.4056;SAS_AF=0.365;AA=T|||;VT=SNP
20	48359943	rs6020020	T	A	100	PASS	AC=1957;AF=0.390775;AN=5008;NS=2504;DP=18545;EAS_AF=0.5774;AMR_AF=0.572;AFR_AF=0.1702;EUR_AF=0.3956;SAS_AF=0.363;AA=T|||;VT=SNP
20	48360088	rs2182964	T	C	100	PASS	AC=2875;AF=0.574081;AN=5008;NS=2504;DP=19208;EAS_AF=0.5774;AMR_AF=0.634;AFR_AF=0.8222;EUR_AF=0.4066;SAS_AF=0.365;AA=C|||;VT=SNP
20	48360546	rs140776294	C	T	100	PASS	AC=417;AF=0.0832668;AN=5008;NS=2504;DP=14562;EAS_AF=0.0942;AMR_AF=0.1945;AFR_AF=0.0136;EUR_AF=0.0755;SAS_AF=0.0951;AA=C|||;VT=SNP
20	48360637	rs6125747	A	G	100	PASS	AC=1956;AF=0.390575;AN=5008;NS=2504;DP=14321;EAS_AF=0.5774;AMR_AF=0.572;AFR_AF=0.1694;EUR_AF=0.3946;SAS_AF=0.364;AA=A|||;VT=SNP
20	48360920	rs1024283	G	C	100	PASS	AC=1951;AF=0.389577;AN=5008;NS=2504;DP=17646;EAS_AF=0.5774;AMR_AF=0.5648;AFR_AF=0.1694;EUR_AF=0.3946;SAS_AF=0.364;AA=G|||;VT=SNP
20	48361016	rs145613458	C	T	100	PASS	AC=43;AF=0.00858626;AN=5008;NS=2504;DP=18065;EAS_AF=0.003;AMR_AF=0.0115;AFR_AF=0.0008;EUR_AF=0.0288;SAS_AF=0.002;AA=C|||;VT=SNP
20	48361278	rs6063427	A	G	100	PASS	AC=2731;AF=0.545327;AN=5008;NS=2504;DP=19157;EAS_AF=0.5774;AMR_AF=0.6268;AFR_AF=0.7186;EUR_AF=0.4046;SAS_AF=0.365;AA=G|||;VT=SNP
20	48361568	rs11699500	T	C	100	PASS	AC=1076;AF=0.214856;AN=5008;NS=2504;DP=17910;EAS_AF=0.1776;AMR_AF=0.1772;AFR_AF=0.0295;EUR_AF=0.3439;SAS_AF=0.3978;AA=T|||;VT=SNP
20	48361715	rs150627685	G	A	100	PASS	AC=42;AF=0.00838658;AN=5008;NS=2504;DP=14230;EAS_AF=0.002;AMR_AF=0.0274;AFR_AF=0;EUR_AF=0.0129;SAS_AF=0.0082;AA=G|||;VT=SNP
20	48362079	rs192089544	C	G	100	PASS	AC=14;AF=0.00279553;AN=5008;NS=2504;DP=17125;EAS_AF=0;AMR_AF=0.0043;AFR_AF=0;EUR_AF=0.0099;SAS_AF=0.001;AA=c|||;VT=SNP
20	48363342	rs118124623	C	T	100	PASS	AC=40;AF=0.00798722;AN=5008;NS=2504;DP=15987;EAS_AF=0.001;AMR_AF=0.0029;AFR_AF=0.0068;EUR_AF=0.0139;SAS_AF=0.0143;AA=C|||;VT=SNP
20	48363902	rs67730024	T	G	100	PASS	AC=174;AF=0.0347444;AN=5008;NS=2504;DP=18246;EAS_AF=0.0992;AMR_AF=0.0274;AFR_AF=0;EUR_AF=0.0129;SAS_AF=0.0429;AA=T|||;VT=SNP
20	48364722	rs76321791	G	T	100	PASS	AC=402;AF=0.0802716;AN=5008;NS=2504;DP=17645;EAS_AF=0.0933;AMR_AF=0.1916;AFR_AF=0.0091;EUR_AF=0.0755;SAS_AF=0.089;AA=G|||;VT=SNP
20	48366624	rs4810985	A	G	100	PASS	AC=458;AF=0.0914537;AN=5008;NS=2504;DP=16801;EAS_AF=0.2123;AMR_AF=0.0836;AFR_AF=0.0204;EUR_AF=0.0716;SAS_AF=0.089;AA=A|||;VT=SNP
20	48366743	rs140130137	C	T	100	PASS	AC=153;AF=0.0305511;AN=5008;NS=2504;DP=16034;EAS_AF=0.0794;AMR_AF=0.0274;AFR_AF=0;EUR_AF=0.0129;SAS_AF=0.0419;AA=C|||;VT=SNP
20	48367165	rs142529739	C	A	100	PASS	AC=18;AF=0.00359425;AN=5008;NS=2504;DP=17314;EAS_AF=0;AMR_AF=0.0029;AFR_AF=0.0015;EUR_AF=0.0099;SAS_AF=0.0041;AA=C|||;VT=SNP
20	48367193	rs590397	T	C	100	PASS	AC=4546;AF=0.907748;AN=5008;NS=2504;DP=16706;EAS_AF=0.8413;AMR_AF=0.9395;AFR_AF=0.9796;EUR_AF=0.9076;SAS_AF=0.8569;AA=C|||;VT=SNP
20	48368546	rs608833	T	C	100	PASS	AC=4113;AF=0.821286;AN=5008;NS=2504;DP=17221;EAS_AF=0.874;AMR_AF=0.7839;AFR_AF=0.8336;EUR_AF=0.7505;SAS_AF=0.8497;AA=C|||;VT=SNP
20	48368583	rs681690	G	A	100	PASS	AC=3957;AF=0.790136;AN=5008;NS=2504;DP=16155;EAS_AF=0.87;AMR_AF=0.7824;AFR_AF=0.7194;EUR_AF=0.7485;SAS_AF=0.8517;AA=G|||;VT=SNP
20	48368590	rs608776	C	T	100	PASS	AC=4072;AF=0.813099;AN=5008;NS=2504;DP=16041;EAS_AF=0.87;AMR_AF=0.7839;AFR_AF=0.8056;EUR_AF=0.7495;SAS_AF=0.8507;AA=T|||;VT=SNP
20	48369264	rs668130	G	A	100	PASS	AC=1885;AF=0.376398;AN=5008;NS=2504;DP=23713;EAS_AF=0.3194;AMR_AF=0.3545;AFR_AF=0.1679;EUR_AF=0.5686;SAS_AF=0.5348;AA=G|||;VT=SNP
20	48369374	rs594817	T	C	100	PASS	AC=2104;AF=0.420128;AN=5008;NS=2504;DP=21203;EAS_AF=0.3204;AMR_AF=0.3689;AFR_AF=0.3283;EUR_AF=0.5596;SAS_AF=0.5399;AA=C|||;VT=SNP
20	48369411	rs117638429	G	A	100	PASS	AC=290;AF=0.0579073;AN=5008;NS=2504;DP=19999;EAS_AF=0.1022;AMR_AF=0.0764;AFR_AF=0.0045;EUR_AF=0.0258;SAS_AF=0.1043;AA=G|||;VT=SNP
20	48369867	rs592659	G	T	100	PASS	AC=3893;AF=0.777356;AN=5008;NS=2504;DP=19060;EAS_AF=0.7569;AMR_AF=0.6873;AFR_AF=0.8903;EUR_AF=0.7038;SAS_AF=0.7853;AA=T|||;VT=SNP
20	48369917	rs592263	T	C	100	PASS	AC=2036;AF=0.40655;AN=5008;NS=2504;DP=19059;EAS_AF=0.3214;AMR_AF=0.3689;AFR_AF=0.2761;EUR_AF=0.5606;SAS_AF=0.5389;AA=T|||;VT=SNP
20	48369921	rs592260	T	C	100	PASS	AC=4005;AF=0.79972;AN=5008;NS=2504;DP=19034;EAS_AF=0.7579;AMR_AF=0.6945;AFR_AF=0.9682;EUR_AF=0.7058;SAS_AF=0.7863;AA=C|||;VT=SNP
20	48370420	rs189368869	T	G	100	PASS	AC=19;AF=0.00379393;AN=5008;NS=2504;DP=15991;EAS_AF=0;AMR_AF=0.0058;AFR_AF=0;EUR_AF=0.0139;SAS_AF=0.001;AA=T|||;VT=SNP
20	48370695	rs686579	G	A	100	PASS	AC=2018;AF=0.402955;AN=5008;NS=2504;DP=16277;EAS_AF=0.3204;AMR_AF=0.3573;AFR_AF=0.2738;EUR_AF=0.5557;SAS_AF=0.5378;AA=G|||;VT=SNP
20	48370734	rs686237	A	C	100	PASS	AC=2768;AF=0.552716;AN=5008;NS=2504;DP=17627;EAS_AF=0.5625;AMR_AF=0.4769;AFR_AF=0.4576;EUR_AF=0.6461;SAS_AF=0.6288;AA=C|||;VT=SNP
20	48370940	rs685348	C	T	100	PASS	AC=2030;AF=0.405351;AN=5008;NS=2504;DP=19918;EAS_AF=0.3214;AMR_AF=0.366;AFR_AF=0.2738;EUR_AF=0.5596;SAS_AF=0.5389;AA=C|||;VT=SNP
20	48371697	rs184666541	C	T	100	PASS	AC=79;AF=0.0157748;AN=5008;NS=2504;DP=18764;EAS_AF=0;AMR_AF=0.0591;AFR_AF=0.0008;EUR_AF=0.0189;SAS_AF=0.0184;AA=T|||;VT=SNP
20	48372163	rs676564	C	A	100	PASS	AC=3922;AF=0.783147;AN=5008;NS=2504;DP=18223;EAS_AF=0.7569;AMR_AF=0.6888;AFR_AF=0.9115;EUR_AF=0.7038;SAS_AF=0.7853;AA=A|||;VT=SNP
20	48372538	rs674826	C	T	100	PASS	AC=3998;AF=0.798323;AN=5008;NS=2504;DP=18111;EAS_AF=0.7569;AMR_AF=0.6931;AFR_AF=0.966;EUR_AF=0.7048;SAS_AF=0.7853;AA=T|||;VT=SNP
20	48372609	rs674387	A	T	100	PASS	AC=2022;AF=0.403754;AN=5008;NS=2504;DP=19730;EAS_AF=0.3214;AMR_AF=0.3617;AFR_AF=0.27;EUR_AF=0.5596;SAS_AF=0.5389;AA=A|||;VT=SNP
20	48373681	rs6122821	G	C	100	PASS	AC=3852;AF=0.769169;AN=5008;NS=2504;DP=17140;EAS_AF=0.7569;AMR_AF=0.6844;AFR_AF=0.8638;EUR_AF=0.7018;SAS_AF=0.7832;AA=C|||;VT=SNP
20	48373796	rs6122822	C	T	100	PASS	AC=1074;AF=0.214457;AN=5008;NS=2504;DP=19362;EAS_AF=0.1944;AMR_AF=0.2147;AFR_AF=0.3956;EUR_AF=0.0547;SAS_AF=0.1544;AA=C|||;VT=SNP
20	48373825	rs658777	A	G	100	PASS	AC=3999;AF=0.798522;AN=5008;NS=2504;DP=18386;EAS_AF=0.7569;AMR_AF=0.6945;AFR_AF=0.966;EUR_AF=0.7048;SAS_AF=0.7853;AA=G|||;VT=SNP
20	48374154	rs142712944	A	G	100	PASS	AC=35;AF=0.00698882;AN=5008;NS=2504;DP=19114;EAS_AF=0;AMR_AF=0.0072;AFR_AF=0;EUR_AF=0.0089;SAS_AF=0.0215;AA=A|||;VT=SNP
20	48374599	rs6091041	A	G	100	PASS	AC=3854;AF=0.769569;AN=5008;NS=2504;DP=15043;EAS_AF=0.7569;AMR_AF=0.6859;AFR_AF=0.8638;EUR_AF=0.7028;SAS_AF=0.7832;AA=G|||;VT=SNP
20	48374941	rs647675	G	T	100	PASS	AC=2016;AF=0.402556;AN=5008;NS=2504;DP=14382;EAS_AF=0.3214;AMR_AF=0.3559;AFR_AF=0.2678;EUR_AF=0.5606;SAS_AF=0.5389;AA=G|||;VT=SNP
20	48375285	rs62209467	G	A	100	PASS	AC=52;AF=0.0103834;AN=5008;NS=2504;DP=18088;EAS_AF=0;AMR_AF=0.0159;AFR_AF=0;EUR_AF=0.0358;SAS_AF=0.0051;AA=G|||;VT=SNP
20	48376104	rs73121465	C	T	100	PASS	AC=34;AF=0.00678914;AN=5008;NS=2504;DP=18250;EAS_AF=0;AMR_AF=0.0043;AFR_AF=0;EUR_AF=0.0199;SAS_AF=0.0112;AA=C|||;VT=SNP
20	48376111	rs6020026	A	T	100	PASS	AC=1096;AF=0.21885;AN=5008;NS=2504;DP=18343;EAS_AF=0.1944;AMR_AF=0.2104;AFR_AF=0.413;EUR_AF=0.0567;SAS_AF=0.1544;AA=A|||;VT=SNP
20	48376398	rs674987	A	G	100	PASS	AC=2752;AF=0.549521;AN=5008;NS=2504;DP=18383;EAS_AF=0.5635;AMR_AF=0.4769;AFR_AF=0.4523;EUR_AF=0.6461;SAS_AF=0.6186;AA=A|||;VT=SNP
20	48377220	rs7260829	C	A	100	PASS	AC=782;AF=0.15615;AN=5008;NS=2504;DP=20903;EAS_AF=0.2411;AMR_AF=0.1153;AFR_AF=0.2156;EUR_AF=0.0855;SAS_AF=0.09;AA=C|||;VT=SNP
20	48377294	rs7260990	G	A	100	PASS	AC=2237;AF=0.446685;AN=5008;NS=2504;DP=21701;EAS_AF=0.3224;AMR_AF=0.379;AFR_AF=0.4281;EUR_AF=0.5616;SAS_AF=0.5297;AA=G|||;VT=SNP
20	48377689	rs146943184	C	A	100	PASS	AC=26;AF=0.00519169;AN=5008;NS=2504;DP=18564;EAS_AF=0;AMR_AF=0.013;AFR_AF=0;EUR_AF=0.0139;SAS_AF=0.0031;AA=C|||;VT=SNP
20	48377884	rs6125753	G	A	100	PASS	AC=782;AF=0.15615;AN=5008;NS=2504;DP=20041;EAS_AF=0.2411;AMR_AF=0.1153;AFR_AF=0.2156;EUR_AF=0.0855;SAS_AF=0.09;AA=G|||;VT=SNP
20	48378740	rs6095646	A	G	100	PASS	AC=3892;AF=0.777157;AN=5008;NS=2504;DP=16209;EAS_AF=0.7589;AMR_AF=0.6916;AFR_AF=0.8926;EUR_AF=0.7038;SAS_AF=0.7761;AA=G|||;VT=SNP
20	48378880	rs6095647	C	T	100	PASS	AC=757;AF=0.151158;AN=5008;NS=2504;DP=14276;EAS_AF=0.0893;AMR_AF=0.1715;AFR_AF=0.2852;EUR_AF=0.0547;SAS_AF=0.1186;AA=C|||;VT=SNP
20	48378918	rs6095648	T	C	100	PASS	AC=977;AF=0.195088;AN=5008;NS=2504;DP=15155;EAS_AF=0.1954;AMR_AF=0.196;AFR_AF=0.3321;EUR_AF=0.0547;SAS_AF=0.1534;AA=C|||;VT=SNP
20	48379592	rs62209468	C	T	100	PASS	AC=523;AF=0.104433;AN=5008;NS=2504;DP=18884;EAS_AF=0.2401;AMR_AF=0.1138;AFR_AF=0.0227;EUR_AF=0.0845;SAS_AF=0.089;AA=C|||;VT=SNP
20	48379916	rs73121472	G	A	100	PASS	AC=434;AF=0.0866613;AN=5008;NS=2504;DP=18257;EAS_AF=0.0893;AMR_AF=0.1542;AFR_AF=0.0545;EUR_AF=0.0507;SAS_AF=0.1166;AA=G|||;VT=SNP
20	48379975	rs6067211	T	C	100	PASS	AC=14;AF=0.00279553;AN=5008;NS=2504;DP=17426;EAS_AF=0;AMR_AF=0.0043;AFR_AF=0;EUR_AF=0.0099;SAS_AF=0.001;AA=T|||;VT=SNP
20	48380013	rs137867080	A	G	100	PASS	AC=47;AF=0.00938498;AN=5008;NS=2504;DP=17553;EAS_AF=0;AMR_AF=0.0101;AFR_AF=0;EUR_AF=0.0179;SAS_AF=0.0225;AA=A|||;VT=SNP
20	48380185	rs12625137	A	G	100	PASS	AC=1075;AF=0.214657;AN=5008;NS=2504;DP=19931;EAS_AF=0.253;AMR_AF=0.1945;AFR_AF=0.2723;EUR_AF=0.1243;SAS_AF=0.2045;AA=A|||;VT=SNP
20	48381050	rs6067212	C	T	100	PASS	AC=924;AF=0.184505;AN=5008;NS=2504;DP=15328;EAS_AF=0.1022;AMR_AF=0.1628;AFR_AF=0.289;EUR_AF=0.1252;SAS_AF=0.2045;AA=C|||;VT=SNP
20	48381482	rs681074	A	G	100	PASS	AC=3611;AF=0.721046;AN=5008;NS=2504;DP=14981;EAS_AF=0.5179;AMR_AF=0.5836;AFR_AF=0.9297;EUR_AF=0.6958;SAS_AF=0.772;AA=a|||;VT=SNP
20	48382001	rs57362018	C	T	100	PASS	AC=873;AF=0.174321;AN=5008;NS=2504;DP=18617;EAS_AF=0.1022;AMR_AF=0.1556;AFR_AF=0.2557;EUR_AF=0.1252;SAS_AF=0.2025;AA=C|||;VT=SNP
20	48382125	rs634027	A	G	100	PASS	AC=4329;AF=0.864417;AN=5008;NS=2504;DP=18441;EAS_AF=0.87;AMR_AF=0.7824;AFR_AF=0.9909;EUR_AF=0.7336;SAS_AF=0.8804;AA=G|||;VT=SNP
20	48382914	rs56030678	A	G	100	PASS	AC=495;AF=0.0988419;AN=5008;NS=2504;DP=18370;EAS_AF=0.0784;AMR_AF=0.1009;AFR_AF=0.1369;EUR_AF=0.0497;SAS_AF=0.1176;AA=A|||;VT=SNP
20	48383684	rs651195	G	A	100	PASS	AC=1948;AF=0.388978;AN=5008;NS=2504;DP=23282;EAS_AF=0.3085;AMR_AF=0.353;AFR_AF=0.2194;EUR_AF=0.5626;SAS_AF=0.5481;AA=G|||;VT=SNP
20	48384637	rs665804	G	A	100	PASS	AC=3682;AF=0.735224;AN=5008;NS=2504;DP=18330;EAS_AF=0.5298;AMR_AF=0.6398;AFR_AF=0.9372;EUR_AF=0.6968;SAS_AF=0.7812;AA=A|||;VT=SNP
20	48385517	rs648849	A	G	100	PASS	AC=3648;AF=0.728435;AN=5008;NS=2504;DP=20411;EAS_AF=0.5278;AMR_AF=0.6354;AFR_AF=0.916;EUR_AF=0.6948;SAS_AF=0.7822;AA=G|||;VT=SNP
20	48385683	rs680745	G	A	100	PASS	AC=2922;AF=0.583466;AN=5008;NS=2504;DP=21254;EAS_AF=0.4097;AMR_AF=0.5274;AFR_AF=0.5454;EUR_AF=0.6869;SAS_AF=0.7474;AA=G|||;VT=SNP
20	48386076	rs651573	C	T	100	PASS	AC=3245;AF=0.647963;AN=5008;NS=2504;DP=22333;EAS_AF=0.5179;AMR_AF=0.5548;AFR_AF=0.6679;EUR_AF=0.6869;SAS_AF=0.7812;AA=C|||;VT=SNP
20	48386481	rs663573	G	T	100	PASS	AC=3245;AF=0.647963;AN=5008;NS=2504;DP=23532;EAS_AF=0.5179;AMR_AF=0.5548;AFR_AF=0.6679;EUR_AF=0.6869;SAS_AF=0.7812;AA=G|||;VT=SNP
20	48386509	rs586837	A	G	100	PASS	AC=3611;AF=0.721046;AN=5008;NS=2504;DP=23227;EAS_AF=0.5179;AMR_AF=0.5807;AFR_AF=0.9259;EUR_AF=0.6928;SAS_AF=0.7822;AA=G|||;VT=SNP
20	48387111	rs666268	G	A	100	PASS	AC=2922;AF=0.583466;AN=5008;NS=2504;DP=18672;EAS_AF=0.4097;AMR_AF=0.5274;AFR_AF=0.5454;EUR_AF=0.6869;SAS_AF=0.7474;AA=G|||;VT=SNP
20	48387190	rs600337	C	T	100	PASS	AC=2924;AF=0.583866;AN=5008;NS=2504;DP=19822;EAS_AF=0.4097;AMR_AF=0.5274;AFR_AF=0.5454;EUR_AF=0.6879;SAS_AF=0.7485;AA=C|||;VT=SNP
20	48387219	rs600687	A	G	100	PASS	AC=3596;AF=0.718051;AN=5008;NS=2504;DP=19750;EAS_AF=0.5179;AMR_AF=0.5764;AFR_AF=0.9153;EUR_AF=0.6938;SAS_AF=0.7832;AA=G|||;VT=SNP
20	48387294	rs600793	C	T	100	PASS	AC=2921;AF=0.583267;AN=5008;NS=2504;DP=21537;EAS_AF=0.4097;AMR_AF=0.5274;AFR_AF=0.5446;EUR_AF=0.6869;SAS_AF=0.7474;AA=T|||;VT=SNP
20	48387380	rs601268	G	C	100	PASS	AC=2922;AF=0.583466;AN=5008;NS=2504;DP=20939;EAS_AF=0.4097;AMR_AF=0.5274;AFR_AF=0.5454;EUR_AF=0.6869;SAS_AF=0.7474;AA=C|||;VT=SNP
20	48387525	rs17785691	C	T	100	PASS	AC=1212;AF=0.242013;AN=5008;NS=2504;DP=19292;EAS_AF=0.1716;AMR_AF=0.2334;AFR_AF=0.0333;EUR_AF=0.4215;SAS_AF=0.4182;AA=C|||;VT=SNP
20	48387717	rs679376	T	C	100	PASS	AC=2927;AF=0.584465;AN=5008;NS=2504;DP=18412;EAS_AF=0.4127;AMR_AF=0.5303;AFR_AF=0.5446;EUR_AF=0.6879;SAS_AF=0.7474;AA=T|||;VT=SNP
20	48387871	rs603471	G	C	100	PASS	AC=2913;AF=0.581669;AN=5008;NS=2504;DP=13911;EAS_AF=0.4107;AMR_AF=0.5288;AFR_AF=0.5393;EUR_AF=0.6879;SAS_AF=0.7434;AA=C|||;VT=SNP
20	48388067	rs8122955	G	T	100	PASS	AC=1971;AF=0.39357;AN=5008;NS=2504;DP=12229;EAS_AF=0.3065;AMR_AF=0.3674;AFR_AF=0.2239;EUR_AF=0.5696;SAS_AF=0.5501;AA=G|||;VT=SNP
20	48388213	rs77569953	G	C	100	PASS	AC=30;AF=0.00599042;AN=5008;NS=2504;DP=13187;EAS_AF=0.001;AMR_AF=0.0086;AFR_AF=0;EUR_AF=0.0199;SAS_AF=0.0031;AA=G|||;VT=SNP
20	48388529	rs6091044	C	T	100	PASS	AC=1095;AF=0.21865;AN=5008;NS=2504;DP=16168;EAS_AF=0.1022;AMR_AF=0.1628;AFR_AF=0.4319;EUR_AF=0.1193;SAS_AF=0.1922;AA=C|||;VT=SNP
20	48388947	rs117670055	G	A	100	PASS	AC=71;AF=0.0141773;AN=5008;NS=2504;DP=17946;EAS_AF=0;AMR_AF=0.0115;AFR_AF=0.0015;EUR_AF=0.0567;SAS_AF=0.0041;AA=G|||;VT=SNP
20	48389214	rs73121492	G	A	100	PASS	AC=42;AF=0.00838658;AN=5008;NS=2504;DP=13303;EAS_AF=0;AMR_AF=0.0101;AFR_AF=0;EUR_AF=0.0209;SAS_AF=0.0143;AA=G|||;VT=SNP
20	48389985	rs645072	T	G	100	PASS	AC=3613;AF=0.721446;AN=5008;NS=2504;DP=13917;EAS_AF=0.5179;AMR_AF=0.5807;AFR_AF=0.9228;EUR_AF=0.6988;SAS_AF=0.7822;AA=G|||;VT=SNP
20	48390539	rs117399337	C	T	100	PASS	AC=26;AF=0.00519169;AN=5008;NS=2504;DP=17433;EAS_AF=0;AMR_AF=0.0072;AFR_AF=0;EUR_AF=0.0189;SAS_AF=0.002;AA=c|||;VT=SNP
20	48390961	rs648035	A	C	100	PASS	AC=2345;AF=0.468251;AN=5008;NS=2504;DP=18021;EAS_AF=0.4167;AMR_AF=0.3559;AFR_AF=0.4607;EUR_AF=0.5;SAS_AF=0.5787;AA=C|||;VT=SNP
20	48391444	rs660613	A	G	100	PASS	AC=1815;AF=0.36242;AN=5008;NS=2504;DP=19408;EAS_AF=0.3075;AMR_AF=0.3098;AFR_AF=0.2005;EUR_AF=0.497;SAS_AF=0.5368;AA=A|||;VT=SNP
20	48391636	rs1320479	G	C	100	PASS	AC=1271;AF=0.253794;AN=5008;NS=2504;DP=17806;EAS_AF=0.1012;AMR_AF=0.2248;AFR_AF=0.4644;EUR_AF=0.1988;SAS_AF=0.2035;AA=G|||;VT=SNP
20	48392094	rs6063428	C	T	100	PASS	AC=354;AF=0.0706869;AN=5008;NS=2504;DP=15293;EAS_AF=0.0228;AMR_AF=0.0937;AFR_AF=0.0136;EUR_AF=0.1571;SAS_AF=0.092;AA=C|||;VT=SNP
20	48392570	rs113939087	C	T	100	PASS	AC=287;AF=0.0573083;AN=5008;NS=2504;DP=12072;EAS_AF=0.0794;AMR_AF=0.0937;AFR_AF=0.0053;EUR_AF=0.0378;SAS_AF=0.0992;AA=T|||;VT=SNP
20	48393707	rs77444229	T	C	100	PASS	AC=26;AF=0.00519169;AN=5008;NS=2504;DP=19703;EAS_AF=0.003;AMR_AF=0.0058;AFR_AF=0.0008;EUR_AF=0.0159;SAS_AF=0.002;AA=T|||;VT=SNP
20	48393759	rs600343	A	G	100	PASS	AC=3611;AF=0.721046;AN=5008;NS=2504;DP=19027;EAS_AF=0.5129;AMR_AF=0.5821;AFR_AF=0.9266;EUR_AF=0.6958;SAS_AF=0.7822;AA=a|||;VT=SNP
20	48394105	rs62209471	G	A	100	PASS	AC=33;AF=0.00658946;AN=5008;NS=2504;DP=19577;EAS_AF=0;AMR_AF=0.0115;AFR_AF=0.0008;EUR_AF=0.0219;SAS_AF=0.002;AA=G|||;VT=SNP
20	48394591	rs582998	T	C	100	PASS	AC=3611;AF=0.721046;AN=5008;NS=2504;DP=16974;EAS_AF=0.5129;AMR_AF=0.5821;AFR_AF=0.9266;EUR_AF=0.6958;SAS_AF=0.7822;AA=C|||;VT=SNP
20	48395344	rs7272515	C	T	100	PASS	AC=2333;AF=0.465855;AN=5008;NS=2504;DP=17443;EAS_AF=0.3006;AMR_AF=0.3415;AFR_AF=0.5651;EUR_AF=0.5;SAS_AF=0.5552;AA=T|||;VT=SNP
20	48396093	rs6020040	A	G	100	PASS	AC=3610;AF=0.720847;AN=5008;NS=2504;DP=10334;EAS_AF=0.5129;AMR_AF=0.5821;AFR_AF=0.9266;EUR_AF=0.6948;SAS_AF=0.7822;AA=G|||;VT=SNP
20	48396466	rs650101	G	C	100	PASS	AC=3390;AF=0.676917;AN=5008;NS=2504;DP=7906;EAS_AF=0.5119;AMR_AF=0.5663;AFR_AF=0.767;EUR_AF=0.6948;SAS_AF=0.7853;AA=C|||;VT=SNP
20	48397175	rs663867	C	T	100	PASS	AC=3126;AF=0.624201;AN=5008;NS=2504;DP=17359;EAS_AF=0.3988;AMR_AF=0.5375;AFR_AF=0.6997;EUR_AF=0.6918;SAS_AF=0.7464;AA=C|||;VT=SNP
20	48397191	rs607080	T	G	100	PASS	AC=2739;AF=0.546925;AN=5008;NS=2504;DP=16357;EAS_AF=0.3998;AMR_AF=0.5173;AFR_AF=0.4221;EUR_AF=0.6869;SAS_AF=0.7444;AA=T|||;VT=SNP
20	48397429	rs2769981	T	C	100	PASS	AC=3615;AF=0.721845;AN=5008;NS=2504;DP=11816;EAS_AF=0.5119;AMR_AF=0.5821;AFR_AF=0.9266;EUR_AF=0.6948;SAS_AF=0.7883;AA=C|||;VT=SNP
20	48398050	rs1693990	A	C	100	PASS	AC=3614;AF=0.721645;AN=5008;NS=2504;DP=13593;EAS_AF=0.5119;AMR_AF=0.5821;AFR_AF=0.9259;EUR_AF=0.6948;SAS_AF=0.7883;AA=C|||;VT=SNP
20	48398491	rs12624363	T	C	100	PASS	AC=647;AF=0.129193;AN=5008;NS=2504;DP=18678;EAS_AF=0.3502;AMR_AF=0.1945;AFR_AF=0.0144;EUR_AF=0.0388;SAS_AF=0.1033;AA=T|||;VT=SNP
20	48398768	rs6063429	C	G	100	PASS	AC=13;AF=0.00259585;AN=5008;NS=2504;DP=17115;EAS_AF=0;AMR_AF=0.0043;AFR_AF=0;EUR_AF=0.0089;SAS_AF=0.001;AA=C|||;VT=SNP
20	48398879	rs6020041	C	T	100	PASS	AC=2737;AF=0.546526;AN=5008;NS=2504;DP=19298;EAS_AF=0.3988;AMR_AF=0.5173;AFR_AF=0.4236;EUR_AF=0.6869;SAS_AF=0.7413;AA=C|||;VT=SNP
20	48399380	rs6020043	A	G	100	PASS	AC=2947;AF=0.588458;AN=5008;NS=2504;DP=14508;EAS_AF=0.5119;AMR_AF=0.5403;AFR_AF=0.4561;EUR_AF=0.6879;SAS_AF=0.7781;AA=A|||;VT=SNP
20	48399546	rs62209497	G	A	100	PASS	AC=65;AF=0.0129792;AN=5008;NS=2504;DP=13278;EAS_AF=0;AMR_AF=0.0216;AFR_AF=0;EUR_AF=0.0427;SAS_AF=0.0072;AA=G|||;VT=SNP
20	48401173	rs615246	C	T	100	PASS	AC=1877;AF=0.3748;AN=5008;NS=2504;DP=11975;EAS_AF=0.2986;AMR_AF=0.3199;AFR_AF=0.2398;EUR_AF=0.496;SAS_AF=0.5501;AA=C|||;VT=SNP
20	48401268	rs615385	C	A	100	PASS	AC=1951;AF=0.389577;AN=5008;NS=2504;DP=12335;EAS_AF=0.2976;AMR_AF=0.33;AFR_AF=0.2897;EUR_AF=0.495;SAS_AF=0.5532;AA=C|||;VT=SNP
20	48401349	rs614415	G	C	100	PASS	AC=2638;AF=0.526757;AN=5008;NS=2504;DP=17095;EAS_AF=0.4127;AMR_AF=0.3804;AFR_AF=0.6604;EUR_AF=0.503;SAS_AF=0.592;AA=C|||;VT=SNP
20	48402579	rs588375	T	C	100	PASS	AC=3627;AF=0.724241;AN=5008;NS=2504;DP=21655;EAS_AF=0.5139;AMR_AF=0.5879;AFR_AF=0.9266;EUR_AF=0.7048;SAS_AF=0.7843;AA=C|||;VT=SNP
20	48402765	rs648827	G	A	100	PASS	AC=2509;AF=0.500998;AN=5008;NS=2504;DP=17138;EAS_AF=0.4137;AMR_AF=0.3703;AFR_AF=0.5703;EUR_AF=0.505;SAS_AF=0.5859;AA=g|||;VT=SNP
20	48403371	rs584803	T	C	100	PASS	AC=3298;AF=0.658546;AN=5008;NS=2504;DP=16859;EAS_AF=0.5089;AMR_AF=0.6023;AFR_AF=0.6346;EUR_AF=0.7455;SAS_AF=0.7955;AA=t|||;VT=SNP
20	48404077	rs6063430	T	C	100	PASS	AC=933;AF=0.186302;AN=5008;NS=2504;DP=19562;EAS_AF=0.1458;AMR_AF=0.1844;AFR_AF=0.0915;EUR_AF=0.3052;SAS_AF=0.2352;AA=T|||;VT=SNP
20	48404323	rs13039627	C	T	100	PASS	AC=2162;AF=0.431709;AN=5008;NS=2504;DP=17634;EAS_AF=0.3393;AMR_AF=0.438;AFR_AF=0.4599;EUR_AF=0.4304;SAS_AF=0.4857;AA=C|||;VT=SNP
20	48404464	rs667008	A	G	100	PASS	AC=4954;AF=0.989217;AN=5008;NS=2504;DP=16520;EAS_AF=0.999;AMR_AF=0.9899;AFR_AF=1;EUR_AF=0.9861;SAS_AF=0.9673;AA=G|||;VT=SNP
20	48405168	rs663890	G	T	100	PASS	AC=4016;AF=0.801917;AN=5008;NS=2504;DP=13255;EAS_AF=0.629;AMR_AF=0.8343;AFR_AF=0.8245;EUR_AF=0.839;SAS_AF=0.8885;AA=T|||;VT=SNP
20	48405708	rs62209500	G	A	100	PASS	AC=1411;AF=0.281749;AN=5008;NS=2504;DP=17896;EAS_AF=0.3611;AMR_AF=0.3703;AFR_AF=0.1029;EUR_AF=0.3748;SAS_AF=0.2832;AA=G|||;VT=SNP
20	48406031	rs6125768	C	G	100	PASS	AC=1425;AF=0.284545;AN=5008;NS=2504;DP=18858;EAS_AF=0.1667;AMR_AF=0.2133;AFR_AF=0.1997;EUR_AF=0.3499;SAS_AF=0.5041;AA=C|||;VT=SNP
20	48406130	rs1693987	G	C	100	PASS	AC=2535;AF=0.50619;AN=5008;NS=2504;DP=21011;EAS_AF=0.2659;AMR_AF=0.4568;AFR_AF=0.6747;EUR_AF=0.4632;SAS_AF=0.6053;AA=G|||;VT=SNP
20	48406169	rs75339504	G	A	100	PASS	AC=43;AF=0.00858626;AN=5008;NS=2504;DP=20334;EAS_AF=0;AMR_AF=0.0043;AFR_AF=0.0008;EUR_AF=0.0139;SAS_AF=0.0256;AA=G|||;VT=SNP
20	48406280	rs602598	G	A	100	PASS	AC=2525;AF=0.504193;AN=5008;NS=2504;DP=22525;EAS_AF=0.2659;AMR_AF=0.4568;AFR_AF=0.6672;EUR_AF=0.4632;SAS_AF=0.6053;AA=G|||;VT=SNP
20	48406729	rs78586125	G	A	100	PASS	AC=93;AF=0.0185703;AN=5008;NS=2504;DP=20569;EAS_AF=0;AMR_AF=0.0375;AFR_AF=0.003;EUR_AF=0.0567;SAS_AF=0.0061;AA=G|||;VT=SNP
20	48407127	rs618019	T	C	100	PASS	AC=4233;AF=0.845248;AN=5008;NS=2504;DP=18195;EAS_AF=0.7361;AMR_AF=0.8357;AFR_AF=0.8759;EUR_AF=0.8429;SAS_AF=0.9254;AA=C|||;VT=SNP
20	48407368	rs6067221	C	A	100	PASS	AC=1418;AF=0.283147;AN=5008;NS=2504;DP=15394;EAS_AF=0.1627;AMR_AF=0.2133;AFR_AF=0.2005;EUR_AF=0.3489;SAS_AF=0.501;AA=C|||;VT=SNP
20	48407680	rs11905002	G	A	100	PASS	AC=1421;AF=0.283746;AN=5008;NS=2504;DP=19863;EAS_AF=0.3631;AMR_AF=0.3444;AFR_AF=0.1029;EUR_AF=0.4016;SAS_AF=0.2822;AA=G|||;VT=SNP
20	48408003	rs35099199	G	C	100	PASS	AC=1444;AF=0.288339;AN=5008;NS=2504;DP=19896;EAS_AF=0.3641;AMR_AF=0.3804;AFR_AF=0.0961;EUR_AF=0.4056;SAS_AF=0.2843;AA=G|||;VT=SNP
20	48408159	rs6091049	C	G	100	PASS	AC=1389;AF=0.277356;AN=5008;NS=2504;DP=14556;EAS_AF=0.1696;AMR_AF=0.2046;AFR_AF=0.1997;EUR_AF=0.3191;SAS_AF=0.502;AA=C|||;VT=SNP
20	48408615	rs1475451	G	T	100	PASS	AC=1982;AF=0.395767;AN=5008;NS=2504;DP=17849;EAS_AF=0.4573;AMR_AF=0.5173;AFR_AF=0.3548;EUR_AF=0.4085;SAS_AF=0.2883;AA=G|||;VT=SNP
20	48408896	rs1854316	C	T	100	PASS	AC=1969;AF=0.393171;AN=5008;NS=2504;DP=18536;EAS_AF=0.4524;AMR_AF=0.5173;AFR_AF=0.3548;EUR_AF=0.4026;SAS_AF=0.2863;AA=C|||;VT=SNP
20	48409157	rs117843165	G	A	100	PASS	AC=26;AF=0.00519169;AN=5008;NS=2504;DP=17842;EAS_AF=0;AMR_AF=0.0086;AFR_AF=0;EUR_AF=0.0179;SAS_AF=0.002;AA=G|||;VT=SNP
20	48409404	rs11086293	T	C	100	PASS	AC=1443;AF=0.288139;AN=5008;NS=2504;DP=21620;EAS_AF=0.3532;AMR_AF=0.3804;AFR_AF=0.1029;EUR_AF=0.4066;SAS_AF=0.2843;AA=T|||;VT=SNP
20	48409772	rs11697517	C	T	100	PASS	AC=1970;AF=0.393371;AN=5008;NS=2504;DP=21852;EAS_AF=0.4484;AMR_AF=0.5187;AFR_AF=0.3578;EUR_AF=0.4026;SAS_AF=0.2863;AA=T|||;VT=SNP
20	48410403	rs678634	G	A	100	PASS	AC=277;AF=0.0553115;AN=5008;NS=2504;DP=20950;EAS_AF=0.004;AMR_AF=0.0778;AFR_AF=0.0068;EUR_AF=0.1143;SAS_AF=0.0971;AA=G|||;VT=SNP
20	48410705	rs668686	T	C	100	PASS	AC=323;AF=0.0644968;AN=5008;NS=2504;DP=20802;EAS_AF=0.004;AMR_AF=0.0793;AFR_AF=0.0408;EUR_AF=0.1143;SAS_AF=0.0971;AA=T|||;VT=SNP
20	48410707	rs582373	G	A	100	PASS	AC=323;AF=0.0644968;AN=5008;NS=2504;DP=20824;EAS_AF=0.004;AMR_AF=0.0793;AFR_AF=0.0408;EUR_AF=0.1143;SAS_AF=0.0971;AA=G|||;VT=SNP
20	48410775	rs582772	A	T	100	PASS	AC=323;AF=0.0644968;AN=5008;NS=2504;DP=20461;EAS_AF=0.004;AMR_AF=0.0793;AFR_AF=0.0408;EUR_AF=0.1143;SAS_AF=0.0971;AA=A|||;VT=SNP
20	48411429	rs11086294	A	T	100	PASS	AC=2020;AF=0.403355;AN=5008;NS=2504;DP=21071;EAS_AF=0.4484;AMR_AF=0.5231;AFR_AF=0.3918;EUR_AF=0.4046;SAS_AF=0.2863;AA=T|||;VT=SNP
20	48412090	rs34373009	T	C	100	PASS	AC=1399;AF=0.279353;AN=5008;NS=2504;DP=18087;EAS_AF=0.1736;AMR_AF=0.2046;AFR_AF=0.1982;EUR_AF=0.3231;SAS_AF=0.5061;AA=T|||;VT=SNP
20	48412531	rs35331820	G	T	100	PASS	AC=1429;AF=0.285343;AN=5008;NS=2504;DP=12822;EAS_AF=0.3502;AMR_AF=0.3775;AFR_AF=0.1006;EUR_AF=0.4026;SAS_AF=0.2822;AA=G|||;VT=SNP
20	48413539	rs6063434	A	G	100	PASS	AC=3964;AF=0.791534;AN=5008;NS=2504;DP=21058;EAS_AF=0.7321;AMR_AF=0.7637;AFR_AF=0.8359;EUR_AF=0.7545;SAS_AF=0.8507;AA=G|||;VT=SNP
20	48413818	rs2869931	C	T	100	PASS	AC=3909;AF=0.780551;AN=5008;NS=2504;DP=20345;EAS_AF=0.7351;AMR_AF=0.7579;AFR_AF=0.8321;EUR_AF=0.7276;SAS_AF=0.8282;AA=T|||;VT=SNP
20	48413882	rs675317	C	T	100	PASS	AC=276;AF=0.0551118;AN=5008;NS=2504;DP=18939;EAS_AF=0.004;AMR_AF=0.0764;AFR_AF=0.0076;EUR_AF=0.1123;SAS_AF=0.0982;AA=C|||;VT=SNP
20	48414504	rs150814329	C	G	100	PASS	AC=26;AF=0.00519169;AN=5008;NS=2504;DP=20128;EAS_AF=0.0119;AMR_AF=0.0058;AFR_AF=0;EUR_AF=0.008;SAS_AF=0.002;AA=c|||;VT=SNP
20	48415111	rs632310	A	G	100	PASS	AC=4247;AF=0.848043;AN=5008;NS=2504;DP=22376;EAS_AF=0.7391;AMR_AF=0.8357;AFR_AF=0.8835;EUR_AF=0.8429;SAS_AF=0.9264;AA=G|||;VT=SNP
20	48415344	rs686510	G	A	100	PASS	AC=327;AF=0.0652955;AN=5008;NS=2504;DP=19475;EAS_AF=0.004;AMR_AF=0.0778;AFR_AF=0.0416;EUR_AF=0.1173;SAS_AF=0.0982;AA=G|||;VT=SNP
20	48415357	rs76089689	C	A	100	PASS	AC=102;AF=0.0203674;AN=5008;NS=2504;DP=18644;EAS_AF=0;AMR_AF=0.0389;AFR_AF=0.003;EUR_AF=0.0636;SAS_AF=0.0072;AA=C|||;VT=SNP
20	48415737	rs688302	G	A	100	PASS	AC=327;AF=0.0652955;AN=5008;NS=2504;DP=18950;EAS_AF=0.004;AMR_AF=0.0778;AFR_AF=0.0416;EUR_AF=0.1173;SAS_AF=0.0982;AA=G|||;VT=SNP
20	48415763	rs35101942	G	A	100	PASS	AC=183;AF=0.0365415;AN=5008;NS=2504;DP=17722;EAS_AF=0.001;AMR_AF=0.0576;AFR_AF=0.0038;EUR_AF=0.0825;SAS_AF=0.0552;AA=G|||;VT=SNP
20	48416004	rs74984019	C	G	100	PASS	AC=24;AF=0.00479233;AN=5008;NS=2504;DP=17784;EAS_AF=0.003;AMR_AF=0.0058;AFR_AF=0.0008;EUR_AF=0.0139;SAS_AF=0.002;AA=C|||;VT=SNP
20	48416232	rs1328455	C	T	100	PASS	AC=4378;AF=0.874201;AN=5008;NS=2504;DP=19001;EAS_AF=0.9722;AMR_AF=0.8271;AFR_AF=0.9448;EUR_AF=0.7485;SAS_AF=0.8405;AA=C|||;VT=SNP
20	48416460	rs605963	G	A	100	PASS	AC=305;AF=0.0609026;AN=5008;NS=2504;DP=20626;EAS_AF=0.003;AMR_AF=0.0749;AFR_AF=0.0272;EUR_AF=0.1173;SAS_AF=0.0982;AA=G|||;VT=SNP
20	48416513	rs610783	T	C	100	PASS	AC=305;AF=0.0609026;AN=5008;NS=2504;DP=19080;EAS_AF=0.003;AMR_AF=0.0749;AFR_AF=0.0272;EUR_AF=0.1173;SAS_AF=0.0982;AA=T|||;VT=SNP
20	48417991	rs6020049	G	C	100	PASS	AC=1878;AF=0.375;AN=5008;NS=2504;DP=12751;EAS_AF=0.2242;AMR_AF=0.2709;AFR_AF=0.4274;EUR_AF=0.3807;SAS_AF=0.5276;AA=G|||;VT=SNP
20	48418710	rs6512593	C	T	100	PASS	AC=1954;AF=0.390176;AN=5008;NS=2504;DP=20287;EAS_AF=0.3958;AMR_AF=0.4899;AFR_AF=0.4576;EUR_AF=0.3499;SAS_AF=0.2638;AA=T|||;VT=SNP
20	48419630	rs56238337	G	A	100	PASS	AC=101;AF=0.0201677;AN=5008;NS=2504;DP=13659;EAS_AF=0;AMR_AF=0.0375;AFR_AF=0.003;EUR_AF=0.0636;SAS_AF=0.0072;AA=G|||;VT=SNP
20	48419787	rs937408	G	A	100	PASS	AC=4023;AF=0.803315;AN=5008;NS=2504;DP=11786;EAS_AF=0.7331;AMR_AF=0.8184;AFR_AF=0.7269;EUR_AF=0.8449;SAS_AF=0.9254;AA=A|||;VT=SNP
20	48420076	rs2769983	A	C	100	PASS	AC=282;AF=0.0563099;AN=5008;NS=2504;DP=16704;EAS_AF=0.003;AMR_AF=0.0749;AFR_AF=0.0076;EUR_AF=0.1183;SAS_AF=0.1002;AA=A|||;VT=SNP
20	48420133	rs605138	C	T	100	PASS	AC=281;AF=0.0561102;AN=5008;NS=2504;DP=18175;EAS_AF=0.003;AMR_AF=0.0749;AFR_AF=0.0076;EUR_AF=0.1173;SAS_AF=0.1002;AA=C|||;VT=SNP
20	48420548	rs617179	A	T	100	PASS	AC=288;AF=0.057508;AN=5008;NS=2504;DP=13863;EAS_AF=0.0129;AMR_AF=0.0749;AFR_AF=0.0076;EUR_AF=0.1173;SAS_AF=0.0971;AA=A|||;VT=SNP
20	48420566	rs6067228	A	T	100	PASS	AC=1511;AF=0.301717;AN=5008;NS=2504;DP=13389;EAS_AF=0.2421;AMR_AF=0.2421;AFR_AF=0.1664;EUR_AF=0.3757;SAS_AF=0.5123;AA=A|||;VT=SNP
20	48420668	rs140374531	G	A	100	PASS	AC=93;AF=0.0185703;AN=5008;NS=2504;DP=14788;EAS_AF=0;AMR_AF=0.0634;AFR_AF=0.0008;EUR_AF=0.0338;SAS_AF=0.0143;AA=G|||;VT=SNP
20	48420691	rs6067229	G	A	100	PASS	AC=1489;AF=0.297324;AN=5008;NS=2504;DP=13225;EAS_AF=0.2242;AMR_AF=0.2421;AFR_AF=0.1649;EUR_AF=0.3757;SAS_AF=0.5102;AA=G|||;VT=SNP
20	48420718	rs11905310	C	T	100	PASS	AC=1983;AF=0.395966;AN=5008;NS=2504;DP=13232;EAS_AF=0.3869;AMR_AF=0.4914;AFR_AF=0.4834;EUR_AF=0.3519;SAS_AF=0.2648;AA=T|||;VT=SNP
20	48421231	rs117317472	G	A	100	PASS	AC=26;AF=0.00519169;AN=5008;NS=2504;DP=19165;EAS_AF=0;AMR_AF=0.0086;AFR_AF=0;EUR_AF=0.0179;SAS_AF=0.002;AA=G|||;VT=SNP
20	48421332	rs6012744	A	G	100	PASS	AC=1957;AF=0.390775;AN=5008;NS=2504;DP=18591;EAS_AF=0.3958;AMR_AF=0.4885;AFR_AF=0.4576;EUR_AF=0.3509;SAS_AF=0.2669;AA=G|||;VT=SNP
20	48421680	rs7264383	C	T	100	PASS	AC=1945;AF=0.388379;AN=5008;NS=2504;DP=19704;EAS_AF=0.3869;AMR_AF=0.4885;AFR_AF=0.4569;EUR_AF=0.3499;SAS_AF=0.2658;AA=C|||;VT=SNP
20	48422095	rs6020055	A	G	100	PASS	AC=82;AF=0.0163738;AN=5008;NS=2504;DP=23298;EAS_AF=0.003;AMR_AF=0.0231;AFR_AF=0.0015;EUR_AF=0.0447;SAS_AF=0.0164;AA=a|||;VT=SNP
20	48422439	rs62209503	C	T	100	PASS	AC=1489;AF=0.297324;AN=5008;NS=2504;DP=14320;EAS_AF=0.2312;AMR_AF=0.2464;AFR_AF=0.1536;EUR_AF=0.3757;SAS_AF=0.5153;AA=C|||;VT=SNP
20	48422443	rs28446850	A	G	100	PASS	AC=1933;AF=0.385982;AN=5008;NS=2504;DP=14294;EAS_AF=0.3869;AMR_AF=0.4827;AFR_AF=0.4539;EUR_AF=0.3509;SAS_AF=0.2607;AA=G|||;VT=SNP
20	48422529	rs144851001	C	T	100	PASS	AC=289;AF=0.0577077;AN=5008;NS=2504;DP=10259;EAS_AF=0.0129;AMR_AF=0.0749;AFR_AF=0.0076;EUR_AF=0.1183;SAS_AF=0.0971;AA=C|||;VT=SNP
20	48422538	rs73269151	A	G	100	PASS	AC=1942;AF=0.38778;AN=5008;NS=2504;DP=9980;EAS_AF=0.3869;AMR_AF=0.487;AFR_AF=0.4539;EUR_AF=0.3509;SAS_AF=0.2669;AA=G|||;VT=SNP
20	48422560	rs6063435	C	A	100	PASS	AC=1480;AF=0.295527;AN=5008;NS=2504;DP=9514;EAS_AF=0.2312;AMR_AF=0.2421;AFR_AF=0.1536;EUR_AF=0.3757;SAS_AF=0.5092;AA=C|||;VT=SNP
20	48422581	rs73269152	T	C	100	PASS	AC=1944;AF=0.388179;AN=5008;NS=2504;DP=9261;EAS_AF=0.3869;AMR_AF=0.487;AFR_AF=0.4546;EUR_AF=0.3509;SAS_AF=0.2679;AA=C|||;VT=SNP
20	48422818	rs6020056	A	T	100	PASS	AC=4962;AF=0.990815;AN=5008;NS=2504;DP=11551;EAS_AF=0.998;AMR_AF=0.9914;AFR_AF=0.9992;EUR_AF=0.9851;SAS_AF=0.9775;AA=a|||;VT=SNP
20	48422947	rs6020057	G	C	100	PASS	AC=1942;AF=0.38778;AN=5008;NS=2504;DP=10375;EAS_AF=0.3869;AMR_AF=0.487;AFR_AF=0.4539;EUR_AF=0.3509;SAS_AF=0.2669;AA=G|||;VT=SNP
20	48423037	rs117912809	C	T	100	PASS	AC=290;AF=0.0579073;AN=5008;NS=2504;DP=17360;EAS_AF=0.0129;AMR_AF=0.0764;AFR_AF=0.0076;EUR_AF=0.1183;SAS_AF=0.0971;AA=C|||;VT=SNP
20	48423180	rs146654978	C	T	100	PASS	AC=95;AF=0.0189696;AN=5008;NS=2504;DP=16845;EAS_AF=0;AMR_AF=0.0591;AFR_AF=0.0008;EUR_AF=0.0368;SAS_AF=0.0164;AA=C|||;VT=SNP
20	48423444	rs4809755	C	T	100	PASS	AC=1941;AF=0.38758;AN=5008;NS=2504;DP=18716;EAS_AF=0.3869;AMR_AF=0.487;AFR_AF=0.4539;EUR_AF=0.3509;SAS_AF=0.2658;AA=C|||;VT=SNP
20	48423572	rs6020058	G	A	100	PASS	AC=1941;AF=0.38758;AN=5008;NS=2504;DP=19130;EAS_AF=0.3869;AMR_AF=0.487;AFR_AF=0.4539;EUR_AF=0.3509;SAS_AF=0.2658;AA=A|||;VT=SNP
20	48423588	rs4809756	T	C	100	PASS	AC=1941;AF=0.38758;AN=5008;NS=2504;DP=18367;EAS_AF=0.3869;AMR_AF=0.487;AFR_AF=0.4539;EUR_AF=0.3509;SAS_AF=0.2658;AA=T|||;VT=SNP
20	48423668	rs79619671	C	A	100	PASS	AC=46;AF=0.0091853;AN=5008;NS=2504;DP=17055;EAS_AF=0;AMR_AF=0.0144;AFR_AF=0.0023;EUR_AF=0.0328;SAS_AF=0;AA=C|||;VT=SNP
20	48423756	rs4297943	G	A	100	PASS	AC=3420;AF=0.682907;AN=5008;NS=2504;DP=17052;EAS_AF=0.6181;AMR_AF=0.7291;AFR_AF=0.6074;EUR_AF=0.7256;SAS_AF=0.7751;AA=G|||;VT=SNP
20	48423834	rs6020059	T	C	100	PASS	AC=1941;AF=0.38758;AN=5008;NS=2504;DP=17978;EAS_AF=0.3869;AMR_AF=0.487;AFR_AF=0.4539;EUR_AF=0.3509;SAS_AF=0.2658;AA=C|||;VT=SNP
20	48424068	rs592855	G	A	100	PASS	AC=318;AF=0.0634984;AN=5008;NS=2504;DP=14838;EAS_AF=0.0129;AMR_AF=0.0764;AFR_AF=0.0287;EUR_AF=0.1173;SAS_AF=0.0982;AA=G|||;VT=SNP
20	48424736	rs4809757	T	C	100	PASS	AC=1940;AF=0.38738;AN=5008;NS=2504;DP=15524;EAS_AF=0.3869;AMR_AF=0.487;AFR_AF=0.4539;EUR_AF=0.3499;SAS_AF=0.2658;AA=C|||;VT=SNP
20	48424850	rs659385	G	A	100	PASS	AC=295;AF=0.0589058;AN=5008;NS=2504;DP=17669;EAS_AF=0.0129;AMR_AF=0.0749;AFR_AF=0.0106;EUR_AF=0.1193;SAS_AF=0.0982;AA=G|||;VT=SNP
20	48425018	rs4810987	G	A	100	PASS	AC=1248;AF=0.249201;AN=5008;NS=2504;DP=20671;EAS_AF=0.2897;AMR_AF=0.3415;AFR_AF=0.087;EUR_AF=0.3479;SAS_AF=0.2597;AA=G|||;VT=SNP
20	48425558	rs6012747	A	G	100	PASS	AC=1940;AF=0.38738;AN=5008;NS=2504;DP=17031;EAS_AF=0.3869;AMR_AF=0.487;AFR_AF=0.4539;EUR_AF=0.3499;SAS_AF=0.2658;AA=G|||;VT=SNP
20	48425641	rs11699619	C	T	100	PASS	AC=1331;AF=0.265775;AN=5008;NS=2504;DP=17344;EAS_AF=0.2907;AMR_AF=0.3501;AFR_AF=0.1452;EUR_AF=0.3479;SAS_AF=0.2587;AA=C|||;VT=SNP
20	48426233	rs9808618	C	T	100	PASS	AC=1320;AF=0.263578;AN=5008;NS=2504;DP=19505;EAS_AF=0.2907;AMR_AF=0.3487;AFR_AF=0.1452;EUR_AF=0.341;SAS_AF=0.2556;AA=C|||;VT=SNP
20	48426383	rs9808619	C	G	100	PASS	AC=1320;AF=0.263578;AN=5008;NS=2504;DP=17238;EAS_AF=0.2907;AMR_AF=0.3487;AFR_AF=0.1452;EUR_AF=0.341;SAS_AF=0.2556;AA=G|||;VT=SNP
20	48426428	rs9808597	T	C	100	PASS	AC=1322;AF=0.263978;AN=5008;NS=2504;DP=13348;EAS_AF=0.2907;AMR_AF=0.3487;AFR_AF=0.1467;EUR_AF=0.341;SAS_AF=0.2556;AA=C|||;VT=SNP
20	48427027	rs1329279	C	T	100	PASS	AC=1354;AF=0.270367;AN=5008;NS=2504;DP=19641;EAS_AF=0.2917;AMR_AF=0.3501;AFR_AF=0.1694;EUR_AF=0.341;SAS_AF=0.2556;AA=T|||;VT=SNP
20	48427091	rs6012749	A	G	100	PASS	AC=1931;AF=0.385583;AN=5008;NS=2504;DP=20225;EAS_AF=0.3899;AMR_AF=0.487;AFR_AF=0.4531;EUR_AF=0.3419;SAS_AF=0.2628;AA=G|||;VT=SNP
20	48427348	rs1576207	C	T	100	PASS	AC=1883;AF=0.375998;AN=5008;NS=2504;DP=20142;EAS_AF=0.3859;AMR_AF=0.4827;AFR_AF=0.4236;EUR_AF=0.34;SAS_AF=0.2628;AA=C|||;VT=SNP
20	48427355	rs117654695	C	T	100	PASS	AC=22;AF=0.00439297;AN=5008;NS=2504;DP=20221;EAS_AF=0;AMR_AF=0.0101;AFR_AF=0;EUR_AF=0.0149;SAS_AF=0;AA=C|||;VT=SNP
20	48427796	rs34988522	G	A	100	PASS	AC=817;AF=0.163139;AN=5008;NS=2504;DP=20602;EAS_AF=0.2351;AMR_AF=0.183;AFR_AF=0.1566;EUR_AF=0.171;SAS_AF=0.0757;AA=G|||;VT=SNP
20	48428033	rs117341416	A	G	100	PASS	AC=32;AF=0.00638978;AN=5008;NS=2504;DP=20766;EAS_AF=0;AMR_AF=0.0144;AFR_AF=0.0023;EUR_AF=0.0179;SAS_AF=0.001;AA=A|||;VT=SNP
20	48428202	rs2869932	T	C	100	PASS	AC=731;AF=0.145966;AN=5008;NS=2504;DP=20255;EAS_AF=0.1508;AMR_AF=0.1599;AFR_AF=0.1195;EUR_AF=0.2048;SAS_AF=0.1063;AA=T|||;VT=SNP
20	48428863	rs6020063	C	G	100	PASS	AC=2060;AF=0.411342;AN=5008;NS=2504;DP=20518;EAS_AF=0.3155;AMR_AF=0.4524;AFR_AF=0.4629;EUR_AF=0.5318;SAS_AF=0.2873;AA=G|||;VT=SNP
20	48428900	rs6095672	T	A	100	PASS	AC=1600;AF=0.319489;AN=5008;NS=2504;DP=20621;EAS_AF=0.252;AMR_AF=0.3646;AFR_AF=0.3555;EUR_AF=0.4155;SAS_AF=0.2096;AA=A|||;VT=SNP
20	48429020	rs77480041	G	A	100	PASS	AC=352;AF=0.0702875;AN=5008;NS=2504;DP=17197;EAS_AF=0.1657;AMR_AF=0.1167;AFR_AF=0.0287;EUR_AF=0.0477;SAS_AF=0.0184;AA=G|||;VT=SNP
20	48429341	rs8121764	C	T	100	PASS	AC=343;AF=0.0684904;AN=5008;NS=2504;DP=9366;EAS_AF=0.0724;AMR_AF=0.0836;AFR_AF=0.0333;EUR_AF=0.1133;SAS_AF=0.0552;AA=C|||;VT=SNP
20	48429462	rs76846045	G	T	100	PASS	AC=40;AF=0.00798722;AN=5008;NS=2504;DP=10322;EAS_AF=0;AMR_AF=0.0043;AFR_AF=0;EUR_AF=0.0249;SAS_AF=0.0123;AA=G|||;VT=SNP;EX_TARGET
20	48429485	rs61734269	A	C	100	PASS	AC=20;AF=0.00399361;AN=5008;NS=2504;DP=9939;EAS_AF=0;AMR_AF=0.0072;AFR_AF=0;EUR_AF=0.0149;SAS_AF=0;AA=A|||;VT=SNP;EX_TARGET
20	48429508	rs58677849	G	C	100	PASS	AC=2398;AF=0.478834;AN=5008;NS=2504;DP=9414;EAS_AF=0.5615;AMR_AF=0.4135;AFR_AF=0.643;EUR_AF=0.4414;SAS_AF=0.2566;AA=G|||;VT=SNP;EX_TARGET
20	48429509	rs6020064	G	C	100	PASS	AC=2398;AF=0.478834;AN=5008;NS=2504;DP=9471;EAS_AF=0.5615;AMR_AF=0.4135;AFR_AF=0.643;EUR_AF=0.4414;SAS_AF=0.2566;AA=G|||;VT=SNP;EX_TARGET
20	48429682	rs8121924	A	G	100	PASS	AC=363;AF=0.072484;AN=5008;NS=2504;DP=11608;EAS_AF=0.0724;AMR_AF=0.0836;AFR_AF=0.0484;EUR_AF=0.1133;SAS_AF=0.0552;AA=G|||;VT=SNP
20	48429706	rs8121969	A	C	100	PASS	AC=363;AF=0.072484;AN=5008;NS=2504;DP=12764;EAS_AF=0.0724;AMR_AF=0.0836;AFR_AF=0.0484;EUR_AF=0.1133;SAS_AF=0.0552;AA=a|||;VT=SNP
20	48429716	rs73123840	G	T	100	PASS	AC=135;AF=0.0269569;AN=5008;NS=2504;DP=12947;EAS_AF=0.0456;AMR_AF=0.0259;AFR_AF=0.0363;EUR_AF=0.0139;SAS_AF=0.0092;AA=G|||;VT=SNP
20	48429731	rs79600949	T	C	100	PASS	AC=363;AF=0.072484;AN=5008;NS=2504;DP=13772;EAS_AF=0.0724;AMR_AF=0.0836;AFR_AF=0.0484;EUR_AF=0.1133;SAS_AF=0.0552;AA=C|||;VT=SNP
20	48429802	rs75570822	C	T	100	PASS	AC=362;AF=0.0722843;AN=5008;NS=2504;DP=16880;EAS_AF=0.0724;AMR_AF=0.0836;AFR_AF=0.0477;EUR_AF=0.1133;SAS_AF=0.0552;AA=C|||;VT=SNP
20	48429866	rs75151247	G	C	100	PASS	AC=362;AF=0.0722843;AN=5008;NS=2504;DP=16844;EAS_AF=0.0724;AMR_AF=0.0836;AFR_AF=0.0477;EUR_AF=0.1133;SAS_AF=0.0552;AA=C|||;VT=SNP
20	48429922	rs75634706	C	T	100	PASS	AC=362;AF=0.0722843;AN=5008;NS=2504;DP=17290;EAS_AF=0.0724;AMR_AF=0.0836;AFR_AF=0.0477;EUR_AF=0.1133;SAS_AF=0.0552;AA=C|||;VT=SNP
20	48430065	rs74273888	G	C	100	PASS	AC=363;AF=0.072484;AN=5008;NS=2504;DP=17893;EAS_AF=0.0734;AMR_AF=0.0836;AFR_AF=0.0477;EUR_AF=0.1133;SAS_AF=0.0552;AA=g|||;VT=SNP
20	48430239	rs78044863	T	C	100	PASS	AC=362;AF=0.0722843;AN=5008;NS=2504;DP=18804;EAS_AF=0.0724;AMR_AF=0.0836;AFR_AF=0.0477;EUR_AF=0.1133;SAS_AF=0.0552;AA=T|||;VT=SNP
20	48430294	rs6063437	T	G	100	PASS	AC=365;AF=0.0728834;AN=5008;NS=2504;DP=19063;EAS_AF=0.0734;AMR_AF=0.0836;AFR_AF=0.0484;EUR_AF=0.1143;SAS_AF=0.0552;AA=G|||;VT=SNP
20	48430451	rs145175193	T	C	100	PASS	AC=29;AF=0.00579073;AN=5008;NS=2504;DP=16214;EAS_AF=0.001;AMR_AF=0.0072;AFR_AF=0.0008;EUR_AF=0.0159;SAS_AF=0.0061;AA=T|||;VT=SNP
20	48430680	rs6012750	A	G	100	PASS	AC=2904;AF=0.579872;AN=5008;NS=2504;DP=18493;EAS_AF=0.4058;AMR_AF=0.5634;AFR_AF=0.8502;EUR_AF=0.6302;SAS_AF=0.3538;AA=G|||;VT=SNP
20	48431765	rs73910322	C	T	100	PASS	AC=379;AF=0.0756789;AN=5008;NS=2504;DP=19104;EAS_AF=0;AMR_AF=0.0548;AFR_AF=0.1967;EUR_AF=0.0447;SAS_AF=0.0368;AA=C|||;VT=SNP
20	48432039	rs73123843	A	G	100	PASS	AC=135;AF=0.0269569;AN=5008;NS=2504;DP=18670;EAS_AF=0.0456;AMR_AF=0.0259;AFR_AF=0.0363;EUR_AF=0.0139;SAS_AF=0.0092;AA=A|||;VT=SNP
20	48432099	rs142205315	T	A	100	PASS	AC=33;AF=0.00658946;AN=5008;NS=2504;DP=18283;EAS_AF=0;AMR_AF=0.0202;AFR_AF=0.0008;EUR_AF=0.0129;SAS_AF=0.0051;AA=T|||;VT=SNP
20	48432242	rs6512595	G	A	100	PASS	AC=363;AF=0.072484;AN=5008;NS=2504;DP=18330;EAS_AF=0.0744;AMR_AF=0.085;AFR_AF=0.0469;EUR_AF=0.1133;SAS_AF=0.0542;AA=A|||;VT=SNP
20	48432333	rs17723974	C	G	100	PASS	AC=222;AF=0.0443291;AN=5008;NS=2504;DP=18413;EAS_AF=0.0357;AMR_AF=0.0605;AFR_AF=0.0113;EUR_AF=0.0795;SAS_AF=0.0501;AA=C|||;VT=SNP
20	48432627	rs73123844	T	C	100	PASS	AC=146;AF=0.0291534;AN=5008;NS=2504;DP=19952;EAS_AF=0.0456;AMR_AF=0.0259;AFR_AF=0.0446;EUR_AF=0.0139;SAS_AF=0.0092;AA=T|||;VT=SNP
20	48432705	rs117878815	C	T	100	PASS	AC=203;AF=0.0405351;AN=5008;NS=2504;DP=19378;EAS_AF=0.0913;AMR_AF=0.0605;AFR_AF=0.0038;EUR_AF=0.0477;SAS_AF=0.0164;AA=C|||;VT=SNP
20	48432867	rs6067233	G	A	100	PASS	AC=342;AF=0.0682907;AN=5008;NS=2504;DP=18701;EAS_AF=0.0734;AMR_AF=0.0836;AFR_AF=0.0325;EUR_AF=0.1133;SAS_AF=0.0542;AA=G|||;VT=SNP
20	48433059	rs17785895	A	G	100	PASS	AC=340;AF=0.0678914;AN=5008;NS=2504;DP=18824;EAS_AF=0.0734;AMR_AF=0.0821;AFR_AF=0.0325;EUR_AF=0.1123;SAS_AF=0.0542;AA=G|||;VT=SNP
20	48433241	rs6095673	T	C	100	PASS	AC=343;AF=0.0684904;AN=5008;NS=2504;DP=18145;EAS_AF=0.0734;AMR_AF=0.0836;AFR_AF=0.0325;EUR_AF=0.1133;SAS_AF=0.0552;AA=T|||;VT=SNP
20	48433243	rs6095674	G	A	100	PASS	AC=341;AF=0.0680911;AN=5008;NS=2504;DP=18091;EAS_AF=0.0734;AMR_AF=0.0821;AFR_AF=0.0325;EUR_AF=0.1123;SAS_AF=0.0552;AA=G|||;VT=SNP
20	48433441	rs6020065	A	G	100	PASS	AC=2432;AF=0.485623;AN=5008;NS=2504;DP=15735;EAS_AF=0.252;AMR_AF=0.4265;AFR_AF=0.8101;EUR_AF=0.5189;SAS_AF=0.2955;AA=A|||;VT=SNP
20	48433465	rs6095675	T	C	100	PASS	AC=342;AF=0.0682907;AN=5008;NS=2504;DP=15459;EAS_AF=0.0734;AMR_AF=0.0836;AFR_AF=0.0325;EUR_AF=0.1133;SAS_AF=0.0542;AA=C|||;VT=SNP
20	48433531	rs6095676	C	T	100	PASS	AC=340;AF=0.0678914;AN=5008;NS=2504;DP=14270;EAS_AF=0.0734;AMR_AF=0.0821;AFR_AF=0.0325;EUR_AF=0.1123;SAS_AF=0.0542;AA=C|||;VT=SNP
20	48433698	rs6095677	A	G	100	PASS	AC=340;AF=0.0678914;AN=5008;NS=2504;DP=14287;EAS_AF=0.0734;AMR_AF=0.0821;AFR_AF=0.0325;EUR_AF=0.1123;SAS_AF=0.0542;AA=A|||;VT=SNP
20	48433777	rs150133295	C	T	100	PASS	AC=340;AF=0.0678914;AN=5008;NS=2504;DP=13308;EAS_AF=0.0734;AMR_AF=0.0821;AFR_AF=0.0325;EUR_AF=0.1123;SAS_AF=0.0542;AA=C|||;VT=SNP
20	48434077	rs13433154	C	T	100	PASS	AC=340;AF=0.0678914;AN=5008;NS=2504;DP=13961;EAS_AF=0.0734;AMR_AF=0.0821;AFR_AF=0.0325;EUR_AF=0.1123;SAS_AF=0.0542;AA=C|||;VT=SNP
20	48434164	rs6012752	C	T	100	PASS	AC=3263;AF=0.651558;AN=5008;NS=2504;DP=13854;EAS_AF=0.6796;AMR_AF=0.5692;AFR_AF=0.8843;EUR_AF=0.6382;SAS_AF=0.3804;AA=T|||;VT=SNP
20	48434249	rs6012753	A	T	100	PASS	AC=3263;AF=0.651558;AN=5008;NS=2504;DP=15054;EAS_AF=0.6796;AMR_AF=0.5692;AFR_AF=0.8843;EUR_AF=0.6382;SAS_AF=0.3804;AA=T|||;VT=SNP
20	48434256	rs13433179	G	C	100	PASS	AC=475;AF=0.0948482;AN=5008;NS=2504;DP=15147;EAS_AF=0.119;AMR_AF=0.1081;AFR_AF=0.0688;EUR_AF=0.1262;SAS_AF=0.0634;AA=G|||;VT=SNP
20	48434511	rs7265473	A	G	100	PASS	AC=340;AF=0.0678914;AN=5008;NS=2504;DP=14893;EAS_AF=0.0734;AMR_AF=0.0821;AFR_AF=0.0325;EUR_AF=0.1123;SAS_AF=0.0542;AA=G|||;VT=SNP
20	48434636	rs8118160	A	G	100	PASS	AC=2443;AF=0.487819;AN=5008;NS=2504;DP=17039;EAS_AF=0.252;AMR_AF=0.4265;AFR_AF=0.8139;EUR_AF=0.5179;SAS_AF=0.3027;AA=A|||;VT=SNP
20	48434754	rs6067235	G	A	100	PASS	AC=341;AF=0.0680911;AN=5008;NS=2504;DP=15749;EAS_AF=0.0734;AMR_AF=0.0821;AFR_AF=0.0325;EUR_AF=0.1123;SAS_AF=0.0552;AA=G|||;VT=SNP
20	48435242	rs1831169	A	G	100	PASS	AC=2783;AF=0.555711;AN=5008;NS=2504;DP=16405;EAS_AF=0.3254;AMR_AF=0.5086;AFR_AF=0.8464;EUR_AF=0.6312;SAS_AF=0.3558;AA=G|||;VT=SNP
20	48435408	rs719219	G	A	100	PASS	AC=672;AF=0.134185;AN=5008;NS=2504;DP=20466;EAS_AF=0.0794;AMR_AF=0.1801;AFR_AF=0.0121;EUR_AF=0.3062;SAS_AF=0.1462;AA=G|||;VT=SNP
20	48436823	rs113947301	C	T	100	PASS	AC=342;AF=0.0682907;AN=5008;NS=2504;DP=16188;EAS_AF=0.0754;AMR_AF=0.0821;AFR_AF=0.0325;EUR_AF=0.1123;SAS_AF=0.0542;AA=C|||;VT=SNP
20	48436858	rs78787837	C	T	100	PASS	AC=340;AF=0.0678914;AN=5008;NS=2504;DP=15947;EAS_AF=0.0734;AMR_AF=0.0821;AFR_AF=0.0325;EUR_AF=0.1123;SAS_AF=0.0542;AA=C|||;VT=SNP
20	48437201	rs140694651	A	G	100	PASS	AC=135;AF=0.0269569;AN=5008;NS=2504;DP=16501;EAS_AF=0.0456;AMR_AF=0.0259;AFR_AF=0.0363;EUR_AF=0.0139;SAS_AF=0.0092;AA=A|||;VT=SNP
20	48437459	rs6020068	A	G	100	PASS	AC=1439;AF=0.28734;AN=5008;NS=2504;DP=20196;EAS_AF=0.1468;AMR_AF=0.1801;AFR_AF=0.6672;EUR_AF=0.163;SAS_AF=0.1227;AA=A|||;VT=SNP
20	48437977	rs6067236	A	T	100	PASS	AC=340;AF=0.0678914;AN=5008;NS=2504;DP=15735;EAS_AF=0.0734;AMR_AF=0.0821;AFR_AF=0.0325;EUR_AF=0.1123;SAS_AF=0.0542;AA=A|||;VT=SNP
20	48437984	rs78585927	A	G	100	PASS	AC=340;AF=0.0678914;AN=5008;NS=2504;DP=15935;EAS_AF=0.0734;AMR_AF=0.0821;AFR_AF=0.0325;EUR_AF=0.1123;SAS_AF=0.0542;AA=A|||;VT=SNP
20	48438064	rs16994925	T	A	100	PASS	AC=389;AF=0.0776757;AN=5008;NS=2504;DP=16648;EAS_AF=0;AMR_AF=0.0533;AFR_AF=0.1921;EUR_AF=0.0606;SAS_AF=0.0378;AA=T|||;VT=SNP
20	48438229	rs6067237	G	A	100	PASS	AC=340;AF=0.0678914;AN=5008;NS=2504;DP=17578;EAS_AF=0.0734;AMR_AF=0.0821;AFR_AF=0.0325;EUR_AF=0.1123;SAS_AF=0.0542;AA=g|||;VT=SNP
20	48438416	rs6067238	C	T	100	PASS	AC=340;AF=0.0678914;AN=5008;NS=2504;DP=19907;EAS_AF=0.0734;AMR_AF=0.0821;AFR_AF=0.0325;EUR_AF=0.1123;SAS_AF=0.0542;AA=C|||;VT=SNP
20	48438572	rs6020069	T	C	100	PASS	AC=2826;AF=0.564297;AN=5008;NS=2504;DP=19833;EAS_AF=0.6448;AMR_AF=0.4986;AFR_AF=0.7269;EUR_AF=0.5527;SAS_AF=0.32;AA=C|||;VT=SNP
20	48438648	rs6067239	G	C	100	PASS	AC=340;AF=0.0678914;AN=5008;NS=2504;DP=18739;EAS_AF=0.0734;AMR_AF=0.0821;AFR_AF=0.0325;EUR_AF=0.1123;SAS_AF=0.0542;AA=G|||;VT=SNP
20	48438761	rs17785991	T	A	100	PASS	AC=1060;AF=0.211661;AN=5008;NS=2504;DP=18671;EAS_AF=0.1587;AMR_AF=0.2507;AFR_AF=0.1437;EUR_AF=0.3598;SAS_AF=0.1779;AA=T|||;VT=SNP
20	48439001	rs6067240	T	G	100	PASS	AC=341;AF=0.0680911;AN=5008;NS=2504;DP=16254;EAS_AF=0.0734;AMR_AF=0.0821;AFR_AF=0.0325;EUR_AF=0.1133;SAS_AF=0.0542;AA=G|||;VT=SNP
20	48439050	rs6067241	C	T	100	PASS	AC=341;AF=0.0680911;AN=5008;NS=2504;DP=16592;EAS_AF=0.0734;AMR_AF=0.0821;AFR_AF=0.0325;EUR_AF=0.1133;SAS_AF=0.0542;AA=T|||;VT=SNP
20	48439451	rs12329463	G	A	100	PASS	AC=359;AF=0.0716853;AN=5008;NS=2504;DP=18532;EAS_AF=0.0744;AMR_AF=0.0836;AFR_AF=0.0469;EUR_AF=0.1123;SAS_AF=0.0521;AA=G|||;VT=SNP
20	48440023	rs1328454	T	C	100	PASS	AC=2849;AF=0.56889;AN=5008;NS=2504;DP=24235;EAS_AF=0.6071;AMR_AF=0.4885;AFR_AF=0.7648;EUR_AF=0.5258;SAS_AF=0.3661;AA=C|||;VT=SNP
20	48440811	rs78115357	G	C	100	PASS	AC=88;AF=0.0175719;AN=5008;NS=2504;DP=20129;EAS_AF=0;AMR_AF=0.0288;AFR_AF=0.0038;EUR_AF=0.0527;SAS_AF=0.0102;AA=G|||;VT=SNP
20	48440853	rs4809758	T	G	100	PASS	AC=1852;AF=0.369808;AN=5008;NS=2504;DP=19975;EAS_AF=0.1687;AMR_AF=0.3357;AFR_AF=0.6082;EUR_AF=0.4245;SAS_AF=0.2229;AA=T|||;VT=SNP
20	48441168	rs6063438	C	T	100	PASS	AC=898;AF=0.179313;AN=5008;NS=2504;DP=19394;EAS_AF=0.1567;AMR_AF=0.1744;AFR_AF=0.2088;EUR_AF=0.2068;SAS_AF=0.138;AA=T|||;VT=SNP
20	48441255	rs6067242	C	T	100	PASS	AC=46;AF=0.0091853;AN=5008;NS=2504;DP=17938;EAS_AF=0;AMR_AF=0.0187;AFR_AF=0.0023;EUR_AF=0.0219;SAS_AF=0.0082;AA=C|||;VT=SNP
20	48441507	rs6067243	C	A	100	PASS	AC=895;AF=0.178714;AN=5008;NS=2504;DP=20525;EAS_AF=0.1548;AMR_AF=0.1744;AFR_AF=0.2088;EUR_AF=0.2068;SAS_AF=0.137;AA=A|||;VT=SNP
20	48441767	rs55661369	A	T	100	PASS	AC=925;AF=0.184704;AN=5008;NS=2504;DP=20929;EAS_AF=0.0794;AMR_AF=0.196;AFR_AF=0.177;EUR_AF=0.3171;SAS_AF=0.1595;AA=A|||;VT=SNP
20	48443756	rs141195849	G	A	100	PASS	AC=190;AF=0.0379393;AN=5008;NS=2504;DP=13860;EAS_AF=0.0774;AMR_AF=0.062;AFR_AF=0.0045;EUR_AF=0.0467;SAS_AF=0.0164;AA=G|||;VT=SNP
20	48443937	rs146963441	C	T	100	PASS	AC=198;AF=0.0395367;AN=5008;NS=2504;DP=12672;EAS_AF=0.0774;AMR_AF=0.062;AFR_AF=0.0038;EUR_AF=0.0467;SAS_AF=0.0256;AA=C|||;VT=SNP
20	48444557	rs73123859	G	T	100	PASS	AC=905;AF=0.180711;AN=5008;NS=2504;DP=12052;EAS_AF=0.1548;AMR_AF=0.1744;AFR_AF=0.2148;EUR_AF=0.2068;SAS_AF=0.1391;AA=T|||;VT=SNP
20	48444758	rs6020071	T	C	100	PASS	AC=5000;AF=0.998403;AN=5008;NS=2504;DP=9516;EAS_AF=1;AMR_AF=0.9971;AFR_AF=1;EUR_AF=0.994;SAS_AF=1;AA=C|||;VT=SNP
20	48444870	rs2869933	C	T	100	PASS	AC=716;AF=0.142971;AN=5008;NS=2504;DP=12317;EAS_AF=0.001;AMR_AF=0.0778;AFR_AF=0.4251;EUR_AF=0.0606;SAS_AF=0.0389;AA=c|||;VT=SNP
20	48444934	rs55950635	A	T	100	PASS	AC=900;AF=0.179712;AN=5008;NS=2504;DP=10624;EAS_AF=0.0794;AMR_AF=0.1945;AFR_AF=0.1596;EUR_AF=0.3171;SAS_AF=0.1585;AA=-|||;VT=SNP
20	48445784	rs141348803	C	T	100	PASS	AC=23;AF=0.00459265;AN=5008;NS=2504;DP=14213;EAS_AF=0;AMR_AF=0.0072;AFR_AF=0.0008;EUR_AF=0.0169;SAS_AF=0;AA=C|||;VT=SNP
20	48446291	rs17724104	A	G	100	PASS	AC=676;AF=0.134984;AN=5008;NS=2504;DP=18337;EAS_AF=0.0794;AMR_AF=0.1816;AFR_AF=0.0113;EUR_AF=0.3111;SAS_AF=0.1452;AA=A|||;VT=SNP
20	48446596	rs17786027	T	C	100	PASS	AC=361;AF=0.0720847;AN=5008;NS=2504;DP=18061;EAS_AF=0.0357;AMR_AF=0.0648;AFR_AF=0.0983;EUR_AF=0.0795;SAS_AF=0.0716;AA=T|||;VT=SNP
20	48446895	rs55825017	C	T	100	PASS	AC=923;AF=0.184305;AN=5008;NS=2504;DP=18601;EAS_AF=0.0804;AMR_AF=0.196;AFR_AF=0.1755;EUR_AF=0.3171;SAS_AF=0.1585;AA=c|||;VT=SNP
20	48446946	rs41283576	G	A	100	PASS	AC=922;AF=0.184105;AN=5008;NS=2504;DP=18429;EAS_AF=0.0794;AMR_AF=0.196;AFR_AF=0.1755;EUR_AF=0.3171;SAS_AF=0.1585;AA=G|||;VT=SNP
20	48447153	rs2149278	A	G	100	PASS	AC=3274;AF=0.653754;AN=5008;NS=2504;DP=19835;EAS_AF=0.6786;AMR_AF=0.5735;AFR_AF=0.8828;EUR_AF=0.6382;SAS_AF=0.3916;AA=G|||;VT=SNP
20	48447226	rs16994932	G	A	100	PASS	AC=386;AF=0.0770767;AN=5008;NS=2504;DP=20128;EAS_AF=0;AMR_AF=0.0548;AFR_AF=0.1914;EUR_AF=0.0577;SAS_AF=0.0378;AA=G|||;VT=SNP
20	48448079	rs117715210	A	G	100	PASS	AC=27;AF=0.00539137;AN=5008;NS=2504;DP=18604;EAS_AF=0;AMR_AF=0.013;AFR_AF=0;EUR_AF=0.0159;SAS_AF=0.002;AA=A|||;VT=SNP
20	48448147	rs147923120	C	T	100	PASS	AC=23;AF=0.00459265;AN=5008;NS=2504;DP=16587;EAS_AF=0;AMR_AF=0.0072;AFR_AF=0.0008;EUR_AF=0.0169;SAS_AF=0;AA=C|||;VT=SNP
20	48448280	rs6020073	T	C	100	PASS	AC=3274;AF=0.653754;AN=5008;NS=2504;DP=19009;EAS_AF=0.6796;AMR_AF=0.5735;AFR_AF=0.8812;EUR_AF=0.6382;SAS_AF=0.3926;AA=C|||;VT=SNP
20	48448450	rs6067245	C	T	100	PASS	AC=342;AF=0.0682907;AN=5008;NS=2504;DP=18213;EAS_AF=0.0744;AMR_AF=0.0793;AFR_AF=0.0325;EUR_AF=0.1123;SAS_AF=0.0573;AA=C|||;VT=SNP
20	48448518	rs118157718	G	A	100	PASS	AC=20;AF=0.00399361;AN=5008;NS=2504;DP=17251;EAS_AF=0;AMR_AF=0.0072;AFR_AF=0;EUR_AF=0.0149;SAS_AF=0;AA=G|||;VT=SNP
20	48448659	rs6020074	T	C	100	PASS	AC=3232;AF=0.645367;AN=5008;NS=2504;DP=19031;EAS_AF=0.6796;AMR_AF=0.572;AFR_AF=0.8533;EUR_AF=0.6342;SAS_AF=0.3926;AA=C|||;VT=SNP
20	48448695	rs6020075	A	G	100	PASS	AC=3273;AF=0.653554;AN=5008;NS=2504;DP=20054;EAS_AF=0.6796;AMR_AF=0.5749;AFR_AF=0.8812;EUR_AF=0.6362;SAS_AF=0.3926;AA=G|||;VT=SNP
20	48449504	rs6091055	A	G	100	PASS	AC=953;AF=0.190296;AN=5008;NS=2504;DP=16259;EAS_AF=0.1577;AMR_AF=0.1787;AFR_AF=0.2474;EUR_AF=0.2068;SAS_AF=0.138;AA=G|||;VT=SNP
20	48449516	rs150074728	C	T	100	PASS	AC=91;AF=0.0181709;AN=5008;NS=2504;DP=16134;EAS_AF=0;AMR_AF=0.0288;AFR_AF=0.0038;EUR_AF=0.0517;SAS_AF=0.0143;AA=C|||;VT=SNP
20	48449631	rs113738363	C	T	100	PASS	AC=917;AF=0.183107;AN=5008;NS=2504;DP=16599;EAS_AF=0.0794;AMR_AF=0.1945;AFR_AF=0.1717;EUR_AF=0.3181;SAS_AF=0.1585;AA=C|||;VT=SNP
20	48449940	rs2182963	G	A	100	PASS	AC=903;AF=0.180312;AN=5008;NS=2504;DP=19622;EAS_AF=0.1617;AMR_AF=0.1744;AFR_AF=0.2095;EUR_AF=0.2058;SAS_AF=0.138;AA=A|||;VT=SNP
20	48450312	rs73123868	C	A	100	PASS	AC=375;AF=0.0748802;AN=5008;NS=2504;DP=17551;EAS_AF=0.0397;AMR_AF=0.0648;AFR_AF=0.1059;EUR_AF=0.0795;SAS_AF=0.0716;AA=c|||;VT=SNP
20	48451129	rs6095681	A	T	100	PASS	AC=2743;AF=0.547724;AN=5008;NS=2504;DP=12059;EAS_AF=0.3304;AMR_AF=0.5101;AFR_AF=0.8154;EUR_AF=0.6302;SAS_AF=0.3517;AA=T|||;VT=SNP
20	48451219	rs73123871	T	C	100	PASS	AC=543;AF=0.108427;AN=5008;NS=2504;DP=13691;EAS_AF=0.0873;AMR_AF=0.0937;AFR_AF=0.1641;EUR_AF=0.0934;SAS_AF=0.0808;AA=T|||;VT=SNP
20	48451854	rs73123872	A	G	100	PASS	AC=551;AF=0.110024;AN=5008;NS=2504;DP=19738;EAS_AF=0.0873;AMR_AF=0.0951;AFR_AF=0.1641;EUR_AF=0.0934;SAS_AF=0.0879;AA=A|||;VT=SNP
20	48452484	rs138175892	G	A	100	PASS	AC=343;AF=0.0684904;AN=5008;NS=2504;DP=17043;EAS_AF=0.0744;AMR_AF=0.0807;AFR_AF=0.0325;EUR_AF=0.1123;SAS_AF=0.0573;AA=G|||;VT=SNP
20	48452498	rs6122835	T	C	100	PASS	AC=3269;AF=0.652756;AN=5008;NS=2504;DP=17467;EAS_AF=0.6835;AMR_AF=0.5735;AFR_AF=0.8805;EUR_AF=0.6392;SAS_AF=0.3834;AA=C|||;VT=SNP
20	48452672	rs6020077	A	C	100	PASS	AC=1840;AF=0.367412;AN=5008;NS=2504;DP=18695;EAS_AF=0.1687;AMR_AF=0.3357;AFR_AF=0.6051;EUR_AF=0.4254;SAS_AF=0.2137;AA=A|||;VT=SNP
20	48452876	rs73123873	C	A	100	PASS	AC=886;AF=0.176917;AN=5008;NS=2504;DP=19900;EAS_AF=0.1617;AMR_AF=0.1744;AFR_AF=0.1967;EUR_AF=0.2058;SAS_AF=0.138;AA=C|||;VT=SNP
20	48453511	rs76914010	A	T	100	PASS	AC=253;AF=0.0505192;AN=5008;NS=2504;DP=18139;EAS_AF=0;AMR_AF=0.0821;AFR_AF=0.0045;EUR_AF=0.175;SAS_AF=0.0143;AA=A|||;VT=SNP
20	48453736	rs55999915	A	C	100	PASS	AC=201;AF=0.0401358;AN=5008;NS=2504;DP=18730;EAS_AF=0.0893;AMR_AF=0.062;AFR_AF=0.0038;EUR_AF=0.0467;SAS_AF=0.0164;AA=A|||;VT=SNP
20	48453876	rs79102316	C	T	100	PASS	AC=201;AF=0.0401358;AN=5008;NS=2504;DP=15799;EAS_AF=0.0893;AMR_AF=0.062;AFR_AF=0.0038;EUR_AF=0.0467;SAS_AF=0.0164;AA=C|||;VT=SNP
20	48454128	rs11086297	T	A	100	PASS	AC=902;AF=0.180112;AN=5008;NS=2504;DP=12453;EAS_AF=0.1607;AMR_AF=0.1744;AFR_AF=0.2095;EUR_AF=0.2058;SAS_AF=0.138;AA=A|||;VT=SNP
20	48454344	rs6095683	C	G	100	PASS	AC=3164;AF=0.631789;AN=5008;NS=2504;DP=13197;EAS_AF=0.6716;AMR_AF=0.5663;AFR_AF=0.8169;EUR_AF=0.6352;SAS_AF=0.3834;AA=g|||;VT=SNP
20	48454509	rs147536114	A	G	100	PASS	AC=54;AF=0.0107827;AN=5008;NS=2504;DP=15986;EAS_AF=0;AMR_AF=0.0115;AFR_AF=0.0008;EUR_AF=0.0239;SAS_AF=0.0215;AA=G|||;VT=SNP
20	48454671	rs4809760	A	G	100	PASS	AC=2261;AF=0.451478;AN=5008;NS=2504;DP=14956;EAS_AF=0.5099;AMR_AF=0.3919;AFR_AF=0.6067;EUR_AF=0.4294;SAS_AF=0.2464;AA=A|||;VT=SNP
20	48455302	rs76728843	C	T	100	PASS	AC=254;AF=0.0507188;AN=5008;NS=2504;DP=18094;EAS_AF=0;AMR_AF=0.0821;AFR_AF=0.0045;EUR_AF=0.1759;SAS_AF=0.0143;AA=C|||;VT=SNP
20	48455354	rs11086298	A	G	100	PASS	AC=195;AF=0.0389377;AN=5008;NS=2504;DP=18132;EAS_AF=0.005;AMR_AF=0.0677;AFR_AF=0.0038;EUR_AF=0.1093;SAS_AF=0.0286;AA=A|||;VT=SNP
20	48455447	rs117587870	A	G	100	PASS	AC=25;AF=0.00499201;AN=5008;NS=2504;DP=19647;EAS_AF=0;AMR_AF=0.0086;AFR_AF=0.0023;EUR_AF=0.0159;SAS_AF=0;AA=A|||;VT=SNP
20	48456238	rs2025958	G	A	100	PASS	AC=3256;AF=0.65016;AN=5008;NS=2504;DP=13011;EAS_AF=0.6716;AMR_AF=0.5735;AFR_AF=0.8805;EUR_AF=0.6382;SAS_AF=0.3834;AA=A|||;VT=SNP
20	48457070	rs17786057	C	T	100	PASS	AC=304;AF=0.0607029;AN=5008;NS=2504;DP=15232;EAS_AF=0.0734;AMR_AF=0.0764;AFR_AF=0.0076;EUR_AF=0.1103;SAS_AF=0.0573;AA=C|||;VT=SNP
20	48457526	rs144907306	T	A	100	PASS	AC=23;AF=0.00459265;AN=5008;NS=2504;DP=15624;EAS_AF=0;AMR_AF=0.013;AFR_AF=0;EUR_AF=0.0139;SAS_AF=0;AA=T|||;VT=SNP
20	48457680	rs78711102	A	G	100	PASS	AC=518;AF=0.103435;AN=5008;NS=2504;DP=14652;EAS_AF=0;AMR_AF=0.0663;AFR_AF=0.2814;EUR_AF=0.0626;SAS_AF=0.0378;AA=A|||;VT=SNP
20	48458600	rs6020080	T	A	100	PASS	AC=717;AF=0.143171;AN=5008;NS=2504;DP=11441;EAS_AF=0;AMR_AF=0.0778;AFR_AF=0.4244;EUR_AF=0.0636;SAS_AF=0.0389;AA=T|||;VT=SNP
20	48458601	rs113942369	T	A	100	PASS	AC=286;AF=0.0571086;AN=5008;NS=2504;DP=11388;EAS_AF=0.0089;AMR_AF=0.0836;AFR_AF=0.0053;EUR_AF=0.1789;SAS_AF=0.0327;AA=T|||;VT=SNP
20	48458661	rs11907888	C	T	100	PASS	AC=682;AF=0.136182;AN=5008;NS=2504;DP=11282;EAS_AF=0;AMR_AF=0.0735;AFR_AF=0.4009;EUR_AF=0.0626;SAS_AF=0.0389;AA=C|||;VT=SNP
20	48458826	rs117103634	C	T	100	PASS	AC=137;AF=0.0273562;AN=5008;NS=2504;DP=14202;EAS_AF=0.0476;AMR_AF=0.0259;AFR_AF=0.0363;EUR_AF=0.0139;SAS_AF=0.0092;AA=C|||;VT=SNP
20	48458884	rs11699561	C	T	100	PASS	AC=1111;AF=0.221845;AN=5008;NS=2504;DP=16619;EAS_AF=0.1567;AMR_AF=0.2579;AFR_AF=0.18;EUR_AF=0.3628;SAS_AF=0.1748;AA=C|||;VT=SNP
20	48459047	rs73123879	C	T	100	PASS	AC=137;AF=0.0273562;AN=5008;NS=2504;DP=20463;EAS_AF=0.0476;AMR_AF=0.0259;AFR_AF=0.0363;EUR_AF=0.0139;SAS_AF=0.0092;AA=C|||;VT=SNP
20	48459362	rs6091060	A	G	100	PASS	AC=682;AF=0.136182;AN=5008;NS=2504;DP=21678;EAS_AF=0;AMR_AF=0.0735;AFR_AF=0.4009;EUR_AF=0.0626;SAS_AF=0.0389;AA=A|||;VT=SNP
20	48459706	rs59358126	A	G	100	PASS	AC=391;AF=0.0780751;AN=5008;NS=2504;DP=17260;EAS_AF=0;AMR_AF=0.0562;AFR_AF=0.1914;EUR_AF=0.0616;SAS_AF=0.0378;AA=A|||;VT=SNP
20	48459734	rs55746532	G	C	100	PASS	AC=750;AF=0.14976;AN=5008;NS=2504;DP=16220;EAS_AF=0.001;AMR_AF=0.0807;AFR_AF=0.4251;EUR_AF=0.0626;SAS_AF=0.0695;AA=G|||;VT=SNP
20	48459946	rs967305	G	C	100	PASS	AC=3268;AF=0.652556;AN=5008;NS=2504;DP=17568;EAS_AF=0.6835;AMR_AF=0.5735;AFR_AF=0.8805;EUR_AF=0.6382;SAS_AF=0.3834;AA=C|||;VT=SNP
20	48460077	rs17724146	T	C	100	PASS	AC=678;AF=0.135383;AN=5008;NS=2504;DP=15828;EAS_AF=0.0794;AMR_AF=0.1816;AFR_AF=0.0113;EUR_AF=0.3131;SAS_AF=0.1452;AA=T|||;VT=SNP
20	48460492	rs73125639	C	T	100	PASS	AC=364;AF=0.0726837;AN=5008;NS=2504;DP=13948;EAS_AF=0.0397;AMR_AF=0.0648;AFR_AF=0.0983;EUR_AF=0.0785;SAS_AF=0.0716;AA=C|||;VT=SNP
20	48461992	rs6125794	A	T	100	PASS	AC=199;AF=0.0397364;AN=5008;NS=2504;DP=22059;EAS_AF=0.0893;AMR_AF=0.062;AFR_AF=0.0038;EUR_AF=0.0447;SAS_AF=0.0164;AA=A|||;VT=SNP
20	48462083	rs73125642	C	T	100	PASS	AC=625;AF=0.1248;AN=5008;NS=2504;DP=19891;EAS_AF=0.123;AMR_AF=0.111;AFR_AF=0.1611;EUR_AF=0.1252;SAS_AF=0.0869;AA=C|||;VT=SNP
20	48462362	rs6020083	A	T	100	PASS	AC=1839;AF=0.367212;AN=5008;NS=2504;DP=18871;EAS_AF=0.1687;AMR_AF=0.3343;AFR_AF=0.6036;EUR_AF=0.4264;SAS_AF=0.2147;AA=A|||;VT=SNP
20	48462364	rs6020084	G	A	100	PASS	AC=1840;AF=0.367412;AN=5008;NS=2504;DP=19344;EAS_AF=0.1687;AMR_AF=0.3357;AFR_AF=0.6036;EUR_AF=0.4264;SAS_AF=0.2147;AA=g|||;VT=SNP
20	48462386	rs6067247	T	G	100	PASS	AC=345;AF=0.0688898;AN=5008;NS=2504;DP=19469;EAS_AF=0.0764;AMR_AF=0.0807;AFR_AF=0.0333;EUR_AF=0.1113;SAS_AF=0.0573;AA=T|||;VT=SNP
20	48462727	rs74597310	T	C	100	PASS	AC=199;AF=0.0397364;AN=5008;NS=2504;DP=18345;EAS_AF=0.0893;AMR_AF=0.062;AFR_AF=0.0038;EUR_AF=0.0447;SAS_AF=0.0164;AA=T|||;VT=SNP
20	48463058	rs2982414	A	G	100	PASS	AC=1696;AF=0.338658;AN=5008;NS=2504;DP=16200;EAS_AF=0.3165;AMR_AF=0.4236;AFR_AF=0.0855;EUR_AF=0.3638;SAS_AF=0.6176;AA=A|||;VT=SNP
20	48463219	rs626943	G	A	100	PASS	AC=1833;AF=0.366014;AN=5008;NS=2504;DP=15324;EAS_AF=0.3165;AMR_AF=0.4337;AFR_AF=0.1831;EUR_AF=0.3658;SAS_AF=0.6166;AA=G|||;VT=SNP
20	48463432	rs626064	C	T	100	PASS	AC=1691;AF=0.33766;AN=5008;NS=2504;DP=16064;EAS_AF=0.3165;AMR_AF=0.4222;AFR_AF=0.0847;EUR_AF=0.3618;SAS_AF=0.6166;AA=C|||;VT=SNP
20	48464523	rs1874719	T	C	100	PASS	AC=900;AF=0.179712;AN=5008;NS=2504;DP=12291;EAS_AF=0.0794;AMR_AF=0.1945;AFR_AF=0.1581;EUR_AF=0.3191;SAS_AF=0.1585;AA=-|||;VT=SNP
20	48464611	rs610304	T	C	100	PASS	AC=4702;AF=0.938898;AN=5008;NS=2504;DP=13626;EAS_AF=0.9246;AMR_AF=0.9236;AFR_AF=0.9924;EUR_AF=0.8897;SAS_AF=0.9427;AA=C|||;VT=SNP
20	48464643	rs610267	C	T	100	PASS	AC=4647;AF=0.927915;AN=5008;NS=2504;DP=13961;EAS_AF=0.9246;AMR_AF=0.9193;AFR_AF=0.9539;EUR_AF=0.8887;SAS_AF=0.9427;AA=T|||;VT=SNP
20	48464795	rs599195	T	A	100	PASS	AC=1652;AF=0.329872;AN=5008;NS=2504;DP=18411;EAS_AF=0.3274;AMR_AF=0.4222;AFR_AF=0.0477;EUR_AF=0.3608;SAS_AF=0.6166;AA=T|||;VT=SNP
20	48464819	rs6020085	G	T	100	PASS	AC=716;AF=0.142971;AN=5008;NS=2504;DP=19364;EAS_AF=0;AMR_AF=0.0778;AFR_AF=0.4251;EUR_AF=0.0616;SAS_AF=0.0389;AA=G|||;VT=SNP
20	48465722	rs595027	G	T	100	PASS	AC=1752;AF=0.34984;AN=5008;NS=2504;DP=20123;EAS_AF=0.3284;AMR_AF=0.4265;AFR_AF=0.1195;EUR_AF=0.3618;SAS_AF=0.6166;AA=G|||;VT=SNP
20	48465754	rs73125645	G	A	100	PASS	AC=344;AF=0.0686901;AN=5008;NS=2504;DP=19826;EAS_AF=0.0397;AMR_AF=0.0648;AFR_AF=0.0825;EUR_AF=0.0795;SAS_AF=0.0716;AA=G|||;VT=SNP
20	48465898	rs41303807	T	C	100	PASS	AC=17;AF=0.00339457;AN=5008;NS=2504;DP=19082;EAS_AF=0;AMR_AF=0.0029;AFR_AF=0.0008;EUR_AF=0.0089;SAS_AF=0.0051;AA=T|||;VT=SNP
20	48465969	rs4810988	C	T	100	PASS	AC=1828;AF=0.365016;AN=5008;NS=2504;DP=17538;EAS_AF=0.1567;AMR_AF=0.3357;AFR_AF=0.6051;EUR_AF=0.4254;SAS_AF=0.2137;AA=C|||;VT=SNP
20	48466438	rs581456	A	T	100	PASS	AC=4105;AF=0.819688;AN=5008;NS=2504;DP=17978;EAS_AF=0.8373;AMR_AF=0.8256;AFR_AF=0.7905;EUR_AF=0.7952;SAS_AF=0.862;AA=T|||;VT=SNP
20	48466685	rs117431179	A	G	100	PASS	AC=87;AF=0.0173722;AN=5008;NS=2504;DP=18725;EAS_AF=0.0476;AMR_AF=0.0231;AFR_AF=0;EUR_AF=0.0139;SAS_AF=0.0092;AA=A|||;VT=SNP
20	48466885	rs17786105	A	G	100	PASS	AC=1112;AF=0.222045;AN=5008;NS=2504;DP=20602;EAS_AF=0.1567;AMR_AF=0.2579;AFR_AF=0.18;EUR_AF=0.3638;SAS_AF=0.1748;AA=A|||;VT=SNP
20	48466992	rs117209083	G	T	100	PASS	AC=55;AF=0.0109824;AN=5008;NS=2504;DP=19168;EAS_AF=0;AMR_AF=0.0187;AFR_AF=0.0008;EUR_AF=0.0328;SAS_AF=0.0082;AA=G|||;VT=SNP
20	48467013	rs55994402	C	T	100	PASS	AC=187;AF=0.0373403;AN=5008;NS=2504;DP=19524;EAS_AF=0.0774;AMR_AF=0.062;AFR_AF=0.0038;EUR_AF=0.0447;SAS_AF=0.0164;AA=C|||;VT=SNP
20	48467560	rs532237	G	C	100	PASS	AC=4123;AF=0.823283;AN=5008;NS=2504;DP=18645;EAS_AF=0.8373;AMR_AF=0.8256;AFR_AF=0.8041;EUR_AF=0.7952;SAS_AF=0.862;AA=C|||;VT=SNP
20	48467716	rs530461	G	A	100	PASS	AC=2276;AF=0.454473;AN=5008;NS=2504;DP=18368;EAS_AF=0.6806;AMR_AF=0.4899;AFR_AF=0.1846;EUR_AF=0.3698;SAS_AF=0.6483;AA=g|||;VT=SNP
20	48468621	rs56230511	G	A	100	PASS	AC=187;AF=0.0373403;AN=5008;NS=2504;DP=17678;EAS_AF=0.0774;AMR_AF=0.062;AFR_AF=0.0038;EUR_AF=0.0447;SAS_AF=0.0164;AA=G|||;VT=SNP
20	48469407	rs61285615	A	G	100	PASS	AC=344;AF=0.0686901;AN=5008;NS=2504;DP=17536;EAS_AF=0.0397;AMR_AF=0.0648;AFR_AF=0.0825;EUR_AF=0.0795;SAS_AF=0.0716;AA=A|||;VT=SNP
20	48469564	rs17786130	A	G	100	PASS	AC=365;AF=0.0728834;AN=5008;NS=2504;DP=18594;EAS_AF=0.0397;AMR_AF=0.0648;AFR_AF=0.0983;EUR_AF=0.0795;SAS_AF=0.0716;AA=A|||;VT=SNP
20	48471335	rs117415267	G	A	100	PASS	AC=20;AF=0.00399361;AN=5008;NS=2504;DP=20581;EAS_AF=0;AMR_AF=0.0072;AFR_AF=0;EUR_AF=0.0149;SAS_AF=0;AA=G|||;VT=SNP
20	48471866	rs6020086	T	C	100	PASS	AC=683;AF=0.136382;AN=5008;NS=2504;DP=22777;EAS_AF=0;AMR_AF=0.0735;AFR_AF=0.4024;EUR_AF=0.0616;SAS_AF=0.0389;AA=T|||;VT=SNP
20	48473400	rs2235622	G	T	100	PASS	AC=4104;AF=0.819489;AN=5008;NS=2504;DP=15269;EAS_AF=0.8373;AMR_AF=0.8256;AFR_AF=0.7897;EUR_AF=0.7952;SAS_AF=0.862;AA=G|||;VT=SNP
20	48473546	rs537672	T	A	100	PASS	AC=1754;AF=0.35024;AN=5008;NS=2504;DP=17760;EAS_AF=0.3284;AMR_AF=0.4265;AFR_AF=0.1195;EUR_AF=0.3628;SAS_AF=0.6176;AA=T|||;VT=SNP
20	48473731	rs2235621	G	A	100	PASS	AC=188;AF=0.0375399;AN=5008;NS=2504;DP=15928;EAS_AF=0.0774;AMR_AF=0.0634;AFR_AF=0.0045;EUR_AF=0.0447;SAS_AF=0.0153;AA=G|||;VT=SNP
20	48474200	rs2235620	A	G	100	PASS	AC=2257;AF=0.450679;AN=5008;NS=2504;DP=18208;EAS_AF=0.5089;AMR_AF=0.3919;AFR_AF=0.6067;EUR_AF=0.4284;SAS_AF=0.2444;AA=A|||;VT=SNP
20	48474259	rs73125651	A	C	100	PASS	AC=367;AF=0.0732827;AN=5008;NS=2504;DP=18738;EAS_AF=0.0407;AMR_AF=0.0648;AFR_AF=0.0983;EUR_AF=0.0805;SAS_AF=0.0716;AA=A|||;VT=SNP
20	48474504	rs17786148	A	G	100	PASS	AC=1107;AF=0.221046;AN=5008;NS=2504;DP=17708;EAS_AF=0.1567;AMR_AF=0.2579;AFR_AF=0.1778;EUR_AF=0.3628;SAS_AF=0.1738;AA=A|||;VT=SNP
20	48474768	rs596195	T	C	100	PASS	AC=1705;AF=0.340455;AN=5008;NS=2504;DP=16607;EAS_AF=0.3284;AMR_AF=0.4222;AFR_AF=0.0847;EUR_AF=0.3628;SAS_AF=0.6176;AA=T|||;VT=SNP
20	48474819	rs595777	C	G	100	PASS	AC=1754;AF=0.35024;AN=5008;NS=2504;DP=15796;EAS_AF=0.3284;AMR_AF=0.4265;AFR_AF=0.1195;EUR_AF=0.3628;SAS_AF=0.6176;AA=C|||;VT=SNP
20	48476004	rs2143277	C	T	100	PASS	AC=544;AF=0.108626;AN=5008;NS=2504;DP=15641;EAS_AF=0.0893;AMR_AF=0.0937;AFR_AF=0.1634;EUR_AF=0.0934;SAS_AF=0.0808;AA=C|||;VT=SNP
20	48476247	rs559883	G	A	100	PASS	AC=4665;AF=0.93151;AN=5008;NS=2504;DP=20093;EAS_AF=0.9246;AMR_AF=0.9193;AFR_AF=0.9675;EUR_AF=0.8887;SAS_AF=0.9427;AA=A|||;VT=SNP
20	48476266	rs686996	C	G	100	PASS	AC=1754;AF=0.35024;AN=5008;NS=2504;DP=20062;EAS_AF=0.3284;AMR_AF=0.4265;AFR_AF=0.1195;EUR_AF=0.3628;SAS_AF=0.6176;AA=C|||;VT=SNP
20	48476426	rs17786166	T	C	100	PASS	AC=542;AF=0.108227;AN=5008;NS=2504;DP=20622;EAS_AF=0.0873;AMR_AF=0.0937;AFR_AF=0.1634;EUR_AF=0.0934;SAS_AF=0.0808;AA=T|||;VT=SNP
20	48477045	rs673010	A	G	100	PASS	AC=4105;AF=0.819688;AN=5008;NS=2504;DP=15648;EAS_AF=0.8373;AMR_AF=0.8256;AFR_AF=0.7905;EUR_AF=0.7952;SAS_AF=0.862;AA=a|||;VT=SNP
20	48477454	rs527892	A	C	100	PASS	AC=1754;AF=0.35024;AN=5008;NS=2504;DP=20408;EAS_AF=0.3284;AMR_AF=0.4265;AFR_AF=0.1195;EUR_AF=0.3628;SAS_AF=0.6176;AA=A|||;VT=SNP
20	48477458	rs671130	G	A	100	PASS	AC=1754;AF=0.35024;AN=5008;NS=2504;DP=20215;EAS_AF=0.3284;AMR_AF=0.4265;AFR_AF=0.1195;EUR_AF=0.3628;SAS_AF=0.6176;AA=G|||;VT=SNP
20	48477682	rs118050118	G	A	100	PASS	AC=54;AF=0.0107827;AN=5008;NS=2504;DP=21637;EAS_AF=0;AMR_AF=0.0115;AFR_AF=0.0008;EUR_AF=0.0239;SAS_AF=0.0215;AA=G|||;VT=SNP
20	48478654	rs645182	T	C	100	PASS	AC=4665;AF=0.93151;AN=5008;NS=2504;DP=15783;EAS_AF=0.9246;AMR_AF=0.9193;AFR_AF=0.9675;EUR_AF=0.8887;SAS_AF=0.9427;AA=C|||;VT=SNP
20	48478978	rs62209521	T	C	100	PASS	AC=39;AF=0.00778754;AN=5008;NS=2504;DP=16012;EAS_AF=0;AMR_AF=0;AFR_AF=0.0023;EUR_AF=0.0099;SAS_AF=0.0266;AA=T|||;VT=SNP
20	48480187	rs73125660	G	C	100	PASS	AC=137;AF=0.0273562;AN=5008;NS=2504;DP=19205;EAS_AF=0.0476;AMR_AF=0.0259;AFR_AF=0.0363;EUR_AF=0.0139;SAS_AF=0.0092;AA=G|||;VT=SNP
20	48480254	rs627898	A	C	100	PASS	AC=1760;AF=0.351438;AN=5008;NS=2504;DP=18351;EAS_AF=0.3294;AMR_AF=0.4265;AFR_AF=0.1195;EUR_AF=0.3658;SAS_AF=0.6196;AA=A|||;VT=SNP
20	48482169	rs517501	G	C	100	PASS	AC=4665;AF=0.93151;AN=5008;NS=2504;DP=20964;EAS_AF=0.9246;AMR_AF=0.9193;AFR_AF=0.9675;EUR_AF=0.8887;SAS_AF=0.9427;AA=C|||;VT=SNP
20	48482177	rs77691881	G	A	100	PASS	AC=120;AF=0.0239617;AN=5008;NS=2504;DP=21306;EAS_AF=0.0268;AMR_AF=0.0519;AFR_AF=0.0023;EUR_AF=0.0437;SAS_AF=0.0102;AA=G|||;VT=SNP
20	48482352	rs77146093	C	T	100	PASS	AC=185;AF=0.0369409;AN=5008;NS=2504;DP=21323;EAS_AF=0.0774;AMR_AF=0.062;AFR_AF=0.0038;EUR_AF=0.0437;SAS_AF=0.0153;AA=C|||;VT=SNP
20	48482456	rs73125664	A	T	100	PASS	AC=16;AF=0.00319489;AN=5008;NS=2504;DP=23093;EAS_AF=0;AMR_AF=0;AFR_AF=0;EUR_AF=0.0139;SAS_AF=0.002;AA=A|||;VT=SNP
20	48482670	rs6020091	G	C	100	PASS	AC=1826;AF=0.364617;AN=5008;NS=2504;DP=20183;EAS_AF=0.1567;AMR_AF=0.3357;AFR_AF=0.6051;EUR_AF=0.4245;SAS_AF=0.2127;AA=G|||;VT=SNP
20	48482934	rs6020092	A	G	100	PASS	AC=1826;AF=0.364617;AN=5008;NS=2504;DP=22382;EAS_AF=0.1567;AMR_AF=0.3357;AFR_AF=0.6051;EUR_AF=0.4245;SAS_AF=0.2127;AA=A|||;VT=SNP
20	48482992	rs676035	G	A	100	PASS	AC=4104;AF=0.819489;AN=5008;NS=2504;DP=21112;EAS_AF=0.8373;AMR_AF=0.8256;AFR_AF=0.7897;EUR_AF=0.7952;SAS_AF=0.862;AA=G|||;VT=SNP
20	48483047	rs59693166	T	C	100	PASS	AC=543;AF=0.108427;AN=5008;NS=2504;DP=19598;EAS_AF=0.0873;AMR_AF=0.0937;AFR_AF=0.1641;EUR_AF=0.0934;SAS_AF=0.0808;AA=T|||;VT=SNP
20	48483448	rs73125668	A	G	100	PASS	AC=137;AF=0.0273562;AN=5008;NS=2504;DP=20023;EAS_AF=0.0476;AMR_AF=0.0259;AFR_AF=0.0363;EUR_AF=0.0139;SAS_AF=0.0092;AA=A|||;VT=SNP
20	48483623	rs662708	G	C	100	PASS	AC=4665;AF=0.93151;AN=5008;NS=2504;DP=20419;EAS_AF=0.9246;AMR_AF=0.9193;AFR_AF=0.9675;EUR_AF=0.8887;SAS_AF=0.9427;AA=C|||;VT=SNP
20	48483799	rs74669276	T	G	100	PASS	AC=144;AF=0.028754;AN=5008;NS=2504;DP=19565;EAS_AF=0;AMR_AF=0.0418;AFR_AF=0.0333;EUR_AF=0.0557;SAS_AF=0.0153;AA=T|||;VT=SNP
20	48484125	rs568124	C	T	100	PASS	AC=1678;AF=0.335064;AN=5008;NS=2504;DP=18617;EAS_AF=0.3284;AMR_AF=0.4251;AFR_AF=0.062;EUR_AF=0.3638;SAS_AF=0.6176;AA=C|||;VT=SNP
20	48484241	rs2281223	G	A	100	PASS	AC=1770;AF=0.353435;AN=5008;NS=2504;DP=20781;EAS_AF=0.1567;AMR_AF=0.33;AFR_AF=0.5666;EUR_AF=0.4245;SAS_AF=0.2117;AA=G|||;VT=SNP
20	48485316	rs56405223	G	A	100	PASS	AC=894;AF=0.178514;AN=5008;NS=2504;DP=19632;EAS_AF=0.0794;AMR_AF=0.1945;AFR_AF=0.1551;EUR_AF=0.3181;SAS_AF=0.1575;AA=G|||;VT=SNP
20	48485787	rs6012762	C	T	100	PASS	AC=4097;AF=0.818091;AN=5008;NS=2504;DP=16084;EAS_AF=0.8383;AMR_AF=0.8242;AFR_AF=0.7852;EUR_AF=0.7952;SAS_AF=0.8609;AA=T|||;VT=SNP
20	48487857	rs1033474	C	T	100	PASS	AC=896;AF=0.178914;AN=5008;NS=2504;DP=19005;EAS_AF=0.0794;AMR_AF=0.1945;AFR_AF=0.1566;EUR_AF=0.3181;SAS_AF=0.1575;AA=c|||;VT=SNP
20	48488340	rs60223112	T	C	100	PASS	AC=400;AF=0.0798722;AN=5008;NS=2504;DP=19424;EAS_AF=0;AMR_AF=0.0591;AFR_AF=0.1967;EUR_AF=0.0606;SAS_AF=0.0389;AA=t|||;VT=SNP
20	48488448	rs113839916	A	G	100	PASS	AC=17;AF=0.00339457;AN=5008;NS=2504;DP=22472;EAS_AF=0;AMR_AF=0.0043;AFR_AF=0.0008;EUR_AF=0.0109;SAS_AF=0.002;AA=a|||;VT=SNP
20	48488479	rs652217	G	A	100	PASS	AC=4663;AF=0.93111;AN=5008;NS=2504;DP=21143;EAS_AF=0.9246;AMR_AF=0.9179;AFR_AF=0.9675;EUR_AF=0.8887;SAS_AF=0.9417;AA=a|||;VT=SNP
20	48488494	rs2281222	T	C	100	PASS	AC=1844;AF=0.368211;AN=5008;NS=2504;DP=20469;EAS_AF=0.1587;AMR_AF=0.3386;AFR_AF=0.6165;EUR_AF=0.4245;SAS_AF=0.2117;AA=t|||;VT=SNP
20	48488571	rs147810144	G	A	100	PASS	AC=37;AF=0.00738818;AN=5008;NS=2504;DP=19937;EAS_AF=0;AMR_AF=0.0231;AFR_AF=0.0008;EUR_AF=0.0149;SAS_AF=0.0051;AA=g|||;VT=SNP
20	48488686	rs2281221	A	C	100	PASS	AC=185;AF=0.0369409;AN=5008;NS=2504;DP=19517;EAS_AF=0.0774;AMR_AF=0.0605;AFR_AF=0.0038;EUR_AF=0.0447;SAS_AF=0.0153;AA=a|||;VT=SNP
20	48489341	rs666052	G	A	100	PASS	AC=4526;AF=0.903754;AN=5008;NS=2504;DP=19010;EAS_AF=0.877;AMR_AF=0.8934;AFR_AF=0.9304;EUR_AF=0.8748;SAS_AF=0.9325;AA=A|||;VT=SNP
20	48489420	rs2646741	G	C	100	PASS	AC=4664;AF=0.93131;AN=5008;NS=2504;DP=20023;EAS_AF=0.9246;AMR_AF=0.9193;AFR_AF=0.9675;EUR_AF=0.8887;SAS_AF=0.9417;AA=C|||;VT=SNP
20	48489983	rs6020098	C	G	100	PASS	AC=2236;AF=0.446486;AN=5008;NS=2504;DP=11595;EAS_AF=0.5089;AMR_AF=0.3919;AFR_AF=0.5915;EUR_AF=0.4284;SAS_AF=0.2434;AA=C|||;VT=SNP
20	48490733	rs682749	G	A	100	PASS	AC=4701;AF=0.938698;AN=5008;NS=2504;DP=16545;EAS_AF=0.9246;AMR_AF=0.9236;AFR_AF=0.9924;EUR_AF=0.8897;SAS_AF=0.9417;AA=g|||;VT=SNP
20	48490801	rs9789783	C	A	100	PASS	AC=2617;AF=0.522564;AN=5008;NS=2504;DP=15445;EAS_AF=0.5526;AMR_AF=0.4308;AFR_AF=0.8162;EUR_AF=0.4433;SAS_AF=0.2413;AA=N|||;VT=SNP
20	48490904	rs585976	T	G	100	PASS	AC=4133;AF=0.82528;AN=5008;NS=2504;DP=17958;EAS_AF=0.8373;AMR_AF=0.8285;AFR_AF=0.8109;EUR_AF=0.7952;SAS_AF=0.8609;AA=G|||;VT=SNP
20	48491207	rs56309244	G	A	100	PASS	AC=184;AF=0.0367412;AN=5008;NS=2504;DP=20973;EAS_AF=0.0774;AMR_AF=0.062;AFR_AF=0.003;EUR_AF=0.0437;SAS_AF=0.0153;AA=G|||;VT=SNP;EX_TARGET
20	48491258	rs542234	T	G	100	PASS	AC=4121;AF=0.822883;AN=5008;NS=2504;DP=18879;EAS_AF=0.8373;AMR_AF=0.8256;AFR_AF=0.8033;EUR_AF=0.7952;SAS_AF=0.8609;AA=G|||;VT=SNP;EX_TARGET
20	48491746	rs589700	G	A	100	PASS	AC=4664;AF=0.93131;AN=5008;NS=2504;DP=15807;EAS_AF=0.9246;AMR_AF=0.9193;AFR_AF=0.9675;EUR_AF=0.8887;SAS_AF=0.9417;AA=A|||;VT=SNP
20	48491977	rs140916816	A	G	100	PASS	AC=54;AF=0.0107827;AN=5008;NS=2504;DP=17392;EAS_AF=0;AMR_AF=0.0115;AFR_AF=0.0008;EUR_AF=0.0239;SAS_AF=0.0215;AA=A|||;VT=SNP
20	48492311	rs511268	G	A	100	PASS	AC=1898;AF=0.378994;AN=5008;NS=2504;DP=14830;EAS_AF=0.3284;AMR_AF=0.438;AFR_AF=0.2194;EUR_AF=0.3668;SAS_AF=0.6176;AA=G|||;VT=SNP
20	48492556	rs620204	A	G	100	PASS	AC=4702;AF=0.938898;AN=5008;NS=2504;DP=17217;EAS_AF=0.9246;AMR_AF=0.9236;AFR_AF=0.9924;EUR_AF=0.8897;SAS_AF=0.9427;AA=A|||;VT=SNP
20	48492675	rs6020099	G	T	100	PASS	AC=696;AF=0.138978;AN=5008;NS=2504;DP=17952;EAS_AF=0;AMR_AF=0.0778;AFR_AF=0.41;EUR_AF=0.0616;SAS_AF=0.0389;AA=G|||;VT=SNP
20	48493291	rs633829	G	A	100	PASS	AC=1755;AF=0.350439;AN=5008;NS=2504;DP=17390;EAS_AF=0.3284;AMR_AF=0.428;AFR_AF=0.1195;EUR_AF=0.3628;SAS_AF=0.6176;AA=G|||;VT=SNP
20	48493927	rs2869935	A	G	100	PASS	AC=1107;AF=0.221046;AN=5008;NS=2504;DP=18149;EAS_AF=0.1567;AMR_AF=0.2579;AFR_AF=0.1778;EUR_AF=0.3628;SAS_AF=0.1738;AA=A|||;VT=SNP
20	48493993	rs2869936	G	A	100	PASS	AC=921;AF=0.183906;AN=5008;NS=2504;DP=17249;EAS_AF=0.0794;AMR_AF=0.196;AFR_AF=0.1732;EUR_AF=0.3191;SAS_AF=0.1585;AA=G|||;VT=SNP
20	48494178	rs648095	G	A	100	PASS	AC=1659;AF=0.33127;AN=5008;NS=2504;DP=18248;EAS_AF=0.3284;AMR_AF=0.4207;AFR_AF=0.0477;EUR_AF=0.3618;SAS_AF=0.6227;AA=G|||;VT=SNP
20	48494650	rs6020100	A	G	100	PASS	AC=1802;AF=0.359824;AN=5008;NS=2504;DP=15418;EAS_AF=0.1567;AMR_AF=0.3357;AFR_AF=0.59;EUR_AF=0.4245;SAS_AF=0.2086;AA=A|||;VT=SNP
20	48495323	rs530780	G	C	100	PASS	AC=2333;AF=0.465855;AN=5008;NS=2504;DP=17190;EAS_AF=0.6806;AMR_AF=0.4942;AFR_AF=0.2209;EUR_AF=0.3708;SAS_AF=0.6534;AA=G|||;VT=SNP
20	48495761	rs6020101	G	A	100	PASS	AC=1800;AF=0.359425;AN=5008;NS=2504;DP=18139;EAS_AF=0.1538;AMR_AF=0.3357;AFR_AF=0.59;EUR_AF=0.4254;SAS_AF=0.2086;AA=G|||;VT=SNP
20	48496144	rs7266852	T	C	100	PASS	AC=902;AF=0.180112;AN=5008;NS=2504;DP=15130;EAS_AF=0.0784;AMR_AF=0.196;AFR_AF=0.1581;EUR_AF=0.3211;SAS_AF=0.1585;AA=t|||;VT=SNP
20	48496777	rs926509	C	T	100	PASS	AC=661;AF=0.131989;AN=5008;NS=2504;DP=15445;EAS_AF=0;AMR_AF=0.0735;AFR_AF=0.3888;EUR_AF=0.0616;SAS_AF=0.0348;AA=c|||;VT=SNP
20	48497978	rs73125682	T	C	100	PASS	AC=516;AF=0.103035;AN=5008;NS=2504;DP=20577;EAS_AF=0.0903;AMR_AF=0.0908;AFR_AF=0.143;EUR_AF=0.0934;SAS_AF=0.0808;AA=T|||;VT=SNP
20	48498704	rs601849	T	C	100	PASS	AC=3597;AF=0.718251;AN=5008;NS=2504;DP=18454;EAS_AF=0.506;AMR_AF=0.7695;AFR_AF=0.652;EUR_AF=0.835;SAS_AF=0.8701;AA=C|||;VT=SNP
20	48498719	rs601878	T	C	100	PASS	AC=4156;AF=0.829872;AN=5008;NS=2504;DP=18898;EAS_AF=0.9256;AMR_AF=0.8588;AFR_AF=0.6778;EUR_AF=0.835;SAS_AF=0.911;AA=C|||;VT=SNP
20	48498721	rs190386981	T	C	100	PASS	AC=28;AF=0.00559105;AN=5008;NS=2504;DP=18916;EAS_AF=0;AMR_AF=0.0072;AFR_AF=0.0008;EUR_AF=0.0119;SAS_AF=0.0102;AA=T|||;VT=SNP
20	48498881	rs148611658	A	G	100	PASS	AC=33;AF=0.00658946;AN=5008;NS=2504;DP=17440;EAS_AF=0;AMR_AF=0.0202;AFR_AF=0.0008;EUR_AF=0.0149;SAS_AF=0.0031;AA=A|||;VT=SNP
20	48499085	rs488255	C	T	100	PASS	AC=2416;AF=0.482428;AN=5008;NS=2504;DP=18748;EAS_AF=0.3442;AMR_AF=0.4971;AFR_AF=0.4962;EUR_AF=0.4235;SAS_AF=0.6564;AA=C|||;VT=SNP
20	48499609	rs483508	C	T	100	PASS	AC=1822;AF=0.363818;AN=5008;NS=2504;DP=8829;EAS_AF=0.3294;AMR_AF=0.4294;AFR_AF=0.1649;EUR_AF=0.3638;SAS_AF=0.6217;AA=T|||;VT=SNP
20	48500969	rs118191427	G	A	100	PASS	AC=183;AF=0.0365415;AN=5008;NS=2504;DP=11938;EAS_AF=0.0774;AMR_AF=0.062;AFR_AF=0.0023;EUR_AF=0.0437;SAS_AF=0.0153;AA=G|||;VT=SNP
20	48501351	rs536092	C	T	100	PASS	AC=1653;AF=0.330072;AN=5008;NS=2504;DP=17838;EAS_AF=0.3433;AMR_AF=0.4193;AFR_AF=0.0477;EUR_AF=0.3618;SAS_AF=0.6022;AA=C|||;VT=SNP
20	48501606	rs645544	A	G	100	PASS	AC=2879;AF=0.57488;AN=5008;NS=2504;DP=17557;EAS_AF=0.7877;AMR_AF=0.6009;AFR_AF=0.357;EUR_AF=0.4672;SAS_AF=0.7423;AA=G|||;VT=SNP
20	48501876	rs73125685	T	G	100	PASS	AC=390;AF=0.0778754;AN=5008;NS=2504;DP=18615;EAS_AF=0.0417;AMR_AF=0.0663;AFR_AF=0.1112;EUR_AF=0.0805;SAS_AF=0.0757;AA=T|||;VT=SNP
20	48501961	rs4810989	C	T	100	PASS	AC=798;AF=0.159345;AN=5008;NS=2504;DP=17531;EAS_AF=0.0724;AMR_AF=0.1859;AFR_AF=0.1021;EUR_AF=0.3171;SAS_AF=0.1452;AA=C|||;VT=SNP
20	48503461	rs7270636	T	C	100	PASS	AC=499;AF=0.0996406;AN=5008;NS=2504;DP=16522;EAS_AF=0.0476;AMR_AF=0.0692;AFR_AF=0.1861;EUR_AF=0.0855;SAS_AF=0.0726;AA=T|||;VT=SNP;EX_TARGET
20	48503510	rs34619777	G	C	100	PASS	AC=68;AF=0.0135783;AN=5008;NS=2504;DP=15246;EAS_AF=0;AMR_AF=0.0288;AFR_AF=0.0015;EUR_AF=0.0457;SAS_AF=0;AA=G|||;VT=SNP
20	48503565	rs76161485	G	A	100	PASS	AC=291;AF=0.058107;AN=5008;NS=2504;DP=16984;EAS_AF=0.0486;AMR_AF=0.062;AFR_AF=0.0507;EUR_AF=0.0805;SAS_AF=0.0521;AA=G|||;VT=SNP
20	48504117	rs7264756	C	G	100	PASS	AC=441;AF=0.0880591;AN=5008;NS=2504;DP=20451;EAS_AF=0.0486;AMR_AF=0.0663;AFR_AF=0.1467;EUR_AF=0.0805;SAS_AF=0.0726;AA=C|||;VT=SNP
20	48505466	rs1062840	C	T	100	PASS	AC=567;AF=0.113219;AN=5008;NS=2504;DP=19555;EAS_AF=0.0933;AMR_AF=0.0908;AFR_AF=0.1778;EUR_AF=0.0825;SAS_AF=0.0941;AA=C|||;VT=SNP
20	48505749	rs79630422	A	T	100	PASS	AC=33;AF=0.00658946;AN=5008;NS=2504;DP=23846;EAS_AF=0.001;AMR_AF=0.013;AFR_AF=0.0008;EUR_AF=0.0209;SAS_AF=0.001;AA=A|||;VT=SNP
20	48505916	rs55974217	A	G	100	PASS	AC=26;AF=0.00519169;AN=5008;NS=2504;DP=20258;EAS_AF=0;AMR_AF=0.013;AFR_AF=0;EUR_AF=0.0149;SAS_AF=0.002;AA=A|||;VT=SNP
20	48506190	rs3210879	T	C	100	PASS	AC=194;AF=0.038738;AN=5008;NS=2504;DP=22861;EAS_AF=0.0853;AMR_AF=0.062;AFR_AF=0.003;EUR_AF=0.0447;SAS_AF=0.0164;AA=C|||;VT=SNP
20	48506338	rs3210880	A	G	100	PASS	AC=194;AF=0.038738;AN=5008;NS=2504;DP=16807;EAS_AF=0.0853;AMR_AF=0.062;AFR_AF=0.003;EUR_AF=0.0447;SAS_AF=0.0164;AA=G|||;VT=SNP
20	48506697	rs73271169	T	C	100	PASS	AC=877;AF=0.17512;AN=5008;NS=2504;DP=14811;EAS_AF=0.0754;AMR_AF=0.1801;AFR_AF=0.1558;EUR_AF=0.3211;SAS_AF=0.1503;AA=T|||;VT=SNP
20	48507202	rs117496773	G	A	100	PASS	AC=26;AF=0.00519169;AN=5008;NS=2504;DP=18474;EAS_AF=0;AMR_AF=0.013;AFR_AF=0;EUR_AF=0.0149;SAS_AF=0.002;AA=G|||;VT=SNP
20	48507406	rs55948305	T	C	100	PASS	AC=195;AF=0.0389377;AN=5008;NS=2504;DP=17677;EAS_AF=0.0853;AMR_AF=0.062;AFR_AF=0.0038;EUR_AF=0.0447;SAS_AF=0.0164;AA=T|||;VT=SNP
20	48507781	rs41283584	G	A	100	PASS	AC=190;AF=0.0379393;AN=5008;NS=2504;DP=14748;EAS_AF=0.0813;AMR_AF=0.062;AFR_AF=0.003;EUR_AF=0.0447;SAS_AF=0.0164;AA=G|||;VT=SNP
20	48507912	rs13433386	A	G	100	PASS	AC=204;AF=0.0407348;AN=5008;NS=2504;DP=14827;EAS_AF=0.0863;AMR_AF=0.0634;AFR_AF=0.0091;EUR_AF=0.0447;SAS_AF=0.0164;AA=G|||;VT=SNP
20	48508891	rs41283586	C	T	100	PASS	AC=68;AF=0.0135783;AN=5008;NS=2504;DP=19893;EAS_AF=0;AMR_AF=0.0216;AFR_AF=0.0038;EUR_AF=0.0437;SAS_AF=0.0041;AA=C|||;VT=SNP
20	48509351	rs76846600	C	T	100	PASS	AC=33;AF=0.00658946;AN=5008;NS=2504;DP=19591;EAS_AF=0;AMR_AF=0.0029;AFR_AF=0;EUR_AF=0.0229;SAS_AF=0.0082;AA=C|||;VT=SNP
20	48509409	rs118070805	A	G	100	PASS	AC=196;AF=0.0391374;AN=5008;NS=2504;DP=19455;EAS_AF=0.0853;AMR_AF=0.062;AFR_AF=0.0038;EUR_AF=0.0457;SAS_AF=0.0164;AA=A|||;VT=SNP
20	48509516	rs479007	G	C	100	PASS	AC=4208;AF=0.840256;AN=5008;NS=2504;DP=19461;EAS_AF=0.9702;AMR_AF=0.8833;AFR_AF=0.6498;EUR_AF=0.8698;SAS_AF=0.9029;AA=C|||;VT=SNP
20	48509741	rs77116439	T	C	100	PASS	AC=193;AF=0.0385383;AN=5008;NS=2504;DP=18324;EAS_AF=0.0843;AMR_AF=0.062;AFR_AF=0.003;EUR_AF=0.0447;SAS_AF=0.0164;AA=T|||;VT=SNP
20	48509861	rs683954	A	G	100	PASS	AC=4544;AF=0.907348;AN=5008;NS=2504;DP=15648;EAS_AF=0.9702;AMR_AF=0.9164;AFR_AF=0.8525;EUR_AF=0.8867;SAS_AF=0.9315;AA=G|||;VT=SNP
20	48510610	rs80192815	T	C	100	PASS	AC=26;AF=0.00519169;AN=5008;NS=2504;DP=21092;EAS_AF=0.003;AMR_AF=0.0058;AFR_AF=0.0015;EUR_AF=0.0149;SAS_AF=0.002;AA=T|||;VT=SNP
20	48510630	rs77310132	A	G	100	PASS	AC=193;AF=0.0385383;AN=5008;NS=2504;DP=22054;EAS_AF=0.0843;AMR_AF=0.062;AFR_AF=0.003;EUR_AF=0.0447;SAS_AF=0.0164;AA=A|||;VT=SNP
20	48510918	rs76488652	T	C	100	PASS	AC=211;AF=0.0421326;AN=5008;NS=2504;DP=17562;EAS_AF=0.0843;AMR_AF=0.062;AFR_AF=0.0166;EUR_AF=0.0447;SAS_AF=0.0164;AA=T|||;VT=SNP
20	48511139	rs117900399	A	G	100	PASS	AC=193;AF=0.0385383;AN=5008;NS=2504;DP=19455;EAS_AF=0.0843;AMR_AF=0.062;AFR_AF=0.003;EUR_AF=0.0447;SAS_AF=0.0164;AA=A|||;VT=SNP
20	48511579	rs61134033	C	T	100	PASS	AC=765;AF=0.152756;AN=5008;NS=2504;DP=18972;EAS_AF=0.4315;AMR_AF=0.1268;AFR_AF=0.1051;EUR_AF=0.0537;SAS_AF=0.0501;AA=T|||;VT=SNP
20	48511644	rs528075	A	G	100	PASS	AC=2543;AF=0.507788;AN=5008;NS=2504;DP=19606;EAS_AF=0.7728;AMR_AF=0.5893;AFR_AF=0.1868;EUR_AF=0.4543;SAS_AF=0.6656;AA=G|||;VT=SNP
20	48513236	rs471054	C	T	100	PASS	AC=2441;AF=0.48742;AN=5008;NS=2504;DP=23766;EAS_AF=0.7718;AMR_AF=0.585;AFR_AF=0.121;EUR_AF=0.4483;SAS_AF=0.6605;AA=C|||;VT=SNP
20	48513893	rs554263	G	C	100	PASS	AC=2456;AF=0.490415;AN=5008;NS=2504;DP=18748;EAS_AF=0.7718;AMR_AF=0.585;AFR_AF=0.1316;EUR_AF=0.4493;SAS_AF=0.6605;AA=C|||;VT=SNP
20	48514174	rs653423	C	T	100	PASS	AC=1835;AF=0.366414;AN=5008;NS=2504;DP=20928;EAS_AF=0.3403;AMR_AF=0.4654;AFR_AF=0.1278;EUR_AF=0.4006;SAS_AF=0.6104;AA=C|||;VT=SNP
20	48514826	rs56185963	A	C	100	PASS	AC=893;AF=0.178315;AN=5008;NS=2504;DP=12585;EAS_AF=0.0764;AMR_AF=0.1859;AFR_AF=0.1694;EUR_AF=0.3211;SAS_AF=0.1431;AA=A|||;VT=SNP
20	48514919	rs2769976	C	T	100	PASS	AC=1819;AF=0.363219;AN=5008;NS=2504;DP=13599;EAS_AF=0.3413;AMR_AF=0.464;AFR_AF=0.1188;EUR_AF=0.3966;SAS_AF=0.6104;AA=C|||;VT=SNP
20	48515789	rs515686	G	A	100	PASS	AC=2440;AF=0.48722;AN=5008;NS=2504;DP=13716;EAS_AF=0.7718;AMR_AF=0.5836;AFR_AF=0.1203;EUR_AF=0.4493;SAS_AF=0.6605;AA=G|||;VT=SNP
20	48515838	rs644013	T	C	100	PASS	AC=2263;AF=0.451877;AN=5008;NS=2504;DP=16055;EAS_AF=0.6875;AMR_AF=0.5231;AFR_AF=0.1286;EUR_AF=0.4046;SAS_AF=0.6442;AA=T|||;VT=SNP
20	48516511	rs2769975	A	C	100	PASS	AC=2457;AF=0.490615;AN=5008;NS=2504;DP=18858;EAS_AF=0.7728;AMR_AF=0.585;AFR_AF=0.1316;EUR_AF=0.4493;SAS_AF=0.6605;AA=C|||;VT=SNP
20	48516733	rs486206	C	G	100	PASS	AC=2263;AF=0.451877;AN=5008;NS=2504;DP=17996;EAS_AF=0.6885;AMR_AF=0.5231;AFR_AF=0.1278;EUR_AF=0.4046;SAS_AF=0.6442;AA=C|||;VT=SNP
20	48517046	rs77642050	G	A	100	PASS	AC=193;AF=0.0385383;AN=5008;NS=2504;DP=10765;EAS_AF=0.0843;AMR_AF=0.062;AFR_AF=0.003;EUR_AF=0.0447;SAS_AF=0.0164;AA=G|||;VT=SNP
20	48517513	rs587648	T	C	100	PASS	AC=3989;AF=0.796526;AN=5008;NS=2504;DP=15749;EAS_AF=0.9405;AMR_AF=0.8689;AFR_AF=0.5151;EUR_AF=0.8708;SAS_AF=0.9008;AA=t|||;VT=SNP
20	48517522	rs143389352	G	A	100	PASS	AC=193;AF=0.0385383;AN=5008;NS=2504;DP=16029;EAS_AF=0.0843;AMR_AF=0.062;AFR_AF=0.003;EUR_AF=0.0447;SAS_AF=0.0164;AA=G|||;VT=SNP
20	48517853	rs79631274	C	G	100	PASS	AC=193;AF=0.0385383;AN=5008;NS=2504;DP=18898;EAS_AF=0.0843;AMR_AF=0.062;AFR_AF=0.003;EUR_AF=0.0447;SAS_AF=0.0164;AA=C|||;VT=SNP
20	48518092	rs76387527	A	T	100	PASS	AC=39;AF=0.00778754;AN=5008;NS=2504;DP=21414;EAS_AF=0.003;AMR_AF=0.0115;AFR_AF=0.0023;EUR_AF=0.0229;SAS_AF=0.002;AA=A|||;VT=SNP
20	48518179	rs145760101	C	G	100	PASS	AC=23;AF=0.00459265;AN=5008;NS=2504;DP=19269;EAS_AF=0.001;AMR_AF=0.0072;AFR_AF=0;EUR_AF=0.0169;SAS_AF=0;AA=C|||;VT=SNP
20	48518217	rs56083806	C	T	100	PASS	AC=640;AF=0.127796;AN=5008;NS=2504;DP=18517;EAS_AF=0.0913;AMR_AF=0.098;AFR_AF=0.2163;EUR_AF=0.0994;SAS_AF=0.0961;AA=C|||;VT=SNP
20	48518254	rs8123655	G	A	100	PASS	AC=1531;AF=0.305711;AN=5008;NS=2504;DP=18384;EAS_AF=0.1677;AMR_AF=0.2839;AFR_AF=0.3843;EUR_AF=0.4205;SAS_AF=0.2393;AA=G|||;VT=SNP
20	48518771	rs183698498	C	T	100	PASS	AC=51;AF=0.0101837;AN=5008;NS=2504;DP=17234;EAS_AF=0;AMR_AF=0.0101;AFR_AF=0.0008;EUR_AF=0.0219;SAS_AF=0.0215;AA=C|||;VT=SNP
20	48519224	rs615868	C	T	100	PASS	AC=2457;AF=0.490615;AN=5008;NS=2504;DP=18050;EAS_AF=0.7718;AMR_AF=0.585;AFR_AF=0.1316;EUR_AF=0.4503;SAS_AF=0.6605;AA=T|||;VT=SNP
20	48519258	rs615926	T	C	100	PASS	AC=2263;AF=0.451877;AN=5008;NS=2504;DP=17604;EAS_AF=0.6885;AMR_AF=0.5231;AFR_AF=0.1278;EUR_AF=0.4046;SAS_AF=0.6442;AA=T|||;VT=SNP
20	48519702	rs471997	G	C	100	PASS	AC=1835;AF=0.366414;AN=5008;NS=2504;DP=12607;EAS_AF=0.3413;AMR_AF=0.4669;AFR_AF=0.1263;EUR_AF=0.4006;SAS_AF=0.6104;AA=G|||;VT=SNP
20	48520610	rs632376	A	G	100	PASS	AC=1691;AF=0.33766;AN=5008;NS=2504;DP=10348;EAS_AF=0.3403;AMR_AF=0.4582;AFR_AF=0.0265;EUR_AF=0.3956;SAS_AF=0.6104;AA=A|||;VT=SNP
20	48520845	rs77082854	C	T	100	PASS	AC=37;AF=0.00738818;AN=5008;NS=2504;DP=15006;EAS_AF=0.001;AMR_AF=0.0014;AFR_AF=0.0023;EUR_AF=0.0089;SAS_AF=0.0235;AA=C|||;VT=SNP
20	48521357	rs117048543	A	C	100	PASS	AC=31;AF=0.0061901;AN=5008;NS=2504;DP=19389;EAS_AF=0;AMR_AF=0.0159;AFR_AF=0.0008;EUR_AF=0.0179;SAS_AF=0.001;AA=A|||;VT=SNP
20	48521878	rs74928591	A	C	100	PASS	AC=193;AF=0.0385383;AN=5008;NS=2504;DP=20421;EAS_AF=0.0843;AMR_AF=0.062;AFR_AF=0.003;EUR_AF=0.0447;SAS_AF=0.0164;AA=A|||;VT=SNP
20	48521912	rs35214668	T	A	100	PASS	AC=98;AF=0.0195687;AN=5008;NS=2504;DP=20767;EAS_AF=0;AMR_AF=0.0173;AFR_AF=0.0023;EUR_AF=0.0437;SAS_AF=0.0399;AA=T|||;VT=SNP
20	48522124	rs78700554	T	G	100	PASS	AC=193;AF=0.0385383;AN=5008;NS=2504;DP=18737;EAS_AF=0.0843;AMR_AF=0.062;AFR_AF=0.003;EUR_AF=0.0447;SAS_AF=0.0164;AA=T|||;VT=SNP;EX_TARGET
20	48522330	rs495337	G	A	100	PASS	AC=1793;AF=0.358027;AN=5008;NS=2504;DP=18237;EAS_AF=0.3403;AMR_AF=0.464;AFR_AF=0.0991;EUR_AF=0.3976;SAS_AF=0.6104;AA=G|||;VT=SNP;EX_TARGET
20	48522585	rs492702	G	A	100	PASS	AC=2447;AF=0.488618;AN=5008;NS=2504;DP=15619;EAS_AF=0.7728;AMR_AF=0.585;AFR_AF=0.1225;EUR_AF=0.4503;SAS_AF=0.6616;AA=G|||;VT=SNP;EX_TARGET
20	48523326	rs36022883	G	A	100	PASS	AC=40;AF=0.00798722;AN=5008;NS=2504;DP=16378;EAS_AF=0;AMR_AF=0.0043;AFR_AF=0;EUR_AF=0.0268;SAS_AF=0.0102;AA=G|||;VT=SNP;EX_TARGET
20	48523628	rs624115	C	T	100	PASS	AC=2433;AF=0.485823;AN=5008;NS=2504;DP=15989;EAS_AF=0.7708;AMR_AF=0.5807;AFR_AF=0.1301;EUR_AF=0.4344;SAS_AF=0.6585;AA=C|||;VT=SNP
20	48523755	rs571694	G	A	100	PASS	AC=1820;AF=0.363419;AN=5008;NS=2504;DP=14840;EAS_AF=0.3413;AMR_AF=0.4654;AFR_AF=0.1157;EUR_AF=0.4006;SAS_AF=0.6104;AA=G|||;VT=SNP
20	48523786	rs624647	T	C	100	PASS	AC=4669;AF=0.932308;AN=5008;NS=2504;DP=14525;EAS_AF=0.9405;AMR_AF=0.9207;AFR_AF=0.9675;EUR_AF=0.8877;SAS_AF=0.9305;AA=C|||;VT=SNP
20	48524282	rs149310099	G	C	100	PASS	AC=27;AF=0.00539137;AN=5008;NS=2504;DP=15117;EAS_AF=0.001;AMR_AF=0.0043;AFR_AF=0;EUR_AF=0.0169;SAS_AF=0.0061;AA=G|||;VT=SNP
20	48524288	rs636987	A	C	100	PASS	AC=2499;AF=0.499002;AN=5008;NS=2504;DP=15075;EAS_AF=0.7738;AMR_AF=0.5937;AFR_AF=0.1566;EUR_AF=0.4513;SAS_AF=0.6605;AA=A|||;VT=SNP
20	48524532	rs142361780	G	A	100	PASS	AC=31;AF=0.0061901;AN=5008;NS=2504;DP=16833;EAS_AF=0;AMR_AF=0.0115;AFR_AF=0.0008;EUR_AF=0.0199;SAS_AF=0.002;AA=G|||;VT=SNP
20	48524827	rs2769982	A	G	100	PASS	AC=2458;AF=0.490815;AN=5008;NS=2504;DP=19272;EAS_AF=0.7738;AMR_AF=0.585;AFR_AF=0.1316;EUR_AF=0.4503;SAS_AF=0.6595;AA=G|||;VT=SNP;EX_TARGET
20	48525217	rs73910338	T	C	100	PASS	AC=448;AF=0.0894569;AN=5008;NS=2504;DP=19358;EAS_AF=0.0476;AMR_AF=0.0677;AFR_AF=0.1369;EUR_AF=0.0865;SAS_AF=0.0869;AA=T|||;VT=SNP
20	48525378	rs2769980	A	G	100	PASS	AC=4061;AF=0.810903;AN=5008;NS=2504;DP=19762;EAS_AF=0.9405;AMR_AF=0.8732;AFR_AF=0.5688;EUR_AF=0.8698;SAS_AF=0.8998;AA=G|||;VT=SNP
20	48525460	rs2745078	C	T	100	PASS	AC=2458;AF=0.490815;AN=5008;NS=2504;DP=17464;EAS_AF=0.7738;AMR_AF=0.585;AFR_AF=0.1316;EUR_AF=0.4493;SAS_AF=0.6605;AA=T|||;VT=SNP
20	48525811	rs2769979	T	C	100	PASS	AC=2991;AF=0.597244;AN=5008;NS=2504;DP=14182;EAS_AF=0.7738;AMR_AF=0.6268;AFR_AF=0.4766;EUR_AF=0.4672;SAS_AF=0.6912;AA=c|||;VT=SNP
20	48526103	rs56361175	A	T	100	PASS	AC=639;AF=0.127596;AN=5008;NS=2504;DP=17283;EAS_AF=0.0913;AMR_AF=0.098;AFR_AF=0.2156;EUR_AF=0.0994;SAS_AF=0.0961;AA=A|||;VT=SNP
20	48526494	rs2284649	G	A	100	PASS	AC=193;AF=0.0385383;AN=5008;NS=2504;DP=17699;EAS_AF=0.0843;AMR_AF=0.062;AFR_AF=0.003;EUR_AF=0.0447;SAS_AF=0.0164;AA=G|||;VT=SNP
20	48526705	rs8125607	G	A	100	PASS	AC=892;AF=0.178115;AN=5008;NS=2504;DP=16655;EAS_AF=0.0754;AMR_AF=0.1859;AFR_AF=0.1679;EUR_AF=0.3221;SAS_AF=0.1442;AA=G|||;VT=SNP
20	48526715	rs73127679	G	A	100	PASS	AC=259;AF=0.0517173;AN=5008;NS=2504;DP=16804;EAS_AF=0.0456;AMR_AF=0.0562;AFR_AF=0.0166;EUR_AF=0.0865;SAS_AF=0.0665;AA=G|||;VT=SNP
20	48526749	rs2284647	A	C	100	PASS	AC=193;AF=0.0385383;AN=5008;NS=2504;DP=17464;EAS_AF=0.0843;AMR_AF=0.062;AFR_AF=0.003;EUR_AF=0.0447;SAS_AF=0.0164;AA=A|||;VT=SNP
20	48526776	rs2284646	T	G	100	PASS	AC=193;AF=0.0385383;AN=5008;NS=2504;DP=18138;EAS_AF=0.0843;AMR_AF=0.062;AFR_AF=0.003;EUR_AF=0.0447;SAS_AF=0.0164;AA=T|||;VT=SNP
20	48527107	rs2254930	T	A	100	PASS	AC=2458;AF=0.490815;AN=5008;NS=2504;DP=20077;EAS_AF=0.7738;AMR_AF=0.585;AFR_AF=0.1316;EUR_AF=0.4493;SAS_AF=0.6605;AA=T|||;VT=SNP
20	48527423	rs2769978	T	C	100	PASS	AC=2457;AF=0.490615;AN=5008;NS=2504;DP=20465;EAS_AF=0.7738;AMR_AF=0.585;AFR_AF=0.1316;EUR_AF=0.4493;SAS_AF=0.6595;AA=C|||;VT=SNP
20	48527464	rs2769977	T	C	100	PASS	AC=2458;AF=0.490815;AN=5008;NS=2504;DP=19631;EAS_AF=0.7738;AMR_AF=0.585;AFR_AF=0.1316;EUR_AF=0.4493;SAS_AF=0.6605;AA=C|||;VT=SNP
20	48527498	rs118166155	T	A	100	PASS	AC=16;AF=0.00319489;AN=5008;NS=2504;DP=20125;EAS_AF=0;AMR_AF=0.0058;AFR_AF=0.0008;EUR_AF=0.0099;SAS_AF=0.001;AA=T|||;VT=SNP
20	48528237	rs6067267	G	A	100	PASS	AC=2458;AF=0.490815;AN=5008;NS=2504;DP=20101;EAS_AF=0.7738;AMR_AF=0.585;AFR_AF=0.1324;EUR_AF=0.4493;SAS_AF=0.6595;AA=A|||;VT=SNP
20	48528349	rs34802008	G	A	100	PASS	AC=193;AF=0.0385383;AN=5008;NS=2504;DP=16997;EAS_AF=0.0843;AMR_AF=0.062;AFR_AF=0.003;EUR_AF=0.0447;SAS_AF=0.0164;AA=G|||;VT=SNP
20	48528509	rs75406401	T	G	100	PASS	AC=193;AF=0.0385383;AN=5008;NS=2504;DP=15530;EAS_AF=0.0843;AMR_AF=0.062;AFR_AF=0.003;EUR_AF=0.0447;SAS_AF=0.0164;AA=T|||;VT=SNP
20	48528909	rs62208179	G	A	100	PASS	AC=24;AF=0.00479233;AN=5008;NS=2504;DP=18031;EAS_AF=0;AMR_AF=0.0014;AFR_AF=0.0008;EUR_AF=0.0179;SAS_AF=0.0041;AA=G|||;VT=SNP
20	48529565	rs2268325	G	A	100	PASS	AC=193;AF=0.0385383;AN=5008;NS=2504;DP=16754;EAS_AF=0.0843;AMR_AF=0.062;AFR_AF=0.003;EUR_AF=0.0447;SAS_AF=0.0164;AA=G|||;VT=SNP
20	48529615	rs146062101	C	T	100	PASS	AC=22;AF=0.00439297;AN=5008;NS=2504;DP=17570;EAS_AF=0;AMR_AF=0.0043;AFR_AF=0;EUR_AF=0.0149;SAS_AF=0.0041;AA=C|||;VT=SNP
20	48529761	rs2268324	A	G	100	PASS	AC=193;AF=0.0385383;AN=5008;NS=2504;DP=21262;EAS_AF=0.0843;AMR_AF=0.062;AFR_AF=0.003;EUR_AF=0.0447;SAS_AF=0.0164;AA=A|||;VT=SNP
20	48531814	rs117436392	G	A	100	PASS	AC=193;AF=0.0385383;AN=5008;NS=2504;DP=10586;EAS_AF=0.0843;AMR_AF=0.062;AFR_AF=0.003;EUR_AF=0.0447;SAS_AF=0.0164;AA=G|||;VT=SNP
20	48532092	rs1008687	T	G	100	PASS	AC=3481;AF=0.695088;AN=5008;NS=2504;DP=14340;EAS_AF=0.8492;AMR_AF=0.7781;AFR_AF=0.3964;EUR_AF=0.7704;SAS_AF=0.8037;AA=G|||;VT=SNP
20	48532114	rs118126443	T	C	100	PASS	AC=195;AF=0.0389377;AN=5008;NS=2504;DP=14388;EAS_AF=0.0853;AMR_AF=0.062;AFR_AF=0.003;EUR_AF=0.0457;SAS_AF=0.0164;AA=T|||;VT=SNP
20	48532306	rs56327845	C	T	100	PASS	AC=194;AF=0.038738;AN=5008;NS=2504;DP=16673;EAS_AF=0.0853;AMR_AF=0.062;AFR_AF=0.003;EUR_AF=0.0447;SAS_AF=0.0164;AA=C|||;VT=SNP
20	48533374	rs3761175	G	C	100	PASS	AC=870;AF=0.173722;AN=5008;NS=2504;DP=15458;EAS_AF=0.0754;AMR_AF=0.1801;AFR_AF=0.1551;EUR_AF=0.3211;SAS_AF=0.1442;AA=G|||;VT=SNP
20	48533576	rs3787331	C	G	100	PASS	AC=2263;AF=0.451877;AN=5008;NS=2504;DP=12679;EAS_AF=0.6885;AMR_AF=0.5231;AFR_AF=0.1278;EUR_AF=0.4046;SAS_AF=0.6442;AA=C|||;VT=SNP
20	48533630	rs112572132	G	C	100	PASS	AC=869;AF=0.173522;AN=5008;NS=2504;DP=16189;EAS_AF=0.0754;AMR_AF=0.1801;AFR_AF=0.1551;EUR_AF=0.3211;SAS_AF=0.1431;AA=G|||;VT=SNP
20	48534303	rs3761177	A	G	100	PASS	AC=3479;AF=0.694688;AN=5008;NS=2504;DP=18484;EAS_AF=0.8492;AMR_AF=0.7781;AFR_AF=0.3949;EUR_AF=0.7704;SAS_AF=0.8037;AA=G|||;VT=SNP
20	48534460	rs3761178	G	A	100	PASS	AC=2458;AF=0.490815;AN=5008;NS=2504;DP=17047;EAS_AF=0.7738;AMR_AF=0.585;AFR_AF=0.1309;EUR_AF=0.4503;SAS_AF=0.6605;AA=g|||;VT=SNP
20	48534737	rs79663083	C	G	100	PASS	AC=194;AF=0.038738;AN=5008;NS=2504;DP=20771;EAS_AF=0.0853;AMR_AF=0.062;AFR_AF=0.003;EUR_AF=0.0447;SAS_AF=0.0164;AA=C|||;VT=SNP
20	48535226	rs117776204	C	A	100	PASS	AC=51;AF=0.0101837;AN=5008;NS=2504;DP=23093;EAS_AF=0;AMR_AF=0.0101;AFR_AF=0.0008;EUR_AF=0.0219;SAS_AF=0.0215;AA=C|||;VT=SNP
20	48535318	rs73127695	T	C	100	PASS	AC=433;AF=0.0864617;AN=5008;NS=2504;DP=21980;EAS_AF=0.0496;AMR_AF=0.0692;AFR_AF=0.1233;EUR_AF=0.0865;SAS_AF=0.0869;AA=T|||;VT=SNP
20	48535617	rs723593	G	A	100	PASS	AC=4652;AF=0.928914;AN=5008;NS=2504;DP=18072;EAS_AF=0.9405;AMR_AF=0.9179;AFR_AF=0.9584;EUR_AF=0.8857;SAS_AF=0.9294;AA=A|||;VT=SNP
20	48536152	rs34499196	G	A	100	PASS	AC=194;AF=0.038738;AN=5008;NS=2504;DP=17110;EAS_AF=0.0853;AMR_AF=0.062;AFR_AF=0.003;EUR_AF=0.0447;SAS_AF=0.0164;AA=G|||;VT=SNP
20	48536349	rs13040201	T	C	100	PASS	AC=2458;AF=0.490815;AN=5008;NS=2504;DP=15425;EAS_AF=0.7738;AMR_AF=0.585;AFR_AF=0.1309;EUR_AF=0.4503;SAS_AF=0.6605;AA=C|||;VT=SNP
20	48536585	rs11698676	G	T	100	PASS	AC=194;AF=0.038738;AN=5008;NS=2504;DP=15258;EAS_AF=0.0853;AMR_AF=0.062;AFR_AF=0.003;EUR_AF=0.0447;SAS_AF=0.0164;AA=g|||;VT=SNP
20	48536618	rs2869937	C	G	100	PASS	AC=2458;AF=0.490815;AN=5008;NS=2504;DP=15444;EAS_AF=0.7738;AMR_AF=0.585;AFR_AF=0.1309;EUR_AF=0.4503;SAS_AF=0.6605;AA=C|||;VT=SNP
20	48537254	rs6067270	T	C	100	PASS	AC=2458;AF=0.490815;AN=5008;NS=2504;DP=20398;EAS_AF=0.7738;AMR_AF=0.585;AFR_AF=0.1309;EUR_AF=0.4503;SAS_AF=0.6605;AA=C|||;VT=SNP
20	48540151	rs1076693	A	G	100	PASS	AC=262;AF=0.0523163;AN=5008;NS=2504;DP=19274;EAS_AF=0;AMR_AF=0.0274;AFR_AF=0.1513;EUR_AF=0.0149;SAS_AF=0.0286;AA=A|||;VT=SNP
20	48540277	rs11906300	G	C	100	PASS	AC=946;AF=0.188898;AN=5008;NS=2504;DP=19156;EAS_AF=0.0754;AMR_AF=0.1888;AFR_AF=0.2095;EUR_AF=0.3201;SAS_AF=0.1431;AA=G|||;VT=SNP
20	48541183	rs6125813	G	T	100	PASS	AC=2458;AF=0.490815;AN=5008;NS=2504;DP=20185;EAS_AF=0.7738;AMR_AF=0.585;AFR_AF=0.1309;EUR_AF=0.4503;SAS_AF=0.6605;AA=T|||;VT=SNP
20	48541193	rs74837988	G	A	100	PASS	AC=194;AF=0.038738;AN=5008;NS=2504;DP=19718;EAS_AF=0.0853;AMR_AF=0.062;AFR_AF=0.003;EUR_AF=0.0447;SAS_AF=0.0164;AA=g|||;VT=SNP
20	48541545	rs6122844	G	T	100	PASS	AC=2458;AF=0.490815;AN=5008;NS=2504;DP=19600;EAS_AF=0.7738;AMR_AF=0.585;AFR_AF=0.1309;EUR_AF=0.4503;SAS_AF=0.6605;AA=T|||;VT=SNP
20	48541663	rs6067271	G	A	100	PASS	AC=2458;AF=0.490815;AN=5008;NS=2504;DP=16536;EAS_AF=0.7738;AMR_AF=0.585;AFR_AF=0.1309;EUR_AF=0.4503;SAS_AF=0.6605;AA=G|||;VT=SNP
20	48541798	rs144295841	G	A	100	PASS	AC=131;AF=0.0261581;AN=5008;NS=2504;DP=15660;EAS_AF=0.0437;AMR_AF=0.0274;AFR_AF=0.0348;EUR_AF=0.0129;SAS_AF=0.0092;AA=G|||;VT=SNP
20	48542801	rs4809763	A	G	100	PASS	AC=887;AF=0.177117;AN=5008;NS=2504;DP=21677;EAS_AF=0.0764;AMR_AF=0.1859;AFR_AF=0.1657;EUR_AF=0.3201;SAS_AF=0.1431;AA=a|||;VT=SNP
20	48543201	rs75300251	T	G	100	PASS	AC=29;AF=0.00579073;AN=5008;NS=2504;DP=15760;EAS_AF=0;AMR_AF=0.0029;AFR_AF=0;EUR_AF=0.0219;SAS_AF=0.0051;AA=T|||;VT=SNP
20	48543832	rs67744245	A	G	100	PASS	AC=99;AF=0.0197684;AN=5008;NS=2504;DP=15171;EAS_AF=0;AMR_AF=0.0187;AFR_AF=0.0023;EUR_AF=0.0437;SAS_AF=0.0399;AA=A|||;VT=SNP
20	48543851	rs56366827	C	A	100	PASS	AC=194;AF=0.038738;AN=5008;NS=2504;DP=17416;EAS_AF=0.0853;AMR_AF=0.062;AFR_AF=0.003;EUR_AF=0.0447;SAS_AF=0.0164;AA=C|||;VT=SNP
20	48544173	rs6125816	A	G	100	PASS	AC=2264;AF=0.452077;AN=5008;NS=2504;DP=18015;EAS_AF=0.6885;AMR_AF=0.5231;AFR_AF=0.1278;EUR_AF=0.4056;SAS_AF=0.6442;AA=A|||;VT=SNP
20	48544308	rs34425883	C	T	100	PASS	AC=43;AF=0.00858626;AN=5008;NS=2504;DP=18915;EAS_AF=0;AMR_AF=0.013;AFR_AF=0.0023;EUR_AF=0.0278;SAS_AF=0.0031;AA=C|||;VT=SNP
20	48544386	rs6067274	G	A	100	PASS	AC=2457;AF=0.490615;AN=5008;NS=2504;DP=20390;EAS_AF=0.7738;AMR_AF=0.5836;AFR_AF=0.1309;EUR_AF=0.4503;SAS_AF=0.6605;AA=A|||;VT=SNP
20	48545710	rs6125819	T	C	100	PASS	AC=2458;AF=0.490815;AN=5008;NS=2504;DP=18033;EAS_AF=0.7738;AMR_AF=0.5836;AFR_AF=0.1309;EUR_AF=0.4503;SAS_AF=0.6616;AA=C|||;VT=SNP
20	48545831	rs6125820	T	C	100	PASS	AC=2458;AF=0.490815;AN=5008;NS=2504;DP=8052;EAS_AF=0.7738;AMR_AF=0.5836;AFR_AF=0.1309;EUR_AF=0.4503;SAS_AF=0.6616;AA=t|||;VT=SNP
20	48545873	rs6067275	C	A	100	PASS	AC=2458;AF=0.490815;AN=5008;NS=2504;DP=15543;EAS_AF=0.7738;AMR_AF=0.5836;AFR_AF=0.1309;EUR_AF=0.4503;SAS_AF=0.6616;AA=C|||;VT=SNP
20	48545932	rs73129234	C	T	100	PASS	AC=21;AF=0.00419329;AN=5008;NS=2504;DP=16940;EAS_AF=0;AMR_AF=0.0029;AFR_AF=0;EUR_AF=0.0139;SAS_AF=0.0051;AA=C|||;VT=SNP
20	48546211	rs117940375	C	T	100	PASS	AC=231;AF=0.0461262;AN=5008;NS=2504;DP=13382;EAS_AF=0.0853;AMR_AF=0.0735;AFR_AF=0.0068;EUR_AF=0.0557;SAS_AF=0.0297;AA=C|||;VT=SNP
20	48546274	rs6122845	G	A	100	PASS	AC=2458;AF=0.490815;AN=5008;NS=2504;DP=12499;EAS_AF=0.7738;AMR_AF=0.5836;AFR_AF=0.1309;EUR_AF=0.4503;SAS_AF=0.6616;AA=G|||;VT=SNP
20	48546428	rs6122846	A	G	100	PASS	AC=2458;AF=0.490815;AN=5008;NS=2504;DP=14153;EAS_AF=0.7738;AMR_AF=0.5836;AFR_AF=0.1309;EUR_AF=0.4503;SAS_AF=0.6616;AA=a|||;VT=SNP
20	48546430	rs6122847	A	G	100	PASS	AC=2458;AF=0.490815;AN=5008;NS=2504;DP=14160;EAS_AF=0.7738;AMR_AF=0.5836;AFR_AF=0.1309;EUR_AF=0.4503;SAS_AF=0.6616;AA=G|||;VT=SNP
20	48546472	rs56180112	G	A	100	PASS	AC=194;AF=0.038738;AN=5008;NS=2504;DP=15533;EAS_AF=0.0853;AMR_AF=0.062;AFR_AF=0.003;EUR_AF=0.0447;SAS_AF=0.0164;AA=G|||;VT=SNP
20	48546852	rs11697290	C	A	100	PASS	AC=2459;AF=0.491014;AN=5008;NS=2504;DP=11967;EAS_AF=0.7748;AMR_AF=0.5836;AFR_AF=0.1309;EUR_AF=0.4503;SAS_AF=0.6616;AA=A|||;VT=SNP
20	48547428	rs73129239	C	T	100	PASS	AC=85;AF=0.0169728;AN=5008;NS=2504;DP=15411;EAS_AF=0.0446;AMR_AF=0.0245;AFR_AF=0;EUR_AF=0.0129;SAS_AF=0.0102;AA=C|||;VT=SNP
20	48547448	rs75950318	A	G	100	PASS	AC=194;AF=0.038738;AN=5008;NS=2504;DP=16428;EAS_AF=0.0853;AMR_AF=0.062;AFR_AF=0.003;EUR_AF=0.0447;SAS_AF=0.0164;AA=A|||;VT=SNP
20	48547591	rs11698194	T	C	100	PASS	AC=2458;AF=0.490815;AN=5008;NS=2504;DP=15303;EAS_AF=0.7738;AMR_AF=0.5836;AFR_AF=0.1309;EUR_AF=0.4503;SAS_AF=0.6616;AA=C|||;VT=SNP
20	48547604	rs11700118	C	T	100	PASS	AC=2459;AF=0.491014;AN=5008;NS=2504;DP=14927;EAS_AF=0.7738;AMR_AF=0.5836;AFR_AF=0.1309;EUR_AF=0.4513;SAS_AF=0.6616;AA=C|||;VT=SNP
20	48547723	rs7274437	A	G	100	PASS	AC=3479;AF=0.694688;AN=5008;NS=2504;DP=12978;EAS_AF=0.8492;AMR_AF=0.7795;AFR_AF=0.3941;EUR_AF=0.7704;SAS_AF=0.8037;AA=G|||;VT=SNP
20	48547748	rs11700124	A	G	100	PASS	AC=2458;AF=0.490815;AN=5008;NS=2504;DP=15340;EAS_AF=0.7738;AMR_AF=0.5836;AFR_AF=0.1309;EUR_AF=0.4503;SAS_AF=0.6616;AA=G|||;VT=SNP
20	48548280	rs11696404	A	C	100	PASS	AC=2458;AF=0.490815;AN=5008;NS=2504;DP=16506;EAS_AF=0.7738;AMR_AF=0.5836;AFR_AF=0.1309;EUR_AF=0.4503;SAS_AF=0.6616;AA=A|||;VT=SNP
20	48548318	rs11696437	C	T	100	PASS	AC=2458;AF=0.490815;AN=5008;NS=2504;DP=17178;EAS_AF=0.7738;AMR_AF=0.5836;AFR_AF=0.1309;EUR_AF=0.4503;SAS_AF=0.6616;AA=C|||;VT=SNP
20	48548343	rs75366049	G	C	100	PASS	AC=645;AF=0.128794;AN=5008;NS=2504;DP=16316;EAS_AF=0.2034;AMR_AF=0.1009;AFR_AF=0.0008;EUR_AF=0.0268;SAS_AF=0.3497;AA=G|||;VT=SNP
20	48548465	rs77083750	C	T	100	PASS	AC=194;AF=0.038738;AN=5008;NS=2504;DP=15287;EAS_AF=0.0853;AMR_AF=0.062;AFR_AF=0.003;EUR_AF=0.0447;SAS_AF=0.0164;AA=C|||;VT=SNP
20	48548522	rs139306264	G	A	100	PASS	AC=156;AF=0.0311502;AN=5008;NS=2504;DP=15130;EAS_AF=0.0655;AMR_AF=0.1023;AFR_AF=0.0008;EUR_AF=0.0139;SAS_AF=0.0041;AA=G|||;VT=SNP
20	48548655	rs143328226	C	T	100	PASS	AC=99;AF=0.0197684;AN=5008;NS=2504;DP=17139;EAS_AF=0;AMR_AF=0.0173;AFR_AF=0.0023;EUR_AF=0.0447;SAS_AF=0.0399;AA=C|||;VT=SNP
20	48548658	rs181291658	G	A	100	PASS	AC=27;AF=0.00539137;AN=5008;NS=2504;DP=17007;EAS_AF=0;AMR_AF=0.0159;AFR_AF=0;EUR_AF=0.0139;SAS_AF=0.002;AA=G|||;VT=SNP
20	48548751	rs113967229	G	A	100	PASS	AC=17;AF=0.00339457;AN=5008;NS=2504;DP=16801;EAS_AF=0;AMR_AF=0.0043;AFR_AF=0.0008;EUR_AF=0.0109;SAS_AF=0.002;AA=G|||;VT=SNP
20	48548766	rs6125822	T	G	100	PASS	AC=2458;AF=0.490815;AN=5008;NS=2504;DP=16178;EAS_AF=0.7738;AMR_AF=0.5836;AFR_AF=0.1309;EUR_AF=0.4503;SAS_AF=0.6616;AA=G|||;VT=SNP
20	48548870	rs11086299	G	A	100	PASS	AC=1836;AF=0.366613;AN=5008;NS=2504;DP=17249;EAS_AF=0.3413;AMR_AF=0.4654;AFR_AF=0.1263;EUR_AF=0.4016;SAS_AF=0.6115;AA=g|||;VT=SNP
20	48549017	rs6125823	T	C	100	PASS	AC=2458;AF=0.490815;AN=5008;NS=2504;DP=13366;EAS_AF=0.7738;AMR_AF=0.5836;AFR_AF=0.1309;EUR_AF=0.4503;SAS_AF=0.6616;AA=t|||;VT=SNP
20	48549242	rs12151879	C	T	100	PASS	AC=2264;AF=0.452077;AN=5008;NS=2504;DP=14875;EAS_AF=0.6885;AMR_AF=0.5216;AFR_AF=0.1278;EUR_AF=0.4056;SAS_AF=0.6452;AA=N|||;VT=SNP
20	48549623	rs34836854	A	G	100	PASS	AC=2459;AF=0.491014;AN=5008;NS=2504;DP=8749;EAS_AF=0.7738;AMR_AF=0.5836;AFR_AF=0.1316;EUR_AF=0.4503;SAS_AF=0.6616;AA=G|||;VT=SNP
20	48550009	rs6512600	G	A	100	PASS	AC=883;AF=0.176318;AN=5008;NS=2504;DP=14754;EAS_AF=0.0754;AMR_AF=0.1859;AFR_AF=0.1641;EUR_AF=0.3201;SAS_AF=0.1421;AA=G|||;VT=SNP
20	48550523	rs114202229	C	T	100	PASS	AC=43;AF=0.00858626;AN=5008;NS=2504;DP=19807;EAS_AF=0;AMR_AF=0.0072;AFR_AF=0.0159;EUR_AF=0.0169;SAS_AF=0;AA=C|||;VT=SNP
20	48550677	rs73129260	C	A	100	PASS	AC=21;AF=0.00419329;AN=5008;NS=2504;DP=18972;EAS_AF=0;AMR_AF=0.0029;AFR_AF=0;EUR_AF=0.0139;SAS_AF=0.0051;AA=C|||;VT=SNP
20	48551198	rs139375736	G	A	100	PASS	AC=194;AF=0.038738;AN=5008;NS=2504;DP=14302;EAS_AF=0.0853;AMR_AF=0.062;AFR_AF=0.003;EUR_AF=0.0447;SAS_AF=0.0164;AA=g|||;VT=SNP
20	48551679	rs73129264	G	T	100	PASS	AC=1786;AF=0.356629;AN=5008;NS=2504;DP=15708;EAS_AF=0.3413;AMR_AF=0.4582;AFR_AF=0.0983;EUR_AF=0.3976;SAS_AF=0.6074;AA=G|||;VT=SNP
20	48551956	rs4287819	T	G	100	PASS	AC=2262;AF=0.451677;AN=5008;NS=2504;DP=13429;EAS_AF=0.6885;AMR_AF=0.5216;AFR_AF=0.1278;EUR_AF=0.4056;SAS_AF=0.6431;AA=T|||;VT=SNP
20	48552370	rs117447227	C	T	100	PASS	AC=194;AF=0.038738;AN=5008;NS=2504;DP=11017;EAS_AF=0.0853;AMR_AF=0.062;AFR_AF=0.003;EUR_AF=0.0447;SAS_AF=0.0164;AA=C|||;VT=SNP
20	48553212	rs142869025	C	A	100	PASS	AC=131;AF=0.0261581;AN=5008;NS=2504;DP=11727;EAS_AF=0.0446;AMR_AF=0.0274;AFR_AF=0.0348;EUR_AF=0.0119;SAS_AF=0.0092;AA=C|||;VT=SNP
20	48553703	rs6125825	T	C	100	PASS	AC=2456;AF=0.490415;AN=5008;NS=2504;DP=21099;EAS_AF=0.7738;AMR_AF=0.5836;AFR_AF=0.1309;EUR_AF=0.4503;SAS_AF=0.6595;AA=C|||;VT=SNP
20	48554068	rs77455246	C	G	100	PASS	AC=119;AF=0.023762;AN=5008;NS=2504;DP=19557;EAS_AF=0.0278;AMR_AF=0.0519;AFR_AF=0.0008;EUR_AF=0.0447;SAS_AF=0.0092;AA=C|||;VT=SNP
20	48554148	rs73129268	T	C	100	PASS	AC=85;AF=0.0169728;AN=5008;NS=2504;DP=21488;EAS_AF=0.0446;AMR_AF=0.0245;AFR_AF=0.0008;EUR_AF=0.0129;SAS_AF=0.0092;AA=T|||;VT=SNP
20	48554670	rs2038127	A	G	100	PASS	AC=865;AF=0.172724;AN=5008;NS=2504;DP=21071;EAS_AF=0.0754;AMR_AF=0.1816;AFR_AF=0.1528;EUR_AF=0.3201;SAS_AF=0.1421;AA=A|||;VT=SNP
20	48554977	rs2235617	C	G	100	PASS	AC=1791;AF=0.357628;AN=5008;NS=2504;DP=19524;EAS_AF=0.3423;AMR_AF=0.4611;AFR_AF=0.0983;EUR_AF=0.3976;SAS_AF=0.6094;AA=C|||;VT=SNP
20	48555053	rs150491630	T	G	100	PASS	AC=17;AF=0.00339457;AN=5008;NS=2504;DP=19028;EAS_AF=0;AMR_AF=0.0086;AFR_AF=0;EUR_AF=0.008;SAS_AF=0.0031;AA=T|||;VT=SNP
20	48555820	rs79547786	C	T	100	PASS	AC=194;AF=0.038738;AN=5008;NS=2504;DP=22808;EAS_AF=0.0853;AMR_AF=0.062;AFR_AF=0.003;EUR_AF=0.0447;SAS_AF=0.0164;AA=C|||;VT=SNP
20	48556099	rs78873470	C	A	100	PASS	AC=194;AF=0.038738;AN=5008;NS=2504;DP=19347;EAS_AF=0.0853;AMR_AF=0.062;AFR_AF=0.003;EUR_AF=0.0447;SAS_AF=0.0164;AA=C|||;VT=SNP
20	48556229	rs1056198	C	T	100	PASS	AC=1790;AF=0.357428;AN=5008;NS=2504;DP=17602;EAS_AF=0.3413;AMR_AF=0.4611;AFR_AF=0.0983;EUR_AF=0.3976;SAS_AF=0.6094;AA=c|||;VT=SNP
20	48556248	rs1056200	A	G	100	PASS	AC=2456;AF=0.490415;AN=5008;NS=2504;DP=16119;EAS_AF=0.7738;AMR_AF=0.5836;AFR_AF=0.1309;EUR_AF=0.4503;SAS_AF=0.6595;AA=a|||;VT=SNP
20	48556461	rs6125826	C	T	100	PASS	AC=1816;AF=0.36262;AN=5008;NS=2504;DP=13116;EAS_AF=0.3413;AMR_AF=0.464;AFR_AF=0.1135;EUR_AF=0.4016;SAS_AF=0.6094;AA=c|||;VT=SNP
20	48557172	rs13039965	G	A	100	PASS	AC=1743;AF=0.348043;AN=5008;NS=2504;DP=17848;EAS_AF=0.3413;AMR_AF=0.4568;AFR_AF=0.0651;EUR_AF=0.3976;SAS_AF=0.6094;AA=G|||;VT=SNP
20	48557448	rs6020143	T	C	100	PASS	AC=526;AF=0.105032;AN=5008;NS=2504;DP=19447;EAS_AF=0;AMR_AF=0.0403;AFR_AF=0.3434;EUR_AF=0.0149;SAS_AF=0.0297;AA=T|||;VT=SNP
20	48558305	rs117615429	C	T	100	PASS	AC=55;AF=0.0109824;AN=5008;NS=2504;DP=18600;EAS_AF=0;AMR_AF=0.0115;AFR_AF=0.0008;EUR_AF=0.0249;SAS_AF=0.0215;AA=C|||;VT=SNP
20	48559339	rs4809766	T	C	100	PASS	AC=4062;AF=0.811102;AN=5008;NS=2504;DP=16727;EAS_AF=0.9405;AMR_AF=0.8732;AFR_AF=0.5696;EUR_AF=0.8698;SAS_AF=0.8998;AA=t|||;VT=SNP
20	48559365	rs76369235	A	G	100	PASS	AC=39;AF=0.00778754;AN=5008;NS=2504;DP=17052;EAS_AF=0.003;AMR_AF=0.0115;AFR_AF=0.0023;EUR_AF=0.0229;SAS_AF=0.002;AA=A|||;VT=SNP
20	48560501	rs55740134	G	A	100	PASS	AC=194;AF=0.038738;AN=5008;NS=2504;DP=11667;EAS_AF=0.0853;AMR_AF=0.062;AFR_AF=0.003;EUR_AF=0.0447;SAS_AF=0.0164;AA=G|||;VT=SNP
20	48560544	rs55992502	C	T	100	PASS	AC=194;AF=0.038738;AN=5008;NS=2504;DP=11223;EAS_AF=0.0853;AMR_AF=0.062;AFR_AF=0.003;EUR_AF=0.0447;SAS_AF=0.0164;AA=C|||;VT=SNP
20	48561156	rs4810992	G	A	100	PASS	AC=667;AF=0.133187;AN=5008;NS=2504;DP=16521;EAS_AF=0.0754;AMR_AF=0.1657;AFR_AF=0.0113;EUR_AF=0.3201;SAS_AF=0.1421;AA=G|||;VT=SNP
20	48561280	rs2056991	T	C	100	PASS	AC=1793;AF=0.358027;AN=5008;NS=2504;DP=15458;EAS_AF=0.3413;AMR_AF=0.4625;AFR_AF=0.0983;EUR_AF=0.3976;SAS_AF=0.6115;AA=T|||;VT=SNP
20	48561893	rs4810993	A	G	100	PASS	AC=4665;AF=0.93151;AN=5008;NS=2504;DP=19293;EAS_AF=0.9405;AMR_AF=0.9207;AFR_AF=0.9667;EUR_AF=0.8857;SAS_AF=0.9294;AA=G|||;VT=SNP
20	48562116	rs79598075	T	C	100	PASS	AC=194;AF=0.038738;AN=5008;NS=2504;DP=20115;EAS_AF=0.0853;AMR_AF=0.062;AFR_AF=0.003;EUR_AF=0.0447;SAS_AF=0.0164;AA=T|||;VT=SNP
20	48562446	rs2294599	G	C	100	PASS	AC=1793;AF=0.358027;AN=5008;NS=2504;DP=19627;EAS_AF=0.3413;AMR_AF=0.4625;AFR_AF=0.0983;EUR_AF=0.3976;SAS_AF=0.6115;AA=G|||;VT=SNP
20	48563484	rs147441550	C	T	100	PASS	AC=32;AF=0.00638978;AN=5008;NS=2504;DP=14361;EAS_AF=0;AMR_AF=0.0029;AFR_AF=0;EUR_AF=0.0219;SAS_AF=0.0082;AA=C|||;VT=SNP
20	48564616	rs55661396	C	T	100	PASS	AC=2459;AF=0.491014;AN=5008;NS=2504;DP=14912;EAS_AF=0.7738;AMR_AF=0.585;AFR_AF=0.1309;EUR_AF=0.4503;SAS_AF=0.6616;AA=-|||;VT=SNP
20	48565620	rs73129295	T	C	100	PASS	AC=132;AF=0.0263578;AN=5008;NS=2504;DP=19996;EAS_AF=0.0446;AMR_AF=0.0274;AFR_AF=0.0348;EUR_AF=0.0129;SAS_AF=0.0092;AA=T|||;VT=SNP
20	48566022	rs6067280	A	G	100	PASS	AC=45;AF=0.00898562;AN=5008;NS=2504;DP=18178;EAS_AF=0;AMR_AF=0.0187;AFR_AF=0.0015;EUR_AF=0.0219;SAS_AF=0.0082;AA=A|||;VT=SNP
20	48566065	rs73129298	A	C	100	PASS	AC=450;AF=0.0898562;AN=5008;NS=2504;DP=17914;EAS_AF=0.0466;AMR_AF=0.0677;AFR_AF=0.1384;EUR_AF=0.0875;SAS_AF=0.0869;AA=A|||;VT=SNP
20	48566262	rs6067281	G	A	100	PASS	AC=2458;AF=0.490815;AN=5008;NS=2504;DP=14629;EAS_AF=0.7728;AMR_AF=0.585;AFR_AF=0.1309;EUR_AF=0.4503;SAS_AF=0.6616;AA=A|||;VT=SNP
20	48566529	rs144361842	C	T	100	PASS	AC=194;AF=0.038738;AN=5008;NS=2504;DP=10701;EAS_AF=0.0853;AMR_AF=0.062;AFR_AF=0.003;EUR_AF=0.0447;SAS_AF=0.0164;AA=C|||;VT=SNP
20	48566620	rs11697936	T	C	100	PASS	AC=2459;AF=0.491014;AN=5008;NS=2504;DP=13593;EAS_AF=0.7738;AMR_AF=0.585;AFR_AF=0.1309;EUR_AF=0.4503;SAS_AF=0.6616;AA=t|||;VT=SNP
20	48567151	rs78769293	C	T	100	PASS	AC=16;AF=0.00319489;AN=5008;NS=2504;DP=17119;EAS_AF=0;AMR_AF=0.0029;AFR_AF=0.0008;EUR_AF=0.0089;SAS_AF=0.0041;AA=C|||;VT=SNP
20	48568055	rs2281217	C	G	100	PASS	AC=2533;AF=0.505791;AN=5008;NS=2504;DP=19609;EAS_AF=0.7738;AMR_AF=0.5893;AFR_AF=0.1853;EUR_AF=0.4503;SAS_AF=0.6605;AA=G|||;VT=SNP
20	48568258	rs4809767	C	T	100	PASS	AC=4650;AF=0.928514;AN=5008;NS=2504;DP=18688;EAS_AF=0.9405;AMR_AF=0.9179;AFR_AF=0.9569;EUR_AF=0.8857;SAS_AF=0.9294;AA=N|||;VT=SNP
20	48568929	rs6125829	G	T	100	PASS	AC=1793;AF=0.358027;AN=5008;NS=2504;DP=20968;EAS_AF=0.3413;AMR_AF=0.4625;AFR_AF=0.0983;EUR_AF=0.3976;SAS_AF=0.6115;AA=G|||;VT=SNP
20	48569127	rs2235616	G	A	100	PASS	AC=1791;AF=0.357628;AN=5008;NS=2504;DP=17942;EAS_AF=0.3393;AMR_AF=0.4625;AFR_AF=0.0983;EUR_AF=0.3976;SAS_AF=0.6115;AA=G|||;VT=SNP
20	48569278	rs6067282	T	C	100	PASS	AC=2460;AF=0.491214;AN=5008;NS=2504;DP=19965;EAS_AF=0.7738;AMR_AF=0.585;AFR_AF=0.1309;EUR_AF=0.4503;SAS_AF=0.6626;AA=C|||;VT=SNP
20	48569634	rs75138806	A	G	100	PASS	AC=88;AF=0.0175719;AN=5008;NS=2504;DP=19260;EAS_AF=0;AMR_AF=0.0245;AFR_AF=0.0008;EUR_AF=0.0586;SAS_AF=0.0112;AA=A|||;VT=SNP
20	48570612	rs41283588	G	C	100	PASS	AC=25;AF=0.00499201;AN=5008;NS=2504;DP=17738;EAS_AF=0.003;AMR_AF=0.0043;AFR_AF=0.0015;EUR_AF=0.0149;SAS_AF=0.002;AA=G|||;VT=SNP
20	48571263	rs150351901	A	G	100	PASS	AC=45;AF=0.00898562;AN=5008;NS=2504;DP=16837;EAS_AF=0;AMR_AF=0.0058;AFR_AF=0.0008;EUR_AF=0.0388;SAS_AF=0.001;AA=A|||;VT=SNP
20	48571662	rs6125830	G	A	100	PASS	AC=2462;AF=0.491613;AN=5008;NS=2504;DP=21408;EAS_AF=0.7748;AMR_AF=0.585;AFR_AF=0.1309;EUR_AF=0.4523;SAS_AF=0.6616;AA=A|||;VT=SNP
20	48571666	rs75158520	C	T	100	PASS	AC=33;AF=0.00658946;AN=5008;NS=2504;DP=21717;EAS_AF=0;AMR_AF=0.0029;AFR_AF=0;EUR_AF=0.0229;SAS_AF=0.0082;AA=C|||;VT=SNP
20	48571673	rs4810994	C	T	100	PASS	AC=2535;AF=0.50619;AN=5008;NS=2504;DP=21813;EAS_AF=0.7738;AMR_AF=0.5893;AFR_AF=0.1853;EUR_AF=0.4513;SAS_AF=0.6616;AA=T|||;VT=SNP
20	48571802	rs4810995	C	A	100	PASS	AC=2459;AF=0.491014;AN=5008;NS=2504;DP=19188;EAS_AF=0.7738;AMR_AF=0.585;AFR_AF=0.1309;EUR_AF=0.4503;SAS_AF=0.6616;AA=A|||;VT=SNP
20	48572284	rs117045038	C	T	100	PASS	AC=194;AF=0.038738;AN=5008;NS=2504;DP=17889;EAS_AF=0.0853;AMR_AF=0.062;AFR_AF=0.003;EUR_AF=0.0447;SAS_AF=0.0164;AA=C|||;VT=SNP
20	48572787	rs6020150	A	C	100	PASS	AC=589;AF=0.117612;AN=5008;NS=2504;DP=19493;EAS_AF=0;AMR_AF=0.0447;AFR_AF=0.388;EUR_AF=0.0159;SAS_AF=0.0297;AA=A|||;VT=SNP
20	48572993	rs56397739	T	C	100	PASS	AC=194;AF=0.038738;AN=5008;NS=2504;DP=15160;EAS_AF=0.0853;AMR_AF=0.062;AFR_AF=0.003;EUR_AF=0.0447;SAS_AF=0.0164;AA=T|||;VT=SNP
20	48573603	rs147559058	G	A	100	PASS	AC=17;AF=0.00339457;AN=5008;NS=2504;DP=17429;EAS_AF=0;AMR_AF=0.0086;AFR_AF=0;EUR_AF=0.008;SAS_AF=0.0031;AA=G|||;VT=SNP
20	48574051	rs6067283	A	G	100	PASS	AC=3204;AF=0.639776;AN=5008;NS=2504;DP=21992;EAS_AF=0.7639;AMR_AF=0.7075;AFR_AF=0.3351;EUR_AF=0.7256;SAS_AF=0.7873;AA=G|||;VT=SNP
20	48574116	rs1883553	T	C	100	PASS	AC=3401;AF=0.679113;AN=5008;NS=2504;DP=22756;EAS_AF=0.8492;AMR_AF=0.7695;AFR_AF=0.3396;EUR_AF=0.7714;SAS_AF=0.8037;AA=C|||;VT=SNP
20	48574454	rs6067284	G	A	100	PASS	AC=1794;AF=0.358227;AN=5008;NS=2504;DP=17138;EAS_AF=0.3413;AMR_AF=0.4625;AFR_AF=0.0983;EUR_AF=0.3976;SAS_AF=0.6125;AA=G|||;VT=SNP
20	48574939	rs13037331	C	G	100	PASS	AC=3204;AF=0.639776;AN=5008;NS=2504;DP=15834;EAS_AF=0.7639;AMR_AF=0.7075;AFR_AF=0.3351;EUR_AF=0.7256;SAS_AF=0.7873;AA=C|||;VT=SNP
20	48574985	rs73131219	C	T	100	PASS	AC=22;AF=0.00439297;AN=5008;NS=2504;DP=16560;EAS_AF=0;AMR_AF=0.013;AFR_AF=0;EUR_AF=0.0099;SAS_AF=0.0031;AA=C|||;VT=SNP
20	48575315	rs11697848	C	T	100	PASS	AC=194;AF=0.038738;AN=5008;NS=2504;DP=17589;EAS_AF=0.0853;AMR_AF=0.062;AFR_AF=0.003;EUR_AF=0.0447;SAS_AF=0.0164;AA=C|||;VT=SNP
20	48575749	rs73131221	C	T	100	PASS	AC=429;AF=0.0856629;AN=5008;NS=2504;DP=15643;EAS_AF=0.0466;AMR_AF=0.0677;AFR_AF=0.1225;EUR_AF=0.0865;SAS_AF=0.0879;AA=C|||;VT=SNP
20	48576312	rs4809768	T	A	100	PASS	AC=1793;AF=0.358027;AN=5008;NS=2504;DP=17809;EAS_AF=0.3413;AMR_AF=0.4625;AFR_AF=0.0983;EUR_AF=0.3976;SAS_AF=0.6115;AA=T|||;VT=SNP
20	48576524	rs75621680	G	A	100	PASS	AC=195;AF=0.0389377;AN=5008;NS=2504;DP=16748;EAS_AF=0.0853;AMR_AF=0.062;AFR_AF=0.003;EUR_AF=0.0457;SAS_AF=0.0164;AA=G|||;VT=SNP
20	48577143	rs6125836	A	G	100	PASS	AC=2340;AF=0.467252;AN=5008;NS=2504;DP=14113;EAS_AF=0.6885;AMR_AF=0.5274;AFR_AF=0.1823;EUR_AF=0.4056;SAS_AF=0.6452;AA=G|||;VT=SNP
20	48577287	rs7274117	C	T	100	PASS	AC=196;AF=0.0391374;AN=5008;NS=2504;DP=9546;EAS_AF=0.0853;AMR_AF=0.062;AFR_AF=0.0038;EUR_AF=0.0447;SAS_AF=0.0174;AA=C|||;VT=SNP
20	48577475	rs6020152	A	G	100	PASS	AC=4919;AF=0.982228;AN=5008;NS=2504;DP=11446;EAS_AF=1;AMR_AF=0.9683;AFR_AF=0.9992;EUR_AF=0.9473;SAS_AF=0.9867;AA=G|||;VT=SNP
20	48577594	rs62208220	G	A	100	PASS	AC=61;AF=0.0121805;AN=5008;NS=2504;DP=14209;EAS_AF=0.001;AMR_AF=0.0072;AFR_AF=0.0015;EUR_AF=0.0268;SAS_AF=0.0266;AA=G|||;VT=SNP
20	48577831	rs149965743	G	A	100	PASS	AC=194;AF=0.038738;AN=5008;NS=2504;DP=13302;EAS_AF=0.0853;AMR_AF=0.062;AFR_AF=0.003;EUR_AF=0.0447;SAS_AF=0.0164;AA=G|||;VT=SNP
20	48578172	rs6067287	A	G	100	PASS	AC=3204;AF=0.639776;AN=5008;NS=2504;DP=15274;EAS_AF=0.7639;AMR_AF=0.7075;AFR_AF=0.3351;EUR_AF=0.7256;SAS_AF=0.7873;AA=A|||;VT=SNP
20	48578236	rs6122852	G	T	100	PASS	AC=3204;AF=0.639776;AN=5008;NS=2504;DP=17235;EAS_AF=0.7639;AMR_AF=0.7075;AFR_AF=0.3351;EUR_AF=0.7256;SAS_AF=0.7873;AA=G|||;VT=SNP
20	48578334	rs189771166	C	T	100	PASS	AC=47;AF=0.00938498;AN=5008;NS=2504;DP=14018;EAS_AF=0.001;AMR_AF=0.0058;AFR_AF=0.0008;EUR_AF=0.0229;SAS_AF=0.0184;AA=C|||;VT=SNP
20	48578385	rs112590664	C	T	100	PASS	AC=883;AF=0.176318;AN=5008;NS=2504;DP=13808;EAS_AF=0.0754;AMR_AF=0.1816;AFR_AF=0.1657;EUR_AF=0.3211;SAS_AF=0.1421;AA=C|||;VT=SNP
20	48578734	rs113558364	A	T	100	PASS	AC=865;AF=0.172724;AN=5008;NS=2504;DP=17675;EAS_AF=0.0754;AMR_AF=0.1801;AFR_AF=0.1528;EUR_AF=0.3211;SAS_AF=0.1421;AA=A|||;VT=SNP
20	48578804	rs35598880	A	G	100	PASS	AC=194;AF=0.038738;AN=5008;NS=2504;DP=16463;EAS_AF=0.0853;AMR_AF=0.062;AFR_AF=0.003;EUR_AF=0.0447;SAS_AF=0.0164;AA=A|||;VT=SNP
20	48579002	rs4810996	G	A	100	PASS	AC=2339;AF=0.467053;AN=5008;NS=2504;DP=19067;EAS_AF=0.6885;AMR_AF=0.5274;AFR_AF=0.1823;EUR_AF=0.4046;SAS_AF=0.6452;AA=G|||;VT=SNP
20	48579164	rs4809769	C	A	100	PASS	AC=1792;AF=0.357827;AN=5008;NS=2504;DP=16898;EAS_AF=0.3413;AMR_AF=0.4625;AFR_AF=0.0983;EUR_AF=0.3966;SAS_AF=0.6115;AA=C|||;VT=SNP
20	48579186	rs56307853	A	G	100	PASS	AC=194;AF=0.038738;AN=5008;NS=2504;DP=16119;EAS_AF=0.0853;AMR_AF=0.062;AFR_AF=0.003;EUR_AF=0.0447;SAS_AF=0.0164;AA=A|||;VT=SNP
20	48579246	rs60813083	T	G	100	PASS	AC=449;AF=0.0896565;AN=5008;NS=2504;DP=14785;EAS_AF=0.0466;AMR_AF=0.0677;AFR_AF=0.1384;EUR_AF=0.0865;SAS_AF=0.0869;AA=T|||;VT=SNP
20	48579348	rs4810997	G	T	100	PASS	AC=2316;AF=0.46246;AN=5008;NS=2504;DP=14957;EAS_AF=0.6895;AMR_AF=0.5245;AFR_AF=0.1687;EUR_AF=0.4016;SAS_AF=0.6442;AA=G|||;VT=SNP
20	48579944	rs112714503	C	T	100	PASS	AC=588;AF=0.117412;AN=5008;NS=2504;DP=19447;EAS_AF=0;AMR_AF=0.0447;AFR_AF=0.3873;EUR_AF=0.0159;SAS_AF=0.0297;AA=C|||;VT=SNP
20	48580010	rs4810998	G	C	100	PASS	AC=2317;AF=0.46266;AN=5008;NS=2504;DP=18272;EAS_AF=0.6885;AMR_AF=0.5259;AFR_AF=0.1672;EUR_AF=0.4006;SAS_AF=0.6483;AA=C|||;VT=SNP
20	48580052	rs147302167	G	A	100	PASS	AC=133;AF=0.0265575;AN=5008;NS=2504;DP=18655;EAS_AF=0.0446;AMR_AF=0.0274;AFR_AF=0.0356;EUR_AF=0.0129;SAS_AF=0.0092;AA=G|||;VT=SNP
20	48580855	rs569217861	A	T	100	PASS	AC=17;AF=0.00339457;AN=5008;NS=2504;DP=15902;EAS_AF=0;AMR_AF=0.0086;AFR_AF=0;EUR_AF=0.008;SAS_AF=0.0031;AA=A|||;VT=SNP
20	48580964	rs79590385	T	A	100	PASS	AC=349;AF=0.0696885;AN=5008;NS=2504;DP=16982;EAS_AF=0.0883;AMR_AF=0.072;AFR_AF=0.1074;EUR_AF=0.0457;SAS_AF=0.0225;AA=T|||;VT=SNP
20	48580969	rs4810999	A	T	100	PASS	AC=2313;AF=0.461861;AN=5008;NS=2504;DP=16709;EAS_AF=0.6885;AMR_AF=0.5245;AFR_AF=0.1672;EUR_AF=0.4006;SAS_AF=0.6452;AA=T|||;VT=SNP
20	48581651	rs1884738	C	G	100	PASS	AC=194;AF=0.038738;AN=5008;NS=2504;DP=18216;EAS_AF=0.0853;AMR_AF=0.062;AFR_AF=0.003;EUR_AF=0.0447;SAS_AF=0.0164;AA=C|||;VT=SNP
20	48581741	rs6067293	T	C	100	PASS	AC=2313;AF=0.461861;AN=5008;NS=2504;DP=19297;EAS_AF=0.6885;AMR_AF=0.5245;AFR_AF=0.1672;EUR_AF=0.4006;SAS_AF=0.6452;AA=C|||;VT=SNP
20	48582759	rs6067295	A	G	100	PASS	AC=4648;AF=0.928115;AN=5008;NS=2504;DP=16089;EAS_AF=0.9395;AMR_AF=0.9164;AFR_AF=0.9569;EUR_AF=0.8857;SAS_AF=0.9294;AA=G|||;VT=SNP
20	48582769	rs6067296	A	C	100	PASS	AC=1792;AF=0.357827;AN=5008;NS=2504;DP=15837;EAS_AF=0.3413;AMR_AF=0.4625;AFR_AF=0.0983;EUR_AF=0.3966;SAS_AF=0.6115;AA=A|||;VT=SNP
20	48583239	rs6067297	A	G	100	PASS	AC=3177;AF=0.634385;AN=5008;NS=2504;DP=18111;EAS_AF=0.7639;AMR_AF=0.7046;AFR_AF=0.32;EUR_AF=0.7217;SAS_AF=0.7863;AA=G|||;VT=SNP
20	48583249	rs6063449	A	G	100	PASS	AC=3178;AF=0.634585;AN=5008;NS=2504;DP=18092;EAS_AF=0.7639;AMR_AF=0.7046;AFR_AF=0.32;EUR_AF=0.7217;SAS_AF=0.7873;AA=G|||;VT=SNP
20	48583432	rs6063450	T	G	100	PASS	AC=3226;AF=0.644169;AN=5008;NS=2504;DP=24714;EAS_AF=0.7649;AMR_AF=0.7075;AFR_AF=0.351;EUR_AF=0.7256;SAS_AF=0.7873;AA=T|||;VT=SNP
20	48583726	rs7272308	G	A	100	PASS	AC=935;AF=0.186701;AN=5008;NS=2504;DP=20441;EAS_AF=0.0754;AMR_AF=0.1801;AFR_AF=0.202;EUR_AF=0.3181;SAS_AF=0.1503;AA=G|||;VT=SNP
20	48584759	rs9680075	C	G	100	PASS	AC=933;AF=0.186302;AN=5008;NS=2504;DP=20677;EAS_AF=0.1736;AMR_AF=0.1715;AFR_AF=0.2882;EUR_AF=0.1481;SAS_AF=0.1115;AA=G|||;VT=SNP
20	48585555	rs11696444	G	A	100	PASS	AC=723;AF=0.144369;AN=5008;NS=2504;DP=17081;EAS_AF=0.1746;AMR_AF=0.1571;AFR_AF=0.1377;EUR_AF=0.1481;SAS_AF=0.1094;AA=G|||;VT=SNP
20	48585947	rs73131255	G	A	100	PASS	AC=723;AF=0.144369;AN=5008;NS=2504;DP=14463;EAS_AF=0.1736;AMR_AF=0.1556;AFR_AF=0.1392;EUR_AF=0.1461;SAS_AF=0.1115;AA=G|||;VT=SNP
20	48585958	rs73131258	C	T	100	PASS	AC=683;AF=0.136382;AN=5008;NS=2504;DP=14739;EAS_AF=0.1736;AMR_AF=0.1527;AFR_AF=0.1104;EUR_AF=0.1461;SAS_AF=0.1115;AA=C|||;VT=SNP
20	48586445	rs6067302	C	T	100	PASS	AC=1790;AF=0.357428;AN=5008;NS=2504;DP=14648;EAS_AF=0.3304;AMR_AF=0.4712;AFR_AF=0.0998;EUR_AF=0.4006;SAS_AF=0.6084;AA=c|||;VT=SNP
20	48586584	rs6067303	G	A	100	PASS	AC=4894;AF=0.977236;AN=5008;NS=2504;DP=11165;EAS_AF=1;AMR_AF=0.9582;AFR_AF=0.9985;EUR_AF=0.9314;SAS_AF=0.9857;AA=A|||;VT=SNP
20	48586637	rs11697080	C	T	100	PASS	AC=698;AF=0.139377;AN=5008;NS=2504;DP=11631;EAS_AF=0.1736;AMR_AF=0.1427;AFR_AF=0.1384;EUR_AF=0.1332;SAS_AF=0.1094;AA=C|||;VT=SNP
20	48586702	rs11697132	G	A	100	PASS	AC=770;AF=0.153754;AN=5008;NS=2504;DP=15108;EAS_AF=0.1736;AMR_AF=0.17;AFR_AF=0.1392;EUR_AF=0.1759;SAS_AF=0.1186;AA=G|||;VT=SNP
20	48586760	rs73274724	C	T	100	PASS	AC=868;AF=0.173323;AN=5008;NS=2504;DP=16239;EAS_AF=0.0744;AMR_AF=0.1758;AFR_AF=0.1573;EUR_AF=0.3211;SAS_AF=0.1431;AA=C|||;VT=SNP
20	48587474	rs11698760	G	A	100	PASS	AC=726;AF=0.144968;AN=5008;NS=2504;DP=16645;EAS_AF=0.1736;AMR_AF=0.1571;AFR_AF=0.1392;EUR_AF=0.1481;SAS_AF=0.1115;AA=G|||;VT=SNP
20	48587633	rs6020156	G	C	100	PASS	AC=4634;AF=0.925319;AN=5008;NS=2504;DP=14881;EAS_AF=0.9246;AMR_AF=0.9193;AFR_AF=0.9554;EUR_AF=0.8907;SAS_AF=0.9254;AA=C|||;VT=SNP
20	48588260	rs113933749	G	A	100	PASS	AC=730;AF=0.145767;AN=5008;NS=2504;DP=16393;EAS_AF=0.1736;AMR_AF=0.1585;AFR_AF=0.1415;EUR_AF=0.1481;SAS_AF=0.1115;AA=G|||;VT=SNP
20	48588290	rs117045390	C	T	100	PASS	AC=196;AF=0.0391374;AN=5008;NS=2504;DP=15888;EAS_AF=0.0843;AMR_AF=0.062;AFR_AF=0.0053;EUR_AF=0.0447;SAS_AF=0.0164;AA=C|||;VT=SNP
20	48588511	rs73113613	C	A	100	PASS	AC=729;AF=0.145567;AN=5008;NS=2504;DP=15037;EAS_AF=0.1736;AMR_AF=0.1571;AFR_AF=0.1415;EUR_AF=0.1481;SAS_AF=0.1115;AA=C|||;VT=SNP
20	48588861	rs56166859	A	T	100	PASS	AC=729;AF=0.145567;AN=5008;NS=2504;DP=16391;EAS_AF=0.1736;AMR_AF=0.1571;AFR_AF=0.1415;EUR_AF=0.1481;SAS_AF=0.1115;AA=A|||;VT=SNP
20	48589350	rs141658589	A	G	100	PASS	AC=729;AF=0.145567;AN=5008;NS=2504;DP=12482;EAS_AF=0.1736;AMR_AF=0.1571;AFR_AF=0.1415;EUR_AF=0.1481;SAS_AF=0.1115;AA=A|||;VT=SNP
20	48589749	rs73113617	A	T	100	PASS	AC=729;AF=0.145567;AN=5008;NS=2504;DP=13452;EAS_AF=0.1736;AMR_AF=0.1571;AFR_AF=0.1415;EUR_AF=0.1481;SAS_AF=0.1115;AA=A|||;VT=SNP
20	48589996	rs6067305	C	T	100	PASS	AC=1788;AF=0.357029;AN=5008;NS=2504;DP=14132;EAS_AF=0.3284;AMR_AF=0.4697;AFR_AF=0.0998;EUR_AF=0.4006;SAS_AF=0.6094;AA=C|||;VT=SNP
20	48590337	rs12624347	C	T	100	PASS	AC=728;AF=0.145367;AN=5008;NS=2504;DP=16746;EAS_AF=0.1736;AMR_AF=0.1571;AFR_AF=0.1415;EUR_AF=0.1481;SAS_AF=0.1104;AA=C|||;VT=SNP
20	48590338	rs12624348	C	A	100	PASS	AC=728;AF=0.145367;AN=5008;NS=2504;DP=16659;EAS_AF=0.1736;AMR_AF=0.1571;AFR_AF=0.1415;EUR_AF=0.1481;SAS_AF=0.1104;AA=C|||;VT=SNP
20	48590587	rs76939398	C	T	100	PASS	AC=196;AF=0.0391374;AN=5008;NS=2504;DP=19038;EAS_AF=0.0843;AMR_AF=0.062;AFR_AF=0.0053;EUR_AF=0.0447;SAS_AF=0.0164;AA=C|||;VT=SNP
20	48590773	rs55934033	G	A	100	PASS	AC=948;AF=0.189297;AN=5008;NS=2504;DP=18560;EAS_AF=0.12;AMR_AF=0.1744;AFR_AF=0.1589;EUR_AF=0.3171;SAS_AF=0.181;AA=G|||;VT=SNP
```
