## Supplementary material for "Characterization of shared and ancestry-specific signals driving complex traits using multi-ancestry fine-mapping": mesusiecsinfo

```
*************************************************************

  Multiple Ancestry Sum of Single Effect Model (MESuSiE)          

   Visit http://www.xzlab.org/software.html For Update            

            (C) 2022 Boran Gao, Xiang Zhou                        

              GNU General Public License                          

*************************************************************
# Start data processing for sufficient statistics 
# Create MESuSiE object 
# Start data analysis 

# Data analysis is done, and now generates result 

Potential causal SNPs with PIP > 0.5:  chr20:58908600:T:C chr20:58998264:TAAA:T chr20:59022590:A:G 

Credible sets for effects: 
$cs
$cs$L1
[1] 906 908

$cs$L2
[1] 849 852 853 854 855 858 859 869


$cs_category
       L1        L2 
"eur_afr" "eur_afr" 

$purity
   min.abs.corr mean.abs.corr median.abs.corr
L1     0.980856     0.9904280        0.990428
L2     0.964202     0.9903024        0.995572

$cs_index
[1] 1 2

$coverage
[1] 0.9996979 0.9712292

$requested_coverage
[1] 0.95


 Use MESuSiE_Plot() for visualization
# Total time used for the analysis: 0.12 mins
```
