## Supplementary material for "Characterization of shared and ancestry-specific signals driving complex traits using multi-ancestry fine-mapping": mesusieoutput

```
                 eur          afr      eur_afr
   [1,] 2.605458e-05 1.393904e-05 3.637654e-06
   [2,] 1.895272e-05 1.344028e-05 3.662656e-06
   [3,] 3.633214e-05 1.662978e-05 5.298771e-06
   [4,] 3.030946e-05 2.836212e-05 5.135780e-06
   [5,] 2.583542e-05 2.283904e-05 5.904877e-06
   [6,] 3.616623e-05 2.393674e-05 6.703564e-06
   [7,] 2.407678e-05 2.194868e-05 7.522047e-06
   [8,] 5.478580e-05 2.050033e-05 6.844420e-06
   [9,] 5.613436e-05 1.961890e-05 6.359761e-06
  [10,] 5.648468e-05 1.961571e-05 6.447535e-06
  [11,] 5.352102e-05 2.180751e-05 7.357688e-06
  [12,] 4.925569e-05 3.216934e-04 2.508842e-04
  [13,] 4.662069e-05 3.391559e-05 2.330330e-05
  [14,] 3.997732e-05 4.047285e-05 2.504396e-05
  [15,] 3.718869e-05 6.103460e-05 3.594268e-05
  [16,] 3.440729e-05 4.797755e-05 1.100812e-05
  [17,] 5.483495e-05 1.977111e-04 1.526065e-04
  [18,] 4.578156e-05 2.301573e-04 1.500135e-04
  [19,] 4.971360e-05 2.465454e-03 1.974470e-03
  [20,] 3.092594e-05 3.523120e-04 2.764396e-05
  [21,] 3.570529e-05 1.053704e-03 1.115724e-04
  [22,] 3.818106e-05 1.568826e-05 7.365129e-06
  [23,] 5.313198e-05 9.667919e-04 7.670010e-04
  [24,] 3.751025e-05 2.905918e-04 5.361047e-05
  [25,] 2.456199e-05 1.126714e-05 3.093109e-06
  [26,] 4.078578e-05 1.821227e-05 5.821048e-06
  [27,] 3.822584e-05 6.757205e-05 2.825954e-05
  [28,] 3.158753e-05 4.401179e-03 9.551684e-04
  [29,] 2.924858e-05 1.308191e-04 4.905939e-05
  [30,] 3.111197e-05 1.382191e-03 3.429097e-04
  [31,] 3.484462e-05 3.153837e-04 8.858492e-05
  [32,] 4.111719e-05 1.878527e-04 8.337073e-05
  [33,] 2.885442e-05 1.058044e-05 3.321956e-06
  [34,] 2.772838e-05 1.086048e-05 3.446610e-06
  [35,] 2.773749e-05 3.035147e-05 8.772035e-06
  [36,] 1.979429e-05 7.658061e-05 1.788843e-05
  [37,] 4.579448e-05 9.719955e-05 2.221582e-05
  [38,] 2.992332e-05 4.714874e-05 1.336962e-05
  [39,] 2.539586e-05 1.354017e-05 4.123990e-06
  [40,] 4.244988e-05 6.348243e-05 2.023148e-05
  [41,] 3.360843e-05 5.748373e-05 1.092726e-05
  [42,] 2.408925e-05 1.110222e-05 3.248415e-06
  [43,] 5.441125e-05 2.600354e-05 1.093662e-05
  [44,] 5.866577e-05 2.634377e-05 1.156407e-05
  [45,] 2.907697e-05 1.125982e-05 3.478649e-06
  [46,] 5.730000e-05 2.680982e-05 1.165298e-05
  [47,] 2.822113e-05 1.114631e-05 3.476842e-06
  [48,] 5.888362e-05 2.680982e-05 1.182225e-05
  [49,] 5.993711e-05 2.634008e-05 1.169608e-05
  [50,] 5.658004e-05 2.510633e-05 1.073208e-05
  [51,] 3.314262e-05 1.270062e-05 4.228384e-06
  [52,] 5.881314e-05 1.704468e-05 6.834228e-06
  [53,] 3.290153e-05 1.279190e-05 4.245446e-06
  [54,] 3.323625e-05 2.240937e-05 7.506891e-06
  [55,] 3.400372e-05 9.331929e-05 1.474999e-05
  [56,] 3.404960e-05 1.394744e-04 1.747928e-05
  [57,] 3.398485e-05 8.854929e-05 1.470681e-05
  [58,] 3.472807e-05 1.998021e-05 5.814442e-06
  [59,] 4.448209e-05 2.125363e-05 8.878687e-06
  [60,] 3.431288e-05 8.247281e-05 1.322739e-05
  [61,] 5.197198e-05 2.551595e-05 1.062815e-05
  [62,] 3.411951e-05 1.369193e-04 1.684503e-05
  [63,] 5.645619e-05 2.817332e-05 1.223623e-05
  [64,] 4.728511e-05 2.036465e-05 6.776697e-06
  [65,] 5.731557e-05 2.702658e-05 1.176547e-05
  [66,] 5.771680e-05 2.697063e-05 1.178086e-05
  [67,] 5.629985e-05 2.613392e-05 1.120665e-05
  [68,] 5.697077e-05 2.760817e-05 1.201199e-05
  [69,] 5.587287e-05 2.681410e-05 1.149827e-05
  [70,] 2.843569e-05 1.236682e-05 4.203471e-06
  [71,] 3.478213e-05 1.218032e-04 1.463201e-05
  [72,] 5.663847e-05 2.726359e-05 1.180265e-05
  [73,] 3.483985e-05 1.219407e-04 1.454084e-05
  [74,] 5.556162e-05 1.723113e-05 6.890188e-06
  [75,] 5.687115e-05 2.432491e-05 1.062249e-05
  [76,] 5.561498e-05 1.842776e-05 7.502706e-06
  [77,] 4.704086e-05 1.682966e-05 5.508144e-06
  [78,] 5.402647e-05 1.739468e-05 6.893287e-06
  [79,] 5.482046e-05 1.747822e-05 6.975791e-06
  [80,] 5.402955e-05 3.749498e-05 2.009651e-05
  [81,] 3.351671e-05 1.233368e-04 2.227438e-05
  [82,] 3.271681e-05 1.599889e-05 5.434106e-06
  [83,] 3.377368e-05 1.743719e-04 2.631294e-05
  [84,] 1.024370e-04 1.097257e-05 5.836365e-06
  [85,] 4.045738e-05 3.919218e-05 1.047187e-05
  [86,] 5.420892e-05 1.786537e-05 7.282308e-06
  [87,] 2.622288e-05 1.064819e-05 3.114699e-06
  [88,] 1.782806e-04 1.861507e-05 3.489346e-06
  [89,] 2.752815e-05 2.309560e-05 6.432140e-06
  [90,] 2.969881e-04 2.435487e-05 5.878559e-06
  [91,] 3.112719e-05 1.063142e-05 3.428335e-06
  [92,] 4.661932e-05 1.737371e-05 6.018470e-06
  [93,] 4.646219e-05 1.360019e-05 4.638946e-06
  [94,] 3.962735e-05 1.159889e-04 3.178464e-05
  [95,] 3.841712e-05 3.390046e-04 7.091593e-05
  [96,] 4.679742e-05 1.278824e-05 4.359899e-06
  [97,] 2.403113e-05 2.597084e-05 7.257673e-06
  [98,] 2.563674e-05 2.785438e-05 6.584402e-06
  [99,] 2.438172e-05 1.607558e-05 5.007085e-06
 [100,] 2.548692e-05 2.786185e-05 6.552991e-06
 [101,] 3.978396e-05 1.997539e-04 5.094987e-05
 [102,] 2.232087e-05 1.048063e-05 3.195026e-06
 [103,] 3.778808e-05 6.187101e-05 1.734141e-05
 [104,] 7.542857e-05 1.469608e-05 3.333827e-06
 [105,] 1.013088e-04 3.519566e-05 4.001379e-06
 [106,] 4.336338e-05 4.127919e-05 9.391528e-06
 [107,] 5.961257e-05 2.855069e-05 3.676663e-06
 [108,] 1.255040e-04 2.750066e-05 3.573829e-06
 [109,] 4.194381e-05 7.475305e-05 1.689629e-05
 [110,] 2.543569e-05 4.371997e-05 6.281765e-06
 [111,] 2.516332e-05 1.315287e-05 3.667360e-06
 [112,] 2.576541e-05 1.912054e-05 3.833912e-06
 [113,] 2.175903e-05 1.562406e-05 4.421993e-06
 [114,] 2.549465e-05 1.344465e-05 3.388519e-06
 [115,] 2.198826e-05 1.288832e-05 3.647062e-06
 [116,] 2.395444e-05 1.534178e-05 3.581718e-06
 [117,] 2.931631e-05 1.236838e-05 4.520358e-06
 [118,] 2.714716e-05 1.139620e-05 3.213161e-06
 [119,] 2.017236e-05 1.227421e-05 3.604871e-06
 [120,] 2.436042e-05 1.047072e-05 3.313463e-06
 [121,] 2.056872e-05 1.982447e-05 4.570228e-06
 [122,] 2.056640e-05 2.068514e-05 4.408630e-06
 [123,] 2.681409e-05 1.350908e-05 4.437767e-06
 [124,] 1.967894e-05 1.337724e-05 3.739442e-06
 [125,] 3.154826e-05 1.550015e-05 6.348137e-06
 [126,] 3.075888e-05 1.287806e-05 4.829601e-06
 [127,] 1.968871e-05 1.345836e-05 3.752189e-06
 [128,] 2.513986e-05 1.191871e-05 3.846214e-06
 [129,] 1.999215e-05 2.506469e-05 5.259647e-06
 [130,] 2.302455e-05 1.453657e-05 4.574274e-06
 [131,] 2.219248e-05 1.050509e-05 3.249595e-06
 [132,] 2.363105e-05 1.724472e-05 5.794527e-06
 [133,] 3.333257e-05 1.617447e-05 6.660868e-06
 [134,] 3.652310e-05 1.675471e-05 7.584711e-06
 [135,] 2.807173e-05 1.183265e-05 4.174982e-06
 [136,] 3.928661e-05 1.676779e-05 6.786284e-06
 [137,] 2.013977e-05 1.613576e-05 4.284244e-06
 [138,] 2.042911e-05 1.274031e-05 3.714314e-06
 [139,] 2.219292e-05 1.479091e-05 4.134535e-06
 [140,] 2.109987e-05 1.325493e-05 3.745338e-06
 [141,] 3.505971e-05 2.629617e-05 7.628200e-06
 [142,] 2.249403e-05 1.277004e-05 3.699846e-06
 [143,] 2.113220e-05 2.104448e-05 5.064270e-06
 [144,] 2.256843e-05 1.347515e-05 3.821759e-06
 [145,] 3.317941e-05 1.494143e-05 3.616485e-06
 [146,] 5.971495e-05 1.754816e-05 8.571818e-06
 [147,] 4.078392e-05 1.289073e-05 3.960549e-06
 [148,] 2.101220e-05 1.106908e-05 3.080625e-06
 [149,] 3.895729e-05 1.509539e-05 5.721181e-06
 [150,] 3.490488e-05 1.931479e-05 5.940503e-06
 [151,] 2.564474e-05 2.232172e-05 4.354423e-06
 [152,] 3.474580e-05 2.507257e-05 8.044347e-06
 [153,] 2.084689e-05 2.697560e-05 5.683288e-06
 [154,] 2.579012e-05 1.395699e-05 3.242779e-06
 [155,] 4.090422e-05 5.017002e-05 1.909087e-05
 [156,] 2.317983e-05 2.081720e-05 4.796873e-06
 [157,] 3.486366e-05 2.153377e-05 6.580462e-06
 [158,] 1.925327e-05 1.407105e-05 3.731509e-06
 [159,] 2.057086e-05 2.342352e-05 5.742909e-06
 [160,] 3.575739e-05 2.608461e-05 8.001147e-06
 [161,] 3.882889e-05 1.822076e-05 7.613932e-06
 [162,] 2.130589e-05 1.191500e-05 3.180703e-06
 [163,] 4.067200e-05 1.760683e-05 4.110772e-06
 [164,] 2.169017e-05 4.747895e-05 1.185175e-05
 [165,] 5.006069e-05 1.160084e-05 3.722478e-06
 [166,] 4.343586e-05 1.323794e-05 3.611903e-06
 [167,] 2.178191e-05 1.082126e-04 2.047494e-05
 [168,] 2.397358e-05 1.139767e-05 3.382782e-06
 [169,] 2.112580e-05 7.249553e-05 1.488228e-05
 [170,] 3.404036e-05 1.296785e-05 4.069823e-06
 [171,] 3.834411e-05 1.462178e-05 3.799328e-06
 [172,] 2.384402e-05 1.143876e-05 3.378533e-06
 [173,] 2.371145e-05 1.258396e-05 3.583280e-06
 [174,] 7.506433e-05 2.155543e-05 9.595852e-06
 [175,] 4.062904e-05 1.081222e-05 4.423911e-06
 [176,] 9.118868e-05 3.317395e-05 9.842252e-06
 [177,] 4.736242e-05 1.543162e-05 5.051911e-06
 [178,] 4.760844e-05 2.662378e-05 8.695319e-06
 [179,] 4.063696e-05 1.277974e-05 3.347499e-06
 [180,] 3.075289e-05 1.130871e-05 3.270969e-06
 [181,] 2.965629e-05 1.470217e-05 3.685296e-06
 [182,] 4.242729e-05 1.074455e-05 3.924338e-06
 [183,] 4.428586e-05 1.074145e-05 3.961278e-06
 [184,] 6.157449e-05 1.945182e-05 7.537546e-06
 [185,] 1.000322e-04 1.183378e-04 1.503299e-05
 [186,] 5.031189e-05 1.071930e-05 4.079262e-06
 [187,] 4.060013e-05 1.052608e-05 3.732837e-06
 [188,] 5.634974e-05 1.112067e-05 5.232585e-06
 [189,] 5.265136e-05 1.278394e-05 6.622881e-06
 [190,] 4.242038e-05 1.042686e-05 3.680499e-06
 [191,] 6.016446e-05 3.397381e-04 5.535997e-05
 [192,] 4.681455e-05 5.504209e-05 1.336212e-05
 [193,] 2.963482e-05 2.255072e-05 5.475446e-06
 [194,] 4.709560e-05 6.451364e-05 1.559246e-05
 [195,] 4.340097e-05 4.018619e-05 1.236333e-05
 [196,] 5.312809e-05 3.569091e-05 1.349957e-05
 [197,] 4.840581e-05 8.518370e-05 1.950521e-05
 [198,] 2.539994e-05 2.118483e-05 7.152412e-06
 [199,] 4.781997e-05 7.334209e-05 1.725964e-05
 [200,] 2.415648e-05 1.810239e-05 4.432977e-06
 [201,] 2.865140e-05 1.554356e-05 3.646319e-06
 [202,] 9.092581e-05 1.195718e-04 1.541722e-05
 [203,] 3.431177e-05 1.163512e-05 3.635897e-06
 [204,] 1.003155e-04 1.246971e-04 1.500663e-05
 [205,] 3.420671e-05 1.161664e-05 3.679375e-06
 [206,] 3.138887e-05 4.130733e-05 6.112713e-06
 [207,] 6.234408e-05 3.383423e-05 1.456628e-05
 [208,] 3.813180e-05 1.164851e-05 3.711448e-06
 [209,] 6.123715e-05 1.628958e-05 3.566800e-06
 [210,] 5.513248e-05 1.402426e-05 3.480511e-06
 [211,] 3.532220e-05 1.181140e-05 3.621421e-06
 [212,] 3.520900e-05 1.594554e-05 4.295651e-06
 [213,] 2.754028e-05 1.947794e-05 5.771183e-06
 [214,] 7.207168e-05 1.277333e-05 4.649996e-06
 [215,] 7.188504e-05 1.280759e-05 4.669696e-06
 [216,] 7.348730e-05 1.299347e-05 4.792548e-06
 [217,] 7.115445e-05 1.279941e-05 4.657658e-06
 [218,] 8.740124e-05 8.690721e-05 1.295573e-05
 [219,] 7.140449e-05 1.339672e-05 4.990738e-06
 [220,] 2.864926e-05 1.400186e-05 3.674932e-06
 [221,] 7.260893e-05 1.263520e-05 4.582998e-06
 [222,] 6.604882e-05 1.234835e-05 4.314979e-06
 [223,] 6.626191e-05 1.236431e-05 4.327948e-06
 [224,] 4.163619e-05 2.655870e-05 8.059851e-06
 [225,] 4.160889e-05 2.642115e-05 8.036738e-06
 [226,] 4.153104e-05 2.618659e-05 8.024862e-06
 [227,] 4.160542e-05 2.603335e-05 7.927269e-06
 [228,] 4.155542e-05 2.602729e-05 7.957144e-06
 [229,] 4.171215e-05 2.711751e-05 8.139193e-06
 [230,] 2.768844e-05 1.512077e-05 5.873059e-06
 [231,] 4.163640e-05 2.569188e-05 7.812306e-06
 [232,] 2.873003e-05 1.211475e-05 3.847795e-06
 [233,] 4.218175e-05 2.401985e-05 7.176508e-06
 [234,] 2.850740e-05 1.387068e-05 4.356106e-06
 [235,] 8.321184e-05 9.526586e-05 1.570591e-05
 [236,] 7.563405e-05 2.349823e-05 9.947190e-06
 [237,] 6.657090e-05 1.231748e-05 4.302960e-06
 [238,] 6.758554e-05 1.503412e-05 5.708400e-06
 [239,] 2.899599e-05 1.416982e-05 5.596368e-06
 [240,] 3.171380e-05 1.337924e-05 4.530940e-06
 [241,] 3.268176e-05 1.282746e-05 4.541788e-06
 [242,] 2.813618e-05 1.613034e-05 5.474599e-06
 [243,] 4.299230e-05 1.210822e-05 4.276858e-06
 [244,] 6.218699e-05 1.184225e-05 4.769202e-06
 [245,] 2.010496e-05 1.201368e-05 3.307246e-06
 [246,] 3.633149e-04 8.787143e-05 7.240648e-06
 [247,] 2.137326e-05 1.397364e-05 4.282657e-06
 [248,] 4.880833e-05 1.827979e-05 7.110278e-06
 [249,] 4.038970e-05 4.289090e-05 1.470788e-05
 [250,] 1.006999e-04 1.674746e-05 8.191920e-06
 [251,] 3.774735e-05 1.757804e-05 4.772912e-06
 [252,] 6.345946e-05 2.087941e-05 1.101692e-05
 [253,] 4.006436e-05 2.877415e-05 8.416706e-06
 [254,] 2.338492e-05 1.911922e-05 4.929772e-06
 [255,] 3.736959e-05 3.066816e-05 9.589102e-06
 [256,] 2.102070e-05 1.750417e-05 5.238816e-06
 [257,] 2.246299e-05 1.328691e-05 3.948458e-06
 [258,] 5.627331e-05 3.482795e-05 1.174200e-05
 [259,] 1.977209e-05 1.511891e-05 3.689499e-06
 [260,] 2.071791e-05 2.555692e-05 4.700545e-06
 [261,] 5.239029e-05 1.821216e-05 6.041411e-06
 [262,] 4.282113e-05 1.973657e-05 6.442717e-06
 [263,] 2.712822e-05 4.307697e-05 1.608808e-05
 [264,] 3.940651e-05 1.175605e-05 4.207164e-06
 [265,] 2.644671e-05 1.618302e-05 6.280864e-06
 [266,] 2.878647e-05 1.816977e-05 7.542010e-06
 [267,] 3.144503e-05 5.436358e-05 2.594028e-05
 [268,] 5.361272e-05 1.491737e-05 4.878427e-06
 [269,] 2.132605e-05 1.708385e-05 4.019754e-06
 [270,] 3.570124e-05 2.349376e-05 1.187565e-05
 [271,] 6.994998e-05 4.199437e-05 2.083353e-05
 [272,] 6.132822e-05 1.421312e-05 7.827990e-06
 [273,] 5.100047e-05 1.573879e-05 8.537001e-06
 [274,] 4.924889e-05 1.204246e-05 5.103298e-06
 [275,] 3.438057e-05 3.732884e-05 7.835245e-06
 [276,] 3.989940e-05 1.328660e-05 3.309384e-06
 [277,] 2.512731e-05 2.325022e-05 4.234173e-06
 [278,] 4.595910e-05 1.401277e-05 3.280142e-06
 [279,] 2.137625e-05 1.656902e-05 4.051182e-06
 [280,] 6.702143e-05 2.368052e-04 2.314865e-05
 [281,] 5.998068e-05 1.780126e-05 6.307865e-06
 [282,] 4.131949e-05 1.306183e-05 3.974189e-06
 [283,] 4.876563e-05 3.056288e-05 7.987441e-06
 [284,] 3.194166e-04 3.412750e-05 3.720520e-06
 [285,] 5.278866e-05 3.776951e-05 1.196784e-05
 [286,] 3.325547e-03 1.270772e-05 6.188790e-06
 [287,] 8.010546e-05 3.522777e-05 3.118234e-05
 [288,] 6.854524e-05 9.205141e-05 8.149784e-06
 [289,] 6.060972e-05 4.549257e-05 5.650337e-06
 [290,] 4.506056e-04 1.451040e-05 3.278873e-06
 [291,] 3.610900e-04 1.534051e-05 3.228292e-06
 [292,] 9.256864e-05 1.455902e-05 7.872121e-06
 [293,] 3.166854e-04 1.514078e-05 3.224900e-06
 [294,] 4.568090e-03 1.485432e-05 4.606245e-06
 [295,] 3.204872e-04 1.513303e-05 3.224950e-06
 [296,] 3.176325e-04 1.587817e-05 3.212517e-06
 [297,] 7.304512e-05 1.847884e-05 4.990150e-06
 [298,] 6.659770e-05 2.465058e-05 1.450983e-05
 [299,] 1.972027e-04 1.511076e-05 1.250032e-05
 [300,] 2.147168e-04 1.249125e-05 3.304283e-06
 [301,] 4.175199e-04 1.123820e-05 3.705073e-06
 [302,] 6.932914e-05 1.461173e-05 5.681462e-06
 [303,] 2.075828e-03 1.517205e-05 4.162938e-06
 [304,] 2.775201e-03 1.877906e-05 3.654787e-06
 [305,] 1.998366e-03 1.316226e-05 4.760463e-06
 [306,] 3.907580e-05 4.988861e-05 9.020393e-06
 [307,] 6.537733e-05 1.915213e-05 4.818946e-06
 [308,] 1.047818e-04 1.629149e-04 1.048619e-05
 [309,] 2.758490e-04 2.963453e-05 3.707297e-06
 [310,] 7.472048e-05 3.072328e-05 1.330030e-05
 [311,] 2.385749e-04 2.834708e-05 3.703790e-06
 [312,] 3.065245e-03 1.234844e-05 5.607938e-06
 [313,] 3.267515e-04 2.583606e-05 3.531827e-06
 [314,] 7.637937e-05 2.007234e-05 4.822969e-06
 [315,] 3.763297e-04 2.627374e-05 3.518268e-06
 [316,] 1.210134e-04 2.833508e-05 3.907629e-06
 [317,] 9.746346e-05 2.623399e-05 3.869776e-06
 [318,] 2.211135e-05 5.100677e-05 1.684087e-05
 [319,] 2.577953e-05 3.045580e-05 6.673526e-06
 [320,] 6.921831e-05 3.079682e-05 1.806924e-05
 [321,] 6.002050e-05 1.632268e-05 3.113322e-06
 [322,] 1.093350e-04 2.234071e-05 3.344977e-06
 [323,] 5.057947e-05 4.117954e-05 4.393451e-06
 [324,] 4.069335e-05 3.522018e-05 4.258952e-06
 [325,] 4.952509e-05 3.615558e-05 4.120031e-06
 [326,] 5.044215e-05 8.020208e-05 6.953536e-06
 [327,] 9.652265e-05 4.660799e-05 6.254225e-06
 [328,] 8.305612e-05 2.931459e-05 1.635507e-05
 [329,] 6.759111e-05 2.143963e-05 5.765622e-06
 [330,] 5.725976e-05 1.929979e-04 1.077556e-05
 [331,] 2.435193e-05 4.337548e-05 7.493923e-06
 [332,] 1.001907e-04 1.434087e-05 6.223300e-06
 [333,] 7.361407e-05 3.881158e-05 1.599085e-05
 [334,] 8.912071e-05 1.877326e-05 5.268030e-06
 [335,] 8.923380e-05 1.887961e-05 5.291469e-06
 [336,] 8.824576e-05 1.830901e-05 5.372840e-06
 [337,] 9.440759e-05 1.889655e-05 5.284737e-06
 [338,] 7.671036e-05 1.926886e-05 5.178598e-06
 [339,] 4.406599e-05 2.577676e-05 5.593814e-06
 [340,] 1.121044e-04 1.901906e-05 5.417453e-06
 [341,] 8.887000e-05 1.971050e-05 5.185352e-06
 [342,] 5.394651e-05 8.035471e-05 3.704300e-05
 [343,] 1.408141e-04 1.203081e-05 3.399801e-06
 [344,] 2.623288e-05 2.326999e-05 9.196569e-06
 [345,] 1.592815e-04 1.274101e-05 3.315722e-06
 [346,] 7.229457e-05 1.897073e-05 5.189216e-06
 [347,] 8.935237e-05 1.893059e-05 5.261407e-06
 [348,] 4.154202e-05 3.659906e-05 8.488890e-06
 [349,] 4.147516e-05 4.209519e-05 8.466244e-06
 [350,] 3.944233e-05 1.120522e-05 3.177265e-06
 [351,] 2.733664e-05 1.053463e-05 3.154400e-06
 [352,] 8.690494e-05 1.748813e-05 5.047203e-06
 [353,] 6.645692e-05 4.179280e-05 3.725773e-05
 [354,] 4.366292e-05 1.082293e-05 4.644076e-06
 [355,] 4.362071e-05 6.709839e-05 2.347903e-05
 [356,] 3.787665e-05 1.783927e-05 5.109733e-06
 [357,] 4.589590e-05 4.033845e-05 8.457345e-06
 [358,] 3.894252e-05 2.691793e-05 5.974436e-06
 [359,] 3.461966e-05 1.373708e-05 3.084010e-06
 [360,] 1.165419e-04 3.020882e-05 3.767823e-05
 [361,] 2.720378e-05 2.602858e-05 1.061618e-05
 [362,] 8.317184e-05 1.475678e-05 4.330103e-06
 [363,] 6.682348e-05 8.201750e-05 1.388371e-05
 [364,] 2.125364e-05 1.440330e-05 3.986182e-06
 [365,] 3.142344e-05 5.013635e-05 1.128309e-05
 [366,] 7.873074e-05 1.697687e-05 1.296835e-05
 [367,] 4.766666e-05 1.528268e-05 7.878295e-06
 [368,] 1.241457e-04 1.524238e-05 3.327888e-06
 [369,] 4.099116e-05 5.338505e-05 1.689856e-05
 [370,] 2.117715e-04 1.657627e-05 8.001233e-06
 [371,] 5.143327e-05 1.246631e-05 5.654441e-06
 [372,] 5.241576e-04 1.620993e-05 2.134706e-05
 [373,] 3.531353e-04 1.637323e-05 9.897095e-06
 [374,] 9.257714e-05 1.315863e-05 6.762829e-06
 [375,] 7.385903e-05 1.341201e-05 6.512522e-06
 [376,] 1.492370e-04 1.686542e-05 1.157993e-05
 [377,] 1.274273e-04 1.162252e-05 5.809692e-06
 [378,] 9.656903e-04 1.506006e-05 1.487655e-05
 [379,] 9.077510e-04 1.565453e-05 1.854180e-05
 [380,] 9.795672e-05 1.181177e-05 5.657333e-06
 [381,] 7.914786e-04 5.728283e-05 3.165301e-04
 [382,] 2.075997e-04 1.199533e-05 9.824733e-06
 [383,] 8.246878e-04 1.576018e-05 1.604100e-05
 [384,] 5.710183e-05 1.655070e-05 5.062330e-06
 [385,] 9.527297e-04 1.575156e-05 1.690689e-05
 [386,] 1.637741e-04 1.833904e-05 2.066508e-05
 [387,] 8.214534e-04 5.393712e-05 2.838837e-04
 [388,] 7.886299e-04 5.460801e-05 2.819226e-04
 [389,] 4.197136e-05 1.205066e-05 4.046859e-06
 [390,] 6.393123e-05 1.225378e-05 3.867868e-06
 [391,] 5.061502e-05 1.704726e-05 4.638794e-06
 [392,] 6.144707e-05 3.675049e-05 1.278680e-05
 [393,] 1.189480e-03 1.677299e-05 4.370377e-05
 [394,] 1.888432e-04 2.449206e-05 1.646626e-05
 [395,] 6.726329e-05 3.563066e-05 1.652882e-05
 [396,] 8.509339e-05 3.134325e-05 3.286550e-05
 [397,] 7.219218e-04 1.705846e-05 3.552850e-05
 [398,] 2.763257e-05 1.638867e-05 4.752805e-06
 [399,] 7.900070e-05 3.237983e-05 3.242959e-05
 [400,] 8.447126e-05 2.331522e-05 2.126785e-05
 [401,] 1.096564e-04 1.367655e-05 6.192325e-06
 [402,] 7.036429e-04 5.566145e-05 2.908531e-04
 [403,] 7.568429e-05 1.312679e-05 8.410580e-06
 [404,] 8.041039e-04 1.632871e-05 2.712434e-05
 [405,] 2.733683e-05 1.367442e-05 4.946818e-06
 [406,] 6.798576e-05 1.655056e-05 6.510046e-06
 [407,] 3.732136e-05 1.593912e-05 4.467362e-06
 [408,] 6.231147e-05 2.901569e-05 9.414709e-06
 [409,] 2.488691e-05 1.374899e-05 4.680367e-06
 [410,] 9.205615e-05 1.133299e-05 6.340118e-06
 [411,] 6.761401e-05 3.300920e-05 1.217272e-05
 [412,] 1.544292e-04 1.375886e-05 6.886199e-06
 [413,] 2.657102e-05 1.246340e-05 4.292431e-06
 [414,] 5.082568e-05 1.059290e-05 3.824066e-06
 [415,] 2.032315e-04 1.505350e-05 8.873873e-06
 [416,] 3.748540e-05 1.574992e-05 4.452463e-06
 [417,] 1.493952e-04 2.956973e-05 4.572016e-05
 [418,] 2.745490e-05 1.228414e-05 4.270113e-06
 [419,] 2.319252e-05 1.220657e-05 3.765913e-06
 [420,] 6.194681e-05 3.737569e-05 1.155909e-05
 [421,] 6.109046e-04 1.760926e-05 3.615418e-05
 [422,] 8.056570e-05 1.071455e-05 4.425223e-06
 [423,] 2.825145e-05 1.234416e-05 4.332854e-06
 [424,] 2.010253e-04 1.630308e-05 1.029489e-05
 [425,] 3.548242e-05 1.555406e-05 4.429683e-06
 [426,] 2.679714e-05 1.226913e-05 4.189288e-06
 [427,] 1.367797e-04 3.754366e-05 6.063236e-05
 [428,] 3.563403e-05 1.611293e-05 4.455983e-06
 [429,] 1.648421e-04 1.598980e-05 9.413805e-06
 [430,] 2.325568e-05 1.258251e-05 3.893251e-06
 [431,] 2.305292e-05 1.205097e-05 3.686532e-06
 [432,] 3.364355e-05 2.342882e-05 8.716908e-06
 [433,] 7.857316e-05 2.437022e-05 3.552952e-06
 [434,] 3.617816e-04 1.617844e-05 1.498066e-05
 [435,] 3.738727e-05 1.843393e-05 5.174777e-06
 [436,] 1.402691e-03 1.091988e-05 1.351392e-05
 [437,] 6.053060e-05 1.763103e-05 5.793163e-06
 [438,] 1.769401e-04 1.803717e-05 2.152071e-05
 [439,] 1.924485e-04 1.643335e-05 1.869902e-05
 [440,] 5.518113e-05 1.367306e-05 4.143454e-06
 [441,] 1.255755e-03 2.843893e-05 1.132173e-04
 [442,] 5.837588e-05 1.781284e-05 5.595356e-06
 [443,] 1.232320e-04 1.479868e-05 1.259652e-05
 [444,] 1.308592e-04 1.734572e-05 1.714829e-05
 [445,] 5.891401e-05 1.796569e-05 5.530503e-06
 [446,] 4.179082e-05 2.234609e-05 6.690662e-06
 [447,] 3.579007e-05 4.619972e-05 1.551416e-05
 [448,] 2.995337e-04 1.218597e-05 5.076765e-06
 [449,] 9.816043e-04 1.138063e-05 1.433039e-05
 [450,] 4.151867e-05 2.212521e-05 6.704980e-06
 [451,] 1.531687e-04 1.784530e-05 1.962702e-05
 [452,] 1.555172e-04 1.708568e-05 1.822647e-05
 [453,] 3.661629e-04 1.289536e-05 1.299778e-05
 [454,] 1.381306e-03 1.145675e-05 1.627940e-05
 [455,] 7.319022e-05 1.783768e-05 4.416596e-06
 [456,] 3.879114e-05 1.461384e-05 6.556398e-06
 [457,] 5.254769e-05 3.175050e-05 1.309434e-05
 [458,] 6.688578e-05 1.257020e-05 3.436214e-06
 [459,] 2.517322e-04 2.711766e-05 2.288673e-05
 [460,] 3.890981e-04 1.188697e-05 7.026320e-06
 [461,] 2.256962e-05 1.284778e-05 3.185693e-06
 [462,] 2.277819e-05 1.757521e-05 3.673069e-06
 [463,] 2.197487e-05 1.863791e-05 3.862535e-06
 [464,] 6.245261e-05 1.752630e-05 1.112849e-05
 [465,] 2.158270e-05 1.399255e-05 3.350443e-06
 [466,] 1.800089e-04 4.106648e-05 5.016147e-05
 [467,] 2.198004e-05 1.537582e-05 3.483968e-06
 [468,] 2.321639e-05 1.712835e-05 6.189783e-06
 [469,] 2.125862e-05 1.410094e-05 3.381901e-06
 [470,] 4.879979e-05 4.505044e-05 3.147922e-05
 [471,] 5.815587e-04 1.471848e-05 1.240924e-05
 [472,] 2.163008e-05 1.340938e-05 3.280640e-06
 [473,] 5.337554e-05 1.311088e-05 4.309324e-06
 [474,] 2.220710e-05 1.239117e-05 3.153302e-06
 [475,] 2.190765e-05 1.486044e-05 5.077024e-06
 [476,] 2.040095e-05 1.437676e-05 4.587864e-06
 [477,] 4.766845e-05 7.186689e-05 5.025954e-05
 [478,] 2.024769e-05 1.293003e-05 3.308149e-06
 [479,] 4.307062e-05 2.206575e-05 6.587307e-06
 [480,] 6.595148e-05 2.993148e-05 1.296342e-05
 [481,] 6.226239e-05 1.320430e-05 4.571267e-06
 [482,] 5.657411e-05 1.274124e-05 4.377285e-06
 [483,] 6.121920e-05 1.275923e-05 4.620928e-06
 [484,] 4.608933e-05 8.458733e-05 5.712442e-05
 [485,] 4.945932e-05 1.307330e-05 4.028688e-06
 [486,] 5.207005e-05 1.281708e-05 4.227595e-06
 [487,] 5.227645e-05 1.283804e-05 4.175449e-06
 [488,] 5.738840e-05 4.595601e-05 1.208050e-05
 [489,] 4.158411e-05 4.219753e-05 1.986872e-05
 [490,] 4.449590e-05 1.813305e-05 8.159263e-06
 [491,] 5.744241e-05 2.879233e-05 2.123254e-05
 [492,] 1.743796e-04 5.488461e-05 6.165254e-05
 [493,] 7.645529e-05 1.705665e-05 1.126114e-05
 [494,] 3.487186e-05 1.673241e-05 3.239072e-06
 [495,] 7.260678e-04 1.508382e-05 2.611251e-05
 [496,] 2.822551e-05 1.441719e-05 4.240876e-06
 [497,] 2.805938e-05 2.089471e-05 6.931972e-06
 [498,] 4.554377e-05 2.053308e-05 1.135758e-05
 [499,] 8.185746e-04 2.092473e-04 1.395674e-03
 [500,] 3.095579e-05 1.534071e-05 5.318081e-06
 [501,] 4.200964e-05 5.865442e-05 1.671573e-05
 [502,] 4.902471e-05 2.564305e-05 1.091794e-05
 [503,] 4.015457e-05 3.196964e-05 1.245459e-05
 [504,] 3.990711e-05 3.427292e-05 1.338857e-05
 [505,] 2.471025e-05 1.863522e-05 4.414410e-06
 [506,] 3.435992e-05 1.568252e-05 5.368399e-06
 [507,] 3.698230e-05 1.416979e-05 3.836027e-06
 [508,] 3.635954e-05 1.377662e-05 3.786234e-06
 [509,] 3.467259e-05 1.096481e-05 3.358982e-06
 [510,] 5.007510e-05 2.287190e-05 8.247824e-06
 [511,] 4.700484e-05 4.626589e-05 1.847476e-05
 [512,] 4.432332e-05 2.568733e-05 9.129167e-06
 [513,] 4.954392e-05 3.112438e-05 8.936929e-06
 [514,] 1.109230e-04 2.179041e-05 1.536992e-05
 [515,] 6.064523e-05 1.054462e-05 3.505679e-06
 [516,] 6.353890e-05 2.223799e-05 1.193001e-05
 [517,] 5.098956e-05 5.357067e-05 1.927024e-05
 [518,] 5.348226e-05 1.403500e-05 3.417608e-06
 [519,] 9.522233e-05 1.497883e-05 6.619559e-06
 [520,] 4.227880e-05 2.386334e-05 7.656650e-06
 [521,] 2.122132e-05 1.420201e-05 3.911006e-06
 [522,] 5.862179e-05 1.751860e-05 5.993644e-06
 [523,] 6.385723e-05 1.742796e-05 6.292139e-06
 [524,] 2.119238e-05 1.488997e-05 4.296868e-06
 [525,] 2.121350e-05 4.381494e-05 9.764937e-06
 [526,] 4.620506e-05 3.961606e-04 1.767974e-04
 [527,] 2.119652e-05 1.071898e-05 3.204766e-06
 [528,] 2.121885e-05 1.067217e-05 3.196350e-06
 [529,] 4.614991e-05 8.357412e-04 3.109666e-04
 [530,] 1.036686e-04 2.160485e-05 2.184796e-05
 [531,] 4.022237e-05 1.035566e-05 3.877808e-06
 [532,] 5.481699e-05 2.278260e-04 1.310424e-04
 [533,] 3.128515e-05 1.119423e-05 4.241149e-06
 [534,] 3.177008e-05 3.127825e-05 1.550586e-05
 [535,] 2.949240e-05 1.063832e-05 3.142195e-06
 [536,] 3.833323e-05 1.041420e-05 3.910464e-06
 [537,] 6.828360e-05 3.234493e-05 1.384157e-05
 [538,] 3.208665e-05 1.383682e-05 5.988506e-06
 [539,] 3.277402e-05 1.381788e-05 6.046859e-06
 [540,] 3.805056e-05 1.043332e-05 3.318813e-06
 [541,] 4.894285e-05 1.728257e-03 6.769425e-04
 [542,] 6.370305e-05 1.776720e-05 7.764773e-06
 [543,] 5.044213e-05 1.873332e-04 9.637228e-05
 [544,] 3.472031e-05 3.319716e-05 8.197674e-06
 [545,] 5.048974e-05 1.997371e-04 1.029566e-04
 [546,] 4.175971e-05 4.332113e-05 2.796767e-05
 [547,] 2.374512e-05 8.274026e-05 8.319133e-06
 [548,] 7.210232e-05 1.836907e-05 3.644545e-06
 [549,] 7.105370e-05 1.781532e-05 4.433358e-06
 [550,] 5.476424e-05 3.128357e-05 1.156067e-05
 [551,] 6.317449e-05 1.445959e-05 3.687950e-06
 [552,] 6.286203e-05 1.761730e-05 9.026071e-06
 [553,] 7.603511e-05 1.658361e-05 3.537287e-06
 [554,] 8.369797e-05 2.366335e-05 2.182458e-05
 [555,] 6.982534e-04 2.176947e-05 5.419236e-05
 [556,] 6.077126e-05 1.470480e-05 3.734647e-06
 [557,] 5.017522e-05 8.145355e-05 2.849566e-05
 [558,] 5.628933e-05 1.589005e-05 7.131109e-06
 [559,] 3.511439e-05 3.076144e-05 1.149274e-05
 [560,] 3.272267e-05 3.436042e-05 1.713207e-05
 [561,] 9.704797e-05 2.132829e-04 2.418006e-04
 [562,] 5.621195e-05 1.720787e-05 8.208441e-06
 [563,] 1.257749e-04 1.670814e-05 3.532721e-06
 [564,] 1.207303e-04 3.329290e-05 4.224564e-05
 [565,] 1.062136e-04 2.908293e-05 3.274262e-05
 [566,] 6.955932e-05 1.724594e-05 9.091936e-06
 [567,] 1.394849e-04 1.801506e-05 1.179726e-05
 [568,] 7.092271e-05 3.586678e-04 3.905040e-04
 [569,] 1.812209e-04 1.431328e-04 3.458612e-04
 [570,] 8.335454e-05 3.570888e-05 3.824156e-05
 [571,] 8.059699e-05 3.831600e-05 4.081666e-05
 [572,] 5.516405e-05 8.225403e-05 6.663760e-05
 [573,] 2.364161e-05 1.719399e-04 5.408642e-05
 [574,] 9.250557e-05 2.022089e-05 9.071658e-06
 [575,] 8.249151e-05 1.733424e-05 9.554493e-06
 [576,] 2.470707e-04 4.629508e-05 1.038070e-04
 [577,] 2.285033e-05 2.057707e-04 5.874354e-05
 [578,] 2.510651e-05 5.930621e-05 2.100878e-05
 [579,] 1.701468e-04 7.643983e-05 1.590782e-04
 [580,] 3.533382e-04 3.338000e-05 7.966279e-05
 [581,] 8.483985e-05 2.339295e-05 1.671013e-05
 [582,] 8.964590e-05 4.399181e-05 8.085164e-06
 [583,] 2.074488e-05 1.426275e-04 2.517370e-05
 [584,] 8.572086e-05 3.029147e-05 2.199726e-05
 [585,] 2.084313e-05 1.718638e-04 2.126342e-05
 [586,] 2.074149e-05 1.406588e-04 1.910142e-05
 [587,] 7.879474e-05 4.209548e-05 8.145723e-06
 [588,] 2.059525e-05 3.809639e-05 9.275630e-06
 [589,] 6.757827e-05 2.758184e-05 1.539312e-05
 [590,] 3.913552e-05 4.281266e-05 1.262281e-05
 [591,] 6.797793e-04 3.395690e-05 1.370834e-04
 [592,] 7.918763e-05 3.872280e-05 1.019725e-05
 [593,] 3.223964e-05 3.097513e-05 7.959766e-06
 [594,] 1.733464e-04 1.770696e-05 1.600139e-05
 [595,] 2.055640e-05 4.039644e-05 8.643586e-06
 [596,] 7.696728e-05 1.456073e-05 8.774865e-06
 [597,] 2.784494e-03 3.055006e-05 3.306581e-04
 [598,] 1.374175e-04 2.138907e-05 2.214746e-05
 [599,] 3.596550e-05 1.474994e-04 7.600373e-05
 [600,] 7.946046e-04 1.129277e-05 1.007769e-05
 [601,] 7.513484e-05 3.742751e-05 1.027559e-05
 [602,] 8.389949e-05 2.899626e-05 1.965652e-05
 [603,] 8.217179e-05 8.804797e-05 1.059001e-04
 [604,] 8.418446e-05 1.035276e-04 1.296909e-04
 [605,] 7.863464e-05 3.043333e-05 2.005078e-05
 [606,] 2.763413e-05 5.146350e-05 2.001185e-05
 [607,] 8.890257e-05 9.373270e-05 1.206810e-04
 [608,] 2.812254e-05 4.882897e-05 1.944290e-05
 [609,] 9.631882e-05 9.742381e-05 1.339134e-04
 [610,] 7.526140e-04 1.105458e-05 9.096321e-06
 [611,] 2.007707e-04 2.465217e-05 3.509281e-05
 [612,] 8.177518e-05 3.098176e-05 2.222346e-05
 [613,] 7.451692e-05 3.787595e-05 1.133093e-05
 [614,] 7.354481e-05 3.605279e-05 1.243483e-05
 [615,] 7.441342e-05 3.946077e-05 1.081573e-05
 [616,] 1.659040e-03 1.568465e-05 2.555413e-05
 [617,] 3.360071e-04 1.516637e-05 1.433372e-05
 [618,] 3.438448e-04 1.493694e-05 1.323653e-05
 [619,] 1.630189e-03 1.533372e-05 2.011087e-05
 [620,] 4.971241e-05 1.255311e-05 4.302137e-06
 [621,] 3.378741e-05 1.484223e-05 3.690261e-06
 [622,] 1.123789e-04 1.455148e-05 6.733430e-06
 [623,] 1.836773e-04 1.077412e-05 5.873133e-06
 [624,] 2.178736e-05 1.358736e-05 3.850224e-06
 [625,] 2.265634e-04 1.112108e-05 7.259893e-06
 [626,] 2.155420e-05 1.355175e-05 3.844466e-06
 [627,] 7.673486e-05 2.571487e-05 5.758151e-06
 [628,] 3.863134e-04 1.087953e-05 7.474525e-06
 [629,] 7.139247e-05 3.646586e-05 1.269521e-05
 [630,] 3.059932e-05 1.535649e-05 3.520444e-06
 [631,] 3.341130e-05 4.175626e-05 1.221965e-05
 [632,] 8.008368e-05 4.176989e-05 2.092968e-05
 [633,] 6.001307e-05 1.610013e-05 4.488795e-06
 [634,] 4.439641e-05 1.080488e-05 3.445570e-06
 [635,] 2.905066e-05 1.593865e-05 3.456177e-06
 [636,] 2.790315e-05 3.900199e-05 7.869743e-06
 [637,] 7.794706e-05 1.150560e-05 3.613055e-06
 [638,] 6.758348e-05 1.143601e-05 3.560952e-06
 [639,] 5.931053e-05 1.346281e-05 4.429594e-06
 [640,] 3.757333e-05 1.141667e-05 3.434351e-06
 [641,] 6.169036e-05 1.801093e-05 5.062356e-06
 [642,] 7.046598e-05 1.218935e-05 3.389146e-06
 [643,] 1.402498e-04 1.892499e-05 4.739932e-06
 [644,] 9.740246e-05 3.492843e-05 1.129374e-05
 [645,] 1.228940e-04 1.691208e-05 4.998842e-06
 [646,] 1.157560e-04 1.270337e-05 3.502934e-06
 [647,] 2.904412e-05 5.473935e-05 8.366107e-06
 [648,] 9.304353e-05 6.313057e-05 4.846137e-05
 [649,] 2.934652e-05 4.693124e-05 7.824524e-06
 [650,] 3.649889e-05 1.114602e-05 3.529741e-06
 [651,] 6.467130e-05 1.254867e-05 3.306850e-06
 [652,] 2.771359e-05 1.475801e-05 3.797789e-06
 [653,] 6.525060e-05 1.253126e-05 3.311604e-06
 [654,] 5.472323e-05 1.170128e-05 3.386855e-06
 [655,] 1.000541e-04 4.499180e-05 3.055437e-05
 [656,] 1.139119e-04 2.021930e-05 5.735772e-06
 [657,] 5.545389e-05 1.572633e-05 5.761628e-06
 [658,] 1.108189e-04 3.388491e-05 6.652638e-06
 [659,] 2.571481e-05 1.474030e-05 4.665047e-06
 [660,] 4.901468e-05 1.703714e-05 3.163007e-06
 [661,] 2.845877e-05 1.655870e-05 4.797764e-06
 [662,] 2.897808e-05 1.720051e-05 4.838657e-06
 [663,] 1.486818e-04 3.779128e-05 6.581791e-06
 [664,] 4.488787e-05 1.816717e-05 3.251832e-06
 [665,] 2.812381e-05 1.628351e-05 4.912439e-06
 [666,] 3.795592e-05 4.831813e-05 9.043703e-06
 [667,] 2.704449e-05 1.344861e-05 3.494949e-06
 [668,] 1.209677e-04 6.007552e-05 8.799433e-06
 [669,] 1.909047e-04 4.812475e-05 7.054146e-06
 [670,] 2.964291e-05 2.026168e-05 3.882017e-06
 [671,] 2.018559e-04 1.552607e-05 3.419175e-06
 [672,] 9.564701e-05 2.290879e-05 5.311168e-06
 [673,] 2.716722e-05 1.614036e-05 4.721278e-06
 [674,] 5.298257e-05 1.593642e-05 3.123474e-06
 [675,] 8.564957e-05 1.893601e-05 5.223866e-06
 [676,] 9.593393e-05 2.434394e-05 5.488338e-06
 [677,] 9.719924e-05 4.942916e-05 8.566371e-06
 [678,] 4.904279e-05 1.761528e-05 3.201886e-06
 [679,] 2.761043e-05 1.594976e-05 4.683183e-06
 [680,] 4.914006e-05 1.708031e-05 3.180705e-06
 [681,] 9.292408e-05 2.411818e-05 5.484614e-06
 [682,] 5.239808e-05 1.330315e-05 3.096450e-06
 [683,] 9.230794e-05 5.190556e-05 8.804003e-06
 [684,] 8.867390e-05 5.309354e-05 8.926938e-06
 [685,] 1.051427e-04 7.154153e-05 1.015095e-05
 [686,] 1.905841e-05 1.892501e-05 4.486112e-06
 [687,] 2.019242e-05 1.838469e-05 4.466548e-06
 [688,] 1.990034e-05 1.856048e-05 4.154352e-06
 [689,] 2.243084e-05 1.656429e-05 5.698109e-06
 [690,] 1.096920e-04 3.412899e-05 6.805470e-06
 [691,] 3.780970e-05 6.301562e-05 9.114961e-06
 [692,] 7.557939e-05 2.372448e-05 5.503393e-06
 [693,] 2.593028e-05 1.266601e-05 4.293276e-06
 [694,] 1.162985e-04 3.246352e-05 6.681113e-06
 [695,] 2.836403e-05 3.800681e-05 1.065538e-05
 [696,] 1.999286e-05 1.192908e-05 3.506456e-06
 [697,] 8.954696e-05 1.312112e-05 4.050655e-06
 [698,] 1.087282e-04 1.291314e-05 4.062354e-06
 [699,] 1.066053e-04 1.319198e-05 4.035622e-06
 [700,] 9.061010e-05 1.269487e-05 4.086724e-06
 [701,] 8.494787e-05 1.274217e-05 4.065291e-06
 [702,] 2.253062e-05 1.438546e-05 4.430610e-06
 [703,] 2.982151e-05 1.681515e-05 4.920561e-06
 [704,] 9.406654e-05 3.546204e-05 7.028451e-06
 [705,] 2.965566e-05 1.705380e-05 5.149133e-06
 [706,] 3.792788e-05 4.862369e-04 4.680769e-05
 [707,] 8.914599e-05 2.962262e-05 6.595935e-06
 [708,] 1.987741e-05 1.715233e-05 4.702224e-06
 [709,] 9.573612e-05 1.878274e-05 5.914354e-06
 [710,] 2.032821e-05 1.630914e-05 4.775959e-06
 [711,] 9.646920e-05 2.776344e-05 6.428297e-06
 [712,] 2.839256e-05 1.358905e-05 4.096179e-06
 [713,] 2.805773e-05 1.336237e-05 4.068760e-06
 [714,] 2.804211e-05 1.331363e-05 4.069758e-06
 [715,] 2.813840e-05 1.344318e-05 4.075177e-06
 [716,] 2.750432e-05 1.415838e-05 4.306185e-06
 [717,] 2.819103e-05 1.392159e-05 4.338259e-06
 [718,] 2.541861e-05 2.722084e-05 9.650387e-06
 [719,] 2.390346e-04 3.118302e-05 3.392324e-05
 [720,] 2.503305e-05 1.171365e-05 4.223782e-06
 [721,] 2.479712e-04 6.827465e-05 1.343052e-04
 [722,] 2.046117e-05 3.217058e-05 8.115188e-06
 [723,] 1.940814e-05 2.357903e-05 5.146196e-06
 [724,] 2.226403e-04 2.570904e-05 2.048696e-05
 [725,] 2.980710e-04 2.914248e-05 8.214801e-06
 [726,] 5.690228e-05 1.096506e-05 4.709851e-06
 [727,] 2.230843e-04 3.312256e-05 2.263246e-05
 [728,] 5.867760e-05 4.354100e-05 1.981300e-05
 [729,] 2.940785e-05 3.121321e-05 6.075300e-06
 [730,] 2.823119e-05 2.984046e-05 6.077043e-06
 [731,] 1.003098e-04 1.302036e-05 8.883689e-06
 [732,] 9.848035e-05 1.267491e-05 3.622361e-06
 [733,] 2.100994e-04 2.102869e-05 2.784042e-05
 [734,] 3.862841e-05 3.150074e-05 8.094610e-06
 [735,] 2.236279e-04 2.087311e-05 2.830807e-05
 [736,] 2.673619e-05 3.578396e-05 6.537718e-06
 [737,] 2.507196e-04 2.515025e-05 4.008593e-05
 [738,] 3.846325e-05 3.138976e-05 8.120546e-06
 [739,] 2.669747e-05 3.375362e-05 6.383525e-06
 [740,] 2.170120e-04 2.946136e-05 4.681473e-05
 [741,] 3.811834e-05 2.863572e-05 7.804651e-06
 [742,] 1.242842e-04 3.372650e-05 4.186203e-05
 [743,] 1.259626e-02 3.733199e-05 1.655433e-03
 [744,] 1.296341e-02 2.787534e-05 8.482328e-04
 [745,] 1.187817e-02 2.546659e-05 6.181563e-04
 [746,] 2.277676e-04 5.125494e-05 1.141771e-04
 [747,] 5.626350e-05 1.677820e-05 5.202672e-06
 [748,] 3.699017e-05 2.156583e-05 8.142173e-06
 [749,] 1.545855e-04 1.072165e-04 2.212361e-04
 [750,] 2.257546e-04 1.643512e-04 4.569726e-04
 [751,] 9.562304e-03 2.076516e-04 5.313660e-03
 [752,] 9.527580e-03 1.830520e-04 4.440528e-03
 [753,] 1.316258e-04 1.241379e-05 3.412524e-06
 [754,] 3.559186e-05 1.193490e-05 4.032768e-06
 [755,] 1.006256e-04 1.386628e-05 9.904838e-06
 [756,] 3.530589e-05 1.443724e-05 3.766213e-06
 [757,] 3.404700e-05 1.122117e-05 3.399964e-06
 [758,] 3.372514e-05 3.905466e-05 9.330637e-06
 [759,] 7.166161e-05 1.362909e-05 4.370118e-06
 [760,] 1.687819e-04 1.646053e-05 1.110026e-05
 [761,] 2.471293e-04 5.585745e-05 1.008814e-04
 [762,] 3.696391e-03 6.782522e-03 5.309770e-01
 [763,] 2.565638e-05 1.358955e-05 3.683682e-06
 [764,] 5.081690e-05 6.372455e-05 1.754668e-05
 [765,] 5.018891e-05 2.499407e-05 7.648430e-06
 [766,] 3.049548e-04 2.689843e-05 6.641585e-05
 [767,] 4.950516e-05 2.503145e-05 8.039377e-06
 [768,] 6.716611e-04 1.695256e-03 1.999457e-02
 [769,] 1.184466e-03 1.161473e-05 1.423399e-05
 [770,] 1.467099e-04 2.872010e-05 4.436158e-05
 [771,] 9.089859e-04 1.336867e-05 1.963772e-05
 [772,] 2.690163e-03 1.323919e-05 2.729982e-05
 [773,] 2.373786e-03 1.786047e-05 5.726528e-05
 [774,] 2.692095e-03 2.849053e-05 1.460459e-04
 [775,] 3.167559e-03 1.033009e-05 1.025534e-05
 [776,] 6.283220e-05 1.494246e-05 3.913387e-06
 [777,] 8.437283e-04 3.247951e-05 1.167427e-04
 [778,] 1.748040e-03 1.632344e-05 3.909477e-05
 [779,] 9.304745e-04 1.619575e-05 2.981503e-05
 [780,] 1.022904e-03 1.266604e-04 8.939408e-04
 [781,] 2.419559e-05 1.148860e-05 3.657595e-06
 [782,] 2.543928e-05 1.352725e-05 4.546681e-06
 [783,] 2.486210e-05 1.170269e-05 3.859311e-06
 [784,] 9.898602e-05 1.202654e-05 3.858312e-06
 [785,] 3.097961e-05 1.174849e-05 3.375233e-06
 [786,] 1.564709e-04 3.839512e-05 3.809337e-05
 [787,] 3.830428e-05 5.993070e-05 1.142941e-05
 [788,] 3.782035e-05 5.930558e-05 1.172944e-05
 [789,] 6.256997e-05 3.466493e-05 8.963646e-06
 [790,] 4.586242e-05 2.855463e-05 9.952974e-06
 [791,] 5.297122e-05 1.106097e-05 3.475198e-06
 [792,] 6.434072e-05 1.138683e-05 3.582654e-06
 [793,] 9.975894e-05 9.117997e-05 7.400677e-05
 [794,] 6.345599e-05 1.148578e-05 3.910719e-06
 [795,] 3.635556e-05 1.414337e-05 5.993801e-06
 [796,] 3.373482e-05 1.139480e-05 3.225940e-06
 [797,] 4.185613e-05 2.040619e-05 3.759243e-06
 [798,] 3.222446e-05 1.183501e-05 3.220787e-06
 [799,] 4.140521e-05 1.936165e-05 3.681526e-06
 [800,] 4.707789e-05 2.474429e-05 4.126104e-06
 [801,] 3.212543e-05 1.246419e-05 4.746327e-06
 [802,] 2.586418e-04 3.767819e-05 8.873425e-05
 [803,] 4.829580e-05 2.453603e-05 4.079930e-06
 [804,] 4.844505e-05 2.584737e-05 4.186977e-06
 [805,] 3.219684e-05 1.087605e-05 3.296325e-06
 [806,] 5.060193e-05 1.260888e-05 3.343601e-06
 [807,] 2.793429e-05 1.255703e-05 4.491302e-06
 [808,] 5.040522e-05 2.366950e-05 3.971732e-06
 [809,] 4.922943e-05 2.122980e-05 3.793889e-06
 [810,] 3.926953e-05 5.159988e-05 1.043054e-05
 [811,] 4.237718e-05 2.036846e-05 5.327091e-06
 [812,] 3.989327e-04 1.201037e-05 5.089455e-06
 [813,] 4.429744e-05 3.975944e-05 1.183625e-05
 [814,] 7.944929e-05 6.302620e-03 2.364336e-05
 [815,] 1.055390e-04 1.164039e-05 4.625447e-06
 [816,] 3.335854e-05 2.257808e-05 9.231659e-06
 [817,] 1.125197e-04 2.000737e-05 4.093537e-06
 [818,] 7.454201e-05 1.589431e-05 1.120541e-05
 [819,] 5.411709e-05 1.189388e-05 5.324425e-06
 [820,] 1.066324e-04 1.711366e-05 4.165352e-06
 [821,] 7.541368e-05 1.086839e-05 4.554011e-06
 [822,] 6.781806e-05 1.126941e-05 4.906031e-06
 [823,] 4.188488e-05 1.228952e-05 5.233290e-06
 [824,] 4.219191e-05 1.188742e-05 4.816143e-06
 [825,] 4.062622e-05 1.198209e-05 4.812177e-06
 [826,] 4.228253e-05 1.187471e-05 4.740069e-06
 [827,] 4.193320e-05 1.205161e-05 4.956226e-06
 [828,] 1.050250e-04 2.183674e-05 1.659736e-05
 [829,] 3.084008e-05 2.046811e-05 4.895848e-06
 [830,] 7.353447e-05 1.055850e-05 4.125529e-06
 [831,] 2.926385e-05 1.473337e-05 5.986872e-06
 [832,] 4.127972e-05 1.328348e-05 5.882966e-06
 [833,] 3.680901e-05 1.232908e-05 4.136233e-06
 [834,] 2.021657e-05 1.149931e-05 3.589352e-06
 [835,] 3.770799e-05 4.867998e-05 9.075218e-06
 [836,] 5.463294e-05 1.482800e-05 6.478816e-06
 [837,] 3.164780e-04 2.474353e-05 4.007661e-06
 [838,] 5.183238e-05 4.643794e-05 1.013770e-05
 [839,] 1.891691e-05 4.708087e-05 8.905078e-06
 [840,] 1.582548e-03 4.495984e-05 3.290695e-03
 [841,] 1.140197e-04 1.817828e-05 1.336393e-05
 [842,] 8.470769e-04 5.973693e-05 2.409738e-05
 [843,] 6.125732e-05 1.354501e-05 4.575604e-06
 [844,] 1.523877e-04 2.133865e-05 1.946563e-05
 [845,] 6.072029e-04 3.988722e-05 1.019034e-03
 [846,] 3.344015e-05 3.372571e-05 1.013935e-05
 [847,] 1.593455e-04 1.452832e-05 1.021660e-05
 [848,] 1.458097e-04 1.324495e-05 8.164442e-06
 [849,] 1.186584e-02 4.871562e-05 2.994809e-02
 [850,] 1.080009e-02 2.205573e-05 6.496628e-03
 [851,] 8.603872e-05 1.626911e-05 6.053429e-06
 [852,] 2.657883e-02 2.295081e-05 1.717007e-02
 [853,] 2.738128e-02 2.310797e-05 1.799752e-02
 [854,] 3.600396e-02 2.305838e-05 2.308963e-02
 [855,] 2.584713e-02 2.321122e-05 1.725312e-02
 [856,] 1.580595e-04 1.085408e-05 3.922028e-06
 [857,] 5.663450e-05 1.814822e-05 5.784320e-05
 [858,] 4.262608e-02 5.282745e-05 1.273886e-01
 [859,] 2.724622e-02 2.275966e-05 1.718467e-02
 [860,] 2.089711e-05 2.135947e-05 4.303072e-06
 [861,] 6.051008e-05 1.822343e-05 5.168008e-05
 [862,] 3.014448e-05 3.860232e-05 8.647774e-06
 [863,] 2.791269e-05 1.427083e-05 6.385791e-06
 [864,] 1.511199e-04 1.395893e-05 3.185899e-06
 [865,] 2.899625e-05 2.060751e-05 1.166104e-05
 [866,] 2.039550e-05 1.896892e-05 4.738207e-06
 [867,] 2.958645e-05 2.189405e-05 1.189796e-05
 [868,] 9.288637e-05 1.357502e-05 3.586547e-06
 [869,] 2.137319e-01 5.707282e-05 3.099079e-01
 [870,] 2.261316e-05 2.533157e-05 4.473525e-06
 [871,] 2.744453e-05 2.192167e-05 1.098348e-05
 [872,] 2.029660e-05 1.391090e-05 3.446077e-06
 [873,] 5.586042e-05 1.547471e-05 2.118642e-05
 [874,] 2.605648e-05 1.499756e-05 1.448395e-05
 [875,] 2.793111e-05 1.494591e-05 1.533621e-05
 [876,] 6.322860e-05 1.553958e-05 4.715939e-05
 [877,] 6.218725e-05 1.546712e-05 3.745179e-06
 [878,] 2.229486e-05 1.107596e-05 3.640105e-06
 [879,] 1.046135e-04 1.337029e-05 7.118818e-06
 [880,] 1.474005e-04 1.252410e-05 3.779437e-06
 [881,] 3.321853e-05 1.525051e-05 3.848902e-06
 [882,] 2.584274e-05 2.149790e-05 1.396740e-05
 [883,] 2.046036e-05 3.326183e-05 5.807462e-06
 [884,] 1.039445e-04 2.030831e-05 1.470249e-05
 [885,] 1.145639e-04 1.366735e-05 8.075555e-06
 [886,] 1.990639e-05 5.121701e-05 8.074582e-06
 [887,] 2.018580e-04 1.043357e-05 4.588903e-06
 [888,] 1.889130e-05 4.141156e-05 9.319428e-06
 [889,] 2.679078e-05 1.578436e-05 1.507556e-05
 [890,] 2.637342e-05 3.329601e-05 1.713623e-05
 [891,] 2.767873e-05 5.440135e-05 1.928318e-05
 [892,] 3.906555e-05 1.290187e-05 3.283825e-06
 [893,] 2.673645e-05 1.591097e-05 5.359186e-06
 [894,] 3.306848e-05 2.723645e-05 3.967943e-06
 [895,] 3.979112e-05 2.195470e-05 3.452033e-06
 [896,] 3.807604e-05 1.617786e-05 3.209039e-06
 [897,] 4.206891e-05 1.081671e-05 3.482372e-06
 [898,] 3.893820e-05 2.638798e-05 3.692610e-06
 [899,] 3.777508e-05 1.236855e-05 3.246589e-06
 [900,] 5.376732e-05 4.601851e-05 4.182380e-06
 [901,] 2.544991e-05 1.511164e-04 3.463843e-05
 [902,] 2.890916e-05 3.589185e-05 9.329451e-06
 [903,] 3.364512e-05 6.714208e-05 2.753406e-05
 [904,] 5.290768e-05 3.206467e-05 9.482580e-06
 [905,] 4.084427e-05 2.282044e-05 4.500676e-05
 [906,] 2.390369e-05 1.361504e-05 8.140856e-01
 [907,] 1.459021e-04 4.208921e-05 3.022744e-05
 [908,] 2.417802e-05 2.347694e-05 1.856101e-01
 [909,] 3.549449e-05 9.095095e-05 5.071231e-05
 [910,] 2.545334e-05 4.637220e-05 1.856102e-05
 [911,] 5.952738e-05 8.062159e-05 7.587833e-05
 [912,] 2.386529e-05 1.330074e-05 4.022619e-05
 [913,] 5.617498e-05 8.382206e-05 7.526557e-05
 [914,] 2.788829e-05 1.475095e-05 5.722836e-05
 [915,] 5.774706e-05 3.379223e-05 2.728198e-05
 [916,] 7.425313e-05 1.444909e-05 5.447563e-06
 [917,] 2.824988e-05 1.167287e-05 3.523327e-06
 [918,] 1.636627e-04 3.803402e-05 2.253207e-05
 [919,] 1.616452e-04 3.788344e-05 2.207622e-05
 [920,] 5.379361e-05 2.795714e-05 2.056458e-05
 [921,] 2.789836e-05 1.336827e-05 3.837513e-06
 [922,] 9.658651e-05 5.224550e-05 6.567400e-05
 [923,] 2.867529e-05 1.764991e-05 4.739716e-06
 [924,] 2.710382e-05 1.188241e-05 3.671658e-06
 [925,] 7.812326e-05 1.234121e-04 1.524308e-04
 [926,] 2.715818e-05 1.362689e-05 4.104870e-06
 [927,] 2.670544e-05 1.171972e-05 3.646031e-06
 [928,] 4.476206e-05 1.846272e-05 6.204214e-06
 [929,] 2.259358e-05 3.010458e-05 6.241868e-06
 [930,] 2.709925e-05 1.365734e-05 4.117617e-06
 [931,] 2.707251e-05 1.355250e-05 4.101412e-06
 [932,] 2.540006e-05 2.921733e-05 7.557332e-06
 [933,] 2.382872e-05 3.251627e-05 1.123380e-05
 [934,] 2.476198e-05 7.722338e-05 2.322887e-05
 [935,] 5.132341e-05 1.063144e-05 4.457035e-06
 [936,] 4.883400e-05 1.063975e-05 4.405449e-06
 [937,] 5.936253e-05 1.066436e-05 3.441621e-06
 [938,] 5.295748e-05 1.119990e-05 3.230836e-06
 [939,] 8.607656e-05 1.492951e-05 3.227538e-06
 [940,] 3.114683e-05 1.908288e-05 6.315109e-06
 [941,] 5.410250e-05 4.435857e-05 3.540867e-05
 [942,] 5.860801e-05 1.074223e-05 4.884233e-06
 [943,] 4.507762e-05 1.147619e-05 5.011267e-06
 [944,] 6.506515e-05 1.083790e-05 3.581700e-06
 [945,] 6.162756e-05 2.566786e-05 1.993579e-05
 [946,] 3.424117e-05 2.017722e-05 6.927670e-06
 [947,] 3.413191e-05 4.117995e-05 2.244318e-05
 [948,] 2.774051e-05 3.971300e-05 9.993757e-06
 [949,] 6.391372e-05 1.273034e-05 7.137111e-06
 [950,] 5.551511e-05 2.018449e-05 1.375636e-05
 [951,] 6.675587e-05 1.243895e-05 6.989266e-06
 [952,] 5.734505e-05 6.375984e-05 5.576897e-05
 [953,] 3.097771e-05 1.979633e-05 6.517303e-06
 [954,] 6.608945e-05 3.480889e-05 3.063619e-05
 [955,] 5.325254e-05 4.519534e-05 3.568129e-05
 [956,] 5.395642e-05 5.514771e-05 4.516765e-05
 [957,] 2.948039e-05 2.688229e-05 7.821261e-06
 [958,] 6.718737e-05 1.152382e-05 5.958173e-06
 [959,] 5.240671e-05 4.048672e-05 3.106605e-05
 [960,] 7.147839e-05 4.475938e-05 4.380173e-05
 [961,] 5.109437e-05 3.362488e-05 2.456603e-05
 [962,] 5.636697e-05 1.165974e-05 5.764130e-06
 [963,] 5.699785e-05 1.258688e-05 6.775575e-06
 [964,] 5.965766e-05 3.454129e-05 2.819280e-05
 [965,] 5.455159e-05 4.088296e-05 3.231023e-05
 [966,] 6.058722e-05 1.723675e-05 1.157550e-05
 [967,] 6.128589e-05 3.444147e-05 2.860776e-05
 [968,] 2.823258e-05 4.307413e-05 1.972606e-05
 [969,] 2.751726e-05 3.725147e-05 9.657552e-06
 [970,] 5.774188e-05 3.507086e-05 2.808875e-05
 [971,] 5.707077e-05 1.812339e-05 1.204817e-05
 [972,] 5.855714e-05 3.538866e-05 2.866741e-05
 [973,] 5.912696e-05 3.623928e-05 2.968937e-05
 [974,] 2.912359e-05 3.889438e-05 1.833300e-05
 [975,] 1.248806e-04 2.874196e-05 1.059907e-05
 [976,] 9.716992e-05 1.160594e-05 6.874022e-06
 [977,] 8.646223e-05 3.445693e-05 3.563074e-05
 [978,] 4.640393e-05 2.087662e-05 9.149973e-06
 [979,] 9.032219e-05 1.122272e-05 6.071255e-06
 [980,] 2.540854e-05 2.625683e-05 6.503056e-06
 [981,] 7.418211e-05 1.254466e-05 7.497558e-06
 [982,] 1.119800e-04 2.378566e-05 1.092351e-05
 [983,] 3.059596e-05 4.973841e-05 2.451390e-05
 [984,] 3.372835e-05 3.103427e-05 1.636447e-05
 [985,] 4.919484e-05 1.845249e-05 7.876995e-06
 [986,] 1.183724e-04 1.797747e-05 6.002453e-06
 [987,] 3.561922e-05 3.005515e-05 1.652841e-05
 [988,] 9.726576e-05 2.806039e-05 9.164547e-06
 [989,] 5.761195e-05 3.106774e-05 6.397534e-06
 [990,] 6.606856e-05 1.505518e-05 3.234201e-06
 [991,] 1.103322e-04 1.787487e-05 3.262499e-06
 [992,] 5.732811e-05 2.130718e-05 7.338648e-06
 [993,] 5.740412e-05 2.818131e-05 5.607290e-06
 [994,] 6.086737e-05 2.497668e-05 4.008327e-06
 [995,] 5.696026e-05 1.967368e-05 4.097993e-06
 [996,] 2.314500e-05 2.874068e-05 6.267342e-06
 [997,] 4.054733e-05 1.191203e-05 3.681483e-06
 [998,] 5.159873e-05 2.110946e-05 4.253904e-06
 [999,] 5.658343e-05 2.044356e-05 3.710620e-06
[1000,] 4.025505e-05 1.195377e-05 3.691323e-06
[1001,] 3.864953e-05 3.372397e-05 8.585514e-06
[1002,] 4.183501e-05 3.354367e-05 1.152534e-05
[1003,] 3.962023e-05 1.222943e-05 3.753962e-06
[1004,] 4.397222e-05 2.764534e-04 2.051778e-05
[1005,] 3.735230e-05 6.036208e-05 1.498821e-05
[1006,] 3.608996e-05 1.848754e-05 4.723472e-06
[1007,] 3.729402e-05 1.488182e-05 3.478374e-06
[1008,] 3.795406e-05 9.498491e-05 2.171611e-05
[1009,] 3.787619e-05 9.577776e-05 2.196242e-05
[1010,] 2.402920e-05 3.052256e-05 7.323853e-06
[1011,] 3.368771e-05 2.420968e-05 5.186236e-06
[1012,] 3.818005e-05 1.771103e-05 3.760877e-06
[1013,] 3.744244e-05 3.444555e-05 1.101337e-05
[1014,] 3.998573e-05 2.438981e-05 6.333946e-06
[1015,] 5.297462e-05 6.272735e-05 6.885355e-06
[1016,] 3.638401e-05 3.579817e-05 1.123857e-05
[1017,] 3.727154e-05 1.607437e-05 5.253317e-06
[1018,] 3.409367e-05 1.447227e-05 4.374981e-06
[1019,] 3.479395e-05 1.455009e-05 4.846995e-06
[1020,] 3.634743e-05 1.455332e-05 4.800712e-06
[1021,] 3.566667e-05 1.448313e-05 4.621292e-06
[1022,] 3.549260e-05 1.455925e-05 4.781895e-06
[1023,] 4.861919e-05 9.573398e-05 2.177376e-05
[1024,] 1.737258e-04 2.152691e-05 3.560255e-06
[1025,] 1.786033e-04 2.170098e-05 3.561266e-06
[1026,] 2.036097e-04 1.591837e-05 8.104943e-06
[1027,] 3.528399e-04 6.835619e-05 5.261905e-06
[1028,] 1.860870e-04 1.581750e-05 8.502061e-06
[1029,] 2.227851e-05 3.104871e-05 6.798865e-06
[1030,] 2.101339e-04 1.766804e-05 1.332145e-05
[1031,] 2.197219e-04 1.808050e-05 1.413406e-05
[1032,] 1.773461e-04 1.249013e-05 3.296379e-06
[1033,] 2.216790e-04 1.799903e-05 1.267640e-05
[1034,] 2.129593e-04 1.858433e-05 1.350994e-05
[1035,] 2.583133e-04 2.384591e-05 9.093167e-06
[1036,] 2.545757e-04 1.566055e-05 9.441816e-06
[1037,] 4.607328e-05 2.049137e-05 5.904991e-06
[1038,] 3.585001e-05 1.445277e-05 5.041307e-06
[1039,] 2.226010e-04 2.351539e-05 8.238002e-06
[1040,] 3.088216e-05 2.083640e-04 8.440975e-05
[1041,] 2.446312e-04 2.278107e-05 8.671677e-06
[1042,] 2.329239e-04 2.353444e-05 8.319894e-06
[1043,] 4.083821e-04 1.093573e-05 3.792774e-06
[1044,] 5.045271e-05 2.223438e-05 6.005169e-06
[1045,] 1.809012e-04 2.136089e-05 5.683985e-06
[1046,] 2.263663e-04 2.353946e-05 9.001827e-06
[1047,] 1.922096e-04 2.832343e-05 1.964245e-05
[1048,] 4.838378e-05 1.333745e-05 4.059028e-06
[1049,] 3.743465e-05 5.919059e-05 1.812605e-05
[1050,] 4.731829e-05 2.010216e-05 5.721122e-06
[1051,] 1.887863e-04 1.596378e-05 3.348536e-06
[1052,] 2.952871e-05 1.751071e-04 6.769935e-05
[1053,] 4.692333e-05 1.374050e-05 4.165118e-06
[1054,] 1.409002e-04 1.281847e-05 3.335458e-06
[1055,] 2.569201e-05 2.941757e-05 8.789078e-06
[1056,] 1.304063e-04 1.162458e-05 3.481639e-06
[1057,] 4.796301e-05 1.800814e-05 5.209607e-06
[1058,] 1.437808e-04 2.833619e-05 1.447008e-05
[1059,] 1.249009e-04 2.173718e-05 8.887618e-06
[1060,] 4.897625e-05 1.451317e-05 4.344688e-06
[1061,] 1.309061e-04 1.394793e-05 5.213446e-06
[1062,] 1.274449e-04 1.392737e-05 5.211898e-06
[1063,] 2.028377e-04 2.819421e-05 7.454325e-06
[1064,] 1.173667e-04 1.384790e-05 5.956899e-06
[1065,] 1.935539e-04 1.131308e-05 6.141050e-06
[1066,] 3.124207e-04 1.198037e-05 3.397056e-06
[1067,] 1.961458e-04 2.867453e-05 7.302893e-06
[1068,] 1.396642e-04 3.778546e-05 3.682399e-05
[1069,] 5.578375e-05 1.230521e-05 4.293794e-06
[1070,] 2.072827e-04 2.187287e-05 6.096056e-06
[1071,] 5.709837e-05 1.220700e-05 4.254833e-06
[1072,] 1.979479e-04 2.198097e-05 6.033642e-06
[1073,] 2.170848e-04 1.677642e-05 6.756213e-06
[1074,] 1.812076e-04 2.647171e-05 7.727609e-06
[1075,] 1.634726e-04 2.220961e-05 5.930165e-06
[1076,] 1.872176e-04 2.693807e-05 7.533027e-06
[1077,] 1.655459e-04 2.584584e-05 7.736277e-06
[1078,] 4.169912e-05 3.554280e-05 1.019424e-05
[1079,] 2.265505e-04 1.362895e-05 9.237465e-06
[1080,] 2.485682e-04 4.808717e-05 5.097100e-06
[1081,] 1.667796e-04 2.844767e-05 1.577119e-05
[1082,] 4.667348e-04 1.055289e-05 4.215074e-06
[1083,] 5.238624e-04 1.249403e-05 7.647663e-06
[1084,] 1.705865e-04 1.292103e-05 6.712663e-06
[1085,] 5.078170e-04 1.255148e-05 7.777860e-06
[1086,] 5.437504e-04 1.272384e-05 8.362417e-06
[1087,] 9.711037e-05 3.569515e-05 2.482050e-05
[1088,] 2.856750e-04 1.616715e-05 1.297866e-05
[1089,] 3.077600e-04 1.400932e-05 9.754081e-06
[1090,] 3.113477e-04 1.321739e-05 8.024891e-06
[1091,] 2.630037e-04 1.432180e-05 9.560211e-06
[1092,] 2.735850e-05 1.485085e-05 5.589680e-06
[1093,] 3.579569e-04 1.267699e-05 6.631301e-06
[1094,] 1.191500e-04 3.919309e-05 3.527346e-05
[1095,] 4.300616e-05 1.456818e-05 4.538324e-06
[1096,] 1.063273e-04 3.812418e-05 3.092160e-05
[1097,] 5.164456e-04 1.582688e-05 1.465247e-05
[1098,] 6.402900e-04 1.148700e-05 3.711192e-06
[1099,] 3.173180e-05 6.968786e-05 3.203937e-05
[1100,] 1.113533e-04 3.940254e-05 3.442015e-05
[1101,] 5.984011e-04 2.306617e-05 3.171027e-05
[1102,] 1.345936e-04 4.154107e-05 4.457607e-05
[1103,] 1.278788e-04 4.170402e-05 4.296223e-05
[1104,] 6.622690e-05 2.581538e-05 4.974685e-06
[1105,] 5.999284e-05 3.177322e-05 9.752917e-06
[1106,] 5.999132e-05 3.173988e-05 9.761677e-06
[1107,] 6.374484e-04 3.056156e-05 4.908579e-05
[1108,] 6.051224e-05 3.957579e-05 1.363223e-05
[1109,] 1.503470e-04 4.220805e-05 5.042332e-05
[1110,] 1.309982e-04 1.895460e-05 8.663241e-06
[1111,] 1.552318e-04 4.150781e-05 5.014134e-05
[1112,] 3.540325e-05 3.985555e-05 6.015461e-06
[1113,] 7.572230e-04 1.949502e-05 2.587421e-05
[1114,] 1.554937e-04 4.344569e-05 5.494839e-05
[1115,] 4.952275e-04 1.837439e-05 1.956589e-05
[1116,] 1.386168e-04 2.343060e-05 8.638863e-06
[1117,] 1.464900e-04 2.383598e-05 8.821972e-06
[1118,] 5.117485e-04 2.092026e-05 2.494038e-05
[1119,] 1.587968e-04 1.111629e-05 5.706430e-06
[1120,] 8.317609e-05 1.148813e-05 3.599029e-06
[1121,] 2.577429e-05 1.799517e-05 5.226682e-06
[1122,] 2.579371e-05 1.802432e-05 5.250949e-06
[1123,] 1.363208e-04 3.818144e-05 4.025466e-05
[1124,] 2.580197e-05 5.068900e-05 1.764501e-05
[1125,] 2.730443e-05 3.673507e-05 1.355650e-05
[1126,] 4.307195e-05 2.110399e-05 5.917445e-06
[1127,] 4.746623e-05 1.503928e-05 7.745984e-06
[1128,] 8.800007e-05 6.110419e-05 3.210038e-05
[1129,] 4.673370e-05 1.321498e-05 6.352111e-06
[1130,] 1.285837e-04 4.922770e-05 5.828517e-05
[1131,] 3.785510e-05 1.146666e-05 4.632936e-06
[1132,] 5.383429e-05 3.164778e-05 1.437693e-05
[1133,] 2.964326e-05 1.791190e-05 5.189992e-06
[1134,] 4.227604e-05 1.093595e-05 3.301219e-06
[1135,] 4.513103e-05 1.481901e-05 7.356962e-06
[1136,] 5.589478e-05 5.343761e-05 3.865883e-05
[1137,] 3.834997e-05 1.699457e-05 5.425731e-06
[1138,] 3.059734e-05 2.627355e-05 9.097542e-06
[1139,] 5.277358e-05 3.679816e-05 2.415488e-05
[1140,] 2.113045e-04 3.708458e-05 4.568266e-05
[1141,] 3.888928e-05 2.291753e-05 7.048795e-06
[1142,] 2.146216e-04 4.420830e-05 7.366082e-05
[1143,] 2.194402e-04 4.418206e-05 7.495537e-05
[1144,] 5.257869e-05 6.607453e-05 4.673244e-05
[1145,] 3.838690e-05 1.593226e-05 5.143168e-06
[1146,] 5.767261e-05 3.511566e-05 1.481859e-05
[1147,] 5.132632e-05 2.338465e-05 8.240683e-06
[1148,] 3.852424e-05 1.594883e-05 5.205434e-06
[1149,] 4.191152e-05 1.046499e-05 3.407746e-06
[1150,] 4.322783e-05 1.723852e-05 8.837914e-06
[1151,] 4.190987e-05 1.810653e-05 6.657361e-06
[1152,] 2.108255e-04 4.320498e-05 6.933784e-05
[1153,] 1.897294e-04 4.424572e-05 6.651433e-05
[1154,] 2.039319e-04 4.418958e-05 7.052665e-05
[1155,] 4.364726e-05 1.573249e-05 6.246406e-06
[1156,] 2.131099e-04 3.762006e-05 4.808562e-05
[1157,] 5.544876e-05 2.820296e-05 1.323144e-05
[1158,] 4.656005e-05 1.849993e-05 5.739424e-06
[1159,] 3.900222e-05 1.110561e-05 4.342899e-06
[1160,] 9.881959e-05 2.110409e-05 1.272350e-05
[1161,] 3.030624e-05 1.524891e-05 4.679641e-06
[1162,] 2.773526e-04 5.008787e-05 1.163086e-04
[1163,] 2.711105e-05 2.730526e-05 6.837403e-06
[1164,] 4.460947e-05 1.176509e-05 5.100115e-06
[1165,] 5.918910e-05 2.587949e-05 1.167415e-05
[1166,] 3.902666e-05 2.626033e-05 8.095509e-06
[1167,] 5.659703e-05 3.151988e-05 1.585944e-05
[1168,] 7.400029e-05 1.153484e-05 3.575244e-06
[1169,] 7.297126e-05 1.129112e-05 3.598131e-06
[1170,] 1.128985e-04 2.899666e-05 1.289460e-05
[1171,] 6.424824e-05 1.588992e-05 6.171644e-06
[1172,] 3.249828e-05 3.314436e-05 9.280876e-06
[1173,] 8.219852e-05 3.579418e-05 1.401467e-05
[1174,] 8.290479e-05 3.579418e-05 1.408536e-05
[1175,] 8.828765e-05 1.233047e-05 4.407807e-06
[1176,] 5.414040e-05 1.205737e-04 4.640841e-05
[1177,] 1.903326e-05 2.382885e-05 4.952861e-06
[1178,] 3.376576e-05 2.116514e-05 7.677887e-06
[1179,] 3.072647e-05 5.719019e-05 1.533357e-05
[1180,] 4.097334e-05 5.832243e-05 2.696622e-05
[1181,] 3.145825e-05 6.567474e-05 8.100645e-06
[1182,] 3.617598e-05 4.146400e-05 1.583562e-05
[1183,] 6.817902e-05 1.368854e-05 6.234761e-06
[1184,] 4.261483e-04 2.769250e-05 2.001974e-05
[1185,] 3.349813e-05 1.714666e-05 3.556139e-06
[1186,] 2.838405e-05 2.621834e-05 5.986257e-06
[1187,] 2.262453e-05 1.034684e-05 3.062054e-06
[1188,] 3.029236e-05 1.353017e-05 3.235227e-06
[1189,] 2.355445e-05 1.089090e-05 3.022865e-06
[1190,] 1.956729e-05 3.248198e-05 6.399463e-06
[1191,] 3.267121e-05 6.410378e-05 2.164278e-05
[1192,] 1.902283e-05 3.192631e-05 7.866558e-06
[1193,] 1.905153e-05 3.345694e-05 8.234651e-06
[1194,] 1.896004e-05 3.982154e-05 9.163891e-06
[1195,] 3.091629e-05 2.837254e-05 6.044657e-06
[1196,] 2.931728e-04 2.743026e-05 1.812914e-05
[1197,] 3.304951e-04 2.925543e-05 2.035063e-05
[1198,] 1.889399e-05 3.792689e-05 8.121939e-06
[1199,] 2.607928e-05 1.324984e-05 3.239200e-06
[1200,] 2.368327e-05 1.175102e-05 3.126224e-06
[1201,] 2.815458e-05 2.724268e-05 6.561620e-06
[1202,] 5.209020e-05 2.147060e-05 1.120687e-05
[1203,] 2.322001e-05 1.372350e-05 3.324723e-06
[1204,] 3.091115e-04 2.907795e-05 1.983208e-05
[1205,] 2.755312e-05 2.635696e-05 6.800042e-06
[1206,] 4.594469e-05 2.198232e-05 6.995595e-06
[1207,] 1.421990e-04 1.534213e-05 7.160859e-06
[1208,] 1.974012e-05 5.835156e-05 8.837808e-06
[1209,] 2.977819e-05 2.098618e-05 5.774170e-06
[1210,] 1.952639e-05 7.350052e-05 1.072707e-05
[1211,] 2.863392e-05 1.741458e-05 3.415633e-06
[1212,] 2.231036e-04 1.806424e-05 9.773483e-06
[1213,] 6.950627e-05 2.157270e-05 3.248522e-06
[1214,] 1.091764e-04 2.257963e-05 1.441798e-05
[1215,] 7.700130e-05 2.096274e-05 3.216009e-06
[1216,] 8.358191e-05 2.157149e-05 3.215597e-06
[1217,] 3.234970e-05 2.024020e-05 3.511733e-06
[1218,] 2.305182e-04 2.133733e-05 1.257701e-05
[1219,] 2.003844e-04 1.950272e-05 8.180505e-06
[1220,] 2.355949e-05 2.484590e-05 7.480104e-06
[1221,] 2.368608e-05 2.576849e-05 7.812115e-06
[1222,] 8.321113e-05 2.145996e-05 3.213825e-06
[1223,] 8.932395e-05 2.109266e-05 3.198498e-06
[1224,] 1.514496e-04 2.607356e-05 1.516561e-05
[1225,] 8.260194e-05 1.837446e-05 4.124905e-06
[1226,] 2.560478e-05 1.536861e-05 5.786788e-06
[1227,] 2.594358e-05 1.306294e-05 4.818850e-06
[1228,] 1.976233e-05 1.381262e-05 3.987189e-06
[1229,] 2.567121e-05 1.296125e-05 4.741125e-06
[1230,] 3.031723e-05 1.347587e-05 5.522902e-06
[1231,] 1.240029e-04 1.362212e-05 5.829736e-06
[1232,] 5.471862e-05 1.860522e-05 6.447118e-06
[1233,] 3.174183e-05 1.299951e-05 5.385016e-06
[1234,] 2.071752e-05 1.277905e-05 4.047506e-06
[1235,] 3.129531e-05 1.297693e-05 5.334043e-06
[1236,] 2.384440e-05 2.568400e-05 5.933559e-06
[1237,] 5.659610e-05 1.843476e-05 6.494131e-06
[1238,] 5.657182e-05 1.844208e-05 6.496105e-06
[1239,] 1.116646e-04 4.395501e-05 1.268372e-05
[1240,] 2.106712e-05 1.393425e-05 3.823956e-06
[1241,] 3.299112e-05 1.822632e-04 3.059667e-05
[1242,] 2.119663e-05 1.393390e-05 3.822539e-06
[1243,] 5.350675e-05 2.520632e-05 8.546278e-06
[1244,] 2.123300e-05 1.387578e-05 3.824995e-06
[1245,] 1.007369e-04 2.881426e-05 1.362241e-05
[1246,] 9.923766e-05 1.642671e-05 6.915591e-06
[1247,] 2.118398e-05 1.349378e-05 4.054486e-06
[1248,] 2.125753e-05 4.122305e-05 7.303479e-06
[1249,] 5.409296e-05 1.873577e-05 6.415052e-06
[1250,] 5.400522e-05 1.727265e-05 5.815863e-06
[1251,] 2.086378e-05 4.661967e-05 8.391978e-06
[1252,] 2.105014e-05 3.747992e-05 6.994323e-06
[1253,] 9.761564e-05 2.341896e-05 1.124506e-05
[1254,] 1.227413e-04 2.083717e-05 9.582243e-06
[1255,] 1.956094e-05 1.296726e-05 3.688591e-06
[1256,] 3.018188e-05 1.313668e-05 3.133987e-06
[1257,] 2.135048e-05 1.406801e-05 3.875064e-06
[1258,] 2.155061e-05 1.420529e-05 3.873982e-06
[1259,] 2.137444e-05 1.485068e-05 4.074824e-06
[1260,] 5.002399e-05 1.338621e-05 4.353550e-06
[1261,] 3.837140e-05 1.347899e-04 3.628817e-05
[1262,] 2.056494e-05 2.307329e-05 4.738600e-06
[1263,] 4.997212e-05 1.272587e-05 4.186393e-06
[1264,] 2.815477e-05 1.190970e-05 4.470694e-06
[1265,] 2.021473e-05 2.732735e-05 5.410618e-06
[1266,] 5.728245e-05 1.082829e-04 6.905388e-06
[1267,] 2.758289e-05 1.146015e-05 4.174386e-06
[1268,] 6.002869e-05 4.076941e-05 1.507077e-05
[1269,] 2.083810e-05 1.428479e-05 3.869765e-06
[1270,] 1.992978e-05 2.528082e-05 5.265447e-06
[1271,] 2.104611e-05 1.432858e-05 3.863159e-06
[1272,] 7.783350e-05 2.046912e-05 9.185161e-06
[1273,] 2.136648e-05 1.461461e-05 3.878318e-06
[1274,] 1.568596e-04 1.400364e-05 5.765135e-06
[1275,] 1.384881e-04 1.394381e-05 5.607558e-06
[1276,] 5.080388e-05 1.258251e-05 4.147955e-06
[1277,] 1.938548e-05 1.112326e-05 3.262039e-06
[1278,] 4.551570e-05 1.142684e-05 3.267418e-06
[1279,] 5.756420e-05 1.666673e-05 3.174535e-06
[1280,] 1.083572e-04 1.532186e-03 1.570216e-03
[1281,] 5.648058e-05 1.755463e-04 4.713884e-05
[1282,] 1.079367e-04 1.169078e-03 1.171060e-03
[1283,] 5.263711e-04 2.655048e-05 1.651940e-05
[1284,] 2.842604e-05 4.888533e-05 5.766282e-06
[1285,] 4.780160e-05 3.441811e-05 2.418779e-05
[1286,] 2.507557e-05 4.177716e-05 1.628113e-05
[1287,] 1.009550e-04 2.391098e-05 1.308896e-05
[1288,] 4.362307e-05 5.811112e-05 1.708539e-05
[1289,] 3.356478e-05 1.135596e-05 4.478261e-06
[1290,] 3.093800e-05 1.724022e-05 3.823040e-06
[1291,] 2.927389e-05 1.516542e-05 3.780824e-06
[1292,] 3.990870e-05 3.731202e-05 1.027097e-05
[1293,] 2.136263e-05 1.624571e-05 3.714722e-06
[1294,] 2.906699e-04 3.265093e-05 3.236036e-05
[1295,] 2.308486e-05 1.094890e-05 3.121758e-06
[1296,] 7.602057e-05 1.680417e-05 6.898905e-06
[1297,] 2.476380e-04 3.066487e-05 2.621188e-05
[1298,] 2.698044e-04 2.432629e-05 1.230161e-05
[1299,] 3.887562e-05 1.537929e-05 4.996445e-06
[1300,] 3.186478e-05 1.489250e-05 4.224601e-06
[1301,] 1.479276e-04 4.159428e-05 3.018879e-05
[1302,] 7.216776e-05 2.152399e-05 5.385897e-06
[1303,] 4.867143e-05 4.681429e-05 1.611783e-05
[1304,] 5.689069e-05 1.131535e-04 7.590253e-06
[1305,] 2.641602e-05 6.107963e-05 1.507583e-05
[1306,] 1.501534e-04 2.163253e-05 9.316928e-06
[1307,] 8.439933e-05 2.735555e-05 5.524919e-06
[1308,] 1.150375e-04 1.751080e-05 6.872522e-06
[1309,] 2.828326e-05 1.315967e-05 3.350939e-06
[1310,] 4.596721e-05 6.027150e-05 1.684523e-05
[1311,] 1.144330e-04 2.124556e-05 7.642809e-06
[1312,] 4.438511e-05 7.905313e-05 2.690653e-05
[1313,] 2.210629e-05 2.316127e-05 4.988079e-06
[1314,] 4.266693e-05 7.808602e-05 2.532268e-05
[1315,] 2.600939e-05 3.457342e-05 5.473592e-06
[1316,] 4.264981e-05 7.009946e-05 2.175601e-05
[1317,] 3.288100e-05 3.057358e-05 7.539945e-06
[1318,] 2.695538e-05 8.516084e-05 2.193060e-05
[1319,] 4.722807e-05 4.461326e-05 1.247100e-05
[1320,] 2.164394e-05 3.940707e-05 8.052626e-06
[1321,] 2.092548e-05 3.245211e-05 7.052802e-06
[1322,] 2.220102e-05 5.000039e-05 1.029031e-05
[1323,] 4.262456e-05 4.742321e-05 1.547595e-05
[1324,] 3.081469e-05 3.221345e-05 5.640962e-06
[1325,] 4.270818e-05 8.338385e-05 2.705897e-05
[1326,] 4.278654e-05 8.034906e-05 2.627417e-05
[1327,] 4.279748e-05 7.761244e-05 2.483068e-05
[1328,] 6.103189e-05 1.452887e-05 4.939478e-06
[1329,] 4.724512e-05 3.171004e-05 9.613985e-06
[1330,] 4.290039e-05 2.388237e-05 7.579727e-06
[1331,] 4.741849e-05 4.360548e-05 1.294740e-05
[1332,] 3.232957e-05 3.136174e-05 1.399576e-05
[1333,] 3.438845e-05 5.716897e-05 6.214854e-06
[1334,] 4.517804e-05 2.985141e-05 8.569969e-06
[1335,] 4.756976e-05 4.074535e-05 1.215713e-05
[1336,] 4.779358e-05 4.039571e-05 1.213864e-05
[1337,] 4.285783e-05 2.924004e-05 9.503460e-06
[1338,] 3.791904e-05 2.620656e-05 7.144102e-06
[1339,] 3.824432e-05 1.443646e-05 4.273514e-06
[1340,] 3.431720e-05 5.884252e-05 1.818135e-05
[1341,] 4.782769e-05 1.209209e-05 4.723472e-06
[1342,] 3.622820e-05 3.220319e-05 8.633437e-06
[1343,] 1.043826e-04 2.276022e-05 5.381402e-06
[1344,] 2.512655e-05 1.042503e-05 3.232111e-06
[1345,] 4.406692e-05 1.047381e-05 3.573395e-06
[1346,] 6.588166e-05 2.625919e-05 3.794565e-06
[1347,] 1.043062e-04 2.235611e-05 7.495380e-06
[1348,] 2.388151e-05 1.126262e-05 3.782277e-06
[1349,] 5.673135e-05 6.486063e-05 1.346977e-05
[1350,] 2.313960e-05 1.089637e-05 3.529953e-06
[1351,] 2.039888e-05 1.087288e-05 3.280847e-06
[1352,] 6.503360e-05 3.295808e-05 7.428785e-06
[1353,] 3.506900e-05 2.208821e-05 6.937311e-06
[1354,] 2.510514e-05 4.088587e-05 7.960683e-06
[1355,] 2.597616e-05 2.200732e-05 5.221275e-06
[1356,] 5.767328e-05 4.257064e-05 9.569437e-06
[1357,] 2.088919e-05 1.043221e-05 3.077373e-06
[1358,] 3.510487e-05 2.277331e-05 7.230511e-06
[1359,] 9.107532e-05 2.303236e-05 6.640073e-06
[1360,] 3.584738e-05 2.254432e-05 7.266790e-06
[1361,] 2.025351e-05 1.131274e-05 3.333482e-06
[1362,] 2.045375e-05 1.047975e-05 3.114133e-06
[1363,] 2.052799e-05 1.128413e-05 3.289157e-06
[1364,] 6.991549e-05 6.020446e-05 1.142567e-05
[1365,] 3.424489e-05 2.272522e-05 7.230112e-06
[1366,] 6.468536e-05 2.300775e-05 8.166182e-06
[1367,] 3.213627e-05 1.080164e-05 3.100650e-06
[1368,] 9.255968e-05 1.356109e-05 4.870779e-06
[1369,] 6.726411e-05 1.225791e-05 3.853327e-06
[1370,] 2.048738e-04 2.067535e-05 2.437329e-05
[1371,] 5.202413e-05 2.483499e-05 1.660014e-05
[1372,] 4.533791e-05 5.419158e-05 8.531576e-06
[1373,] 4.670553e-05 4.724767e-05 3.180580e-05
[1374,] 4.170534e-05 1.383434e-05 6.777440e-06
[1375,] 2.029477e-05 2.677091e-05 7.273546e-06
[1376,] 4.377674e-05 1.468089e-04 1.041080e-04
[1377,] 5.083889e-05 3.040909e-05 8.715748e-06
[1378,] 3.149975e-05 3.560526e-05 1.131515e-05
[1379,] 5.984712e-05 6.327257e-05 5.201361e-05
[1380,] 3.213899e-05 5.005108e-05 1.101045e-05
[1381,] 9.539185e-05 8.232884e-05 7.286169e-05
[1382,] 2.778376e-05 2.148314e-05 4.800613e-06
[1383,] 2.513966e-04 2.018644e-05 1.022314e-05
[1384,] 2.930784e-05 2.256218e-05 4.814226e-06
[1385,] 3.078932e-05 1.342275e-05 3.525833e-06
[1386,] 5.065865e-05 4.295120e-05 1.532392e-05
[1387,] 2.010236e-05 1.500730e-05 4.568836e-06
[1388,] 3.018096e-05 2.731528e-05 4.830239e-06
[1389,] 2.852348e-05 2.116180e-05 4.093272e-06
[1390,] 2.029867e-05 1.031939e-05 3.089280e-06
[1391,] 4.732366e-05 1.625033e-05 5.248895e-06
[1392,] 3.226075e-05 2.577948e-05 7.646263e-06
[1393,] 1.881561e-05 2.311020e-05 5.328697e-06
[1394,] 4.066848e-05 1.819664e-05 5.433209e-06
[1395,] 5.661032e-05 2.304937e-05 8.208887e-06
[1396,] 1.874243e-04 2.252119e-05 1.815875e-05
[1397,] 5.260031e-05 1.088332e-05 3.916810e-06
[1398,] 6.958711e-05 4.847863e-05 7.962132e-06
[1399,] 1.160465e-04 3.833659e-05 1.108757e-05
[1400,] 3.571355e-05 3.308774e-05 7.801494e-06
[1401,] 4.714525e-05 3.023555e-05 9.203381e-06
[1402,] 2.085210e-05 1.151774e-05 3.239406e-06
[1403,] 2.752208e-05 2.202173e-05 7.942809e-06
[1404,] 2.675926e-04 1.008014e-04 1.227108e-04
[1405,] 3.934491e-05 2.241179e-05 4.806830e-06
[1406,] 2.208057e-05 1.763152e-05 5.167936e-06
[1407,] 2.423980e-05 2.546521e-05 8.175415e-06
[1408,] 2.264685e-05 2.098717e-05 6.250801e-06
[1409,] 4.767767e-05 5.003014e-05 9.353280e-06
[1410,] 3.991248e-05 1.698018e-05 5.722542e-06
[1411,] 3.332651e-05 6.187479e-05 1.736562e-05
[1412,] 3.492087e-05 3.145439e-05 9.322049e-06
[1413,] 2.228662e-05 2.324517e-04 1.827728e-05
[1414,] 2.538498e-05 4.236214e-05 8.362692e-06
[1415,] 2.520374e-05 2.951220e-05 6.981633e-06
[1416,] 4.276933e-05 1.625955e-05 6.599877e-06
[1417,] 2.455795e-05 1.262352e-05 3.440734e-06
[1418,] 6.520644e-05 1.722415e-05 6.772959e-06
[1419,] 2.700955e-05 1.823101e-05 6.519519e-06
[1420,] 5.514607e-05 1.942660e-05 7.071003e-06
[1421,] 3.673285e-05 1.136006e-05 3.108777e-06
[1422,] 2.030800e-05 1.040471e-05 3.179822e-06
[1423,] 2.251920e-05 1.504000e-05 3.908706e-06
[1424,] 5.076185e-05 3.810224e-05 1.626444e-05
[1425,] 4.802058e-05 1.557962e-05 4.336128e-06
[1426,] 4.015538e-05 3.534098e-05 1.103443e-05
[1427,] 3.817499e-05 1.608957e-05 4.568916e-06
[1428,] 2.417525e-05 1.356004e-04 2.046246e-05
[1429,] 2.791002e-05 1.639953e-05 6.711801e-06
[1430,] 3.016832e-05 1.963229e-05 6.873853e-06
[1431,] 3.978579e-05 2.893724e-05 1.100280e-05
[1432,] 3.933411e-05 1.782790e-04 7.326897e-05
[1433,] 5.651559e-05 1.501216e-04 5.727979e-05
[1434,] 2.423839e-05 2.436850e-05 7.415250e-06
[1435,] 1.963640e-05 2.126029e-05 5.861833e-06
[1436,] 7.186583e-05 7.333059e-04 4.251365e-04
[1437,] 2.634061e-05 2.069431e-05 5.675187e-06
[1438,] 5.377263e-05 3.990136e-05 1.292802e-05
[1439,] 2.141887e-05 2.358631e-05 6.587495e-06
[1440,] 3.420966e-05 1.572720e-05 5.622069e-06
[1441,] 3.325459e-05 2.419688e-05 6.024755e-06
[1442,] 2.042208e-05 1.204908e-05 3.710609e-06
[1443,] 1.905619e-05 2.193892e-05 5.317001e-06
[1444,] 2.129622e-05 1.307811e-05 4.292191e-06
[1445,] 2.423588e-05 1.106473e-05 3.797660e-06
[1446,] 5.146022e-05 1.085569e-05 4.916361e-06
[1447,] 2.362668e-05 1.402558e-05 5.025336e-06
[1448,] 3.976189e-05 2.076090e-05 5.220031e-06
[1449,] 3.982370e-05 1.872245e-05 5.039066e-06
[1450,] 4.705526e-05 1.084999e-05 4.752701e-06
[1451,] 2.876930e-05 2.485134e-05 6.301900e-06
[1452,] 2.828668e-05 2.025471e-05 5.255864e-06
[1453,] 2.993417e-05 2.552413e-05 5.462258e-06
[1454,] 8.754858e-05 2.879310e-05 1.093190e-05
[1455,] 2.216460e-05 1.036705e-05 3.288907e-06
[1456,] 3.033068e-05 3.852777e-05 1.544183e-05
[1457,] 2.794106e-05 2.793917e-05 8.280118e-06
[1458,] 2.643940e-05 1.088234e-05 3.170597e-06
[1459,] 5.248867e-05 2.632171e-05 8.689884e-06
[1460,] 3.264777e-05 2.698709e-05 9.483115e-06
[1461,] 2.809882e-05 1.151701e-05 3.367881e-06
[1462,] 2.881877e-05 3.198001e-05 1.004623e-05
[1463,] 6.247590e-05 4.305097e-05 6.162562e-06
[1464,] 2.695473e-05 1.642685e-05 4.177398e-06
[1465,] 2.666317e-05 5.905843e-05 1.020576e-05
[1466,] 7.811057e-05 8.122934e-05 7.909711e-06
[1467,] 5.554631e-05 3.500334e-05 5.903605e-06
[1468,] 5.603480e-05 3.111896e-05 5.623843e-06
[1469,] 3.727750e-05 1.304508e-05 5.309709e-06
[1470,] 2.852085e-05 1.044353e-05 3.345366e-06
[1471,] 3.101188e-05 2.804767e-05 6.241891e-06
[1472,] 5.152629e-05 4.507024e-05 6.776258e-06
[1473,] 2.790213e-05 1.366394e-05 4.585086e-06
[1474,] 3.663341e-05 5.283212e-05 9.563834e-06
[1475,] 2.240462e-05 2.925747e-05 6.620308e-06
[1476,] 8.047114e-05 2.320565e-05 1.145973e-05
[1477,] 3.755878e-05 2.711078e-05 1.543655e-05
[1478,] 2.937659e-05 2.823880e-05 5.894970e-06
[1479,] 2.386505e-05 2.278104e-05 6.171537e-06
[1480,] 7.218907e-05 1.495473e-05 4.188927e-06
[1481,] 2.623831e-05 1.169285e-05 3.797053e-06
[1482,] 2.651599e-05 1.183764e-05 3.887777e-06
[1483,] 2.323056e-05 3.372573e-05 7.275016e-06
[1484,] 6.408656e-05 1.286235e-05 4.272572e-06
[1485,] 6.335297e-05 1.271997e-05 4.326886e-06
[1486,] 7.380759e-05 3.445450e-05 1.781706e-05
[1487,] 9.511219e-05 1.983983e-05 4.461130e-06
[1488,] 3.077347e-05 1.576194e-05 3.875125e-06
[1489,] 5.411817e-05 2.151196e-05 7.313324e-06
[1490,] 6.419633e-05 1.272636e-05 4.288892e-06
[1491,] 6.350241e-05 1.319517e-05 4.061998e-06
[1492,] 2.994500e-05 1.984437e-05 8.731841e-06
[1493,] 3.463293e-05 2.124587e-05 5.764707e-06
[1494,] 2.312232e-05 3.879999e-05 7.760183e-06
[1495,] 2.299086e-05 1.926717e-05 5.118141e-06
[1496,] 2.297351e-05 1.875603e-05 5.027010e-06
[1497,] 2.380230e-05 1.403899e-05 4.336714e-06
[1498,] 2.338861e-05 3.672995e-05 7.744101e-06
[1499,] 2.310656e-05 1.889395e-05 5.102884e-06
[1500,] 2.506528e-05 1.187872e-05 4.307597e-06
[1501,] 2.656578e-05 1.278944e-05 4.955405e-06
[1502,] 2.008674e-05 1.194751e-05 3.547435e-06
[1503,] 3.020267e-05 1.099833e-05 3.177260e-06
[1504,] 3.557668e-05 1.829358e-05 5.818829e-06
[1505,] 3.628626e-05 1.170380e-05 4.036974e-06
[1506,] 2.353316e-05 1.398005e-05 3.933648e-06
[1507,] 3.547820e-05 2.704553e-05 9.081539e-06
[1508,] 2.000225e-05 1.436480e-05 4.089260e-06
[1509,] 3.360372e-05 7.958300e-05 8.546617e-06
[1510,] 2.973410e-05 1.027449e-04 1.101697e-05
[1511,] 9.201409e-05 1.556614e-05 7.179637e-06
[1512,] 2.642018e-05 9.203068e-05 1.452618e-05
[1513,] 6.745383e-05 2.006860e-05 1.511987e-05
[1514,] 1.945040e-05 5.563645e-05 9.790078e-06
[1515,] 2.936208e-05 4.527820e-05 1.726318e-05
[1516,] 5.688753e-05 5.339389e-05 1.005122e-05
[1517,] 2.727955e-05 7.509508e-05 1.210078e-05
[1518,] 2.290720e-05 1.424758e-05 4.094080e-06
[1519,] 4.607395e-05 4.340993e-05 1.022501e-05
[1520,] 2.238766e-05 1.242929e-05 3.628189e-06
[1521,] 2.353315e-05 1.334174e-05 4.215337e-06
[1522,] 2.459364e-05 1.794828e-05 4.671766e-06
[1523,] 2.198918e-05 1.464453e-05 4.142223e-06
[1524,] 3.433153e-05 4.914955e-05 1.301399e-05
[1525,] 6.486356e-05 3.303126e-05 1.391324e-05
[1526,] 7.842115e-05 1.339814e-05 7.199534e-06
[1527,] 4.021740e-05 2.326123e-05 7.064701e-06
[1528,] 2.121420e-05 1.554443e-05 3.974980e-06
[1529,] 4.705449e-05 3.830093e-05 1.683156e-05
[1530,] 2.159257e-05 3.689136e-05 5.259082e-06
[1531,] 3.533989e-05 2.681728e-05 6.937727e-06
[1532,] 3.570065e-05 3.328676e-05 8.116718e-06
[1533,] 3.694035e-05 2.482928e-04 4.125478e-05
[1534,] 1.910906e-05 5.626794e-04 8.887112e-05
[1535,] 5.052532e-05 4.340312e-05 1.242232e-05
[1536,] 1.933951e-05 5.163983e-05 8.529175e-06
[1537,] 9.765617e-05 1.623525e-05 5.778038e-06
[1538,] 1.883637e-05 5.549882e-04 7.139939e-05
[1539,] 3.693800e-05 5.214931e-05 1.661318e-05
[1540,] 6.830472e-05 1.142002e-05 3.935813e-06
[1541,] 3.346788e-05 1.146698e-05 3.517987e-06
[1542,] 2.307496e-05 1.666929e-05 3.782712e-06
[1543,] 2.167435e-05 1.489107e-05 3.802600e-06
[1544,] 1.942252e-05 1.095229e-05 3.243988e-06
[1545,] 2.962334e-05 1.138195e-05 3.372890e-06
[1546,] 2.500396e-05 1.153320e-04 7.853523e-06
[1547,] 3.482986e-05 3.800468e-05 1.310313e-05
[1548,] 1.021526e-04 2.185678e-05 4.392723e-06
[1549,] 3.205466e-05 1.038080e-04 4.735456e-05
[1550,] 7.005230e-05 3.500123e-05 1.667931e-05
[1551,] 7.126056e-05 3.539331e-05 1.715122e-05
[1552,] 2.932285e-05 8.245069e-05 2.637003e-05
[1553,] 8.216660e-05 2.952235e-05 1.419046e-05
[1554,] 9.973282e-05 1.440370e-05 9.622522e-06
[1555,] 5.823990e-05 4.090578e-05 1.765306e-05
[1556,] 5.562804e-05 3.925519e-05 1.608708e-05
[1557,] 3.625976e-05 1.621170e-05 7.021482e-06
[1558,] 6.951125e-05 3.810363e-05 1.877999e-05
[1559,] 1.073743e-04 1.489020e-05 1.086780e-05
[1560,] 3.776243e-05 1.917342e-05 6.046442e-06
[1561,] 3.613995e-05 1.622451e-05 7.151706e-06
[1562,] 2.395782e-05 4.703092e-05 1.005411e-05
[1563,] 3.075596e-05 1.897701e-05 7.640000e-06
[1564,] 6.658669e-05 4.030828e-05 1.947267e-05
[1565,] 4.849652e-05 1.865077e-05 6.047412e-06
[1566,] 4.286886e-05 1.705236e-05 5.636779e-06
[1567,] 8.188678e-05 2.605718e-05 1.120481e-05
[1568,] 5.894838e-05 2.381306e-05 9.391494e-06
[1569,] 2.453151e-05 2.689476e-05 4.450925e-06
[1570,] 7.552722e-05 1.471174e-05 5.810377e-06
[1571,] 2.898746e-05 1.319463e-05 4.075451e-06
[1572,] 7.215619e-05 1.289294e-05 4.347188e-06
[1573,] 5.430156e-05 2.190587e-05 7.834883e-06
[1574,] 1.881326e-05 9.176472e-05 1.384091e-05
[1575,] 1.897550e-05 1.027056e-04 1.395031e-05
[1576,] 5.521888e-05 3.351162e-05 9.313096e-06
[1577,] 2.436754e-05 3.110776e-05 7.939045e-06
[1578,] 5.142187e-05 2.482665e-05 9.419128e-06
[1579,] 1.886231e-05 5.912822e-05 1.258804e-05
[1580,] 5.820828e-05 2.424975e-05 1.053418e-05
[1581,] 5.990738e-05 2.323834e-05 1.005152e-05
[1582,] 1.922315e-05 6.952863e-05 1.011285e-05
[1583,] 5.459406e-05 2.930101e-05 1.004623e-05
[1584,] 2.336540e-05 3.507921e-05 5.204608e-06
[1585,] 2.764367e-05 3.225368e-05 4.625997e-06
[1586,] 4.397886e-05 2.248064e-05 7.771345e-06
[1587,] 2.344808e-05 7.245981e-05 8.342933e-06
[1588,] 3.049555e-05 1.149751e-05 3.190333e-06
[1589,] 2.237339e-05 4.168620e-05 5.813504e-06
[1590,] 5.070594e-05 2.139902e-05 7.013907e-06
[1591,] 4.842903e-05 2.726065e-05 7.908340e-06
[1592,] 2.298554e-05 8.784662e-05 1.879062e-05
[1593,] 2.476441e-05 2.142595e-05 4.115795e-06
[1594,] 2.448323e-05 1.696891e-05 3.824196e-06
[1595,] 2.161675e-05 1.684726e-05 3.922078e-06
[1596,] 2.764587e-05 1.283744e-05 4.146049e-06
[1597,] 2.930372e-05 1.291020e-05 3.583736e-06
[1598,] 2.717297e-05 1.388300e-04 9.480752e-06
[1599,] 2.703075e-05 1.194564e-05 3.709268e-06
[1600,] 2.932242e-05 2.317742e-05 6.357333e-06
[1601,] 2.120867e-05 1.670048e-05 3.868389e-06
[1602,] 1.993092e-05 6.742583e-05 1.025513e-05
[1603,] 1.965270e-05 2.786702e-05 6.013697e-06
[1604,] 2.930148e-05 2.261703e-05 6.071470e-06
[1605,] 2.233403e-05 3.870264e-05 5.771821e-06
[1606,] 2.323637e-05 2.440289e-05 4.384617e-06
[1607,] 2.243028e-05 4.151206e-05 5.577549e-06
[1608,] 2.229838e-05 4.769486e-05 5.953938e-06
[1609,] 2.343616e-05 3.087893e-05 4.829409e-06
[1610,] 6.415260e-05 1.737810e-05 6.283654e-06
[1611,] 2.437902e-05 1.940583e-05 4.332617e-06
[1612,] 3.577522e-05 3.967314e-05 9.851177e-06
[1613,] 3.430194e-05 3.853386e-05 1.043751e-05
[1614,] 3.309217e-05 2.155186e-05 5.152161e-06
[1615,] 2.442844e-05 2.111389e-05 5.497942e-06
[1616,] 1.901634e-05 1.866687e-05 4.737885e-06
[1617,] 2.911693e-05 8.578104e-05 3.858311e-05
[1618,] 2.560551e-05 2.093760e-05 6.284228e-06
[1619,] 3.447374e-05 2.026253e-05 7.192643e-06
[1620,] 2.270853e-05 1.102271e-05 3.581431e-06
[1621,] 2.339372e-05 1.375879e-05 4.963646e-06
[1622,] 2.335562e-05 1.383244e-05 4.965839e-06
[1623,] 3.668288e-05 1.644058e-05 6.767129e-06
[1624,] 2.062122e-05 2.258020e-05 6.711803e-06
[1625,] 3.747459e-05 1.642577e-05 5.500236e-06
[1626,] 3.513983e-05 4.540271e-05 1.752466e-05
[1627,] 3.052818e-05 1.390949e-05 5.087871e-06
[1628,] 3.038580e-05 1.389597e-05 5.068535e-06
[1629,] 3.492005e-05 1.829396e-05 4.685949e-06
[1630,] 2.762056e-05 1.435473e-05 4.695454e-06
[1631,] 3.428454e-05 4.050338e-05 9.971937e-06
[1632,] 4.714281e-05 1.931815e-05 5.869173e-06
[1633,] 3.084294e-05 2.736700e-05 9.138987e-06
[1634,] 3.763385e-05 4.002585e-05 1.671837e-05
[1635,] 2.603644e-05 3.976624e-05 1.363564e-05
[1636,] 5.626833e-05 3.795717e-05 8.851752e-06
[1637,] 2.814124e-05 1.759137e-05 4.989381e-06
[1638,] 2.428324e-05 1.262358e-03 1.001406e-04
[1639,] 4.571005e-05 1.992027e-05 8.331451e-06
[1640,] 2.854003e-05 1.731499e-05 5.465838e-06
[1641,] 3.513599e-05 1.947736e-05 7.737512e-06
[1642,] 3.548804e-05 1.875218e-05 7.371484e-06
[1643,] 4.440532e-05 2.544408e-05 7.770860e-06
[1644,] 2.844138e-05 1.517613e-04 1.770985e-05
[1645,] 3.452434e-05 1.921436e-05 7.490339e-06
[1646,] 3.496914e-05 1.836952e-05 7.087926e-06
[1647,] 3.738648e-05 1.821527e-05 7.296874e-06
[1648,] 7.496642e-05 1.141608e-05 3.414104e-06
[1649,] 4.013832e-05 1.407546e-05 6.727618e-06
[1650,] 2.931891e-05 1.222367e-05 3.060665e-06
[1651,] 4.666850e-05 4.987677e-05 1.305086e-05
[1652,] 5.480345e-05 3.847570e-05 1.352623e-05
[1653,] 1.088929e-04 1.298674e-04 1.553031e-04
[1654,] 4.703143e-05 3.593875e-05 1.172024e-05
[1655,] 4.701672e-05 3.262908e-05 1.063502e-05
[1656,] 3.088570e-05 1.259907e-05 3.685553e-06
[1657,] 4.676527e-05 6.111199e-05 1.486767e-05
[1658,] 3.312852e-05 4.313431e-05 1.664576e-05
[1659,] 2.745286e-05 1.453689e-05 3.770589e-06
[1660,] 4.626557e-05 2.431880e-05 7.549051e-06
[1661,] 4.551203e-05 2.293998e-05 1.364986e-05
[1662,] 3.812118e-05 1.924677e-05 7.130986e-06
[1663,] 5.147490e-05 1.380934e-05 7.386392e-06
[1664,] 4.765290e-05 1.244473e-05 5.163991e-06
[1665,] 3.968414e-05 4.293856e-05 1.672679e-05
[1666,] 3.622472e-05 1.937656e-05 9.920352e-06
[1667,] 2.727718e-05 1.869643e-05 6.012524e-06
[1668,] 2.477001e-05 1.133203e-05 3.066571e-06
[1669,] 5.516475e-05 2.016885e-05 5.319216e-06
[1670,] 4.524391e-05 1.707265e-05 8.818090e-06
[1671,] 1.036309e-04 1.185691e-05 6.655937e-06
[1672,] 6.773323e-05 4.099214e-05 8.294884e-06
[1673,] 6.421188e-05 9.545545e-05 1.496601e-05
[1674,] 5.467698e-05 6.840461e-05 1.495365e-05
[1675,] 4.740878e-05 1.789402e-05 5.863613e-06
[1676,] 5.567655e-05 1.688586e-05 1.045583e-05
[1677,] 4.728550e-05 1.054609e-05 4.262490e-06
[1678,] 2.963748e-05 1.513715e-03 2.330172e-05
[1679,] 2.220562e-05 1.252509e-05 3.196756e-06
[1680,] 6.833625e-05 2.461448e-05 2.010108e-05
[1681,] 6.329653e-05 1.699643e-05 6.273800e-06
[1682,] 6.779573e-05 1.786323e-05 6.817862e-06
[1683,] 4.172934e-05 4.162418e-05 1.145706e-05
[1684,] 4.036097e-05 4.031947e-05 1.231886e-05
[1685,] 4.015782e-05 3.414725e-05 9.619397e-06
[1686,] 8.108203e-05 3.579437e-05 3.776627e-05
[1687,] 5.157432e-05 1.260291e-05 4.182663e-06
[1688,] 5.455244e-05 6.705023e-05 1.493636e-05
[1689,] 5.436296e-05 4.863142e-05 1.237043e-05
[1690,] 2.828392e-05 3.085264e-05 1.244725e-05
[1691,] 3.065389e-05 3.777910e-05 1.696489e-05
[1692,] 6.177337e-05 2.512755e-05 5.273752e-06
[1693,] 5.161600e-05 2.401090e-05 7.280465e-06
[1694,] 8.873863e-05 1.118190e-05 5.013086e-06
[1695,] 1.045007e-04 1.117793e-05 5.211983e-06
[1696,] 1.229693e-04 7.368251e-05 4.376173e-06
[1697,] 7.962424e-05 1.150136e-05 3.707546e-06
[1698,] 5.015999e-05 8.007082e-05 2.135589e-05
[1699,] 2.234247e-04 2.778747e-05 1.403182e-05
[1700,] 2.306528e-04 3.140247e-05 1.192195e-05
[1701,] 5.115322e-05 1.556861e-05 3.167943e-06
[1702,] 5.484688e-05 1.141751e-05 3.289358e-06
[1703,] 2.430443e-05 2.893639e-05 1.099390e-05
[1704,] 5.166327e-05 7.810230e-05 1.931076e-05
[1705,] 5.158932e-05 7.823780e-05 1.945323e-05
[1706,] 4.016458e-05 2.493271e-04 1.589946e-04
[1707,] 3.050074e-05 1.208574e-05 4.849272e-06
[1708,] 1.823753e-04 5.503923e-05 7.437492e-06
[1709,] 4.164441e-05 6.561765e-05 6.735672e-06
[1710,] 4.167415e-05 1.432259e-05 4.306995e-06
[1711,] 5.175830e-05 3.786759e-05 1.262644e-05
[1712,] 2.653003e-05 2.561237e-05 1.014469e-05
[1713,] 5.703695e-05 2.351666e-05 6.879745e-06
[1714,] 2.115528e-05 4.747541e-05 1.416424e-05
[1715,] 5.832249e-05 4.094309e-05 1.479393e-05
[1716,] 2.176157e-05 7.652791e-05 2.300396e-05
[1717,] 1.364473e-04 2.668623e-05 1.455944e-05
[1718,] 1.973559e-05 1.859764e-04 3.717301e-05
[1719,] 1.523821e-04 3.091042e-05 2.124583e-05
[1720,] 3.283781e-05 1.867660e-05 4.535708e-06
[1721,] 5.930092e-05 1.288758e-04 7.914103e-06
[1722,] 6.494669e-05 2.753918e-05 9.835359e-06
[1723,] 2.035062e-05 3.540706e-03 2.699294e-04
[1724,] 2.002072e-05 2.895861e-04 4.460504e-05
[1725,] 4.022101e-05 1.189261e-04 1.167632e-05
[1726,] 2.000813e-05 3.687876e-04 5.709379e-05
[1727,] 2.000320e-05 4.678724e-04 6.568328e-05
[1728,] 3.681018e-05 3.741847e-05 9.741730e-06
[1729,] 6.462288e-05 3.300450e-05 1.317794e-05
[1730,] 4.256226e-05 7.431612e-05 7.081635e-06
[1731,] 1.625558e-04 1.835309e-05 1.448188e-05
[1732,] 1.365027e-04 1.381081e-05 7.240862e-06
[1733,] 4.219596e-05 1.907378e-05 4.635915e-06
[1734,] 1.466419e-04 4.205094e-05 1.640076e-05
[1735,] 4.408036e-05 1.801241e-05 4.775063e-06
[1736,] 2.081230e-05 1.989726e-04 3.027608e-05
[1737,] 2.055327e-05 1.526872e-04 2.485865e-05
[1738,] 5.815338e-05 4.029456e-05 1.369434e-05
[1739,] 4.129215e-05 1.136802e-04 1.109600e-05
[1740,] 1.106973e-04 2.098594e-05 1.479050e-05
[1741,] 2.002365e-05 3.686652e-04 5.639568e-05
[1742,] 4.350989e-05 1.820982e-05 4.736120e-06
[1743,] 2.002710e-05 3.959697e-04 5.787700e-05
[1744,] 2.002230e-05 4.105685e-04 6.144811e-05
[1745,] 3.873441e-05 8.763275e-05 7.730590e-06
[1746,] 6.606403e-05 3.148864e-05 1.247822e-05
[1747,] 2.002590e-05 4.152355e-04 6.264597e-05
[1748,] 3.844366e-05 9.462842e-05 8.088245e-06
[1749,] 2.004956e-05 3.766702e-04 6.011559e-05
[1750,] 3.509630e-05 4.036238e-05 9.642269e-06
[1751,] 3.681388e-05 3.728159e-05 9.483743e-06
[1752,] 4.200008e-05 1.866649e-05 4.648288e-06
[1753,] 1.999991e-05 4.293898e-04 6.421605e-05
[1754,] 6.043966e-05 4.019922e-05 1.434261e-05
[1755,] 3.219294e-05 1.012014e-04 5.193044e-05
[1756,] 3.985252e-05 1.454536e-04 8.776294e-06
[1757,] 6.027708e-05 4.024823e-05 1.402268e-05
[1758,] 1.987752e-05 2.480907e-03 2.862319e-04
[1759,] 3.083033e-05 4.070256e-05 1.971776e-05
[1760,] 5.436371e-05 3.947260e-05 4.584223e-06
[1761,] 5.156525e-05 3.920267e-05 4.629405e-06
[1762,] 2.930022e-05 2.034564e-05 4.435700e-06
[1763,] 4.805852e-05 3.011266e-05 8.603821e-06
[1764,] 1.969025e-05 3.145846e-03 3.547593e-04
[1765,] 1.968980e-05 3.348702e-03 3.737526e-04
[1766,] 3.293509e-05 1.673910e-05 3.909200e-06
[1767,] 5.565164e-05 2.537745e-05 5.092439e-06
[1768,] 7.200821e-05 2.699116e-05 9.785615e-06
[1769,] 2.904684e-05 1.735477e-05 4.129240e-06
[1770,] 4.218487e-05 1.536888e-05 3.604236e-06
[1771,] 3.578205e-05 6.374976e-05 8.799510e-06
[1772,] 1.655179e-04 7.787066e-05 1.082704e-04
[1773,] 2.252265e-05 1.996971e-05 3.986268e-06
[1774,] 1.225811e-04 1.991042e-04 1.314288e-04
[1775,] 6.456635e-04 1.288895e-05 5.951882e-06
[1776,] 2.345563e-05 2.675677e-05 4.514820e-06
[1777,] 2.212294e-05 3.177733e-05 5.009469e-06
[1778,] 2.365908e-05 3.702371e-05 5.271517e-06
[1779,] 2.354638e-05 5.088013e-05 6.227101e-06
[1780,] 4.765337e-05 3.749810e-05 1.137116e-05
[1781,] 7.346184e-05 3.011847e-05 2.151344e-05
[1782,] 3.484621e-05 3.882951e-05 9.246531e-06
[1783,] 7.483195e-05 1.518193e-05 5.737717e-06
[1784,] 6.850799e-05 1.774400e-04 1.207884e-04
[1785,] 2.038123e-05 2.475159e-05 5.459922e-06
[1786,] 9.020524e-05 2.015113e-05 7.099401e-06
[1787,] 2.091228e-05 1.465774e-05 4.288232e-06
[1788,] 5.271527e-05 1.778900e-05 7.374055e-06
[1789,] 2.583181e-05 5.998368e-05 7.534994e-06
[1790,] 6.745134e-05 1.711523e-05 6.121295e-06
[1791,] 3.760118e-05 4.399102e-05 7.687748e-06
[1792,] 3.677313e-05 5.294835e-05 8.839491e-06
[1793,] 2.063287e-05 1.618240e-05 4.641636e-06
[1794,] 3.970609e-05 4.548810e-05 7.464711e-06
[1795,] 2.089589e-05 1.630413e-05 4.734197e-06
[1796,] 3.704450e-05 4.876673e-05 8.300221e-06
[1797,] 3.663785e-05 5.814510e-05 9.436900e-06
[1798,] 2.021445e-05 1.640262e-05 4.613535e-06
[1799,] 3.634773e-05 5.972401e-05 9.671704e-06
[1800,] 3.884482e-05 4.231984e-05 7.252604e-06
[1801,] 1.971473e-05 1.579578e-05 4.319370e-06
[1802,] 3.497568e-05 4.877457e-05 8.713312e-06
[1803,] 5.607363e-05 1.699890e-05 5.647165e-06
[1804,] 2.026395e-05 1.787297e-05 4.747605e-06
[1805,] 3.520377e-05 2.142815e-05 6.562453e-06
[1806,] 4.516153e-05 1.444018e-05 4.695074e-06
[1807,] 3.539000e-05 1.872199e-05 5.763415e-06
[1808,] 1.925921e-05 1.606348e-05 4.270866e-06
[1809,] 1.975341e-05 2.362297e-05 5.540439e-06
[1810,] 1.975769e-05 2.638586e-05 6.043502e-06
[1811,] 1.974665e-05 2.384446e-05 5.639011e-06
[1812,] 1.975077e-05 2.453255e-05 5.746317e-06
[1813,] 3.213586e-05 2.482400e-05 7.392299e-06
[1814,] 1.935131e-05 1.720641e-05 4.324771e-06
[1815,] 2.059585e-05 1.762033e-05 4.578284e-06
[1816,] 3.285672e-05 2.465629e-05 7.998301e-06
[1817,] 2.564735e-05 2.643456e-05 8.143011e-06
[1818,] 3.384183e-05 2.611013e-05 7.031973e-06
[1819,] 1.391958e-04 1.189863e-05 8.438758e-06
[1820,] 1.157541e-04 1.089130e-05 5.545211e-06
[1821,] 4.250574e-04 6.537499e-05 2.570725e-04
[1822,] 3.052569e-05 1.619956e-05 5.136205e-06
[1823,] 4.339873e-05 3.847352e-05 1.071823e-05
[1824,] 3.365330e-05 4.612648e-05 1.816764e-05
[1825,] 4.316374e-05 3.842735e-05 1.100707e-05
[1826,] 2.123273e-05 1.428700e-05 4.136907e-06
[1827,] 3.999425e-05 1.677923e-05 5.162109e-06
[1828,] 1.899473e-05 1.179921e-05 3.423837e-06
[1829,] 1.875090e-05 1.334761e-05 3.652853e-06
[1830,] 3.579562e-05 1.634914e-05 5.109098e-06
[1831,] 2.181960e-05 1.393566e-05 4.089157e-06
[1832,] 3.496767e-05 1.456570e-05 4.899047e-06
[1833,] 4.516914e-05 3.347808e-05 1.093042e-05
[1834,] 1.936118e-05 1.179622e-05 3.274165e-06
[1835,] 4.483622e-05 4.090211e-05 1.112362e-05
[1836,] 3.833247e-05 4.171722e-04 5.130639e-05
[1837,] 3.899066e-05 1.770469e-05 5.411712e-06
[1838,] 3.661348e-05 1.456427e-05 4.990744e-06
[1839,] 1.895943e-05 1.112375e-05 3.238907e-06
[1840,] 2.230972e-05 1.629178e-05 4.894883e-06
[1841,] 1.882663e-05 1.081843e-05 3.214652e-06
[1842,] 2.193165e-05 1.671328e-05 4.955954e-06
[1843,] 4.376402e-05 1.591326e-05 4.894509e-06
[1844,] 1.951137e-05 1.121338e-05 3.365617e-06
[1845,] 2.012583e-05 1.126433e-05 3.172164e-06
[1846,] 1.885873e-05 1.472722e-05 4.213892e-06
[1847,] 2.202447e-05 1.588204e-05 4.704437e-06
[1848,] 1.871055e-05 1.189758e-05 3.372228e-06
[1849,] 2.008928e-05 1.103255e-05 3.377433e-06
[1850,] 1.870421e-05 3.903210e-05 8.698943e-06
[1851,] 4.754060e-05 2.536927e-05 1.135909e-05
[1852,] 5.298211e-05 1.979160e-05 8.963949e-06
[1853,] 2.711411e-05 4.218853e-05 8.498867e-06
[1854,] 2.605794e-05 7.315768e-05 1.923078e-05
[1855,] 5.831770e-05 1.105777e-05 3.559361e-06
[1856,] 3.863702e-05 1.529710e-05 4.370109e-06
[1857,] 4.474877e-05 2.082903e-05 5.934188e-06
[1858,] 3.218241e-05 4.764026e-05 1.862477e-05
[1859,] 4.040281e-05 3.071889e-05 9.029830e-06
[1860,] 6.819744e-05 2.868286e-05 1.450452e-05
[1861,] 6.593535e-05 2.820866e-05 6.576313e-06
[1862,] 3.397154e-05 3.679793e-05 1.162321e-05
[1863,] 6.774998e-05 2.728709e-05 6.597456e-06
[1864,] 7.068725e-05 1.920040e-05 5.484936e-06
[1865,] 6.223602e-05 3.110141e-05 6.833292e-06
[1866,] 3.857910e-05 2.169037e-05 5.161328e-06
[1867,] 3.796583e-05 1.670117e-05 4.388654e-06
[1868,] 1.924072e-05 1.471525e-05 4.013465e-06
[1869,] 4.028325e-05 1.714063e-05 4.416608e-06
[1870,] 3.858566e-05 1.854927e-05 4.668098e-06
[1871,] 3.289242e-05 3.759680e-05 1.054590e-05
[1872,] 1.907742e-05 1.520394e-05 4.403814e-06
[1873,] 4.020360e-05 5.401172e-05 1.439981e-05
[1874,] 4.073334e-05 1.045182e-04 2.216474e-05
[1875,] 3.958663e-05 1.634467e-05 5.022858e-06
[1876,] 4.026812e-05 2.423450e-05 7.337054e-06
[1877,] 4.028039e-05 2.428016e-05 7.353283e-06
[1878,] 2.245218e-05 1.390186e-05 3.846484e-06
[1879,] 2.432870e-05 1.071191e-05 3.365392e-06
[1880,] 3.980309e-05 3.321719e-05 9.922048e-06
[1881,] 3.387553e-05 1.075562e-05 3.453480e-06
[1882,] 2.672289e-05 2.400805e-05 4.435078e-06
[1883,] 3.987967e-05 1.828519e-05 5.747582e-06
[1884,] 2.682906e-05 1.747461e-05 3.721378e-06
[1885,] 2.596380e-05 1.693829e-05 3.705372e-06
[1886,] 2.671897e-05 2.028027e-05 4.039090e-06
[1887,] 2.575487e-05 1.492461e-05 3.485191e-06
[1888,] 2.461958e-05 1.590777e-05 4.053496e-06
[1889,] 2.436937e-05 1.559747e-05 4.043296e-06
[1890,] 2.809756e-05 1.298562e-05 3.264069e-06
[1891,] 3.160801e-05 1.111579e-05 3.336421e-06
[1892,] 3.128160e-05 1.173501e-05 3.363377e-06
[1893,] 2.676742e-05 1.281383e-05 3.280696e-06
[1894,] 3.275151e-05 1.940016e-05 5.995481e-06
[1895,] 2.672699e-05 1.439510e-05 4.072801e-06
[1896,] 5.084804e-05 2.005543e-05 4.897519e-06
[1897,] 2.266013e-05 1.203935e-05 3.175032e-06
[1898,] 2.766037e-05 1.152115e-05 3.476599e-06
[1899,] 2.543758e-05 1.167095e-05 3.236385e-06
[1900,] 2.251930e-05 1.098737e-05 3.159153e-06
[1901,] 2.710213e-05 1.438598e-05 4.077076e-06
[1902,] 2.816276e-05 1.153037e-05 3.659128e-06
[1903,] 4.068681e-05 3.834761e-05 1.153184e-05
[1904,] 2.487312e-05 1.183933e-05 3.273740e-06
[1905,] 3.360788e-05 4.849960e-05 9.975968e-06
[1906,] 2.511560e-05 1.148082e-05 3.246355e-06
[1907,] 2.523060e-05 1.149740e-05 3.246390e-06
[1908,] 2.495542e-05 1.134875e-05 3.247450e-06
[1909,] 2.523370e-05 1.164300e-05 3.248531e-06
[1910,] 4.300866e-05 3.214616e-05 9.425484e-06
[1911,] 6.900721e-04 1.833180e-05 2.137083e-05
[1912,] 7.222478e-05 7.117064e-05 4.474039e-05
[1913,] 3.817908e-04 1.227843e-05 4.421435e-06
[1914,] 9.807836e-05 3.502786e-05 3.986067e-06
[1915,] 5.109334e-04 1.708890e-05 1.755090e-05
[1916,] 6.056066e-04 2.013119e-05 2.758163e-05
[1917,] 4.788071e-05 3.657100e-05 1.387194e-05
[1918,] 1.533840e-04 1.876410e-05 1.476298e-05
[1919,] 4.264229e-05 6.621843e-05 1.038607e-05
[1920,] 3.156551e-04 1.568661e-05 1.175205e-05
[1921,] 5.281169e-04 3.330586e-05 3.011429e-05
[1922,] 4.263168e-05 1.954895e-05 6.161940e-06
[1923,] 3.480683e-05 2.706350e-05 8.243165e-06
[1924,] 4.338865e-05 3.586136e-05 9.846069e-06
[1925,] 4.258091e-05 1.743971e-05 5.554137e-06
[1926,] 2.581627e-04 2.252668e-05 2.535862e-05
[1927,] 4.315586e-05 3.571986e-05 9.811938e-06
[1928,] 3.691270e-05 6.476544e-05 1.129434e-05
[1929,] 3.388649e-04 1.072864e-05 4.852572e-06
[1930,] 4.785227e-04 1.954578e-05 2.301155e-05
[1931,] 4.716065e-04 1.967555e-05 2.331612e-05
[1932,] 4.229587e-05 3.374801e-05 1.013823e-05
[1933,] 4.323670e-05 2.338970e-05 7.282741e-06
[1934,] 3.374598e-04 1.753376e-05 1.674261e-05
[1935,] 4.736623e-04 1.124322e-05 7.497258e-06
[1936,] 6.227162e-04 2.166049e-05 3.077377e-05
[1937,] 5.008619e-05 3.130206e-05 1.015517e-05
[1938,] 4.266106e-05 3.147868e-05 8.956236e-06
[1939,] 4.292816e-05 3.189662e-05 8.901228e-06
[1940,] 8.430465e-05 6.512887e-05 4.482785e-05
[1941,] 8.591634e-05 8.955944e-05 6.727753e-05
[1942,] 6.465393e-04 2.610672e-05 4.329850e-05
[1943,] 5.636401e-04 2.427633e-05 3.501752e-05
[1944,] 6.018744e-04 3.862079e-05 1.160606e-04
[1945,] 3.761197e-04 3.261995e-05 4.721894e-05
[1946,] 6.729015e-04 3.179819e-05 6.152205e-05
[1947,] 4.036309e-04 2.500930e-05 3.245096e-05
[1948,] 4.244580e-04 4.536485e-05 8.641564e-05
[1949,] 2.656210e-05 1.031576e-05 3.252760e-06
[1950,] 2.615545e-05 2.555406e-05 5.870958e-06
[1951,] 3.036437e-05 1.616512e-04 5.538056e-05
[1952,] 2.532883e-05 3.851987e-05 8.099466e-06
[1953,] 2.534260e-05 3.252873e-05 7.337722e-06
[1954,] 2.532573e-05 4.108679e-05 8.195424e-06
[1955,] 2.027647e-05 6.346821e-05 1.605200e-05
[1956,] 2.548978e-05 3.016076e-05 6.471351e-06
[1957,] 5.676529e-05 2.879751e-05 1.431903e-05
[1958,] 4.741316e-05 4.055942e-05 2.849948e-05
[1959,] 4.204514e-05 2.499957e-05 4.907116e-06
[1960,] 2.030679e-05 5.116803e-05 1.343062e-05
[1961,] 2.479963e-05 4.025357e-05 1.229215e-05
[1962,] 2.246445e-05 1.073090e-05 3.233319e-06
[1963,] 2.137110e-05 1.033411e-05 3.129037e-06
[1964,] 2.237797e-05 1.058296e-05 3.217654e-06
[1965,] 3.990800e-05 7.106507e-05 1.786430e-05
[1966,] 2.243544e-05 1.040357e-05 3.176275e-06
[1967,] 2.268231e-05 1.151982e-05 3.537105e-06
[1968,] 2.506979e-05 3.043878e-05 7.188459e-06
[1969,] 4.115142e-05 4.959100e-05 1.334350e-05
[1970,] 3.791639e-05 2.197292e-05 6.308941e-06
[1971,] 4.318841e-05 2.399097e-05 6.824723e-06
[1972,] 2.126639e-05 1.215307e-05 3.510357e-06
[1973,] 2.715249e-05 4.571197e-05 1.054899e-05
[1974,] 1.999650e-05 3.301547e-05 9.587263e-06
[1975,] 4.260879e-05 1.003772e-04 1.489926e-05
[1976,] 2.629525e-05 4.819145e-05 1.001183e-05
[1977,] 4.292387e-05 9.193882e-05 1.412121e-05
[1978,] 2.196197e-05 9.166311e-05 2.137046e-05
[1979,] 2.156059e-05 5.292272e-05 1.298584e-05
[1980,] 1.879783e-05 1.625430e-05 4.304112e-06
[1981,] 4.432687e-05 8.540293e-05 1.295666e-05
[1982,] 3.543476e-05 2.080187e-05 7.974253e-06
[1983,] 3.518383e-05 1.632351e-04 4.054847e-05
[1984,] 4.246499e-05 1.843926e-04 6.362776e-05
[1985,] 3.049304e-05 2.680099e-05 1.231807e-05
[1986,] 4.038573e-05 2.355943e-05 1.012772e-05
[1987,] 3.825559e-05 2.219457e-05 6.614284e-06
[1988,] 4.020060e-05 2.157222e-04 7.051628e-05
[1989,] 4.172156e-05 1.646082e-04 5.608636e-05
[1990,] 2.526179e-05 2.308040e-05 6.769290e-06
[1991,] 4.429725e-05 1.922659e-05 7.358247e-06
[1992,] 1.890073e-05 1.971916e-05 4.887000e-06
[1993,] 4.445522e-05 2.046531e-05 7.913231e-06
[1994,] 6.464152e-05 2.660157e-05 1.041513e-05
[1995,] 2.575667e-05 1.228733e-05 4.397913e-06
[1996,] 3.673424e-05 3.841138e-05 7.874955e-06
[1997,] 2.925040e-05 1.754208e-05 6.828240e-06
[1998,] 3.182252e-05 1.367725e-05 5.406310e-06
[1999,] 2.405140e-05 3.613184e-05 4.883717e-06
[2000,] 3.185911e-05 2.195662e-05 9.908381e-06
[2001,] 3.480429e-05 4.897175e-05 2.433641e-05
[2002,] 3.521339e-05 4.525952e-05 1.750892e-05
[2003,] 2.569304e-05 5.932137e-05 9.986219e-06
[2004,] 2.573450e-05 6.937439e-05 1.160611e-05
[2005,] 3.669955e-05 2.366124e-05 1.197469e-05
[2006,] 2.393570e-05 1.159271e-05 3.882923e-06
[2007,] 2.604555e-05 1.738334e-05 6.100357e-06
[2008,] 3.314688e-05 1.116377e-04 4.249251e-05
[2009,] 2.657182e-05 1.811270e-04 3.533899e-05
[2010,] 4.250662e-05 2.969999e-05 1.614846e-05
[2011,] 2.941225e-05 2.133307e-05 9.421528e-06
[2012,] 2.410553e-05 2.287482e-05 8.558133e-06
[2013,] 6.481147e-05 1.357705e-05 4.896762e-06
[2014,] 4.853957e-05 2.959296e-05 9.357979e-06
[2015,] 6.979589e-05 1.082084e-05 3.814808e-06
[2016,] 2.578137e-05 6.954034e-05 1.261531e-05
[2017,] 6.332005e-05 8.924019e-05 8.243563e-05
[2018,] 5.241182e-05 7.160116e-05 5.469791e-05
[2019,] 6.452127e-05 1.641992e-05 6.180929e-06
[2020,] 2.881114e-05 1.665820e-05 6.036456e-06
[2021,] 5.518379e-05 1.080227e-05 3.480099e-06
[2022,] 2.345778e-05 3.733473e-05 8.703047e-06
[2023,] 2.829805e-05 9.198833e-05 1.994537e-05
[2024,] 5.646015e-05 3.514117e-04 3.212249e-04
[2025,] 2.763975e-05 6.605041e-05 5.513718e-06
[2026,] 6.954871e-05 1.699001e-05 1.114520e-05
[2027,] 3.598645e-05 3.909396e-05 9.224582e-06
[2028,] 3.585556e-05 3.968478e-05 9.174243e-06
[2029,] 5.314169e-05 6.835209e-05 5.264466e-05
[2030,] 6.625971e-05 1.379260e-05 5.086141e-06
[2031,] 6.494917e-05 1.584564e-05 5.945378e-06
[2032,] 8.441462e-05 3.710097e-05 1.717764e-05
[2033,] 5.814912e-05 1.241897e-05 4.348886e-06
[2034,] 3.397596e-05 2.498600e-05 7.218227e-06
[2035,] 2.896779e-05 9.263305e-05 2.120305e-05
[2036,] 4.138185e-05 1.951079e-05 1.090939e-05
[2037,] 3.432470e-05 2.793321e-05 7.763899e-06
[2038,] 4.501089e-05 3.699535e-05 1.069959e-05
[2039,] 3.080597e-05 2.231262e-05 1.026218e-05
[2040,] 3.427478e-05 3.794212e-05 9.247899e-06
[2041,] 2.263239e-05 2.892879e-05 6.895318e-06
[2042,] 3.330846e-05 2.949218e-05 1.546479e-05
[2043,] 3.392879e-05 3.245909e-05 8.838526e-06
[2044,] 5.931121e-05 1.175521e-05 4.075723e-06
[2045,] 3.450051e-05 3.810358e-05 9.172891e-06
[2046,] 5.618833e-05 1.794441e-05 5.814815e-06
[2047,] 4.214483e-05 3.936894e-05 1.107361e-05
[2048,] 4.455144e-05 4.696428e-05 1.145092e-05
[2049,] 3.178959e-05 2.318030e-05 6.224877e-06
[2050,] 2.135968e-05 1.123894e-05 3.349834e-06
[2051,] 2.313936e-04 3.876263e-05 5.527563e-05
[2052,] 3.689553e-05 1.442555e-04 2.766102e-05
[2053,] 3.925658e-05 1.186842e-05 3.586251e-06
[2054,] 3.590372e-05 1.078790e-04 2.498249e-05
[2055,] 4.551935e-05 8.468422e-05 2.817680e-05
[2056,] 7.481166e-05 1.910234e-05 3.377342e-06
[2057,] 9.849094e-05 2.068052e-05 3.387537e-06
[2058,] 2.170171e-04 4.746735e-05 8.422242e-05
[2059,] 4.225634e-05 1.352864e-05 3.147744e-06
[2060,] 2.064442e-04 4.288555e-05 6.632085e-05
[2061,] 6.141969e-05 1.959561e-05 1.103412e-05
[2062,] 5.183299e-05 1.231701e-05 5.789215e-06
[2063,] 3.773630e-05 1.200643e-05 3.912286e-06
[2064,] 5.109686e-05 1.226688e-05 4.178644e-06
[2065,] 5.073256e-05 2.472243e-05 4.917498e-06
[2066,] 6.952828e-05 2.761122e-05 4.049252e-06
[2067,] 5.465350e-05 8.784904e-05 4.032846e-05
[2068,] 8.258642e-05 1.718910e-05 3.315341e-06
[2069,] 9.838279e-05 1.039604e-04 6.472554e-06
[2070,] 3.181887e-05 9.904633e-05 1.728749e-05
[2071,] 3.656687e-05 2.997117e-04 3.991812e-05
[2072,] 4.350813e-05 4.628314e-05 1.292267e-05
[2073,] 3.703501e-05 5.187406e-05 1.198173e-05
[2074,] 3.275495e-05 2.887548e-05 6.288765e-06
[2075,] 3.176018e-05 6.075725e-05 1.054662e-05
[2076,] 4.840072e-05 6.360209e-05 2.532333e-05
[2077,] 2.570414e-05 3.342569e-05 6.491888e-06
[2078,] 6.193559e-05 1.300231e-05 3.202362e-06
[2079,] 5.465950e-05 2.586464e-05 3.637057e-06
[2080,] 3.426014e-05 1.115323e-05 3.269099e-06
[2081,] 6.601031e-05 1.556599e-05 5.319896e-06
[2082,] 1.297429e-04 1.074795e-04 1.647442e-04
[2083,] 1.703626e-04 6.158983e-05 1.017649e-04
[2084,] 2.789738e-05 6.186895e-04 4.342131e-05
[2085,] 2.798354e-04 1.037850e-05 5.451182e-06
[2086,] 4.638694e-05 7.025152e-05 2.446730e-05
[2087,] 3.764206e-05 1.522601e-05 4.530615e-06
[2088,] 5.636219e-05 5.256313e-05 2.309371e-05
[2089,] 3.380382e-05 1.260999e-05 3.985333e-06
[2090,] 4.987869e-05 1.349865e-05 5.099889e-06
[2091,] 3.365505e-05 1.068073e-05 3.476279e-06
[2092,] 3.352605e-05 1.043506e-05 3.362386e-06
[2093,] 4.361700e-05 1.514142e-05 4.191857e-06
[2094,] 3.868035e-05 1.268396e-05 3.674218e-06
[2095,] 2.790157e-05 1.231551e-05 3.558761e-06
[2096,] 4.891449e-05 1.872781e-05 7.514141e-06
[2097,] 4.850749e-05 1.183458e-05 3.467101e-06
[2098,] 3.482099e-05 1.131497e-05 3.755147e-06
[2099,] 5.121260e-05 1.584106e-05 5.070963e-06
[2100,] 2.447084e-05 1.887212e-05 3.947380e-06
[2101,] 3.578477e-05 1.149580e-05 3.547632e-06
[2102,] 2.308707e-05 2.601600e-05 5.017357e-06
[2103,] 6.338484e-05 1.501395e-04 6.863731e-05
[2104,] 2.297217e-05 1.149315e-05 3.804847e-06
[2105,] 2.201817e-05 3.583248e-05 7.132620e-06
[2106,] 4.248663e-05 1.049783e-05 3.449306e-06
[2107,] 2.678150e-05 1.683161e-05 4.124077e-06
[2108,] 3.479908e-05 1.220625e-05 3.959663e-06
[2109,] 2.213355e-05 2.664006e-05 5.483623e-06
[2110,] 4.711653e-05 1.356248e-05 4.206125e-06
[2111,] 4.550435e-05 1.357298e-05 4.224575e-06
[2112,] 1.557994e-04 3.057393e-05 2.216678e-05
[2113,] 4.682656e-05 1.447235e-05 5.042270e-06
[2114,] 6.900696e-05 1.107020e-05 3.395548e-06
[2115,] 4.371258e-05 1.552527e-05 5.329794e-06
[2116,] 4.486379e-05 1.770018e-05 6.119141e-06
[2117,] 2.489908e-05 1.307361e-05 3.602429e-06
[2118,] 4.853964e-05 1.481312e-05 5.112715e-06
[2119,] 4.642827e-05 1.957719e-05 7.018261e-06
[2120,] 4.699740e-05 1.910340e-05 6.864493e-06
[2121,] 4.638391e-05 1.981533e-05 7.113883e-06
[2122,] 5.583967e-05 4.635863e-05 1.315442e-05
[2123,] 2.693699e-05 1.692434e-05 3.598716e-06
[2124,] 4.944354e-05 1.377420e-05 4.149809e-06
[2125,] 4.996689e-05 1.421869e-05 4.192453e-06
[2126,] 2.815979e-05 1.277225e-05 3.117120e-06
[2127,] 4.520536e-05 1.727761e-05 5.928543e-06
[2128,] 4.391332e-05 1.753016e-05 5.933647e-06
[2129,] 4.536554e-05 1.748489e-05 6.012550e-06
[2130,] 4.563522e-05 1.834904e-05 6.117452e-06
[2131,] 5.226867e-05 3.054828e-05 1.084774e-05
[2132,] 4.347693e-05 2.321880e-05 7.928897e-06
[2133,] 4.388870e-05 2.408179e-05 8.316896e-06
[2134,] 4.387783e-05 2.435548e-05 8.414646e-06
[2135,] 3.234025e-05 1.192241e-05 3.058187e-06
[2136,] 6.213932e-05 2.609920e-05 1.092166e-05
[2137,] 2.251547e-05 1.175109e-05 3.501757e-06
[2138,] 6.309092e-05 3.199754e-05 1.335808e-05
[2139,] 2.110205e-05 1.334319e-05 3.846421e-06
[2140,] 6.276253e-05 2.104517e-05 1.499795e-05
[2141,] 2.665832e-05 1.818699e-05 7.118291e-06
[2142,] 2.263213e-05 1.231454e-05 3.983547e-06
[2143,] 4.394800e-05 2.299488e-05 1.366425e-05
[2144,] 3.302742e-05 1.058690e-05 3.151601e-06
[2145,] 2.565247e-05 1.038649e-05 3.180504e-06
[2146,] 2.247249e-05 1.498042e-05 4.149356e-06
[2147,] 3.194804e-05 1.071266e-05 3.121346e-06
[2148,] 2.733844e-05 1.377769e-05 3.384337e-06
[2149,] 2.327409e-05 2.804673e-05 7.806714e-06
[2150,] 5.006601e-05 1.116215e-05 3.343466e-06
[2151,] 2.276893e-05 1.407614e-05 3.621569e-06
[2152,] 3.728481e-05 1.269677e-05 3.160089e-06
[2153,] 2.247236e-05 1.350735e-05 3.719197e-06
[2154,] 2.294882e-05 1.192989e-05 3.537592e-06
[2155,] 2.202256e-05 1.379987e-05 4.161597e-06
[2156,] 2.903312e-05 5.457267e-05 1.018596e-05
[2157,] 4.214052e-05 4.163265e-05 1.284997e-05
[2158,] 2.250862e-05 1.670380e-05 4.464856e-06
[2159,] 3.507740e-05 1.106499e-05 4.272826e-06
[2160,] 3.621819e-05 1.118001e-05 4.496448e-06
[2161,] 3.264354e-05 1.079134e-05 3.940843e-06
[2162,] 2.405753e-05 1.197033e-05 4.076750e-06
[2163,] 3.325802e-05 1.148860e-05 4.497518e-06
[2164,] 3.155437e-05 1.184808e-05 4.497943e-06
[2165,] 3.434097e-05 1.148357e-05 4.550566e-06
[2166,] 3.402490e-05 1.159247e-05 4.610828e-06
[2167,] 3.332832e-05 1.142412e-05 4.456023e-06
[2168,] 2.405452e-05 1.084095e-05 3.514612e-06
[2169,] 2.680160e-05 1.128694e-05 3.881221e-06
[2170,] 2.574489e-05 1.163010e-05 3.996086e-06
[2171,] 2.250927e-05 1.303972e-05 4.243836e-06
[2172,] 2.217922e-05 1.329802e-05 4.275171e-06
[2173,] 2.206021e-05 1.313907e-05 4.199852e-06
[2174,] 2.218104e-05 1.323536e-05 4.254120e-06
[2175,] 2.201044e-05 1.282118e-05 4.085467e-06
[2176,] 2.266520e-05 1.293908e-05 4.233982e-06
[2177,] 2.218113e-05 1.329639e-05 4.274794e-06
[2178,] 2.901952e-05 1.283474e-05 4.941949e-06
[2179,] 2.300126e-05 1.106117e-05 3.348330e-06
[2180,] 6.463735e-05 3.035144e-05 8.992530e-06
[2181,] 2.525877e-05 1.204150e-05 4.175637e-06
[2182,] 2.195388e-05 1.056884e-05 3.216722e-06
[2183,] 2.602897e-05 1.386484e-05 4.727454e-06
[2184,] 2.234178e-05 1.145936e-05 3.408090e-06
[2185,] 2.403908e-05 1.247130e-05 4.262682e-06
[2186,] 2.424920e-05 1.282932e-05 4.442055e-06
[2187,] 2.431453e-05 1.322355e-05 4.009592e-06
[2188,] 2.484754e-05 1.057713e-05 3.488375e-06
[2189,] 3.979506e-05 6.857611e-05 1.790499e-05
[2190,] 2.213579e-05 1.136804e-05 3.630893e-06
[2191,] 2.243711e-05 1.122441e-05 3.609160e-06
[2192,] 4.662531e-05 1.500366e-05 4.824906e-06
[2193,] 2.575381e-05 1.121543e-05 3.556260e-06
[2194,] 6.801830e-05 2.840218e-05 9.617887e-06
[2195,] 2.400697e-05 1.205685e-05 3.473053e-06
[2196,] 2.195481e-05 1.287676e-05 3.792538e-06
[2197,] 4.849113e-05 2.160915e-05 7.261098e-06
[2198,] 6.863619e-05 2.003253e-05 6.649505e-06
[2199,] 4.394475e-05 1.122389e-05 3.682169e-06
[2200,] 4.206021e-05 1.130612e-05 3.686791e-06
[2201,] 4.096676e-05 1.044339e-05 3.448264e-06
[2202,] 7.614571e-05 2.905909e-05 1.363735e-05
[2203,] 4.092236e-05 2.192461e-05 6.242595e-06
[2204,] 4.294463e-05 1.058025e-05 3.479245e-06
[2205,] 4.320362e-05 1.195203e-05 3.951695e-06
[2206,] 4.522499e-05 1.491408e-05 4.722821e-06
[2207,] 3.019802e-05 2.576074e-05 6.086555e-06
```
