## Supplementary material for "Characterization of shared and ancestry-specific signals driving complex traits using multi-ancestry fine-mapping": s1_data.bim

```
20	chr20:58501708:C:G	0	58501708	G	C
20	chr20:58502307:G:T	0	58502307	T	G
20	chr20:58502427:A:G	0	58502427	G	A
20	chr20:58502454:A:G	0	58502454	G	A
20	chr20:58503022:G:A	0	58503022	A	G
20	chr20:58503462:G:A	0	58503462	A	G
20	chr20:58506074:C:G	0	58506074	G	C
20	chr20:58506823:T:A	0	58506823	A	T
20	chr20:58507837:C:T	0	58507837	T	C
20	chr20:58508470:C:G	0	58508470	G	C
20	chr20:58509527:C:T	0	58509527	T	C
20	chr20:58510584:G:A	0	58510584	A	G
20	chr20:58510781:A:C	0	58510781	C	A
20	chr20:58511451:T:C	0	58511451	C	T
20	chr20:58511618:G:A	0	58511618	A	G
20	chr20:58512087:C:T	0	58512087	T	C
20	chr20:58512574:C:T	0	58512574	T	C
20	chr20:58512656:G:A	0	58512656	A	G
20	chr20:58513133:T:C	0	58513133	C	T
20	chr20:58513233:G:A	0	58513233	A	G
20	chr20:58514068:G:T	0	58514068	T	G
20	chr20:58514279:A:G	0	58514279	G	A
20	chr20:58514347:C:T	0	58514347	T	C
20	chr20:58514758:G:A	0	58514758	A	G
20	chr20:58514916:GT:G	0	58514916	G	GT
20	chr20:58515403:C:G	0	58515403	G	C
20	chr20:58516230:A:G	0	58516230	G	A
20	chr20:58516931:A:T	0	58516931	T	A
20	chr20:58517074:G:A	0	58517074	A	G
20	chr20:58517278:C:T	0	58517278	T	C
20	chr20:58517567:C:T	0	58517567	T	C
20	chr20:58517990:C:T	0	58517990	T	C
20	chr20:58518133:C:A	0	58518133	A	C
20	chr20:58518348:C:T	0	58518348	T	C
20	chr20:58518392:G:A	0	58518392	A	G
20	chr20:58518549:C:T	0	58518549	T	C
20	chr20:58518819:A:C	0	58518819	C	A
20	chr20:58519658:C:T	0	58519658	T	C
20	chr20:58519791:A:T	0	58519791	T	A
20	chr20:58520981:T:C	0	58520981	C	T
20	chr20:58520990:T:C	0	58520990	C	T
20	chr20:58522075:C:G	0	58522075	G	C
20	chr20:58524326:C:T	0	58524326	T	C
20	chr20:58524756:T:C	0	58524756	C	T
20	chr20:58524837:G:A	0	58524837	A	G
20	chr20:58524856:C:T	0	58524856	T	C
20	chr20:58524858:G:A	0	58524858	A	G
20	chr20:58524965:AGCCTGGCACAGG:A	0	58524965	A	AGCCTGGCACAGG
20	chr20:58525380:G:A	0	58525380	A	G
20	chr20:58525432:G:A	0	58525432	A	G
20	chr20:58525567:A:T	0	58525567	T	A
20	chr20:58525627:G:A	0	58525627	A	G
20	chr20:58525665:G:A	0	58525665	A	G
20	chr20:58526063:C:T	0	58526063	T	C
20	chr20:58526247:A:G	0	58526247	G	A
20	chr20:58526560:G:A	0	58526560	A	G
20	chr20:58527965:G:A	0	58527965	A	G
20	chr20:58528047:C:T	0	58528047	T	C
20	chr20:58528523:G:C	0	58528523	C	G
20	chr20:58528751:T:A	0	58528751	A	T
20	chr20:58528782:C:T	0	58528782	T	C
20	chr20:58530216:A:G	0	58530216	G	A
20	chr20:58530669:C:T	0	58530669	T	C
20	chr20:58531120:T:C	0	58531120	C	T
20	chr20:58532173:G:A	0	58532173	A	G
20	chr20:58532269:G:A	0	58532269	A	G
20	chr20:58533069:C:G	0	58533069	G	C
20	chr20:58533212:A:AC	0	58533212	AC	A
20	chr20:58533276:A:C	0	58533276	C	A
20	chr20:58533616:G:A	0	58533616	A	G
20	chr20:58534144:G:A	0	58534144	A	G
20	chr20:58534272:C:T	0	58534272	T	C
20	chr20:58534600:C:G	0	58534600	G	C
20	chr20:58536201:G:A	0	58536201	A	G
20	chr20:58536408:G:T	0	58536408	T	G
20	chr20:58536630:C:T	0	58536630	T	C
20	chr20:58538198:C:G	0	58538198	G	C
20	chr20:58538323:C:A	0	58538323	A	C
20	chr20:58538353:C:G	0	58538353	G	C
20	chr20:58538403:C:T	0	58538403	T	C
20	chr20:58539996:A:C	0	58539996	C	A
20	chr20:58540062:G:A	0	58540062	A	G
20	chr20:58540247:C:T	0	58540247	T	C
20	chr20:58540390:G:A	0	58540390	A	G
20	chr20:58540924:G:A	0	58540924	A	G
20	chr20:58540994:C:G	0	58540994	G	C
20	chr20:58542014:A:G	0	58542014	G	A
20	chr20:58543069:G:A	0	58543069	A	G
20	chr20:58543103:A:G	0	58543103	G	A
20	chr20:58543370:T:C	0	58543370	C	T
20	chr20:58543843:A:G	0	58543843	G	A
20	chr20:58544164:G:A	0	58544164	A	G
20	chr20:58545217:A:G	0	58545217	G	A
20	chr20:58545284:C:T	0	58545284	T	C
20	chr20:58545386:G:A	0	58545386	A	G
20	chr20:58545891:A:G	0	58545891	G	A
20	chr20:58545906:A:T	0	58545906	T	A
20	chr20:58546017:A:G	0	58546017	G	A
20	chr20:58546079:C:T	0	58546079	T	C
20	chr20:58546467:A:T	0	58546467	T	A
20	chr20:58547408:G:T	0	58547408	T	G
20	chr20:58547485:A:G	0	58547485	G	A
20	chr20:58548441:G:A	0	58548441	A	G
20	chr20:58549157:A:G	0	58549157	G	A
20	chr20:58549716:A:G	0	58549716	G	A
20	chr20:58549832:G:A	0	58549832	A	G
20	chr20:58550878:C:T	0	58550878	T	C
20	chr20:58551172:G:A	0	58551172	A	G
20	chr20:58551788:C:T	0	58551788	T	C
20	chr20:58553146:T:C	0	58553146	C	T
20	chr20:58554675:AAG:A	0	58554675	A	AAG
20	chr20:58556170:A:G	0	58556170	G	A
20	chr20:58556414:T:A	0	58556414	A	T
20	chr20:58556863:C:T	0	58556863	T	C
20	chr20:58556879:G:A	0	58556879	A	G
20	chr20:58557610:G:A	0	58557610	A	G
20	chr20:58557938:A:G	0	58557938	G	A
20	chr20:58558218:T:C	0	58558218	C	T
20	chr20:58558600:G:A	0	58558600	A	G
20	chr20:58559310:G:A	0	58559310	A	G
20	chr20:58560855:G:A	0	58560855	A	G
20	chr20:58561288:T:C	0	58561288	C	T
20	chr20:58561349:T:C	0	58561349	C	T
20	chr20:58563881:G:A	0	58563881	A	G
20	chr20:58564234:T:C	0	58564234	C	T
20	chr20:58564313:C:T	0	58564313	T	C
20	chr20:58565143:G:C	0	58565143	C	G
20	chr20:58565277:G:A	0	58565277	A	G
20	chr20:58565841:C:A	0	58565841	A	C
20	chr20:58567213:G:A	0	58567213	A	G
20	chr20:58567517:T:C	0	58567517	C	T
20	chr20:58567542:A:G	0	58567542	G	A
20	chr20:58568643:G:A	0	58568643	A	G
20	chr20:58569408:C:T	0	58569408	T	C
20	chr20:58569490:T:C	0	58569490	C	T
20	chr20:58570279:C:T	0	58570279	T	C
20	chr20:58571394:A:G	0	58571394	G	A
20	chr20:58573685:C:A	0	58573685	A	C
20	chr20:58573773:G:A	0	58573773	A	G
20	chr20:58574403:C:T	0	58574403	T	C
20	chr20:58574420:A:C	0	58574420	C	A
20	chr20:58574447:C:T	0	58574447	T	C
20	chr20:58575474:CT:C	0	58575474	C	CT
20	chr20:58575624:T:A	0	58575624	A	T
20	chr20:58575790:T:C	0	58575790	C	T
20	chr20:58576127:T:C	0	58576127	C	T
20	chr20:58576398:G:A	0	58576398	A	G
20	chr20:58577326:A:G	0	58577326	G	A
20	chr20:58577349:C:T	0	58577349	T	C
20	chr20:58578482:G:A	0	58578482	A	G
20	chr20:58578788:C:G	0	58578788	G	C
20	chr20:58578867:A:G	0	58578867	G	A
20	chr20:58579539:G:T	0	58579539	T	G
20	chr20:58579749:T:C	0	58579749	C	T
20	chr20:58580424:G:C	0	58580424	C	G
20	chr20:58580516:T:C	0	58580516	C	T
20	chr20:58580868:C:T	0	58580868	T	C
20	chr20:58580880:C:T	0	58580880	T	C
20	chr20:58580977:G:A	0	58580977	A	G
20	chr20:58581257:G:A	0	58581257	A	G
20	chr20:58581823:T:C	0	58581823	C	T
20	chr20:58582414:C:T	0	58582414	T	C
20	chr20:58583716:A:G	0	58583716	G	A
20	chr20:58585585:C:T	0	58585585	T	C
20	chr20:58586455:C:T	0	58586455	T	C
20	chr20:58586801:C:T	0	58586801	T	C
20	chr20:58586880:GA:G	0	58586880	G	GA
20	chr20:58587147:A:G	0	58587147	G	A
20	chr20:58587186:C:G	0	58587186	G	C
20	chr20:58587363:A:T	0	58587363	T	A
20	chr20:58587431:A:G	0	58587431	G	A
20	chr20:58588222:C:T	0	58588222	T	C
20	chr20:58588293:T:C	0	58588293	C	T
20	chr20:58588908:C:T	0	58588908	T	C
20	chr20:58589024:G:A	0	58589024	A	G
20	chr20:58589274:C:T	0	58589274	T	C
20	chr20:58589475:G:C	0	58589475	C	G
20	chr20:58589532:G:T	0	58589532	T	G
20	chr20:58589799:A:G	0	58589799	G	A
20	chr20:58589891:G:A	0	58589891	A	G
20	chr20:58590122:G:A	0	58590122	A	G
20	chr20:58590411:C:T	0	58590411	T	C
20	chr20:58590455:C:T	0	58590455	T	C
20	chr20:58590472:C:T	0	58590472	T	C
20	chr20:58590585:G:C	0	58590585	C	G
20	chr20:58590632:C:T	0	58590632	T	C
20	chr20:58590780:T:C	0	58590780	C	T
20	chr20:58590980:G:T	0	58590980	T	G
20	chr20:58591136:T:C	0	58591136	C	T
20	chr20:58591718:C:G	0	58591718	G	C
20	chr20:58592169:A:G	0	58592169	G	A
20	chr20:58592214:T:C	0	58592214	C	T
20	chr20:58592297:T:C	0	58592297	C	T
20	chr20:58593396:T:C	0	58593396	C	T
20	chr20:58593505:G:A	0	58593505	A	G
20	chr20:58593873:G:A	0	58593873	A	G
20	chr20:58594588:G:A	0	58594588	A	G
20	chr20:58594667:T:C	0	58594667	C	T
20	chr20:58594766:T:A	0	58594766	A	T
20	chr20:58594948:C:T	0	58594948	T	C
20	chr20:58594968:T:C	0	58594968	C	T
20	chr20:58595251:A:G	0	58595251	G	A
20	chr20:58595340:C:T	0	58595340	T	C
20	chr20:58595381:C:T	0	58595381	T	C
20	chr20:58596167:A:G	0	58596167	G	A
20	chr20:58596179:T:C	0	58596179	C	T
20	chr20:58596289:G:A	0	58596289	A	G
20	chr20:58596469:C:T	0	58596469	T	C
20	chr20:58596484:T:C	0	58596484	C	T
20	chr20:58596540:G:A	0	58596540	A	G
20	chr20:58596642:C:A	0	58596642	A	C
20	chr20:58597851:C:G	0	58597851	G	C
20	chr20:58598168:T:G	0	58598168	G	T
20	chr20:58598248:C:T	0	58598248	T	C
20	chr20:58598324:C:A	0	58598324	A	C
20	chr20:58598392:A:T	0	58598392	T	A
20	chr20:58598566:G:A	0	58598566	A	G
20	chr20:58598759:ATCTG:A	0	58598759	A	ATCTG
20	chr20:58598801:CCTAT:C	0	58598801	C	CCTAT
20	chr20:58598846:C:A	0	58598846	A	C
20	chr20:58598864:T:C	0	58598864	C	T
20	chr20:58599358:TTATC:T	0	58599358	T	TTATC
20	chr20:58599457:T:A	0	58599457	A	T
20	chr20:58599771:T:C	0	58599771	C	T
20	chr20:58599897:A:G	0	58599897	G	A
20	chr20:58599991:C:T	0	58599991	T	C
20	chr20:58600002:A:G	0	58600002	G	A
20	chr20:58600069:T:A	0	58600069	A	T
20	chr20:58600190:G:A	0	58600190	A	G
20	chr20:58600773:A:G	0	58600773	G	A
20	chr20:58601069:T:C	0	58601069	C	T
20	chr20:58601421:G:A	0	58601421	A	G
20	chr20:58602121:G:A	0	58602121	A	G
20	chr20:58602133:C:A	0	58602133	A	C
20	chr20:58602294:G:A	0	58602294	A	G
20	chr20:58602302:T:C	0	58602302	C	T
20	chr20:58602485:A:C	0	58602485	C	A
20	chr20:58602667:A:G	0	58602667	G	A
20	chr20:58602955:A:G	0	58602955	G	A
20	chr20:58603349:G:A	0	58603349	A	G
20	chr20:58603376:C:G	0	58603376	G	C
20	chr20:58603603:T:C	0	58603603	C	T
20	chr20:58603860:A:G	0	58603860	G	A
20	chr20:58603989:T:C	0	58603989	C	T
20	chr20:58604233:C:G	0	58604233	G	C
20	chr20:58604261:A:G	0	58604261	G	A
20	chr20:58604953:A:G	0	58604953	G	A
20	chr20:58605718:T:C	0	58605718	C	T
20	chr20:58606114:G:A	0	58606114	A	G
20	chr20:58606293:G:T	0	58606293	T	G
20	chr20:58606374:G:A	0	58606374	A	G
20	chr20:58606872:G:A	0	58606872	A	G
20	chr20:58607567:G:T	0	58607567	T	G
20	chr20:58607770:T:C	0	58607770	C	T
20	chr20:58607854:G:A	0	58607854	A	G
20	chr20:58608200:T:C	0	58608200	C	T
20	chr20:58608675:G:A	0	58608675	A	G
20	chr20:58608858:G:A	0	58608858	A	G
20	chr20:58609221:T:C	0	58609221	C	T
20	chr20:58609232:T:C	0	58609232	C	T
20	chr20:58612347:T:C	0	58612347	C	T
20	chr20:58612501:AG:A	0	58612501	A	AG
20	chr20:58612553:C:T	0	58612553	T	C
20	chr20:58612913:C:T	0	58612913	T	C
20	chr20:58614970:A:C	0	58614970	C	A
20	chr20:58614977:G:A	0	58614977	A	G
20	chr20:58617746:C:T	0	58617746	T	C
20	chr20:58617883:G:A	0	58617883	A	G
20	chr20:58617994:A:G	0	58617994	G	A
20	chr20:58618232:T:C	0	58618232	C	T
20	chr20:58618850:G:A	0	58618850	A	G
20	chr20:58619923:G:A	0	58619923	A	G
20	chr20:58620413:C:T	0	58620413	T	C
20	chr20:58620667:CACAT:C	0	58620667	C	CACAT
20	chr20:58621028:C:T	0	58621028	T	C
20	chr20:58621045:G:A	0	58621045	A	G
20	chr20:58621057:A:G	0	58621057	G	A
20	chr20:58622182:G:A	0	58622182	A	G
20	chr20:58622882:T:C	0	58622882	C	T
20	chr20:58623440:TGTAA:T	0	58623440	T	TGTAA
20	chr20:58623906:T:G	0	58623906	G	T
20	chr20:58624574:G:T	0	58624574	T	G
20	chr20:58625125:C:T	0	58625125	T	C
20	chr20:58625487:A:G	0	58625487	G	A
20	chr20:58626549:G:A	0	58626549	A	G
20	chr20:58626963:A:AG	0	58626963	AG	A
20	chr20:58627042:T:C	0	58627042	C	T
20	chr20:58627092:CTGAGACCA:C	0	58627092	C	CTGAGACCA
20	chr20:58627459:C:T	0	58627459	T	C
20	chr20:58627460:A:G	0	58627460	G	A
20	chr20:58627494:C:T	0	58627494	T	C
20	chr20:58627591:A:G	0	58627591	G	A
20	chr20:58627678:C:G	0	58627678	G	C
20	chr20:58627924:A:G	0	58627924	G	A
20	chr20:58627947:T:C	0	58627947	C	T
20	chr20:58628023:G:A	0	58628023	A	G
20	chr20:58628123:C:G	0	58628123	G	C
20	chr20:58628375:G:A	0	58628375	A	G
20	chr20:58628828:G:C	0	58628828	C	G
20	chr20:58628973:G:A	0	58628973	A	G
20	chr20:58629304:T:C	0	58629304	C	T
20	chr20:58629847:T:C	0	58629847	C	T
20	chr20:58629922:G:A	0	58629922	A	G
20	chr20:58629991:G:A	0	58629991	A	G
20	chr20:58630105:T:C	0	58630105	C	T
20	chr20:58630137:C:T	0	58630137	T	C
20	chr20:58630165:C:T	0	58630165	T	C
20	chr20:58630596:A:G	0	58630596	G	A
20	chr20:58630780:T:C	0	58630780	C	T
20	chr20:58631423:C:T	0	58631423	T	C
20	chr20:58631484:A:G	0	58631484	G	A
20	chr20:58631494:A:G	0	58631494	G	A
20	chr20:58631557:G:A	0	58631557	A	G
20	chr20:58631680:G:A	0	58631680	A	G
20	chr20:58631814:T:C	0	58631814	C	T
20	chr20:58632645:T:C	0	58632645	C	T
20	chr20:58633048:A:C	0	58633048	C	A
20	chr20:58633946:T:C	0	58633946	C	T
20	chr20:58634313:C:T	0	58634313	T	C
20	chr20:58634632:G:A	0	58634632	A	G
20	chr20:58634843:C:T	0	58634843	T	C
20	chr20:58635198:G:A	0	58635198	A	G
20	chr20:58637092:C:T	0	58637092	T	C
20	chr20:58637274:C:T	0	58637274	T	C
20	chr20:58637369:A:G	0	58637369	G	A
20	chr20:58637670:C:T	0	58637670	T	C
20	chr20:58638301:C:G	0	58638301	G	C
20	chr20:58641482:A:G	0	58641482	G	A
20	chr20:58646109:C:G	0	58646109	G	C
20	chr20:58647313:C:G	0	58647313	G	C
20	chr20:58648997:A:G	0	58648997	G	A
20	chr20:58651023:C:G	0	58651023	G	C
20	chr20:58651187:G:C	0	58651187	C	G
20	chr20:58655280:A:T	0	58655280	T	A
20	chr20:58655582:A:G	0	58655582	G	A
20	chr20:58655745:A:G	0	58655745	G	A
20	chr20:58656859:G:A	0	58656859	A	G
20	chr20:58659426:A:G	0	58659426	G	A
20	chr20:58660318:T:C	0	58660318	C	T
20	chr20:58660758:T:C	0	58660758	C	T
20	chr20:58661998:T:C	0	58661998	C	T
20	chr20:58662046:G:A	0	58662046	A	G
20	chr20:58662614:G:A	0	58662614	A	G
20	chr20:58662729:T:C	0	58662729	C	T
20	chr20:58663771:G:A	0	58663771	A	G
20	chr20:58664502:G:C	0	58664502	C	G
20	chr20:58665080:T:C	0	58665080	C	T
20	chr20:58665082:T:C	0	58665082	C	T
20	chr20:58665218:C:T	0	58665218	T	C
20	chr20:58665393:A:T	0	58665393	T	A
20	chr20:58665786:C:T	0	58665786	T	C
20	chr20:58668352:C:T	0	58668352	T	C
20	chr20:58669145:A:G	0	58669145	G	A
20	chr20:58670051:C:T	0	58670051	T	C
20	chr20:58670137:G:A	0	58670137	A	G
20	chr20:58672421:AAC:A	0	58672421	A	AAC
20	chr20:58674190:G:A	0	58674190	A	G
20	chr20:58674715:A:G	0	58674715	G	A
20	chr20:58675708:G:A	0	58675708	A	G
20	chr20:58675728:T:C	0	58675728	C	T
20	chr20:58675930:G:C	0	58675930	C	G
20	chr20:58676474:G:T	0	58676474	T	G
20	chr20:58678190:C:T	0	58678190	T	C
20	chr20:58678219:C:T	0	58678219	T	C
20	chr20:58678240:A:G	0	58678240	G	A
20	chr20:58680411:C:T	0	58680411	T	C
20	chr20:58681476:G:A	0	58681476	A	G
20	chr20:58683107:A:T	0	58683107	T	A
20	chr20:58683744:A:C	0	58683744	C	A
20	chr20:58685051:A:G	0	58685051	G	A
20	chr20:58686042:G:A	0	58686042	A	G
20	chr20:58686280:T:C	0	58686280	C	T
20	chr20:58686488:CAA:C	0	58686488	C	CAA
20	chr20:58686794:G:A	0	58686794	A	G
20	chr20:58687009:C:T	0	58687009	T	C
20	chr20:58688026:C:T	0	58688026	T	C
20	chr20:58688253:C:T	0	58688253	T	C
20	chr20:58688334:T:C	0	58688334	C	T
20	chr20:58689850:C:T	0	58689850	T	C
20	chr20:58691078:G:A	0	58691078	A	G
20	chr20:58691536:C:G	0	58691536	G	C
20	chr20:58691644:T:C	0	58691644	C	T
20	chr20:58691857:T:C	0	58691857	C	T
20	chr20:58692292:G:C	0	58692292	C	G
20	chr20:58692377:A:G	0	58692377	G	A
20	chr20:58692886:T:C	0	58692886	C	T
20	chr20:58694154:T:A	0	58694154	A	T
20	chr20:58694211:G:C	0	58694211	C	G
20	chr20:58694439:G:A	0	58694439	A	G
20	chr20:58694879:T:C	0	58694879	C	T
20	chr20:58695609:G:A	0	58695609	A	G
20	chr20:58695756:C:T	0	58695756	T	C
20	chr20:58696475:C:T	0	58696475	T	C
20	chr20:58696756:G:A	0	58696756	A	G
20	chr20:58696878:G:A	0	58696878	A	G
20	chr20:58697561:T:C	0	58697561	C	T
20	chr20:58698489:G:A	0	58698489	A	G
20	chr20:58698608:T:G	0	58698608	G	T
20	chr20:58698829:T:C	0	58698829	C	T
20	chr20:58699021:T:A	0	58699021	A	T
20	chr20:58699504:G:T	0	58699504	T	G
20	chr20:58699703:C:A	0	58699703	A	C
20	chr20:58699710:A:C	0	58699710	C	A
20	chr20:58701835:C:T	0	58701835	T	C
20	chr20:58701923:A:G	0	58701923	G	A
20	chr20:58702203:G:T	0	58702203	T	G
20	chr20:58702297:G:T	0	58702297	T	G
20	chr20:58702412:C:T	0	58702412	T	C
20	chr20:58703188:C:T	0	58703188	T	C
20	chr20:58703394:G:A	0	58703394	A	G
20	chr20:58703529:G:A	0	58703529	A	G
20	chr20:58703761:GGCCTTCCCTAGAGGCCACAGCTGCACA:G	0	58703761	G	GGCCTTCCCTAGAGGCCACAGCTGCACA
20	chr20:58704798:C:T	0	58704798	T	C
20	chr20:58705156:T:A	0	58705156	A	T
20	chr20:58705209:T:C	0	58705209	C	T
20	chr20:58705415:A:C	0	58705415	C	A
20	chr20:58705519:T:C	0	58705519	C	T
20	chr20:58705942:T:C	0	58705942	C	T
20	chr20:58706036:A:C	0	58706036	C	A
20	chr20:58706382:A:G	0	58706382	G	A
20	chr20:58706452:G:A	0	58706452	A	G
20	chr20:58706793:C:T	0	58706793	T	C
20	chr20:58707325:T:C	0	58707325	C	T
20	chr20:58707465:G:A	0	58707465	A	G
20	chr20:58708415:C:T	0	58708415	T	C
20	chr20:58708772:A:G	0	58708772	G	A
20	chr20:58708841:T:C	0	58708841	C	T
20	chr20:58709080:G:A	0	58709080	A	G
20	chr20:58709418:G:A	0	58709418	A	G
20	chr20:58709703:G:C	0	58709703	C	G
20	chr20:58710324:G:C	0	58710324	C	G
20	chr20:58711520:T:C	0	58711520	C	T
20	chr20:58711957:CA:C	0	58711957	C	CA
20	chr20:58713688:G:A	0	58713688	A	G
20	chr20:58713961:C:T	0	58713961	T	C
20	chr20:58714255:TC:T	0	58714255	T	TC
20	chr20:58714957:C:T	0	58714957	T	C
20	chr20:58715649:T:C	0	58715649	C	T
20	chr20:58715790:C:T	0	58715790	T	C
20	chr20:58715855:T:C	0	58715855	C	T
20	chr20:58716012:A:G	0	58716012	G	A
20	chr20:58716273:A:G	0	58716273	G	A
20	chr20:58716374:A:G	0	58716374	G	A
20	chr20:58716927:T:C	0	58716927	C	T
20	chr20:58717039:T:A	0	58717039	A	T
20	chr20:58717061:G:A	0	58717061	A	G
20	chr20:58717067:A:C	0	58717067	C	A
20	chr20:58717165:T:C	0	58717165	C	T
20	chr20:58717832:G:A	0	58717832	A	G
20	chr20:58717958:C:T	0	58717958	T	C
20	chr20:58718033:A:G	0	58718033	G	A
20	chr20:58718062:T:C	0	58718062	C	T
20	chr20:58718294:G:T	0	58718294	T	G
20	chr20:58718421:G:A	0	58718421	A	G
20	chr20:58718963:T:C	0	58718963	C	T
20	chr20:58720073:A:G	0	58720073	G	A
20	chr20:58720221:G:A	0	58720221	A	G
20	chr20:58720485:A:T	0	58720485	T	A
20	chr20:58720629:G:T	0	58720629	T	G
20	chr20:58720883:C:T	0	58720883	T	C
20	chr20:58722973:G:A	0	58722973	A	G
20	chr20:58723048:C:T	0	58723048	T	C
20	chr20:58723571:G:A	0	58723571	A	G
20	chr20:58723974:GGAGGAGGAA:G	0	58723974	G	GGAGGAGGAA
20	chr20:58724510:T:C	0	58724510	C	T
20	chr20:58725196:G:A	0	58725196	A	G
20	chr20:58725688:C:G	0	58725688	G	C
20	chr20:58726001:C:A	0	58726001	A	C
20	chr20:58726228:C:T	0	58726228	T	C
20	chr20:58726258:T:C	0	58726258	C	T
20	chr20:58726545:T:C	0	58726545	C	T
20	chr20:58726853:G:A	0	58726853	A	G
20	chr20:58727119:G:A	0	58727119	A	G
20	chr20:58728086:C:T	0	58728086	T	C
20	chr20:58728144:G:A	0	58728144	A	G
20	chr20:58729174:T:TA	0	58729174	TA	T
20	chr20:58729217:C:T	0	58729217	T	C
20	chr20:58729573:A:G	0	58729573	G	A
20	chr20:58730714:G:T	0	58730714	T	G
20	chr20:58730795:G:A	0	58730795	A	G
20	chr20:58731656:G:A	0	58731656	A	G
20	chr20:58732473:T:C	0	58732473	C	T
20	chr20:58732861:T:A	0	58732861	A	T
20	chr20:58734178:A:G	0	58734178	G	A
20	chr20:58735671:T:C	0	58735671	C	T
20	chr20:58735750:G:T	0	58735750	T	G
20	chr20:58737398:G:A	0	58737398	A	G
20	chr20:58739080:C:T	0	58739080	T	C
20	chr20:58741175:C:T	0	58741175	T	C
20	chr20:58741408:G:C	0	58741408	C	G
20	chr20:58741983:A:G	0	58741983	G	A
20	chr20:58742191:G:A	0	58742191	A	G
20	chr20:58742392:C:T	0	58742392	T	C
20	chr20:58742447:A:G	0	58742447	G	A
20	chr20:58742772:G:C	0	58742772	C	G
20	chr20:58743381:C:G	0	58743381	G	C
20	chr20:58743738:T:C	0	58743738	C	T
20	chr20:58745567:G:A	0	58745567	A	G
20	chr20:58745918:G:A	0	58745918	A	G
20	chr20:58746365:C:G	0	58746365	G	C
20	chr20:58746491:C:T	0	58746491	T	C
20	chr20:58747367:C:T	0	58747367	T	C
20	chr20:58749977:GGGCGGCTGGATTGAA:G	0	58749977	G	GGGCGGCTGGATTGAA
20	chr20:58749994:A:AGT	0	58749994	AGT	A
20	chr20:58750954:ACT:A	0	58750954	A	ACT
20	chr20:58751433:A:G	0	58751433	G	A
20	chr20:58751767:C:G	0	58751767	G	C
20	chr20:58751820:A:G	0	58751820	G	A
20	chr20:58752563:C:T	0	58752563	T	C
20	chr20:58754935:G:A	0	58754935	A	G
20	chr20:58755102:C:G	0	58755102	G	C
20	chr20:58755274:C:T	0	58755274	T	C
20	chr20:58755375:G:A	0	58755375	A	G
20	chr20:58755464:A:G	0	58755464	G	A
20	chr20:58755513:T:C	0	58755513	C	T
20	chr20:58756025:T:C	0	58756025	C	T
20	chr20:58756077:G:A	0	58756077	A	G
20	chr20:58756372:C:T	0	58756372	T	C
20	chr20:58757407:CTCAAACA:C	0	58757407	C	CTCAAACA
20	chr20:58758179:C:T	0	58758179	T	C
20	chr20:58762530:C:T	0	58762530	T	C
20	chr20:58762556:C:T	0	58762556	T	C
20	chr20:58763618:T:C	0	58763618	C	T
20	chr20:58764157:T:C	0	58764157	C	T
20	chr20:58764201:T:G	0	58764201	G	T
20	chr20:58764657:C:T	0	58764657	T	C
20	chr20:58764837:C:T	0	58764837	T	C
20	chr20:58764986:G:T	0	58764986	T	G
20	chr20:58766785:C:T	0	58766785	T	C
20	chr20:58769837:A:G	0	58769837	G	A
20	chr20:58770750:C:G	0	58770750	G	C
20	chr20:58771378:C:G	0	58771378	G	C
20	chr20:58771912:C:T	0	58771912	T	C
20	chr20:58772057:T:C	0	58772057	C	T
20	chr20:58772189:C:T	0	58772189	T	C
20	chr20:58772333:C:T	0	58772333	T	C
20	chr20:58772379:G:A	0	58772379	A	G
20	chr20:58772424:G:GTCA	0	58772424	GTCA	G
20	chr20:58772425:G:C	0	58772425	C	G
20	chr20:58772762:C:T	0	58772762	T	C
20	chr20:58773356:T:C	0	58773356	C	T
20	chr20:58774614:AAG:A	0	58774614	A	AAG
20	chr20:58774681:T:C	0	58774681	C	T
20	chr20:58774816:A:G	0	58774816	G	A
20	chr20:58775087:G:C	0	58775087	C	G
20	chr20:58775246:C:A	0	58775246	A	C
20	chr20:58776573:A:G	0	58776573	G	A
20	chr20:58777182:T:G	0	58777182	G	T
20	chr20:58777314:C:T	0	58777314	T	C
20	chr20:58778228:C:G	0	58778228	G	C
20	chr20:58778527:A:G	0	58778527	G	A
20	chr20:58778785:G:A	0	58778785	A	G
20	chr20:58779413:G:T	0	58779413	T	G
20	chr20:58779415:A:G	0	58779415	G	A
20	chr20:58779648:C:A	0	58779648	A	C
20	chr20:58779765:A:G	0	58779765	G	A
20	chr20:58780062:C:T	0	58780062	T	C
20	chr20:58780068:A:G	0	58780068	G	A
20	chr20:58780221:G:A	0	58780221	A	G
20	chr20:58780730:T:C	0	58780730	C	T
20	chr20:58780950:CTTAT:C	0	58780950	C	CTTAT
20	chr20:58781416:G:A	0	58781416	A	G
20	chr20:58784695:A:G	0	58784695	G	A
20	chr20:58784865:GC:G	0	58784865	G	GC
20	chr20:58785073:A:G	0	58785073	G	A
20	chr20:58785077:CAGG:C	0	58785077	C	CAGG
20	chr20:58785532:G:A	0	58785532	A	G
20	chr20:58785874:T:C	0	58785874	C	T
20	chr20:58786008:C:G	0	58786008	G	C
20	chr20:58786379:A:C	0	58786379	C	A
20	chr20:58786385:C:A	0	58786385	A	C
20	chr20:58786824:T:G	0	58786824	G	T
20	chr20:58786943:G:A	0	58786943	A	G
20	chr20:58787115:T:C	0	58787115	C	T
20	chr20:58787326:G:A	0	58787326	A	G
20	chr20:58787469:A:G	0	58787469	G	A
20	chr20:58787745:C:A	0	58787745	A	C
20	chr20:58788410:G:T	0	58788410	T	G
20	chr20:58788420:A:G	0	58788420	G	A
20	chr20:58788669:T:C	0	58788669	C	T
20	chr20:58789173:G:A	0	58789173	A	G
20	chr20:58790082:G:T	0	58790082	T	G
20	chr20:58790543:G:A	0	58790543	A	G
20	chr20:58790662:G:A	0	58790662	A	G
20	chr20:58790787:G:A	0	58790787	A	G
20	chr20:58791345:G:A	0	58791345	A	G
20	chr20:58792315:C:G	0	58792315	G	C
20	chr20:58792629:T:C	0	58792629	C	T
20	chr20:58793409:C:A	0	58793409	A	C
20	chr20:58794718:G:A	0	58794718	A	G
20	chr20:58795422:A:G	0	58795422	G	A
20	chr20:58795790:G:A	0	58795790	A	G
20	chr20:58796533:C:T	0	58796533	T	C
20	chr20:58796746:A:G	0	58796746	G	A
20	chr20:58796914:T:C	0	58796914	C	T
20	chr20:58796977:C:G	0	58796977	G	C
20	chr20:58797137:C:T	0	58797137	T	C
20	chr20:58797647:A:G	0	58797647	G	A
20	chr20:58798249:C:G	0	58798249	G	C
20	chr20:58798285:C:T	0	58798285	T	C
20	chr20:58798313:T:C	0	58798313	C	T
20	chr20:58798558:A:AG	0	58798558	AG	A
20	chr20:58798804:C:T	0	58798804	T	C
20	chr20:58798827:C:T	0	58798827	T	C
20	chr20:58799083:G:T	0	58799083	T	G
20	chr20:58799188:C:T	0	58799188	T	C
20	chr20:58799322:G:C	0	58799322	C	G
20	chr20:58799429:G:A	0	58799429	A	G
20	chr20:58799587:A:T	0	58799587	T	A
20	chr20:58799593:A:G	0	58799593	G	A
20	chr20:58800253:T:C	0	58800253	C	T
20	chr20:58800577:G:A	0	58800577	A	G
20	chr20:58801049:A:G	0	58801049	G	A
20	chr20:58801344:G:A	0	58801344	A	G
20	chr20:58801571:A:G	0	58801571	G	A
20	chr20:58801891:A:G	0	58801891	G	A
20	chr20:58802019:T:TG	0	58802019	TG	T
20	chr20:58802045:A:G	0	58802045	G	A
20	chr20:58802084:C:G	0	58802084	G	C
20	chr20:58802934:A:C	0	58802934	C	A
20	chr20:58803162:T:C	0	58803162	C	T
20	chr20:58803534:A:T	0	58803534	T	A
20	chr20:58803602:G:A	0	58803602	A	G
20	chr20:58804593:G:T	0	58804593	T	G
20	chr20:58804795:G:A	0	58804795	A	G
20	chr20:58804941:G:A	0	58804941	A	G
20	chr20:58805493:G:A	0	58805493	A	G
20	chr20:58806384:T:C	0	58806384	C	T
20	chr20:58807465:A:G	0	58807465	G	A
20	chr20:58807888:T:C	0	58807888	C	T
20	chr20:58808102:C:T	0	58808102	T	C
20	chr20:58808360:A:G	0	58808360	G	A
20	chr20:58808631:C:T	0	58808631	T	C
20	chr20:58809120:C:T	0	58809120	T	C
20	chr20:58810043:GAA:G	0	58810043	G	GAA
20	chr20:58811195:C:A	0	58811195	A	C
20	chr20:58811584:A:G	0	58811584	G	A
20	chr20:58812207:A:G	0	58812207	G	A
20	chr20:58812799:G:A	0	58812799	A	G
20	chr20:58812832:G:A	0	58812832	A	G
20	chr20:58813472:A:G	0	58813472	G	A
20	chr20:58814079:G:C	0	58814079	C	G
20	chr20:58814365:T:C	0	58814365	C	T
20	chr20:58816291:G:C	0	58816291	C	G
20	chr20:58816380:A:G	0	58816380	G	A
20	chr20:58816878:T:C	0	58816878	C	T
20	chr20:58818104:A:G	0	58818104	G	A
20	chr20:58818559:G:C	0	58818559	C	G
20	chr20:58818646:G:T	0	58818646	T	G
20	chr20:58818886:C:T	0	58818886	T	C
20	chr20:58819365:C:T	0	58819365	T	C
20	chr20:58819870:C:T	0	58819870	T	C
20	chr20:58820075:T:A	0	58820075	A	T
20	chr20:58821440:T:C	0	58821440	C	T
20	chr20:58822450:A:G	0	58822450	G	A
20	chr20:58822939:T:C	0	58822939	C	T
20	chr20:58823486:G:A	0	58823486	A	G
20	chr20:58824814:T:C	0	58824814	C	T
20	chr20:58827937:G:A	0	58827937	A	G
20	chr20:58827995:G:GTT	0	58827995	GTT	G
20	chr20:58828168:T:C	0	58828168	C	T
20	chr20:58830045:G:A	0	58830045	A	G
20	chr20:58831013:A:C	0	58831013	C	A
20	chr20:58831704:C:T	0	58831704	T	C
20	chr20:58831919:G:C	0	58831919	C	G
20	chr20:58832140:C:A	0	58832140	A	C
20	chr20:58834449:C:T	0	58834449	T	C
20	chr20:58834695:T:C	0	58834695	C	T
20	chr20:58835285:G:A	0	58835285	A	G
20	chr20:58835923:G:A	0	58835923	A	G
20	chr20:58836429:G:A	0	58836429	A	G
20	chr20:58838132:T:C	0	58838132	C	T
20	chr20:58839085:A:G	0	58839085	G	A
20	chr20:58839225:G:T	0	58839225	T	G
20	chr20:58840400:C:T	0	58840400	T	C
20	chr20:58840907:C:T	0	58840907	T	C
20	chr20:58840912:G:A	0	58840912	A	G
20	chr20:58840940:A:G	0	58840940	G	A
20	chr20:58841676:A:G	0	58841676	G	A
20	chr20:58841705:A:G	0	58841705	G	A
20	chr20:58842532:T:C	0	58842532	C	T
20	chr20:58843016:T:C	0	58843016	C	T
20	chr20:58844279:C:A	0	58844279	A	C
20	chr20:58844933:T:C	0	58844933	C	T
20	chr20:58845213:G:A	0	58845213	A	G
20	chr20:58846489:A:G	0	58846489	G	A
20	chr20:58846572:G:A	0	58846572	A	G
20	chr20:58847197:T:C	0	58847197	C	T
20	chr20:58847241:ACTACCTCTAATATCAGCCTTGCAT:A	0	58847241	A	ACTACCTCTAATATCAGCCTTGCAT
20	chr20:58850211:T:A	0	58850211	A	T
20	chr20:58850966:T:A	0	58850966	A	T
20	chr20:58851444:A:G	0	58851444	G	A
20	chr20:58851473:T:C	0	58851473	C	T
20	chr20:58851572:G:A	0	58851572	A	G
20	chr20:58851880:C:T	0	58851880	T	C
20	chr20:58852077:T:C	0	58852077	C	T
20	chr20:58855513:A:T	0	58855513	T	A
20	chr20:58857156:T:C	0	58857156	C	T
20	chr20:58858287:A:G	0	58858287	G	A
20	chr20:58859454:CCCAAAGTACTGGG:C	0	58859454	C	CCCAAAGTACTGGG
20	chr20:58859867:G:A	0	58859867	A	G
20	chr20:58860477:C:T	0	58860477	T	C
20	chr20:58863763:A:G	0	58863763	G	A
20	chr20:58863866:G:A	0	58863866	A	G
20	chr20:58863885:G:A	0	58863885	A	G
20	chr20:58864253:T:A	0	58864253	A	T
20	chr20:58865029:C:T	0	58865029	T	C
20	chr20:58865133:T:C	0	58865133	C	T
20	chr20:58865529:C:A	0	58865529	A	C
20	chr20:58865690:T:C	0	58865690	C	T
20	chr20:58867639:A:G	0	58867639	G	A
20	chr20:58868024:T:TC	0	58868024	TC	T
20	chr20:58868189:T:C	0	58868189	C	T
20	chr20:58868438:A:G	0	58868438	G	A
20	chr20:58868776:A:G	0	58868776	G	A
20	chr20:58869173:T:C	0	58869173	C	T
20	chr20:58869860:A:G	0	58869860	G	A
20	chr20:58870158:G:A	0	58870158	A	G
20	chr20:58870670:G:T	0	58870670	T	G
20	chr20:58870916:A:G	0	58870916	G	A
20	chr20:58871911:G:A	0	58871911	A	G
20	chr20:58872856:T:C	0	58872856	C	T
20	chr20:58873691:C:T	0	58873691	T	C
20	chr20:58873782:C:T	0	58873782	T	C
20	chr20:58875360:C:T	0	58875360	T	C
20	chr20:58877826:C:T	0	58877826	T	C
20	chr20:58878786:G:A	0	58878786	A	G
20	chr20:58878797:C:G	0	58878797	G	C
20	chr20:58880273:C:T	0	58880273	T	C
20	chr20:58880521:T:C	0	58880521	C	T
20	chr20:58881440:T:A	0	58881440	A	T
20	chr20:58882245:A:G	0	58882245	G	A
20	chr20:58882714:G:A	0	58882714	A	G
20	chr20:58883469:A:G	0	58883469	G	A
20	chr20:58884112:A:G	0	58884112	G	A
20	chr20:58884683:C:T	0	58884683	T	C
20	chr20:58884756:C:T	0	58884756	T	C
20	chr20:58884894:A:AG	0	58884894	AG	A
20	chr20:58885457:T:C	0	58885457	C	T
20	chr20:58886860:G:A	0	58886860	A	G
20	chr20:58887573:G:A	0	58887573	A	G
20	chr20:58888417:C:G	0	58888417	G	C
20	chr20:58890516:G:A	0	58890516	A	G
20	chr20:58893752:G:A	0	58893752	A	G
20	chr20:58894000:C:T	0	58894000	T	C
20	chr20:58894172:C:G	0	58894172	G	C
20	chr20:58894425:T:C	0	58894425	C	T
20	chr20:58895462:G:A	0	58895462	A	G
20	chr20:58896988:A:G	0	58896988	G	A
20	chr20:58901754:T:C	0	58901754	C	T
20	chr20:58902035:T:C	0	58902035	C	T
20	chr20:58902156:A:G	0	58902156	G	A
20	chr20:58903393:A:T	0	58903393	T	A
20	chr20:58903752:C:T	0	58903752	T	C
20	chr20:58903884:G:A	0	58903884	A	G
20	chr20:58904078:A:G	0	58904078	G	A
20	chr20:58904221:C:T	0	58904221	T	C
20	chr20:58904870:G:A	0	58904870	A	G
20	chr20:58905365:T:C	0	58905365	C	T
20	chr20:58905878:T:C	0	58905878	C	T
20	chr20:58907015:T:G	0	58907015	G	T
20	chr20:58908600:T:C	0	58908600	C	T
20	chr20:58909030:T:C	0	58909030	C	T
20	chr20:58909186:C:T	0	58909186	T	C
20	chr20:58909271:C:G	0	58909271	G	C
20	chr20:58910556:T:C	0	58910556	C	T
20	chr20:58910757:C:T	0	58910757	T	C
20	chr20:58911925:C:T	0	58911925	T	C
20	chr20:58913321:T:C	0	58913321	C	T
20	chr20:58913909:G:A	0	58913909	A	G
20	chr20:58915193:C:A	0	58915193	A	C
20	chr20:58916166:G:A	0	58916166	A	G
20	chr20:58916213:A:T	0	58916213	T	A
20	chr20:58916492:T:C	0	58916492	C	T
20	chr20:58917449:G:A	0	58917449	A	G
20	chr20:58918165:A:G	0	58918165	G	A
20	chr20:58919803:G:A	0	58919803	A	G
20	chr20:58921818:G:A	0	58921818	A	G
20	chr20:58923729:G:C	0	58923729	C	G
20	chr20:58924259:G:T	0	58924259	T	G
20	chr20:58925971:A:G	0	58925971	G	A
20	chr20:58927200:G:A	0	58927200	A	G
20	chr20:58929056:A:G	0	58929056	G	A
20	chr20:58929781:G:A	0	58929781	A	G
20	chr20:58932830:G:A	0	58932830	A	G
20	chr20:58937312:C:T	0	58937312	T	C
20	chr20:58937744:C:T	0	58937744	T	C
20	chr20:58940990:GAGGC:G	0	58940990	G	GAGGC
20	chr20:58941136:G:A	0	58941136	A	G
20	chr20:58941718:TTC:T	0	58941718	T	TTC
20	chr20:58942519:C:T	0	58942519	T	C
20	chr20:58943721:G:A	0	58943721	A	G
20	chr20:58945485:C:T	0	58945485	T	C
20	chr20:58945619:ACT:A	0	58945619	A	ACT
20	chr20:58947379:G:T	0	58947379	T	G
20	chr20:58948835:A:G	0	58948835	G	A
20	chr20:58950423:C:T	0	58950423	T	C
20	chr20:58951357:A:G	0	58951357	G	A
20	chr20:58952554:C:T	0	58952554	T	C
20	chr20:58952884:C:T	0	58952884	T	C
20	chr20:58953224:G:A	0	58953224	A	G
20	chr20:58954155:A:T	0	58954155	T	A
20	chr20:58954987:G:A	0	58954987	A	G
20	chr20:58955006:C:T	0	58955006	T	C
20	chr20:58955473:T:C	0	58955473	C	T
20	chr20:58955663:T:A	0	58955663	A	T
20	chr20:58956745:C:CAG	0	58956745	CAG	C
20	chr20:58956889:G:T	0	58956889	T	G
20	chr20:58957349:A:G	0	58957349	G	A
20	chr20:58960370:T:C	0	58960370	C	T
20	chr20:58961440:C:T	0	58961440	T	C
20	chr20:58963120:A:G	0	58963120	G	A
20	chr20:58963461:C:A	0	58963461	A	C
20	chr20:58964050:G:A	0	58964050	A	G
20	chr20:58964277:C:T	0	58964277	T	C
20	chr20:58965550:C:T	0	58965550	T	C
20	chr20:58965922:G:C	0	58965922	C	G
20	chr20:58967019:A:G	0	58967019	G	A
20	chr20:58967282:T:A	0	58967282	A	T
20	chr20:58967828:C:T	0	58967828	T	C
20	chr20:58968215:GCCTT:G	0	58968215	G	GCCTT
20	chr20:58968236:T:C	0	58968236	C	T
20	chr20:58969273:T:C	0	58969273	C	T
20	chr20:58969339:T:C	0	58969339	C	T
20	chr20:58969465:G:A	0	58969465	A	G
20	chr20:58969827:A:G	0	58969827	G	A
20	chr20:58970049:ACAAT:A	0	58970049	A	ACAAT
20	chr20:58970595:G:A	0	58970595	A	G
20	chr20:58970710:G:A	0	58970710	A	G
20	chr20:58971246:C:T	0	58971246	T	C
20	chr20:58971485:T:A	0	58971485	A	T
20	chr20:58971613:T:C	0	58971613	C	T
20	chr20:58972890:A:G	0	58972890	G	A
20	chr20:58973392:C:T	0	58973392	T	C
20	chr20:58976044:G:A	0	58976044	A	G
20	chr20:58976799:CTT:C	0	58976799	C	CTT
20	chr20:58976978:T:C	0	58976978	C	T
20	chr20:58977066:A:G	0	58977066	G	A
20	chr20:58978457:TGCCC:T	0	58978457	T	TGCCC
20	chr20:58979312:G:A	0	58979312	A	G
20	chr20:58979526:A:T	0	58979526	T	A
20	chr20:58979623:G:A	0	58979623	A	G
20	chr20:58980337:G:A	0	58980337	A	G
20	chr20:58980662:T:C	0	58980662	C	T
20	chr20:58981433:C:T	0	58981433	T	C
20	chr20:58981547:CCCGGGGTCCCGCGGCGCGGCCG:C	0	58981547	C	CCCGGGGTCCCGCGGCGCGGCCG
20	chr20:58981914:T:C	0	58981914	C	T
20	chr20:58981963:A:ACT	0	58981963	ACT	A
20	chr20:58982489:T:C	0	58982489	C	T
20	chr20:58982524:A:G	0	58982524	G	A
20	chr20:58983219:T:C	0	58983219	C	T
20	chr20:58984575:A:G	0	58984575	G	A
20	chr20:58984622:A:C	0	58984622	C	A
20	chr20:58984787:G:A	0	58984787	A	G
20	chr20:58985722:C:T	0	58985722	T	C
20	chr20:58986470:G:C	0	58986470	C	G
20	chr20:58988006:C:T	0	58988006	T	C
20	chr20:58988354:C:T	0	58988354	T	C
20	chr20:58988554:A:C	0	58988554	C	A
20	chr20:58988710:A:G	0	58988710	G	A
20	chr20:58989434:G:A	0	58989434	A	G
20	chr20:58989640:C:T	0	58989640	T	C
20	chr20:58990888:G:C	0	58990888	C	G
20	chr20:58991582:C:T	0	58991582	T	C
20	chr20:58992488:A:G	0	58992488	G	A
20	chr20:58995401:C:T	0	58995401	T	C
20	chr20:58995513:G:A	0	58995513	A	G
20	chr20:58996708:A:G	0	58996708	G	A
20	chr20:58998264:TAAA:T	0	58998264	T	TAAA
20	chr20:58998800:C:T	0	58998800	T	C
20	chr20:58999408:A:G	0	58999408	G	A
20	chr20:58999423:C:G	0	58999423	G	C
20	chr20:58999508:A:G	0	58999508	G	A
20	chr20:58999512:TC:T	0	58999512	T	TC
20	chr20:58999559:A:ATTC	0	58999559	ATTC	A
20	chr20:58999761:G:C	0	58999761	C	G
20	chr20:58999786:A:G	0	58999786	G	A
20	chr20:58999796:A:G	0	58999796	G	A
20	chr20:59000047:C:T	0	59000047	T	C
20	chr20:59000539:C:T	0	59000539	T	C
20	chr20:59001119:G:A	0	59001119	A	G
20	chr20:59001125:A:G	0	59001125	G	A
20	chr20:59001292:C:A	0	59001292	A	C
20	chr20:59001826:G:A	0	59001826	A	G
20	chr20:59002132:A:G	0	59002132	G	A
20	chr20:59002175:C:T	0	59002175	T	C
20	chr20:59002203:C:T	0	59002203	T	C
20	chr20:59002805:C:T	0	59002805	T	C
20	chr20:59002880:A:G	0	59002880	G	A
20	chr20:59003453:T:C	0	59003453	C	T
20	chr20:59003559:A:G	0	59003559	G	A
20	chr20:59004895:A:G	0	59004895	G	A
20	chr20:59004920:T:C	0	59004920	C	T
20	chr20:59008576:TATAGGAGCTGGG:T	0	59008576	T	TATAGGAGCTGGG
20	chr20:59009835:T:C	0	59009835	C	T
20	chr20:59010246:A:G	0	59010246	G	A
20	chr20:59010734:T:C	0	59010734	C	T
20	chr20:59011985:C:A	0	59011985	A	C
20	chr20:59013285:CT:C	0	59013285	C	CT
20	chr20:59014711:T:C	0	59014711	C	T
20	chr20:59014940:A:G	0	59014940	G	A
20	chr20:59016071:G:A	0	59016071	A	G
20	chr20:59018103:T:C	0	59018103	C	T
20	chr20:59021198:C:T	0	59021198	T	C
20	chr20:59021956:C:T	0	59021956	T	C
20	chr20:59022590:A:G	0	59022590	G	A
20	chr20:59024248:C:T	0	59024248	T	C
20	chr20:59024347:G:A	0	59024347	A	G
20	chr20:59026940:A:G	0	59026940	G	A
20	chr20:59029288:A:C	0	59029288	C	A
20	chr20:59031736:C:T	0	59031736	T	C
20	chr20:59031916:A:G	0	59031916	G	A
20	chr20:59032613:C:T	0	59032613	T	C
20	chr20:59033351:AAAATC:A	0	59033351	A	AAAATC
20	chr20:59034535:A:G	0	59034535	G	A
20	chr20:59038318:T:C	0	59038318	C	T
20	chr20:59038947:A:G	0	59038947	G	A
20	chr20:59039452:CACA:C	0	59039452	C	CACA
20	chr20:59039768:C:T	0	59039768	T	C
20	chr20:59041595:C:T	0	59041595	T	C
20	chr20:59042643:T:G	0	59042643	G	T
20	chr20:59043271:T:G	0	59043271	G	T
20	chr20:59043541:C:G	0	59043541	G	C
20	chr20:59043732:C:T	0	59043732	T	C
20	chr20:59043739:T:C	0	59043739	C	T
20	chr20:59043747:T:C	0	59043747	C	T
20	chr20:59044563:T:C	0	59044563	C	T
20	chr20:59046400:T:C	0	59046400	C	T
20	chr20:59048496:A:G	0	59048496	G	A
20	chr20:59049012:ATATC:A	0	59049012	A	ATATC
20	chr20:59051513:A:C	0	59051513	C	A
20	chr20:59053040:G:C	0	59053040	C	G
20	chr20:59054181:T:A	0	59054181	A	T
20	chr20:59054183:T:A	0	59054183	A	T
20	chr20:59056470:A:G	0	59056470	G	A
20	chr20:59056799:T:G	0	59056799	G	T
20	chr20:59058545:T:C	0	59058545	C	T
20	chr20:59059010:C:T	0	59059010	T	C
20	chr20:59059821:A:G	0	59059821	G	A
20	chr20:59060144:A:G	0	59060144	G	A
20	chr20:59060631:T:C	0	59060631	C	T
20	chr20:59063116:G:A	0	59063116	A	G
20	chr20:59063760:T:C	0	59063760	C	T
20	chr20:59064044:T:C	0	59064044	C	T
20	chr20:59064531:G:A	0	59064531	A	G
20	chr20:59067127:T:G	0	59067127	G	T
20	chr20:59067824:G:A	0	59067824	A	G
20	chr20:59069344:A:G	0	59069344	G	A
20	chr20:59070626:G:A	0	59070626	A	G
20	chr20:59070855:G:T	0	59070855	T	G
20	chr20:59071284:G:T	0	59071284	T	G
20	chr20:59071316:T:C	0	59071316	C	T
20	chr20:59072366:G:C	0	59072366	C	G
20	chr20:59072848:T:C	0	59072848	C	T
20	chr20:59072896:A:G	0	59072896	G	A
20	chr20:59074731:G:A	0	59074731	A	G
20	chr20:59075091:C:G	0	59075091	G	C
20	chr20:59075667:A:G	0	59075667	G	A
20	chr20:59076593:C:T	0	59076593	T	C
20	chr20:59077069:C:T	0	59077069	T	C
20	chr20:59078361:T:C	0	59078361	C	T
20	chr20:59078431:T:G	0	59078431	G	T
20	chr20:59078448:A:G	0	59078448	G	A
20	chr20:59080156:T:G	0	59080156	G	T
20	chr20:59080479:T:C	0	59080479	C	T
20	chr20:59080602:T:C	0	59080602	C	T
20	chr20:59081359:T:C	0	59081359	C	T
20	chr20:59082374:T:C	0	59082374	C	T
20	chr20:59083674:G:A	0	59083674	A	G
20	chr20:59083713:T:A	0	59083713	A	T
20	chr20:59083728:A:G	0	59083728	G	A
20	chr20:59084069:A:G	0	59084069	G	A
20	chr20:59085335:T:C	0	59085335	C	T
20	chr20:59086471:T:C	0	59086471	C	T
20	chr20:59088101:T:C	0	59088101	C	T
20	chr20:59090279:T:TG	0	59090279	TG	T
20	chr20:59091051:A:C	0	59091051	C	A
20	chr20:59091126:T:C	0	59091126	C	T
20	chr20:59091599:G:A	0	59091599	A	G
20	chr20:59092969:C:T	0	59092969	T	C
20	chr20:59093487:G:C	0	59093487	C	G
20	chr20:59094899:G:C	0	59094899	C	G
20	chr20:59095511:T:G	0	59095511	G	T
20	chr20:59096964:G:A	0	59096964	A	G
20	chr20:59097472:C:T	0	59097472	T	C
20	chr20:59098138:G:A	0	59098138	A	G
20	chr20:59098454:T:C	0	59098454	C	T
20	chr20:59099463:G:A	0	59099463	A	G
20	chr20:59099481:A:T	0	59099481	T	A
20	chr20:59099630:C:T	0	59099630	T	C
20	chr20:59103125:A:G	0	59103125	G	A
20	chr20:59103519:G:T	0	59103519	T	G
20	chr20:59106150:T:G	0	59106150	G	T
20	chr20:59108475:T:G	0	59108475	G	T
20	chr20:59109090:G:C	0	59109090	C	G
20	chr20:59109135:T:C	0	59109135	C	T
20	chr20:59109349:C:T	0	59109349	T	C
20	chr20:59109557:A:G	0	59109557	G	A
20	chr20:59109632:T:G	0	59109632	G	T
20	chr20:59109683:G:A	0	59109683	A	G
20	chr20:59109706:A:T	0	59109706	T	A
20	chr20:59109811:A:G	0	59109811	G	A
20	chr20:59109932:G:A	0	59109932	A	G
20	chr20:59112830:A:T	0	59112830	T	A
20	chr20:59113104:T:C	0	59113104	C	T
20	chr20:59113213:C:G	0	59113213	G	C
20	chr20:59116361:C:T	0	59116361	T	C
20	chr20:59117296:T:C	0	59117296	C	T
20	chr20:59117302:A:C	0	59117302	C	A
20	chr20:59118378:G:A	0	59118378	A	G
20	chr20:59120758:C:T	0	59120758	T	C
20	chr20:59121185:A:T	0	59121185	T	A
20	chr20:59121753:C:G	0	59121753	G	C
20	chr20:59121934:G:A	0	59121934	A	G
20	chr20:59122040:C:T	0	59122040	T	C
20	chr20:59123692:G:A	0	59123692	A	G
20	chr20:59123793:G:A	0	59123793	A	G
20	chr20:59124206:A:C	0	59124206	C	A
20	chr20:59124358:C:T	0	59124358	T	C
20	chr20:59125315:G:A	0	59125315	A	G
20	chr20:59125323:A:C	0	59125323	C	A
20	chr20:59125356:T:A	0	59125356	A	T
20	chr20:59125711:A:T	0	59125711	T	A
20	chr20:59126599:G:A	0	59126599	A	G
20	chr20:59126927:T:C	0	59126927	C	T
20	chr20:59127395:T:A	0	59127395	A	T
20	chr20:59127556:C:A	0	59127556	A	C
20	chr20:59129125:T:A	0	59129125	A	T
20	chr20:59129324:C:T	0	59129324	T	C
20	chr20:59129507:T:C	0	59129507	C	T
20	chr20:59129548:G:A	0	59129548	A	G
20	chr20:59130430:T:C	0	59130430	C	T
20	chr20:59130459:T:C	0	59130459	C	T
20	chr20:59130557:T:A	0	59130557	A	T
20	chr20:59131351:C:T	0	59131351	T	C
20	chr20:59131469:T:G	0	59131469	G	T
20	chr20:59132558:C:T	0	59132558	T	C
20	chr20:59132664:T:C	0	59132664	C	T
20	chr20:59134110:A:G	0	59134110	G	A
20	chr20:59134320:G:C	0	59134320	C	G
20	chr20:59134689:C:T	0	59134689	T	C
20	chr20:59134870:A:G	0	59134870	G	A
20	chr20:59135592:G:A	0	59135592	A	G
20	chr20:59135647:T:C	0	59135647	C	T
20	chr20:59136043:C:G	0	59136043	G	C
20	chr20:59136831:G:A	0	59136831	A	G
20	chr20:59137229:T:A	0	59137229	A	T
20	chr20:59137269:T:C	0	59137269	C	T
20	chr20:59137403:G:A	0	59137403	A	G
20	chr20:59137433:G:A	0	59137433	A	G
20	chr20:59138970:C:T	0	59138970	T	C
20	chr20:59139170:T:C	0	59139170	C	T
20	chr20:59139218:C:T	0	59139218	T	C
20	chr20:59139712:A:C	0	59139712	C	A
20	chr20:59140054:A:G	0	59140054	G	A
20	chr20:59141918:G:A	0	59141918	A	G
20	chr20:59141929:C:T	0	59141929	T	C
20	chr20:59143419:C:T	0	59143419	T	C
20	chr20:59143635:T:C	0	59143635	C	T
20	chr20:59145783:A:G	0	59145783	G	A
20	chr20:59147680:T:A	0	59147680	A	T
20	chr20:59148075:C:T	0	59148075	T	C
20	chr20:59150034:G:A	0	59150034	A	G
20	chr20:59150608:G:A	0	59150608	A	G
20	chr20:59150974:A:G	0	59150974	G	A
20	chr20:59151050:T:G	0	59151050	G	T
20	chr20:59151068:A:C	0	59151068	C	A
20	chr20:59151307:T:C	0	59151307	C	T
20	chr20:59152312:T:TGGGA	0	59152312	TGGGA	T
20	chr20:59153214:C:T	0	59153214	T	C
20	chr20:59153293:G:A	0	59153293	A	G
20	chr20:59154160:C:T	0	59154160	T	C
20	chr20:59154379:G:A	0	59154379	A	G
20	chr20:59155193:A:G	0	59155193	G	A
20	chr20:59155363:T:C	0	59155363	C	T
20	chr20:59156215:C:A	0	59156215	A	C
20	chr20:59156820:G:A	0	59156820	A	G
20	chr20:59158688:A:G	0	59158688	G	A
20	chr20:59159698:G:A	0	59159698	A	G
20	chr20:59159857:G:A	0	59159857	A	G
20	chr20:59160393:G:A	0	59160393	A	G
20	chr20:59160402:A:C	0	59160402	C	A
20	chr20:59164414:A:T	0	59164414	T	A
20	chr20:59164754:C:T	0	59164754	T	C
20	chr20:59164774:A:G	0	59164774	G	A
20	chr20:59165550:G:A	0	59165550	A	G
20	chr20:59168280:A:G	0	59168280	G	A
20	chr20:59169814:G:C	0	59169814	C	G
20	chr20:59169816:T:C	0	59169816	C	T
20	chr20:59170569:G:A	0	59170569	A	G
20	chr20:59170760:G:A	0	59170760	A	G
20	chr20:59173314:T:A	0	59173314	A	T
20	chr20:59173534:G:A	0	59173534	A	G
20	chr20:59174336:T:C	0	59174336	C	T
20	chr20:59175432:T:A	0	59175432	A	T
20	chr20:59175433:A:T	0	59175433	T	A
20	chr20:59175478:C:T	0	59175478	T	C
20	chr20:59175501:C:T	0	59175501	T	C
20	chr20:59177015:G:GCA	0	59177015	GCA	G
20	chr20:59178148:T:C	0	59178148	C	T
20	chr20:59178941:C:G	0	59178941	G	C
20	chr20:59179335:G:A	0	59179335	A	G
20	chr20:59180005:A:G	0	59180005	G	A
20	chr20:59180222:G:T	0	59180222	T	G
20	chr20:59180261:ATT:A	0	59180261	A	ATT
20	chr20:59180264:T:C	0	59180264	C	T
20	chr20:59180392:G:A	0	59180392	A	G
20	chr20:59180944:C:T	0	59180944	T	C
20	chr20:59181437:A:T	0	59181437	T	A
20	chr20:59182061:T:G	0	59182061	G	T
20	chr20:59182705:GTGTT:G	0	59182705	G	GTGTT
20	chr20:59183025:A:G	0	59183025	G	A
20	chr20:59183665:A:G	0	59183665	G	A
20	chr20:59184038:TC:T	0	59184038	T	TC
20	chr20:59185082:T:TCATA	0	59185082	TCATA	T
20	chr20:59185111:T:C	0	59185111	C	T
20	chr20:59185122:C:T	0	59185122	T	C
20	chr20:59185498:A:G	0	59185498	G	A
20	chr20:59185668:A:G	0	59185668	G	A
20	chr20:59186453:C:T	0	59186453	T	C
20	chr20:59187227:T:A	0	59187227	A	T
20	chr20:59187228:C:T	0	59187228	T	C
20	chr20:59187677:A:G	0	59187677	G	A
20	chr20:59187980:T:C	0	59187980	C	T
20	chr20:59188405:T:C	0	59188405	C	T
20	chr20:59188444:G:A	0	59188444	A	G
20	chr20:59189243:G:A	0	59189243	A	G
20	chr20:59189354:T:C	0	59189354	C	T
20	chr20:59191988:G:C	0	59191988	C	G
20	chr20:59192672:T:A	0	59192672	A	T
20	chr20:59193344:T:C	0	59193344	C	T
20	chr20:59193602:T:C	0	59193602	C	T
20	chr20:59193688:C:T	0	59193688	T	C
20	chr20:59194799:A:G	0	59194799	G	A
20	chr20:59196349:T:A	0	59196349	A	T
20	chr20:59197140:T:C	0	59197140	C	T
20	chr20:59197307:A:G	0	59197307	G	A
20	chr20:59197330:G:A	0	59197330	A	G
20	chr20:59197952:T:C	0	59197952	C	T
20	chr20:59197955:T:C	0	59197955	C	T
20	chr20:59198066:G:A	0	59198066	A	G
20	chr20:59198312:C:T	0	59198312	T	C
20	chr20:59198345:T:C	0	59198345	C	T
20	chr20:59198602:G:A	0	59198602	A	G
20	chr20:59199438:T:C	0	59199438	C	T
20	chr20:59199805:T:C	0	59199805	C	T
20	chr20:59200150:A:G	0	59200150	G	A
20	chr20:59200983:T:C	0	59200983	C	T
20	chr20:59202384:C:A	0	59202384	A	C
20	chr20:59202698:T:C	0	59202698	C	T
20	chr20:59202839:C:T	0	59202839	T	C
20	chr20:59204120:A:G	0	59204120	G	A
20	chr20:59204322:G:A	0	59204322	A	G
20	chr20:59205061:T:G	0	59205061	G	T
20	chr20:59205499:C:T	0	59205499	T	C
20	chr20:59205594:T:G	0	59205594	G	T
20	chr20:59205849:A:G	0	59205849	G	A
20	chr20:59207258:C:T	0	59207258	T	C
20	chr20:59208199:G:A	0	59208199	A	G
20	chr20:59209221:T:C	0	59209221	C	T
20	chr20:59209470:G:T	0	59209470	T	G
20	chr20:59209472:A:G	0	59209472	G	A
20	chr20:59209692:A:G	0	59209692	G	A
20	chr20:59209765:AGCTATTTCCT:A	0	59209765	A	AGCTATTTCCT
20	chr20:59210002:T:C	0	59210002	C	T
20	chr20:59210295:C:T	0	59210295	T	C
20	chr20:59210386:G:A	0	59210386	A	G
20	chr20:59212050:C:T	0	59212050	T	C
20	chr20:59212540:A:T	0	59212540	T	A
20	chr20:59213115:T:G	0	59213115	G	T
20	chr20:59214204:G:A	0	59214204	A	G
20	chr20:59215563:T:C	0	59215563	C	T
20	chr20:59215937:G:A	0	59215937	A	G
20	chr20:59215938:GAATA:G	0	59215938	G	GAATA
20	chr20:59219198:A:G	0	59219198	G	A
20	chr20:59220468:A:G	0	59220468	G	A
20	chr20:59221452:A:G	0	59221452	G	A
20	chr20:59222235:T:C	0	59222235	C	T
20	chr20:59224289:G:A	0	59224289	A	G
20	chr20:59225251:T:C	0	59225251	C	T
20	chr20:59225269:T:C	0	59225269	C	T
20	chr20:59226834:C:T	0	59226834	T	C
20	chr20:59229813:G:A	0	59229813	A	G
20	chr20:59231673:A:G	0	59231673	G	A
20	chr20:59232040:T:G	0	59232040	G	T
20	chr20:59234095:A:T	0	59234095	T	A
20	chr20:59234288:G:A	0	59234288	A	G
20	chr20:59234659:C:T	0	59234659	T	C
20	chr20:59234783:T:C	0	59234783	C	T
20	chr20:59235042:C:T	0	59235042	T	C
20	chr20:59235083:C:T	0	59235083	T	C
20	chr20:59235412:C:T	0	59235412	T	C
20	chr20:59235423:A:G	0	59235423	G	A
20	chr20:59235618:A:G	0	59235618	G	A
20	chr20:59237289:T:C	0	59237289	C	T
20	chr20:59237514:T:C	0	59237514	C	T
20	chr20:59237638:C:G	0	59237638	G	C
20	chr20:59237687:A:G	0	59237687	G	A
20	chr20:59238532:G:A	0	59238532	A	G
20	chr20:59238851:CCT:C	0	59238851	C	CCT
20	chr20:59239464:C:T	0	59239464	T	C
20	chr20:59239498:G:T	0	59239498	T	G
20	chr20:59239811:C:T	0	59239811	T	C
20	chr20:59239831:C:T	0	59239831	T	C
20	chr20:59240197:G:C	0	59240197	C	G
20	chr20:59240741:G:A	0	59240741	A	G
20	chr20:59241072:G:A	0	59241072	A	G
20	chr20:59244481:T:C	0	59244481	C	T
20	chr20:59245447:C:T	0	59245447	T	C
20	chr20:59246171:A:G	0	59246171	G	A
20	chr20:59246501:A:G	0	59246501	G	A
20	chr20:59248274:G:A	0	59248274	A	G
20	chr20:59249254:A:G	0	59249254	G	A
20	chr20:59249559:A:G	0	59249559	G	A
20	chr20:59249846:A:C	0	59249846	C	A
20	chr20:59249905:T:C	0	59249905	C	T
20	chr20:59251107:A:G	0	59251107	G	A
20	chr20:59251134:G:A	0	59251134	A	G
20	chr20:59251277:C:T	0	59251277	T	C
20	chr20:59252158:G:A	0	59252158	A	G
20	chr20:59252326:A:G	0	59252326	G	A
20	chr20:59254246:T:C	0	59254246	C	T
20	chr20:59254766:C:CTT	0	59254766	CTT	C
20	chr20:59256599:C:T	0	59256599	T	C
20	chr20:59257044:G:A	0	59257044	A	G
20	chr20:59258115:AT:A	0	59258115	A	AT
20	chr20:59258463:G:A	0	59258463	A	G
20	chr20:59258607:G:A	0	59258607	A	G
20	chr20:59259095:A:T	0	59259095	T	A
20	chr20:59259350:G:A	0	59259350	A	G
20	chr20:59260420:G:C	0	59260420	C	G
20	chr20:59262711:G:A	0	59262711	A	G
20	chr20:59262845:G:A	0	59262845	A	G
20	chr20:59263002:C:T	0	59263002	T	C
20	chr20:59263297:A:T	0	59263297	T	A
20	chr20:59263731:T:C	0	59263731	C	T
20	chr20:59263903:T:G	0	59263903	G	T
20	chr20:59264060:A:G	0	59264060	G	A
20	chr20:59265086:T:C	0	59265086	C	T
20	chr20:59266631:G:A	0	59266631	A	G
20	chr20:59266802:T:C	0	59266802	C	T
20	chr20:59266911:A:C	0	59266911	C	A
20	chr20:59266914:C:G	0	59266914	G	C
20	chr20:59268303:G:A	0	59268303	A	G
20	chr20:59268611:T:C	0	59268611	C	T
20	chr20:59268693:T:C	0	59268693	C	T
20	chr20:59268848:T:C	0	59268848	C	T
20	chr20:59271867:C:T	0	59271867	T	C
20	chr20:59272357:C:T	0	59272357	T	C
20	chr20:59272431:T:A	0	59272431	A	T
20	chr20:59273224:A:G	0	59273224	G	A
20	chr20:59273564:A:G	0	59273564	G	A
20	chr20:59274229:G:A	0	59274229	A	G
20	chr20:59275453:A:G	0	59275453	G	A
20	chr20:59276086:T:A	0	59276086	A	T
20	chr20:59277469:A:G	0	59277469	G	A
20	chr20:59277492:G:A	0	59277492	A	G
20	chr20:59277750:C:T	0	59277750	T	C
20	chr20:59277898:G:A	0	59277898	A	G
20	chr20:59278184:G:A	0	59278184	A	G
20	chr20:59278441:A:G	0	59278441	G	A
20	chr20:59278630:T:C	0	59278630	C	T
20	chr20:59278903:G:A	0	59278903	A	G
20	chr20:59278955:T:C	0	59278955	C	T
20	chr20:59280653:G:A	0	59280653	A	G
20	chr20:59280688:C:T	0	59280688	T	C
20	chr20:59280843:A:G	0	59280843	G	A
20	chr20:59280983:C:A	0	59280983	A	C
20	chr20:59281249:T:G	0	59281249	G	T
20	chr20:59281281:A:G	0	59281281	G	A
20	chr20:59281968:G:A	0	59281968	A	G
20	chr20:59282719:T:C	0	59282719	C	T
20	chr20:59283393:G:A	0	59283393	A	G
20	chr20:59285280:A:C	0	59285280	C	A
20	chr20:59285529:C:T	0	59285529	T	C
20	chr20:59286462:G:C	0	59286462	C	G
20	chr20:59287274:C:G	0	59287274	G	C
20	chr20:59288249:CCTT:C	0	59288249	C	CCTT
20	chr20:59288264:G:A	0	59288264	A	G
20	chr20:59289088:C:T	0	59289088	T	C
20	chr20:59289713:T:C	0	59289713	C	T
20	chr20:59289887:C:T	0	59289887	T	C
20	chr20:59291787:C:T	0	59291787	T	C
20	chr20:59292423:G:A	0	59292423	A	G
20	chr20:59292523:T:C	0	59292523	C	T
20	chr20:59292897:T:C	0	59292897	C	T
20	chr20:59293098:T:C	0	59293098	C	T
20	chr20:59293913:C:T	0	59293913	T	C
20	chr20:59295204:T:A	0	59295204	A	T
20	chr20:59295381:GA:G	0	59295381	G	GA
20	chr20:59295795:G:A	0	59295795	A	G
20	chr20:59297472:T:C	0	59297472	C	T
20	chr20:59297830:C:T	0	59297830	T	C
20	chr20:59298097:G:A	0	59298097	A	G
20	chr20:59298524:A:G	0	59298524	G	A
20	chr20:59298883:T:G	0	59298883	G	T
20	chr20:59299383:C:T	0	59299383	T	C
20	chr20:59299462:G:T	0	59299462	T	G
20	chr20:59300989:C:T	0	59300989	T	C
20	chr20:59301185:G:T	0	59301185	T	G
20	chr20:59301229:T:C	0	59301229	C	T
20	chr20:59302566:A:G	0	59302566	G	A
20	chr20:59302829:T:C	0	59302829	C	T
20	chr20:59303025:T:C	0	59303025	C	T
20	chr20:59303536:T:G	0	59303536	G	T
20	chr20:59303882:G:A	0	59303882	A	G
20	chr20:59304110:C:T	0	59304110	T	C
20	chr20:59305563:T:C	0	59305563	C	T
20	chr20:59305927:T:G	0	59305927	G	T
20	chr20:59307989:A:G	0	59307989	G	A
20	chr20:59308485:C:T	0	59308485	T	C
20	chr20:59308760:C:T	0	59308760	T	C
20	chr20:59309196:T:C	0	59309196	C	T
20	chr20:59309446:T:C	0	59309446	C	T
20	chr20:59309707:C:T	0	59309707	T	C
20	chr20:59309911:G:A	0	59309911	A	G
20	chr20:59310762:C:T	0	59310762	T	C
20	chr20:59310829:C:CA	0	59310829	CA	C
20	chr20:59311481:C:T	0	59311481	T	C
20	chr20:59312004:A:G	0	59312004	G	A
20	chr20:59312863:G:A	0	59312863	A	G
20	chr20:59312916:T:G	0	59312916	G	T
20	chr20:59314884:A:G	0	59314884	G	A
20	chr20:59316113:G:C	0	59316113	C	G
20	chr20:59316650:T:C	0	59316650	C	T
20	chr20:59316773:T:A	0	59316773	A	T
20	chr20:59317474:C:T	0	59317474	T	C
20	chr20:59317619:G:A	0	59317619	A	G
20	chr20:59319147:C:T	0	59319147	T	C
20	chr20:59320358:T:C	0	59320358	C	T
20	chr20:59322079:C:T	0	59322079	T	C
20	chr20:59323212:A:T	0	59323212	T	A
20	chr20:59323610:G:A	0	59323610	A	G
20	chr20:59324068:G:A	0	59324068	A	G
20	chr20:59325374:C:T	0	59325374	T	C
20	chr20:59328126:C:T	0	59328126	T	C
20	chr20:59328491:T:G	0	59328491	G	T
20	chr20:59329650:G:GC	0	59329650	GC	G
20	chr20:59329664:T:G	0	59329664	G	T
20	chr20:59329782:T:A	0	59329782	A	T
20	chr20:59332471:T:A	0	59332471	A	T
20	chr20:59333696:C:T	0	59333696	T	C
20	chr20:59337121:T:G	0	59337121	G	T
20	chr20:59338340:T:C	0	59338340	C	T
20	chr20:59341302:A:G	0	59341302	G	A
20	chr20:59342634:T:C	0	59342634	C	T
20	chr20:59343851:G:A	0	59343851	A	G
20	chr20:59345243:T:C	0	59345243	C	T
20	chr20:59345502:G:A	0	59345502	A	G
20	chr20:59346511:T:C	0	59346511	C	T
20	chr20:59348871:T:A	0	59348871	A	T
20	chr20:59348951:T:C	0	59348951	C	T
20	chr20:59349299:G:A	0	59349299	A	G
20	chr20:59349769:A:C	0	59349769	C	A
20	chr20:59350548:C:T	0	59350548	T	C
20	chr20:59351685:C:T	0	59351685	T	C
20	chr20:59351713:A:G	0	59351713	G	A
20	chr20:59351917:G:A	0	59351917	A	G
20	chr20:59352379:C:T	0	59352379	T	C
20	chr20:59353045:G:T	0	59353045	T	G
20	chr20:59353210:A:G	0	59353210	G	A
20	chr20:59353333:A:C	0	59353333	C	A
20	chr20:59354339:G:A	0	59354339	A	G
20	chr20:59354937:G:A	0	59354937	A	G
20	chr20:59356968:G:A	0	59356968	A	G
20	chr20:59357894:G:A	0	59357894	A	G
20	chr20:59359287:A:G	0	59359287	G	A
20	chr20:59360011:A:G	0	59360011	G	A
20	chr20:59360884:G:A	0	59360884	A	G
20	chr20:59361249:C:CA	0	59361249	CA	C
20	chr20:59361348:A:T	0	59361348	T	A
20	chr20:59361506:T:A	0	59361506	A	T
20	chr20:59362553:C:T	0	59362553	T	C
20	chr20:59362677:G:A	0	59362677	A	G
20	chr20:59362714:T:A	0	59362714	A	T
20	chr20:59363221:A:G	0	59363221	G	A
20	chr20:59363367:C:T	0	59363367	T	C
20	chr20:59364147:C:T	0	59364147	T	C
20	chr20:59364316:T:A	0	59364316	A	T
20	chr20:59366358:A:G	0	59366358	G	A
20	chr20:59366637:C:T	0	59366637	T	C
20	chr20:59367152:A:G	0	59367152	G	A
20	chr20:59367685:C:T	0	59367685	T	C
20	chr20:59367686:C:T	0	59367686	T	C
20	chr20:59368392:T:C	0	59368392	C	T
20	chr20:59368570:C:T	0	59368570	T	C
20	chr20:59369269:T:A	0	59369269	A	T
20	chr20:59369315:A:G	0	59369315	G	A
20	chr20:59369478:C:T	0	59369478	T	C
20	chr20:59370058:A:G	0	59370058	G	A
20	chr20:59370102:T:C	0	59370102	C	T
20	chr20:59370239:A:G	0	59370239	G	A
20	chr20:59370273:A:C	0	59370273	C	A
20	chr20:59370474:G:A	0	59370474	A	G
20	chr20:59370563:C:A	0	59370563	A	C
20	chr20:59370565:T:C	0	59370565	C	T
20	chr20:59370629:A:G	0	59370629	G	A
20	chr20:59370675:T:C	0	59370675	C	T
20	chr20:59370802:T:C	0	59370802	C	T
20	chr20:59372325:G:A	0	59372325	A	G
20	chr20:59372767:G:A	0	59372767	A	G
20	chr20:59373718:G:A	0	59373718	A	G
20	chr20:59375567:A:G	0	59375567	G	A
20	chr20:59375931:A:G	0	59375931	G	A
20	chr20:59375978:AT:A	0	59375978	A	AT
20	chr20:59376997:C:T	0	59376997	T	C
20	chr20:59377348:G:T	0	59377348	T	G
20	chr20:59377404:C:T	0	59377404	T	C
20	chr20:59377424:C:T	0	59377424	T	C
20	chr20:59377447:T:C	0	59377447	C	T
20	chr20:59377574:A:T	0	59377574	T	A
20	chr20:59378108:C:T	0	59378108	T	C
20	chr20:59380172:A:G	0	59380172	G	A
20	chr20:59381028:G:A	0	59381028	A	G
20	chr20:59381398:A:G	0	59381398	G	A
20	chr20:59381880:C:T	0	59381880	T	C
20	chr20:59381966:C:T	0	59381966	T	C
20	chr20:59382183:T:C	0	59382183	C	T
20	chr20:59382217:T:G	0	59382217	G	T
20	chr20:59382526:C:T	0	59382526	T	C
20	chr20:59386517:A:G	0	59386517	G	A
20	chr20:59387135:C:T	0	59387135	T	C
20	chr20:59388220:C:T	0	59388220	T	C
20	chr20:59389037:G:A	0	59389037	A	G
20	chr20:59390163:C:A	0	59390163	A	C
20	chr20:59392883:T:C	0	59392883	C	T
20	chr20:59393220:T:G	0	59393220	G	T
20	chr20:59394503:G:A	0	59394503	A	G
20	chr20:59394831:G:A	0	59394831	A	G
20	chr20:59395024:A:T	0	59395024	T	A
20	chr20:59395830:A:G	0	59395830	G	A
20	chr20:59395933:GTCCCTGGTGCTGGCTGTCCCTGAAGTTA:G	0	59395933	G	GTCCCTGGTGCTGGCTGTCCCTGAAGTTA
20	chr20:59396008:A:G	0	59396008	G	A
20	chr20:59396029:C:T	0	59396029	T	C
20	chr20:59397445:G:A	0	59397445	A	G
20	chr20:59397594:C:T	0	59397594	T	C
20	chr20:59398506:C:T	0	59398506	T	C
20	chr20:59399171:C:T	0	59399171	T	C
20	chr20:59399536:C:T	0	59399536	T	C
20	chr20:59399951:A:G	0	59399951	G	A
20	chr20:59400055:AC:A	0	59400055	A	AC
20	chr20:59401532:T:C	0	59401532	C	T
20	chr20:59404031:A:G	0	59404031	G	A
20	chr20:59404549:G:T	0	59404549	T	G
20	chr20:59405385:T:C	0	59405385	C	T
20	chr20:59405854:C:A	0	59405854	A	C
20	chr20:59405902:A:G	0	59405902	G	A
20	chr20:59406251:G:A	0	59406251	A	G
20	chr20:59406499:G:T	0	59406499	T	G
20	chr20:59406598:C:A	0	59406598	A	C
20	chr20:59407146:T:A	0	59407146	A	T
20	chr20:59407664:T:C	0	59407664	C	T
20	chr20:59408241:G:A	0	59408241	A	G
20	chr20:59408419:C:T	0	59408419	T	C
20	chr20:59408711:G:A	0	59408711	A	G
20	chr20:59409325:G:A	0	59409325	A	G
20	chr20:59409815:T:C	0	59409815	C	T
20	chr20:59409846:A:T	0	59409846	T	A
20	chr20:59409847:A:T	0	59409847	T	A
20	chr20:59411230:C:A	0	59411230	A	C
20	chr20:59411365:G:A	0	59411365	A	G
20	chr20:59412203:A:G	0	59412203	G	A
20	chr20:59412444:T:C	0	59412444	C	T
20	chr20:59412606:C:G	0	59412606	G	C
20	chr20:59413646:C:T	0	59413646	T	C
20	chr20:59413699:A:C	0	59413699	C	A
20	chr20:59413865:C:T	0	59413865	T	C
20	chr20:59414146:C:T	0	59414146	T	C
20	chr20:59414612:G:A	0	59414612	A	G
20	chr20:59414679:T:C	0	59414679	C	T
20	chr20:59415240:C:G	0	59415240	G	C
20	chr20:59415792:G:T	0	59415792	T	G
20	chr20:59417834:T:G	0	59417834	G	T
20	chr20:59419499:T:C	0	59419499	C	T
20	chr20:59420393:C:A	0	59420393	A	C
20	chr20:59420463:G:A	0	59420463	A	G
20	chr20:59420557:C:T	0	59420557	T	C
20	chr20:59421465:G:A	0	59421465	A	G
20	chr20:59421994:T:C	0	59421994	C	T
20	chr20:59422783:T:A	0	59422783	A	T
20	chr20:59423528:A:G	0	59423528	G	A
20	chr20:59423898:A:G	0	59423898	G	A
20	chr20:59424543:C:T	0	59424543	T	C
20	chr20:59424576:G:A	0	59424576	A	G
20	chr20:59425110:C:T	0	59425110	T	C
20	chr20:59425245:G:A	0	59425245	A	G
20	chr20:59425359:G:A	0	59425359	A	G
20	chr20:59425642:C:G	0	59425642	G	C
20	chr20:59425715:G:A	0	59425715	A	G
20	chr20:59425899:G:A	0	59425899	A	G
20	chr20:59426066:C:T	0	59426066	T	C
20	chr20:59426548:G:A	0	59426548	A	G
20	chr20:59427930:A:G	0	59427930	G	A
20	chr20:59428939:G:T	0	59428939	T	G
20	chr20:59429080:A:G	0	59429080	G	A
20	chr20:59429189:A:G	0	59429189	G	A
20	chr20:59429936:T:C	0	59429936	C	T
20	chr20:59430047:A:G	0	59430047	G	A
20	chr20:59430059:T:C	0	59430059	C	T
20	chr20:59430476:C:T	0	59430476	T	C
20	chr20:59431462:C:T	0	59431462	T	C
20	chr20:59432630:G:A	0	59432630	A	G
20	chr20:59434142:C:T	0	59434142	T	C
20	chr20:59434833:A:G	0	59434833	G	A
20	chr20:59435027:A:G	0	59435027	G	A
20	chr20:59435074:T:C	0	59435074	C	T
20	chr20:59435380:T:C	0	59435380	C	T
20	chr20:59436575:A:G	0	59436575	G	A
20	chr20:59436713:C:G	0	59436713	G	C
20	chr20:59436820:G:A	0	59436820	A	G
20	chr20:59437602:G:A	0	59437602	A	G
20	chr20:59437687:G:A	0	59437687	A	G
20	chr20:59438215:T:C	0	59438215	C	T
20	chr20:59438345:A:G	0	59438345	G	A
20	chr20:59438389:T:C	0	59438389	C	T
20	chr20:59438541:T:G	0	59438541	G	T
20	chr20:59439078:C:T	0	59439078	T	C
20	chr20:59439375:C:T	0	59439375	T	C
20	chr20:59440114:A:G	0	59440114	G	A
20	chr20:59440426:A:C	0	59440426	C	A
20	chr20:59440712:T:G	0	59440712	G	T
20	chr20:59443051:G:A	0	59443051	A	G
20	chr20:59445443:C:T	0	59445443	T	C
20	chr20:59447153:C:T	0	59447153	T	C
20	chr20:59448560:T:C	0	59448560	C	T
20	chr20:59448716:G:A	0	59448716	A	G
20	chr20:59449063:A:AT	0	59449063	AT	A
20	chr20:59450367:A:G	0	59450367	G	A
20	chr20:59451910:A:G	0	59451910	G	A
20	chr20:59452394:A:G	0	59452394	G	A
20	chr20:59453141:A:C	0	59453141	C	A
20	chr20:59453267:C:T	0	59453267	T	C
20	chr20:59454255:A:C	0	59454255	C	A
20	chr20:59454797:G:A	0	59454797	A	G
20	chr20:59455179:A:G	0	59455179	G	A
20	chr20:59455657:T:C	0	59455657	C	T
20	chr20:59455738:TTCTC:T	0	59455738	T	TTCTC
20	chr20:59455997:G:A	0	59455997	A	G
20	chr20:59456049:A:G	0	59456049	G	A
20	chr20:59456719:A:C	0	59456719	C	A
20	chr20:59457714:T:C	0	59457714	C	T
20	chr20:59457795:G:A	0	59457795	A	G
20	chr20:59457823:T:C	0	59457823	C	T
20	chr20:59457950:G:A	0	59457950	A	G
20	chr20:59457967:A:C	0	59457967	C	A
20	chr20:59459543:T:C	0	59459543	C	T
20	chr20:59459631:G:A	0	59459631	A	G
20	chr20:59461107:A:G	0	59461107	G	A
20	chr20:59461298:G:A	0	59461298	A	G
20	chr20:59461598:G:T	0	59461598	T	G
20	chr20:59461917:G:A	0	59461917	A	G
20	chr20:59462481:G:A	0	59462481	A	G
20	chr20:59462517:G:C	0	59462517	C	G
20	chr20:59462796:A:G	0	59462796	G	A
20	chr20:59463050:C:T	0	59463050	T	C
20	chr20:59463597:C:A	0	59463597	A	C
20	chr20:59463753:A:G	0	59463753	G	A
20	chr20:59464484:T:C	0	59464484	C	T
20	chr20:59464485:T:A	0	59464485	A	T
20	chr20:59464504:C:T	0	59464504	T	C
20	chr20:59464793:C:T	0	59464793	T	C
20	chr20:59464827:G:C	0	59464827	C	G
20	chr20:59465782:G:A	0	59465782	A	G
20	chr20:59466444:G:C	0	59466444	C	G
20	chr20:59467613:T:C	0	59467613	C	T
20	chr20:59468543:G:C	0	59468543	C	G
20	chr20:59469247:T:A	0	59469247	A	T
20	chr20:59469591:G:T	0	59469591	T	G
20	chr20:59469771:C:T	0	59469771	T	C
20	chr20:59469915:T:C	0	59469915	C	T
20	chr20:59470072:C:G	0	59470072	G	C
20	chr20:59470139:A:G	0	59470139	G	A
20	chr20:59472422:A:G	0	59472422	G	A
20	chr20:59472862:G:A	0	59472862	A	G
20	chr20:59473261:G:A	0	59473261	A	G
20	chr20:59475420:TAGA:T	0	59475420	T	TAGA
20	chr20:59475952:G:A	0	59475952	A	G
20	chr20:59476089:T:C	0	59476089	C	T
20	chr20:59476200:T:C	0	59476200	C	T
20	chr20:59476976:A:G	0	59476976	G	A
20	chr20:59477939:A:G	0	59477939	G	A
20	chr20:59477951:T:C	0	59477951	C	T
20	chr20:59478020:A:G	0	59478020	G	A
20	chr20:59479393:G:A	0	59479393	A	G
20	chr20:59479712:A:G	0	59479712	G	A
20	chr20:59479982:T:C	0	59479982	C	T
20	chr20:59479988:A:G	0	59479988	G	A
20	chr20:59480941:T:A	0	59480941	A	T
20	chr20:59481897:C:T	0	59481897	T	C
20	chr20:59482003:C:A	0	59482003	A	C
20	chr20:59482022:T:G	0	59482022	G	T
20	chr20:59482063:C:A	0	59482063	A	C
20	chr20:59483863:C:T	0	59483863	T	C
20	chr20:59484704:G:A	0	59484704	A	G
20	chr20:59485097:G:A	0	59485097	A	G
20	chr20:59485528:G:A	0	59485528	A	G
20	chr20:59485737:T:C	0	59485737	C	T
20	chr20:59485758:T:C	0	59485758	C	T
20	chr20:59486873:T:C	0	59486873	C	T
20	chr20:59487091:G:A	0	59487091	A	G
20	chr20:59487491:A:G	0	59487491	G	A
20	chr20:59487790:T:C	0	59487790	C	T
20	chr20:59487924:T:G	0	59487924	G	T
20	chr20:59488152:T:C	0	59488152	C	T
20	chr20:59488199:G:A	0	59488199	A	G
20	chr20:59488348:T:C	0	59488348	C	T
20	chr20:59489751:G:T	0	59489751	T	G
20	chr20:59490042:A:G	0	59490042	G	A
20	chr20:59490145:G:A	0	59490145	A	G
20	chr20:59490550:T:C	0	59490550	C	T
20	chr20:59491559:CTT:C	0	59491559	C	CTT
20	chr20:59492263:C:T	0	59492263	T	C
20	chr20:59492905:G:A	0	59492905	A	G
20	chr20:59492914:G:A	0	59492914	A	G
20	chr20:59494503:T:C	0	59494503	C	T
20	chr20:59494734:C:T	0	59494734	T	C
20	chr20:59494951:T:C	0	59494951	C	T
20	chr20:59495070:C:T	0	59495070	T	C
20	chr20:59495489:T:C	0	59495489	C	T
20	chr20:59496316:A:G	0	59496316	G	A
20	chr20:59496775:G:A	0	59496775	A	G
20	chr20:59497038:C:T	0	59497038	T	C
20	chr20:59498658:T:C	0	59498658	C	T
20	chr20:59498865:A:G	0	59498865	G	A
20	chr20:59499432:C:T	0	59499432	T	C
20	chr20:59499895:C:T	0	59499895	T	C
20	chr20:59500230:A:G	0	59500230	G	A
20	chr20:59500258:A:G	0	59500258	G	A
20	chr20:59500486:A:G	0	59500486	G	A
20	chr20:59500797:C:T	0	59500797	T	C
20	chr20:59501311:C:T	0	59501311	T	C
20	chr20:59501979:G:A	0	59501979	A	G
20	chr20:59502537:C:T	0	59502537	T	C
20	chr20:59502600:G:A	0	59502600	A	G
20	chr20:59503357:A:G	0	59503357	G	A
20	chr20:59503367:G:A	0	59503367	A	G
20	chr20:59503490:G:A	0	59503490	A	G
20	chr20:59503792:T:C	0	59503792	C	T
20	chr20:59505044:G:A	0	59505044	A	G
20	chr20:59505396:C:T	0	59505396	T	C
20	chr20:59505580:G:A	0	59505580	A	G
20	chr20:59506103:G:T	0	59506103	T	G
20	chr20:59506513:C:T	0	59506513	T	C
20	chr20:59507284:G:A	0	59507284	A	G
20	chr20:59507363:T:C	0	59507363	C	T
20	chr20:59507890:A:G	0	59507890	G	A
20	chr20:59508664:T:C	0	59508664	C	T
20	chr20:59509262:A:T	0	59509262	T	A
20	chr20:59510745:G:A	0	59510745	A	G
20	chr20:59510842:C:T	0	59510842	T	C
20	chr20:59511254:G:C	0	59511254	C	G
20	chr20:59511666:C:T	0	59511666	T	C
20	chr20:59511744:G:A	0	59511744	A	G
20	chr20:59511747:G:A	0	59511747	A	G
20	chr20:59512079:C:T	0	59512079	T	C
20	chr20:59512266:T:A	0	59512266	A	T
20	chr20:59512389:A:T	0	59512389	T	A
20	chr20:59512544:T:C	0	59512544	C	T
20	chr20:59512571:C:T	0	59512571	T	C
20	chr20:59512933:C:T	0	59512933	T	C
20	chr20:59513139:C:T	0	59513139	T	C
20	chr20:59513203:C:T	0	59513203	T	C
20	chr20:59513542:T:C	0	59513542	C	T
20	chr20:59513899:C:T	0	59513899	T	C
20	chr20:59513964:T:C	0	59513964	C	T
20	chr20:59514111:T:C	0	59514111	C	T
20	chr20:59514467:A:G	0	59514467	G	A
20	chr20:59514726:T:A	0	59514726	A	T
20	chr20:59514876:G:A	0	59514876	A	G
20	chr20:59515301:G:A	0	59515301	A	G
20	chr20:59515612:G:C	0	59515612	C	G
20	chr20:59515638:G:T	0	59515638	T	G
20	chr20:59516169:A:G	0	59516169	G	A
20	chr20:59516261:A:G	0	59516261	G	A
20	chr20:59517477:T:C	0	59517477	C	T
20	chr20:59517541:C:T	0	59517541	T	C
20	chr20:59517558:C:T	0	59517558	T	C
20	chr20:59518215:G:C	0	59518215	C	G
20	chr20:59518374:A:G	0	59518374	G	A
20	chr20:59518850:T:C	0	59518850	C	T
20	chr20:59519401:G:T	0	59519401	T	G
20	chr20:59519461:A:G	0	59519461	G	A
20	chr20:59519535:T:C	0	59519535	C	T
20	chr20:59519658:G:A	0	59519658	A	G
20	chr20:59520752:C:T	0	59520752	T	C
20	chr20:59521170:C:T	0	59521170	T	C
20	chr20:59522928:C:T	0	59522928	T	C
20	chr20:59522929:G:A	0	59522929	A	G
20	chr20:59523033:C:T	0	59523033	T	C
20	chr20:59523772:G:A	0	59523772	A	G
20	chr20:59523804:T:C	0	59523804	C	T
20	chr20:59523829:T:C	0	59523829	C	T
20	chr20:59525528:T:A	0	59525528	A	T
20	chr20:59525783:G:T	0	59525783	T	G
20	chr20:59525796:G:C	0	59525796	C	G
20	chr20:59525955:G:A	0	59525955	A	G
20	chr20:59525960:T:C	0	59525960	C	T
20	chr20:59526044:C:T	0	59526044	T	C
20	chr20:59526507:G:A	0	59526507	A	G
20	chr20:59527074:G:A	0	59527074	A	G
20	chr20:59527318:C:T	0	59527318	T	C
20	chr20:59527429:C:A	0	59527429	A	C
20	chr20:59527615:A:T	0	59527615	T	A
20	chr20:59527734:G:A	0	59527734	A	G
20	chr20:59527984:A:T	0	59527984	T	A
20	chr20:59528303:G:C	0	59528303	C	G
20	chr20:59528478:G:A	0	59528478	A	G
20	chr20:59528497:A:G	0	59528497	G	A
20	chr20:59528590:A:G	0	59528590	G	A
20	chr20:59528773:T:C	0	59528773	C	T
20	chr20:59528774:G:A	0	59528774	A	G
20	chr20:59528826:C:T	0	59528826	T	C
20	chr20:59529510:A:G	0	59529510	G	A
20	chr20:59530038:T:C	0	59530038	C	T
20	chr20:59530618:AAAC:A	0	59530618	A	AAAC
20	chr20:59530692:A:C	0	59530692	C	A
20	chr20:59530752:C:T	0	59530752	T	C
20	chr20:59531024:A:G	0	59531024	G	A
20	chr20:59531199:C:A	0	59531199	A	C
20	chr20:59531518:C:T	0	59531518	T	C
20	chr20:59532665:T:C	0	59532665	C	T
20	chr20:59534755:G:C	0	59534755	C	G
20	chr20:59535664:T:C	0	59535664	C	T
20	chr20:59536798:C:A	0	59536798	A	C
20	chr20:59536905:G:A	0	59536905	A	G
20	chr20:59537379:G:A	0	59537379	A	G
20	chr20:59537924:T:C	0	59537924	C	T
20	chr20:59538624:A:G	0	59538624	G	A
20	chr20:59539053:C:T	0	59539053	T	C
20	chr20:59539112:T:C	0	59539112	C	T
20	chr20:59540227:A:G	0	59540227	G	A
20	chr20:59540251:T:C	0	59540251	C	T
20	chr20:59540562:G:A	0	59540562	A	G
20	chr20:59540946:C:G	0	59540946	G	C
20	chr20:59541313:A:T	0	59541313	T	A
20	chr20:59542333:C:T	0	59542333	T	C
20	chr20:59542359:GCAA:G	0	59542359	G	GCAA
20	chr20:59542457:T:C	0	59542457	C	T
20	chr20:59542495:C:T	0	59542495	T	C
20	chr20:59542559:G:A	0	59542559	A	G
20	chr20:59542584:G:A	0	59542584	A	G
20	chr20:59542986:C:A	0	59542986	A	C
20	chr20:59543372:G:A	0	59543372	A	G
20	chr20:59543529:G:A	0	59543529	A	G
20	chr20:59543557:G:A	0	59543557	A	G
20	chr20:59543577:C:T	0	59543577	T	C
20	chr20:59543632:G:A	0	59543632	A	G
20	chr20:59544311:AAAT:A	0	59544311	A	AAAT
20	chr20:59545040:T:G	0	59545040	G	T
20	chr20:59545253:C:T	0	59545253	T	C
20	chr20:59546224:A:G	0	59546224	G	A
20	chr20:59546232:C:T	0	59546232	T	C
20	chr20:59546334:G:A	0	59546334	A	G
20	chr20:59546873:T:TGG	0	59546873	TGG	T
20	chr20:59546975:A:T	0	59546975	T	A
20	chr20:59547577:C:T	0	59547577	T	C
20	chr20:59548886:A:C	0	59548886	C	A
20	chr20:59549273:T:G	0	59549273	G	T
20	chr20:59551751:A:G	0	59551751	G	A
20	chr20:59552311:A:G	0	59552311	G	A
20	chr20:59552564:G:A	0	59552564	A	G
20	chr20:59552647:A:G	0	59552647	G	A
20	chr20:59552840:G:A	0	59552840	A	G
20	chr20:59554101:T:C	0	59554101	C	T
20	chr20:59554609:T:C	0	59554609	C	T
20	chr20:59555391:T:C	0	59555391	C	T
20	chr20:59555999:G:A	0	59555999	A	G
20	chr20:59556066:T:C	0	59556066	C	T
20	chr20:59556301:G:A	0	59556301	A	G
20	chr20:59556694:G:A	0	59556694	A	G
20	chr20:59557576:T:C	0	59557576	C	T
20	chr20:59557664:G:A	0	59557664	A	G
20	chr20:59558492:C:T	0	59558492	T	C
20	chr20:59558585:A:G	0	59558585	G	A
20	chr20:59559086:A:G	0	59559086	G	A
20	chr20:59559160:G:A	0	59559160	A	G
20	chr20:59559196:T:C	0	59559196	C	T
20	chr20:59559197:G:A	0	59559197	A	G
20	chr20:59559210:G:A	0	59559210	A	G
20	chr20:59562547:G:A	0	59562547	A	G
20	chr20:59562687:A:G	0	59562687	G	A
20	chr20:59562711:G:A	0	59562711	A	G
20	chr20:59563630:C:T	0	59563630	T	C
20	chr20:59563962:G:A	0	59563962	A	G
20	chr20:59564963:GAGAC:G	0	59564963	G	GAGAC
20	chr20:59565061:GAGAC:G	0	59565061	G	GAGAC
20	chr20:59566349:CTGGCCA:C	0	59566349	C	CTGGCCA
20	chr20:59566657:A:G	0	59566657	G	A
20	chr20:59567830:G:A	0	59567830	A	G
20	chr20:59569044:C:T	0	59569044	T	C
20	chr20:59569329:A:G	0	59569329	G	A
20	chr20:59569684:C:T	0	59569684	T	C
20	chr20:59569706:A:G	0	59569706	G	A
20	chr20:59569911:T:G	0	59569911	G	T
20	chr20:59569935:A:G	0	59569935	G	A
20	chr20:59569970:C:T	0	59569970	T	C
20	chr20:59570407:T:C	0	59570407	C	T
20	chr20:59570691:A:G	0	59570691	G	A
20	chr20:59570819:G:A	0	59570819	A	G
20	chr20:59570899:A:G	0	59570899	G	A
20	chr20:59571288:G:A	0	59571288	A	G
20	chr20:59571617:G:C	0	59571617	C	G
20	chr20:59571680:G:A	0	59571680	A	G
20	chr20:59575612:C:T	0	59575612	T	C
20	chr20:59576009:T:G	0	59576009	G	T
20	chr20:59576630:T:C	0	59576630	C	T
20	chr20:59576839:C:T	0	59576839	T	C
20	chr20:59578052:T:C	0	59578052	C	T
20	chr20:59578162:G:A	0	59578162	A	G
20	chr20:59578633:G:C	0	59578633	C	G
20	chr20:59578767:A:G	0	59578767	G	A
20	chr20:59579083:G:A	0	59579083	A	G
20	chr20:59580252:G:A	0	59580252	A	G
20	chr20:59580745:G:A	0	59580745	A	G
20	chr20:59580790:T:C	0	59580790	C	T
20	chr20:59581121:G:A	0	59581121	A	G
20	chr20:59581442:T:C	0	59581442	C	T
20	chr20:59581641:G:A	0	59581641	A	G
20	chr20:59582735:C:G	0	59582735	G	C
20	chr20:59582789:A:G	0	59582789	G	A
20	chr20:59583175:T:C	0	59583175	C	T
20	chr20:59584058:T:C	0	59584058	C	T
20	chr20:59584349:CTG:C	0	59584349	C	CTG
20	chr20:59585573:G:A	0	59585573	A	G
20	chr20:59585721:T:C	0	59585721	C	T
20	chr20:59587853:A:G	0	59587853	G	A
20	chr20:59587958:G:A	0	59587958	A	G
20	chr20:59588167:G:A	0	59588167	A	G
20	chr20:59588292:C:T	0	59588292	T	C
20	chr20:59588350:G:A	0	59588350	A	G
20	chr20:59588595:G:A	0	59588595	A	G
20	chr20:59589856:C:T	0	59589856	T	C
20	chr20:59590537:C:A	0	59590537	A	C
20	chr20:59590555:C:G	0	59590555	G	C
20	chr20:59590662:T:G	0	59590662	G	T
20	chr20:59591228:G:A	0	59591228	A	G
20	chr20:59591601:T:G	0	59591601	G	T
20	chr20:59592445:A:G	0	59592445	G	A
20	chr20:59592728:G:A	0	59592728	A	G
20	chr20:59593140:G:T	0	59593140	T	G
20	chr20:59593157:T:C	0	59593157	C	T
20	chr20:59593876:C:T	0	59593876	T	C
20	chr20:59594193:G:C	0	59594193	C	G
20	chr20:59595258:C:T	0	59595258	T	C
20	chr20:59595347:G:A	0	59595347	A	G
20	chr20:59595424:T:C	0	59595424	C	T
20	chr20:59595651:G:C	0	59595651	C	G
20	chr20:59597291:T:C	0	59597291	C	T
20	chr20:59598551:C:T	0	59598551	T	C
20	chr20:59599448:C:T	0	59599448	T	C
20	chr20:59600131:G:A	0	59600131	A	G
20	chr20:59600200:T:C	0	59600200	C	T
20	chr20:59602215:C:T	0	59602215	T	C
20	chr20:59602290:G:A	0	59602290	A	G
20	chr20:59602560:T:A	0	59602560	A	T
20	chr20:59603172:C:G	0	59603172	G	C
20	chr20:59603665:G:A	0	59603665	A	G
20	chr20:59603890:C:T	0	59603890	T	C
20	chr20:59604385:T:G	0	59604385	G	T
20	chr20:59606644:C:T	0	59606644	T	C
20	chr20:59612260:G:A	0	59612260	A	G
20	chr20:59612675:C:T	0	59612675	T	C
20	chr20:59612833:G:A	0	59612833	A	G
20	chr20:59613299:C:T	0	59613299	T	C
20	chr20:59614380:C:T	0	59614380	T	C
20	chr20:59614580:G:A	0	59614580	A	G
20	chr20:59615102:A:G	0	59615102	G	A
20	chr20:59615666:G:A	0	59615666	A	G
20	chr20:59616046:G:A	0	59616046	A	G
20	chr20:59618019:G:A	0	59618019	A	G
20	chr20:59618992:G:A	0	59618992	A	G
20	chr20:59619325:C:T	0	59619325	T	C
20	chr20:59620427:C:T	0	59620427	T	C
20	chr20:59620946:G:T	0	59620946	T	G
20	chr20:59621648:A:C	0	59621648	C	A
20	chr20:59624654:A:C	0	59624654	C	A
20	chr20:59624847:C:T	0	59624847	T	C
20	chr20:59627303:C:T	0	59627303	T	C
20	chr20:59627959:A:C	0	59627959	C	A
20	chr20:59628185:T:C	0	59628185	C	T
20	chr20:59628856:C:T	0	59628856	T	C
20	chr20:59629136:G:A	0	59629136	A	G
20	chr20:59629879:C:A	0	59629879	A	C
20	chr20:59630507:A:G	0	59630507	G	A
20	chr20:59630646:C:T	0	59630646	T	C
20	chr20:59630767:C:T	0	59630767	T	C
20	chr20:59630949:C:T	0	59630949	T	C
20	chr20:59631036:G:A	0	59631036	A	G
20	chr20:59631163:T:G	0	59631163	G	T
20	chr20:59631654:A:T	0	59631654	T	A
20	chr20:59631966:A:G	0	59631966	G	A
20	chr20:59632709:A:G	0	59632709	G	A
20	chr20:59633357:C:T	0	59633357	T	C
20	chr20:59634158:T:C	0	59634158	C	T
20	chr20:59634186:T:C	0	59634186	C	T
20	chr20:59636240:C:T	0	59636240	T	C
20	chr20:59637662:C:G	0	59637662	G	C
20	chr20:59638046:G:T	0	59638046	T	G
20	chr20:59638327:C:T	0	59638327	T	C
20	chr20:59639227:C:A	0	59639227	A	C
20	chr20:59639582:T:C	0	59639582	C	T
20	chr20:59639610:T:C	0	59639610	C	T
20	chr20:59640143:C:T	0	59640143	T	C
20	chr20:59640161:A:C	0	59640161	C	A
20	chr20:59640727:T:G	0	59640727	G	T
20	chr20:59641276:T:A	0	59641276	A	T
20	chr20:59641277:C:A	0	59641277	A	C
20	chr20:59641294:G:A	0	59641294	A	G
20	chr20:59641424:A:G	0	59641424	G	A
20	chr20:59643057:G:A	0	59643057	A	G
20	chr20:59643193:G:C	0	59643193	C	G
20	chr20:59643219:T:G	0	59643219	G	T
20	chr20:59643833:G:A	0	59643833	A	G
20	chr20:59644384:A:G	0	59644384	G	A
20	chr20:59645887:C:T	0	59645887	T	C
20	chr20:59645963:C:T	0	59645963	T	C
20	chr20:59646090:C:T	0	59646090	T	C
20	chr20:59646437:CT:C	0	59646437	C	CT
20	chr20:59647613:C:G	0	59647613	G	C
20	chr20:59651277:A:G	0	59651277	G	A
20	chr20:59651806:A:G	0	59651806	G	A
20	chr20:59652081:G:A	0	59652081	A	G
20	chr20:59652180:A:G	0	59652180	G	A
20	chr20:59652806:AC:A	0	59652806	A	AC
20	chr20:59653436:G:A	0	59653436	A	G
20	chr20:59655084:T:C	0	59655084	C	T
20	chr20:59656072:T:G	0	59656072	G	T
20	chr20:59656268:T:C	0	59656268	C	T
20	chr20:59657681:T:C	0	59657681	C	T
20	chr20:59659641:G:T	0	59659641	T	G
20	chr20:59659642:A:T	0	59659642	T	A
20	chr20:59659660:C:T	0	59659660	T	C
20	chr20:59660436:G:T	0	59660436	T	G
20	chr20:59661397:A:G	0	59661397	G	A
20	chr20:59662539:C:G	0	59662539	G	C
20	chr20:59662606:A:G	0	59662606	G	A
20	chr20:59662970:C:T	0	59662970	T	C
20	chr20:59663623:C:T	0	59663623	T	C
20	chr20:59663673:G:C	0	59663673	C	G
20	chr20:59664810:G:A	0	59664810	A	G
20	chr20:59666225:G:A	0	59666225	A	G
20	chr20:59668055:T:C	0	59668055	C	T
20	chr20:59668480:G:A	0	59668480	A	G
20	chr20:59668541:A:G	0	59668541	G	A
20	chr20:59668863:G:A	0	59668863	A	G
20	chr20:59669043:C:T	0	59669043	T	C
20	chr20:59670082:C:G	0	59670082	G	C
20	chr20:59671467:C:G	0	59671467	G	C
20	chr20:59672080:G:A	0	59672080	A	G
20	chr20:59672181:T:C	0	59672181	C	T
20	chr20:59672718:G:A	0	59672718	A	G
20	chr20:59673455:C:T	0	59673455	T	C
20	chr20:59673670:C:T	0	59673670	T	C
20	chr20:59673741:G:C	0	59673741	C	G
20	chr20:59675605:A:T	0	59675605	T	A
20	chr20:59676028:C:T	0	59676028	T	C
20	chr20:59676076:T:C	0	59676076	C	T
20	chr20:59676343:G:A	0	59676343	A	G
20	chr20:59676729:A:G	0	59676729	G	A
20	chr20:59676896:TG:T	0	59676896	T	TG
20	chr20:59677079:A:C	0	59677079	C	A
20	chr20:59677381:G:T	0	59677381	T	G
20	chr20:59677793:T:C	0	59677793	C	T
20	chr20:59677844:G:A	0	59677844	A	G
20	chr20:59677879:TTTAA:T	0	59677879	T	TTTAA
20	chr20:59678449:C:T	0	59678449	T	C
20	chr20:59678528:G:A	0	59678528	A	G
20	chr20:59678635:A:G	0	59678635	G	A
20	chr20:59678738:T:C	0	59678738	C	T
20	chr20:59678883:A:C	0	59678883	C	A
20	chr20:59678916:A:G	0	59678916	G	A
20	chr20:59679789:G:A	0	59679789	A	G
20	chr20:59680342:G:A	0	59680342	A	G
20	chr20:59680438:T:C	0	59680438	C	T
20	chr20:59682023:AG:A	0	59682023	A	AG
20	chr20:59682168:C:T	0	59682168	T	C
20	chr20:59682407:C:T	0	59682407	T	C
20	chr20:59682940:G:T	0	59682940	T	G
20	chr20:59683632:A:G	0	59683632	G	A
20	chr20:59684181:C:T	0	59684181	T	C
20	chr20:59684610:T:C	0	59684610	C	T
20	chr20:59685407:C:T	0	59685407	T	C
20	chr20:59685471:A:G	0	59685471	G	A
20	chr20:59687120:GATA:G	0	59687120	G	GATA
20	chr20:59687279:A:G	0	59687279	G	A
20	chr20:59687658:C:T	0	59687658	T	C
20	chr20:59687764:C:G	0	59687764	G	C
20	chr20:59687786:G:A	0	59687786	A	G
20	chr20:59687877:T:A	0	59687877	A	T
20	chr20:59688163:C:A	0	59688163	A	C
20	chr20:59689652:T:C	0	59689652	C	T
20	chr20:59690571:A:G	0	59690571	G	A
20	chr20:59690602:A:G	0	59690602	G	A
20	chr20:59692185:G:A	0	59692185	A	G
20	chr20:59692593:G:T	0	59692593	T	G
20	chr20:59692606:C:G	0	59692606	G	C
20	chr20:59692715:A:G	0	59692715	G	A
20	chr20:59692836:A:G	0	59692836	G	A
20	chr20:59692885:G:A	0	59692885	A	G
20	chr20:59692987:G:A	0	59692987	A	G
20	chr20:59693698:A:G	0	59693698	G	A
20	chr20:59693982:T:G	0	59693982	G	T
20	chr20:59693991:G:T	0	59693991	T	G
20	chr20:59694466:G:C	0	59694466	C	G
20	chr20:59695891:T:C	0	59695891	C	T
20	chr20:59697792:A:G	0	59697792	G	A
20	chr20:59699115:G:T	0	59699115	T	G
20	chr20:59699346:C:A	0	59699346	A	C
20	chr20:59699465:T:C	0	59699465	C	T
20	chr20:59700781:T:C	0	59700781	C	T
20	chr20:59700994:A:G	0	59700994	G	A
20	chr20:59701141:C:T	0	59701141	T	C
20	chr20:59702424:T:G	0	59702424	G	T
20	chr20:59702919:T:C	0	59702919	C	T
20	chr20:59703576:G:A	0	59703576	A	G
20	chr20:59703778:C:T	0	59703778	T	C
20	chr20:59703863:A:G	0	59703863	G	A
20	chr20:59705187:A:G	0	59705187	G	A
20	chr20:59706264:C:T	0	59706264	T	C
20	chr20:59706302:G:T	0	59706302	T	G
20	chr20:59707665:A:G	0	59707665	G	A
20	chr20:59708238:T:G	0	59708238	G	T
20	chr20:59709506:T:G	0	59709506	G	T
20	chr20:59710227:A:G	0	59710227	G	A
20	chr20:59710243:A:C	0	59710243	C	A
20	chr20:59711154:G:A	0	59711154	A	G
20	chr20:59711735:C:T	0	59711735	T	C
20	chr20:59713136:G:A	0	59713136	A	G
20	chr20:59713226:T:G	0	59713226	G	T
20	chr20:59713263:T:C	0	59713263	C	T
20	chr20:59713374:G:A	0	59713374	A	G
20	chr20:59713525:T:A	0	59713525	A	T
20	chr20:59714777:A:C	0	59714777	C	A
20	chr20:59716317:A:G	0	59716317	G	A
20	chr20:59716756:C:T	0	59716756	T	C
20	chr20:59717321:A:C	0	59717321	C	A
20	chr20:59717392:A:G	0	59717392	G	A
20	chr20:59718665:G:A	0	59718665	A	G
20	chr20:59718722:G:C	0	59718722	C	G
20	chr20:59719977:A:G	0	59719977	G	A
20	chr20:59720061:T:C	0	59720061	C	T
20	chr20:59720145:A:G	0	59720145	G	A
20	chr20:59720311:A:G	0	59720311	G	A
20	chr20:59720822:C:T	0	59720822	T	C
20	chr20:59721295:T:A	0	59721295	A	T
20	chr20:59721679:C:T	0	59721679	T	C
20	chr20:59721789:A:G	0	59721789	G	A
20	chr20:59721912:A:G	0	59721912	G	A
20	chr20:59722188:T:C	0	59722188	C	T
20	chr20:59722212:G:A	0	59722212	A	G
20	chr20:59723730:C:T	0	59723730	T	C
20	chr20:59724409:A:G	0	59724409	G	A
20	chr20:59724430:G:A	0	59724430	A	G
20	chr20:59724928:C:A	0	59724928	A	C
20	chr20:59725189:G:C	0	59725189	C	G
20	chr20:59725210:G:C	0	59725210	C	G
20	chr20:59725211:T:C	0	59725211	C	T
20	chr20:59725951:C:T	0	59725951	T	C
20	chr20:59725968:T:C	0	59725968	C	T
20	chr20:59727009:T:C	0	59727009	C	T
20	chr20:59727136:G:A	0	59727136	A	G
20	chr20:59727215:T:G	0	59727215	G	T
20	chr20:59727253:T:C	0	59727253	C	T
20	chr20:59728101:G:A	0	59728101	A	G
20	chr20:59728102:C:T	0	59728102	T	C
20	chr20:59728454:C:T	0	59728454	T	C
20	chr20:59729866:T:C	0	59729866	C	T
20	chr20:59730029:C:T	0	59730029	T	C
20	chr20:59730148:C:T	0	59730148	T	C
20	chr20:59730810:C:T	0	59730810	T	C
20	chr20:59731275:T:C	0	59731275	C	T
20	chr20:59731441:C:T	0	59731441	T	C
20	chr20:59732094:C:G	0	59732094	G	C
20	chr20:59733057:T:G	0	59733057	G	T
20	chr20:59733252:A:G	0	59733252	G	A
20	chr20:59733450:A:T	0	59733450	T	A
20	chr20:59733477:A:T	0	59733477	T	A
20	chr20:59733775:C:T	0	59733775	T	C
20	chr20:59734005:C:T	0	59734005	T	C
20	chr20:59734015:T:C	0	59734015	C	T
20	chr20:59734553:T:G	0	59734553	G	T
20	chr20:59735749:C:T	0	59735749	T	C
20	chr20:59737239:C:T	0	59737239	T	C
20	chr20:59737708:A:G	0	59737708	G	A
20	chr20:59738218:G:A	0	59738218	A	G
20	chr20:59738633:G:A	0	59738633	A	G
20	chr20:59739610:T:C	0	59739610	C	T
20	chr20:59740694:C:T	0	59740694	T	C
20	chr20:59741136:C:T	0	59741136	T	C
20	chr20:59741286:C:T	0	59741286	T	C
20	chr20:59741431:T:A	0	59741431	A	T
20	chr20:59741509:C:T	0	59741509	T	C
20	chr20:59741982:C:T	0	59741982	T	C
20	chr20:59742155:G:A	0	59742155	A	G
20	chr20:59742196:A:T	0	59742196	T	A
20	chr20:59742296:TC:T	0	59742296	T	TC
20	chr20:59742769:G:A	0	59742769	A	G
20	chr20:59742851:C:T	0	59742851	T	C
20	chr20:59743656:C:T	0	59743656	T	C
20	chr20:59744354:C:T	0	59744354	T	C
20	chr20:59744626:C:T	0	59744626	T	C
20	chr20:59744654:C:G	0	59744654	G	C
20	chr20:59744751:G:A	0	59744751	A	G
20	chr20:59744935:G:A	0	59744935	A	G
20	chr20:59745257:A:G	0	59745257	G	A
20	chr20:59745314:A:C	0	59745314	C	A
20	chr20:59745809:C:T	0	59745809	T	C
20	chr20:59745887:G:A	0	59745887	A	G
20	chr20:59746042:C:T	0	59746042	T	C
20	chr20:59746652:C:T	0	59746652	T	C
20	chr20:59746746:G:T	0	59746746	T	G
20	chr20:59746899:C:T	0	59746899	T	C
20	chr20:59746970:T:TAA	0	59746970	TAA	T
20	chr20:59747901:A:G	0	59747901	G	A
20	chr20:59747918:A:G	0	59747918	G	A
20	chr20:59747981:C:T	0	59747981	T	C
20	chr20:59748026:C:T	0	59748026	T	C
20	chr20:59748131:A:G	0	59748131	G	A
20	chr20:59748162:A:C	0	59748162	C	A
20	chr20:59748465:C:T	0	59748465	T	C
20	chr20:59748616:A:G	0	59748616	G	A
20	chr20:59748767:C:CA	0	59748767	CA	C
20	chr20:59748859:A:G	0	59748859	G	A
20	chr20:59748938:T:C	0	59748938	C	T
20	chr20:59748944:G:A	0	59748944	A	G
20	chr20:59748968:T:C	0	59748968	C	T
20	chr20:59749175:C:T	0	59749175	T	C
20	chr20:59749416:T:A	0	59749416	A	T
20	chr20:59749431:T:G	0	59749431	G	T
20	chr20:59749947:G:A	0	59749947	A	G
20	chr20:59750335:G:A	0	59750335	A	G
20	chr20:59750566:A:G	0	59750566	G	A
20	chr20:59750658:C:G	0	59750658	G	C
20	chr20:59750673:TG:T	0	59750673	T	TG
20	chr20:59750691:G:A	0	59750691	A	G
20	chr20:59751020:G:A	0	59751020	A	G
20	chr20:59751377:A:G	0	59751377	G	A
20	chr20:59751603:G:C	0	59751603	C	G
20	chr20:59754544:C:A	0	59754544	A	C
20	chr20:59754778:C:A	0	59754778	A	C
20	chr20:59755073:G:C	0	59755073	C	G
20	chr20:59755858:T:G	0	59755858	G	T
20	chr20:59756188:C:T	0	59756188	T	C
20	chr20:59757533:GA:G	0	59757533	G	GA
20	chr20:59757543:G:C	0	59757543	C	G
20	chr20:59757570:A:G	0	59757570	G	A
20	chr20:59757694:A:G	0	59757694	G	A
20	chr20:59758132:GC:G	0	59758132	G	GC
20	chr20:59759029:T:C	0	59759029	C	T
20	chr20:59760956:C:G	0	59760956	G	C
20	chr20:59765024:A:G	0	59765024	G	A
20	chr20:59767075:T:A	0	59767075	A	T
20	chr20:59767553:G:A	0	59767553	A	G
20	chr20:59768397:C:T	0	59768397	T	C
20	chr20:59771110:T:C	0	59771110	C	T
20	chr20:59771121:G:T	0	59771121	T	G
20	chr20:59772106:CAGAGTCTTGCAT:C	0	59772106	C	CAGAGTCTTGCAT
20	chr20:59774752:G:A	0	59774752	A	G
20	chr20:59775084:CCCAT:C	0	59775084	C	CCCAT
20	chr20:59775257:A:G	0	59775257	G	A
20	chr20:59775478:T:C	0	59775478	C	T
20	chr20:59775732:G:A	0	59775732	A	G
20	chr20:59775786:G:A	0	59775786	A	G
20	chr20:59775945:C:G	0	59775945	G	C
20	chr20:59775975:T:A	0	59775975	A	T
20	chr20:59776045:A:C	0	59776045	C	A
20	chr20:59776262:T:TG	0	59776262	TG	T
20	chr20:59776574:G:A	0	59776574	A	G
20	chr20:59776837:A:G	0	59776837	G	A
20	chr20:59776925:A:G	0	59776925	G	A
20	chr20:59777455:G:C	0	59777455	C	G
20	chr20:59777735:G:C	0	59777735	C	G
20	chr20:59777772:G:C	0	59777772	C	G
20	chr20:59777841:T:G	0	59777841	G	T
20	chr20:59777866:A:G	0	59777866	G	A
20	chr20:59777909:C:T	0	59777909	T	C
20	chr20:59777938:T:C	0	59777938	C	T
20	chr20:59778051:G:A	0	59778051	A	G
20	chr20:59778104:A:G	0	59778104	G	A
20	chr20:59778390:T:C	0	59778390	C	T
20	chr20:59778418:C:T	0	59778418	T	C
20	chr20:59779157:A:G	0	59779157	G	A
20	chr20:59779333:C:G	0	59779333	G	C
20	chr20:59779713:C:A	0	59779713	A	C
20	chr20:59779870:G:A	0	59779870	A	G
20	chr20:59779894:G:A	0	59779894	A	G
20	chr20:59780118:G:A	0	59780118	A	G
20	chr20:59780211:C:T	0	59780211	T	C
20	chr20:59780468:T:C	0	59780468	C	T
20	chr20:59780506:A:G	0	59780506	G	A
20	chr20:59780559:T:C	0	59780559	C	T
20	chr20:59780736:T:C	0	59780736	C	T
20	chr20:59780936:G:A	0	59780936	A	G
20	chr20:59781171:A:G	0	59781171	G	A
20	chr20:59781254:C:T	0	59781254	T	C
20	chr20:59781255:A:G	0	59781255	G	A
20	chr20:59782884:T:C	0	59782884	C	T
20	chr20:59783124:A:C	0	59783124	C	A
20	chr20:59783212:C:G	0	59783212	G	C
20	chr20:59784472:G:T	0	59784472	T	G
20	chr20:59784880:A:G	0	59784880	G	A
20	chr20:59785560:C:A	0	59785560	A	C
20	chr20:59787364:A:C	0	59787364	C	A
20	chr20:59788034:A:C	0	59788034	C	A
20	chr20:59788091:A:T	0	59788091	T	A
20	chr20:59788816:A:G	0	59788816	G	A
20	chr20:59790783:T:C	0	59790783	C	T
```
