## Supplementary material for "Characterization of shared and ancestry-specific signals driving complex traits using multi-ancestry fine-mapping": mesusiecsinfo

```
*************************************************************

  Multiple Ancestry Sum of Single Effect Model (MESuSiE)          

   Visit http://www.xzlab.org/software.html For Update            

            (C) 2022 Boran Gao, Xiang Zhou                        

              GNU General Public License                          

*************************************************************
# Start data processing for sufficient statistics 
# Create MESuSiE object 
# Start data analysis 

# Data analysis is done, and now generates result 

Potential causal SNPs with PIP > 0.5:  

Credible sets for effects: 
$cs
$cs$L1
 [1] 1358 1359 1360 1361 1364 1365 1367 1368 1370 1371 1372 1373 1374 1375 1376
[16] 1377 1378 1379 1380 1381 1382 1383 1384 1385 1386 1389 1391 1392 1394 1404
[31] 1405 1406 1421 1433 1437 1440 1441 1442 1443 1459


$cs_category
   L1 
"eur" 

$purity
   min.abs.corr mean.abs.corr median.abs.corr
L1     0.522531     0.8569401        0.995241

$cs_index
[1] 1

$coverage
[1] 0.951585

$requested_coverage
[1] 0.95


 Use MESuSiE_Plot() for visualization
# Total time used for the analysis: 0.07 mins
```
