## Supplementary material for "Characterization of shared and ancestry-specific signals driving complex traits using multi-ancestry fine-mapping": mesusieoutput

```
                 eur          afr      eur_afr
   [1,] 1.132195e-04 7.004565e-04 1.361260e-04
   [2,] 1.238665e-03 9.451105e-05 8.919485e-04
   [3,] 1.257478e-03 1.037024e-04 1.073159e-03
   [4,] 2.608696e-05 1.083941e-04 1.008918e-05
   [5,] 1.540512e-03 1.032518e-04 1.330937e-03
   [6,] 2.598406e-05 1.258804e-04 1.082193e-05
   [7,] 1.712607e-03 1.033107e-04 1.491617e-03
   [8,] 2.158533e-04 4.930142e-04 2.842797e-04
   [9,] 2.202723e-04 4.930142e-04 2.915345e-04
  [10,] 2.158533e-04 3.292741e-04 2.501397e-04
  [11,] 2.593877e-05 9.710168e-05 1.276867e-05
  [12,] 2.621755e-04 2.285570e-04 1.416953e-04
  [13,] 2.115425e-04 3.489328e-04 2.483720e-04
  [14,] 1.540512e-03 9.158404e-05 1.056932e-03
  [15,] 2.620355e-05 9.743652e-05 1.333509e-05
  [16,] 2.933541e-05 8.502597e-05 9.927519e-06
  [17,] 2.698564e-05 8.763134e-05 1.050170e-05
  [18,] 3.033288e-05 8.533405e-05 1.041659e-05
  [19,] 3.108214e-04 1.080155e-04 2.042830e-04
  [20,] 2.585277e-05 9.712178e-05 1.260303e-05
  [21,] 2.577442e-05 9.847054e-05 1.276910e-05
  [22,] 3.033288e-05 8.510663e-05 1.039810e-05
  [23,] 6.127456e-05 1.698772e-04 4.072766e-05
  [24,] 2.570964e-05 9.770784e-05 1.119013e-05
  [25,] 2.910760e-04 1.011807e-04 1.795240e-04
  [26,] 2.871386e-04 9.742190e-05 1.705249e-04
  [27,] 2.617077e-05 9.810462e-05 1.345682e-05
  [28,] 1.695120e-03 8.372142e-05 9.568016e-04
  [29,] 1.619762e-03 8.401519e-05 9.212963e-04
  [30,] 3.332408e-05 8.512661e-05 1.185016e-05
  [31,] 3.544465e-04 9.605788e-05 2.111694e-04
  [32,] 3.328044e-04 9.581601e-05 1.967707e-04
  [33,] 3.489445e-04 9.581601e-05 2.070922e-04
  [34,] 3.578130e-04 9.544351e-05 2.122676e-04
  [35,] 3.125317e-05 8.455320e-05 1.075518e-05
  [36,] 3.578130e-04 9.568572e-05 2.128304e-04
  [37,] 2.737094e-05 8.099947e-05 8.644295e-06
  [38,] 3.089288e-05 8.412480e-05 1.053792e-05
  [39,] 1.239718e-03 7.662106e-05 5.327614e-04
  [40,] 3.022089e-05 8.457799e-05 1.028848e-05
  [41,] 3.246677e-04 9.405764e-05 1.882505e-04
  [42,] 3.246677e-04 9.429173e-05 1.887407e-04
  [43,] 3.246677e-04 9.395967e-05 1.880449e-04
  [44,] 3.167675e-04 9.395967e-05 1.831184e-04
  [45,] 3.377884e-04 9.382491e-05 1.959438e-04
  [46,] 3.551042e-04 9.393673e-05 2.073845e-04
  [47,] 3.078645e-04 6.889334e-05 1.151016e-04
  [48,] 3.725398e-04 9.393673e-05 2.183480e-04
  [49,] 3.725398e-04 9.440982e-05 2.195243e-04
  [50,] 4.556042e-04 9.344595e-05 2.693610e-04
  [51,] 2.026018e-03 8.023293e-05 1.030397e-03
  [52,] 4.503582e-04 9.113943e-05 2.586362e-04
  [53,] 2.060134e-03 7.984530e-05 1.034105e-03
  [54,] 4.556042e-04 9.273249e-05 2.670597e-04
  [55,] 4.449802e-04 9.273249e-05 2.604141e-04
  [56,] 4.449802e-04 9.273249e-05 2.604141e-04
  [57,] 4.449802e-04 9.272687e-05 2.603964e-04
  [58,] 4.335151e-04 9.204337e-05 2.511407e-04
  [59,] 4.335151e-04 9.204337e-05 2.511407e-04
  [60,] 4.335151e-04 9.212026e-05 2.518175e-04
  [61,] 3.821236e-04 9.212026e-05 2.200419e-04
  [62,] 6.779714e-05 8.443541e-05 2.470004e-05
  [63,] 4.335151e-04 9.189411e-05 2.511209e-04
  [64,] 4.335151e-04 9.208693e-05 2.517150e-04
  [65,] 6.779714e-05 8.439848e-05 2.467317e-05
  [66,] 3.230673e-05 8.530585e-05 1.129352e-05
  [67,] 5.078826e-04 9.164689e-05 2.954364e-04
  [68,] 4.769706e-04 9.142356e-05 2.755729e-04
  [69,] 7.107845e-05 8.456105e-05 2.606882e-05
  [70,] 5.832497e-03 9.897594e-05 4.230658e-03
  [71,] 4.604548e-04 9.169084e-05 2.663071e-04
  [72,] 4.604548e-04 8.984925e-05 2.601744e-04
  [73,] 4.340071e-04 9.012187e-05 2.456201e-04
  [74,] 4.075952e-04 9.012609e-05 2.297568e-04
  [75,] 4.398830e-04 8.990951e-05 2.484817e-04
  [76,] 5.027294e-04 9.176602e-05 2.932065e-04
  [77,] 4.398830e-04 8.990951e-05 2.484817e-04
  [78,] 4.398830e-04 8.903515e-05 2.456757e-04
  [79,] 4.398830e-04 8.945895e-05 2.470401e-04
  [80,] 4.398830e-04 8.924641e-05 2.463568e-04
  [81,] 4.517073e-04 8.924641e-05 2.533911e-04
  [82,] 4.517073e-04 9.034688e-05 2.570219e-04
  [83,] 4.639061e-04 8.924641e-05 2.606567e-04
  [84,] 4.639061e-04 8.945895e-05 2.613854e-04
  [85,] 3.971145e-04 8.735070e-05 2.155202e-04
  [86,] 4.398830e-04 8.945895e-05 2.470401e-04
  [87,] 2.438294e-03 7.833085e-05 1.163050e-03
  [88,] 4.398830e-04 8.969424e-05 2.477941e-04
  [89,] 5.015239e-04 8.990951e-05 2.856030e-04
  [90,] 5.153135e-04 8.581342e-05 2.776372e-04
  [91,] 5.232119e-04 8.775378e-05 2.901025e-04
  [92,] 5.091769e-04 9.065499e-05 2.935814e-04
  [93,] 5.015239e-04 9.065499e-05 2.888983e-04
  [94,] 5.015239e-04 9.099336e-05 2.901489e-04
  [95,] 5.015239e-04 9.124116e-05 2.910613e-04
  [96,] 5.153135e-04 9.132970e-05 2.999101e-04
  [97,] 5.153135e-04 9.132970e-05 2.999101e-04
  [98,] 5.153135e-04 9.110342e-05 2.990503e-04
  [99,] 5.153135e-04 9.158019e-05 3.008590e-04
 [100,] 4.519238e-04 9.474460e-05 2.716382e-04
 [101,] 4.897059e-04 9.474460e-05 2.960179e-04
 [102,] 5.427498e-04 8.929912e-05 3.085878e-04
 [103,] 3.505394e-04 8.438299e-05 1.819404e-04
 [104,] 5.775165e-05 8.431874e-05 2.072217e-05
 [105,] 2.152769e-03 7.778242e-05 1.009015e-03
 [106,] 4.307155e-04 8.421502e-05 2.254577e-04
 [107,] 4.535327e-04 8.169610e-05 2.284974e-04
 [108,] 1.135896e-04 9.247789e-05 5.476104e-05
 [109,] 5.424356e-04 8.612444e-05 2.958008e-04
 [110,] 2.261804e-03 7.737968e-05 1.043530e-03
 [111,] 5.723476e-04 8.425139e-05 3.039735e-04
 [112,] 5.090312e-04 8.421006e-05 2.681484e-04
 [113,] 3.402299e-05 8.378886e-05 1.197602e-05
 [114,] 5.424356e-04 8.476557e-05 2.891501e-04
 [115,] 2.263233e-03 7.521561e-05 9.561992e-04
 [116,] 2.018472e-03 7.762256e-05 9.410773e-04
 [117,] 2.336704e-03 7.750070e-05 1.082636e-03
 [118,] 5.594575e-05 8.721216e-05 2.074517e-05
 [119,] 6.015383e-05 8.379799e-05 2.134382e-05
 [120,] 4.214180e-05 8.844283e-05 2.065798e-05
 [121,] 2.643021e-05 9.839944e-05 1.262183e-05
 [122,] 3.351063e-04 8.630019e-05 1.779755e-04
 [123,] 6.607246e-03 1.509355e-04 7.989800e-03
 [124,] 6.755881e-05 7.946529e-05 2.862355e-05
 [125,] 5.209955e-04 8.596843e-05 2.824558e-04
 [126,] 6.396362e-04 8.669161e-05 3.543221e-04
 [127,] 5.209955e-04 8.634561e-05 2.840670e-04
 [128,] 2.799172e-03 7.809672e-05 1.323595e-03
 [129,] 3.341192e-05 8.394615e-05 1.175541e-05
 [130,] 4.977576e-04 1.699217e-04 5.243331e-04
 [131,] 3.058293e-04 1.869837e-04 3.188848e-04
 [132,] 3.723517e-04 1.879491e-04 4.026292e-04
 [133,] 1.078771e-04 1.356769e-04 7.501749e-05
 [134,] 5.807338e-05 7.309329e-04 3.423399e-05
 [135,] 5.588454e-05 1.319112e-04 5.817069e-05
 [136,] 7.409116e-04 1.243439e-04 6.237135e-04
 [137,] 9.776321e-03 7.092394e-05 3.202257e-03
 [138,] 4.460784e-05 8.424168e-05 1.606874e-05
 [139,] 4.456209e-05 8.419150e-05 1.591789e-05
 [140,] 4.165330e-05 8.394163e-05 1.432316e-05
 [141,] 1.599304e-04 1.326311e-04 1.192581e-04
 [142,] 1.200537e-04 1.370948e-04 1.429434e-04
 [143,] 1.244629e-04 1.383184e-04 1.498212e-04
 [144,] 6.375794e-05 1.635162e-04 4.366811e-05
 [145,] 1.073985e-02 6.939034e-05 3.311837e-03
 [146,] 3.738485e-03 6.946764e-05 1.215334e-03
 [147,] 3.738485e-03 6.948683e-05 1.221969e-03
 [148,] 7.817823e-05 1.573588e-04 1.021781e-04
 [149,] 5.992229e-05 1.504823e-04 3.876378e-05
 [150,] 5.057104e-04 7.250538e-05 2.118614e-04
 [151,] 2.604652e-05 1.054753e-04 1.070595e-05
 [152,] 5.780556e-05 1.475175e-04 3.667567e-05
 [153,] 2.833012e-05 1.047786e-04 1.217645e-05
 [154,] 4.091269e-05 8.406795e-05 1.435753e-05
 [155,] 4.091269e-05 8.406333e-05 1.435001e-05
 [156,] 4.106691e-05 8.404933e-05 1.438552e-05
 [157,] 1.431092e-04 1.250044e-04 1.008096e-04
 [158,] 6.532434e-05 1.571487e-04 4.417152e-05
 [159,] 1.441476e-04 1.293873e-04 1.041292e-04
 [160,] 1.045510e-04 1.253133e-04 1.132707e-04
 [161,] 7.587985e-03 6.910873e-05 2.352686e-03
 [162,] 3.799702e-05 8.458910e-05 1.313585e-05
 [163,] 5.383366e-05 1.446157e-04 3.317123e-05
 [164,] 1.212806e-04 1.206650e-04 8.083322e-05
 [165,] 5.367762e-05 1.610285e-04 3.480423e-05
 [166,] 5.634834e-05 1.604536e-04 3.700921e-05
 [167,] 2.536838e-05 1.141597e-04 1.029593e-05
 [168,] 4.208483e-03 7.011332e-05 1.439875e-03
 [169,] 1.081153e-04 1.365000e-04 7.687039e-05
 [170,] 4.701373e-05 1.573722e-04 2.891109e-05
 [171,] 1.014484e-04 1.367182e-04 7.131705e-05
 [172,] 3.834989e-03 7.104039e-05 1.391287e-03
 [173,] 1.031955e-04 1.327745e-04 7.147977e-05
 [174,] 2.481901e-05 1.089351e-04 9.533315e-06
 [175,] 5.204736e-05 1.563231e-04 3.294596e-05
 [176,] 5.287756e-05 9.984708e-05 4.012853e-05
 [177,] 2.962948e-05 9.923171e-05 1.280418e-05
 [178,] 9.525651e-05 9.755724e-05 6.903753e-05
 [179,] 9.358505e-05 9.854487e-05 7.036608e-05
 [180,] 1.106286e-04 9.832086e-05 8.261198e-05
 [181,] 8.221660e-04 6.811620e-05 2.984826e-04
 [182,] 5.630138e-05 1.126578e-04 3.117014e-05
 [183,] 5.517036e-05 1.104789e-04 3.000835e-05
 [184,] 5.437342e-05 1.104789e-04 2.947404e-05
 [185,] 2.970752e-05 1.880587e-04 3.406566e-05
 [186,] 6.210370e-05 4.061144e-04 1.505756e-04
 [187,] 2.919875e-05 1.856909e-04 3.226832e-05
 [188,] 9.746800e-05 9.789436e-05 7.159973e-05
 [189,] 3.903138e-05 8.413366e-05 1.328642e-05
 [190,] 2.987063e-05 1.845433e-04 3.384497e-05
 [191,] 3.008249e-05 1.845433e-04 3.437788e-05
 [192,] 9.989515e-05 9.755724e-05 7.280955e-05
 [193,] 2.119687e-03 7.151256e-05 8.009821e-04
 [194,] 2.533088e-05 1.359430e-04 1.864122e-05
 [195,] 2.805501e-03 6.971089e-05 9.644620e-04
 [196,] 2.524636e-05 1.366950e-04 1.847033e-05
 [197,] 2.524636e-05 1.366950e-04 1.847033e-05
 [198,] 3.032423e-03 7.047858e-05 1.080155e-03
 [199,] 2.524636e-05 1.375117e-04 1.853201e-05
 [200,] 2.533088e-05 1.375117e-04 1.876202e-05
 [201,] 2.675681e-03 6.989027e-05 9.288831e-04
 [202,] 2.533088e-05 1.360686e-04 1.860489e-05
 [203,] 2.541856e-05 1.360686e-04 1.883642e-05
 [204,] 2.541856e-05 1.360686e-04 1.883642e-05
 [205,] 2.550942e-05 1.352673e-04 1.900829e-05
 [206,] 2.550942e-05 1.352673e-04 1.900829e-05
 [207,] 2.537994e-05 1.360686e-04 1.873495e-05
 [208,] 2.550942e-05 1.367953e-04 1.913000e-05
 [209,] 2.541856e-05 1.376087e-04 1.895655e-05
 [210,] 2.541856e-05 1.383463e-04 1.901385e-05
 [211,] 7.882357e-05 8.535322e-05 2.933531e-05
 [212,] 7.946805e-05 8.532742e-05 2.956653e-05
 [213,] 7.946805e-05 8.528641e-05 2.952810e-05
 [214,] 7.749711e-05 8.653690e-05 2.994000e-05
 [215,] 8.731186e-05 8.652122e-05 3.406222e-05
 [216,] 4.784841e-05 7.754682e-05 1.454857e-05
 [217,] 7.812425e-05 8.646263e-05 3.015010e-05
 [218,] 8.012095e-05 8.643609e-05 3.096667e-05
 [219,] 7.812425e-05 8.732648e-05 3.083226e-05
 [220,] 8.889319e-05 8.651417e-05 3.472815e-05
 [221,] 7.946805e-05 8.736057e-05 3.143713e-05
 [222,] 7.812425e-05 8.736756e-05 3.085877e-05
 [223,] 7.812425e-05 8.733344e-05 3.083676e-05
 [224,] 7.687804e-05 8.737115e-05 3.032288e-05
 [225,] 7.946805e-05 8.717038e-05 3.131692e-05
 [226,] 7.882357e-05 8.716429e-05 3.103489e-05
 [227,] 7.882357e-05 8.716037e-05 3.103461e-05
 [228,] 8.016631e-05 8.713448e-05 3.159601e-05
 [229,] 1.887997e-03 7.138487e-05 7.125841e-04
 [230,] 7.946805e-05 8.708418e-05 3.126332e-05
 [231,] 7.946805e-05 8.702468e-05 3.122277e-05
 [232,] 7.946805e-05 8.702468e-05 3.122277e-05
 [233,] 8.012095e-05 8.702468e-05 3.150321e-05
 [234,] 4.857902e-05 9.112487e-05 2.761476e-05
 [235,] 4.238744e-05 9.086123e-05 2.365215e-05
 [236,] 4.211788e-05 9.093246e-05 2.348260e-05
 [237,] 1.540429e-03 7.066228e-05 5.693889e-04
 [238,] 4.312685e-05 8.995296e-05 2.346906e-05
 [239,] 4.394966e-05 8.977054e-05 2.384879e-05
 [240,] 6.137314e-05 1.272233e-04 3.696976e-05
 [241,] 2.491697e-05 7.245672e-05 8.468855e-06
 [242,] 6.115477e-05 7.874317e-05 2.707492e-05
 [243,] 2.204131e-03 6.805861e-05 6.679506e-04
 [244,] 1.906458e-03 6.306835e-05 3.904783e-04
 [245,] 1.948996e-03 6.384262e-05 4.226791e-04
 [246,] 6.207089e-05 7.725858e-05 2.710125e-05
 [247,] 7.793063e-05 8.586343e-05 3.496497e-05
 [248,] 4.672631e-05 8.592656e-05 1.944567e-05
 [249,] 7.253071e-05 8.708794e-05 2.824463e-05
 [250,] 7.763878e-05 8.749265e-05 3.073008e-05
 [251,] 6.986157e-05 8.700555e-05 3.311588e-05
 [252,] 6.475994e-05 8.331894e-05 2.323529e-05
 [253,] 3.804056e-05 8.345055e-05 1.616414e-05
 [254,] 6.898324e-05 8.701100e-05 2.664009e-05
 [255,] 6.537243e-05 9.127405e-05 3.716159e-05
 [256,] 4.260110e-05 8.402834e-05 1.473058e-05
 [257,] 3.616908e-05 8.367342e-05 1.238697e-05
 [258,] 3.749494e-05 8.428985e-05 1.290810e-05
 [259,] 3.562156e-05 8.419972e-05 1.200555e-05
 [260,] 3.275656e-05 8.289036e-05 1.079303e-05
 [261,] 3.148247e-05 7.265069e-05 1.028222e-05
 [262,] 3.818450e-05 7.101493e-05 1.275097e-05
 [263,] 5.008272e-05 7.102486e-05 1.546212e-05
 [264,] 1.551623e-04 8.334571e-05 4.469269e-05
 [265,] 3.647612e-05 7.875857e-05 1.235061e-05
 [266,] 3.997072e-05 8.387499e-05 1.338521e-05
 [267,] 3.042579e-05 8.666826e-05 1.019762e-05
 [268,] 3.727297e-05 8.385597e-05 1.269222e-05
 [269,] 2.872500e-05 7.040961e-05 8.626764e-06
 [270,] 2.921528e-05 8.299018e-05 9.607271e-06
 [271,] 3.010720e-05 8.390398e-05 9.760566e-06
 [272,] 2.974672e-05 8.343649e-05 9.579832e-06
 [273,] 2.886532e-05 8.282335e-05 9.211232e-06
 [274,] 2.994812e-05 8.340611e-05 9.639754e-06
 [275,] 2.838589e-05 8.311860e-05 9.159639e-06
 [276,] 2.993935e-05 8.327786e-05 9.633055e-06
 [277,] 2.860123e-05 8.276420e-05 9.129805e-06
 [278,] 3.103599e-05 8.367084e-05 1.012340e-05
 [279,] 3.924102e-05 8.365095e-05 1.324353e-05
 [280,] 3.464696e-05 7.187775e-05 9.884944e-06
 [281,] 6.151093e-05 7.363166e-05 1.544015e-05
 [282,] 2.696249e-05 8.300095e-05 8.994066e-06
 [283,] 2.856929e-05 6.533225e-05 8.719956e-06
 [284,] 2.823709e-05 6.459833e-05 8.873726e-06
 [285,] 4.053214e-05 8.318684e-05 1.356832e-05
 [286,] 2.820555e-05 6.387709e-05 8.460947e-06
 [287,] 6.360844e-05 6.542880e-05 1.723026e-05
 [288,] 2.743012e-05 6.388016e-05 8.552553e-06
 [289,] 2.821809e-05 6.344668e-05 8.260837e-06
 [290,] 2.730274e-05 6.386869e-05 8.476253e-06
 [291,] 2.774898e-05 6.503521e-05 8.699243e-06
 [292,] 2.769633e-05 6.505634e-05 8.635394e-06
 [293,] 2.866784e-05 6.556020e-05 8.160938e-06
 [294,] 3.056560e-05 6.283593e-05 9.945206e-06
 [295,] 2.477637e-05 6.482193e-05 7.523756e-06
 [296,] 4.853183e-05 6.331209e-05 1.370962e-05
 [297,] 2.961474e-05 6.301229e-05 9.596083e-06
 [298,] 3.418334e-05 6.532696e-05 9.076549e-06
 [299,] 2.939121e-05 6.271784e-05 9.477370e-06
 [300,] 2.928370e-05 6.253058e-05 9.402175e-06
 [301,] 2.908062e-05 6.394331e-05 8.656930e-06
 [302,] 2.525251e-05 6.614053e-05 7.888665e-06
 [303,] 2.699956e-05 6.680051e-05 7.829135e-06
 [304,] 2.743834e-05 6.687340e-05 7.874998e-06
 [305,] 2.433827e-05 6.177578e-05 7.460434e-06
 [306,] 4.089736e-05 6.610354e-05 1.158699e-05
 [307,] 9.519740e-05 6.743546e-05 2.313817e-05
 [308,] 2.707697e-05 6.634462e-05 7.842565e-06
 [309,] 2.979587e-05 8.348932e-05 9.566450e-06
 [310,] 3.029730e-05 6.198518e-05 9.707988e-06
 [311,] 2.658148e-05 6.735820e-05 7.801728e-06
 [312,] 2.865345e-05 6.451957e-05 8.589513e-06
 [313,] 3.003301e-05 6.241917e-05 9.670969e-06
 [314,] 2.847039e-05 6.496891e-05 8.648923e-06
 [315,] 2.914798e-05 6.501401e-05 8.673140e-06
 [316,] 3.033428e-05 6.246982e-05 9.789203e-06
 [317,] 8.165415e-05 8.598936e-05 3.076518e-05
 [318,] 6.471454e-05 8.287866e-05 2.151905e-05
 [319,] 1.107194e-04 8.431970e-05 5.589371e-05
 [320,] 1.978011e-04 7.344002e-05 8.720154e-05
 [321,] 5.043578e-05 7.021361e-05 1.962327e-05
 [322,] 1.634194e-04 6.912323e-05 6.559170e-05
 [323,] 2.489628e-05 6.416626e-05 7.841951e-06
 [324,] 2.506995e-05 6.416626e-05 7.924701e-06
 [325,] 8.465016e-05 6.935459e-05 3.375406e-05
 [326,] 1.221944e-04 7.171646e-05 5.119989e-05
 [327,] 1.667938e-04 6.709622e-05 6.118613e-05
 [328,] 1.633441e-04 6.663563e-05 5.917164e-05
 [329,] 2.512078e-05 6.415483e-05 8.020459e-06
 [330,] 6.102136e-05 6.674463e-05 2.222516e-05
 [331,] 4.907264e-05 6.653786e-05 1.762179e-05
 [332,] 3.839942e-05 6.808008e-05 1.418539e-05
 [333,] 9.157724e-05 6.705666e-05 3.436373e-05
 [334,] 4.651348e-05 6.870322e-05 1.766520e-05
 [335,] 4.873450e-05 6.681282e-05 1.758770e-05
 [336,] 3.567356e-05 6.595402e-05 1.004218e-05
 [337,] 1.044616e-04 6.395726e-05 3.554557e-05
 [338,] 1.032685e-04 6.473873e-05 3.529451e-05
 [339,] 4.923250e-05 6.697160e-05 1.785121e-05
 [340,] 2.727160e-05 6.660959e-05 8.437718e-06
 [341,] 2.508743e-05 6.772709e-05 7.710467e-06
 [342,] 2.594349e-05 6.810692e-05 7.992407e-06
 [343,] 1.496110e-04 6.944104e-05 5.899278e-05
 [344,] 2.512935e-05 6.858031e-05 7.712546e-06
 [345,] 1.358990e-04 6.881309e-05 5.237509e-05
 [346,] 1.038967e-04 6.265728e-05 3.320467e-05
 [347,] 2.549591e-05 6.956420e-05 7.819933e-06
 [348,] 1.038967e-04 6.275600e-05 3.344054e-05
 [349,] 5.858415e-05 6.822988e-05 2.174035e-05
 [350,] 2.553443e-05 6.922437e-05 7.841183e-06
 [351,] 2.549591e-05 7.017300e-05 7.811704e-06
 [352,] 1.422355e-04 6.808627e-05 5.340839e-05
 [353,] 7.958496e-05 6.383010e-05 2.714019e-05
 [354,] 2.470831e-05 6.615439e-05 7.643638e-06
 [355,] 1.415607e-04 6.856891e-05 5.398066e-05
 [356,] 1.077826e-04 6.233697e-05 3.431774e-05
 [357,] 2.479357e-05 6.632024e-05 7.674586e-06
 [358,] 3.076801e-05 6.612983e-05 1.038583e-05
 [359,] 1.359027e-04 6.812358e-05 5.067954e-05
 [360,] 8.354491e-05 6.322818e-05 2.716221e-05
 [361,] 7.650319e-05 6.931927e-05 2.673590e-05
 [362,] 7.885845e-05 7.459492e-05 2.628392e-05
 [363,] 1.624344e-04 6.612683e-05 5.218635e-05
 [364,] 2.727965e-05 6.584072e-05 8.377049e-06
 [365,] 5.145763e-05 6.494465e-05 1.774346e-05
 [366,] 5.675179e-05 6.524083e-05 1.975213e-05
 [367,] 2.511013e-05 6.365972e-05 7.652067e-06
 [368,] 4.905064e-05 8.064463e-05 2.020768e-05
 [369,] 2.755118e-05 6.725529e-05 8.713314e-06
 [370,] 9.615572e-05 1.232988e-04 6.186493e-05
 [371,] 5.456213e-04 8.497736e-05 1.300128e-04
 [372,] 1.111752e-04 1.031367e-04 5.871872e-05
 [373,] 2.409815e-04 1.318699e-04 1.906880e-04
 [374,] 9.564113e-05 7.045301e-05 3.771363e-05
 [375,] 1.025430e-03 1.098927e-04 8.047141e-04
 [376,] 1.009911e-03 1.055441e-04 7.590676e-04
 [377,] 8.108719e-05 9.489453e-05 3.879656e-05
 [378,] 4.800538e-05 1.102484e-04 2.322673e-05
 [379,] 2.018338e-04 6.699472e-05 7.299314e-05
 [380,] 1.009911e-03 1.057794e-04 7.626550e-04
 [381,] 8.845380e-05 7.066682e-05 3.492484e-05
 [382,] 6.734521e-05 8.301852e-05 2.213340e-05
 [383,] 2.271733e-04 7.366767e-05 9.711699e-05
 [384,] 2.270560e-04 1.225318e-04 1.690866e-04
 [385,] 2.319413e-04 1.194133e-04 1.702031e-04
 [386,] 2.496363e-04 1.274514e-04 1.944407e-04
 [387,] 2.410072e-04 1.280668e-04 1.875324e-04
 [388,] 1.466620e-04 1.261749e-04 1.051186e-04
 [389,] 8.205736e-05 9.157591e-05 4.028843e-05
 [390,] 9.673159e-04 1.026721e-04 7.038900e-04
 [391,] 1.424749e-04 1.221396e-04 9.891313e-05
 [392,] 2.187062e-04 1.193459e-04 1.584502e-04
 [393,] 2.295212e-04 1.272050e-04 1.756475e-04
 [394,] 2.321863e-04 1.155848e-04 1.652712e-04
 [395,] 2.164409e-04 1.262765e-04 1.634347e-04
 [396,] 2.295212e-04 1.177008e-04 1.654991e-04
 [397,] 2.351733e-04 1.256880e-04 1.789309e-04
 [398,] 5.552053e-04 1.098864e-04 4.135986e-04
 [399,] 2.379184e-04 1.219024e-04 1.770984e-04
 [400,] 2.379184e-04 1.219024e-04 1.770984e-04
 [401,] 2.217012e-04 1.310105e-04 1.725883e-04
 [402,] 2.555418e-04 1.207206e-04 1.900035e-04
 [403,] 1.950049e-04 7.620186e-05 8.820329e-05
 [404,] 5.893477e-04 9.208431e-05 3.677252e-04
 [405,] 6.023483e-04 1.003996e-04 4.130442e-04
 [406,] 2.640152e-04 1.210367e-04 1.974948e-04
 [407,] 9.523460e-05 8.298204e-05 4.292078e-05
 [408,] 4.138838e-05 8.547689e-05 1.579455e-05
 [409,] 4.307833e-05 8.499899e-05 1.580031e-05
 [410,] 6.023483e-04 1.051989e-04 4.351167e-04
 [411,] 2.897259e-04 1.224147e-04 2.216961e-04
 [412,] 2.685620e-04 1.300360e-04 2.133580e-04
 [413,] 4.180921e-05 8.486381e-05 1.507140e-05
 [414,] 6.068105e-04 1.200922e-04 4.972915e-04
 [415,] 4.166075e-05 8.485539e-05 1.499737e-05
 [416,] 3.240697e-04 1.489438e-04 2.922229e-04
 [417,] 4.124253e-05 8.449507e-05 1.435613e-05
 [418,] 3.052101e-04 1.837908e-04 3.148720e-04
 [419,] 3.279720e-04 2.660319e-04 4.292813e-04
 [420,] 4.129728e-05 8.454381e-05 1.435973e-05
 [421,] 4.028713e-05 8.458043e-05 1.401379e-05
 [422,] 1.448470e-04 1.351553e-04 1.386741e-04
 [423,] 6.039396e-05 8.483111e-05 2.163011e-05
 [424,] 8.829790e-05 8.409253e-05 2.892301e-05
 [425,] 2.612002e-03 8.690170e-05 1.521919e-03
 [426,] 3.674090e-04 7.037702e-05 1.400871e-04
 [427,] 1.008850e-02 8.599778e-05 6.066516e-03
 [428,] 9.918810e-05 8.864771e-05 4.863416e-05
 [429,] 8.904606e-05 9.234414e-05 4.498084e-05
 [430,] 6.503053e-05 8.007797e-05 2.881642e-05
 [431,] 5.912449e-05 8.142162e-05 2.638409e-05
 [432,] 3.001368e-05 9.123241e-05 1.288167e-05
 [433,] 6.599856e-05 6.391310e-05 2.299880e-05
 [434,] 1.695286e-04 9.130983e-05 9.521967e-05
 [435,] 1.765408e-04 9.044742e-05 9.861595e-05
 [436,] 1.216652e-04 6.596631e-05 4.605240e-05
 [437,] 1.588652e-04 8.794659e-05 8.563567e-05
 [438,] 3.797227e-05 8.367865e-05 1.286351e-05
 [439,] 1.407971e-04 9.824256e-05 8.388159e-05
 [440,] 4.062783e-05 6.747720e-05 1.518814e-05
 [441,] 1.405245e-04 8.538951e-05 5.187864e-05
 [442,] 5.109324e-05 7.414405e-05 2.121024e-05
 [443,] 5.244856e-05 7.327751e-05 2.165741e-05
 [444,] 7.880822e-05 7.905334e-05 2.971946e-05
 [445,] 3.630171e-05 6.969176e-05 1.152820e-05
 [446,] 1.138910e-04 9.047533e-05 6.185762e-05
 [447,] 3.536589e-05 8.400452e-05 1.172854e-05
 [448,] 1.118458e-04 9.030413e-05 6.065222e-05
 [449,] 1.594358e-03 7.995164e-05 8.645026e-04
 [450,] 4.810674e-05 6.923793e-05 1.541847e-05
 [451,] 1.138910e-04 8.875752e-05 6.094581e-05
 [452,] 4.458815e-05 6.924033e-05 1.433837e-05
 [453,] 4.595971e-05 6.924631e-05 1.479217e-05
 [454,] 1.521435e-04 9.164589e-05 8.669248e-05
 [455,] 4.749178e-05 6.965853e-05 1.460128e-05
 [456,] 3.006388e-03 7.853152e-05 1.581537e-03
 [457,] 7.484512e-05 8.601850e-05 2.732287e-05
 [458,] 1.710220e-03 7.977961e-05 9.245305e-04
 [459,] 9.974653e-04 9.009526e-05 6.283224e-04
 [460,] 4.217089e-05 6.932677e-05 1.350946e-05
 [461,] 2.598316e-05 7.115989e-05 8.031391e-06
 [462,] 4.185653e-05 6.936702e-05 1.325815e-05
 [463,] 4.278535e-05 6.935197e-05 1.357288e-05
 [464,] 1.352992e-04 1.034955e-04 8.472290e-05
 [465,] 2.272052e-03 9.153603e-05 1.519811e-03
 [466,] 1.780861e-04 9.553661e-05 1.072291e-04
 [467,] 4.131136e-05 6.955808e-05 1.288315e-05
 [468,] 2.098108e-03 8.052804e-05 1.157891e-03
 [469,] 3.619410e-05 6.957365e-05 1.137045e-05
 [470,] 3.671742e-05 6.960216e-05 1.150793e-05
 [471,] 3.709930e-05 6.952131e-05 1.166996e-05
 [472,] 7.239689e-03 8.040399e-05 4.027210e-03
 [473,] 8.207168e-04 8.960441e-05 5.106116e-04
 [474,] 3.757137e-03 8.067885e-05 2.094482e-03
 [475,] 4.716220e-05 7.095240e-05 1.380971e-05
 [476,] 1.198372e-03 8.227300e-05 6.679816e-04
 [477,] 1.021107e-04 9.684051e-05 5.815213e-05
 [478,] 1.163629e-03 7.548504e-05 5.636187e-04
 [479,] 1.415050e-03 8.093976e-05 7.757729e-04
 [480,] 6.700792e-05 8.439066e-05 2.230392e-05
 [481,] 1.164751e-03 8.139549e-05 6.406233e-04
 [482,] 1.133493e-03 8.177729e-05 6.288852e-04
 [483,] 1.245507e-03 7.566394e-05 6.066532e-04
 [484,] 1.434362e-03 7.675070e-05 7.198500e-04
 [485,] 1.086086e-03 8.246933e-05 6.094221e-04
 [486,] 9.054256e-05 1.064981e-04 5.457755e-05
 [487,] 5.425834e-05 8.445933e-05 1.821932e-05
 [488,] 9.203195e-05 1.044910e-04 5.485769e-05
 [489,] 1.625961e-03 7.662291e-05 8.162747e-04
 [490,] 1.052234e-04 9.634448e-05 6.019909e-05
 [491,] 1.013195e-04 9.244515e-05 5.564253e-05
 [492,] 9.951790e-05 9.244515e-05 5.452704e-05
 [493,] 1.069433e-04 9.634448e-05 6.131749e-05
 [494,] 4.149270e-05 7.065183e-05 1.236214e-05
 [495,] 4.247237e-05 7.057982e-05 1.264469e-05
 [496,] 1.843021e-03 7.698767e-05 9.349227e-04
 [497,] 1.751688e-03 7.681416e-05 8.842710e-04
 [498,] 1.409897e-03 8.031591e-05 7.643805e-04
 [499,] 1.088987e-04 9.513622e-05 6.180555e-05
 [500,] 1.434111e-03 7.711227e-05 7.261713e-04
 [501,] 1.237770e-04 9.616398e-05 7.204832e-05
 [502,] 1.261514e-04 9.616398e-05 7.360378e-05
 [503,] 1.195471e-03 9.031056e-05 7.647997e-04
 [504,] 1.167579e-03 8.847769e-05 7.243824e-04
 [505,] 1.025351e-04 1.003829e-04 6.023321e-05
 [506,] 1.135827e-03 8.906128e-05 7.100551e-04
 [507,] 1.012779e-03 8.044574e-05 5.499131e-04
 [508,] 1.162395e-03 7.872642e-05 6.089866e-04
 [509,] 1.246475e-03 7.880373e-05 6.550069e-04
 [510,] 1.345865e-03 8.909795e-05 8.481902e-04
 [511,] 1.471876e-03 8.160064e-05 8.273580e-04
 [512,] 9.977673e-04 8.978978e-05 6.268528e-04
 [513,] 1.437537e-03 8.152692e-05 8.063508e-04
 [514,] 9.188713e-04 8.947606e-05 5.723196e-04
 [515,] 1.207028e-03 9.051099e-05 7.713973e-04
 [516,] 1.084414e-03 8.777237e-05 6.634123e-04
 [517,] 1.400799e-03 8.067148e-05 7.708727e-04
 [518,] 6.223310e-05 7.737856e-05 2.210116e-05
 [519,] 1.320387e-03 8.681055e-05 8.020264e-04
 [520,] 1.108086e-03 8.991162e-05 6.991456e-04
 [521,] 1.353496e-03 8.991162e-05 8.618879e-04
 [522,] 1.320387e-03 8.724336e-05 8.076807e-04
 [523,] 1.392178e-03 8.991162e-05 8.876300e-04
 [524,] 4.641222e-05 7.048233e-05 1.393885e-05
 [525,] 1.272873e-03 8.335400e-05 7.375865e-04
 [526,] 9.716815e-04 8.251699e-05 5.502474e-04
 [527,] 1.179647e-03 9.122279e-05 7.612762e-04
 [528,] 4.421219e-05 6.999817e-05 1.356021e-05
 [529,] 1.114191e-03 9.498831e-05 7.543418e-04
 [530,] 1.272873e-03 8.494692e-05 7.608714e-04
 [531,] 9.907535e-04 8.349445e-05 5.723779e-04
 [532,] 1.336674e-03 8.542915e-05 8.076491e-04
 [533,] 8.472346e-05 9.514283e-05 4.622717e-05
 [534,] 1.336674e-03 8.171955e-05 7.499513e-04
 [535,] 9.610565e-05 7.084814e-05 2.818149e-05
 [536,] 9.556271e-05 9.931908e-05 5.487193e-05
 [537,] 4.584456e-05 7.015807e-05 1.399133e-05
 [538,] 5.069463e-04 9.148632e-05 3.132935e-04
 [539,] 4.671814e-05 7.029443e-05 1.421907e-05
 [540,] 6.346961e-04 8.480693e-05 3.638783e-04
 [541,] 7.364222e-04 8.879221e-05 4.617514e-04
 [542,] 6.099084e-05 1.008319e-04 3.267976e-05
 [543,] 5.987751e-05 9.963826e-05 3.172008e-05
 [544,] 2.762979e-05 7.032702e-05 8.639097e-06
 [545,] 6.664533e-05 6.930393e-05 2.168361e-05
 [546,] 7.692701e-05 6.915279e-05 2.384415e-05
 [547,] 1.602571e-04 1.042503e-04 1.074176e-04
 [548,] 6.184550e-05 8.206306e-05 2.502329e-05
 [549,] 6.998080e-05 6.896285e-05 2.224539e-05
 [550,] 7.853957e-05 1.736718e-04 5.470200e-05
 [551,] 5.765684e-05 6.924347e-05 1.914291e-05
 [552,] 5.564533e-05 6.955978e-05 1.850880e-05
 [553,] 5.655324e-05 6.991964e-05 1.914263e-05
 [554,] 2.508194e-05 9.173270e-05 8.468669e-06
 [555,] 5.455726e-05 7.056493e-05 1.889685e-05
 [556,] 1.255103e-04 9.982914e-05 7.832886e-05
 [557,] 1.177161e-04 9.644378e-05 7.048260e-05
 [558,] 5.545272e-05 7.054171e-05 1.919718e-05
 [559,] 5.713607e-05 7.184278e-05 2.045343e-05
 [560,] 5.467820e-05 7.189019e-05 1.956885e-05
 [561,] 5.133080e-05 7.243243e-05 1.857650e-05
 [562,] 5.064581e-05 7.243243e-05 1.831818e-05
 [563,] 4.925505e-05 7.254304e-05 1.780118e-05
 [564,] 5.064581e-05 7.270047e-05 1.838232e-05
 [565,] 5.042929e-05 7.023712e-05 1.742580e-05
 [566,] 2.524949e-05 7.899949e-05 8.455884e-06
 [567,] 4.673807e-05 7.200279e-05 1.664066e-05
 [568,] 3.251498e-04 1.117422e-04 2.474016e-04
 [569,] 7.916632e-05 9.642682e-05 4.418991e-05
 [570,] 5.277207e-05 8.208149e-05 1.768269e-05
 [571,] 1.037292e-04 1.010401e-04 6.299050e-05
 [572,] 8.008800e-05 9.823126e-05 4.552347e-05
 [573,] 8.184615e-05 9.858708e-05 4.686950e-05
 [574,] 4.044952e-05 8.291518e-05 1.344026e-05
 [575,] 4.043947e-05 8.249320e-05 1.356799e-05
 [576,] 3.865448e-05 8.271640e-05 1.283319e-05
 [577,] 4.314243e-05 7.322256e-05 1.562334e-05
 [578,] 3.864019e-05 8.279445e-05 1.283234e-05
 [579,] 5.011361e-05 7.059244e-05 1.761511e-05
 [580,] 4.359497e-05 7.158304e-05 1.534273e-05
 [581,] 2.418843e-05 7.532625e-05 7.422603e-06
 [582,] 4.873068e-05 7.222456e-05 1.745927e-05
 [583,] 2.429470e-05 7.490911e-05 7.375459e-06
 [584,] 2.419092e-05 7.493110e-05 7.417260e-06
 [585,] 2.423152e-05 7.574849e-05 7.404581e-06
 [586,] 2.421549e-05 7.615771e-05 7.416524e-06
 [587,] 2.454937e-05 7.975634e-05 7.476739e-06
 [588,] 2.413286e-05 7.430509e-05 7.450304e-06
 [589,] 8.160111e-05 1.369895e-04 6.028040e-05
 [590,] 2.511762e-05 7.569979e-05 7.753457e-06
 [591,] 9.021432e-05 1.022631e-04 5.424113e-05
 [592,] 7.058479e-05 1.022631e-04 4.030914e-05
 [593,] 4.521322e-05 8.423623e-05 1.800824e-05
 [594,] 4.673161e-05 7.248436e-05 1.677086e-05
 [595,] 6.831305e-05 9.905341e-05 3.771062e-05
 [596,] 6.967711e-05 9.937569e-05 3.873842e-05
 [597,] 7.190716e-05 9.937569e-05 4.026313e-05
 [598,] 3.997382e-05 7.319991e-05 1.436172e-05
 [599,] 3.712283e-05 7.377504e-05 1.354187e-05
 [600,] 2.501476e-05 7.533058e-05 7.869572e-06
 [601,] 4.734161e-05 7.215899e-05 1.682757e-05
 [602,] 3.732487e-05 8.191549e-05 1.462574e-05
 [603,] 4.302086e-05 7.412605e-05 1.590860e-05
 [604,] 3.993141e-05 7.388640e-05 1.447797e-05
 [605,] 2.500326e-05 7.936727e-05 8.030197e-06
 [606,] 3.909668e-05 8.358559e-05 1.322255e-05
 [607,] 3.636137e-05 7.380659e-05 1.307967e-05
 [608,] 3.956019e-05 8.357473e-05 1.340617e-05
 [609,] 3.746030e-05 7.532543e-05 1.389857e-05
 [610,] 3.794437e-05 7.610434e-05 1.420822e-05
 [611,] 3.837148e-05 7.577792e-05 1.433219e-05
 [612,] 7.488623e-05 9.572981e-05 3.824783e-05
 [613,] 5.581380e-05 1.089936e-04 3.060927e-05
 [614,] 4.814575e-05 9.910905e-05 2.400233e-05
 [615,] 6.854779e-05 1.063149e-04 3.990078e-05
 [616,] 3.837455e-05 8.344559e-05 1.289002e-05
 [617,] 1.335278e-04 8.446566e-05 5.012458e-05
 [618,] 3.807834e-05 1.036925e-04 1.809843e-05
 [619,] 3.906011e-05 1.007274e-04 1.848401e-05
 [620,] 2.503385e-05 7.572697e-05 7.842622e-06
 [621,] 2.504779e-05 7.633541e-05 7.831823e-06
 [622,] 2.502057e-05 8.095185e-05 7.941425e-06
 [623,] 5.366827e-05 1.438234e-04 3.502534e-05
 [624,] 3.495440e-05 1.182683e-04 1.620205e-05
 [625,] 2.506177e-05 8.132311e-05 7.885737e-06
 [626,] 4.569047e-05 7.430447e-05 1.670973e-05
 [627,] 1.391171e-04 1.119021e-04 9.162270e-05
 [628,] 2.503107e-05 8.294690e-05 7.953624e-06
 [629,] 2.477048e-05 8.085484e-05 7.958814e-06
 [630,] 3.594823e-05 8.640426e-05 1.268346e-05
 [631,] 2.513098e-05 7.987359e-05 7.623659e-06
 [632,] 6.174514e-05 1.293201e-04 3.984671e-05
 [633,] 2.502025e-05 8.149492e-05 7.955747e-06
 [634,] 2.480108e-05 8.041670e-05 7.832788e-06
 [635,] 3.758746e-05 8.436252e-05 1.240515e-05
 [636,] 2.478494e-05 7.927218e-05 7.854971e-06
 [637,] 4.078138e-05 7.461813e-05 1.486902e-05
 [638,] 2.500237e-05 8.198001e-05 8.059044e-06
 [639,] 4.998658e-05 1.107928e-04 2.685790e-05
 [640,] 4.932856e-05 1.141355e-04 2.694102e-05
 [641,] 3.679159e-05 7.782437e-05 1.388934e-05
 [642,] 4.681342e-05 1.674630e-04 3.014560e-05
 [643,] 2.587289e-05 9.487507e-05 8.982775e-06
 [644,] 3.770351e-05 8.465178e-05 1.246926e-05
 [645,] 3.793909e-05 8.464681e-05 1.253198e-05
 [646,] 5.102991e-05 8.119580e-05 1.577236e-05
 [647,] 3.762968e-05 8.439481e-05 1.247604e-05
 [648,] 2.524064e-05 8.337658e-05 8.096401e-06
 [649,] 3.764191e-05 8.448457e-05 1.247460e-05
 [650,] 4.113123e-05 8.122084e-05 1.303619e-05
 [651,] 4.335876e-05 1.405188e-04 2.192197e-05
 [652,] 2.534648e-05 8.487114e-05 8.510587e-06
 [653,] 3.552081e-05 8.289368e-05 1.203477e-05
 [654,] 3.768620e-05 8.452212e-05 1.246960e-05
 [655,] 2.534648e-05 8.233346e-05 8.455873e-06
 [656,] 3.778548e-05 8.426678e-05 1.246749e-05
 [657,] 4.226596e-05 8.117363e-05 1.335370e-05
 [658,] 3.072133e-05 8.411018e-05 1.237789e-05
 [659,] 3.072162e-05 8.498095e-05 1.245215e-05
 [660,] 4.240063e-05 7.438709e-05 1.326536e-05
 [661,] 5.615358e-05 8.309124e-05 1.887890e-05
 [662,] 3.097305e-05 8.503388e-05 1.257366e-05
 [663,] 5.686229e-05 8.310363e-05 1.912515e-05
 [664,] 3.981444e-05 7.435834e-05 1.256490e-05
 [665,] 4.084339e-05 7.434683e-05 1.285322e-05
 [666,] 2.683046e-05 1.069837e-04 1.003733e-05
 [667,] 2.636956e-05 1.105050e-04 1.048221e-05
 [668,] 2.454834e-05 9.652543e-05 8.541631e-06
 [669,] 4.053613e-05 7.443129e-05 1.273546e-05
 [670,] 3.778082e-05 7.448527e-05 1.189767e-05
 [671,] 3.916751e-05 7.443583e-05 1.228762e-05
 [672,] 4.029889e-05 8.593589e-05 1.605746e-05
 [673,] 3.900331e-05 7.446870e-05 1.223292e-05
 [674,] 4.130198e-05 8.577709e-05 1.632890e-05
 [675,] 4.580393e-05 7.437760e-05 1.434159e-05
 [676,] 2.770953e-05 7.676429e-05 8.510905e-06
 [677,] 4.525106e-05 7.424462e-05 1.424611e-05
 [678,] 2.637853e-05 6.731269e-05 8.303026e-06
 [679,] 5.556524e-05 7.442334e-05 1.701295e-05
 [680,] 3.972247e-05 7.825620e-05 1.252624e-05
 [681,] 2.695129e-05 7.290255e-05 8.413934e-06
 [682,] 2.758641e-05 7.750113e-05 8.726752e-06
 [683,] 3.995110e-05 7.864842e-05 1.284098e-05
 [684,] 4.117139e-05 8.580133e-05 1.639568e-05
 [685,] 2.477181e-05 6.846659e-05 7.646815e-06
 [686,] 2.081676e-04 8.299480e-05 5.822516e-05
 [687,] 6.425596e-05 8.319984e-05 2.165124e-05
 [688,] 4.794810e-05 7.458521e-05 1.519475e-05
 [689,] 4.591115e-05 8.886800e-05 2.305438e-05
 [690,] 3.348464e-05 7.079576e-05 9.915861e-06
 [691,] 6.621468e-05 8.334827e-05 2.259437e-05
 [692,] 3.308146e-05 7.083536e-05 9.831705e-06
 [693,] 3.308146e-05 7.073114e-05 9.846874e-06
 [694,] 4.773720e-05 7.451732e-05 1.505376e-05
 [695,] 2.842901e-05 7.711796e-05 8.598617e-06
 [696,] 6.177313e-05 8.339362e-05 2.106653e-05
 [697,] 4.927978e-05 7.820745e-05 1.416491e-05
 [698,] 2.820908e-05 7.721717e-05 8.832854e-06
 [699,] 3.759829e-05 7.176739e-05 1.103250e-05
 [700,] 4.173556e-05 8.866455e-05 2.033757e-05
 [701,] 4.267587e-05 8.875130e-05 2.118744e-05
 [702,] 3.996400e-05 7.052673e-05 1.201593e-05
 [703,] 2.577375e-05 6.861139e-05 7.962096e-06
 [704,] 2.813338e-05 7.038801e-05 8.809764e-06
 [705,] 3.559858e-05 7.876186e-05 1.116869e-05
 [706,] 1.295667e-04 7.425159e-05 4.008737e-05
 [707,] 1.224972e-04 1.202733e-04 1.214581e-04
 [708,] 2.455942e-04 8.866159e-05 1.422112e-04
 [709,] 8.937924e-05 8.870257e-05 3.886010e-05
 [710,] 3.440098e-05 7.836709e-05 1.113217e-05
 [711,] 6.592392e-05 8.341060e-05 2.331564e-05
 [712,] 6.724360e-05 8.351431e-05 2.390866e-05
 [713,] 6.136330e-05 8.345684e-05 2.160798e-05
 [714,] 6.415823e-05 8.340553e-05 2.266001e-05
 [715,] 6.288042e-05 8.328693e-05 2.207097e-05
 [716,] 6.619411e-05 8.338994e-05 2.335548e-05
 [717,] 6.415823e-05 8.334650e-05 2.255488e-05
 [718,] 6.339866e-05 8.347217e-05 2.242738e-05
 [719,] 6.138063e-05 7.856621e-05 2.326487e-05
 [720,] 6.117074e-05 8.319621e-05 2.131316e-05
 [721,] 6.142899e-05 8.331454e-05 2.152212e-05
 [722,] 6.255446e-05 8.330396e-05 2.196641e-05
 [723,] 7.244100e-05 8.376766e-05 2.003700e-05
 [724,] 6.018027e-05 8.323692e-05 2.089506e-05
 [725,] 5.976789e-05 8.321035e-05 2.071783e-05
 [726,] 5.139137e-05 7.881561e-05 1.936659e-05
 [727,] 5.989927e-05 8.308474e-05 2.065217e-05
 [728,] 5.968551e-05 8.324810e-05 2.068489e-05
 [729,] 6.002197e-05 8.325017e-05 2.086369e-05
 [730,] 1.609459e-04 7.937241e-05 6.632435e-05
 [731,] 5.951629e-05 8.326432e-05 2.069159e-05
 [732,] 6.358342e-05 8.321213e-05 2.215426e-05
 [733,] 5.764020e-05 8.327473e-05 2.001898e-05
 [734,] 5.810858e-05 8.325472e-05 2.014494e-05
 [735,] 5.975254e-05 8.321831e-05 2.076119e-05
 [736,] 5.787323e-05 8.329948e-05 2.013007e-05
 [737,] 2.420103e-04 1.291718e-04 1.801087e-04
 [738,] 5.837016e-05 8.336160e-05 2.036256e-05
 [739,] 5.861043e-05 8.328357e-05 2.038430e-05
 [740,] 5.909812e-05 8.338155e-05 2.064600e-05
 [741,] 2.281733e-04 1.536635e-04 1.905453e-04
 [742,] 5.740946e-05 8.335683e-05 1.996102e-05
 [743,] 2.858625e-04 3.328886e-04 3.305899e-04
 [744,] 6.597089e-04 1.050347e-04 4.634226e-04
 [745,] 6.382209e-05 8.321998e-05 2.219459e-05
 [746,] 6.551767e-05 8.318186e-05 2.278210e-05
 [747,] 6.353471e-05 8.309524e-05 2.189519e-05
 [748,] 6.986521e-05 8.317674e-05 2.435365e-05
 [749,] 6.115180e-05 8.325607e-05 2.126806e-05
 [750,] 6.364352e-05 8.318500e-05 2.190207e-05
 [751,] 6.250360e-05 8.315211e-05 2.143143e-05
 [752,] 6.238816e-05 8.330429e-05 2.176207e-05
 [753,] 6.073064e-05 8.325743e-05 2.106454e-05
 [754,] 6.099079e-05 8.329486e-05 2.123430e-05
 [755,] 1.774166e-04 1.013214e-04 1.062042e-04
 [756,] 6.021783e-05 8.327098e-05 2.089582e-05
 [757,] 6.181349e-05 8.332000e-05 2.157108e-05
 [758,] 5.126356e-05 7.944708e-05 2.131830e-05
 [759,] 6.181349e-05 8.333741e-05 2.158835e-05
 [760,] 6.181349e-05 8.329422e-05 2.154510e-05
 [761,] 6.294014e-05 8.329689e-05 2.196200e-05
 [762,] 5.946276e-04 9.342246e-05 3.674427e-04
 [763,] 6.238498e-05 8.337571e-05 2.185064e-05
 [764,] 6.685911e-05 8.358361e-05 2.369663e-05
 [765,] 6.238498e-05 8.330338e-05 2.175527e-05
 [766,] 5.982438e-05 8.330043e-05 2.081092e-05
 [767,] 6.300307e-05 8.330338e-05 2.198072e-05
 [768,] 6.328184e-05 8.331072e-05 2.208624e-05
 [769,] 6.300307e-05 8.329666e-05 2.196877e-05
 [770,] 5.490152e-05 8.652923e-05 2.530102e-05
 [771,] 6.492382e-05 8.341516e-05 2.280353e-05
 [772,] 6.507104e-05 8.331522e-05 2.269818e-05
 [773,] 6.552104e-05 8.345606e-05 2.306849e-05
 [774,] 5.298522e-05 9.436455e-05 2.535055e-05
 [775,] 6.508283e-05 8.333816e-05 2.272418e-05
 [776,] 6.356330e-05 8.333820e-05 2.220485e-05
 [777,] 7.372628e-05 8.283531e-05 2.516032e-05
 [778,] 2.179438e-04 1.157122e-04 1.494878e-04
 [779,] 7.165593e-05 8.289217e-05 2.456527e-05
 [780,] 6.232919e-05 8.475863e-05 2.124504e-05
 [781,] 3.049662e-05 7.092065e-05 9.555806e-06
 [782,] 1.120953e-04 8.395791e-05 3.581017e-05
 [783,] 4.161500e-04 8.327964e-05 1.377286e-04
 [784,] 4.041540e-04 8.344871e-05 1.371791e-04
 [785,] 3.893364e-04 8.329404e-05 1.313229e-04
 [786,] 4.008918e-04 8.340065e-05 1.347267e-04
 [787,] 3.785266e-04 8.339252e-05 1.268891e-04
 [788,] 3.819731e-04 8.338989e-05 1.280443e-04
 [789,] 4.530802e-04 8.322025e-05 1.481271e-04
 [790,] 4.610206e-04 8.336424e-05 1.530970e-04
 [791,] 4.692879e-04 8.339890e-05 1.581221e-04
 [792,] 4.894515e-04 8.340852e-05 1.684823e-04
 [793,] 3.975794e-04 8.339933e-05 1.344421e-04
 [794,] 4.091502e-04 8.328998e-05 1.356055e-04
 [795,] 4.181136e-04 8.339212e-05 1.414351e-04
 [796,] 4.181136e-04 8.339212e-05 1.414351e-04
 [797,] 4.084020e-04 8.326647e-05 1.380628e-04
 [798,] 4.038401e-05 7.563016e-05 1.606938e-05
 [799,] 4.262143e-05 8.907783e-05 1.556888e-05
 [800,] 3.078291e-04 8.338415e-05 1.039228e-04
 [801,] 3.408483e-05 8.263358e-05 1.213509e-05
 [802,] 3.163431e-04 8.340564e-05 1.073984e-04
 [803,] 3.105441e-04 8.339305e-05 1.049746e-04
 [804,] 3.047183e-04 8.338369e-05 1.025295e-04
 [805,] 3.104288e-04 8.338322e-05 1.044289e-04
 [806,] 3.104288e-04 8.328739e-05 1.016531e-04
 [807,] 3.017791e-04 8.329292e-05 9.934004e-05
 [808,] 3.222540e-04 8.330230e-05 1.064704e-04
 [809,] 3.135651e-04 8.330405e-05 1.034804e-04
 [810,] 3.400209e-05 7.882281e-05 1.088604e-05
 [811,] 6.961617e-05 8.602152e-05 3.241735e-05
 [812,] 3.946644e-05 9.791244e-05 1.852865e-05
 [813,] 8.029726e-05 1.010285e-04 4.585502e-05
 [814,] 6.503963e-04 8.384234e-05 1.963360e-04
 [815,] 4.031053e-05 9.259065e-05 1.848723e-05
 [816,] 3.156820e-05 8.859666e-05 1.194330e-05
 [817,] 5.456291e-04 8.368822e-05 1.882373e-04
 [818,] 3.309758e-05 9.303595e-05 1.481441e-05
 [819,] 3.258034e-05 9.602379e-05 1.617374e-05
 [820,] 2.498352e-04 8.326115e-05 8.301496e-05
 [821,] 4.069817e-05 7.230971e-05 1.562502e-05
 [822,] 6.813983e-04 8.347302e-05 2.007073e-04
 [823,] 7.876873e-04 8.323929e-05 2.432793e-04
 [824,] 7.289731e-05 8.351968e-05 2.455378e-05
 [825,] 3.258003e-05 1.000351e-04 1.759696e-05
 [826,] 3.255442e-05 1.078302e-04 1.988133e-05
 [827,] 3.434353e-05 1.078806e-04 1.583741e-05
 [828,] 3.773279e-05 9.087193e-05 1.662099e-05
 [829,] 3.276702e-05 1.139717e-04 2.314045e-05
 [830,] 3.276702e-05 1.112050e-04 2.206512e-05
 [831,] 3.709980e-05 1.085626e-04 1.816371e-05
 [832,] 7.884930e-05 8.311394e-05 2.576418e-05
 [833,] 3.279775e-05 1.057817e-04 1.466682e-05
 [834,] 3.164327e-05 1.056352e-04 1.401078e-05
 [835,] 3.194675e-05 1.050498e-04 1.412760e-05
 [836,] 3.367331e-05 1.012829e-04 1.937914e-05
 [837,] 3.419341e-05 1.042159e-04 2.088789e-05
 [838,] 3.436089e-05 1.038972e-04 2.097928e-05
 [839,] 6.618169e-05 8.302240e-05 2.243234e-05
 [840,] 6.484155e-05 8.301892e-05 2.196238e-05
 [841,] 1.643988e-04 8.446658e-05 5.956587e-05
 [842,] 3.667290e-05 9.240871e-05 1.864436e-05
 [843,] 4.294960e-05 1.183056e-04 2.252471e-05
 [844,] 5.026082e-05 8.398771e-05 1.723294e-05
 [845,] 5.069205e-05 8.401434e-05 1.749723e-05
 [846,] 5.041623e-05 8.459948e-05 1.927072e-05
 [847,] 4.641867e-05 8.456706e-05 1.749302e-05
 [848,] 3.291851e-05 7.557074e-05 1.068292e-05
 [849,] 4.803483e-05 7.774057e-05 1.994458e-05
 [850,] 3.726276e-05 7.264140e-05 1.260440e-05
 [851,] 3.822484e-05 7.288662e-05 1.303300e-05
 [852,] 3.312307e-05 7.377790e-05 9.983121e-06
 [853,] 3.797173e-05 7.318325e-05 1.301116e-05
 [854,] 3.196579e-05 7.401324e-05 9.787114e-06
 [855,] 5.138046e-05 8.197925e-05 1.686239e-05
 [856,] 3.813968e-05 9.639147e-05 1.701748e-05
 [857,] 3.676883e-05 6.738670e-05 1.296636e-05
 [858,] 3.499727e-05 1.122084e-04 1.594241e-05
 [859,] 4.784232e-05 7.388646e-05 1.713888e-05
 [860,] 5.311956e-05 7.353534e-05 1.904825e-05
 [861,] 5.901098e-04 8.435310e-05 1.805741e-04
 [862,] 4.078175e-05 7.586811e-05 1.326611e-05
 [863,] 5.345024e-05 7.268364e-05 1.886244e-05
 [864,] 3.458786e-05 1.053246e-04 1.563343e-05
 [865,] 4.078013e-05 7.607061e-05 1.326282e-05
 [866,] 5.030160e-05 7.472912e-05 1.840186e-05
 [867,] 6.611322e-05 8.387950e-05 2.174905e-05
 [868,] 6.318752e-05 8.389658e-05 2.085152e-05
 [869,] 4.079807e-05 7.654742e-05 1.319182e-05
 [870,] 3.001916e-05 7.520102e-05 9.666053e-06
 [871,] 4.291384e-05 8.132894e-05 1.414852e-05
 [872,] 3.995901e-05 7.613677e-05 1.348354e-05
 [873,] 4.060417e-05 7.613525e-05 1.314545e-05
 [874,] 4.228924e-05 7.748301e-05 1.438517e-05
 [875,] 7.569012e-05 8.390201e-05 2.483657e-05
 [876,] 4.059712e-05 7.592856e-05 1.318932e-05
 [877,] 4.060017e-05 7.592856e-05 1.321967e-05
 [878,] 6.610766e-05 8.373073e-05 2.173542e-05
 [879,] 4.060740e-05 7.547012e-05 1.322318e-05
 [880,] 4.060017e-05 7.553344e-05 1.319763e-05
 [881,] 4.059712e-05 7.586811e-05 1.318553e-05
 [882,] 6.578759e-05 8.386115e-05 2.167531e-05
 [883,] 4.082048e-05 7.560627e-05 1.335524e-05
 [884,] 4.083234e-05 7.548101e-05 1.336682e-05
 [885,] 4.078134e-05 7.492263e-05 1.320840e-05
 [886,] 4.108070e-05 7.431158e-05 1.350984e-05
 [887,] 4.116136e-05 7.760146e-05 1.387183e-05
 [888,] 4.695879e-05 9.024130e-05 2.165037e-05
 [889,] 3.282993e-05 9.870075e-05 1.236026e-05
 [890,] 3.677864e-05 6.999902e-05 1.352620e-05
 [891,] 8.065715e-05 8.433473e-05 2.888683e-05
 [892,] 6.288675e-05 7.706407e-05 2.012418e-05
 [893,] 4.322393e-05 6.555062e-05 1.413132e-05
 [894,] 1.678279e-04 6.572920e-05 6.074728e-05
 [895,] 4.186043e-05 9.097150e-05 1.457105e-05
 [896,] 3.291660e-05 7.194931e-05 1.050517e-05
 [897,] 3.172948e-05 8.606126e-05 1.142052e-05
 [898,] 6.218806e-05 8.154443e-05 1.968369e-05
 [899,] 5.404668e-05 8.168329e-05 1.726162e-05
 [900,] 6.294310e-05 8.142581e-05 2.005921e-05
 [901,] 4.132292e-05 8.910490e-05 1.429934e-05
 [902,] 6.218806e-05 8.152260e-05 1.969727e-05
 [903,] 4.125959e-05 7.441919e-05 1.346827e-05
 [904,] 1.574408e-04 6.545652e-05 5.676012e-05
 [905,] 1.823125e-04 6.406215e-05 6.152533e-05
 [906,] 6.009700e-05 8.163415e-05 1.903157e-05
 [907,] 9.720779e-05 8.299615e-05 3.183314e-05
 [908,] 2.384244e-04 8.637039e-05 1.138993e-04
 [909,] 1.386829e-04 8.397299e-05 4.237296e-05
 [910,] 3.187142e-05 7.965759e-05 9.822152e-06
 [911,] 3.509325e-05 8.553072e-05 1.449638e-05
 [912,] 1.199999e-04 8.351898e-05 3.733418e-05
 [913,] 1.274231e-04 8.425129e-05 4.278766e-05
 [914,] 4.225393e-05 1.030227e-04 1.780184e-05
 [915,] 6.528668e-05 8.419807e-05 2.304021e-05
 [916,] 9.471173e-05 8.475242e-05 3.713423e-05
 [917,] 7.326743e-04 7.972296e-05 2.176196e-04
 [918,] 1.582860e-04 7.473917e-05 7.049876e-05
 [919,] 6.910231e-05 7.877284e-05 2.105472e-05
 [920,] 4.201481e-05 7.434653e-05 1.192603e-05
 [921,] 3.678584e-05 8.824498e-05 1.371184e-05
 [922,] 8.640544e-05 8.475042e-05 3.304837e-05
 [923,] 8.830303e-05 8.468177e-05 3.320346e-05
 [924,] 8.830303e-05 8.564801e-05 3.904915e-05
 [925,] 2.126703e-04 7.943821e-05 9.503252e-05
 [926,] 4.055133e-05 1.675786e-04 2.411585e-05
 [927,] 1.663085e-04 9.212690e-05 1.130239e-04
 [928,] 1.336145e-04 8.347276e-05 3.984198e-05
 [929,] 1.080290e-03 7.355719e-05 1.824730e-04
 [930,] 2.965204e-05 6.649102e-05 9.194630e-06
 [931,] 7.839654e-04 7.539119e-05 1.317924e-04
 [932,] 2.856812e-05 6.745900e-05 8.874194e-06
 [933,] 2.093497e-04 9.002113e-05 1.264230e-04
 [934,] 1.758554e-04 9.002872e-05 1.072106e-04
 [935,] 4.790495e-05 6.319943e-05 1.492392e-05
 [936,] 4.920082e-05 6.305181e-05 1.529035e-05
 [937,] 5.103273e-05 6.289507e-05 1.578765e-05
 [938,] 2.688063e-05 6.605082e-05 8.676799e-06
 [939,] 2.669593e-05 6.637077e-05 8.613987e-06
 [940,] 3.471059e-05 8.284276e-05 1.127290e-05
 [941,] 2.737902e-05 6.636030e-05 8.961927e-06
 [942,] 3.252118e-05 6.599084e-05 9.311150e-06
 [943,] 3.252118e-05 6.611509e-05 9.299866e-06
 [944,] 3.073611e-05 6.679516e-05 8.854664e-06
 [945,] 2.251580e-04 1.166383e-04 1.174107e-04
 [946,] 2.613760e-05 6.226070e-05 7.967949e-06
 [947,] 3.294847e-05 7.761981e-05 1.113632e-05
 [948,] 8.382806e-05 6.395836e-05 2.841198e-05
 [949,] 3.231073e-05 7.802973e-05 1.096314e-05
 [950,] 3.280849e-05 7.802973e-05 1.120828e-05
 [951,] 2.704383e-05 6.388197e-05 8.286934e-06
 [952,] 3.332403e-05 7.910525e-05 1.171716e-05
 [953,] 8.121457e-05 6.427789e-05 2.789120e-05
 [954,] 3.329125e-05 7.839232e-05 1.108577e-05
 [955,] 3.213313e-05 7.737860e-05 1.051101e-05
 [956,] 3.235527e-05 7.877609e-05 1.088013e-05
 [957,] 2.477993e-05 6.965001e-05 7.600487e-06
 [958,] 5.258701e-05 9.003485e-05 3.295897e-05
 [959,] 6.163075e-05 8.395398e-05 2.419775e-05
 [960,] 3.589187e-05 7.883017e-05 1.211028e-05
 [961,] 3.399532e-05 9.189765e-05 1.803436e-05
 [962,] 7.868276e-05 6.339406e-05 2.672453e-05
 [963,] 3.664960e-05 9.232513e-05 2.052885e-05
 [964,] 4.964167e-05 8.349220e-05 1.664200e-05
 [965,] 2.813403e-05 7.736872e-05 8.960490e-06
 [966,] 6.292455e-05 7.960375e-05 1.932728e-05
 [967,] 3.738179e-05 9.273486e-05 2.158499e-05
 [968,] 3.757253e-05 9.278226e-05 2.181563e-05
 [969,] 4.856662e-05 8.347796e-05 1.623985e-05
 [970,] 6.156202e-05 7.905382e-05 1.935484e-05
 [971,] 8.065558e-05 6.325789e-05 2.738837e-05
 [972,] 6.219715e-05 7.895292e-05 1.976185e-05
 [973,] 6.470367e-05 7.931383e-05 2.006207e-05
 [974,] 8.065558e-05 6.307781e-05 2.718568e-05
 [975,] 6.213369e-05 7.893129e-05 1.973299e-05
 [976,] 2.917179e-05 9.618839e-05 1.084993e-05
 [977,] 2.907012e-05 7.690905e-05 9.296220e-06
 [978,] 4.811744e-05 8.241100e-05 1.582016e-05
 [979,] 6.170347e-05 7.895143e-05 1.972438e-05
 [980,] 6.224317e-05 7.897089e-05 2.029800e-05
 [981,] 8.243931e-05 6.333866e-05 2.772681e-05
 [982,] 6.258750e-05 7.891885e-05 1.990614e-05
 [983,] 6.533652e-05 7.941624e-05 2.002475e-05
 [984,] 6.258750e-05 7.888661e-05 1.993749e-05
 [985,] 2.857238e-05 7.622373e-05 8.699002e-06
 [986,] 6.270018e-05 7.888013e-05 2.000700e-05
 [987,] 6.270018e-05 7.888107e-05 2.000092e-05
 [988,] 6.292792e-05 7.887841e-05 2.008685e-05
 [989,] 6.270018e-05 7.887841e-05 2.001919e-05
 [990,] 6.281365e-05 7.868738e-05 1.976022e-05
 [991,] 6.304297e-05 7.869748e-05 1.980599e-05
 [992,] 8.386188e-05 8.459208e-05 3.422919e-05
 [993,] 8.325449e-05 8.465696e-05 3.418712e-05
 [994,] 9.156292e-05 6.342903e-05 3.103295e-05
 [995,] 8.129850e-05 8.471842e-05 3.366097e-05
 [996,] 7.969898e-05 8.465467e-05 3.261147e-05
 [997,] 9.577005e-05 8.591780e-05 4.195057e-05
 [998,] 8.026468e-05 8.678972e-05 3.767461e-05
 [999,] 2.655830e-05 7.761370e-05 8.228793e-06
[1000,] 6.096963e-05 7.910885e-05 1.896246e-05
[1001,] 6.089590e-05 7.918828e-05 1.886659e-05
[1002,] 1.076313e-03 7.835758e-05 3.522132e-04
[1003,] 3.692999e-05 1.516960e-04 3.317406e-05
[1004,] 5.316555e-05 8.356847e-05 1.724195e-05
[1005,] 3.564491e-05 1.091412e-04 2.502493e-05
[1006,] 7.563334e-05 6.269202e-05 2.490580e-05
[1007,] 4.632578e-05 1.942849e-04 3.273845e-05
[1008,] 2.435557e-05 2.376995e-04 1.565030e-05
[1009,] 2.435557e-05 2.296872e-04 1.545970e-05
[1010,] 3.128535e-05 1.723620e-04 3.109494e-05
[1011,] 5.567363e-05 8.370832e-05 1.826152e-05
[1012,] 4.205037e-05 2.044318e-04 2.877868e-05
[1013,] 4.887018e-05 2.087060e-04 3.662605e-05
[1014,] 4.787613e-05 1.968435e-04 3.458838e-05
[1015,] 8.854218e-05 6.536559e-05 3.188476e-05
[1016,] 4.696354e-05 2.049286e-04 3.422791e-05
[1017,] 4.741575e-05 2.037675e-04 3.463439e-05
[1018,] 6.326449e-05 2.073268e-04 5.378520e-05
[1019,] 9.344926e-05 7.693289e-05 4.251354e-05
[1020,] 3.772887e-05 7.091522e-05 1.019666e-05
[1021,] 2.617197e-05 9.890070e-04 6.030396e-05
[1022,] 4.208349e-05 6.704302e-05 1.118117e-05
[1023,] 2.611995e-05 9.033499e-04 5.709796e-05
[1024,] 4.173724e-05 6.725869e-05 1.108965e-05
[1025,] 4.035284e-05 1.211976e-03 2.330800e-04
[1026,] 7.146892e-05 7.451367e-05 3.093139e-05
[1027,] 2.561240e-05 2.559818e-04 1.331109e-05
[1028,] 2.578719e-05 9.269361e-04 5.408489e-05
[1029,] 1.040141e-04 8.319785e-05 3.160078e-05
[1030,] 4.025839e-05 1.124772e-03 2.187351e-04
[1031,] 4.456559e-05 7.814061e-05 1.586402e-05
[1032,] 4.405342e-05 7.791766e-05 1.521522e-05
[1033,] 4.407652e-05 7.814061e-05 1.527182e-05
[1034,] 4.512638e-05 7.513062e-05 1.630134e-05
[1035,] 2.938812e-05 6.501074e-05 8.667742e-06
[1036,] 2.567739e-05 6.079591e-05 7.728174e-06
[1037,] 3.514229e-05 8.691101e-05 1.246439e-05
[1038,] 3.746129e-04 7.846877e-05 8.117107e-05
[1039,] 7.324766e-05 8.345011e-05 3.038229e-05
[1040,] 3.590178e-04 7.417015e-05 9.503019e-05
[1041,] 7.569231e-05 8.206442e-05 1.681800e-05
[1042,] 2.809565e-05 6.256850e-05 8.308716e-06
[1043,] 3.469447e-04 7.455638e-05 8.833666e-05
[1044,] 4.438179e-04 7.569682e-05 1.069265e-04
[1045,] 3.428056e-05 8.193817e-05 1.314149e-05
[1046,] 3.447969e-05 8.246883e-05 1.332031e-05
[1047,] 6.299759e-05 7.313056e-05 2.547392e-05
[1048,] 1.111688e-04 8.123852e-05 3.015235e-05
[1049,] 5.676746e-05 7.609149e-05 1.705187e-05
[1050,] 3.405221e-05 8.392570e-05 1.308639e-05
[1051,] 4.591199e-05 7.447589e-05 1.744198e-05
[1052,] 4.603715e-05 7.333180e-05 1.729037e-05
[1053,] 2.770708e-05 8.409107e-05 9.215879e-06
[1054,] 2.904821e-05 8.069941e-05 9.689164e-06
[1055,] 6.443152e-05 1.137552e-04 2.177673e-05
[1056,] 5.894740e-05 1.216049e-04 3.600309e-05
[1057,] 1.512516e-04 7.935051e-05 3.660092e-05
[1058,] 2.589190e-05 1.591319e-04 1.607037e-05
[1059,] 3.470240e-05 9.254602e-05 1.417362e-05
[1060,] 2.619796e-05 8.565911e-05 8.592893e-06
[1061,] 3.039104e-05 1.287574e-04 1.311508e-05
[1062,] 2.414294e-04 8.359432e-05 7.784184e-05
[1063,] 3.654020e-04 7.275925e-05 1.127269e-04
[1064,] 2.364616e-03 1.661204e-04 1.557372e-03
[1065,] 7.104280e-05 1.695434e-04 5.539127e-05
[1066,] 6.211387e-05 1.267700e-04 2.598177e-05
[1067,] 5.070545e-05 1.292242e-04 5.550139e-05
[1068,] 1.926684e-04 1.816695e-04 3.032911e-04
[1069,] 5.928546e-05 1.161623e-04 2.100085e-05
[1070,] 5.618160e-05 1.207998e-04 3.873665e-05
[1071,] 4.842971e-05 6.903662e-05 1.709781e-05
[1072,] 5.043078e-05 3.033051e-04 1.760304e-04
[1073,] 2.555311e-05 8.910353e-05 8.826653e-06
[1074,] 3.833048e-05 8.241666e-05 1.551364e-05
[1075,] 2.565841e-05 8.837853e-05 8.581451e-06
[1076,] 2.979526e-05 1.283281e-04 1.346121e-05
[1077,] 2.713392e-05 8.108750e-05 1.015708e-05
[1078,] 3.227131e-04 8.373327e-05 1.061449e-04
[1079,] 6.244022e-05 1.326208e-04 2.913863e-05
[1080,] 2.490824e-05 9.825098e-05 9.040518e-06
[1081,] 6.186913e-05 1.348128e-04 2.988142e-05
[1082,] 2.070637e-04 7.853500e-05 4.902132e-05
[1083,] 2.458203e-05 9.559630e-05 8.389441e-06
[1084,] 2.478540e-05 9.585617e-05 8.759602e-06
[1085,] 2.471821e-05 9.761537e-05 8.692128e-06
[1086,] 3.739034e-04 8.284799e-05 1.124232e-04
[1087,] 3.069981e-05 1.023043e-04 1.320140e-05
[1088,] 3.591107e-05 7.460210e-05 1.052590e-05
[1089,] 2.438979e-04 7.811553e-05 5.715213e-05
[1090,] 2.658201e-05 8.591599e-05 8.680035e-06
[1091,] 2.968550e-05 9.883478e-05 1.397984e-05
[1092,] 1.982800e-04 8.250140e-05 6.237565e-05
[1093,] 5.580709e-05 1.397939e-04 2.997041e-05
[1094,] 2.640840e-05 8.596254e-05 8.589832e-06
[1095,] 2.290984e-04 8.343300e-05 6.810404e-05
[1096,] 5.886000e-05 1.352787e-04 2.805232e-05
[1097,] 2.642944e-05 8.620448e-05 8.600169e-06
[1098,] 1.152299e-03 7.869087e-05 2.322461e-04
[1099,] 2.640840e-05 8.596254e-05 8.589832e-06
[1100,] 5.618678e-05 1.343162e-04 2.686963e-05
[1101,] 2.170049e-04 8.266059e-05 6.694905e-05
[1102,] 2.636033e-05 8.589183e-05 8.560742e-06
[1103,] 5.970798e-05 1.411303e-04 3.111543e-05
[1104,] 2.615780e-05 8.560549e-05 8.433068e-06
[1105,] 2.619330e-05 8.555035e-05 8.453755e-06
[1106,] 6.169119e-05 8.386459e-05 2.182991e-05
[1107,] 1.152299e-03 7.850580e-05 2.340198e-04
[1108,] 5.954769e-05 1.359492e-04 2.872000e-05
[1109,] 2.272907e-04 8.266879e-05 6.997429e-05
[1110,] 2.299562e-04 8.267553e-05 7.069937e-05
[1111,] 4.214938e-05 8.231372e-05 1.726530e-05
[1112,] 4.264945e-05 8.092855e-05 1.587343e-05
[1113,] 4.344920e-05 8.056922e-05 1.563685e-05
[1114,] 4.344920e-05 8.042426e-05 1.546715e-05
[1115,] 8.353462e-05 1.299628e-04 1.022427e-04
[1116,] 4.344920e-05 8.100785e-05 1.618934e-05
[1117,] 2.075556e-04 8.256108e-05 6.500031e-05
[1118,] 2.143356e-04 8.257830e-05 6.683913e-05
[1119,] 2.596908e-05 8.453910e-05 8.404167e-06
[1120,] 5.555635e-05 1.389661e-04 2.775847e-05
[1121,] 2.595454e-05 8.581192e-05 8.638341e-06
[1122,] 2.558499e-04 8.328192e-05 7.675754e-05
[1123,] 6.585425e-05 8.322659e-05 2.267683e-05
[1124,] 5.857778e-05 1.408275e-04 3.097950e-05
[1125,] 5.342795e-05 8.552208e-05 2.252069e-05
[1126,] 4.264593e-05 1.086039e-04 2.164144e-05
[1127,] 5.972887e-05 1.414719e-04 3.214925e-05
[1128,] 6.874867e-05 8.358947e-05 2.417160e-05
[1129,] 9.706805e-04 7.637162e-05 2.228358e-04
[1130,] 4.032457e-05 1.202963e-04 2.108830e-05
[1131,] 5.649794e-05 8.284726e-05 2.205903e-05
[1132,] 5.731454e-05 8.276903e-05 2.225357e-05
[1133,] 2.901221e-05 8.670008e-05 1.177106e-05
[1134,] 1.621748e-04 7.405951e-05 5.830464e-05
[1135,] 8.232273e-05 8.323939e-05 2.857091e-05
[1136,] 6.002346e-05 2.692282e-04 9.952300e-05
[1137,] 6.896533e-05 1.803032e-04 6.207512e-05
[1138,] 3.969025e-05 8.411357e-05 1.578882e-05
[1139,] 9.468662e-05 8.927295e-05 4.626236e-05
[1140,] 6.480391e-05 1.045534e-04 3.806215e-05
[1141,] 4.271236e-05 8.397347e-05 1.428479e-05
[1142,] 5.906400e-05 1.064997e-04 3.335062e-05
[1143,] 2.868396e-05 9.123461e-05 1.284816e-05
[1144,] 2.984606e-05 9.260482e-05 1.457579e-05
[1145,] 2.860345e-05 9.232930e-05 1.326480e-05
[1146,] 2.819439e-05 9.205311e-05 1.271220e-05
[1147,] 4.728888e-05 1.084149e-04 2.398845e-05
[1148,] 8.683138e-05 7.868619e-05 3.462549e-05
[1149,] 4.756844e-05 1.122884e-04 2.481267e-05
[1150,] 4.756844e-05 1.117769e-04 2.473936e-05
[1151,] 2.493149e-05 7.012452e-05 8.308174e-06
[1152,] 4.298448e-05 8.385249e-05 1.422678e-05
[1153,] 1.911194e-03 7.791944e-05 3.537809e-04
[1154,] 3.147887e-05 9.744992e-05 1.374476e-05
[1155,] 1.678960e-03 7.400537e-05 3.473713e-04
[1156,] 3.281372e-05 9.806756e-05 1.457808e-05
[1157,] 2.891899e-05 9.082413e-05 1.304280e-05
[1158,] 2.519773e-05 7.417311e-05 8.694239e-06
[1159,] 2.914366e-05 9.113702e-05 1.337904e-05
[1160,] 8.614564e-05 7.747366e-05 3.330086e-05
[1161,] 4.361873e-05 8.387881e-05 1.446734e-05
[1162,] 3.371003e-05 9.662110e-05 1.501047e-05
[1163,] 8.552044e-05 7.747366e-05 3.304037e-05
[1164,] 8.739445e-05 7.747366e-05 3.384018e-05
[1165,] 2.871839e-05 8.702723e-05 1.161279e-05
[1166,] 8.571475e-05 7.747366e-05 3.311459e-05
[1167,] 2.674337e-05 7.450157e-05 9.808112e-06
[1168,] 5.585930e-05 1.048551e-04 3.026214e-05
[1169,] 2.938005e-05 9.154868e-05 1.375739e-05
[1170,] 3.751772e-05 8.291599e-05 1.207733e-05
[1171,] 2.710551e-05 7.357540e-05 9.988534e-06
[1172,] 3.337291e-05 9.098913e-05 1.413583e-05
[1173,] 3.058610e-05 9.365958e-05 1.598578e-05
[1174,] 4.936846e-05 1.235988e-04 2.834807e-05
[1175,] 4.869580e-05 1.357189e-04 2.938877e-05
[1176,] 4.869580e-05 1.353441e-04 2.933776e-05
[1177,] 3.028156e-05 9.034263e-05 1.402123e-05
[1178,] 3.079598e-05 8.998922e-05 1.430723e-05
[1179,] 1.866627e-03 7.217026e-05 4.328265e-04
[1180,] 1.016150e-04 7.431711e-05 3.499241e-05
[1181,] 9.943578e-05 7.425249e-05 3.413201e-05
[1182,] 2.653876e-05 8.431757e-05 8.873962e-06
[1183,] 4.127525e-05 1.169256e-04 1.743167e-05
[1184,] 5.567658e-05 7.427350e-05 1.723831e-05
[1185,] 2.847868e-05 8.619668e-05 1.076783e-05
[1186,] 2.593517e-05 8.971541e-05 9.082723e-06
[1187,] 3.018802e-05 8.959125e-05 1.317878e-05
[1188,] 2.949726e-05 8.939935e-05 1.254737e-05
[1189,] 2.987550e-05 9.014603e-05 1.187244e-05
[1190,] 3.857605e-05 1.430529e-04 1.823864e-05
[1191,] 2.287044e-04 8.423883e-05 7.620256e-05
[1192,] 5.450227e-04 7.290678e-05 2.012651e-04
[1193,] 3.384727e-05 9.257565e-05 1.757134e-05
[1194,] 3.828044e-05 1.492727e-04 1.892073e-05
[1195,] 3.823870e-05 1.492727e-04 1.899004e-05
[1196,] 3.644319e-04 7.250113e-05 1.294356e-04
[1197,] 3.780360e-05 1.194024e-04 1.536576e-05
[1198,] 6.303983e-04 7.171003e-05 2.096747e-04
[1199,] 3.726837e-04 7.082737e-05 1.104298e-04
[1200,] 3.063226e-05 7.252087e-05 9.389329e-06
[1201,] 3.842896e-05 1.047677e-04 1.550683e-05
[1202,] 9.778723e-05 7.901185e-05 3.010268e-05
[1203,] 3.190792e-05 7.219084e-05 9.816360e-06
[1204,] 3.827636e-05 9.893322e-05 1.490819e-05
[1205,] 3.823048e-05 9.947290e-05 1.486817e-05
[1206,] 3.103415e-05 7.198577e-05 9.554740e-06
[1207,] 8.223161e-05 8.292762e-05 2.758903e-05
[1208,] 4.021730e-05 9.612793e-05 1.506064e-05
[1209,] 4.248475e-05 9.316306e-05 1.734110e-05
[1210,] 4.076845e-05 7.315260e-05 1.219792e-05
[1211,] 4.293108e-05 7.293991e-05 1.281016e-05
[1212,] 1.058854e-04 7.874475e-05 3.010287e-05
[1213,] 2.871036e-05 9.973609e-05 1.105036e-05
[1214,] 4.308866e-05 8.073605e-05 1.867388e-05
[1215,] 2.866450e-05 9.948135e-05 1.106621e-05
[1216,] 4.481533e-05 8.569034e-05 1.818938e-05
[1217,] 5.073211e-05 8.592322e-05 2.369749e-05
[1218,] 2.742414e-05 1.098914e-04 1.200617e-05
[1219,] 4.081095e-05 9.725554e-05 1.614911e-05
[1220,] 4.039439e-05 9.687733e-05 1.546606e-05
[1221,] 3.212065e-05 8.432266e-05 1.183308e-05
[1222,] 3.817795e-05 7.332027e-05 1.144400e-05
[1223,] 3.818527e-05 8.446536e-05 1.660293e-05
[1224,] 4.227537e-05 7.039689e-05 1.396851e-05
[1225,] 7.229961e-05 8.533831e-05 3.541493e-05
[1226,] 4.070531e-05 7.703887e-05 1.418149e-05
[1227,] 4.081041e-05 7.682827e-05 1.427745e-05
[1228,] 4.403480e-05 7.058844e-05 1.414268e-05
[1229,] 4.432015e-05 8.504082e-05 2.003698e-05
[1230,] 4.573938e-05 8.393875e-05 2.063824e-05
[1231,] 3.066699e-04 8.006856e-05 5.474332e-05
[1232,] 4.045494e-05 7.775668e-05 1.410389e-05
[1233,] 6.879064e-05 9.075349e-05 3.014135e-05
[1234,] 4.065410e-05 7.862046e-05 1.425862e-05
[1235,] 4.062427e-05 7.707680e-05 1.408096e-05
[1236,] 4.065410e-05 7.905749e-05 1.428656e-05
[1237,] 4.016541e-05 8.589528e-05 1.452457e-05
[1238,] 4.068503e-05 7.795202e-05 1.422903e-05
[1239,] 4.054136e-05 8.390631e-05 1.452165e-05
[1240,] 4.325126e-05 8.078067e-05 1.626403e-05
[1241,] 4.410903e-05 8.706207e-05 1.782302e-05
[1242,] 4.293783e-05 7.924935e-05 1.582359e-05
[1243,] 4.143288e-05 7.890924e-05 1.506383e-05
[1244,] 4.097649e-05 7.894054e-05 1.463569e-05
[1245,] 4.089772e-05 7.894054e-05 1.455376e-05
[1246,] 9.045691e-05 8.472615e-05 4.504408e-05
[1247,] 1.092102e-04 7.636090e-05 4.982764e-05
[1248,] 4.106058e-05 7.826162e-05 1.452295e-05
[1249,] 3.488349e-05 6.387164e-05 1.025031e-05
[1250,] 5.282622e-05 7.112920e-05 1.757302e-05
[1251,] 4.825739e-05 7.150709e-05 1.632517e-05
[1252,] 4.158374e-05 8.263633e-05 1.809088e-05
[1253,] 4.914501e-05 7.169493e-05 1.669792e-05
[1254,] 9.839437e-05 7.836230e-05 3.072451e-05
[1255,] 1.043334e-04 7.831008e-05 3.485813e-05
[1256,] 5.589421e-05 8.519771e-05 2.234029e-05
[1257,] 1.053013e-04 7.848426e-05 3.395923e-05
[1258,] 6.548283e-05 9.350627e-05 2.968146e-05
[1259,] 4.105048e-05 7.370650e-05 1.393964e-05
[1260,] 8.353441e-05 8.403375e-05 3.008733e-05
[1261,] 9.730786e-05 7.862403e-05 3.017919e-05
[1262,] 3.474305e-04 7.895516e-05 6.225284e-05
[1263,] 5.162026e-05 8.364558e-05 2.026829e-05
[1264,] 4.857156e-05 7.445858e-05 1.745033e-05
[1265,] 4.571258e-05 7.477508e-05 1.645538e-05
[1266,] 4.106941e-05 7.038807e-05 1.361882e-05
[1267,] 4.120624e-05 7.619234e-05 1.503321e-05
[1268,] 5.370368e-05 8.840542e-05 2.057860e-05
[1269,] 7.459320e-05 7.573808e-05 1.698060e-05
[1270,] 4.148757e-05 6.288295e-05 1.220952e-05
[1271,] 4.271811e-05 6.295104e-05 1.249189e-05
[1272,] 5.376408e-05 8.255690e-05 1.768035e-05
[1273,] 9.566873e-05 7.868021e-05 2.636744e-05
[1274,] 8.517181e-05 6.962099e-05 2.685059e-05
[1275,] 5.414871e-05 8.265542e-05 1.791668e-05
[1276,] 3.584713e-05 8.492906e-05 1.155412e-05
[1277,] 1.206815e-04 6.248818e-05 3.424728e-05
[1278,] 4.110565e-05 6.313640e-05 1.200400e-05
[1279,] 5.413203e-05 8.280195e-05 1.809024e-05
[1280,] 1.570599e-04 6.602268e-05 4.781001e-05
[1281,] 8.175900e-05 7.227276e-05 1.834319e-05
[1282,] 4.987976e-05 7.244454e-05 1.532195e-05
[1283,] 4.148795e-04 8.430713e-05 1.038856e-04
[1284,] 4.064770e-04 8.428638e-05 1.020393e-04
[1285,] 4.104522e-04 8.430544e-05 1.028083e-04
[1286,] 9.003364e-04 7.368065e-05 2.236623e-04
[1287,] 9.081533e-04 7.508232e-05 2.051710e-04
[1288,] 8.393559e-04 7.477843e-05 1.932376e-04
[1289,] 8.832441e-04 7.477843e-05 2.026355e-04
[1290,] 8.582251e-05 7.064550e-05 1.908284e-05
[1291,] 3.208924e-05 7.081328e-05 1.016244e-05
[1292,] 8.913604e-05 7.979577e-05 2.868376e-05
[1293,] 9.454607e-04 7.375877e-05 2.329746e-04
[1294,] 3.246292e-05 7.101527e-05 1.033410e-05
[1295,] 9.003364e-04 7.373403e-05 2.228424e-04
[1296,] 4.671627e-05 7.543208e-05 1.389857e-05
[1297,] 9.437013e-04 7.429880e-05 2.242405e-04
[1298,] 3.335909e-05 7.102639e-05 1.062128e-05
[1299,] 8.969124e-04 7.423903e-05 2.145161e-04
[1300,] 2.257821e-04 7.231369e-05 4.179885e-05
[1301,] 7.560728e-05 7.866985e-05 2.239640e-05
[1302,] 2.738444e-05 6.381573e-05 8.465599e-06
[1303,] 1.855893e-04 6.493251e-05 4.992485e-05
[1304,] 4.116579e-05 6.287088e-05 1.222224e-05
[1305,] 1.046629e-04 6.459107e-05 2.943247e-05
[1306,] 1.301954e-04 6.772139e-05 2.617521e-05
[1307,] 1.179362e-04 6.815665e-05 2.420212e-05
[1308,] 1.067833e-04 6.179034e-05 3.162185e-05
[1309,] 3.016168e-05 7.092628e-05 9.359297e-06
[1310,] 3.128388e-05 7.153142e-05 9.753796e-06
[1311,] 3.538522e-04 8.566700e-05 1.062273e-04
[1312,] 1.241301e-04 6.835516e-05 2.493514e-05
[1313,] 4.434766e-05 6.224738e-05 1.380137e-05
[1314,] 1.359516e-03 7.303971e-05 3.528688e-04
[1315,] 1.014023e-04 6.186112e-05 3.063455e-05
[1316,] 5.241832e-03 6.573965e-05 8.004165e-04
[1317,] 1.347075e-04 6.833604e-05 2.626946e-05
[1318,] 1.346484e-03 7.282320e-05 3.608181e-04
[1319,] 2.947870e-05 6.300139e-05 9.716895e-06
[1320,] 3.019086e-05 7.702382e-05 9.615278e-06
[1321,] 4.502700e-05 6.379425e-05 1.494731e-05
[1322,] 1.495593e-04 6.256433e-05 3.871484e-05
[1323,] 1.145208e-04 6.532548e-05 4.072567e-05
[1324,] 2.448073e-03 6.561321e-05 6.105247e-04
[1325,] 6.160647e-05 7.956809e-05 2.202069e-05
[1326,] 6.609504e-04 6.523565e-05 1.766371e-04
[1327,] 6.153067e-05 7.910284e-05 2.182036e-05
[1328,] 3.719788e-05 8.123725e-05 1.194244e-05
[1329,] 3.856906e-05 8.767146e-05 1.697489e-05
[1330,] 6.757477e-03 7.007178e-05 2.029347e-03
[1331,] 6.173522e-05 7.937561e-05 2.202611e-05
[1332,] 7.696596e-03 6.972126e-05 2.171426e-03
[1333,] 8.140765e-03 6.964262e-05 2.239708e-03
[1334,] 6.097427e-05 7.989200e-05 2.189235e-05
[1335,] 4.323160e-04 6.335184e-05 1.183933e-04
[1336,] 7.780021e-03 6.997629e-05 2.226901e-03
[1337,] 4.323160e-04 6.322360e-05 1.164703e-04
[1338,] 6.190396e-05 7.992942e-05 2.232353e-05
[1339,] 5.018934e-03 7.287727e-05 1.023675e-03
[1340,] 5.000066e-04 6.269378e-05 1.486238e-04
[1341,] 3.420831e-05 6.809487e-05 1.080951e-05
[1342,] 3.450613e-05 6.678473e-05 1.087288e-05
[1343,] 3.528428e-05 7.426320e-05 1.092328e-05
[1344,] 3.557216e-04 6.282073e-05 8.284732e-05
[1345,] 5.832182e-05 8.579351e-05 2.803200e-05
[1346,] 2.814351e-04 6.197036e-05 8.415076e-05
[1347,] 2.922585e-04 6.196594e-05 8.718059e-05
[1348,] 4.408494e-04 6.217155e-05 1.067570e-04
[1349,] 1.298213e-03 6.278612e-05 3.849594e-04
[1350,] 2.735761e-04 6.539635e-05 8.017093e-05
[1351,] 4.136869e-04 6.597495e-05 8.374548e-05
[1352,] 1.589290e-03 6.643972e-05 2.929073e-04
[1353,] 9.868210e-05 7.843836e-05 2.359657e-05
[1354,] 5.570133e-05 7.885837e-05 1.717914e-05
[1355,] 5.570133e-05 7.884894e-05 1.718415e-05
[1356,] 1.205445e-03 8.803477e-05 4.911179e-04
[1357,] 6.314029e-05 7.489723e-05 1.903110e-05
[1358,] 8.480308e-03 8.019085e-05 4.316410e-03
[1359,] 1.000656e-02 8.059080e-05 5.276592e-03
[1360,] 1.353770e-02 8.059080e-05 7.137705e-03
[1361,] 1.291171e-02 8.055841e-05 6.789369e-03
[1362,] 4.866648e-05 7.886560e-05 1.574069e-05
[1363,] 3.205121e-05 8.834269e-05 1.391449e-05
[1364,] 1.071109e-02 7.574889e-05 3.046360e-03
[1365,] 9.046375e-03 8.046952e-05 4.731589e-03
[1366,] 4.853374e-05 7.918880e-05 1.582166e-05
[1367,] 8.758571e-03 8.053438e-05 4.605369e-03
[1368,] 9.046375e-03 8.054629e-05 4.770120e-03
[1369,] 3.957737e-04 7.146318e-05 2.981217e-05
[1370,] 8.758571e-03 8.051342e-05 4.605981e-03
[1371,] 7.922733e-03 8.048068e-05 4.155150e-03
[1372,] 7.922733e-03 8.051342e-05 4.166204e-03
[1373,] 8.181918e-03 8.051342e-05 4.302579e-03
[1374,] 9.377761e-03 8.052542e-05 4.945617e-03
[1375,] 9.377761e-03 8.049230e-05 4.932333e-03
[1376,] 1.033730e-02 8.049230e-05 5.437114e-03
[1377,] 1.000656e-02 8.049230e-05 5.263130e-03
[1378,] 1.000656e-02 8.049230e-05 5.263130e-03
[1379,] 1.033730e-02 8.045602e-05 5.420991e-03
[1380,] 1.033730e-02 7.983282e-05 5.140231e-03
[1381,] 9.377761e-03 7.840933e-05 4.042507e-03
[1382,] 1.033730e-02 7.973930e-05 5.097398e-03
[1383,] 1.000656e-02 7.952686e-05 4.839826e-03
[1384,] 9.377761e-03 7.949757e-05 4.518934e-03
[1385,] 1.000656e-02 7.943742e-05 4.799551e-03
[1386,] 8.968105e-03 8.352995e-05 3.948789e-03
[1387,] 6.575256e-05 7.913933e-05 1.608616e-05
[1388,] 1.396734e-04 7.212073e-05 1.363750e-05
[1389,] 1.107351e-02 7.937753e-05 5.279359e-03
[1390,] 4.843076e-05 7.924107e-05 1.579175e-05
[1391,] 1.000656e-02 7.979876e-05 4.944633e-03
[1392,] 9.424582e-03 7.943742e-05 4.521320e-03
[1393,] 3.925076e-04 7.790867e-05 2.350801e-05
[1394,] 1.439541e-02 8.353952e-05 6.405772e-03
[1395,] 4.841557e-05 7.900010e-05 1.564631e-05
[1396,] 7.331734e-03 7.860586e-05 3.221132e-03
[1397,] 1.404683e-04 7.734793e-05 1.504620e-05
[1398,] 4.262859e-05 6.448953e-05 1.258165e-05
[1399,] 4.856914e-05 7.625026e-05 1.342913e-05
[1400,] 5.732328e-05 7.637464e-05 1.513625e-05
[1401,] 6.059786e-05 8.301310e-05 1.798495e-05
[1402,] 8.504026e-05 7.828533e-05 2.123541e-05
[1403,] 2.485937e-04 8.089261e-05 4.101008e-05
[1404,] 1.093897e-02 8.352893e-05 4.865366e-03
[1405,] 1.395858e-02 8.333899e-05 5.918265e-03
[1406,] 1.658764e-02 6.956214e-05 8.404305e-04
[1407,] 9.844027e-05 9.206815e-05 4.160938e-05
[1408,] 8.983918e-05 8.214775e-05 2.475656e-05
[1409,] 8.652725e-05 8.068708e-05 2.219405e-05
[1410,] 9.971668e-04 7.993634e-05 4.171197e-05
[1411,] 8.411670e-04 7.836907e-05 3.714337e-05
[1412,] 1.745415e-04 7.454535e-05 2.986640e-05
[1413,] 6.736076e-05 8.170163e-05 1.803195e-05
[1414,] 6.147504e-05 7.459798e-05 1.857116e-05
[1415,] 6.147504e-05 7.459798e-05 1.857116e-05
[1416,] 8.772307e-05 8.086019e-05 2.260506e-05
[1417,] 7.072766e-04 7.102385e-05 4.288600e-05
[1418,] 6.143022e-05 7.386074e-05 1.858269e-05
[1419,] 6.143205e-05 7.424925e-05 1.855560e-05
[1420,] 8.874340e-05 8.275091e-05 2.559897e-05
[1421,] 8.707585e-03 8.374854e-05 4.007143e-03
[1422,] 8.483324e-05 8.273297e-05 2.494388e-05
[1423,] 4.268782e-05 8.052542e-05 1.393472e-05
[1424,] 7.708848e-03 8.376837e-05 3.536740e-03
[1425,] 6.139590e-05 7.512110e-05 1.874456e-05
[1426,] 5.214560e-05 7.951029e-05 1.689268e-05
[1427,] 6.147586e-05 7.466706e-05 1.865129e-05
[1428,] 5.223678e-05 7.953078e-05 1.692391e-05
[1429,] 6.654269e-03 8.380972e-05 3.069221e-03
[1430,] 2.740145e-05 8.711761e-05 9.876237e-06
[1431,] 5.217581e-05 7.954942e-05 1.691011e-05
[1432,] 6.131662e-05 7.347658e-05 1.861214e-05
[1433,] 1.605837e-02 8.382736e-05 7.407673e-03
[1434,] 4.206660e-05 6.590924e-05 1.213984e-05
[1435,] 6.126880e-05 7.342791e-05 1.864758e-05
[1436,] 2.751349e-05 8.581344e-05 9.395907e-06
[1437,] 1.454178e-02 8.395454e-05 6.861311e-03
[1438,] 4.138829e-05 6.567261e-05 1.208350e-05
[1439,] 7.259917e-05 8.801983e-05 2.450140e-05
[1440,] 4.948608e-02 8.423245e-05 2.485954e-02
[1441,] 9.244784e-02 8.013714e-05 4.498902e-02
[1442,] 1.313981e-02 7.717147e-05 4.750583e-03
[1443,] 1.032497e-01 8.395934e-05 4.904140e-02
[1444,] 6.822761e-05 8.708773e-05 2.201531e-05
[1445,] 4.939610e-05 9.370831e-05 2.306931e-05
[1446,] 4.158096e-03 8.387319e-05 1.956986e-03
[1447,] 7.204476e-05 8.047453e-05 1.607795e-05
[1448,] 6.916932e-04 8.227840e-05 2.433460e-04
[1449,] 6.154542e-05 7.435058e-05 1.918288e-05
[1450,] 3.651790e-05 6.706370e-05 1.091574e-05
[1451,] 9.060379e-05 8.450344e-05 2.433778e-05
[1452,] 6.174771e-05 7.477372e-05 1.969048e-05
[1453,] 5.372963e-04 6.743958e-05 5.336267e-05
[1454,] 3.081646e-05 7.665920e-05 9.360718e-06
[1455,] 4.527064e-05 7.084456e-05 1.293080e-05
[1456,] 2.482992e-04 7.491633e-05 1.969035e-05
[1457,] 4.842919e-05 7.062630e-05 1.253074e-05
[1458,] 4.508059e-05 7.036652e-05 1.239068e-05
[1459,] 1.869351e-02 8.429435e-05 9.483400e-03
[1460,] 6.398963e-05 7.496868e-05 2.298338e-05
[1461,] 4.980011e-05 7.067314e-05 1.261828e-05
[1462,] 7.052734e-05 7.844004e-05 2.735342e-05
[1463,] 7.272868e-05 7.306241e-05 2.521548e-05
[1464,] 6.904006e-05 7.811159e-05 2.649022e-05
[1465,] 6.580289e-05 7.111929e-05 1.365025e-05
[1466,] 4.025710e-05 7.304339e-05 1.158865e-05
[1467,] 3.779512e-05 7.195793e-05 1.127274e-05
[1468,] 3.813406e-05 7.339289e-05 1.120729e-05
[1469,] 7.100826e-05 8.381285e-05 2.376693e-05
[1470,] 8.818207e-05 8.268079e-05 2.722556e-05
[1471,] 9.182327e-04 8.233511e-05 3.252243e-04
[1472,] 9.508506e-05 8.211024e-05 3.018702e-05
[1473,] 1.430933e-04 8.213404e-05 3.983795e-05
[1474,] 4.274468e-05 7.956767e-05 1.417189e-05
[1475,] 1.244811e-04 8.220768e-05 3.983573e-05
[1476,] 4.279797e-05 7.990959e-05 1.424363e-05
[1477,] 5.689312e-05 3.097341e-04 4.106633e-05
[1478,] 5.711773e-05 8.333817e-05 1.911818e-05
[1479,] 6.416871e-05 1.166053e-04 2.842016e-05
[1480,] 6.984942e-05 8.295156e-05 2.716581e-05
[1481,] 1.499841e-04 8.163611e-05 3.952432e-05
[1482,] 1.275840e-04 8.173254e-05 3.902412e-05
[1483,] 6.178150e-05 9.816091e-05 2.640403e-05
[1484,] 6.005942e-05 8.329324e-05 2.019573e-05
[1485,] 2.184437e-04 1.805909e-04 1.529587e-04
[1486,] 2.280879e-04 1.810744e-04 1.615695e-04
[1487,] 6.920784e-05 7.888580e-05 2.316090e-05
[1488,] 1.098163e-04 8.218599e-05 3.612812e-05
[1489,] 6.386796e-05 8.754345e-05 2.583688e-05
[1490,] 1.619730e-02 8.175878e-05 4.039874e-03
[1491,] 5.192988e-05 9.093175e-05 1.848533e-05
[1492,] 2.323418e-04 1.721512e-04 1.638297e-04
[1493,] 4.923181e-05 1.216273e-04 1.972634e-05
[1494,] 6.143175e-05 9.110352e-05 2.582736e-05
[1495,] 2.232987e-04 1.711729e-04 1.559224e-04
[1496,] 6.013341e-05 8.111515e-05 2.173891e-05
[1497,] 5.383495e-05 8.208458e-05 1.960996e-05
[1498,] 8.757995e-04 8.228269e-05 2.986538e-04
[1499,] 1.857788e-02 8.158603e-05 4.809499e-03
[1500,] 1.334371e-04 8.348504e-05 5.330719e-05
[1501,] 5.534424e-05 9.421214e-05 2.271423e-05
[1502,] 6.055470e-05 8.145526e-05 2.208957e-05
[1503,] 2.304330e-04 1.752260e-04 1.631822e-04
[1504,] 1.375653e-04 8.176082e-05 4.871048e-05
[1505,] 6.269090e-05 8.004831e-05 2.213329e-05
[1506,] 5.420638e-05 8.171182e-05 1.961487e-05
[1507,] 5.732143e-05 9.185870e-05 2.367444e-05
[1508,] 1.196365e-04 8.195475e-05 4.415513e-05
[1509,] 5.824576e-05 8.839700e-05 2.192317e-05
[1510,] 3.981585e-05 8.575517e-05 1.888294e-05
[1511,] 3.141385e-03 8.335959e-05 7.505403e-04
[1512,] 1.541651e-03 8.219893e-05 4.331700e-04
[1513,] 5.633833e-05 8.366602e-05 1.845154e-05
[1514,] 2.359950e-04 9.022149e-05 1.282633e-04
[1515,] 2.047875e-04 1.261111e-04 1.241906e-04
[1516,] 1.590455e-04 7.319192e-05 5.200591e-05
[1517,] 4.994301e-04 8.350586e-05 1.598454e-04
[1518,] 4.441433e-05 8.129092e-05 1.459121e-05
[1519,] 4.618510e-05 8.505312e-05 1.652227e-05
[1520,] 4.596882e-05 8.505312e-05 1.643504e-05
[1521,] 4.823848e-05 7.543213e-05 1.591318e-05
[1522,] 4.656616e-05 8.188205e-05 1.847291e-05
[1523,] 5.978020e-05 8.494571e-05 1.952694e-05
[1524,] 5.528766e-05 7.551055e-05 1.840041e-05
[1525,] 7.263982e-05 7.812894e-05 2.407179e-05
[1526,] 4.072419e-05 8.341604e-05 1.395534e-05
[1527,] 4.072419e-05 8.341001e-05 1.395215e-05
[1528,] 9.838988e-05 7.336420e-05 3.072301e-05
[1529,] 3.885095e-05 8.370187e-05 1.328401e-05
[1530,] 1.572163e-04 7.883512e-05 6.302705e-05
[1531,] 3.682561e-05 8.344469e-05 1.244916e-05
[1532,] 8.780133e-05 7.346331e-05 2.783108e-05
[1533,] 3.673007e-05 8.338935e-05 1.239964e-05
[1534,] 1.111287e-04 7.371460e-05 3.545449e-05
[1535,] 1.298644e-04 7.401749e-05 4.155669e-05
[1536,] 1.051136e-04 7.160963e-05 3.344026e-05
[1537,] 8.463279e-05 7.388176e-05 2.697002e-05
[1538,] 5.363968e-05 8.036471e-05 1.908110e-05
[1539,] 3.060464e-05 7.409970e-05 9.753858e-06
[1540,] 3.135100e-05 6.979170e-05 9.808529e-06
[1541,] 2.621189e-05 7.206840e-05 7.992021e-06
[1542,] 2.793663e-05 8.195841e-05 9.042223e-06
[1543,] 4.352666e-05 6.860477e-05 1.232759e-05
[1544,] 4.517194e-05 8.532309e-05 1.832801e-05
[1545,] 3.294589e-05 7.775809e-05 1.061116e-05
[1546,] 8.976762e-05 8.548697e-05 3.892727e-05
[1547,] 8.194151e-05 8.590947e-05 3.672474e-05
[1548,] 2.859517e-05 6.775254e-05 8.904166e-06
[1549,] 4.354308e-05 7.670619e-05 1.231347e-05
[1550,] 4.051095e-05 8.077936e-05 1.370207e-05
[1551,] 2.854717e-05 7.206163e-05 8.949585e-06
[1552,] 1.069730e-04 1.052740e-04 9.516457e-05
[1553,] 3.284597e-05 7.651833e-05 1.013829e-05
[1554,] 1.165368e-04 8.870262e-05 6.088957e-05
[1555,] 1.149559e-04 8.814372e-05 5.808073e-05
[1556,] 1.149559e-04 8.906557e-05 5.601521e-05
[1557,] 2.547167e-05 7.307611e-05 8.014659e-06
[1558,] 6.382278e-05 1.058284e-04 2.591282e-05
[1559,] 6.608778e-05 1.050963e-04 2.699592e-05
[1560,] 5.484031e-05 7.001414e-05 1.509056e-05
[1561,] 5.978746e-05 1.101371e-04 2.408420e-05
[1562,] 7.014688e-05 1.013041e-04 2.881458e-05
[1563,] 4.835170e-05 6.900667e-05 1.321042e-05
[1564,] 2.376301e-04 7.116451e-05 4.044293e-05
[1565,] 1.419803e-04 8.366588e-05 5.315710e-05
[1566,] 1.346846e-04 8.342657e-05 5.078069e-05
[1567,] 6.629242e-05 9.797739e-05 2.679212e-05
[1568,] 3.269968e-05 1.244371e-04 1.767867e-05
[1569,] 6.676228e-05 9.921082e-05 2.707691e-05
[1570,] 4.754535e-05 6.843346e-05 1.269157e-05
[1571,] 4.101653e-05 7.204852e-05 1.178070e-05
[1572,] 5.852771e-05 8.358287e-05 2.126101e-05
[1573,] 4.462735e-05 6.817781e-05 1.251072e-05
[1574,] 1.465099e-04 7.932556e-05 4.911576e-05
[1575,] 2.449018e-04 7.010713e-05 3.740247e-05
[1576,] 2.359559e-04 7.257206e-05 3.999917e-05
[1577,] 2.296562e-04 8.117193e-05 7.928327e-05
[1578,] 4.674627e-05 7.132699e-05 1.691083e-05
[1579,] 1.961594e-04 1.008045e-04 1.465234e-04
[1580,] 2.132073e-04 7.560798e-05 5.778883e-05
[1581,] 1.767447e-04 9.943147e-05 1.264848e-04
[1582,] 1.762217e-04 1.007028e-04 1.288973e-04
[1583,] 3.604734e-05 6.653863e-05 1.072386e-05
[1584,] 4.779128e-05 6.683205e-05 1.380425e-05
[1585,] 4.675174e-05 6.818266e-05 1.488318e-05
[1586,] 4.956731e-05 6.904492e-05 1.629263e-05
[1587,] 1.691269e-04 9.530594e-05 1.113952e-04
[1588,] 3.891849e-04 9.729281e-05 2.923922e-04
[1589,] 3.618451e-04 7.025524e-05 5.792716e-05
[1590,] 7.198269e-05 1.067740e-04 4.104014e-05
[1591,] 3.492808e-04 6.989755e-05 5.643283e-05
[1592,] 3.628150e-04 6.629726e-05 5.286652e-05
[1593,] 3.628150e-04 6.518454e-05 5.485075e-05
[1594,] 3.621107e-04 6.470430e-05 5.517265e-05
[1595,] 3.384882e-04 6.454782e-05 5.235262e-05
[1596,] 6.879417e-05 7.483708e-05 2.093852e-05
[1597,] 3.772043e-04 6.370481e-05 5.958881e-05
[1598,] 3.770034e-04 6.370486e-05 5.949716e-05
[1599,] 6.447658e-05 7.389018e-05 1.943327e-05
[1600,] 6.058934e-05 7.364983e-05 1.820966e-05
[1601,] 3.842415e-04 6.347931e-05 6.121490e-05
[1602,] 3.318957e-04 8.015540e-05 1.621829e-04
[1603,] 6.216985e-05 7.336064e-05 1.858264e-05
[1604,] 6.130232e-05 7.339624e-05 1.833088e-05
[1605,] 3.645454e-04 8.244270e-05 1.903443e-04
[1606,] 5.893880e-05 7.316506e-05 1.759579e-05
[1607,] 6.045321e-05 7.285975e-05 1.791291e-05
[1608,] 3.484382e-04 6.386235e-05 5.464137e-05
[1609,] 3.484382e-04 6.386235e-05 5.464137e-05
[1610,] 6.045321e-05 7.258444e-05 1.784242e-05
[1611,] 6.144149e-05 7.219611e-05 1.806021e-05
[1612,] 2.245404e-04 6.556514e-05 3.733793e-05
[1613,] 4.517924e-04 8.182147e-05 2.301494e-04
[1614,] 6.045321e-05 7.164055e-05 1.759014e-05
[1615,] 5.962210e-05 7.148490e-05 1.730842e-05
[1616,] 3.701727e-04 8.051332e-05 1.827493e-04
[1617,] 5.962210e-05 7.116569e-05 1.721965e-05
[1618,] 6.045650e-05 7.083789e-05 1.736112e-05
[1619,] 3.492808e-04 6.457507e-05 5.327786e-05
[1620,] 3.644127e-04 7.906252e-05 1.720417e-04
[1621,] 3.571445e-04 6.428578e-05 5.508496e-05
[1622,] 3.726520e-05 8.187200e-05 1.447211e-05
[1623,] 4.679080e-05 7.115898e-05 1.414582e-05
[1624,] 3.889713e-04 6.525640e-05 5.659649e-05
[1625,] 1.017285e-04 7.679484e-05 3.694422e-05
[1626,] 6.071878e-05 7.352112e-05 1.705195e-05
[1627,] 6.258396e-05 7.348880e-05 1.737396e-05
[1628,] 5.751786e-05 7.359528e-05 1.646417e-05
[1629,] 5.988194e-05 7.368316e-05 1.722605e-05
[1630,] 3.735105e-04 6.518951e-05 5.478424e-05
[1631,] 5.906280e-05 7.369847e-05 1.708477e-05
[1632,] 5.906280e-05 7.372120e-05 1.713629e-05
[1633,] 3.811472e-04 6.527373e-05 5.558398e-05
[1634,] 3.250321e-05 6.273156e-05 9.794982e-06
[1635,] 3.811472e-04 6.518951e-05 5.574512e-05
[1636,] 3.902943e-05 6.223215e-05 1.160598e-05
[1637,] 5.663168e-05 7.386509e-05 1.684925e-05
[1638,] 3.030391e-04 6.300850e-05 7.274646e-05
[1639,] 3.911149e-05 6.218957e-05 1.162621e-05
[1640,] 3.903058e-05 6.223185e-05 1.160623e-05
[1641,] 3.811472e-04 6.527373e-05 5.558398e-05
[1642,] 3.961776e-04 6.536842e-05 5.727651e-05
[1643,] 3.903058e-05 6.231935e-05 1.159528e-05
[1644,] 5.739847e-05 7.384089e-05 1.699029e-05
[1645,] 3.889713e-04 6.536842e-05 5.638045e-05
[1646,] 3.829271e-05 6.240105e-05 1.146651e-05
[1647,] 4.043723e-04 6.584957e-05 5.737236e-05
[1648,] 3.917623e-05 6.384154e-05 1.310210e-05
[1649,] 6.157376e-05 7.381454e-05 1.795703e-05
[1650,] 6.120196e-05 7.384089e-05 1.792744e-05
[1651,] 4.213759e-04 6.605424e-05 5.904607e-05
[1652,] 4.213759e-04 6.615839e-05 5.885342e-05
[1653,] 3.630520e-04 6.615839e-05 5.205126e-05
[1654,] 3.850755e-05 6.260061e-05 1.148261e-05
[1655,] 4.293044e-04 6.615839e-05 5.979978e-05
[1656,] 4.203533e-05 6.317887e-05 1.180570e-05
[1657,] 4.085493e-05 6.311821e-05 1.155842e-05
[1658,] 6.157376e-05 7.396110e-05 1.819187e-05
[1659,] 3.857769e-05 6.223185e-05 1.152833e-05
[1660,] 6.198279e-05 7.417830e-05 1.876187e-05
[1661,] 4.127699e-04 6.584957e-05 5.839153e-05
[1662,] 3.381163e-04 6.295465e-05 7.910634e-05
[1663,] 3.864934e-05 6.203027e-05 1.156514e-05
[1664,] 4.293044e-04 6.562753e-05 6.139318e-05
[1665,] 6.023449e-05 7.437701e-05 1.858380e-05
[1666,] 3.850169e-05 7.342676e-05 1.127235e-05
[1667,] 3.421948e-04 6.301953e-05 8.038096e-05
[1668,] 4.213759e-04 6.448119e-05 6.303204e-05
[1669,] 4.213759e-04 6.515709e-05 6.142059e-05
[1670,] 6.037212e-05 7.490986e-05 1.952787e-05
[1671,] 3.825986e-05 6.167450e-05 1.155924e-05
[1672,] 6.374738e-05 7.471315e-05 2.007282e-05
[1673,] 3.904027e-05 6.167942e-05 1.176482e-05
[1674,] 4.139681e-05 6.216448e-05 1.212334e-05
[1675,] 3.785053e-05 6.163637e-05 1.158519e-05
[1676,] 5.827736e-05 7.424850e-05 1.732873e-05
[1677,] 6.199751e-05 7.473779e-05 1.937277e-05
[1678,] 5.401845e-04 6.287544e-05 8.800010e-05
[1679,] 5.716728e-04 6.244845e-05 9.560219e-05
[1680,] 6.963215e-05 7.449592e-05 2.069159e-05
[1681,] 4.182829e-05 6.176383e-05 1.287104e-05
[1682,] 4.280074e-05 6.160339e-05 1.313318e-05
[1683,] 5.828994e-04 6.242941e-05 9.929777e-05
[1684,] 3.800042e-04 6.178755e-05 6.775196e-05
[1685,] 1.388967e-04 7.490907e-05 2.631935e-05
[1686,] 9.733134e-05 6.399218e-05 1.990505e-05
[1687,] 3.019360e-04 7.093092e-05 3.561957e-05
[1688,] 1.197750e-04 8.407285e-05 4.097805e-05
[1689,] 7.668506e-05 8.957902e-05 7.275982e-05
[1690,] 4.435066e-04 6.418365e-05 1.008188e-04
[1691,] 7.568864e-04 6.387725e-05 1.524922e-04
[1692,] 5.821811e-05 8.670102e-05 4.639961e-05
[1693,] 4.462816e-04 6.391911e-05 9.829775e-05
[1694,] 5.063697e-04 6.405225e-05 1.119542e-04
[1695,] 6.054470e-05 8.658256e-05 4.725845e-05
[1696,] 7.039636e-04 6.408790e-05 1.451466e-04
[1697,] 5.686689e-05 8.310478e-05 3.993057e-05
[1698,] 6.521119e-04 6.323865e-05 1.149359e-04
[1699,] 4.431822e-05 8.376427e-05 1.455095e-05
[1700,] 5.385181e-04 8.369469e-05 1.228921e-04
[1701,] 1.029681e-04 8.131902e-05 6.947476e-05
[1702,] 2.711563e-05 7.115261e-05 9.085882e-06
[1703,] 1.000380e-04 8.737979e-05 9.408208e-05
[1704,] 1.210524e-04 8.854609e-05 1.223978e-04
[1705,] 1.210524e-04 8.895812e-05 1.248470e-04
[1706,] 1.090865e-04 8.988572e-05 1.170182e-04
[1707,] 3.774878e-05 1.027890e-04 1.493734e-05
[1708,] 1.064532e-04 8.781032e-05 1.094761e-04
[1709,] 1.740266e-04 1.011255e-03 2.661795e-03
[1710,] 3.886591e-05 8.886113e-05 1.510396e-05
[1711,] 1.006512e-04 8.732634e-05 1.005379e-04
[1712,] 3.951724e-05 9.457213e-05 1.560038e-05
[1713,] 3.951724e-05 9.912829e-05 1.576413e-05
[1714,] 3.883144e-05 9.464473e-05 1.530591e-05
[1715,] 1.172005e-04 8.184870e-05 4.636604e-05
[1716,] 1.534035e-04 5.927291e-04 1.317309e-03
[1717,] 6.877261e-05 8.233589e-05 2.283129e-05
[1718,] 3.513132e-05 1.346815e-04 1.397975e-05
[1719,] 5.255978e-05 1.016357e-04 2.201144e-05
[1720,] 7.701754e-05 8.667171e-05 7.870260e-05
[1721,] 1.822771e-04 1.030843e-04 2.436092e-04
[1722,] 5.425559e-05 1.110032e-04 2.315559e-05
[1723,] 8.419724e-05 8.668780e-04 9.539382e-04
[1724,] 4.685557e-05 8.253598e-05 1.591181e-05
[1725,] 3.836584e-05 1.167242e-04 1.826301e-05
[1726,] 1.307501e-04 8.559917e-05 1.320727e-04
[1727,] 1.435808e-04 8.585090e-05 1.453278e-04
[1728,] 1.530080e-04 9.665327e-05 1.892304e-04
[1729,] 8.673806e-05 1.087849e-03 1.240483e-03
[1730,] 1.500113e-04 9.602524e-05 1.840443e-04
[1731,] 8.903487e-05 1.016005e-03 1.200979e-03
[1732,] 7.952191e-05 8.199963e-05 2.632937e-05
[1733,] 8.903940e-05 1.152970e-04 1.255376e-04
[1734,] 9.302325e-05 8.597684e-05 9.462997e-05
[1735,] 8.188728e-05 7.278671e-04 7.771129e-04
[1736,] 8.987964e-05 8.604279e-05 9.146844e-05
[1737,] 7.971844e-05 7.470521e-04 7.696048e-04
[1738,] 1.244818e-04 8.483488e-05 1.208453e-04
[1739,] 8.688015e-05 8.507519e-05 8.399816e-05
[1740,] 8.543212e-05 8.494976e-05 8.196612e-05
[1741,] 5.250692e-05 7.669930e-05 2.553813e-05
[1742,] 3.267200e-05 9.557717e-05 1.237733e-05
[1743,] 3.866804e-05 8.558474e-05 1.484875e-05
[1744,] 8.338685e-05 4.935645e-04 5.409515e-04
[1745,] 5.340151e-05 8.165682e-05 4.090482e-05
[1746,] 5.066078e-05 3.654243e-04 2.090384e-04
[1747,] 4.461761e-05 4.014382e-04 1.868851e-04
[1748,] 6.895211e-05 8.155074e-05 5.420882e-05
[1749,] 3.921052e-05 8.558474e-05 1.509904e-05
[1750,] 3.948904e-05 9.031736e-05 1.536159e-05
[1751,] 4.416029e-05 4.205030e-04 1.914260e-04
[1752,] 8.717404e-05 5.646353e-04 6.528995e-04
[1753,] 8.013038e-05 4.864276e-04 5.072267e-04
[1754,] 8.013038e-05 4.691102e-04 4.892957e-04
[1755,] 6.790926e-05 8.028711e-05 5.018285e-05
[1756,] 6.678878e-05 8.096365e-05 5.068609e-05
[1757,] 8.876608e-05 5.043761e-04 5.971759e-04
[1758,] 6.616680e-05 8.067694e-05 4.953204e-05
[1759,] 3.644263e-05 7.970404e-05 1.414167e-05
[1760,] 6.654894e-05 8.067694e-05 4.984277e-05
[1761,] 3.866804e-05 8.626719e-05 1.488315e-05
[1762,] 6.685070e-05 8.001950e-05 4.823856e-05
[1763,] 3.948904e-05 1.274662e-04 1.644947e-05
[1764,] 6.790926e-05 7.993136e-05 4.863932e-05
[1765,] 8.494509e-05 5.311210e-04 5.947094e-04
[1766,] 6.293831e-05 8.047690e-05 4.616618e-05
[1767,] 5.942954e-05 8.242192e-05 2.052906e-05
[1768,] 3.680997e-05 7.879214e-05 1.286380e-05
[1769,] 6.069884e-05 8.235044e-05 2.100627e-05
[1770,] 3.551615e-05 7.192240e-05 1.131433e-05
[1771,] 4.314755e-05 6.705427e-05 1.132104e-05
[1772,] 4.455508e-05 6.750500e-05 1.282249e-05
[1773,] 8.550164e-05 6.770299e-05 2.103042e-05
[1774,] 1.525758e-04 7.255299e-05 4.081517e-05
[1775,] 2.776521e-05 8.717798e-05 1.610890e-05
[1776,] 3.625944e-05 7.942713e-05 1.165879e-05
[1777,] 3.797493e-05 2.456728e-04 8.852915e-05
[1778,] 9.864975e-05 3.458140e-04 4.474932e-04
[1779,] 1.312486e-04 8.338429e-05 5.056344e-05
[1780,] 3.803608e-05 5.554730e-04 1.858356e-04
[1781,] 6.620669e-05 5.673827e-04 4.586394e-04
[1782,] 4.107403e-05 7.611907e-05 1.457404e-05
[1783,] 3.751862e-05 5.768340e-04 1.865720e-04
[1784,] 6.557284e-05 6.465981e-04 5.113437e-04
[1785,] 6.329981e-05 6.465981e-04 4.864831e-04
[1786,] 4.029159e-05 7.600503e-05 1.420834e-05
[1787,] 6.482573e-05 6.544188e-04 5.089433e-04
[1788,] 1.061932e-04 8.348848e-05 4.060268e-05
[1789,] 1.086891e-04 8.398744e-05 4.237070e-05
[1790,] 5.461071e-05 6.544188e-04 3.955559e-04
[1791,] 5.461071e-05 6.544188e-04 3.955559e-04
[1792,] 5.516464e-05 6.711945e-04 4.112200e-04
[1793,] 1.188500e-04 8.314899e-05 4.521098e-05
[1794,] 1.249926e-04 8.358672e-05 4.855493e-05
[1795,] 4.473927e-05 5.538002e-04 2.452630e-04
[1796,] 4.457311e-05 5.675747e-04 2.490787e-04
[1797,] 5.109370e-05 5.207037e-04 2.882188e-04
[1798,] 3.105418e-05 4.899677e-04 1.072867e-04
[1799,] 3.087090e-05 4.897508e-04 1.056352e-04
[1800,] 4.789472e-05 7.306081e-05 1.655236e-05
[1801,] 5.173074e-05 5.026258e-04 2.844029e-04
[1802,] 5.189477e-05 5.082211e-04 2.887229e-04
[1803,] 3.430540e-05 7.992309e-05 1.104027e-05
[1804,] 5.620485e-05 7.038080e-04 4.405717e-04
[1805,] 4.149534e-05 7.298338e-05 1.405933e-05
[1806,] 1.068301e-04 8.404007e-05 4.163709e-05
[1807,] 4.927219e-05 7.571496e-04 3.835503e-04
[1808,] 4.944378e-05 5.226819e-04 2.737421e-04
[1809,] 4.757560e-05 5.170062e-04 2.544330e-04
[1810,] 4.786465e-05 5.291133e-04 2.621230e-04
[1811,] 6.298777e-05 9.064897e-05 3.986321e-05
[1812,] 6.198940e-05 2.347110e-03 1.618685e-03
[1813,] 4.438099e-05 1.093427e-04 1.694475e-05
[1814,] 6.494056e-05 2.424650e-03 1.790174e-03
[1815,] 6.729849e-05 3.260583e-03 2.498559e-03
[1816,] 6.311226e-05 3.209974e-03 2.225260e-03
[1817,] 7.187788e-05 3.719247e-03 3.133624e-03
[1818,] 6.650189e-05 3.154658e-03 2.378953e-03
[1819,] 3.059714e-05 2.565638e-04 5.145612e-05
[1820,] 6.572003e-05 2.560731e-03 1.926269e-03
[1821,] 6.540222e-05 2.560731e-03 1.911876e-03
[1822,] 6.759162e-05 3.154658e-03 2.439926e-03
[1823,] 7.385472e-05 3.311567e-03 2.929847e-03
[1824,] 6.722303e-05 3.469667e-03 2.641345e-03
[1825,] 4.231246e-05 1.079250e-04 1.589473e-05
[1826,] 7.780600e-05 3.056550e-03 2.935408e-03
[1827,] 7.586674e-05 3.056550e-03 2.828542e-03
[1828,] 6.517124e-05 3.567528e-03 2.592828e-03
[1829,] 6.635304e-05 3.624844e-03 2.706967e-03
[1830,] 2.809008e-05 4.736804e-03 4.802925e-04
[1831,] 2.812298e-05 4.901613e-03 4.951089e-04
[1832,] 3.453665e-05 4.563301e-03 9.045060e-04
[1833,] 4.779044e-05 8.047385e-05 3.178925e-05
[1834,] 4.026738e-05 3.076527e-03 9.433471e-04
[1835,] 1.442534e-04 2.719340e-03 5.966505e-03
[1836,] 3.809219e-05 9.425318e-05 1.505861e-05
[1837,] 1.506203e-04 3.054837e-03 7.071233e-03
[1838,] 1.506203e-04 2.953790e-03 6.835059e-03
[1839,] 1.481520e-04 2.953790e-03 6.700153e-03
[1840,] 3.657916e-05 3.255636e-03 8.053371e-04
[1841,] 3.657916e-05 3.204700e-03 7.950236e-04
[1842,] 1.251369e-04 2.645372e-03 4.883037e-03
[1843,] 1.396742e-04 2.907219e-03 6.138027e-03
[1844,] 1.126132e-04 2.687585e-03 4.342350e-03
[1845,] 1.251369e-04 2.558645e-03 4.723525e-03
[1846,] 1.251369e-04 2.475057e-03 4.569623e-03
[1847,] 3.814188e-05 9.686351e-05 1.561340e-05
[1848,] 1.429868e-04 2.735365e-03 5.947314e-03
[1849,] 3.969806e-05 2.757688e-03 8.419432e-04
[1850,] 3.688646e-05 2.459665e-03 6.521643e-04
[1851,] 4.030903e-05 2.418461e-03 7.764694e-04
[1852,] 3.688646e-05 2.341884e-03 6.263497e-04
[1853,] 1.257480e-04 2.036409e-03 3.781715e-03
[1854,] 4.152114e-05 2.429130e-03 8.331018e-04
[1855,] 1.257480e-04 2.005377e-03 3.723846e-03
[1856,] 1.510862e-04 2.173456e-03 5.027188e-03
[1857,] 4.098003e-05 2.459665e-03 8.163758e-04
[1858,] 4.098003e-05 2.418461e-03 8.048135e-04
[1859,] 1.747681e-04 2.270417e-03 6.214209e-03
[1860,] 4.136537e-05 2.378012e-03 8.084367e-04
[1861,] 4.098003e-05 2.230265e-03 7.515553e-04
[1862,] 1.562062e-04 1.873719e-03 4.487616e-03
[1863,] 1.544181e-04 1.626822e-03 3.822024e-03
[1864,] 4.338646e-05 2.221758e-03 8.317782e-04
[1865,] 1.034846e-04 1.075894e-04 1.354863e-04
[1866,] 1.544181e-04 1.761118e-03 4.148217e-03
[1867,] 1.519031e-04 1.653278e-03 3.813846e-03
[1868,] 1.569873e-04 1.678136e-03 4.021831e-03
[1869,] 1.569873e-04 1.700966e-03 4.078400e-03
[1870,] 1.808597e-04 1.870576e-03 5.285379e-03
[1871,] 4.550498e-05 1.723931e-03 7.307562e-04
[1872,] 1.901806e-04 1.814925e-03 5.413540e-03
[1873,] 1.620230e-04 1.552769e-03 3.846010e-03
[1874,] 4.686434e-05 8.541421e-05 1.735691e-05
[1875,] 4.098003e-05 1.571852e-03 5.548943e-04
[1876,] 1.675511e-04 1.332369e-03 3.403055e-03
[1877,] 1.578158e-04 1.414670e-03 3.388912e-03
[1878,] 1.488924e-04 1.458916e-03 3.275554e-03
[1879,] 1.704061e-04 1.145620e-03 2.959629e-03
[1880,] 4.351995e-05 7.017511e-05 1.527881e-05
[1881,] 1.689156e-04 1.312307e-03 3.381343e-03
[1882,] 1.790388e-04 3.499547e-03 9.971694e-03
[1883,] 4.390494e-05 5.586003e-03 1.874725e-03
[1884,] 2.042021e-04 5.247973e-03 1.760261e-02
[1885,] 2.073538e-04 5.840488e-03 1.999060e-02
[1886,] 4.060201e-05 4.400680e-03 1.304714e-03
[1887,] 3.851747e-05 3.056720e-03 8.533993e-04
[1888,] 1.730290e-04 3.732415e-03 1.023060e-02
[1889,] 1.730290e-04 3.814181e-03 1.045894e-02
[1890,] 3.139212e-05 2.439311e-03 4.259044e-04
[1891,] 1.074556e-04 1.991306e-03 3.023213e-03
[1892,] 2.265524e-04 2.092291e-03 7.042100e-03
[1893,] 3.174435e-05 8.331963e-05 1.084290e-05
[1894,] 3.724243e-05 7.950677e-05 1.607223e-05
[1895,] 4.279586e-05 1.154611e-04 1.687752e-05
[1896,] 3.783794e-05 2.653093e-04 9.883682e-05
[1897,] 2.861263e-05 8.122744e-05 9.106317e-06
[1898,] 2.525694e-05 2.115433e-04 2.817167e-05
[1899,] 2.607240e-05 1.482877e-04 2.863427e-05
[1900,] 1.169312e-04 3.437320e-04 5.237767e-04
[1901,] 2.542788e-05 1.730381e-04 2.868915e-05
[1902,] 5.683318e-05 5.074940e-04 3.390336e-04
[1903,] 2.600268e-05 8.256388e-05 1.106770e-05
[1904,] 2.546627e-05 1.493507e-04 2.466442e-05
[1905,] 6.206851e-05 4.801296e-04 3.626115e-04
[1906,] 2.534563e-05 1.477995e-04 2.341790e-05
[1907,] 3.341381e-05 8.010196e-05 1.511182e-05
[1908,] 6.571089e-05 5.101430e-04 4.153701e-04
[1909,] 2.527952e-05 1.575137e-04 2.564862e-05
[1910,] 2.567182e-05 1.779991e-04 3.074303e-05
[1911,] 2.567182e-05 1.760772e-04 3.049886e-05
[1912,] 2.550582e-05 3.488353e-04 4.761444e-05
[1913,] 3.572471e-05 7.245644e-05 1.036161e-05
[1914,] 2.558815e-05 1.647084e-04 2.740553e-05
[1915,] 3.912246e-05 2.792652e-04 1.090100e-04
[1916,] 4.151532e-05 1.285837e-04 6.411286e-05
[1917,] 4.063030e-05 1.225601e-04 5.952220e-05
[1918,] 1.024012e-04 6.557436e-05 6.726086e-05
[1919,] 4.440671e-05 1.253887e-04 6.847527e-05
[1920,] 4.440671e-05 1.253887e-04 6.847527e-05
[1921,] 1.073930e-04 6.410087e-05 5.839747e-05
[1922,] 1.048755e-04 6.410087e-05 5.737974e-05
[1923,] 2.433997e-05 7.267445e-05 7.528830e-06
[1924,] 1.073930e-04 6.401886e-05 5.777574e-05
[1925,] 2.438727e-05 7.256327e-05 7.545866e-06
[1926,] 1.060575e-04 6.401886e-05 5.724429e-05
[1927,] 2.683580e-05 1.534871e-04 3.280113e-05
[1928,] 2.437319e-05 7.334751e-05 7.551460e-06
[1929,] 2.569817e-05 1.454596e-04 2.674676e-05
[1930,] 2.569817e-05 1.319783e-04 2.488700e-05
[1931,] 4.072790e-05 1.108949e-04 5.437029e-05
[1932,] 1.188145e-04 6.378760e-05 6.027190e-05
[1933,] 2.482678e-05 7.170431e-05 7.689309e-06
[1934,] 2.481516e-05 7.147855e-05 7.676805e-06
[1935,] 2.481516e-05 7.147855e-05 7.676805e-06
[1936,] 2.481516e-05 7.138956e-05 7.674202e-06
[1937,] 4.267316e-05 1.189468e-04 6.181437e-05
[1938,] 2.481516e-05 7.138956e-05 7.674202e-06
[1939,] 3.620314e-05 7.315193e-05 1.129143e-05
[1940,] 2.571968e-05 1.640879e-04 2.922433e-05
[1941,] 3.630374e-05 7.344031e-05 1.136372e-05
[1942,] 3.665204e-05 7.349773e-05 1.148508e-05
[1943,] 3.665204e-05 7.349773e-05 1.148508e-05
[1944,] 2.754432e-05 7.259307e-05 8.645133e-06
[1945,] 3.526926e-05 7.293847e-05 1.095142e-05
[1946,] 3.630374e-05 7.398127e-05 1.142122e-05
[1947,] 3.630374e-05 7.398127e-05 1.142122e-05
[1948,] 2.592411e-05 1.696310e-04 3.016020e-05
[1949,] 3.596266e-05 7.411556e-05 1.132510e-05
[1950,] 3.665204e-05 7.404816e-05 1.154471e-05
[1951,] 3.607936e-05 7.395543e-05 1.140249e-05
[1952,] 3.295293e-05 7.553025e-05 1.045251e-05
[1953,] 3.295293e-05 7.553995e-05 1.044512e-05
[1954,] 3.700770e-05 7.580754e-05 1.184366e-05
[1955,] 1.045223e-04 6.480466e-05 6.137071e-05
[1956,] 3.737088e-05 7.732950e-05 1.213897e-05
[1957,] 3.630374e-05 7.690461e-05 1.171072e-05
[1958,] 2.598575e-05 1.624363e-04 2.941137e-05
[1959,] 3.700770e-05 7.807880e-05 1.207874e-05
[1960,] 3.737088e-05 7.799746e-05 1.219948e-05
[1961,] 3.854611e-05 7.937515e-05 1.276564e-05
[1962,] 8.860754e-05 6.345468e-05 4.471136e-05
[1963,] 8.860754e-05 6.345468e-05 4.471136e-05
[1964,] 8.762757e-05 6.381723e-05 4.654320e-05
[1965,] 1.063715e-04 6.405780e-05 5.452916e-05
[1966,] 7.732608e-05 6.206484e-05 2.143508e-05
[1967,] 2.546983e-05 2.971365e-04 3.317754e-05
[1968,] 4.632292e-05 6.215061e-05 1.584560e-05
[1969,] 2.725197e-05 1.320761e-04 1.075583e-05
[1970,] 2.704703e-05 1.254322e-04 1.660546e-05
[1971,] 2.681600e-05 1.336919e-04 1.121540e-05
[1972,] 2.594889e-05 9.834700e-05 1.439722e-05
[1973,] 2.430401e-05 1.274287e-04 1.827995e-05
[1974,] 2.699541e-05 1.196456e-04 1.053329e-05
[1975,] 2.671981e-05 1.209812e-04 1.084724e-05
[1976,] 2.681358e-05 1.221387e-04 1.574291e-05
[1977,] 2.681437e-05 1.221387e-04 1.560529e-05
[1978,] 2.681870e-05 1.242259e-04 1.622154e-05
[1979,] 2.684310e-05 1.242259e-04 1.666606e-05
[1980,] 2.682460e-05 1.250526e-04 1.643072e-05
[1981,] 2.681870e-05 1.290376e-04 1.658118e-05
[1982,] 2.681870e-05 1.290376e-04 1.658118e-05
[1983,] 2.906218e-05 1.288915e-04 1.148313e-05
[1984,] 2.693413e-05 1.350143e-04 1.522245e-05
[1985,] 2.489260e-05 1.594411e-04 1.655958e-05
[1986,] 2.457672e-05 1.536692e-04 1.684094e-05
[1987,] 6.747986e-05 8.409915e-05 2.333268e-05
[1988,] 2.457672e-05 2.113216e-04 2.075757e-05
[1989,] 2.528901e-05 3.211380e-04 2.576867e-05
[1990,] 2.649123e-05 3.088387e-04 2.282254e-05
[1991,] 2.790200e-05 3.197643e-04 2.339528e-05
[1992,] 4.727020e-05 1.512561e-04 2.200212e-05
[1993,] 4.680851e-05 6.166313e-05 1.212827e-05
[1994,] 2.760101e-05 1.868496e-04 1.644769e-05
[1995,] 2.455069e-05 2.196177e-04 2.151022e-05
[1996,] 4.722352e-05 6.155605e-05 1.224859e-05
[1997,] 2.765264e-05 1.910781e-04 1.654318e-05
[1998,] 5.334436e-05 6.178313e-05 1.403406e-05
[1999,] 2.455069e-05 2.169918e-04 2.147522e-05
[2000,] 2.466106e-05 2.198822e-04 2.117475e-05
[2001,] 2.476178e-05 2.142984e-04 2.060527e-05
[2002,] 2.476178e-05 2.144033e-04 2.061158e-05
[2003,] 2.462121e-05 2.198822e-04 2.134100e-05
[2004,] 2.456661e-05 2.198822e-04 2.158223e-05
[2005,] 5.025585e-05 8.348201e-05 1.639354e-05
[2006,] 2.491983e-05 2.892566e-04 2.448364e-05
[2007,] 4.758079e-05 8.346411e-05 1.541776e-05
[2008,] 2.491983e-05 2.816848e-04 2.408093e-05
[2009,] 2.491983e-05 2.816848e-04 2.408093e-05
[2010,] 4.701474e-05 6.280203e-05 1.432128e-05
[2011,] 2.504231e-05 2.709285e-04 2.323185e-05
[2012,] 4.680851e-05 6.266136e-05 1.384131e-05
[2013,] 2.480103e-05 2.778116e-04 2.415356e-05
[2014,] 2.491983e-05 2.632256e-04 2.293401e-05
[2015,] 4.860933e-05 8.301970e-05 1.582698e-05
[2016,] 2.756071e-05 1.779966e-04 1.615354e-05
[2017,] 2.468588e-05 1.669521e-04 1.766318e-05
[2018,] 4.722352e-05 6.253093e-05 1.376907e-05
[2019,] 5.182956e-05 8.301693e-05 1.680600e-05
[2020,] 2.756961e-05 1.696292e-04 1.572989e-05
[2021,] 2.491983e-05 2.531514e-04 2.238426e-05
[2022,] 2.756961e-05 1.707401e-04 1.578323e-05
[2023,] 2.468588e-05 2.437331e-04 2.236660e-05
[2024,] 5.079536e-05 8.303834e-05 1.662851e-05
[2025,] 4.986313e-05 8.300909e-05 1.625416e-05
[2026,] 2.468588e-05 2.347607e-04 2.184778e-05
[2027,] 2.525300e-05 2.231238e-04 2.010530e-05
[2028,] 4.786543e-05 6.263400e-05 1.379088e-05
[2029,] 4.931651e-05 7.830131e-05 2.487411e-05
[2030,] 4.786543e-05 6.258268e-05 1.369935e-05
[2031,] 2.789702e-05 1.328732e-04 1.321055e-05
[2032,] 3.246839e-05 1.280899e-04 1.373759e-05
[2033,] 2.487821e-05 1.972695e-04 1.914662e-05
[2034,] 2.557017e-05 1.851735e-04 1.739464e-05
[2035,] 5.132239e-05 8.298155e-05 1.676618e-05
[2036,] 2.481746e-05 1.457877e-04 1.662058e-05
[2037,] 5.713845e-05 8.292386e-05 1.859076e-05
[2038,] 4.026208e-05 2.078781e-04 1.924416e-05
[2039,] 3.355016e-05 1.275940e-04 1.460565e-05
[2040,] 2.511551e-05 7.411993e-05 7.599883e-06
[2041,] 3.635659e-05 1.189415e-04 1.613840e-05
[2042,] 5.173695e-05 6.752577e-05 1.943162e-05
[2043,] 3.703288e-05 1.053335e-04 1.620493e-05
[2044,] 4.141466e-05 6.402752e-05 1.401993e-05
[2045,] 4.049909e-05 6.438148e-05 1.377175e-05
[2046,] 1.028613e-04 8.344089e-05 3.205627e-05
[2047,] 5.510063e-05 2.608979e-04 3.000614e-05
[2048,] 5.510063e-05 2.679595e-04 3.016417e-05
[2049,] 3.765317e-05 1.111709e-04 1.673353e-05
[2050,] 5.402797e-05 6.704756e-05 1.927948e-05
[2051,] 5.402797e-05 6.704756e-05 1.927948e-05
[2052,] 3.829762e-05 1.052961e-04 1.696965e-05
[2053,] 4.936794e-05 6.674486e-05 1.737451e-05
[2054,] 4.027366e-05 1.034752e-04 1.805514e-05
[2055,] 5.010804e-05 6.657451e-05 1.750401e-05
[2056,] 5.010804e-05 6.627505e-05 1.712503e-05
[2057,] 5.010804e-05 6.637717e-05 1.725434e-05
[2058,] 4.995405e-05 6.678695e-05 1.771941e-05
[2059,] 5.375094e-05 6.629268e-05 1.780300e-05
[2060,] 5.200708e-05 6.629268e-05 1.732802e-05
[2061,] 9.625862e-05 8.326128e-05 3.021693e-05
[2062,] 4.033343e-05 6.333641e-05 1.338741e-05
[2063,] 4.879018e-05 6.757325e-05 1.813820e-05
[2064,] 4.449882e-05 6.550224e-05 1.563242e-05
[2065,] 4.922130e-05 6.757325e-05 1.830390e-05
[2066,] 5.061113e-05 6.792532e-05 1.911778e-05
[2067,] 1.384267e-04 8.358368e-05 4.564829e-05
[2068,] 4.282011e-05 6.861021e-05 1.573120e-05
[2069,] 2.839006e-05 9.459468e-05 1.049866e-05
[2070,] 4.260705e-05 6.900931e-05 1.572451e-05
[2071,] 4.239705e-05 6.900931e-05 1.563127e-05
[2072,] 4.325556e-05 6.914651e-05 1.604213e-05
[2073,] 4.347801e-05 6.914651e-05 1.614069e-05
[2074,] 1.458505e-04 8.358149e-05 4.801506e-05
[2075,] 1.241798e-04 8.386497e-05 3.726470e-05
[2076,] 4.338565e-05 6.934987e-05 1.611418e-05
[2077,] 4.338565e-05 6.927622e-05 1.609774e-05
[2078,] 4.338565e-05 6.934987e-05 1.611418e-05
[2079,] 2.545219e-04 8.542660e-05 1.214272e-04
[2080,] 4.338565e-05 6.948785e-05 1.614485e-05
[2081,] 4.338565e-05 6.921327e-05 1.608364e-05
[2082,] 4.338565e-05 6.948785e-05 1.614485e-05
[2083,] 4.338565e-05 6.961322e-05 1.617255e-05
[2084,] 4.338565e-05 6.961322e-05 1.617255e-05
[2085,] 4.456394e-05 6.975386e-05 1.673062e-05
[2086,] 3.238003e-05 3.559039e-04 2.008306e-05
[2087,] 4.337007e-05 6.975386e-05 1.619647e-05
[2088,] 3.239508e-05 3.609310e-04 2.016822e-05
[2089,] 4.271669e-05 6.975386e-05 1.590241e-05
[2090,] 4.360999e-05 7.016966e-05 1.639565e-05
[2091,] 4.338565e-05 6.989589e-05 1.623449e-05
[2092,] 1.267051e-04 8.374792e-05 3.835924e-05
[2093,] 4.360999e-05 7.089964e-05 1.655280e-05
[2094,] 5.731786e-05 8.821060e-05 4.900250e-05
[2095,] 4.316449e-05 7.052669e-05 1.623923e-05
[2096,] 5.039978e-05 7.346610e-05 2.583843e-05
[2097,] 4.360999e-05 7.095686e-05 1.653496e-05
[2098,] 4.386050e-05 7.157775e-05 1.678287e-05
[2099,] 4.386050e-05 7.142219e-05 1.674997e-05
[2100,] 4.386050e-05 7.157775e-05 1.678287e-05
[2101,] 4.408816e-05 7.173479e-05 1.692287e-05
[2102,] 4.360999e-05 7.173479e-05 1.669802e-05
[2103,] 4.360999e-05 7.173479e-05 1.669802e-05
[2104,] 4.360999e-05 7.189331e-05 1.673071e-05
[2105,] 1.796739e-04 8.325607e-05 5.659786e-05
[2106,] 4.366816e-05 7.189331e-05 1.673756e-05
[2107,] 4.402765e-05 7.173479e-05 1.687428e-05
[2108,] 4.391457e-05 7.189331e-05 1.685420e-05
[2109,] 2.828551e-05 9.520455e-05 1.071922e-05
[2110,] 4.437253e-05 7.203725e-05 1.710127e-05
[2111,] 4.437253e-05 7.219861e-05 1.713557e-05
[2112,] 5.708559e-05 7.758858e-05 3.541391e-05
[2113,] 4.391457e-05 7.219861e-05 1.691762e-05
[2114,] 4.414194e-05 7.219861e-05 1.702590e-05
[2115,] 4.414194e-05 7.236148e-05 1.705991e-05
[2116,] 4.437253e-05 7.236148e-05 1.717002e-05
[2117,] 4.437253e-05 7.236148e-05 1.717002e-05
[2118,] 5.165728e-05 7.577962e-05 2.946769e-05
[2119,] 3.471717e-05 7.109538e-05 1.276052e-05
[2120,] 3.455354e-05 7.109538e-05 1.268333e-05
[2121,] 1.302345e-04 8.364851e-05 3.981856e-05
[2122,] 4.791252e-05 7.284242e-05 1.896509e-05
[2123,] 4.181696e-05 6.396531e-05 1.404261e-05
[2124,] 4.155427e-05 6.410379e-05 1.399083e-05
[2125,] 4.476493e-05 7.267513e-05 1.742433e-05
[2126,] 4.508407e-05 7.250937e-05 1.754123e-05
[2127,] 1.286441e-04 8.364992e-05 3.937307e-05
[2128,] 4.471658e-05 7.287415e-05 1.741288e-05
[2129,] 4.414194e-05 7.287415e-05 1.713630e-05
[2130,] 4.372886e-05 7.270925e-05 1.688251e-05
[2131,] 4.372886e-05 7.270925e-05 1.688251e-05
[2132,] 4.323957e-05 7.351464e-05 1.684550e-05
[2133,] 4.302053e-05 7.351464e-05 1.673788e-05
[2134,] 4.348417e-05 7.368689e-05 1.699892e-05
[2135,] 5.393436e-05 7.923577e-05 3.599299e-05
[2136,] 1.158663e-04 8.357052e-05 3.592722e-05
[2137,] 4.330103e-05 7.368689e-05 1.688689e-05
[2138,] 5.069734e-05 7.690231e-05 3.042231e-05
[2139,] 3.162085e-05 9.376118e-05 1.188938e-05
[2140,] 1.166336e-04 8.356966e-05 3.617112e-05
[2141,] 4.330103e-05 7.368689e-05 1.688689e-05
[2142,] 4.330103e-05 7.368689e-05 1.688689e-05
[2143,] 4.308556e-05 7.336094e-05 1.671861e-05
[2144,] 4.308556e-05 7.386069e-05 1.681305e-05
[2145,] 4.330103e-05 7.386069e-05 1.692001e-05
[2146,] 1.173378e-04 8.338437e-05 3.636717e-05
[2147,] 3.408024e-05 4.616889e-04 2.155042e-05
[2148,] 4.330103e-05 7.403607e-05 1.695326e-05
[2149,] 2.827245e-05 9.654447e-05 1.160298e-05
[2150,] 4.330103e-05 7.403607e-05 1.695326e-05
[2151,] 2.758177e-05 9.503526e-05 1.187680e-05
[2152,] 3.135936e-05 4.945692e-04 2.475489e-05
[2153,] 2.760441e-05 9.580988e-05 1.200483e-05
[2154,] 4.287315e-05 7.403423e-05 1.671267e-05
[2155,] 4.308556e-05 7.353774e-05 1.672485e-05
[2156,] 4.308556e-05 7.387877e-05 1.678921e-05
[2157,] 2.807890e-05 9.690301e-05 1.171837e-05
[2158,] 4.308556e-05 7.440144e-05 1.688664e-05
[2159,] 1.218487e-04 8.352460e-05 3.804457e-05
[2160,] 5.180042e-05 7.687713e-05 3.103326e-05
[2161,] 1.372373e-04 8.362090e-05 4.280175e-05
[2162,] 4.354162e-05 7.387877e-05 1.701474e-05
[2163,] 3.209081e-05 7.984630e-05 1.047990e-05
[2164,] 4.330103e-05 7.387877e-05 1.689585e-05
[2165,] 4.330103e-05 7.387877e-05 1.689585e-05
[2166,] 4.354162e-05 7.387877e-05 1.701474e-05
[2167,] 4.354162e-05 7.387877e-05 1.701474e-05
[2168,] 4.354162e-05 7.370749e-05 1.698162e-05
[2169,] 1.203659e-04 8.352078e-05 3.767475e-05
[2170,] 4.376362e-05 7.370749e-05 1.709072e-05
[2171,] 2.783639e-05 9.580988e-05 1.207396e-05
[2172,] 4.331761e-05 7.305401e-05 1.674512e-05
[2173,] 4.376362e-05 7.336951e-05 1.702402e-05
[2174,] 1.246696e-04 8.361035e-05 3.862502e-05
[2175,] 4.444880e-05 7.715223e-05 1.806976e-05
[2176,] 5.558870e-05 8.290592e-05 3.564456e-05
[2177,] 3.153659e-05 4.711570e-04 2.393381e-05
[2178,] 4.398880e-05 7.459875e-05 1.737631e-05
[2179,] 2.783639e-05 9.595478e-05 1.210693e-05
[2180,] 4.444880e-05 7.505404e-05 1.766734e-05
[2181,] 4.444880e-05 7.505404e-05 1.766734e-05
[2182,] 4.398880e-05 7.471557e-05 1.737070e-05
[2183,] 4.421718e-05 7.453968e-05 1.745024e-05
[2184,] 5.576870e-05 7.960456e-05 3.604220e-05
[2185,] 4.516350e-05 7.471557e-05 1.795613e-05
[2186,] 4.492192e-05 7.419249e-05 1.772865e-05
[2187,] 4.444880e-05 7.386830e-05 1.743009e-05
[2188,] 1.204807e-04 8.355625e-05 3.770821e-05
[2189,] 4.492192e-05 7.403825e-05 1.769668e-05
[2190,] 4.492192e-05 7.386830e-05 1.766130e-05
[2191,] 4.516350e-05 7.386830e-05 1.777913e-05
[2192,] 4.990774e-05 7.644447e-05 2.765421e-05
[2193,] 5.519403e-05 7.757071e-05 3.249533e-05
[2194,] 4.540848e-05 7.369986e-05 1.786231e-05
[2195,] 1.431354e-04 8.365226e-05 4.469885e-05
[2196,] 4.540848e-05 7.354954e-05 1.782989e-05
[2197,] 4.540848e-05 7.325419e-05 1.773513e-05
[2198,] 1.220270e-04 8.356426e-05 3.820923e-05
[2199,] 5.444512e-05 7.718371e-05 3.145435e-05
[2200,] 4.504727e-05 7.248186e-05 1.739455e-05
[2201,] 4.540848e-05 7.248186e-05 1.756428e-05
[2202,] 3.297332e-05 4.444787e-04 2.221520e-05
[2203,] 4.881873e-05 7.505681e-05 2.520494e-05
[2204,] 4.659509e-05 7.283767e-05 1.818617e-05
[2205,] 3.009459e-05 1.016155e-04 1.145521e-05
[2206,] 4.729351e-05 1.893616e-04 2.383080e-05
[2207,] 4.570625e-05 7.220364e-05 1.762200e-05
[2208,] 4.525595e-05 7.183592e-05 1.732887e-05
[2209,] 2.811329e-05 9.913481e-05 1.212050e-05
[2210,] 4.870739e-05 7.647272e-05 2.657031e-05
[2211,] 1.768421e-04 8.343609e-05 5.467081e-05
[2212,] 1.718009e-04 8.349468e-05 5.266906e-05
[2213,] 1.344801e-04 8.357811e-05 4.204574e-05
[2214,] 1.353402e-04 8.357611e-05 4.231822e-05
[2215,] 1.353402e-04 8.357809e-05 4.232344e-05
[2216,] 4.870739e-05 7.515680e-05 2.482409e-05
[2217,] 1.362955e-04 8.357808e-05 4.263021e-05
[2218,] 4.884176e-05 7.507859e-05 2.491439e-05
[2219,] 4.897749e-05 7.490741e-05 2.479024e-05
[2220,] 4.870739e-05 7.490741e-05 2.462432e-05
[2221,] 1.457202e-04 8.347471e-05 4.468926e-05
[2222,] 1.301317e-04 8.348280e-05 3.996503e-05
[2223,] 1.192065e-04 8.349430e-05 3.667617e-05
[2224,] 5.089768e-05 6.984808e-05 1.486263e-05
[2225,] 4.907002e-05 7.472680e-05 2.216082e-05
[2226,] 4.887782e-05 7.160788e-05 1.999074e-05
[2227,] 1.467722e-04 8.351440e-05 4.492647e-05
[2228,] 2.628601e-05 6.236975e-04 3.974706e-05
[2229,] 2.784549e-05 4.859167e-04 2.914752e-05
[2230,] 3.040321e-05 1.132192e-04 1.230250e-05
[2231,] 1.392807e-04 8.362202e-05 4.243168e-05
[2232,] 1.402281e-04 8.362036e-05 4.271492e-05
[2233,] 2.655534e-05 1.367090e-04 2.771705e-05
[2234,] 1.341084e-04 8.362994e-05 4.089181e-05
[2235,] 1.375814e-04 8.362994e-05 4.190352e-05
[2236,] 3.123495e-05 1.085606e-04 1.268002e-05
[2237,] 4.457997e-05 6.495874e-05 1.343925e-05
[2238,] 1.802836e-04 8.363830e-05 5.415440e-05
[2239,] 1.802836e-04 8.363830e-05 5.415440e-05
[2240,] 2.463130e-05 6.779683e-05 7.554624e-06
[2241,] 4.896742e-05 6.461042e-05 1.590492e-05
[2242,] 5.721228e-05 6.651992e-05 2.126630e-05
[2243,] 1.750358e-04 8.353325e-05 5.337269e-05
[2244,] 4.940388e-05 6.443774e-05 1.598556e-05
[2245,] 4.926143e-05 6.449639e-05 1.596099e-05
[2246,] 1.802836e-04 8.352698e-05 5.498223e-05
[2247,] 5.431634e-05 6.641639e-05 2.008519e-05
[2248,] 1.726092e-04 8.352233e-05 5.277644e-05
[2249,] 1.738168e-04 8.353518e-05 5.311469e-05
[2250,] 1.750358e-04 8.351850e-05 5.356560e-05
[2251,] 2.602292e-05 7.030280e-05 8.557515e-06
[2252,] 4.483014e-05 6.505345e-05 1.449621e-05
[2253,] 2.453895e-05 6.885866e-05 7.533595e-06
[2254,] 1.816930e-04 8.347905e-05 5.588880e-05
[2255,] 1.829870e-04 8.348243e-05 5.630116e-05
[2256,] 4.749838e-05 6.328645e-05 1.484115e-05
[2257,] 2.524450e-05 7.131758e-05 7.706148e-06
[2258,] 4.911099e-05 6.350667e-05 1.546300e-05
[2259,] 4.882878e-05 6.400122e-05 1.561460e-05
[2260,] 2.546444e-05 6.941611e-05 7.796342e-06
[2261,] 4.867690e-05 6.464065e-05 1.576955e-05
[2262,] 4.972210e-05 6.450999e-05 1.598316e-05
[2263,] 4.918012e-05 6.450999e-05 1.579926e-05
[2264,] 4.775640e-05 6.478114e-05 1.545644e-05
[2265,] 4.835139e-05 6.933131e-05 1.844383e-05
[2266,] 7.361307e-05 8.138900e-05 2.363020e-05
[2267,] 4.788488e-05 6.463007e-05 1.538560e-05
[2268,] 2.547086e-05 6.544197e-05 7.852920e-06
[2269,] 2.546259e-05 6.537989e-05 7.825568e-06
[2270,] 3.856923e-05 6.605459e-05 1.315853e-05
[2271,] 4.890497e-05 6.401497e-05 1.410623e-05
[2272,] 3.643250e-05 7.103629e-05 1.146575e-05
[2273,] 1.950993e-04 7.931595e-05 6.071565e-05
[2274,] 1.282291e-04 8.370136e-05 4.297119e-05
[2275,] 5.131527e-05 7.055518e-05 1.511420e-05
[2276,] 4.852593e-05 7.022048e-05 1.442429e-05
[2277,] 5.270368e-05 7.043679e-05 1.520338e-05
[2278,] 4.863702e-05 6.666691e-05 1.506596e-05
[2279,] 5.788351e-05 6.868336e-05 1.799900e-05
[2280,] 4.595278e-05 6.610778e-05 1.309404e-05
[2281,] 1.010129e-04 6.830604e-05 2.182976e-05
[2282,] 1.013609e-04 6.815883e-05 2.196998e-05
[2283,] 2.513234e-04 8.919670e-05 5.365058e-05
[2284,] 1.037881e-04 6.737567e-05 2.307915e-05
[2285,] 1.051255e-04 6.688523e-05 2.403810e-05
[2286,] 2.403961e-04 9.025553e-05 5.540236e-05
[2287,] 5.323419e-05 8.241340e-05 1.691569e-05
[2288,] 2.617089e-04 9.040298e-05 5.825529e-05
[2289,] 2.172992e-04 9.005031e-05 5.127337e-05
[2290,] 2.931491e-04 9.148525e-05 6.505944e-05
[2291,] 1.029766e-04 6.710104e-05 2.261946e-05
[2292,] 1.047329e-04 6.700733e-05 2.295830e-05
[2293,] 2.452962e-04 8.953896e-05 5.379782e-05
[2294,] 9.930201e-05 6.705385e-05 2.213210e-05
[2295,] 4.709419e-05 6.634989e-05 1.268536e-05
[2296,] 4.697173e-05 6.619953e-05 1.272490e-05
[2297,] 2.474581e-04 8.996913e-05 5.581449e-05
[2298,] 1.012711e-04 6.714890e-05 2.233363e-05
[2299,] 9.712748e-05 6.647483e-05 2.291704e-05
[2300,] 2.687022e-04 9.098241e-05 6.132993e-05
[2301,] 9.872332e-05 6.699704e-05 2.179519e-05
[2302,] 9.232315e-05 6.672023e-05 2.108746e-05
[2303,] 9.039813e-05 6.672023e-05 2.080554e-05
[2304,] 3.150696e-04 9.092711e-05 6.720365e-05
[2305,] 2.791482e-04 9.034878e-05 6.062219e-05
[2306,] 8.751169e-05 6.665954e-05 2.042842e-05
[2307,] 9.040204e-05 6.675186e-05 2.078696e-05
[2308,] 9.265734e-05 6.695890e-05 2.097239e-05
[2309,] 8.907464e-05 6.679905e-05 2.055842e-05
[2310,] 5.725221e-05 8.328962e-05 1.813783e-05
[2311,] 8.336277e-05 6.712823e-05 2.535810e-05
[2312,] 8.199724e-05 6.712823e-05 2.497715e-05
[2313,] 8.199724e-05 6.709343e-05 2.492633e-05
[2314,] 8.383631e-05 6.709343e-05 2.543681e-05
[2315,] 8.828631e-05 6.712974e-05 2.655818e-05
[2316,] 8.272662e-05 6.736997e-05 2.538194e-05
[2317,] 8.385843e-05 6.733699e-05 2.565434e-05
[2318,] 8.227000e-05 6.736997e-05 2.525233e-05
[2319,] 8.624610e-05 6.733699e-05 2.632463e-05
[2320,] 3.750536e-05 8.627987e-05 1.751856e-05
[2321,] 8.527901e-05 6.743702e-05 2.606285e-05
[2322,] 1.045146e-04 6.743342e-05 3.100744e-05
[2323,] 8.272662e-05 6.758119e-05 2.554653e-05
[2324,] 1.041929e-04 6.740027e-05 3.084769e-05
[2325,] 8.208963e-05 6.750611e-05 2.524958e-05
[2326,] 8.412682e-05 6.743342e-05 2.557967e-05
[2327,] 1.451161e-04 6.929245e-05 3.067185e-05
[2328,] 3.180371e-05 7.372806e-05 9.618765e-06
[2329,] 6.318694e-05 7.827143e-05 2.487524e-05
[2330,] 6.158116e-05 9.144888e-05 3.537583e-05
[2331,] 4.480491e-05 9.476849e-05 2.816279e-05
[2332,] 8.322385e-05 8.904239e-05 3.960586e-05
[2333,] 8.059627e-05 8.647478e-05 3.406589e-05
[2334,] 6.731488e-05 8.755862e-05 3.108397e-05
[2335,] 6.798102e-05 8.755862e-05 3.144884e-05
[2336,] 2.842757e-04 8.104384e-05 9.459688e-05
[2337,] 3.402970e-05 8.931252e-05 1.636923e-05
[2338,] 2.701249e-05 8.009702e-05 9.030900e-06
[2339,] 5.963918e-05 8.476274e-05 2.517305e-05
[2340,] 5.365392e-05 7.046847e-05 1.830364e-05
[2341,] 5.848241e-05 7.802784e-05 1.630356e-05
[2342,] 5.968573e-05 8.395873e-05 2.466735e-05
[2343,] 5.295306e-05 7.036530e-05 1.797877e-05
[2344,] 6.353563e-05 8.299022e-05 2.487997e-05
[2345,] 4.753769e-04 8.171801e-05 7.458052e-05
[2346,] 4.022398e-05 8.909112e-05 2.164144e-05
[2347,] 5.287653e-05 7.063155e-05 1.823178e-05
[2348,] 4.770513e-05 9.270266e-05 2.771569e-05
[2349,] 2.539865e-05 7.826397e-05 7.962658e-06
[2350,] 2.136193e-04 7.776209e-05 8.261044e-05
[2351,] 5.269318e-05 7.007561e-05 1.777347e-05
[2352,] 5.269318e-05 7.092332e-05 1.805241e-05
[2353,] 5.326148e-05 7.361231e-05 1.911863e-05
[2354,] 5.782779e-05 7.310200e-05 1.825467e-05
[2355,] 3.290232e-05 7.232864e-05 1.157444e-05
[2356,] 5.247371e-05 6.882446e-05 1.726714e-05
[2357,] 5.236562e-05 6.892423e-05 1.726373e-05
[2358,] 3.475970e-05 8.448402e-05 1.381865e-05
[2359,] 3.413511e-05 8.250766e-05 1.325722e-05
[2360,] 1.667144e-04 7.673816e-05 6.234525e-05
[2361,] 3.409212e-05 8.380894e-05 1.332678e-05
[2362,] 3.360037e-05 8.415793e-05 1.308029e-05
[2363,] 7.080513e-05 7.903643e-05 2.340355e-05
[2364,] 2.966811e-05 7.490515e-05 1.001080e-05
[2365,] 4.315286e-04 8.010388e-05 7.228794e-05
[2366,] 3.081985e-05 7.649865e-05 1.101518e-05
[2367,] 6.199886e-04 8.421506e-05 3.658684e-04
[2368,] 3.672058e-05 8.395159e-05 1.487879e-05
[2369,] 6.675348e-05 8.109756e-05 2.411491e-05
[2370,] 3.851583e-05 8.433418e-05 1.498453e-05
[2371,] 5.184155e-05 6.748840e-05 1.647302e-05
[2372,] 6.629408e-05 8.149383e-05 2.433792e-05
[2373,] 6.670309e-05 8.458749e-05 2.382311e-05
[2374,] 3.903458e-04 8.096741e-05 6.508704e-05
[2375,] 6.431294e-05 8.101314e-05 2.324357e-05
[2376,] 6.526652e-05 8.072079e-05 2.329974e-05
[2377,] 6.526652e-05 8.084565e-05 2.341807e-05
[2378,] 6.271733e-04 8.247500e-05 3.575682e-04
[2379,] 6.271733e-04 8.197921e-05 3.536018e-04
[2380,] 5.684599e-05 6.562225e-05 1.658019e-05
[2381,] 6.849061e-04 7.331859e-05 3.064451e-04
[2382,] 5.639592e-05 6.550127e-05 1.643485e-05
[2383,] 3.532016e-05 8.624553e-05 1.432190e-05
[2384,] 3.513066e-05 8.642713e-05 1.422216e-05
[2385,] 1.683920e-04 7.787636e-05 6.547565e-05
[2386,] 3.513066e-05 8.660982e-05 1.423820e-05
[2387,] 5.624858e-05 6.551282e-05 1.636559e-05
[2388,] 6.184400e-05 7.612486e-05 2.691696e-05
[2389,] 3.532016e-05 8.700997e-05 1.440381e-05
[2390,] 4.281692e-04 8.062307e-05 7.099671e-05
[2391,] 3.532016e-05 8.700997e-05 1.440381e-05
[2392,] 1.821844e-04 7.845520e-05 7.216085e-05
[2393,] 5.581449e-05 6.540766e-05 1.619444e-05
[2394,] 6.249062e-05 7.574597e-05 2.709857e-05
[2395,] 3.492386e-05 8.700997e-05 1.415887e-05
[2396,] 3.492386e-05 8.680421e-05 1.414125e-05
[2397,] 6.120846e-05 7.555885e-05 2.640547e-05
[2398,] 8.972481e-04 7.268230e-05 3.926667e-04
[2399,] 5.624858e-05 6.541649e-05 1.627650e-05
[2400,] 1.605514e-04 7.803893e-05 6.276873e-05
[2401,] 5.639592e-05 6.540766e-05 1.632810e-05
[2402,] 3.532016e-05 8.700997e-05 1.440381e-05
[2403,] 3.532016e-05 8.700997e-05 1.440381e-05
[2404,] 3.513066e-05 8.680421e-05 1.426880e-05
[2405,] 3.532016e-05 8.680421e-05 1.438558e-05
[2406,] 3.513066e-05 8.680421e-05 1.426880e-05
[2407,] 5.654460e-05 6.545807e-05 1.627283e-05
[2408,] 3.492386e-05 8.680421e-05 1.414125e-05
[2409,] 8.458441e-05 6.585740e-05 2.255349e-05
[2410,] 5.843590e-05 6.555491e-05 1.656157e-05
[2411,] 3.447360e-05 8.661833e-05 1.386258e-05
[2412,] 8.098470e-04 7.142284e-05 3.405565e-04
[2413,] 3.452190e-05 8.700997e-05 1.390996e-05
[2414,] 1.634340e-04 7.854138e-05 6.464164e-05
[2415,] 5.894071e-05 6.557103e-05 1.665181e-05
[2416,] 6.289806e-05 8.772035e-05 3.806792e-05
[2417,] 7.966696e-04 7.130284e-05 3.337426e-04
[2418,] 3.689697e-04 8.018597e-05 6.401040e-05
[2419,] 3.452190e-05 8.501678e-05 1.372940e-05
[2420,] 3.434683e-05 8.431313e-05 1.355978e-05
[2421,] 5.860271e-05 6.545974e-05 1.673129e-05
[2422,] 5.928462e-05 6.601853e-05 1.646019e-05
[2423,] 9.976510e-04 6.986831e-05 3.916822e-04
[2424,] 1.822630e-04 6.778896e-05 3.633122e-05
[2425,] 5.021727e-05 8.003260e-05 1.444549e-05
[2426,] 3.331839e-05 7.238583e-05 1.085990e-05
[2427,] 1.124449e-04 7.579238e-05 4.956038e-05
[2428,] 1.117860e-04 7.579238e-05 4.924793e-05
[2429,] 1.138223e-04 7.570563e-05 4.999330e-05
[2430,] 7.397355e-04 8.184412e-05 1.102560e-04
[2431,] 5.426828e-04 8.241802e-05 8.420514e-05
[2432,] 5.561599e-04 8.263713e-05 8.543357e-05
[2433,] 1.023678e-04 7.462582e-05 4.425224e-05
[2434,] 5.693365e-04 8.289147e-05 8.742564e-05
[2435,] 1.295083e-04 7.038104e-05 2.643995e-05
[2436,] 1.272053e-04 6.687860e-05 2.850564e-05
[2437,] 1.052686e-04 6.888457e-05 2.305026e-05
[2438,] 1.308398e-04 6.981374e-05 2.707797e-05
[2439,] 1.338370e-04 6.892320e-05 2.806681e-05
[2440,] 1.409257e-04 7.001223e-05 2.867378e-05
[2441,] 5.488199e-04 8.022757e-05 9.098597e-05
[2442,] 4.237798e-05 6.567796e-05 1.221610e-05
[2443,] 8.450051e-05 8.062168e-05 2.977585e-05
[2444,] 3.070483e-05 7.594260e-05 9.344126e-06
[2445,] 7.444581e-05 8.785495e-05 2.987699e-05
[2446,] 3.066511e-05 1.183908e-04 2.252866e-05
[2447,] 7.430856e-05 8.346350e-05 2.732008e-05
[2448,] 2.509679e-05 7.928763e-05 7.826072e-06
[2449,] 2.571816e-05 7.895818e-05 8.163448e-06
[2450,] 4.194423e-04 8.358738e-05 1.249330e-04
[2451,] 7.635409e-05 8.289283e-05 2.646498e-05
[2452,] 3.872019e-04 8.372181e-05 1.237663e-04
[2453,] 2.522687e-05 8.078073e-05 8.011147e-06
[2454,] 2.503580e-05 8.226588e-05 7.909269e-06
[2455,] 2.063925e-04 8.336535e-05 6.564929e-05
[2456,] 3.328504e-05 7.961114e-05 1.107280e-05
[2457,] 3.353158e-05 7.958302e-05 1.114903e-05
[2458,] 2.292004e-04 8.347868e-05 8.084901e-05
[2459,] 3.470588e-05 7.886878e-05 1.108581e-05
[2460,] 6.558005e-05 8.073333e-05 2.104252e-05
[2461,] 7.250085e-05 8.074595e-05 2.325313e-05
[2462,] 7.876232e-05 8.103189e-05 2.449707e-05
[2463,] 7.658876e-05 8.102715e-05 2.384660e-05
[2464,] 6.525767e-04 8.348566e-05 1.969184e-04
[2465,] 7.152652e-04 5.759257e-04 4.754903e-03
[2466,] 1.038628e-04 8.099719e-05 3.248012e-05
[2467,] 5.122056e-05 7.428209e-05 1.974827e-05
[2468,] 5.144698e-05 8.083206e-05 1.654319e-05
[2469,] 4.326151e-04 8.391586e-05 1.538362e-04
[2470,] 4.227605e-04 8.364206e-05 1.423189e-04
[2471,] 2.556411e-05 7.874738e-05 8.150711e-06
[2472,] 3.974434e-04 8.341995e-05 1.251872e-04
[2473,] 3.150530e-04 8.382600e-05 1.137814e-04
[2474,] 3.854588e-04 8.331587e-05 1.137534e-04
[2475,] 2.560010e-05 7.882297e-05 8.166299e-06
[2476,] 3.582565e-05 7.849243e-05 1.138437e-05
[2477,] 2.517419e-04 8.318993e-05 8.263173e-05
[2478,] 5.150695e-05 8.069136e-05 1.658937e-05
[2479,] 5.193350e-05 8.066667e-05 1.675966e-05
[2480,] 3.616255e-05 7.850393e-05 1.148337e-05
[2481,] 2.381844e-04 8.309623e-05 7.729041e-05
[2482,] 1.675186e-04 8.297771e-05 5.620175e-05
[2483,] 9.704701e-05 7.983728e-05 2.952614e-05
[2484,] 9.819953e-05 7.976355e-05 2.986616e-05
[2485,] 3.865604e-05 7.932462e-05 1.237443e-05
[2486,] 4.808999e-05 7.942148e-05 1.504481e-05
[2487,] 4.768388e-05 7.941078e-05 1.491717e-05
[2488,] 4.850303e-05 7.957861e-05 1.507579e-05
[2489,] 5.022681e-05 7.947319e-05 1.559887e-05
[2490,] 1.599829e-04 7.999929e-05 4.567225e-05
[2491,] 4.849497e-05 7.945422e-05 1.509148e-05
[2492,] 4.852764e-05 7.948404e-05 1.508703e-05
[2493,] 1.898294e-04 7.967274e-05 5.426749e-05
[2494,] 4.937588e-05 7.945514e-05 1.533276e-05
[2495,] 4.937588e-05 7.943616e-05 1.532795e-05
[2496,] 4.882204e-05 7.943616e-05 1.516764e-05
[2497,] 4.863524e-05 7.942811e-05 1.509040e-05
[2498,] 4.948725e-05 7.941764e-05 1.534114e-05
[2499,] 4.948725e-05 7.942811e-05 1.533625e-05
[2500,] 4.992418e-05 7.942811e-05 1.546229e-05
[2501,] 5.004309e-05 7.915470e-05 1.564058e-05
[2502,] 5.265836e-05 7.934076e-05 1.623355e-05
[2503,] 1.637504e-04 7.987331e-05 4.657932e-05
[2504,] 4.833077e-05 7.910000e-05 1.515165e-05
[2505,] 2.430513e-05 7.559104e-05 7.569193e-06
[2506,] 4.802898e-05 7.927868e-05 1.494246e-05
[2507,] 5.316220e-05 7.944319e-05 1.635674e-05
[2508,] 2.549873e-05 7.674805e-05 8.009720e-06
[2509,] 9.494063e-04 8.272904e-05 2.832235e-04
[2510,] 1.676823e-04 8.320371e-05 5.804350e-05
[2511,] 4.533419e-05 7.902664e-05 1.432191e-05
[2512,] 4.948725e-05 7.914758e-05 1.544839e-05
[2513,] 4.905764e-05 7.911199e-05 1.534228e-05
[2514,] 4.821992e-05 7.908685e-05 1.511009e-05
[2515,] 1.816970e-04 8.318768e-05 6.272540e-05
[2516,] 4.821992e-05 7.906144e-05 1.512442e-05
[2517,] 4.821992e-05 7.902753e-05 1.516143e-05
[2518,] 4.781156e-05 7.891474e-05 1.513272e-05
[2519,] 4.419809e-05 7.881080e-05 1.413820e-05
[2520,] 1.571084e-04 8.081090e-05 5.045034e-05
[2521,] 4.628758e-05 7.889755e-05 1.466776e-05
[2522,] 4.419809e-05 7.876991e-05 1.419718e-05
[2523,] 4.419809e-05 7.876575e-05 1.420121e-05
[2524,] 4.523891e-05 7.874934e-05 1.453910e-05
[2525,] 8.601255e-04 8.292887e-05 2.539510e-04
[2526,] 1.468087e-04 8.295927e-05 4.943973e-05
[2527,] 4.386295e-05 7.873067e-05 1.413413e-05
[2528,] 4.699600e-05 7.881290e-05 1.496536e-05
[2529,] 4.421860e-05 7.871015e-05 1.426884e-05
[2530,] 4.491882e-05 7.869177e-05 1.451208e-05
[2531,] 4.108658e-05 7.870068e-05 1.330483e-05
[2532,] 4.321174e-05 7.875914e-05 1.393042e-05
[2533,] 8.421514e-04 8.297789e-05 2.479446e-04
[2534,] 4.421860e-05 7.876282e-05 1.423820e-05
[2535,] 8.939424e-04 8.299440e-05 2.625655e-04
[2536,] 4.741663e-05 7.880067e-05 1.512854e-05
[2537,] 4.781822e-05 7.877637e-05 1.527492e-05
[2538,] 4.781822e-05 7.877637e-05 1.527492e-05
[2539,] 4.781822e-05 7.876709e-05 1.528449e-05
[2540,] 4.321174e-05 7.875986e-05 1.395950e-05
[2541,] 4.387728e-05 7.874463e-05 1.418669e-05
[2542,] 4.265837e-05 6.555789e-05 1.345307e-05
```
