## Supplementary material for "Characterization of shared and ancestry-specific signals driving complex traits using multi-ancestry fine-mapping": s2_remaining_snps.pvar

```
##FILTER=<ID=PASS,Description="All filters passed">
##reference=ftp://ftp.1000genomes.ebi.ac.uk//vol1/ftp/technical/reference/phase2_reference_assembly_sequence/hs37d5.fa.gz
##contig=<ID=20,assembly=b37,length=63025520>
##ALT=<ID=CNV,Description="Copy Number Polymorphism">
##ALT=<ID=DEL,Description="Deletion">
##ALT=<ID=DUP,Description="Duplication">
##ALT=<ID=INS:ME:ALU,Description="Insertion of ALU element">
##ALT=<ID=INS:ME:LINE1,Description="Insertion of LINE1 element">
##ALT=<ID=INS:ME:SVA,Description="Insertion of SVA element">
##ALT=<ID=INS:MT,Description="Nuclear Mitochondrial Insertion">
##ALT=<ID=INV,Description="Inversion">
##ALT=<ID=CN0,Description="Copy number allele: 0 copies">
##ALT=<ID=CN1,Description="Copy number allele: 1 copy">
##ALT=<ID=CN2,Description="Copy number allele: 2 copies">
##ALT=<ID=CN3,Description="Copy number allele: 3 copies">
##ALT=<ID=CN4,Description="Copy number allele: 4 copies">
##ALT=<ID=CN5,Description="Copy number allele: 5 copies">
##ALT=<ID=CN6,Description="Copy number allele: 6 copies">
##ALT=<ID=CN7,Description="Copy number allele: 7 copies">
##ALT=<ID=CN8,Description="Copy number allele: 8 copies">
##ALT=<ID=CN9,Description="Copy number allele: 9 copies">
##ALT=<ID=CN10,Description="Copy number allele: 10 copies">
##ALT=<ID=CN11,Description="Copy number allele: 11 copies">
##ALT=<ID=CN12,Description="Copy number allele: 12 copies">
##ALT=<ID=CN13,Description="Copy number allele: 13 copies">
##ALT=<ID=CN14,Description="Copy number allele: 14 copies">
##ALT=<ID=CN15,Description="Copy number allele: 15 copies">
##ALT=<ID=CN16,Description="Copy number allele: 16 copies">
##ALT=<ID=CN17,Description="Copy number allele: 17 copies">
##ALT=<ID=CN18,Description="Copy number allele: 18 copies">
##ALT=<ID=CN19,Description="Copy number allele: 19 copies">
##ALT=<ID=CN20,Description="Copy number allele: 20 copies">
##ALT=<ID=CN21,Description="Copy number allele: 21 copies">
##ALT=<ID=CN22,Description="Copy number allele: 22 copies">
##ALT=<ID=CN23,Description="Copy number allele: 23 copies">
##ALT=<ID=CN24,Description="Copy number allele: 24 copies">
##ALT=<ID=CN25,Description="Copy number allele: 25 copies">
##ALT=<ID=CN26,Description="Copy number allele: 26 copies">
##ALT=<ID=CN27,Description="Copy number allele: 27 copies">
##ALT=<ID=CN28,Description="Copy number allele: 28 copies">
##ALT=<ID=CN29,Description="Copy number allele: 29 copies">
##ALT=<ID=CN30,Description="Copy number allele: 30 copies">
##ALT=<ID=CN31,Description="Copy number allele: 31 copies">
##ALT=<ID=CN32,Description="Copy number allele: 32 copies">
##ALT=<ID=CN33,Description="Copy number allele: 33 copies">
##ALT=<ID=CN34,Description="Copy number allele: 34 copies">
##ALT=<ID=CN35,Description="Copy number allele: 35 copies">
##ALT=<ID=CN36,Description="Copy number allele: 36 copies">
##ALT=<ID=CN37,Description="Copy number allele: 37 copies">
##ALT=<ID=CN38,Description="Copy number allele: 38 copies">
##ALT=<ID=CN39,Description="Copy number allele: 39 copies">
##ALT=<ID=CN40,Description="Copy number allele: 40 copies">
##ALT=<ID=CN41,Description="Copy number allele: 41 copies">
##ALT=<ID=CN42,Description="Copy number allele: 42 copies">
##ALT=<ID=CN43,Description="Copy number allele: 43 copies">
##ALT=<ID=CN44,Description="Copy number allele: 44 copies">
##ALT=<ID=CN45,Description="Copy number allele: 45 copies">
##ALT=<ID=CN46,Description="Copy number allele: 46 copies">
##ALT=<ID=CN47,Description="Copy number allele: 47 copies">
##ALT=<ID=CN48,Description="Copy number allele: 48 copies">
##ALT=<ID=CN49,Description="Copy number allele: 49 copies">
##ALT=<ID=CN50,Description="Copy number allele: 50 copies">
##ALT=<ID=CN51,Description="Copy number allele: 51 copies">
##ALT=<ID=CN52,Description="Copy number allele: 52 copies">
##ALT=<ID=CN53,Description="Copy number allele: 53 copies">
##ALT=<ID=CN54,Description="Copy number allele: 54 copies">
##ALT=<ID=CN55,Description="Copy number allele: 55 copies">
##ALT=<ID=CN56,Description="Copy number allele: 56 copies">
##ALT=<ID=CN57,Description="Copy number allele: 57 copies">
##ALT=<ID=CN58,Description="Copy number allele: 58 copies">
##ALT=<ID=CN59,Description="Copy number allele: 59 copies">
##ALT=<ID=CN60,Description="Copy number allele: 60 copies">
##ALT=<ID=CN61,Description="Copy number allele: 61 copies">
##ALT=<ID=CN62,Description="Copy number allele: 62 copies">
##ALT=<ID=CN63,Description="Copy number allele: 63 copies">
##ALT=<ID=CN64,Description="Copy number allele: 64 copies">
##ALT=<ID=CN65,Description="Copy number allele: 65 copies">
##ALT=<ID=CN66,Description="Copy number allele: 66 copies">
##ALT=<ID=CN67,Description="Copy number allele: 67 copies">
##ALT=<ID=CN68,Description="Copy number allele: 68 copies">
##ALT=<ID=CN69,Description="Copy number allele: 69 copies">
##ALT=<ID=CN70,Description="Copy number allele: 70 copies">
##ALT=<ID=CN71,Description="Copy number allele: 71 copies">
##ALT=<ID=CN72,Description="Copy number allele: 72 copies">
##ALT=<ID=CN73,Description="Copy number allele: 73 copies">
##ALT=<ID=CN74,Description="Copy number allele: 74 copies">
##ALT=<ID=CN75,Description="Copy number allele: 75 copies">
##ALT=<ID=CN76,Description="Copy number allele: 76 copies">
##ALT=<ID=CN77,Description="Copy number allele: 77 copies">
##ALT=<ID=CN78,Description="Copy number allele: 78 copies">
##ALT=<ID=CN79,Description="Copy number allele: 79 copies">
##ALT=<ID=CN80,Description="Copy number allele: 80 copies">
##ALT=<ID=CN81,Description="Copy number allele: 81 copies">
##ALT=<ID=CN82,Description="Copy number allele: 82 copies">
##ALT=<ID=CN83,Description="Copy number allele: 83 copies">
##ALT=<ID=CN84,Description="Copy number allele: 84 copies">
##ALT=<ID=CN85,Description="Copy number allele: 85 copies">
##ALT=<ID=CN86,Description="Copy number allele: 86 copies">
##ALT=<ID=CN87,Description="Copy number allele: 87 copies">
##ALT=<ID=CN88,Description="Copy number allele: 88 copies">
##ALT=<ID=CN89,Description="Copy number allele: 89 copies">
##ALT=<ID=CN90,Description="Copy number allele: 90 copies">
##ALT=<ID=CN91,Description="Copy number allele: 91 copies">
##ALT=<ID=CN92,Description="Copy number allele: 92 copies">
##ALT=<ID=CN93,Description="Copy number allele: 93 copies">
##ALT=<ID=CN94,Description="Copy number allele: 94 copies">
##ALT=<ID=CN95,Description="Copy number allele: 95 copies">
##ALT=<ID=CN96,Description="Copy number allele: 96 copies">
##ALT=<ID=CN97,Description="Copy number allele: 97 copies">
##ALT=<ID=CN98,Description="Copy number allele: 98 copies">
##ALT=<ID=CN99,Description="Copy number allele: 99 copies">
##ALT=<ID=CN100,Description="Copy number allele: 100 copies">
##ALT=<ID=CN101,Description="Copy number allele: 101 copies">
##ALT=<ID=CN102,Description="Copy number allele: 102 copies">
##ALT=<ID=CN103,Description="Copy number allele: 103 copies">
##ALT=<ID=CN104,Description="Copy number allele: 104 copies">
##ALT=<ID=CN105,Description="Copy number allele: 105 copies">
##ALT=<ID=CN106,Description="Copy number allele: 106 copies">
##ALT=<ID=CN107,Description="Copy number allele: 107 copies">
##ALT=<ID=CN108,Description="Copy number allele: 108 copies">
##ALT=<ID=CN109,Description="Copy number allele: 109 copies">
##ALT=<ID=CN110,Description="Copy number allele: 110 copies">
##ALT=<ID=CN111,Description="Copy number allele: 111 copies">
##ALT=<ID=CN112,Description="Copy number allele: 112 copies">
##ALT=<ID=CN113,Description="Copy number allele: 113 copies">
##ALT=<ID=CN114,Description="Copy number allele: 114 copies">
##ALT=<ID=CN115,Description="Copy number allele: 115 copies">
##ALT=<ID=CN116,Description="Copy number allele: 116 copies">
##ALT=<ID=CN117,Description="Copy number allele: 117 copies">
##ALT=<ID=CN118,Description="Copy number allele: 118 copies">
##ALT=<ID=CN119,Description="Copy number allele: 119 copies">
##ALT=<ID=CN120,Description="Copy number allele: 120 copies">
##ALT=<ID=CN121,Description="Copy number allele: 121 copies">
##ALT=<ID=CN122,Description="Copy number allele: 122 copies">
##ALT=<ID=CN123,Description="Copy number allele: 123 copies">
##ALT=<ID=CN124,Description="Copy number allele: 124 copies">
##INFO=<ID=CIEND,Number=2,Type=Integer,Description="Confidence interval around END for imprecise variants">
##INFO=<ID=CIPOS,Number=2,Type=Integer,Description="Confidence interval around POS for imprecise variants">
##INFO=<ID=CS,Number=1,Type=String,Description="Source call set.">
##INFO=<ID=END,Number=1,Type=Integer,Description="End coordinate of this variant">
##INFO=<ID=IMPRECISE,Number=0,Type=Flag,Description="Imprecise structural variation">
##INFO=<ID=MC,Number=.,Type=String,Description="Merged calls.">
##INFO=<ID=MEINFO,Number=4,Type=String,Description="Mobile element info of the form NAME,START,END<POLARITY; If there is only 5' OR 3' support for this call, will be NULL NULL for START and END">
##INFO=<ID=MEND,Number=1,Type=Integer,Description="Mitochondrial end coordinate of inserted sequence">
##INFO=<ID=MLEN,Number=1,Type=Integer,Description="Estimated length of mitochondrial insert">
##INFO=<ID=MSTART,Number=1,Type=Integer,Description="Mitochondrial start coordinate of inserted sequence">
##INFO=<ID=SVLEN,Number=.,Type=Integer,Description="SV length. It is only calculated for structural variation MEIs. For other types of SVs; one may calculate the SV length by INFO:END-START+1, or by finding the difference between lengthes of REF and ALT alleles">
##INFO=<ID=SVTYPE,Number=1,Type=String,Description="Type of structural variant">
##INFO=<ID=TSD,Number=1,Type=String,Description="Precise Target Site Duplication for bases, if unknown, value will be NULL">
##INFO=<ID=AC,Number=A,Type=Integer,Description="Total number of alternate alleles in called genotypes">
##INFO=<ID=AF,Number=A,Type=Float,Description="Estimated allele frequency in the range (0,1)">
##INFO=<ID=NS,Number=1,Type=Integer,Description="Number of samples with data">
##INFO=<ID=AN,Number=1,Type=Integer,Description="Total number of alleles in called genotypes">
##INFO=<ID=EAS_AF,Number=A,Type=Float,Description="Allele frequency in the EAS populations calculated from AC and AN, in the range (0,1)">
##INFO=<ID=EUR_AF,Number=A,Type=Float,Description="Allele frequency in the EUR populations calculated from AC and AN, in the range (0,1)">
##INFO=<ID=AFR_AF,Number=A,Type=Float,Description="Allele frequency in the AFR populations calculated from AC and AN, in the range (0,1)">
##INFO=<ID=AMR_AF,Number=A,Type=Float,Description="Allele frequency in the AMR populations calculated from AC and AN, in the range (0,1)">
##INFO=<ID=SAS_AF,Number=A,Type=Float,Description="Allele frequency in the SAS populations calculated from AC and AN, in the range (0,1)">
##INFO=<ID=DP,Number=1,Type=Integer,Description="Total read depth; only low coverage data were counted towards the DP, exome data were not used">
##INFO=<ID=AA,Number=1,Type=String,Description="Ancestral Allele. Format: AA|REF|ALT|IndelType. AA: Ancestral allele, REF:Reference Allele, ALT:Alternate Allele, IndelType:Type of Indel (REF, ALT and IndelType are only defined for indels)">
##INFO=<ID=VT,Number=.,Type=String,Description="indicates what type of variant the line represents">
##INFO=<ID=EX_TARGET,Number=0,Type=Flag,Description="indicates whether a variant is within the exon pull down target boundaries">
##INFO=<ID=MULTI_ALLELIC,Number=0,Type=Flag,Description="indicates whether a site is multi-allelic">
#CHROM	POS	ID	REF	ALT	QUAL	FILTER	INFO
20	61651223	rs6011532	G	C	100	PASS	AC=3013;AF=0.601637;AN=5008;NS=2504;DP=15324;EAS_AF=0.3294;AMR_AF=0.6484;AFR_AF=0.7806;EUR_AF=0.6849;SAS_AF=0.5215;AA=C|||;VT=SNP
20	61651259	rs61546182	G	T	100	PASS	AC=1006;AF=0.200879;AN=5008;NS=2504;DP=16388;EAS_AF=0.2004;AMR_AF=0.1254;AFR_AF=0.4138;EUR_AF=0.0924;SAS_AF=0.0787;AA=T|||;VT=SNP
20	61651342	rs2427487	C	A	100	PASS	AC=3998;AF=0.798323;AN=5008;NS=2504;DP=17516;EAS_AF=0.7827;AMR_AF=0.8746;AFR_AF=0.5968;EUR_AF=0.9076;SAS_AF=0.9202;AA=A|||;VT=SNP
20	61652201	rs6011534	G	A	100	PASS	AC=1906;AF=0.380591;AN=5008;NS=2504;DP=20438;EAS_AF=0.2073;AMR_AF=0.5216;AFR_AF=0.2738;EUR_AF=0.5427;SAS_AF=0.4366;AA=g|||;VT=SNP
20	61652235	rs6011535	T	G	100	PASS	AC=466;AF=0.0930511;AN=5008;NS=2504;DP=20246;EAS_AF=0.2153;AMR_AF=0.1037;AFR_AF=0.0091;EUR_AF=0.0855;SAS_AF=0.0808;AA=T|||;VT=SNP
20	61652930	rs6010810	A	G	100	PASS	AC=2029;AF=0.405152;AN=5008;NS=2504;DP=15903;EAS_AF=0.1181;AMR_AF=0.5072;AFR_AF=0.4281;EUR_AF=0.5875;SAS_AF=0.41;AA=T|||;VT=SNP
20	61653080	rs116102988	C	G	100	PASS	AC=473;AF=0.0944489;AN=5008;NS=2504;DP=14223;EAS_AF=0.2143;AMR_AF=0.1037;AFR_AF=0.0151;EUR_AF=0.0855;SAS_AF=0.0808;AA=C|||;VT=SNP
20	61653679	rs6011536	T	C	100	PASS	AC=2484;AF=0.496006;AN=5008;NS=2504;DP=19940;EAS_AF=0.3323;AMR_AF=0.611;AFR_AF=0.4297;EUR_AF=0.673;SAS_AF=0.4908;AA=C|||;VT=SNP
20	61654055	rs6010811	T	G	100	PASS	AC=2407;AF=0.480631;AN=5008;NS=2504;DP=17870;EAS_AF=0.3323;AMR_AF=0.6066;AFR_AF=0.3737;EUR_AF=0.673;SAS_AF=0.4908;AA=G|||;VT=SNP
20	61654321	rs1555314	C	T	100	PASS	AC=2394;AF=0.478035;AN=5008;NS=2504;DP=18643;EAS_AF=0.3165;AMR_AF=0.6066;AFR_AF=0.3759;EUR_AF=0.673;SAS_AF=0.4908;AA=T|||;VT=SNP
20	61654405	rs1555315	C	T	100	PASS	AC=1374;AF=0.274361;AN=5008;NS=2504;DP=16860;EAS_AF=0.1052;AMR_AF=0.3357;AFR_AF=0.3109;EUR_AF=0.341;SAS_AF=0.2873;AA=C|||;VT=SNP
20	61654430	rs62197303	G	A	100	PASS	AC=280;AF=0.0559105;AN=5008;NS=2504;DP=16670;EAS_AF=0.005;AMR_AF=0.0865;AFR_AF=0.0325;EUR_AF=0.1193;SAS_AF=0.0532;AA=G|||;VT=SNP
20	61654883	rs6090198	A	G	100	PASS	AC=2492;AF=0.497604;AN=5008;NS=2504;DP=15568;EAS_AF=0.3175;AMR_AF=0.611;AFR_AF=0.4478;EUR_AF=0.673;SAS_AF=0.4898;AA=G|||;VT=SNP
20	61655355	rs79296110	G	A	100	PASS	AC=458;AF=0.0914537;AN=5008;NS=2504;DP=11947;EAS_AF=0.1984;AMR_AF=0.1037;AFR_AF=0.0151;EUR_AF=0.0855;SAS_AF=0.0818;AA=G|||;VT=SNP
20	61655587	rs6011538	G	C	100	PASS	AC=1388;AF=0.277157;AN=5008;NS=2504;DP=17606;EAS_AF=0.1052;AMR_AF=0.3329;AFR_AF=0.323;EUR_AF=0.341;SAS_AF=0.2873;AA=G|||;VT=SNP
20	61655766	rs73921619	C	T	100	PASS	AC=609;AF=0.121605;AN=5008;NS=2504;DP=12409;EAS_AF=0.0129;AMR_AF=0.1729;AFR_AF=0.0794;EUR_AF=0.2465;SAS_AF=0.1258;AA=C|||;VT=SNP
20	61655995	rs910940	G	A	100	PASS	AC=1103;AF=0.220248;AN=5008;NS=2504;DP=21838;EAS_AF=0.0367;AMR_AF=0.3127;AFR_AF=0.323;EUR_AF=0.3131;SAS_AF=0.1094;AA=G|||;VT=SNP
20	61656064	rs62197304	C	T	100	PASS	AC=539;AF=0.107628;AN=5008;NS=2504;DP=19435;EAS_AF=0.0129;AMR_AF=0.1671;AFR_AF=0.0318;EUR_AF=0.2465;SAS_AF=0.1227;AA=C|||;VT=SNP
20	61656097	rs6011540	A	G	100	PASS	AC=1142;AF=0.228035;AN=5008;NS=2504;DP=18033;EAS_AF=0.2113;AMR_AF=0.2896;AFR_AF=0.149;EUR_AF=0.331;SAS_AF=0.2025;AA=G|||;VT=SNP
20	61656294	rs6062772	A	G	100	PASS	AC=3492;AF=0.697284;AN=5008;NS=2504;DP=17699;EAS_AF=0.8948;AMR_AF=0.6599;AFR_AF=0.5825;EUR_AF=0.66;SAS_AF=0.7137;AA=G|||;VT=SNP
20	61656342	rs910941	G	A	100	PASS	AC=1388;AF=0.277157;AN=5008;NS=2504;DP=17904;EAS_AF=0.1052;AMR_AF=0.3343;AFR_AF=0.3245;EUR_AF=0.339;SAS_AF=0.2863;AA=G|||;VT=SNP
20	61656398	rs747128	G	A	100	PASS	AC=523;AF=0.104433;AN=5008;NS=2504;DP=17202;EAS_AF=0.0129;AMR_AF=0.1671;AFR_AF=0.0204;EUR_AF=0.2465;SAS_AF=0.1217;AA=G|||;VT=SNP
20	61656414	rs747129	T	G	100	PASS	AC=3023;AF=0.603634;AN=5008;NS=2504;DP=16661;EAS_AF=0.6964;AMR_AF=0.5562;AFR_AF=0.5575;EUR_AF=0.5755;SAS_AF=0.6329;AA=T|||;VT=SNP
20	61656872	rs872885	C	T	100	PASS	AC=1201;AF=0.239816;AN=5008;NS=2504;DP=15227;EAS_AF=0.1052;AMR_AF=0.2867;AFR_AF=0.2451;EUR_AF=0.3012;SAS_AF=0.2751;AA=c|||;VT=SNP
20	61657028	rs910942	C	T	100	PASS	AC=3530;AF=0.704872;AN=5008;NS=2504;DP=14717;EAS_AF=0.7758;AMR_AF=0.6873;AFR_AF=0.6241;EUR_AF=0.662;SAS_AF=0.7975;AA=C|||;VT=SNP
20	61657066	rs910943	A	G	100	PASS	AC=3732;AF=0.745208;AN=5008;NS=2504;DP=16419;EAS_AF=0.7758;AMR_AF=0.6988;AFR_AF=0.7655;EUR_AF=0.669;SAS_AF=0.7975;AA=A|||;VT=SNP
20	61657092	rs745982	C	T	100	PASS	AC=1367;AF=0.272963;AN=5008;NS=2504;DP=17413;EAS_AF=0.1052;AMR_AF=0.3357;AFR_AF=0.3139;EUR_AF=0.34;SAS_AF=0.2771;AA=C|||;VT=SNP
20	61657116	rs60890030	G	A	100	PASS	AC=467;AF=0.0932508;AN=5008;NS=2504;DP=17518;EAS_AF=0.2113;AMR_AF=0.1037;AFR_AF=0.0129;EUR_AF=0.0855;SAS_AF=0.0808;AA=G|||;VT=SNP
20	61657250	rs6011542	G	A	100	PASS	AC=467;AF=0.0932508;AN=5008;NS=2504;DP=17524;EAS_AF=0.2113;AMR_AF=0.1037;AFR_AF=0.0129;EUR_AF=0.0855;SAS_AF=0.0808;AA=G|||;VT=SNP
20	61657594	rs62197305	C	T	100	PASS	AC=697;AF=0.139177;AN=5008;NS=2504;DP=18853;EAS_AF=0.0129;AMR_AF=0.1801;AFR_AF=0.143;EUR_AF=0.2227;SAS_AF=0.1493;AA=C|||;VT=SNP
20	61658210	rs1116450	T	C	100	PASS	AC=3541;AF=0.707069;AN=5008;NS=2504;DP=17622;EAS_AF=0.7758;AMR_AF=0.6902;AFR_AF=0.6354;EUR_AF=0.668;SAS_AF=0.7853;AA=C|||;VT=SNP
20	61658542	rs3899032	G	A	100	PASS	AC=3540;AF=0.706869;AN=5008;NS=2504;DP=16765;EAS_AF=0.7758;AMR_AF=0.6902;AFR_AF=0.6354;EUR_AF=0.667;SAS_AF=0.7853;AA=G|||;VT=SNP
20	61658595	rs4586690	G	T	100	PASS	AC=3540;AF=0.706869;AN=5008;NS=2504;DP=17135;EAS_AF=0.7758;AMR_AF=0.6902;AFR_AF=0.6354;EUR_AF=0.667;SAS_AF=0.7853;AA=G|||;VT=SNP
20	61658782	rs6011544	T	C	100	PASS	AC=3551;AF=0.709065;AN=5008;NS=2504;DP=15942;EAS_AF=0.7758;AMR_AF=0.6945;AFR_AF=0.6415;EUR_AF=0.667;SAS_AF=0.7853;AA=C|||;VT=SNP
20	61659108	rs57767914	C	G	100	PASS	AC=657;AF=0.13119;AN=5008;NS=2504;DP=13033;EAS_AF=0.0129;AMR_AF=0.1859;AFR_AF=0.1127;EUR_AF=0.2465;SAS_AF=0.1207;AA=c|||;VT=SNP
20	61659207	rs6089824	A	G	100	PASS	AC=3541;AF=0.707069;AN=5008;NS=2504;DP=13488;EAS_AF=0.7758;AMR_AF=0.6916;AFR_AF=0.6354;EUR_AF=0.667;SAS_AF=0.7853;AA=G|||;VT=SNP
20	61659832	rs62197307	T	G	100	PASS	AC=630;AF=0.125799;AN=5008;NS=2504;DP=10710;EAS_AF=0.0397;AMR_AF=0.1816;AFR_AF=0.0968;EUR_AF=0.2346;SAS_AF=0.1022;AA=T|||;VT=SNP
20	61660038	rs6011545	G	A	100	PASS	AC=4158;AF=0.830272;AN=5008;NS=2504;DP=13997;EAS_AF=0.9871;AMR_AF=0.8069;AFR_AF=0.7474;EUR_AF=0.7525;SAS_AF=0.8773;AA=A|||;VT=SNP
20	61660085	rs56927818	A	T	100	PASS	AC=901;AF=0.179912;AN=5008;NS=2504;DP=13759;EAS_AF=0.1905;AMR_AF=0.1398;AFR_AF=0.3434;EUR_AF=0.0815;SAS_AF=0.0777;AA=T|||;VT=SNP
20	61660705	rs62197308	T	C	100	PASS	AC=540;AF=0.107827;AN=5008;NS=2504;DP=12933;EAS_AF=0.0149;AMR_AF=0.1671;AFR_AF=0.0325;EUR_AF=0.2465;SAS_AF=0.1207;AA=T|||;VT=SNP
20	61660781	rs4809455	G	C	100	PASS	AC=3471;AF=0.693091;AN=5008;NS=2504;DP=14662;EAS_AF=0.7738;AMR_AF=0.6844;AFR_AF=0.5893;EUR_AF=0.667;SAS_AF=0.7832;AA=G|||;VT=SNP
20	61660849	rs4809456	C	A	100	PASS	AC=3453;AF=0.689497;AN=5008;NS=2504;DP=14783;EAS_AF=0.7738;AMR_AF=0.6844;AFR_AF=0.5756;EUR_AF=0.667;SAS_AF=0.7832;AA=C|||;VT=SNP
20	61661345	rs4809459	C	T	100	PASS	AC=3471;AF=0.693091;AN=5008;NS=2504;DP=14691;EAS_AF=0.7748;AMR_AF=0.6844;AFR_AF=0.5885;EUR_AF=0.667;SAS_AF=0.7832;AA=C|||;VT=SNP
20	61661355	rs4809460	T	C	100	PASS	AC=3471;AF=0.693091;AN=5008;NS=2504;DP=14602;EAS_AF=0.7748;AMR_AF=0.6844;AFR_AF=0.5885;EUR_AF=0.667;SAS_AF=0.7832;AA=C|||;VT=SNP
20	61661560	rs4809462	A	G	100	PASS	AC=3495;AF=0.697883;AN=5008;NS=2504;DP=19037;EAS_AF=0.7738;AMR_AF=0.6873;AFR_AF=0.6067;EUR_AF=0.666;SAS_AF=0.7832;AA=A|||;VT=SNP
20	61661738	rs6122344	C	T	100	PASS	AC=3470;AF=0.692891;AN=5008;NS=2504;DP=16702;EAS_AF=0.7738;AMR_AF=0.6844;AFR_AF=0.5893;EUR_AF=0.666;SAS_AF=0.7832;AA=C|||;VT=SNP
20	61661766	rs6122345	C	G	100	PASS	AC=1391;AF=0.277756;AN=5008;NS=2504;DP=16827;EAS_AF=0.3472;AMR_AF=0.3199;AFR_AF=0.1112;EUR_AF=0.2922;SAS_AF=0.3865;AA=C|||;VT=SNP
20	61661822	rs6122346	C	G	100	PASS	AC=3470;AF=0.692891;AN=5008;NS=2504;DP=17773;EAS_AF=0.7738;AMR_AF=0.6844;AFR_AF=0.5893;EUR_AF=0.666;SAS_AF=0.7832;AA=C|||;VT=SNP
20	61661866	rs6122347	C	T	100	PASS	AC=3470;AF=0.692891;AN=5008;NS=2504;DP=18798;EAS_AF=0.7738;AMR_AF=0.6844;AFR_AF=0.5893;EUR_AF=0.666;SAS_AF=0.7832;AA=C|||;VT=SNP
20	61662563	rs6010812	G	A	100	PASS	AC=3470;AF=0.692891;AN=5008;NS=2504;DP=13713;EAS_AF=0.7738;AMR_AF=0.6844;AFR_AF=0.5893;EUR_AF=0.666;SAS_AF=0.7832;AA=G|||;VT=SNP
20	61662588	rs116081712	A	G	100	PASS	AC=451;AF=0.0900559;AN=5008;NS=2504;DP=13658;EAS_AF=0.2123;AMR_AF=0.0994;AFR_AF=0.0121;EUR_AF=0.0855;SAS_AF=0.0675;AA=A|||;VT=SNP
20	61662639	rs57684920	G	A	100	PASS	AC=1092;AF=0.218051;AN=5008;NS=2504;DP=12718;EAS_AF=0.2262;AMR_AF=0.2896;AFR_AF=0.1089;EUR_AF=0.333;SAS_AF=0.1881;AA=G|||;VT=SNP
20	61662941	rs4991763	C	T	100	PASS	AC=452;AF=0.0902556;AN=5008;NS=2504;DP=15089;EAS_AF=0.2123;AMR_AF=0.1009;AFR_AF=0.0121;EUR_AF=0.0855;SAS_AF=0.0675;AA=c|||;VT=SNP
20	61663153	rs4997812	T	G	100	PASS	AC=3472;AF=0.693291;AN=5008;NS=2504;DP=15780;EAS_AF=0.7738;AMR_AF=0.6859;AFR_AF=0.5893;EUR_AF=0.666;SAS_AF=0.7843;AA=G|||;VT=SNP
20	61663154	rs4997813	T	G	100	PASS	AC=3472;AF=0.693291;AN=5008;NS=2504;DP=15884;EAS_AF=0.7738;AMR_AF=0.6859;AFR_AF=0.5893;EUR_AF=0.666;SAS_AF=0.7843;AA=G|||;VT=SNP
20	61663230	rs6062393	G	A	100	PASS	AC=3470;AF=0.692891;AN=5008;NS=2504;DP=16668;EAS_AF=0.7738;AMR_AF=0.6844;AFR_AF=0.5893;EUR_AF=0.666;SAS_AF=0.7832;AA=G|||;VT=SNP
20	61663262	rs6062773	G	C	100	PASS	AC=3471;AF=0.693091;AN=5008;NS=2504;DP=16902;EAS_AF=0.7748;AMR_AF=0.6844;AFR_AF=0.5893;EUR_AF=0.666;SAS_AF=0.7832;AA=C|||;VT=SNP
20	61663632	rs6090203	G	A	100	PASS	AC=3475;AF=0.69389;AN=5008;NS=2504;DP=15318;EAS_AF=0.7748;AMR_AF=0.6844;AFR_AF=0.59;EUR_AF=0.666;SAS_AF=0.7863;AA=G|||;VT=SNP
20	61663650	rs6062775	T	C	100	PASS	AC=3475;AF=0.69389;AN=5008;NS=2504;DP=15153;EAS_AF=0.7748;AMR_AF=0.6844;AFR_AF=0.59;EUR_AF=0.666;SAS_AF=0.7863;AA=C|||;VT=SNP
20	61663736	rs6062776	A	G	100	PASS	AC=3473;AF=0.69349;AN=5008;NS=2504;DP=17703;EAS_AF=0.7738;AMR_AF=0.6844;AFR_AF=0.59;EUR_AF=0.666;SAS_AF=0.7853;AA=G|||;VT=SNP
20	61663748	rs6062777	G	A	100	PASS	AC=3464;AF=0.691693;AN=5008;NS=2504;DP=18123;EAS_AF=0.7738;AMR_AF=0.6844;AFR_AF=0.5832;EUR_AF=0.666;SAS_AF=0.7853;AA=G|||;VT=SNP
20	61663763	rs79735536	A	G	100	PASS	AC=276;AF=0.0551118;AN=5008;NS=2504;DP=18241;EAS_AF=0.0079;AMR_AF=0.0865;AFR_AF=0.0083;EUR_AF=0.1292;SAS_AF=0.0685;AA=A|||;VT=SNP
20	61663921	rs6122348	C	T	100	PASS	AC=3470;AF=0.692891;AN=5008;NS=2504;DP=16324;EAS_AF=0.7738;AMR_AF=0.6844;AFR_AF=0.5893;EUR_AF=0.666;SAS_AF=0.7832;AA=C|||;VT=SNP
20	61663959	rs6062778	A	G	100	PASS	AC=3469;AF=0.692692;AN=5008;NS=2504;DP=15770;EAS_AF=0.7728;AMR_AF=0.6844;AFR_AF=0.5893;EUR_AF=0.666;SAS_AF=0.7832;AA=G|||;VT=SNP
20	61664084	rs73145759	C	T	100	PASS	AC=276;AF=0.0551118;AN=5008;NS=2504;DP=19231;EAS_AF=0.0079;AMR_AF=0.0865;AFR_AF=0.0083;EUR_AF=0.1292;SAS_AF=0.0685;AA=C|||;VT=SNP
20	61664096	rs6122349	T	C	100	PASS	AC=3921;AF=0.782947;AN=5008;NS=2504;DP=19793;EAS_AF=0.9861;AMR_AF=0.7839;AFR_AF=0.6014;EUR_AF=0.7515;SAS_AF=0.8507;AA=C|||;VT=SNP
20	61664528	rs6122086	T	C	100	PASS	AC=3470;AF=0.692891;AN=5008;NS=2504;DP=18756;EAS_AF=0.7738;AMR_AF=0.6844;AFR_AF=0.59;EUR_AF=0.665;SAS_AF=0.7832;AA=C|||;VT=SNP
20	61664553	rs6122087	T	C	100	PASS	AC=3470;AF=0.692891;AN=5008;NS=2504;DP=18057;EAS_AF=0.7738;AMR_AF=0.6844;AFR_AF=0.59;EUR_AF=0.665;SAS_AF=0.7832;AA=C|||;VT=SNP
20	61664822	rs73145761	C	T	100	PASS	AC=399;AF=0.0796725;AN=5008;NS=2504;DP=16439;EAS_AF=0.0079;AMR_AF=0.1081;AFR_AF=0.0908;EUR_AF=0.1282;SAS_AF=0.0685;AA=C|||;VT=SNP
20	61664872	rs2872542	C	T	100	PASS	AC=3376;AF=0.674121;AN=5008;NS=2504;DP=14246;EAS_AF=0.7738;AMR_AF=0.6513;AFR_AF=0.5877;EUR_AF=0.6044;SAS_AF=0.7761;AA=C|||;VT=SNP
20	61665017	rs2872543	G	A	100	PASS	AC=3468;AF=0.692492;AN=5008;NS=2504;DP=11766;EAS_AF=0.7718;AMR_AF=0.6844;AFR_AF=0.5893;EUR_AF=0.666;SAS_AF=0.7832;AA=G|||;VT=SNP
20	61665129	rs2314130	G	T	100	PASS	AC=3468;AF=0.692492;AN=5008;NS=2504;DP=11545;EAS_AF=0.7748;AMR_AF=0.6844;AFR_AF=0.5893;EUR_AF=0.666;SAS_AF=0.7802;AA=G|||;VT=SNP
20	61665817	rs1060491	C	A	100	PASS	AC=1220;AF=0.24361;AN=5008;NS=2504;DP=15961;EAS_AF=0.2252;AMR_AF=0.2939;AFR_AF=0.1823;EUR_AF=0.334;SAS_AF=0.2168;AA=C|||;VT=SNP
20	61665871	rs1060490	A	G	100	PASS	AC=3451;AF=0.689097;AN=5008;NS=2504;DP=17486;EAS_AF=0.7748;AMR_AF=0.6859;AFR_AF=0.5741;EUR_AF=0.665;SAS_AF=0.7832;AA=G|||;VT=SNP
20	61665921	rs1060489	C	T	100	PASS	AC=3454;AF=0.689696;AN=5008;NS=2504;DP=19623;EAS_AF=0.7748;AMR_AF=0.6859;AFR_AF=0.5809;EUR_AF=0.665;SAS_AF=0.7771;AA=C|||;VT=SNP
20	61665975	rs7273917	G	A	100	PASS	AC=3466;AF=0.692093;AN=5008;NS=2504;DP=20936;EAS_AF=0.7758;AMR_AF=0.6859;AFR_AF=0.5809;EUR_AF=0.669;SAS_AF=0.7843;AA=G|||;VT=SNP
20	61665979	rs7267951	A	G	100	PASS	AC=3461;AF=0.691094;AN=5008;NS=2504;DP=21178;EAS_AF=0.7748;AMR_AF=0.6859;AFR_AF=0.5809;EUR_AF=0.665;SAS_AF=0.7843;AA=G|||;VT=SNP
20	61666017	rs7273930	G	A	100	PASS	AC=3442;AF=0.6873;AN=5008;NS=2504;DP=22237;EAS_AF=0.7748;AMR_AF=0.6859;AFR_AF=0.5673;EUR_AF=0.665;SAS_AF=0.7832;AA=G|||;VT=SNP
20	61666063	rs6011548	C	T	100	PASS	AC=3460;AF=0.690895;AN=5008;NS=2504;DP=22701;EAS_AF=0.7748;AMR_AF=0.6859;AFR_AF=0.5809;EUR_AF=0.665;SAS_AF=0.7832;AA=C|||;VT=SNP
20	61666132	rs9679865	C	G	100	PASS	AC=3460;AF=0.690895;AN=5008;NS=2504;DP=21297;EAS_AF=0.7748;AMR_AF=0.6859;AFR_AF=0.5809;EUR_AF=0.665;SAS_AF=0.7832;AA=C|||;VT=SNP
20	61666168	rs9680064	G	A	100	PASS	AC=3459;AF=0.690695;AN=5008;NS=2504;DP=20320;EAS_AF=0.7748;AMR_AF=0.6859;AFR_AF=0.5809;EUR_AF=0.665;SAS_AF=0.7822;AA=G|||;VT=SNP
20	61666180	rs13041507	T	C	100	PASS	AC=3458;AF=0.690495;AN=5008;NS=2504;DP=20464;EAS_AF=0.7738;AMR_AF=0.6859;AFR_AF=0.5809;EUR_AF=0.665;SAS_AF=0.7822;AA=C|||;VT=SNP
20	61666648	rs6062780	T	C	100	PASS	AC=3459;AF=0.690695;AN=5008;NS=2504;DP=21637;EAS_AF=0.7748;AMR_AF=0.6859;AFR_AF=0.5809;EUR_AF=0.665;SAS_AF=0.7822;AA=C|||;VT=SNP
20	61666805	rs2277769	C	T	100	PASS	AC=3458;AF=0.690495;AN=5008;NS=2504;DP=19147;EAS_AF=0.7748;AMR_AF=0.6859;AFR_AF=0.5809;EUR_AF=0.665;SAS_AF=0.7812;AA=T|||;VT=SNP
20	61666823	rs2277768	T	C	100	PASS	AC=3316;AF=0.662141;AN=5008;NS=2504;DP=19407;EAS_AF=0.7748;AMR_AF=0.683;AFR_AF=0.4743;EUR_AF=0.665;SAS_AF=0.7822;AA=C|||;VT=SNP
20	61666937	rs2277767	G	A	100	PASS	AC=3459;AF=0.690695;AN=5008;NS=2504;DP=17764;EAS_AF=0.7748;AMR_AF=0.6859;AFR_AF=0.5809;EUR_AF=0.665;SAS_AF=0.7822;AA=g|||;VT=SNP
20	61667109	rs74780896	A	T	100	PASS	AC=450;AF=0.0898562;AN=5008;NS=2504;DP=17442;EAS_AF=0.2113;AMR_AF=0.0994;AFR_AF=0.0121;EUR_AF=0.0855;SAS_AF=0.0675;AA=A|||;VT=SNP
20	61667128	rs6062781	G	A	100	PASS	AC=3459;AF=0.690695;AN=5008;NS=2504;DP=16582;EAS_AF=0.7748;AMR_AF=0.6859;AFR_AF=0.5809;EUR_AF=0.665;SAS_AF=0.7822;AA=G|||;VT=SNP
20	61667526	rs3746748	C	T	100	PASS	AC=3459;AF=0.690695;AN=5008;NS=2504;DP=17120;EAS_AF=0.7748;AMR_AF=0.6859;AFR_AF=0.5809;EUR_AF=0.665;SAS_AF=0.7822;AA=C|||;VT=SNP
20	61667631	rs3746747	T	C	100	PASS	AC=3656;AF=0.730032;AN=5008;NS=2504;DP=17308;EAS_AF=0.7738;AMR_AF=0.696;AFR_AF=0.7042;EUR_AF=0.665;SAS_AF=0.8108;AA=C|||;VT=SNP
20	61667894	rs6011552	T	C	100	PASS	AC=3658;AF=0.730431;AN=5008;NS=2504;DP=15309;EAS_AF=0.7748;AMR_AF=0.696;AFR_AF=0.7042;EUR_AF=0.666;SAS_AF=0.8108;AA=C|||;VT=SNP
20	61667904	rs6062395	A	G	100	PASS	AC=3459;AF=0.690695;AN=5008;NS=2504;DP=15299;EAS_AF=0.7748;AMR_AF=0.6859;AFR_AF=0.5802;EUR_AF=0.666;SAS_AF=0.7822;AA=g|||;VT=SNP
20	61667949	rs6062396	T	C	100	PASS	AC=3459;AF=0.690695;AN=5008;NS=2504;DP=16904;EAS_AF=0.7748;AMR_AF=0.6859;AFR_AF=0.5809;EUR_AF=0.665;SAS_AF=0.7822;AA=C|||;VT=SNP
20	61668268	rs6062397	A	G	100	PASS	AC=3459;AF=0.690695;AN=5008;NS=2504;DP=19498;EAS_AF=0.7748;AMR_AF=0.6859;AFR_AF=0.5802;EUR_AF=0.665;SAS_AF=0.7832;AA=G|||;VT=SNP
20	61668284	rs6122352	T	C	100	PASS	AC=3459;AF=0.690695;AN=5008;NS=2504;DP=18738;EAS_AF=0.7758;AMR_AF=0.6859;AFR_AF=0.5802;EUR_AF=0.665;SAS_AF=0.7822;AA=C|||;VT=SNP
20	61668363	rs6090206	G	A	100	PASS	AC=3458;AF=0.690495;AN=5008;NS=2504;DP=15721;EAS_AF=0.7748;AMR_AF=0.6859;AFR_AF=0.5802;EUR_AF=0.665;SAS_AF=0.7822;AA=G|||;VT=SNP
20	61668447	rs6089825	C	T	100	PASS	AC=3458;AF=0.690495;AN=5008;NS=2504;DP=17560;EAS_AF=0.7748;AMR_AF=0.6859;AFR_AF=0.5802;EUR_AF=0.665;SAS_AF=0.7822;AA=c|||;VT=SNP
20	61668595	rs6089826	G	A	100	PASS	AC=3459;AF=0.690695;AN=5008;NS=2504;DP=16874;EAS_AF=0.7748;AMR_AF=0.6873;AFR_AF=0.5802;EUR_AF=0.665;SAS_AF=0.7822;AA=A|||;VT=SNP
20	61668845	rs6089827	C	T	100	PASS	AC=3459;AF=0.690695;AN=5008;NS=2504;DP=13938;EAS_AF=0.7748;AMR_AF=0.6888;AFR_AF=0.5794;EUR_AF=0.665;SAS_AF=0.7822;AA=C|||;VT=SNP
20	61668998	rs6089828	C	T	100	PASS	AC=3448;AF=0.688498;AN=5008;NS=2504;DP=17356;EAS_AF=0.7748;AMR_AF=0.6859;AFR_AF=0.5772;EUR_AF=0.659;SAS_AF=0.7822;AA=T|||;VT=SNP
20	61669036	rs6089829	A	G	100	PASS	AC=3451;AF=0.689097;AN=5008;NS=2504;DP=16799;EAS_AF=0.7748;AMR_AF=0.6859;AFR_AF=0.5802;EUR_AF=0.659;SAS_AF=0.7812;AA=A|||;VT=SNP
20	61669187	rs62207535	A	G	100	PASS	AC=3630;AF=0.72484;AN=5008;NS=2504;DP=15846;EAS_AF=0.7748;AMR_AF=0.6988;AFR_AF=0.6823;EUR_AF=0.665;SAS_AF=0.8108;AA=G|||;VT=SNP
20	61669550	rs10854168	A	G	100	PASS	AC=3336;AF=0.666134;AN=5008;NS=2504;DP=16563;EAS_AF=0.7738;AMR_AF=0.6873;AFR_AF=0.4735;EUR_AF=0.6859;SAS_AF=0.7802;AA=A|||;VT=SNP
20	61670038	rs73145783	A	G	100	PASS	AC=274;AF=0.0547125;AN=5008;NS=2504;DP=16057;EAS_AF=0.0079;AMR_AF=0.085;AFR_AF=0.0083;EUR_AF=0.1272;SAS_AF=0.0695;AA=A|||;VT=SNP
20	61670506	rs117958432	C	T	100	PASS	AC=441;AF=0.0880591;AN=5008;NS=2504;DP=16174;EAS_AF=0.2133;AMR_AF=0.098;AFR_AF=0.0061;EUR_AF=0.0845;SAS_AF=0.0665;AA=c|||;VT=SNP
20	61671156	rs4809465	G	C	100	PASS	AC=3362;AF=0.671326;AN=5008;NS=2504;DP=18452;EAS_AF=0.7748;AMR_AF=0.6945;AFR_AF=0.4864;EUR_AF=0.6869;SAS_AF=0.7822;AA=G|||;VT=SNP
20	61671688	rs4809467	A	G	100	PASS	AC=3340;AF=0.666933;AN=5008;NS=2504;DP=19519;EAS_AF=0.7708;AMR_AF=0.6945;AFR_AF=0.4728;EUR_AF=0.6869;SAS_AF=0.7822;AA=A|||;VT=SNP
20	61673122	rs6122354	G	A	100	PASS	AC=326;AF=0.0650958;AN=5008;NS=2504;DP=17349;EAS_AF=0.0437;AMR_AF=0.0548;AFR_AF=0.0053;EUR_AF=0.1223;SAS_AF=0.1166;AA=G|||;VT=SNP
20	61673566	rs4809468	T	C	100	PASS	AC=3484;AF=0.695687;AN=5008;NS=2504;DP=20870;EAS_AF=0.7738;AMR_AF=0.6974;AFR_AF=0.5772;EUR_AF=0.6869;SAS_AF=0.7832;AA=T|||;VT=SNP
20	61675116	rs76550775	G	A	100	PASS	AC=457;AF=0.091254;AN=5008;NS=2504;DP=17734;EAS_AF=0.2123;AMR_AF=0.098;AFR_AF=0.0189;EUR_AF=0.0845;SAS_AF=0.0665;AA=G|||;VT=SNP
20	61675249	rs4809268	C	G	100	PASS	AC=3359;AF=0.670727;AN=5008;NS=2504;DP=15618;EAS_AF=0.7728;AMR_AF=0.6902;AFR_AF=0.4879;EUR_AF=0.6869;SAS_AF=0.7822;AA=C|||;VT=SNP
20	61675620	rs6011559	C	T	100	PASS	AC=1074;AF=0.214457;AN=5008;NS=2504;DP=16445;EAS_AF=0.2262;AMR_AF=0.281;AFR_AF=0.1157;EUR_AF=0.3121;SAS_AF=0.1881;AA=N|||;VT=SNP
20	61676036	rs73921629	G	C	100	PASS	AC=523;AF=0.104433;AN=5008;NS=2504;DP=15714;EAS_AF=0.0139;AMR_AF=0.1643;AFR_AF=0.0356;EUR_AF=0.2276;SAS_AF=0.1217;AA=g|||;VT=SNP
20	61676709	rs4809270	C	A	100	PASS	AC=3496;AF=0.698083;AN=5008;NS=2504;DP=17100;EAS_AF=0.7837;AMR_AF=0.6974;AFR_AF=0.5794;EUR_AF=0.6869;SAS_AF=0.7822;AA=C|||;VT=SNP
20	61678337	rs6011563	T	G	100	PASS	AC=459;AF=0.0916534;AN=5008;NS=2504;DP=20826;EAS_AF=0.2133;AMR_AF=0.0994;AFR_AF=0.0182;EUR_AF=0.0855;SAS_AF=0.0665;AA=T|||;VT=SNP
20	61679197	rs77591303	C	T	100	PASS	AC=440;AF=0.0878594;AN=5008;NS=2504;DP=17717;EAS_AF=0.2123;AMR_AF=0.098;AFR_AF=0.0061;EUR_AF=0.0845;SAS_AF=0.0665;AA=c|||;VT=SNP
20	61680815	rs8117291	G	A	100	PASS	AC=456;AF=0.0910543;AN=5008;NS=2504;DP=15250;EAS_AF=0.2123;AMR_AF=0.098;AFR_AF=0.0182;EUR_AF=0.0845;SAS_AF=0.0665;AA=g|||;VT=SNP
20	61682128	rs68092355	G	A	100	PASS	AC=272;AF=0.0543131;AN=5008;NS=2504;DP=17674;EAS_AF=0.0694;AMR_AF=0.0216;AFR_AF=0.0008;EUR_AF=0.0278;SAS_AF=0.1616;AA=G|||;VT=SNP
20	61682281	rs111814166	G	A	100	PASS	AC=277;AF=0.0553115;AN=5008;NS=2504;DP=18472;EAS_AF=0.0079;AMR_AF=0.085;AFR_AF=0.0106;EUR_AF=0.1272;SAS_AF=0.0695;AA=G|||;VT=SNP
20	61682756	rs13043919	C	T	100	PASS	AC=238;AF=0.047524;AN=5008;NS=2504;DP=16507;EAS_AF=0.002;AMR_AF=0.0994;AFR_AF=0.0068;EUR_AF=0.1223;SAS_AF=0.0358;AA=C|||;VT=SNP
20	61683486	rs12329470	C	T	100	PASS	AC=877;AF=0.17512;AN=5008;NS=2504;DP=15089;EAS_AF=0.0972;AMR_AF=0.2075;AFR_AF=0.0711;EUR_AF=0.2773;SAS_AF=0.2679;AA=C|||;VT=SNP
20	61684287	rs4809471	G	A	100	PASS	AC=3400;AF=0.678914;AN=5008;NS=2504;DP=16925;EAS_AF=0.7738;AMR_AF=0.6916;AFR_AF=0.5174;EUR_AF=0.6879;SAS_AF=0.7812;AA=G|||;VT=SNP
20	61684513	rs4809472	G	A	100	PASS	AC=3220;AF=0.642971;AN=5008;NS=2504;DP=13536;EAS_AF=0.6964;AMR_AF=0.6556;AFR_AF=0.5908;EUR_AF=0.6143;SAS_AF=0.6789;AA=G|||;VT=SNP
20	61684805	rs2281551	G	T	100	PASS	AC=3287;AF=0.65635;AN=5008;NS=2504;DP=17393;EAS_AF=0.7669;AMR_AF=0.7017;AFR_AF=0.4206;EUR_AF=0.6988;SAS_AF=0.7853;AA=G|||;VT=SNP
20	61686386	rs6122089	G	A	100	PASS	AC=3372;AF=0.673323;AN=5008;NS=2504;DP=16988;EAS_AF=0.7758;AMR_AF=0.6945;AFR_AF=0.503;EUR_AF=0.6849;SAS_AF=0.771;AA=G|||;VT=SNP
20	61686488	rs6122358	G	C	100	PASS	AC=3377;AF=0.674321;AN=5008;NS=2504;DP=14123;EAS_AF=0.7768;AMR_AF=0.6945;AFR_AF=0.5038;EUR_AF=0.6849;SAS_AF=0.774;AA=G|||;VT=SNP
20	61686582	rs6062786	G	A	100	PASS	AC=3376;AF=0.674121;AN=5008;NS=2504;DP=14554;EAS_AF=0.7758;AMR_AF=0.6945;AFR_AF=0.5038;EUR_AF=0.6849;SAS_AF=0.774;AA=G|||;VT=SNP
20	61686597	rs75969336	T	A	100	PASS	AC=452;AF=0.0902556;AN=5008;NS=2504;DP=14807;EAS_AF=0.2093;AMR_AF=0.0951;AFR_AF=0.0189;EUR_AF=0.0845;SAS_AF=0.0665;AA=T|||;VT=SNP
20	61687027	rs6011567	A	G	100	PASS	AC=4251;AF=0.848842;AN=5008;NS=2504;DP=12723;EAS_AF=0.9851;AMR_AF=0.8228;AFR_AF=0.7965;EUR_AF=0.7704;SAS_AF=0.8783;AA=G|||;VT=SNP
20	61688888	rs6062787	G	T	100	PASS	AC=2790;AF=0.557109;AN=5008;NS=2504;DP=32444;EAS_AF=0.6726;AMR_AF=0.4899;AFR_AF=0.6815;EUR_AF=0.3837;SAS_AF=0.4959;AA=-|||;VT=SNP
20	61689134	rs6122359	A	C	100	PASS	AC=2554;AF=0.509984;AN=5008;NS=2504;DP=29530;EAS_AF=0.6736;AMR_AF=0.4726;AFR_AF=0.5061;EUR_AF=0.3877;SAS_AF=0.499;AA=C|||;VT=SNP
20	61690092	rs1555312	T	C	100	PASS	AC=2419;AF=0.483027;AN=5008;NS=2504;DP=20505;EAS_AF=0.6756;AMR_AF=0.4625;AFR_AF=0.4123;EUR_AF=0.3847;SAS_AF=0.4959;AA=T|||;VT=SNP
20	61690841	rs6090216	C	T	100	PASS	AC=2155;AF=0.430312;AN=5008;NS=2504;DP=21448;EAS_AF=0.6726;AMR_AF=0.4438;AFR_AF=0.2179;EUR_AF=0.4115;SAS_AF=0.4775;AA=C|||;VT=SNP
20	61691380	rs6011572	A	G	100	PASS	AC=3912;AF=0.78115;AN=5008;NS=2504;DP=17257;EAS_AF=0.8978;AMR_AF=0.8112;AFR_AF=0.7224;EUR_AF=0.7495;SAS_AF=0.7515;AA=G|||;VT=SNP
20	61691829	rs1555313	G	T	100	PASS	AC=3944;AF=0.78754;AN=5008;NS=2504;DP=17610;EAS_AF=0.8968;AMR_AF=0.7983;AFR_AF=0.7564;EUR_AF=0.7078;SAS_AF=0.7914;AA=T|||;VT=SNP
20	61691968	rs1006573	C	T	100	PASS	AC=2324;AF=0.464058;AN=5008;NS=2504;DP=17780;EAS_AF=0.631;AMR_AF=0.5115;AFR_AF=0.3139;EUR_AF=0.4125;SAS_AF=0.5143;AA=C|||;VT=SNP
20	61692261	rs12625245	C	T	100	PASS	AC=592;AF=0.118211;AN=5008;NS=2504;DP=17182;EAS_AF=0.248;AMR_AF=0.0994;AFR_AF=0.0703;EUR_AF=0.0746;SAS_AF=0.1074;AA=C|||;VT=SNP
20	61692468	rs73310366	C	T	100	PASS	AC=487;AF=0.0972444;AN=5008;NS=2504;DP=25786;EAS_AF=0.006;AMR_AF=0.0778;AFR_AF=0.205;EUR_AF=0.1133;SAS_AF=0.0429;AA=C|||;VT=SNP
20	61692991	rs111169791	C	A	100	PASS	AC=516;AF=0.103035;AN=5008;NS=2504;DP=34418;EAS_AF=0.006;AMR_AF=0.0793;AFR_AF=0.2269;EUR_AF=0.1123;SAS_AF=0.0429;AA=-|||;VT=SNP
20	61693181	rs114628563	G	A	100	PASS	AC=299;AF=0.0597045;AN=5008;NS=2504;DP=31863;EAS_AF=0.0069;AMR_AF=0.0677;AFR_AF=0.0681;EUR_AF=0.1123;SAS_AF=0.0429;AA=-|||;VT=SNP
20	61693192	rs62651369	G	C	100	PASS	AC=2297;AF=0.458666;AN=5008;NS=2504;DP=31336;EAS_AF=0.6438;AMR_AF=0.4971;AFR_AF=0.3147;EUR_AF=0.3757;SAS_AF=0.5204;AA=-|||;VT=SNP
20	61693454	rs34960540	T	C	100	PASS	AC=3816;AF=0.761981;AN=5008;NS=2504;DP=23074;EAS_AF=0.9058;AMR_AF=0.7666;AFR_AF=0.7345;EUR_AF=0.674;SAS_AF=0.7382;AA=t|||;VT=SNP
20	61693456	rs35608106	G	A	100	PASS	AC=3816;AF=0.761981;AN=5008;NS=2504;DP=23203;EAS_AF=0.9058;AMR_AF=0.7666;AFR_AF=0.7345;EUR_AF=0.674;SAS_AF=0.7382;AA=g|||;VT=SNP
20	61693606	rs6062788	G	A	100	PASS	AC=2922;AF=0.583466;AN=5008;NS=2504;DP=26157;EAS_AF=0.6498;AMR_AF=0.5807;AFR_AF=0.621;EUR_AF=0.4881;SAS_AF=0.5644;AA=G|||;VT=SNP
20	61693735	rs78029770	G	A	100	PASS	AC=612;AF=0.122204;AN=5008;NS=2504;DP=15497;EAS_AF=0.251;AMR_AF=0.1066;AFR_AF=0.0696;EUR_AF=0.0815;SAS_AF=0.1135;AA=G|||;VT=SNP
20	61694087	rs78938764	G	C	100	PASS	AC=610;AF=0.121805;AN=5008;NS=2504;DP=16672;EAS_AF=0.25;AMR_AF=0.1023;AFR_AF=0.0734;EUR_AF=0.0795;SAS_AF=0.1125;AA=G|||;VT=SNP
20	61694230	rs6011574	C	T	100	PASS	AC=608;AF=0.121406;AN=5008;NS=2504;DP=15926;EAS_AF=0.25;AMR_AF=0.1023;AFR_AF=0.0719;EUR_AF=0.0795;SAS_AF=0.1125;AA=C|||;VT=SNP
20	61694598	rs4809475	A	G	100	PASS	AC=3860;AF=0.770767;AN=5008;NS=2504;DP=19945;EAS_AF=0.9058;AMR_AF=0.7767;AFR_AF=0.7542;EUR_AF=0.6839;SAS_AF=0.7393;AA=G|||;VT=SNP
20	61694846	rs4809271	C	T	100	PASS	AC=2923;AF=0.583666;AN=5008;NS=2504;DP=17979;EAS_AF=0.6518;AMR_AF=0.5836;AFR_AF=0.618;EUR_AF=0.4881;SAS_AF=0.5654;AA=C|||;VT=SNP
20	61694898	rs6011576	T	C	100	PASS	AC=812;AF=0.162141;AN=5008;NS=2504;DP=17975;EAS_AF=0.254;AMR_AF=0.1772;AFR_AF=0.1021;EUR_AF=0.162;SAS_AF=0.138;AA=C|||;VT=SNP
20	61695735	rs4809476	T	C	100	PASS	AC=3207;AF=0.640375;AN=5008;NS=2504;DP=18044;EAS_AF=0.6567;AMR_AF=0.6628;AFR_AF=0.6626;EUR_AF=0.5924;SAS_AF=0.6268;AA=C|||;VT=SNP
20	61696149	rs910926	A	G	100	PASS	AC=2947;AF=0.588458;AN=5008;NS=2504;DP=17459;EAS_AF=0.6518;AMR_AF=0.5879;AFR_AF=0.6301;EUR_AF=0.4891;SAS_AF=0.5695;AA=A|||;VT=SNP
20	61696208	rs910927	A	C	100	PASS	AC=3186;AF=0.636182;AN=5008;NS=2504;DP=17354;EAS_AF=0.6567;AMR_AF=0.6686;AFR_AF=0.6346;EUR_AF=0.6014;SAS_AF=0.6299;AA=c|||;VT=SNP
20	61696594	rs6011579	G	A	100	PASS	AC=527;AF=0.105232;AN=5008;NS=2504;DP=18230;EAS_AF=0.006;AMR_AF=0.0821;AFR_AF=0.2345;EUR_AF=0.1123;SAS_AF=0.0419;AA=G|||;VT=SNP
20	61696626	rs6011580	C	A	100	PASS	AC=527;AF=0.105232;AN=5008;NS=2504;DP=19338;EAS_AF=0.006;AMR_AF=0.0821;AFR_AF=0.2345;EUR_AF=0.1123;SAS_AF=0.0419;AA=C|||;VT=SNP
20	61696709	rs7345644	C	T	100	PASS	AC=528;AF=0.105431;AN=5008;NS=2504;DP=17358;EAS_AF=0.006;AMR_AF=0.0836;AFR_AF=0.2345;EUR_AF=0.1123;SAS_AF=0.0419;AA=C|||;VT=SNP
20	61697306	rs1884729	C	T	100	PASS	AC=2316;AF=0.46246;AN=5008;NS=2504;DP=13926;EAS_AF=0.6458;AMR_AF=0.4986;AFR_AF=0.3207;EUR_AF=0.3767;SAS_AF=0.5276;AA=C|||;VT=SNP
20	61697824	rs6062401	G	A	100	PASS	AC=2994;AF=0.597843;AN=5008;NS=2504;DP=18542;EAS_AF=0.6528;AMR_AF=0.5893;AFR_AF=0.6649;EUR_AF=0.4881;SAS_AF=0.5695;AA=A|||;VT=SNP
20	61697833	rs6062790	C	T	100	PASS	AC=2315;AF=0.46226;AN=5008;NS=2504;DP=18848;EAS_AF=0.6468;AMR_AF=0.4986;AFR_AF=0.32;EUR_AF=0.3748;SAS_AF=0.5286;AA=C|||;VT=SNP
20	61697933	rs6090217	C	T	100	PASS	AC=3841;AF=0.766973;AN=5008;NS=2504;DP=18413;EAS_AF=0.9067;AMR_AF=0.7709;AFR_AF=0.7489;EUR_AF=0.674;SAS_AF=0.7403;AA=T|||;VT=SNP
20	61698185	rs79608915	G	C	100	PASS	AC=611;AF=0.122005;AN=5008;NS=2504;DP=16263;EAS_AF=0.249;AMR_AF=0.1066;AFR_AF=0.0719;EUR_AF=0.0815;SAS_AF=0.1115;AA=G|||;VT=SNP
20	61698371	rs59957255	C	T	100	PASS	AC=656;AF=0.13099;AN=5008;NS=2504;DP=16935;EAS_AF=0.006;AMR_AF=0.0821;AFR_AF=0.3495;EUR_AF=0.0994;SAS_AF=0.0317;AA=C|||;VT=SNP
20	61698442	rs4809478	G	C	100	PASS	AC=3016;AF=0.602236;AN=5008;NS=2504;DP=14450;EAS_AF=0.6478;AMR_AF=0.5908;AFR_AF=0.6694;EUR_AF=0.5;SAS_AF=0.5777;AA=g|||;VT=SNP
20	61698520	rs6122360	G	A	100	PASS	AC=2341;AF=0.467452;AN=5008;NS=2504;DP=15919;EAS_AF=0.6419;AMR_AF=0.5;AFR_AF=0.3359;EUR_AF=0.3797;SAS_AF=0.5327;AA=G|||;VT=SNP
20	61698889	rs6011581	G	A	100	PASS	AC=2000;AF=0.399361;AN=5008;NS=2504;DP=17690;EAS_AF=0.3512;AMR_AF=0.4121;AFR_AF=0.323;EUR_AF=0.506;SAS_AF=0.4335;AA=G|||;VT=SNP
20	61699635	rs8116033	T	C	100	PASS	AC=2003;AF=0.39996;AN=5008;NS=2504;DP=14361;EAS_AF=0.3502;AMR_AF=0.4107;AFR_AF=0.3298;EUR_AF=0.506;SAS_AF=0.4294;AA=C|||;VT=SNP
20	61699728	rs8124644	C	T	100	PASS	AC=1773;AF=0.354034;AN=5008;NS=2504;DP=15416;EAS_AF=0.3423;AMR_AF=0.3357;AFR_AF=0.3192;EUR_AF=0.4046;SAS_AF=0.3742;AA=C|||;VT=SNP
20	61700710	rs143853875	G	A	100	PASS	AC=616;AF=0.123003;AN=5008;NS=2504;DP=18911;EAS_AF=0.248;AMR_AF=0.1023;AFR_AF=0.0825;EUR_AF=0.0805;SAS_AF=0.1074;AA=G|||;VT=SNP
20	61701245	rs6122362	C	T	100	PASS	AC=2304;AF=0.460064;AN=5008;NS=2504;DP=12101;EAS_AF=0.6458;AMR_AF=0.4971;AFR_AF=0.3026;EUR_AF=0.3807;SAS_AF=0.5368;AA=C|||;VT=SNP
20	61701531	rs11698110	T	C	100	PASS	AC=2074;AF=0.414137;AN=5008;NS=2504;DP=15421;EAS_AF=0.3492;AMR_AF=0.4135;AFR_AF=0.3828;EUR_AF=0.505;SAS_AF=0.4305;AA=C|||;VT=SNP
20	61702029	rs6062792	G	A	100	PASS	AC=2304;AF=0.460064;AN=5008;NS=2504;DP=16314;EAS_AF=0.6448;AMR_AF=0.4971;AFR_AF=0.3026;EUR_AF=0.3817;SAS_AF=0.5368;AA=G|||;VT=SNP
20	61702052	rs6011583	C	T	100	PASS	AC=612;AF=0.122204;AN=5008;NS=2504;DP=15501;EAS_AF=0.245;AMR_AF=0.1023;AFR_AF=0.0817;EUR_AF=0.0805;SAS_AF=0.1074;AA=C|||;VT=SNP
20	61702310	rs6062794	G	T	100	PASS	AC=2303;AF=0.459864;AN=5008;NS=2504;DP=17963;EAS_AF=0.6448;AMR_AF=0.4957;AFR_AF=0.3026;EUR_AF=0.3817;SAS_AF=0.5368;AA=G|||;VT=SNP
20	61702771	rs6090219	C	A	100	PASS	AC=1774;AF=0.354233;AN=5008;NS=2504;DP=18920;EAS_AF=0.3413;AMR_AF=0.3372;AFR_AF=0.3215;EUR_AF=0.4026;SAS_AF=0.3742;AA=C|||;VT=SNP
20	61702847	rs6090220	T	G	100	PASS	AC=2088;AF=0.416933;AN=5008;NS=2504;DP=17494;EAS_AF=0.3512;AMR_AF=0.4179;AFR_AF=0.388;EUR_AF=0.508;SAS_AF=0.4294;AA=G|||;VT=SNP
20	61703118	rs7269650	T	G	100	PASS	AC=1188;AF=0.23722;AN=5008;NS=2504;DP=11496;EAS_AF=0.0972;AMR_AF=0.2378;AFR_AF=0.2481;EUR_AF=0.327;SAS_AF=0.274;AA=C|||;VT=SNP
20	61703229	rs6011584	A	G	100	PASS	AC=2345;AF=0.468251;AN=5008;NS=2504;DP=7356;EAS_AF=0.3472;AMR_AF=0.4265;AFR_AF=0.5877;EUR_AF=0.5159;SAS_AF=0.4121;AA=A|||;VT=SNP
20	61704249	rs7270735	C	A	100	PASS	AC=1195;AF=0.238618;AN=5008;NS=2504;DP=18636;EAS_AF=0.0952;AMR_AF=0.281;AFR_AF=0.2337;EUR_AF=0.328;SAS_AF=0.271;AA=C|||;VT=SNP
20	61704520	rs35406833	G	C	100	PASS	AC=1191;AF=0.237819;AN=5008;NS=2504;DP=15169;EAS_AF=0.0952;AMR_AF=0.2795;AFR_AF=0.2284;EUR_AF=0.331;SAS_AF=0.272;AA=G|||;VT=SNP
20	61704687	rs11696718	T	C	100	PASS	AC=1266;AF=0.252796;AN=5008;NS=2504;DP=17196;EAS_AF=0.0952;AMR_AF=0.2824;AFR_AF=0.2859;EUR_AF=0.33;SAS_AF=0.2699;AA=T|||;VT=SNP
20	61705400	rs2872535	G	C	100	PASS	AC=1222;AF=0.24401;AN=5008;NS=2504;DP=13456;EAS_AF=0.248;AMR_AF=0.1888;AFR_AF=0.3865;EUR_AF=0.1899;SAS_AF=0.1421;AA=G|||;VT=SNP
20	61705516	rs6062795	C	T	100	PASS	AC=2212;AF=0.441693;AN=5008;NS=2504;DP=17515;EAS_AF=0.6488;AMR_AF=0.4308;AFR_AF=0.3018;EUR_AF=0.3469;SAS_AF=0.5225;AA=C|||;VT=SNP
20	61705727	rs2208159	T	A	100	PASS	AC=2704;AF=0.539936;AN=5008;NS=2504;DP=16126;EAS_AF=0.3512;AMR_AF=0.5663;AFR_AF=0.6286;EUR_AF=0.6541;SAS_AF=0.4785;AA=A|||;VT=SNP
20	61705739	rs2208160	G	A	100	PASS	AC=2704;AF=0.539936;AN=5008;NS=2504;DP=16300;EAS_AF=0.3512;AMR_AF=0.5663;AFR_AF=0.6286;EUR_AF=0.6541;SAS_AF=0.4785;AA=A|||;VT=SNP
20	61705952	rs12625378	G	T	100	PASS	AC=1495;AF=0.298522;AN=5008;NS=2504;DP=25163;EAS_AF=0.1032;AMR_AF=0.3617;AFR_AF=0.2912;EUR_AF=0.4344;SAS_AF=0.3252;AA=T|||;VT=SNP
20	61706107	rs6090221	G	A	100	PASS	AC=1494;AF=0.298323;AN=5008;NS=2504;DP=20732;EAS_AF=0.1022;AMR_AF=0.3588;AFR_AF=0.292;EUR_AF=0.4354;SAS_AF=0.3252;AA=g|||;VT=SNP
20	61706149	rs6090223	A	G	100	PASS	AC=1494;AF=0.298323;AN=5008;NS=2504;DP=19666;EAS_AF=0.1032;AMR_AF=0.3588;AFR_AF=0.2927;EUR_AF=0.4324;SAS_AF=0.3262;AA=A|||;VT=SNP
20	61706178	rs6090224	G	A	100	PASS	AC=1200;AF=0.239617;AN=5008;NS=2504;DP=19479;EAS_AF=0.0952;AMR_AF=0.2795;AFR_AF=0.2383;EUR_AF=0.33;SAS_AF=0.2689;AA=G|||;VT=SNP
20	61706197	rs6011588	C	T	100	PASS	AC=553;AF=0.110423;AN=5008;NS=2504;DP=20075;EAS_AF=0.005;AMR_AF=0.0879;AFR_AF=0.2602;EUR_AF=0.1093;SAS_AF=0.0337;AA=C|||;VT=SNP
20	61706461	rs6090225	A	G	100	PASS	AC=1496;AF=0.298722;AN=5008;NS=2504;DP=20273;EAS_AF=0.1032;AMR_AF=0.3617;AFR_AF=0.2912;EUR_AF=0.4344;SAS_AF=0.3262;AA=G|||;VT=SNP
20	61706522	rs6090226	G	A	100	PASS	AC=1497;AF=0.298922;AN=5008;NS=2504;DP=21478;EAS_AF=0.1032;AMR_AF=0.3617;AFR_AF=0.292;EUR_AF=0.4344;SAS_AF=0.3262;AA=A|||;VT=SNP
20	61706588	rs6090227	G	T	100	PASS	AC=1198;AF=0.239217;AN=5008;NS=2504;DP=23126;EAS_AF=0.0952;AMR_AF=0.2795;AFR_AF=0.2375;EUR_AF=0.329;SAS_AF=0.2689;AA=G|||;VT=SNP
20	61706999	rs1117666	C	T	100	PASS	AC=574;AF=0.114617;AN=5008;NS=2504;DP=21693;EAS_AF=0.2421;AMR_AF=0.0908;AFR_AF=0.0719;EUR_AF=0.0716;SAS_AF=0.1022;AA=C|||;VT=SNP
20	61707028	rs6011589	C	T	100	PASS	AC=2048;AF=0.408946;AN=5008;NS=2504;DP=21781;EAS_AF=0.1091;AMR_AF=0.4481;AFR_AF=0.5522;EUR_AF=0.5427;SAS_AF=0.3589;AA=C|||;VT=SNP
20	61707431	rs6011590	C	T	100	PASS	AC=602;AF=0.120208;AN=5008;NS=2504;DP=17056;EAS_AF=0.2421;AMR_AF=0.0994;AFR_AF=0.0764;EUR_AF=0.0815;SAS_AF=0.1084;AA=C|||;VT=SNP
20	61707757	rs6010827	T	C	100	PASS	AC=2051;AF=0.409545;AN=5008;NS=2504;DP=17585;EAS_AF=0.1081;AMR_AF=0.4496;AFR_AF=0.5522;EUR_AF=0.5427;SAS_AF=0.362;AA=C|||;VT=SNP
20	61707761	rs6010828	A	G	100	PASS	AC=2051;AF=0.409545;AN=5008;NS=2504;DP=17511;EAS_AF=0.1081;AMR_AF=0.4496;AFR_AF=0.5522;EUR_AF=0.5427;SAS_AF=0.362;AA=G|||;VT=SNP
20	61707792	rs12624808	C	T	100	PASS	AC=514;AF=0.102636;AN=5008;NS=2504;DP=17692;EAS_AF=0.2421;AMR_AF=0.098;AFR_AF=0.0113;EUR_AF=0.0805;SAS_AF=0.1084;AA=C|||;VT=SNP
20	61707830	rs6011591	A	G	100	PASS	AC=2047;AF=0.408746;AN=5008;NS=2504;DP=18216;EAS_AF=0.1081;AMR_AF=0.4481;AFR_AF=0.5522;EUR_AF=0.5427;SAS_AF=0.3589;AA=G|||;VT=SNP
20	61707998	rs6011593	A	G	100	PASS	AC=2049;AF=0.409145;AN=5008;NS=2504;DP=18387;EAS_AF=0.1081;AMR_AF=0.4481;AFR_AF=0.5537;EUR_AF=0.5427;SAS_AF=0.3589;AA=A|||;VT=SNP
20	61708041	rs78665867	G	A	100	PASS	AC=564;AF=0.11262;AN=5008;NS=2504;DP=18742;EAS_AF=0.2421;AMR_AF=0.0994;AFR_AF=0.0484;EUR_AF=0.0805;SAS_AF=0.1084;AA=G|||;VT=SNP
20	61708573	rs6011594	T	G	100	PASS	AC=2048;AF=0.408946;AN=5008;NS=2504;DP=17490;EAS_AF=0.1081;AMR_AF=0.4481;AFR_AF=0.553;EUR_AF=0.5427;SAS_AF=0.3589;AA=G|||;VT=SNP
20	61708650	rs6010829	C	T	100	PASS	AC=2048;AF=0.408946;AN=5008;NS=2504;DP=16796;EAS_AF=0.1081;AMR_AF=0.4481;AFR_AF=0.5522;EUR_AF=0.5427;SAS_AF=0.3599;AA=C|||;VT=SNP
20	61708655	rs6011595	C	A	100	PASS	AC=2048;AF=0.408946;AN=5008;NS=2504;DP=16859;EAS_AF=0.1081;AMR_AF=0.4481;AFR_AF=0.5522;EUR_AF=0.5427;SAS_AF=0.3599;AA=C|||;VT=SNP
20	61708958	rs4809273	T	C	100	PASS	AC=2047;AF=0.408746;AN=5008;NS=2504;DP=18115;EAS_AF=0.1081;AMR_AF=0.4481;AFR_AF=0.5522;EUR_AF=0.5427;SAS_AF=0.3589;AA=C|||;VT=SNP
20	61708993	rs4809481	A	T	100	PASS	AC=2049;AF=0.409145;AN=5008;NS=2504;DP=18498;EAS_AF=0.1081;AMR_AF=0.4481;AFR_AF=0.5537;EUR_AF=0.5427;SAS_AF=0.3589;AA=T|||;VT=SNP
20	61709005	rs4809482	C	G	100	PASS	AC=2047;AF=0.408746;AN=5008;NS=2504;DP=18424;EAS_AF=0.1081;AMR_AF=0.4481;AFR_AF=0.5537;EUR_AF=0.5417;SAS_AF=0.3579;AA=G|||;VT=SNP
20	61709127	rs6010833	T	C	100	PASS	AC=2047;AF=0.408746;AN=5008;NS=2504;DP=19972;EAS_AF=0.1081;AMR_AF=0.4481;AFR_AF=0.5522;EUR_AF=0.5427;SAS_AF=0.3589;AA=T|||;VT=SNP
20	61709326	rs6010835	T	C	100	PASS	AC=2047;AF=0.408746;AN=5008;NS=2504;DP=18717;EAS_AF=0.1081;AMR_AF=0.4481;AFR_AF=0.5522;EUR_AF=0.5427;SAS_AF=0.3589;AA=T|||;VT=SNP
20	61709388	rs6011597	G	A	100	PASS	AC=2046;AF=0.408546;AN=5008;NS=2504;DP=18566;EAS_AF=0.1081;AMR_AF=0.4481;AFR_AF=0.5522;EUR_AF=0.5427;SAS_AF=0.3579;AA=A|||;VT=SNP
20	61709904	rs62206566	C	T	100	PASS	AC=300;AF=0.0599042;AN=5008;NS=2504;DP=19109;EAS_AF=0.0079;AMR_AF=0.0821;AFR_AF=0.056;EUR_AF=0.1054;SAS_AF=0.0562;AA=C|||;VT=SNP
20	61710076	rs62206567	T	C	100	PASS	AC=312;AF=0.0623003;AN=5008;NS=2504;DP=17928;EAS_AF=0.0079;AMR_AF=0.0821;AFR_AF=0.0651;EUR_AF=0.1054;SAS_AF=0.0562;AA=C|||;VT=SNP
20	61710312	rs62206568	C	G	100	PASS	AC=312;AF=0.0623003;AN=5008;NS=2504;DP=17811;EAS_AF=0.0079;AMR_AF=0.0821;AFR_AF=0.0651;EUR_AF=0.1054;SAS_AF=0.0562;AA=G|||;VT=SNP
20	61710355	rs62206569	C	T	100	PASS	AC=300;AF=0.0599042;AN=5008;NS=2504;DP=17865;EAS_AF=0.0079;AMR_AF=0.0821;AFR_AF=0.056;EUR_AF=0.1054;SAS_AF=0.0562;AA=C|||;VT=SNP
20	61710463	rs62206570	A	C	100	PASS	AC=228;AF=0.0455272;AN=5008;NS=2504;DP=17760;EAS_AF=0.0079;AMR_AF=0.0793;AFR_AF=0.0038;EUR_AF=0.1054;SAS_AF=0.0552;AA=A|||;VT=SNP
20	61710649	rs58769569	A	G	100	PASS	AC=475;AF=0.0948482;AN=5008;NS=2504;DP=16476;EAS_AF=0.254;AMR_AF=0.0331;AFR_AF=0.003;EUR_AF=0.0716;SAS_AF=0.1227;AA=A|||;VT=SNP
20	61710853	rs62206571	A	G	100	PASS	AC=312;AF=0.0623003;AN=5008;NS=2504;DP=20325;EAS_AF=0.0079;AMR_AF=0.0821;AFR_AF=0.0651;EUR_AF=0.1054;SAS_AF=0.0562;AA=G|||;VT=SNP
20	61710869	rs62206572	G	T	100	PASS	AC=312;AF=0.0623003;AN=5008;NS=2504;DP=20049;EAS_AF=0.0079;AMR_AF=0.0821;AFR_AF=0.0651;EUR_AF=0.1054;SAS_AF=0.0562;AA=T|||;VT=SNP
20	61710888	rs62206573	T	C	100	PASS	AC=313;AF=0.0625;AN=5008;NS=2504;DP=19295;EAS_AF=0.0079;AMR_AF=0.0821;AFR_AF=0.0651;EUR_AF=0.1054;SAS_AF=0.0573;AA=C|||;VT=SNP
20	61711016	rs62206574	C	T	100	PASS	AC=228;AF=0.0455272;AN=5008;NS=2504;DP=16695;EAS_AF=0.0079;AMR_AF=0.0793;AFR_AF=0.0038;EUR_AF=0.1054;SAS_AF=0.0552;AA=C|||;VT=SNP
20	61711105	rs62206575	A	G	100	PASS	AC=312;AF=0.0623003;AN=5008;NS=2504;DP=16603;EAS_AF=0.0079;AMR_AF=0.0821;AFR_AF=0.0651;EUR_AF=0.1054;SAS_AF=0.0562;AA=G|||;VT=SNP
20	61711153	rs74721148	T	C	100	PASS	AC=312;AF=0.0623003;AN=5008;NS=2504;DP=17121;EAS_AF=0.0079;AMR_AF=0.0821;AFR_AF=0.0651;EUR_AF=0.1054;SAS_AF=0.0562;AA=t|||;VT=SNP
20	61711181	rs79515916	A	G	100	PASS	AC=312;AF=0.0623003;AN=5008;NS=2504;DP=18791;EAS_AF=0.0079;AMR_AF=0.0821;AFR_AF=0.0651;EUR_AF=0.1054;SAS_AF=0.0562;AA=A|||;VT=SNP
20	61711204	rs78168443	A	G	100	PASS	AC=297;AF=0.0593051;AN=5008;NS=2504;DP=20202;EAS_AF=0.0079;AMR_AF=0.0821;AFR_AF=0.0537;EUR_AF=0.1054;SAS_AF=0.0562;AA=A|||;VT=SNP
20	61711322	rs62206576	C	A	100	PASS	AC=312;AF=0.0623003;AN=5008;NS=2504;DP=20036;EAS_AF=0.0079;AMR_AF=0.0821;AFR_AF=0.0651;EUR_AF=0.1054;SAS_AF=0.0562;AA=C|||;VT=SNP
20	61711430	rs112147947	T	C	100	PASS	AC=312;AF=0.0623003;AN=5008;NS=2504;DP=16153;EAS_AF=0.0079;AMR_AF=0.0821;AFR_AF=0.0651;EUR_AF=0.1054;SAS_AF=0.0562;AA=C|||;VT=SNP
20	61711484	rs62206577	T	C	100	PASS	AC=312;AF=0.0623003;AN=5008;NS=2504;DP=17219;EAS_AF=0.0079;AMR_AF=0.0821;AFR_AF=0.0651;EUR_AF=0.1054;SAS_AF=0.0562;AA=C|||;VT=SNP
20	61711616	rs62206578	A	C	100	PASS	AC=312;AF=0.0623003;AN=5008;NS=2504;DP=18602;EAS_AF=0.0079;AMR_AF=0.0821;AFR_AF=0.0658;EUR_AF=0.1044;SAS_AF=0.0562;AA=A|||;VT=SNP
20	61711649	rs77448481	C	T	100	PASS	AC=574;AF=0.114617;AN=5008;NS=2504;DP=19468;EAS_AF=0.2431;AMR_AF=0.0908;AFR_AF=0.0711;EUR_AF=0.0716;SAS_AF=0.1022;AA=C|||;VT=SNP
20	61712047	rs62206579	G	A	100	PASS	AC=312;AF=0.0623003;AN=5008;NS=2504;DP=19248;EAS_AF=0.0079;AMR_AF=0.0821;AFR_AF=0.0651;EUR_AF=0.1054;SAS_AF=0.0562;AA=A|||;VT=SNP
20	61712164	rs62206580	A	G	100	PASS	AC=313;AF=0.0625;AN=5008;NS=2504;DP=21601;EAS_AF=0.0079;AMR_AF=0.0821;AFR_AF=0.0658;EUR_AF=0.1054;SAS_AF=0.0562;AA=a|||;VT=SNP
20	61712221	rs62206581	C	T	100	PASS	AC=312;AF=0.0623003;AN=5008;NS=2504;DP=21259;EAS_AF=0.0079;AMR_AF=0.0821;AFR_AF=0.0651;EUR_AF=0.1054;SAS_AF=0.0562;AA=C|||;VT=SNP
20	61712443	rs62206582	C	A	100	PASS	AC=312;AF=0.0623003;AN=5008;NS=2504;DP=18557;EAS_AF=0.0079;AMR_AF=0.0821;AFR_AF=0.0651;EUR_AF=0.1054;SAS_AF=0.0562;AA=C|||;VT=SNP
20	61712518	rs6090229	A	C	100	PASS	AC=1769;AF=0.353235;AN=5008;NS=2504;DP=18922;EAS_AF=0.1012;AMR_AF=0.366;AFR_AF=0.5121;EUR_AF=0.4384;SAS_AF=0.3016;AA=C|||;VT=SNP
20	61712719	rs11905394	A	T	100	PASS	AC=1747;AF=0.348842;AN=5008;NS=2504;DP=19224;EAS_AF=0.1002;AMR_AF=0.366;AFR_AF=0.497;EUR_AF=0.4374;SAS_AF=0.3016;AA=A|||;VT=SNP
20	61712773	rs11905871	T	G	100	PASS	AC=1750;AF=0.349441;AN=5008;NS=2504;DP=20526;EAS_AF=0.1012;AMR_AF=0.366;AFR_AF=0.4977;EUR_AF=0.4384;SAS_AF=0.3016;AA=G|||;VT=SNP
20	61712990	rs6011600	G	A	100	PASS	AC=580;AF=0.115815;AN=5008;NS=2504;DP=19736;EAS_AF=0.244;AMR_AF=0.0893;AFR_AF=0.0749;EUR_AF=0.0716;SAS_AF=0.1033;AA=G|||;VT=SNP
20	61713104	rs11906969	G	A	100	PASS	AC=1735;AF=0.346446;AN=5008;NS=2504;DP=22143;EAS_AF=0.1002;AMR_AF=0.366;AFR_AF=0.4887;EUR_AF=0.4364;SAS_AF=0.3016;AA=G|||;VT=SNP
20	61713394	rs7265275	C	T	100	PASS	AC=1726;AF=0.344649;AN=5008;NS=2504;DP=15015;EAS_AF=0.1002;AMR_AF=0.3689;AFR_AF=0.4788;EUR_AF=0.4384;SAS_AF=0.3016;AA=C|||;VT=SNP
20	61714079	rs8120764	A	G	100	PASS	AC=2303;AF=0.459864;AN=5008;NS=2504;DP=16221;EAS_AF=0.6488;AMR_AF=0.4697;AFR_AF=0.3026;EUR_AF=0.3956;SAS_AF=0.5368;AA=A|||;VT=SNP
20	61717425	rs6090232	C	T	100	PASS	AC=2046;AF=0.408546;AN=5008;NS=2504;DP=18808;EAS_AF=0.4573;AMR_AF=0.5346;AFR_AF=0.3396;EUR_AF=0.3976;SAS_AF=0.3732;AA=C|||;VT=SNP
20	61717712	rs4809484	T	G	100	PASS	AC=2857;AF=0.570487;AN=5008;NS=2504;DP=18498;EAS_AF=0.4782;AMR_AF=0.6844;AFR_AF=0.6293;EUR_AF=0.6064;SAS_AF=0.4683;AA=G|||;VT=SNP
20	61717867	rs80078366	G	A	100	PASS	AC=522;AF=0.104233;AN=5008;NS=2504;DP=17236;EAS_AF=0.2411;AMR_AF=0.0908;AFR_AF=0.028;EUR_AF=0.0706;SAS_AF=0.1104;AA=G|||;VT=SNP
20	61718322	rs6010839	G	A	100	PASS	AC=872;AF=0.174121;AN=5008;NS=2504;DP=21973;EAS_AF=0.3661;AMR_AF=0.255;AFR_AF=0.1097;EUR_AF=0.0726;SAS_AF=0.1104;AA=G|||;VT=SNP
20	61718482	rs80064666	C	T	100	PASS	AC=736;AF=0.146965;AN=5008;NS=2504;DP=19186;EAS_AF=0.3403;AMR_AF=0.2478;AFR_AF=0.031;EUR_AF=0.0716;SAS_AF=0.1104;AA=c|||;VT=SNP
20	61718931	rs6011605	T	C	100	PASS	AC=2858;AF=0.570687;AN=5008;NS=2504;DP=15896;EAS_AF=0.4821;AMR_AF=0.6902;AFR_AF=0.621;EUR_AF=0.6074;SAS_AF=0.4714;AA=C|||;VT=SNP
20	61719310	rs6090233	G	C	100	PASS	AC=1201;AF=0.239816;AN=5008;NS=2504;DP=17216;EAS_AF=0.0982;AMR_AF=0.2795;AFR_AF=0.2436;EUR_AF=0.327;SAS_AF=0.2628;AA=G|||;VT=SNP
20	61719561	rs11699464	G	T	100	PASS	AC=187;AF=0.0373403;AN=5008;NS=2504;DP=17970;EAS_AF=0.002;AMR_AF=0.0836;AFR_AF=0.0061;EUR_AF=0.0915;SAS_AF=0.0276;AA=G|||;VT=SNP
20	61719571	rs76252179	A	G	100	PASS	AC=206;AF=0.0411342;AN=5008;NS=2504;DP=18164;EAS_AF=0.0079;AMR_AF=0.0634;AFR_AF=0.0038;EUR_AF=0.0954;SAS_AF=0.0542;AA=G|||;VT=SNP
20	61719848	rs73919004	C	T	100	PASS	AC=491;AF=0.0980431;AN=5008;NS=2504;DP=17911;EAS_AF=0.0079;AMR_AF=0.0793;AFR_AF=0.211;EUR_AF=0.0954;SAS_AF=0.0542;AA=C|||;VT=SNP
20	61720089	rs35168953	T	C	100	PASS	AC=1237;AF=0.247005;AN=5008;NS=2504;DP=19552;EAS_AF=0.0972;AMR_AF=0.2795;AFR_AF=0.2693;EUR_AF=0.327;SAS_AF=0.2658;AA=C|||;VT=SNP
20	61720365	rs4809486	T	A	100	PASS	AC=484;AF=0.0966454;AN=5008;NS=2504;DP=12881;EAS_AF=0.0119;AMR_AF=0.134;AFR_AF=0.059;EUR_AF=0.2078;SAS_AF=0.0941;AA=T|||;VT=SNP
20	61720769	rs910928	C	T	100	PASS	AC=1670;AF=0.333466;AN=5008;NS=2504;DP=16017;EAS_AF=0.1032;AMR_AF=0.3631;AFR_AF=0.4372;EUR_AF=0.4384;SAS_AF=0.3016;AA=C|||;VT=SNP
20	61721021	rs113320880	C	T	100	PASS	AC=195;AF=0.0389377;AN=5008;NS=2504;DP=14730;EAS_AF=0.0069;AMR_AF=0.0605;AFR_AF=0.0023;EUR_AF=0.0915;SAS_AF=0.0521;AA=c|||;VT=SNP
20	61721100	rs910930	G	C	100	PASS	AC=1197;AF=0.239018;AN=5008;NS=2504;DP=13832;EAS_AF=0.0972;AMR_AF=0.2795;AFR_AF=0.2413;EUR_AF=0.328;SAS_AF=0.2618;AA=G|||;VT=SNP
20	61721926	rs34346006	G	C	100	PASS	AC=311;AF=0.0621006;AN=5008;NS=2504;DP=14786;EAS_AF=0.006;AMR_AF=0.1326;AFR_AF=0.0113;EUR_AF=0.1571;SAS_AF=0.0409;AA=G|||;VT=SNP
20	61721930	rs2427488	T	A	100	PASS	AC=828;AF=0.165335;AN=5008;NS=2504;DP=14673;EAS_AF=0.006;AMR_AF=0.2118;AFR_AF=0.3313;EUR_AF=0.1938;SAS_AF=0.0429;AA=A|||;VT=SNP
20	61722408	rs1000122	A	G	100	PASS	AC=461;AF=0.0920527;AN=5008;NS=2504;DP=19700;EAS_AF=0.0069;AMR_AF=0.1427;AFR_AF=0.1067;EUR_AF=0.1531;SAS_AF=0.0613;AA=A|||;VT=SNP
20	61723417	rs66523027	C	T	100	PASS	AC=281;AF=0.0561102;AN=5008;NS=2504;DP=14387;EAS_AF=0.005;AMR_AF=0.1239;AFR_AF=0.0098;EUR_AF=0.1252;SAS_AF=0.0521;AA=C|||;VT=SNP
20	61723570	rs6010841	T	C	100	PASS	AC=4519;AF=0.902356;AN=5008;NS=2504;DP=11971;EAS_AF=0.9871;AMR_AF=0.8818;AFR_AF=0.9349;EUR_AF=0.8151;SAS_AF=0.8753;AA=C|||;VT=SNP
20	61723692	rs6062806	G	A	100	PASS	AC=923;AF=0.184305;AN=5008;NS=2504;DP=16724;EAS_AF=0.3204;AMR_AF=0.1571;AFR_AF=0.0877;EUR_AF=0.1899;SAS_AF=0.1881;AA=G|||;VT=SNP
20	61723706	rs6062404	T	C	100	PASS	AC=3394;AF=0.677716;AN=5008;NS=2504;DP=16760;EAS_AF=0.7232;AMR_AF=0.621;AFR_AF=0.7557;EUR_AF=0.6252;SAS_AF=0.6196;AA=C|||;VT=SNP
20	61723916	rs2427490	G	C	100	PASS	AC=1914;AF=0.382188;AN=5008;NS=2504;DP=16662;EAS_AF=0.3631;AMR_AF=0.3386;AFR_AF=0.587;EUR_AF=0.2783;SAS_AF=0.2628;AA=G|||;VT=SNP
20	61724030	rs77671766	C	T	100	PASS	AC=166;AF=0.033147;AN=5008;NS=2504;DP=18540;EAS_AF=0.0248;AMR_AF=0.049;AFR_AF=0.0061;EUR_AF=0.0487;SAS_AF=0.0511;AA=C|||;VT=SNP
20	61724121	rs2427491	T	C	100	PASS	AC=4335;AF=0.865615;AN=5008;NS=2504;DP=15626;EAS_AF=0.8472;AMR_AF=0.8156;AFR_AF=0.8858;EUR_AF=0.8877;SAS_AF=0.8701;AA=C|||;VT=SNP
20	61724235	rs2427492	T	C	100	PASS	AC=4808;AF=0.960064;AN=5008;NS=2504;DP=18731;EAS_AF=0.9891;AMR_AF=0.915;AFR_AF=0.9917;EUR_AF=0.9155;SAS_AF=0.9652;AA=t|||;VT=SNP
20	61724479	rs2427493	C	T	100	PASS	AC=4616;AF=0.921725;AN=5008;NS=2504;DP=18380;EAS_AF=0.9911;AMR_AF=0.8689;AFR_AF=0.9887;EUR_AF=0.8241;SAS_AF=0.8978;AA=c|||;VT=SNP
20	61726981	rs6011608	A	G	100	PASS	AC=4586;AF=0.915735;AN=5008;NS=2504;DP=16529;EAS_AF=0.9931;AMR_AF=0.8631;AFR_AF=0.9213;EUR_AF=0.838;SAS_AF=0.9458;AA=A|||;VT=SNP
20	61727060	rs12625159	C	G	100	PASS	AC=2891;AF=0.577276;AN=5008;NS=2504;DP=18742;EAS_AF=0.7103;AMR_AF=0.621;AFR_AF=0.3139;EUR_AF=0.6272;SAS_AF=0.7137;AA=C|||;VT=SNP
20	61727549	rs6090236	T	C	100	PASS	AC=3423;AF=0.683506;AN=5008;NS=2504;DP=17126;EAS_AF=0.9921;AMR_AF=0.7824;AFR_AF=0.2496;EUR_AF=0.7515;SAS_AF=0.8119;AA=T|||;VT=SNP
20	61728414	rs6089837	A	G	100	PASS	AC=4611;AF=0.920727;AN=5008;NS=2504;DP=18399;EAS_AF=0.9921;AMR_AF=0.8631;AFR_AF=0.9887;EUR_AF=0.8091;SAS_AF=0.911;AA=G|||;VT=SNP
20	61728509	rs2427494	G	C	100	PASS	AC=4613;AF=0.921126;AN=5008;NS=2504;DP=17184;EAS_AF=0.9921;AMR_AF=0.8617;AFR_AF=0.9887;EUR_AF=0.8091;SAS_AF=0.9141;AA=C|||;VT=SNP
20	61729198	rs4809276	G	A	100	PASS	AC=3779;AF=0.754593;AN=5008;NS=2504;DP=15218;EAS_AF=0.9921;AMR_AF=0.804;AFR_AF=0.4289;EUR_AF=0.7843;SAS_AF=0.8845;AA=G|||;VT=SNP
20	61730708	rs6011612	T	C	100	PASS	AC=4605;AF=0.919529;AN=5008;NS=2504;DP=19827;EAS_AF=0.9921;AMR_AF=0.866;AFR_AF=0.9796;EUR_AF=0.8101;SAS_AF=0.9141;AA=C|||;VT=SNP
20	61730820	rs6062808	G	A	100	PASS	AC=3250;AF=0.648962;AN=5008;NS=2504;DP=19810;EAS_AF=0.9931;AMR_AF=0.7824;AFR_AF=0.1067;EUR_AF=0.7694;SAS_AF=0.8088;AA=G|||;VT=SNP
20	61731627	rs6011613	T	C	100	PASS	AC=4604;AF=0.919329;AN=5008;NS=2504;DP=11980;EAS_AF=0.9901;AMR_AF=0.8646;AFR_AF=0.9796;EUR_AF=0.8121;SAS_AF=0.9141;AA=C|||;VT=SNP
20	61731883	rs6010843	G	A	100	PASS	AC=4546;AF=0.907748;AN=5008;NS=2504;DP=11170;EAS_AF=0.9901;AMR_AF=0.8444;AFR_AF=0.972;EUR_AF=0.7893;SAS_AF=0.9029;AA=A|||;VT=SNP
20	61732358	rs55769613	A	C	100	PASS	AC=4343;AF=0.867212;AN=5008;NS=2504;DP=16228;EAS_AF=0.9911;AMR_AF=0.8559;AFR_AF=0.7693;EUR_AF=0.835;SAS_AF=0.9131;AA=A|||;VT=SNP
20	61732538	rs2427496	T	C	100	PASS	AC=4305;AF=0.859625;AN=5008;NS=2504;DP=16091;EAS_AF=0.9921;AMR_AF=0.8963;AFR_AF=0.7156;EUR_AF=0.8598;SAS_AF=0.8916;AA=T|||;VT=SNP
20	61733262	rs6122371	C	A	100	PASS	AC=2193;AF=0.437899;AN=5008;NS=2504;DP=11859;EAS_AF=0.6647;AMR_AF=0.598;AFR_AF=0.1029;EUR_AF=0.5696;SAS_AF=0.408;AA=A|||;VT=SNP
20	61733409	rs34536346	T	C	100	PASS	AC=1108;AF=0.221246;AN=5008;NS=2504;DP=9705;EAS_AF=0.3135;AMR_AF=0.1484;AFR_AF=0.0499;EUR_AF=0.2883;SAS_AF=0.3405;AA=T|||;VT=SNP
20	61733641	rs73312551	T	C	100	PASS	AC=1513;AF=0.302117;AN=5008;NS=2504;DP=15089;EAS_AF=0.3393;AMR_AF=0.2334;AFR_AF=0.2141;EUR_AF=0.3091;SAS_AF=0.4243;AA=T|||;VT=SNP
20	61733718	rs74177992	T	C	100	PASS	AC=1151;AF=0.229832;AN=5008;NS=2504;DP=10298;EAS_AF=0.3026;AMR_AF=0.1902;AFR_AF=0.0635;EUR_AF=0.2465;SAS_AF=0.3906;AA=T|||;VT=SNP
20	61734190	rs111435192	G	A	100	PASS	AC=1171;AF=0.233826;AN=5008;NS=2504;DP=7243;EAS_AF=0.3254;AMR_AF=0.1902;AFR_AF=0.059;EUR_AF=0.2416;SAS_AF=0.3988;AA=g|||;VT=SNP
20	61734404	rs2427497	G	A	100	PASS	AC=4738;AF=0.946086;AN=5008;NS=2504;DP=8843;EAS_AF=0.998;AMR_AF=0.8833;AFR_AF=0.9879;EUR_AF=0.8618;SAS_AF=0.9673;AA=N|||;VT=SNP
20	61735112	rs3746746	A	C	100	PASS	AC=1386;AF=0.276757;AN=5008;NS=2504;DP=12067;EAS_AF=0.3224;AMR_AF=0.2118;AFR_AF=0.1815;EUR_AF=0.2584;SAS_AF=0.4233;AA=a|||;VT=SNP
20	61735303	rs750696	C	T	100	PASS	AC=1877;AF=0.3748;AN=5008;NS=2504;DP=17191;EAS_AF=0.6637;AMR_AF=0.4294;AFR_AF=0.0696;EUR_AF=0.4573;SAS_AF=0.3661;AA=C|||;VT=SNP
20	61735419	rs750697	G	A	100	PASS	AC=1203;AF=0.240216;AN=5008;NS=2504;DP=18032;EAS_AF=0.3224;AMR_AF=0.1902;AFR_AF=0.062;EUR_AF=0.2475;SAS_AF=0.4243;AA=G|||;VT=SNP
20	61735509	rs750698	T	G	100	PASS	AC=2789;AF=0.556909;AN=5008;NS=2504;DP=14646;EAS_AF=0.6746;AMR_AF=0.6527;AFR_AF=0.441;EUR_AF=0.6064;SAS_AF=0.4734;AA=T|||;VT=SNP
20	61735660	rs750699	C	T	100	PASS	AC=1214;AF=0.242412;AN=5008;NS=2504;DP=19204;EAS_AF=0.3214;AMR_AF=0.1931;AFR_AF=0.0862;EUR_AF=0.2475;SAS_AF=0.4018;AA=C|||;VT=SNP
20	61736386	rs8118853	T	A	100	PASS	AC=1487;AF=0.296925;AN=5008;NS=2504;DP=16583;EAS_AF=0.3036;AMR_AF=0.1729;AFR_AF=0.2489;EUR_AF=0.2475;SAS_AF=0.4939;AA=T|||;VT=SNP
20	61736393	rs8114857	C	T	100	PASS	AC=1432;AF=0.285942;AN=5008;NS=2504;DP=16673;EAS_AF=0.3036;AMR_AF=0.1686;AFR_AF=0.2095;EUR_AF=0.2475;SAS_AF=0.4939;AA=C|||;VT=SNP
20	61736684	rs910932	C	G	100	PASS	AC=1590;AF=0.317492;AN=5008;NS=2504;DP=13582;EAS_AF=0.248;AMR_AF=0.4179;AFR_AF=0.3222;EUR_AF=0.3588;SAS_AF=0.2689;AA=C|||;VT=SNP
20	61736875	rs16983533	G	A	100	PASS	AC=1391;AF=0.277756;AN=5008;NS=2504;DP=13542;EAS_AF=0.4167;AMR_AF=0.268;AFR_AF=0.1876;EUR_AF=0.2843;SAS_AF=0.2566;AA=G|||;VT=SNP
20	61737201	rs2427499	A	G	100	PASS	AC=3349;AF=0.66873;AN=5008;NS=2504;DP=11822;EAS_AF=0.753;AMR_AF=0.5029;AFR_AF=0.7224;EUR_AF=0.5686;SAS_AF=0.7301;AA=G|||;VT=SNP
20	61737520	rs2427500	G	C	100	PASS	AC=3232;AF=0.645367;AN=5008;NS=2504;DP=18593;EAS_AF=0.6766;AMR_AF=0.7003;AFR_AF=0.6437;EUR_AF=0.6571;SAS_AF=0.5644;AA=G|||;VT=SNP
20	61737644	rs12481355	G	A	100	PASS	AC=1596;AF=0.31869;AN=5008;NS=2504;DP=16818;EAS_AF=0.4335;AMR_AF=0.2594;AFR_AF=0.323;EUR_AF=0.2634;SAS_AF=0.2935;AA=G|||;VT=SNP
20	61737658	rs6010845	G	C	100	PASS	AC=1630;AF=0.325479;AN=5008;NS=2504;DP=16310;EAS_AF=0.245;AMR_AF=0.4395;AFR_AF=0.3177;EUR_AF=0.3897;SAS_AF=0.272;AA=g|||;VT=SNP
20	61737841	rs7264108	C	T	100	PASS	AC=1637;AF=0.326877;AN=5008;NS=2504;DP=15524;EAS_AF=0.4335;AMR_AF=0.2637;AFR_AF=0.3517;EUR_AF=0.2634;SAS_AF=0.2935;AA=C|||;VT=SNP
20	61737961	rs2427501	T	C	100	PASS	AC=1636;AF=0.326677;AN=5008;NS=2504;DP=15171;EAS_AF=0.4335;AMR_AF=0.2622;AFR_AF=0.3517;EUR_AF=0.2634;SAS_AF=0.2935;AA=T|||;VT=SNP
20	61737998	rs59349391	G	A	100	PASS	AC=1274;AF=0.254393;AN=5008;NS=2504;DP=15943;EAS_AF=0.3185;AMR_AF=0.1744;AFR_AF=0.1634;EUR_AF=0.2227;SAS_AF=0.4008;AA=G|||;VT=SNP
20	61738114	rs6090239	T	C	100	PASS	AC=1613;AF=0.322085;AN=5008;NS=2504;DP=17984;EAS_AF=0.245;AMR_AF=0.4121;AFR_AF=0.3956;EUR_AF=0.339;SAS_AF=0.2209;AA=t|||;VT=SNP
20	61738167	rs6090241	G	A	100	PASS	AC=1457;AF=0.290935;AN=5008;NS=2504;DP=18925;EAS_AF=0.2431;AMR_AF=0.3963;AFR_AF=0.295;EUR_AF=0.329;SAS_AF=0.2209;AA=G|||;VT=SNP
20	61738232	rs6090242	C	A	100	PASS	AC=1335;AF=0.266573;AN=5008;NS=2504;DP=15949;EAS_AF=0.2431;AMR_AF=0.3919;AFR_AF=0.2073;EUR_AF=0.327;SAS_AF=0.2198;AA=C|||;VT=SNP
20	61738288	rs13044229	A	C	100	PASS	AC=2614;AF=0.521965;AN=5008;NS=2504;DP=14582;EAS_AF=0.5655;AMR_AF=0.5548;AFR_AF=0.4576;EUR_AF=0.495;SAS_AF=0.5685;AA=C|||;VT=SNP
20	61738310	rs58949691	A	C	100	PASS	AC=1353;AF=0.270168;AN=5008;NS=2504;DP=15597;EAS_AF=0.247;AMR_AF=0.3746;AFR_AF=0.3548;EUR_AF=0.2326;SAS_AF=0.1442;AA=A|||;VT=SNP
20	61738386	rs6090243	G	A	100	PASS	AC=1440;AF=0.28754;AN=5008;NS=2504;DP=18572;EAS_AF=0.2411;AMR_AF=0.3847;AFR_AF=0.3404;EUR_AF=0.2913;SAS_AF=0.1912;AA=G|||;VT=SNP
20	61738592	rs6011617	G	A	100	PASS	AC=1469;AF=0.293331;AN=5008;NS=2504;DP=20914;EAS_AF=0.2411;AMR_AF=0.3977;AFR_AF=0.3048;EUR_AF=0.329;SAS_AF=0.2209;AA=G|||;VT=SNP
20	61738706	rs1884331	A	G	100	PASS	AC=4473;AF=0.893171;AN=5008;NS=2504;DP=20070;EAS_AF=0.996;AMR_AF=0.8444;AFR_AF=0.8759;EUR_AF=0.825;SAS_AF=0.9151;AA=G|||;VT=SNP
20	61739347	rs6122372	G	A	100	PASS	AC=1635;AF=0.326478;AN=5008;NS=2504;DP=15603;EAS_AF=0.4266;AMR_AF=0.2579;AFR_AF=0.3533;EUR_AF=0.2634;SAS_AF=0.3006;AA=G|||;VT=SNP
20	61739394	rs6010846	C	T	100	PASS	AC=1476;AF=0.294728;AN=5008;NS=2504;DP=14717;EAS_AF=0.251;AMR_AF=0.3991;AFR_AF=0.3018;EUR_AF=0.329;SAS_AF=0.2209;AA=C|||;VT=SNP
20	61739404	rs6062809	C	T	100	PASS	AC=1222;AF=0.24401;AN=5008;NS=2504;DP=14977;EAS_AF=0.3185;AMR_AF=0.1758;AFR_AF=0.1271;EUR_AF=0.2237;SAS_AF=0.3947;AA=C|||;VT=SNP
20	61739896	rs6122373	T	C	100	PASS	AC=1615;AF=0.322484;AN=5008;NS=2504;DP=17802;EAS_AF=0.4206;AMR_AF=0.2579;AFR_AF=0.3533;EUR_AF=0.2644;SAS_AF=0.2853;AA=T|||;VT=SNP
20	61739941	rs34005439	G	A	100	PASS	AC=1274;AF=0.254393;AN=5008;NS=2504;DP=20081;EAS_AF=0.3204;AMR_AF=0.1772;AFR_AF=0.1558;EUR_AF=0.2237;SAS_AF=0.4059;AA=G|||;VT=SNP
20	61739990	rs35523716	T	C	100	PASS	AC=1274;AF=0.254393;AN=5008;NS=2504;DP=20674;EAS_AF=0.3194;AMR_AF=0.1772;AFR_AF=0.1558;EUR_AF=0.2256;SAS_AF=0.4049;AA=T|||;VT=SNP
20	61740404	rs6122374	A	T	100	PASS	AC=1632;AF=0.325879;AN=5008;NS=2504;DP=18264;EAS_AF=0.4246;AMR_AF=0.2579;AFR_AF=0.354;EUR_AF=0.2644;SAS_AF=0.2975;AA=A|||;VT=SNP
20	61740812	rs13036885	G	A	100	PASS	AC=67;AF=0.0133786;AN=5008;NS=2504;DP=17152;EAS_AF=0.002;AMR_AF=0.0058;AFR_AF=0.0008;EUR_AF=0.0457;SAS_AF=0.0143;AA=G|||;VT=SNP
20	61740930	rs6011618	T	C	100	PASS	AC=4625;AF=0.923522;AN=5008;NS=2504;DP=17135;EAS_AF=0.997;AMR_AF=0.8761;AFR_AF=0.9024;EUR_AF=0.8698;SAS_AF=0.9652;AA=C|||;VT=SNP
20	61741652	rs6062810	T	C	100	PASS	AC=3206;AF=0.640176;AN=5008;NS=2504;DP=17283;EAS_AF=0.5764;AMR_AF=0.6945;AFR_AF=0.5507;EUR_AF=0.7296;SAS_AF=0.6963;AA=T|||;VT=SNP
20	61741656	rs2427502	G	A	100	PASS	AC=930;AF=0.185703;AN=5008;NS=2504;DP=17494;EAS_AF=0.4058;AMR_AF=0.183;AFR_AF=0.1324;EUR_AF=0.1103;SAS_AF=0.1104;AA=G|||;VT=SNP
20	61742135	rs13042839	G	A	100	PASS	AC=1691;AF=0.33766;AN=5008;NS=2504;DP=18066;EAS_AF=0.3363;AMR_AF=0.3084;AFR_AF=0.2405;EUR_AF=0.3857;SAS_AF=0.4417;AA=T|||;VT=SNP
20	61743765	rs6062408	G	A	100	PASS	AC=1397;AF=0.278954;AN=5008;NS=2504;DP=21371;EAS_AF=0.3363;AMR_AF=0.2695;AFR_AF=0.1082;EUR_AF=0.338;SAS_AF=0.3967;AA=G|||;VT=SNP
20	61744242	rs1884333	C	T	100	PASS	AC=1605;AF=0.320487;AN=5008;NS=2504;DP=18509;EAS_AF=0.248;AMR_AF=0.4164;AFR_AF=0.2897;EUR_AF=0.3907;SAS_AF=0.2965;AA=C|||;VT=SNP
20	61744283	rs1884334	G	A	100	PASS	AC=1682;AF=0.335863;AN=5008;NS=2504;DP=18489;EAS_AF=0.248;AMR_AF=0.4164;AFR_AF=0.3464;EUR_AF=0.3926;SAS_AF=0.2965;AA=G|||;VT=SNP
20	61744722	rs6011620	C	T	100	PASS	AC=3276;AF=0.654153;AN=5008;NS=2504;DP=21141;EAS_AF=0.5853;AMR_AF=0.696;AFR_AF=0.5855;EUR_AF=0.7296;SAS_AF=0.7106;AA=T|||;VT=SNP
20	61745539	rs16983539	C	T	100	PASS	AC=1203;AF=0.240216;AN=5008;NS=2504;DP=16208;EAS_AF=0.3383;AMR_AF=0.2334;AFR_AF=0.0802;EUR_AF=0.2584;SAS_AF=0.3415;AA=C|||;VT=SNP
20	61745906	rs6122375	C	G	100	PASS	AC=844;AF=0.16853;AN=5008;NS=2504;DP=17218;EAS_AF=0.4087;AMR_AF=0.1758;AFR_AF=0.0711;EUR_AF=0.1103;SAS_AF=0.1074;AA=C|||;VT=SNP
20	61747343	rs6122093	G	A	100	PASS	AC=956;AF=0.190895;AN=5008;NS=2504;DP=18770;EAS_AF=0.4077;AMR_AF=0.183;AFR_AF=0.1528;EUR_AF=0.1113;SAS_AF=0.1063;AA=G|||;VT=SNP
20	61747465	rs9305097	C	T	100	PASS	AC=1692;AF=0.337859;AN=5008;NS=2504;DP=15965;EAS_AF=0.248;AMR_AF=0.4164;AFR_AF=0.3502;EUR_AF=0.3907;SAS_AF=0.3037;AA=-|||;VT=SNP
20	61747634	rs6122094	C	G	100	PASS	AC=1330;AF=0.265575;AN=5008;NS=2504;DP=15542;EAS_AF=0.4077;AMR_AF=0.2104;AFR_AF=0.3419;EUR_AF=0.1233;SAS_AF=0.2014;AA=C|||;VT=SNP
20	61749118	rs2427505	A	G	100	PASS	AC=1408;AF=0.28115;AN=5008;NS=2504;DP=21564;EAS_AF=0.4107;AMR_AF=0.2176;AFR_AF=0.3805;EUR_AF=0.1392;SAS_AF=0.2045;AA=A|||;VT=SNP
20	61749153	rs6010850	G	A	100	PASS	AC=3056;AF=0.610224;AN=5008;NS=2504;DP=22798;EAS_AF=0.5853;AMR_AF=0.6816;AFR_AF=0.475;EUR_AF=0.7038;SAS_AF=0.6718;AA=G|||;VT=SNP
20	61749364	rs6122095	G	C	100	PASS	AC=1577;AF=0.314896;AN=5008;NS=2504;DP=20868;EAS_AF=0.4097;AMR_AF=0.2493;AFR_AF=0.4266;EUR_AF=0.1889;SAS_AF=0.2423;AA=G|||;VT=SNP
20	61749531	rs8116038	C	T	100	PASS	AC=3023;AF=0.603634;AN=5008;NS=2504;DP=18380;EAS_AF=0.5833;AMR_AF=0.6787;AFR_AF=0.4425;EUR_AF=0.7127;SAS_AF=0.6769;AA=C|||;VT=SNP
20	61749569	rs6122096	C	A	100	PASS	AC=1408;AF=0.28115;AN=5008;NS=2504;DP=19698;EAS_AF=0.4107;AMR_AF=0.2176;AFR_AF=0.3805;EUR_AF=0.1392;SAS_AF=0.2045;AA=C|||;VT=SNP
20	61749690	rs56237650	C	T	100	PASS	AC=884;AF=0.176518;AN=5008;NS=2504;DP=20580;EAS_AF=0.2431;AMR_AF=0.281;AFR_AF=0.0189;EUR_AF=0.2306;SAS_AF=0.1912;AA=C|||;VT=SNP
20	61749835	rs6062409	G	A	100	PASS	AC=1356;AF=0.270767;AN=5008;NS=2504;DP=18064;EAS_AF=0.3413;AMR_AF=0.2695;AFR_AF=0.0893;EUR_AF=0.327;SAS_AF=0.3865;AA=g|||;VT=SNP
20	61749863	rs2427506	C	T	100	PASS	AC=966;AF=0.192891;AN=5008;NS=2504;DP=17941;EAS_AF=0.4097;AMR_AF=0.1888;AFR_AF=0.1415;EUR_AF=0.1272;SAS_AF=0.1094;AA=c|||;VT=SNP
20	61750107	rs2427507	C	A	100	PASS	AC=1404;AF=0.280351;AN=5008;NS=2504;DP=16642;EAS_AF=0.4077;AMR_AF=0.2176;AFR_AF=0.3805;EUR_AF=0.1382;SAS_AF=0.2045;AA=C|||;VT=SNP
20	61750984	rs6090251	C	T	100	PASS	AC=1622;AF=0.323882;AN=5008;NS=2504;DP=17096;EAS_AF=0.2679;AMR_AF=0.4035;AFR_AF=0.3873;EUR_AF=0.335;SAS_AF=0.228;AA=C|||;VT=SNP
20	61751353	rs2224098	G	A	100	PASS	AC=1738;AF=0.347045;AN=5008;NS=2504;DP=18975;EAS_AF=0.2808;AMR_AF=0.4121;AFR_AF=0.3873;EUR_AF=0.3787;SAS_AF=0.2822;AA=g|||;VT=SNP
20	61751786	rs2224099	G	A	100	PASS	AC=1708;AF=0.341054;AN=5008;NS=2504;DP=15724;EAS_AF=0.2768;AMR_AF=0.4121;AFR_AF=0.3828;EUR_AF=0.3777;SAS_AF=0.2628;AA=g|||;VT=SNP
20	61751874	rs6122376	C	T	100	PASS	AC=971;AF=0.19389;AN=5008;NS=2504;DP=16796;EAS_AF=0.3958;AMR_AF=0.1888;AFR_AF=0.152;EUR_AF=0.1322;SAS_AF=0.1094;AA=c|||;VT=SNP
20	61751933	rs6090253	C	T	100	PASS	AC=1663;AF=0.332069;AN=5008;NS=2504;DP=15579;EAS_AF=0.2758;AMR_AF=0.4092;AFR_AF=0.3366;EUR_AF=0.3787;SAS_AF=0.2812;AA=c|||;VT=SNP
20	61753074	rs6122378	C	T	100	PASS	AC=892;AF=0.178115;AN=5008;NS=2504;DP=20113;EAS_AF=0.3958;AMR_AF=0.1844;AFR_AF=0.0953;EUR_AF=0.1302;SAS_AF=0.1104;AA=C|||;VT=SNP
20	61753969	rs13040734	G	C	100	PASS	AC=1378;AF=0.27516;AN=5008;NS=2504;DP=20546;EAS_AF=0.3343;AMR_AF=0.2752;AFR_AF=0.0976;EUR_AF=0.334;SAS_AF=0.3937;AA=G|||;VT=SNP
20	61754048	rs6090254	T	C	100	PASS	AC=1661;AF=0.331669;AN=5008;NS=2504;DP=22853;EAS_AF=0.2639;AMR_AF=0.4063;AFR_AF=0.3638;EUR_AF=0.3748;SAS_AF=0.2607;AA=T|||;VT=SNP
20	61754227	rs6062816	C	T	100	PASS	AC=1367;AF=0.272963;AN=5008;NS=2504;DP=17832;EAS_AF=0.3343;AMR_AF=0.2752;AFR_AF=0.0976;EUR_AF=0.334;SAS_AF=0.3824;AA=C|||;VT=SNP
20	61754228	rs6122379	G	A	100	PASS	AC=1372;AF=0.273962;AN=5008;NS=2504;DP=17761;EAS_AF=0.3948;AMR_AF=0.2176;AFR_AF=0.354;EUR_AF=0.1451;SAS_AF=0.2137;AA=G|||;VT=SNP
20	61754323	rs6089842	G	A	100	PASS	AC=1676;AF=0.334665;AN=5008;NS=2504;DP=18457;EAS_AF=0.2649;AMR_AF=0.4063;AFR_AF=0.3722;EUR_AF=0.3757;SAS_AF=0.2628;AA=G|||;VT=SNP
20	61754782	rs2207746	G	A	100	PASS	AC=1687;AF=0.336861;AN=5008;NS=2504;DP=18816;EAS_AF=0.2639;AMR_AF=0.4078;AFR_AF=0.3722;EUR_AF=0.3748;SAS_AF=0.2751;AA=G|||;VT=SNP
20	61755271	rs2427512	C	T	100	PASS	AC=930;AF=0.185703;AN=5008;NS=2504;DP=18379;EAS_AF=0.3968;AMR_AF=0.1844;AFR_AF=0.1293;EUR_AF=0.1312;SAS_AF=0.1012;AA=C|||;VT=SNP
20	61755392	rs2427513	C	A	100	PASS	AC=2992;AF=0.597444;AN=5008;NS=2504;DP=15885;EAS_AF=0.6597;AMR_AF=0.5937;AFR_AF=0.7814;EUR_AF=0.4503;SAS_AF=0.4387;AA=C|||;VT=SNP
20	61756131	rs2427514	G	C	100	PASS	AC=2751;AF=0.549321;AN=5008;NS=2504;DP=16468;EAS_AF=0.7302;AMR_AF=0.4813;AFR_AF=0.4894;EUR_AF=0.4662;SAS_AF=0.5777;AA=G|||;VT=SNP
20	61756190	rs6122097	T	C	100	PASS	AC=1379;AF=0.275359;AN=5008;NS=2504;DP=17468;EAS_AF=0.3968;AMR_AF=0.2075;AFR_AF=0.3858;EUR_AF=0.1322;SAS_AF=0.1963;AA=C|||;VT=SNP
20	61756326	rs6011623	C	T	100	PASS	AC=1355;AF=0.270567;AN=5008;NS=2504;DP=18510;EAS_AF=0.3333;AMR_AF=0.2723;AFR_AF=0.0908;EUR_AF=0.334;SAS_AF=0.3824;AA=C|||;VT=SNP
20	61756553	rs6062817	C	T	100	PASS	AC=2746;AF=0.548323;AN=5008;NS=2504;DP=18002;EAS_AF=0.7302;AMR_AF=0.4784;AFR_AF=0.4879;EUR_AF=0.4652;SAS_AF=0.5777;AA=T|||;VT=SNP
20	61756896	rs6011625	C	T	100	PASS	AC=1472;AF=0.29393;AN=5008;NS=2504;DP=16731;EAS_AF=0.3919;AMR_AF=0.2579;AFR_AF=0.379;EUR_AF=0.2296;SAS_AF=0.1697;AA=C|||;VT=SNP
20	61757006	rs2427515	A	G	100	PASS	AC=990;AF=0.197684;AN=5008;NS=2504;DP=17357;EAS_AF=0.3978;AMR_AF=0.1859;AFR_AF=0.1725;EUR_AF=0.1342;SAS_AF=0.0992;AA=G|||;VT=SNP
20	61757047	rs6062411	C	T	100	PASS	AC=1297;AF=0.258986;AN=5008;NS=2504;DP=19936;EAS_AF=0.3016;AMR_AF=0.2795;AFR_AF=0.0613;EUR_AF=0.3419;SAS_AF=0.3824;AA=C|||;VT=SNP
20	61757326	rs2427516	G	C	100	PASS	AC=1453;AF=0.290136;AN=5008;NS=2504;DP=13945;EAS_AF=0.4058;AMR_AF=0.1859;AFR_AF=0.4864;EUR_AF=0.1531;SAS_AF=0.1207;AA=G|||;VT=SNP
20	61757340	rs2427517	T	C	100	PASS	AC=3610;AF=0.720847;AN=5008;NS=2504;DP=14135;EAS_AF=0.9236;AMR_AF=0.6556;AFR_AF=0.6188;EUR_AF=0.6889;SAS_AF=0.729;AA=T|||;VT=SNP
20	61757512	rs6011626	T	A	100	PASS	AC=872;AF=0.174121;AN=5008;NS=2504;DP=18878;EAS_AF=0.379;AMR_AF=0.1772;AFR_AF=0.0877;EUR_AF=0.0755;SAS_AF=0.1789;AA=A|||;VT=SNP
20	61757768	rs67894665	A	G	100	PASS	AC=2087;AF=0.416733;AN=5008;NS=2504;DP=17159;EAS_AF=0.3304;AMR_AF=0.4813;AFR_AF=0.3464;EUR_AF=0.5109;SAS_AF=0.4581;AA=A|||;VT=SNP
20	61758345	rs6010852	C	G	100	PASS	AC=1384;AF=0.276358;AN=5008;NS=2504;DP=18120;EAS_AF=0.2966;AMR_AF=0.2493;AFR_AF=0.2867;EUR_AF=0.2922;SAS_AF=0.2444;AA=C|||;VT=SNP
20	61758917	rs6062412	G	A	100	PASS	AC=1226;AF=0.244808;AN=5008;NS=2504;DP=18511;EAS_AF=0.2917;AMR_AF=0.2392;AFR_AF=0.1906;EUR_AF=0.2873;SAS_AF=0.2301;AA=G|||;VT=SNP
20	61759067	rs2064613	A	C	100	PASS	AC=2240;AF=0.447284;AN=5008;NS=2504;DP=20271;EAS_AF=0.6647;AMR_AF=0.4207;AFR_AF=0.4478;EUR_AF=0.3688;SAS_AF=0.3221;AA=A|||;VT=SNP
20	61760306	rs1884336	G	A	100	PASS	AC=1569;AF=0.313299;AN=5008;NS=2504;DP=17313;EAS_AF=0.2351;AMR_AF=0.2536;AFR_AF=0.3253;EUR_AF=0.3956;SAS_AF=0.3354;AA=G|||;VT=SNP
20	61760927	rs2427520	T	C	100	PASS	AC=2226;AF=0.444489;AN=5008;NS=2504;DP=18829;EAS_AF=0.6786;AMR_AF=0.3876;AFR_AF=0.5227;EUR_AF=0.2684;SAS_AF=0.319;AA=T|||;VT=SNP
20	61761084	rs4809494	A	G	100	PASS	AC=1903;AF=0.379992;AN=5008;NS=2504;DP=12292;EAS_AF=0.3879;AMR_AF=0.379;AFR_AF=0.4349;EUR_AF=0.3141;SAS_AF=0.3661;AA=a|||;VT=SNP
20	61762681	rs118081685	G	A	100	PASS	AC=90;AF=0.0179712;AN=5008;NS=2504;DP=20192;EAS_AF=0.0208;AMR_AF=0.0115;AFR_AF=0.0008;EUR_AF=0.0358;SAS_AF=0.0245;AA=G|||;VT=SNP
20	61763189	rs4809495	A	G	100	PASS	AC=1768;AF=0.353035;AN=5008;NS=2504;DP=19226;EAS_AF=0.119;AMR_AF=0.3963;AFR_AF=0.4629;EUR_AF=0.3688;SAS_AF=0.3988;AA=G|||;VT=SNP
20	61763504	rs1474942	C	T	100	PASS	AC=1932;AF=0.385783;AN=5008;NS=2504;DP=20636;EAS_AF=0.3948;AMR_AF=0.5;AFR_AF=0.2375;EUR_AF=0.4742;SAS_AF=0.4049;AA=T|||;VT=SNP
20	61763886	rs1474943	C	A	100	PASS	AC=1072;AF=0.214058;AN=5008;NS=2504;DP=22042;EAS_AF=0.2798;AMR_AF=0.245;AFR_AF=0.0825;EUR_AF=0.2813;SAS_AF=0.2331;AA=C|||;VT=SNP
20	61764346	rs2427521	T	C	100	PASS	AC=2613;AF=0.521765;AN=5008;NS=2504;DP=18120;EAS_AF=0.3988;AMR_AF=0.5922;AFR_AF=0.4788;EUR_AF=0.5805;SAS_AF=0.5961;AA=C|||;VT=SNP
20	61764423	rs2427522	G	A	100	PASS	AC=2609;AF=0.520966;AN=5008;NS=2504;DP=17100;EAS_AF=0.3978;AMR_AF=0.5908;AFR_AF=0.4788;EUR_AF=0.5795;SAS_AF=0.5951;AA=A|||;VT=SNP
20	61764547	rs59137006	A	G	100	PASS	AC=1509;AF=0.301318;AN=5008;NS=2504;DP=16770;EAS_AF=0.1161;AMR_AF=0.3501;AFR_AF=0.3737;EUR_AF=0.2982;SAS_AF=0.363;AA=A|||;VT=SNP
20	61764606	rs73149545	G	A	100	PASS	AC=1023;AF=0.204273;AN=5008;NS=2504;DP=17917;EAS_AF=0.1151;AMR_AF=0.268;AFR_AF=0.2073;EUR_AF=0.1918;SAS_AF=0.2597;AA=A|||;VT=SNP
20	61764608	rs6090256	C	T	100	PASS	AC=1587;AF=0.316893;AN=5008;NS=2504;DP=18005;EAS_AF=0.2817;AMR_AF=0.3314;AFR_AF=0.2821;EUR_AF=0.3857;SAS_AF=0.319;AA=T|||;VT=SNP
20	61765447	rs6010855	A	G	100	PASS	AC=2609;AF=0.520966;AN=5008;NS=2504;DP=19336;EAS_AF=0.3978;AMR_AF=0.5908;AFR_AF=0.4781;EUR_AF=0.5795;SAS_AF=0.5961;AA=G|||;VT=SNP
20	61765464	rs6089843	G	A	100	PASS	AC=1011;AF=0.201877;AN=5008;NS=2504;DP=19197;EAS_AF=0.2798;AMR_AF=0.2378;AFR_AF=0.0401;EUR_AF=0.2813;SAS_AF=0.2331;AA=G|||;VT=SNP
20	61765522	rs13038640	T	C	100	PASS	AC=72;AF=0.014377;AN=5008;NS=2504;DP=16278;EAS_AF=0.0129;AMR_AF=0.0476;AFR_AF=0.0045;EUR_AF=0.0119;SAS_AF=0.0082;AA=T|||;VT=SNP
20	61766984	rs6122380	G	C	100	PASS	AC=1117;AF=0.223043;AN=5008;NS=2504;DP=9635;EAS_AF=0.3681;AMR_AF=0.1931;AFR_AF=0.261;EUR_AF=0.0835;SAS_AF=0.1871;AA=C|||;VT=SNP
20	61767335	rs6011631	C	G	100	PASS	AC=1942;AF=0.38778;AN=5008;NS=2504;DP=16798;EAS_AF=0.3938;AMR_AF=0.4957;AFR_AF=0.1861;EUR_AF=0.4742;SAS_AF=0.4888;AA=C|||;VT=SNP
20	61767415	rs6089844	A	G	100	PASS	AC=2080;AF=0.415335;AN=5008;NS=2504;DP=16268;EAS_AF=0.3948;AMR_AF=0.5058;AFR_AF=0.2602;EUR_AF=0.4751;SAS_AF=0.5204;AA=G|||;VT=SNP
20	61767574	rs6089845	T	C	100	PASS	AC=1736;AF=0.346645;AN=5008;NS=2504;DP=20749;EAS_AF=0.3929;AMR_AF=0.4885;AFR_AF=0.0862;EUR_AF=0.4751;SAS_AF=0.4182;AA=T|||;VT=SNP
20	61767785	rs4809496	G	A	100	PASS	AC=1702;AF=0.339856;AN=5008;NS=2504;DP=14061;EAS_AF=0.3929;AMR_AF=0.4885;AFR_AF=0.0613;EUR_AF=0.4742;SAS_AF=0.4182;AA=G|||;VT=SNP
20	61768026	rs2024772	C	T	100	PASS	AC=1705;AF=0.340455;AN=5008;NS=2504;DP=16986;EAS_AF=0.3929;AMR_AF=0.4885;AFR_AF=0.0613;EUR_AF=0.4761;SAS_AF=0.4192;AA=C|||;VT=SNP
20	61768527	rs2427524	G	A	100	PASS	AC=4158;AF=0.830272;AN=5008;NS=2504;DP=16144;EAS_AF=0.7718;AMR_AF=0.8545;AFR_AF=0.9107;EUR_AF=0.7266;SAS_AF=0.8712;AA=A|||;VT=SNP
20	61769065	rs1535154	A	C	100	PASS	AC=2608;AF=0.520767;AN=5008;NS=2504;DP=18156;EAS_AF=0.3968;AMR_AF=0.5922;AFR_AF=0.4766;EUR_AF=0.5805;SAS_AF=0.5961;AA=C|||;VT=SNP
20	61770613	rs1980540	A	G	100	PASS	AC=1730;AF=0.345447;AN=5008;NS=2504;DP=18131;EAS_AF=0.3968;AMR_AF=0.5043;AFR_AF=0.0507;EUR_AF=0.499;SAS_AF=0.4202;AA=A|||;VT=SNP
20	61770646	rs1980541	T	C	100	PASS	AC=1983;AF=0.395966;AN=5008;NS=2504;DP=17315;EAS_AF=0.3968;AMR_AF=0.5029;AFR_AF=0.1967;EUR_AF=0.4761;SAS_AF=0.5061;AA=C|||;VT=SNP
20	61770676	rs1980542	G	A	100	PASS	AC=1891;AF=0.377596;AN=5008;NS=2504;DP=18029;EAS_AF=0.3978;AMR_AF=0.5014;AFR_AF=0.1914;EUR_AF=0.4761;SAS_AF=0.4192;AA=G|||;VT=SNP
20	61770886	rs6011635	G	C	100	PASS	AC=1984;AF=0.396166;AN=5008;NS=2504;DP=19467;EAS_AF=0.3968;AMR_AF=0.5029;AFR_AF=0.1974;EUR_AF=0.4771;SAS_AF=0.5051;AA=C|||;VT=SNP
20	61770894	rs13044529	C	T	100	PASS	AC=1708;AF=0.341054;AN=5008;NS=2504;DP=19486;EAS_AF=0.3968;AMR_AF=0.4885;AFR_AF=0.0613;EUR_AF=0.4751;SAS_AF=0.4192;AA=C|||;VT=SNP
20	61770971	rs6011636	A	G	100	PASS	AC=1981;AF=0.395567;AN=5008;NS=2504;DP=17699;EAS_AF=0.3968;AMR_AF=0.5029;AFR_AF=0.1959;EUR_AF=0.4761;SAS_AF=0.5051;AA=G|||;VT=SNP
20	61770990	rs6011637	C	A	100	PASS	AC=1890;AF=0.377396;AN=5008;NS=2504;DP=18162;EAS_AF=0.3968;AMR_AF=0.5014;AFR_AF=0.1914;EUR_AF=0.4761;SAS_AF=0.4192;AA=C|||;VT=SNP
20	61771183	rs736378	T	C	100	PASS	AC=2201;AF=0.439497;AN=5008;NS=2504;DP=19764;EAS_AF=0.3998;AMR_AF=0.5648;AFR_AF=0.2421;EUR_AF=0.5825;SAS_AF=0.5112;AA=C|||;VT=SNP
20	61771317	rs736379	G	T	100	PASS	AC=1987;AF=0.396765;AN=5008;NS=2504;DP=21107;EAS_AF=0.3978;AMR_AF=0.5029;AFR_AF=0.1989;EUR_AF=0.4771;SAS_AF=0.5051;AA=G|||;VT=SNP
20	61771381	rs736380	G	A	100	PASS	AC=1987;AF=0.396765;AN=5008;NS=2504;DP=18475;EAS_AF=0.3978;AMR_AF=0.5029;AFR_AF=0.1989;EUR_AF=0.4771;SAS_AF=0.5051;AA=A|||;VT=SNP
20	61771389	rs736381	C	T	100	PASS	AC=1712;AF=0.341853;AN=5008;NS=2504;DP=18315;EAS_AF=0.3978;AMR_AF=0.4885;AFR_AF=0.0635;EUR_AF=0.4751;SAS_AF=0.4192;AA=C|||;VT=SNP
20	61771794	rs1807051	T	C	100	PASS	AC=2004;AF=0.40016;AN=5008;NS=2504;DP=16484;EAS_AF=0.3988;AMR_AF=0.5029;AFR_AF=0.1982;EUR_AF=0.4771;SAS_AF=0.5225;AA=T|||;VT=SNP
20	61772031	rs6122382	A	C	100	PASS	AC=758;AF=0.151358;AN=5008;NS=2504;DP=21099;EAS_AF=0.3641;AMR_AF=0.1671;AFR_AF=0.0764;EUR_AF=0.0755;SAS_AF=0.1002;AA=A|||;VT=SNP
20	61772453	rs1997988	T	C	100	PASS	AC=2147;AF=0.428714;AN=5008;NS=2504;DP=17421;EAS_AF=0.4058;AMR_AF=0.5663;AFR_AF=0.1331;EUR_AF=0.5825;SAS_AF=0.5961;AA=C|||;VT=SNP
20	61772758	rs1997989	T	C	100	PASS	AC=2641;AF=0.527356;AN=5008;NS=2504;DP=18473;EAS_AF=0.4058;AMR_AF=0.6009;AFR_AF=0.4879;EUR_AF=0.5845;SAS_AF=0.5951;AA=C|||;VT=SNP
20	61773101	rs6090259	A	T	100	PASS	AC=2006;AF=0.400559;AN=5008;NS=2504;DP=19217;EAS_AF=0.3978;AMR_AF=0.5086;AFR_AF=0.2776;EUR_AF=0.4761;SAS_AF=0.4151;AA=A|||;VT=SNP
20	61773902	rs6011640	A	G	100	PASS	AC=4340;AF=0.866613;AN=5008;NS=2504;DP=16938;EAS_AF=0.8155;AMR_AF=0.8674;AFR_AF=0.9894;EUR_AF=0.7475;SAS_AF=0.8753;AA=G|||;VT=SNP
20	61774233	rs7273077	A	G	100	PASS	AC=795;AF=0.158746;AN=5008;NS=2504;DP=16938;EAS_AF=0.006;AMR_AF=0.1066;AFR_AF=0.326;EUR_AF=0.1083;SAS_AF=0.1789;AA=A|||;VT=SNP
20	61775289	rs62207366	T	C	100	PASS	AC=241;AF=0.048123;AN=5008;NS=2504;DP=14989;EAS_AF=0.005;AMR_AF=0.072;AFR_AF=0.0045;EUR_AF=0.1064;SAS_AF=0.0746;AA=T|||;VT=SNP
20	61775297	rs6062413	T	C	100	PASS	AC=2633;AF=0.525759;AN=5008;NS=2504;DP=15187;EAS_AF=0.4038;AMR_AF=0.6009;AFR_AF=0.4834;EUR_AF=0.5845;SAS_AF=0.5951;AA=C|||;VT=SNP
20	61776300	rs6062820	T	C	100	PASS	AC=1715;AF=0.342452;AN=5008;NS=2504;DP=18441;EAS_AF=0.3998;AMR_AF=0.4899;AFR_AF=0.0681;EUR_AF=0.4751;SAS_AF=0.4131;AA=T|||;VT=SNP
20	61776485	rs6062821	G	A	100	PASS	AC=1714;AF=0.342252;AN=5008;NS=2504;DP=21866;EAS_AF=0.3988;AMR_AF=0.4899;AFR_AF=0.0688;EUR_AF=0.4751;SAS_AF=0.4121;AA=G|||;VT=SNP
20	61779384	rs62207367	A	C	100	PASS	AC=241;AF=0.048123;AN=5008;NS=2504;DP=16482;EAS_AF=0.005;AMR_AF=0.072;AFR_AF=0.0045;EUR_AF=0.1064;SAS_AF=0.0746;AA=C|||;VT=SNP
20	61779486	rs6090265	C	T	100	PASS	AC=2602;AF=0.519569;AN=5008;NS=2504;DP=18369;EAS_AF=0.4058;AMR_AF=0.598;AFR_AF=0.4629;EUR_AF=0.5825;SAS_AF=0.593;AA=T|||;VT=SNP
20	61779588	rs76642953	T	C	100	PASS	AC=241;AF=0.048123;AN=5008;NS=2504;DP=20668;EAS_AF=0.005;AMR_AF=0.072;AFR_AF=0.0045;EUR_AF=0.1064;SAS_AF=0.0746;AA=T|||;VT=SNP
20	61779696	rs6090266	G	A	100	PASS	AC=1711;AF=0.341653;AN=5008;NS=2504;DP=21119;EAS_AF=0.3978;AMR_AF=0.4885;AFR_AF=0.0681;EUR_AF=0.4742;SAS_AF=0.4131;AA=G|||;VT=SNP
20	61780193	rs62207369	T	C	100	PASS	AC=259;AF=0.0517173;AN=5008;NS=2504;DP=17757;EAS_AF=0.006;AMR_AF=0.072;AFR_AF=0.0045;EUR_AF=0.1064;SAS_AF=0.092;AA=C|||;VT=SNP
20	61781705	rs4809497	G	A	100	PASS	AC=2333;AF=0.465855;AN=5008;NS=2504;DP=16468;EAS_AF=0.3919;AMR_AF=0.5274;AFR_AF=0.4622;EUR_AF=0.4732;SAS_AF=0.4959;AA=g|||;VT=SNP
20	61783492	rs4809498	T	G	100	PASS	AC=1765;AF=0.352436;AN=5008;NS=2504;DP=17951;EAS_AF=0.4008;AMR_AF=0.4928;AFR_AF=0.0915;EUR_AF=0.4722;SAS_AF=0.4325;AA=T|||;VT=SNP
20	61784206	rs62207372	A	G	100	PASS	AC=242;AF=0.0483227;AN=5008;NS=2504;DP=17030;EAS_AF=0.005;AMR_AF=0.072;AFR_AF=0.0053;EUR_AF=0.1054;SAS_AF=0.0757;AA=A|||;VT=SNP
20	61784270	rs62207373	T	C	100	PASS	AC=241;AF=0.048123;AN=5008;NS=2504;DP=15974;EAS_AF=0.005;AMR_AF=0.072;AFR_AF=0.0045;EUR_AF=0.1054;SAS_AF=0.0757;AA=t|||;VT=SNP
20	61785659	rs6122383	G	T	100	PASS	AC=734;AF=0.146565;AN=5008;NS=2504;DP=14765;EAS_AF=0.3968;AMR_AF=0.1556;AFR_AF=0.0582;EUR_AF=0.0676;SAS_AF=0.0828;AA=G|||;VT=SNP
20	61785769	rs117644766	G	C	100	PASS	AC=263;AF=0.052516;AN=5008;NS=2504;DP=12582;EAS_AF=0.006;AMR_AF=0.0879;AFR_AF=0.0061;EUR_AF=0.1183;SAS_AF=0.0706;AA=G|||;VT=SNP
20	61786389	rs147277260	C	G	100	PASS	AC=133;AF=0.0265575;AN=5008;NS=2504;DP=13225;EAS_AF=0.002;AMR_AF=0.0086;AFR_AF=0.0144;EUR_AF=0.0129;SAS_AF=0.0951;AA=C|||;VT=SNP
20	61786509	rs60873529	G	C	100	PASS	AC=1856;AF=0.370607;AN=5008;NS=2504;DP=14815;EAS_AF=0.3313;AMR_AF=0.4669;AFR_AF=0.118;EUR_AF=0.4662;SAS_AF=0.5859;AA=G|||;VT=SNP
20	61786685	rs6122384	T	G	100	PASS	AC=2021;AF=0.403554;AN=5008;NS=2504;DP=15990;EAS_AF=0.6121;AMR_AF=0.4135;AFR_AF=0.261;EUR_AF=0.4702;SAS_AF=0.3057;AA=T|||;VT=SNP
20	61786728	rs6122098	C	G	100	PASS	AC=2587;AF=0.516573;AN=5008;NS=2504;DP=16416;EAS_AF=0.6091;AMR_AF=0.4669;AFR_AF=0.4599;EUR_AF=0.5358;SAS_AF=0.5133;AA=G|||;VT=SNP
20	61786758	rs730477	G	A	100	PASS	AC=1149;AF=0.229433;AN=5008;NS=2504;DP=17701;EAS_AF=0.3046;AMR_AF=0.2118;AFR_AF=0.0613;EUR_AF=0.341;SAS_AF=0.2771;AA=G|||;VT=SNP
20	61787349	rs1884337	C	T	100	PASS	AC=1421;AF=0.283746;AN=5008;NS=2504;DP=16478;EAS_AF=0.2688;AMR_AF=0.2925;AFR_AF=0.0976;EUR_AF=0.4245;SAS_AF=0.3998;AA=T|||;VT=SNP
20	61787821	rs62207375	T	G	100	PASS	AC=1722;AF=0.34385;AN=5008;NS=2504;DP=16913;EAS_AF=0.3244;AMR_AF=0.389;AFR_AF=0.1936;EUR_AF=0.4334;SAS_AF=0.4427;AA=T|||;VT=SNP
20	61788956	rs6010863	A	C	100	PASS	AC=1778;AF=0.355032;AN=5008;NS=2504;DP=15949;EAS_AF=0.3323;AMR_AF=0.389;AFR_AF=0.2322;EUR_AF=0.4334;SAS_AF=0.4397;AA=C|||;VT=SNP
20	61789021	rs58504004	C	T	100	PASS	AC=1077;AF=0.215056;AN=5008;NS=2504;DP=16564;EAS_AF=0.0367;AMR_AF=0.2478;AFR_AF=0.3389;EUR_AF=0.2018;SAS_AF=0.2219;AA=C|||;VT=SNP
20	61789232	rs6011647	C	A	100	PASS	AC=2852;AF=0.569489;AN=5008;NS=2504;DP=17969;EAS_AF=0.3671;AMR_AF=0.6297;AFR_AF=0.5764;EUR_AF=0.6352;SAS_AF=0.6585;AA=A|||;VT=SNP
20	61789531	rs6062415	C	G	100	PASS	AC=1294;AF=0.258387;AN=5008;NS=2504;DP=16940;EAS_AF=0.3274;AMR_AF=0.3069;AFR_AF=0.1331;EUR_AF=0.3062;SAS_AF=0.273;AA=c|||;VT=SNP
20	61789557	rs6062827	G	A	100	PASS	AC=1251;AF=0.2498;AN=5008;NS=2504;DP=16775;EAS_AF=0.3274;AMR_AF=0.3055;AFR_AF=0.1014;EUR_AF=0.3062;SAS_AF=0.273;AA=G|||;VT=SNP
20	61790616	rs2144456	G	A	100	PASS	AC=2368;AF=0.472843;AN=5008;NS=2504;DP=19780;EAS_AF=0.3631;AMR_AF=0.5476;AFR_AF=0.475;EUR_AF=0.508;SAS_AF=0.4939;AA=G|||;VT=SNP
20	61791453	rs6062828	C	G	100	PASS	AC=1287;AF=0.256989;AN=5008;NS=2504;DP=17762;EAS_AF=0.3274;AMR_AF=0.3084;AFR_AF=0.1271;EUR_AF=0.3072;SAS_AF=0.272;AA=C|||;VT=SNP
20	61792410	rs78889597	C	T	100	PASS	AC=312;AF=0.0623003;AN=5008;NS=2504;DP=16773;EAS_AF=0.005;AMR_AF=0.0591;AFR_AF=0.0068;EUR_AF=0.1223;SAS_AF=0.137;AA=C|||;VT=SNP
20	61792902	rs6122385	C	T	100	PASS	AC=1510;AF=0.301518;AN=5008;NS=2504;DP=19242;EAS_AF=0.4821;AMR_AF=0.3934;AFR_AF=0.1286;EUR_AF=0.3111;SAS_AF=0.274;AA=C|||;VT=SNP
20	61793778	rs6089850	T	C	100	PASS	AC=3530;AF=0.704872;AN=5008;NS=2504;DP=15835;EAS_AF=0.5258;AMR_AF=0.7421;AFR_AF=0.8555;EUR_AF=0.6461;SAS_AF=0.7198;AA=C|||;VT=SNP
20	61794245	rs62207378	A	C	100	PASS	AC=119;AF=0.023762;AN=5008;NS=2504;DP=19130;EAS_AF=0.0089;AMR_AF=0.0778;AFR_AF=0.0008;EUR_AF=0.0457;SAS_AF=0.0092;AA=A|||;VT=SNP
20	61796239	rs2064610	T	G	100	PASS	AC=3501;AF=0.699081;AN=5008;NS=2504;DP=16070;EAS_AF=0.5079;AMR_AF=0.7406;AFR_AF=0.8419;EUR_AF=0.6521;SAS_AF=0.7219;AA=G|||;VT=SNP
20	61796545	rs1535155	C	G	100	PASS	AC=3514;AF=0.701677;AN=5008;NS=2504;DP=15180;EAS_AF=0.5079;AMR_AF=0.7435;AFR_AF=0.8502;EUR_AF=0.6521;SAS_AF=0.7219;AA=G|||;VT=SNP
20	61798755	rs6090270	T	C	100	PASS	AC=4371;AF=0.872804;AN=5008;NS=2504;DP=8237;EAS_AF=0.9127;AMR_AF=0.8732;AFR_AF=0.8313;EUR_AF=0.8469;SAS_AF=0.9141;AA=T|||;VT=SNP
20	61798992	rs6122388	G	C	100	PASS	AC=3483;AF=0.695487;AN=5008;NS=2504;DP=8697;EAS_AF=0.877;AMR_AF=0.6441;AFR_AF=0.649;EUR_AF=0.6163;SAS_AF=0.6892;AA=C|||;VT=SNP
20	61799018	rs34464515	A	T	100	PASS	AC=1549;AF=0.309305;AN=5008;NS=2504;DP=9304;EAS_AF=0.4821;AMR_AF=0.3876;AFR_AF=0.1362;EUR_AF=0.3101;SAS_AF=0.3088;AA=A|||;VT=SNP
20	61799459	rs111590347	G	A	100	PASS	AC=313;AF=0.0625;AN=5008;NS=2504;DP=12788;EAS_AF=0.002;AMR_AF=0.0663;AFR_AF=0.0045;EUR_AF=0.1262;SAS_AF=0.135;AA=G|||;VT=SNP
20	61800425	rs6011648	G	A	100	PASS	AC=1594;AF=0.318291;AN=5008;NS=2504;DP=17287;EAS_AF=0.4812;AMR_AF=0.389;AFR_AF=0.1702;EUR_AF=0.3101;SAS_AF=0.3088;AA=G|||;VT=SNP
20	61800685	rs6089853	G	A	100	PASS	AC=1153;AF=0.230232;AN=5008;NS=2504;DP=17729;EAS_AF=0.377;AMR_AF=0.1484;AFR_AF=0.2156;EUR_AF=0.175;SAS_AF=0.2137;AA=G|||;VT=SNP
20	61800907	rs6062830	A	C	100	PASS	AC=3466;AF=0.692093;AN=5008;NS=2504;DP=19172;EAS_AF=0.8621;AMR_AF=0.6455;AFR_AF=0.6513;EUR_AF=0.6103;SAS_AF=0.6892;AA=T|||;VT=SNP
20	61801239	rs6062832	G	A	100	PASS	AC=1545;AF=0.308506;AN=5008;NS=2504;DP=18229;EAS_AF=0.4812;AMR_AF=0.3876;AFR_AF=0.1331;EUR_AF=0.3101;SAS_AF=0.3098;AA=G|||;VT=SNP
20	61801476	rs6090271	G	T	100	PASS	AC=3459;AF=0.690695;AN=5008;NS=2504;DP=19341;EAS_AF=0.8621;AMR_AF=0.6441;AFR_AF=0.6483;EUR_AF=0.6083;SAS_AF=0.6892;AA=T|||;VT=SNP
20	61802001	rs6090272	T	C	100	PASS	AC=3463;AF=0.691494;AN=5008;NS=2504;DP=18247;EAS_AF=0.8621;AMR_AF=0.6441;AFR_AF=0.6513;EUR_AF=0.6093;SAS_AF=0.6881;AA=c|||;VT=SNP
20	61802225	rs6122389	C	T	100	PASS	AC=1493;AF=0.298123;AN=5008;NS=2504;DP=19928;EAS_AF=0.4812;AMR_AF=0.3862;AFR_AF=0.0961;EUR_AF=0.3082;SAS_AF=0.3098;AA=C|||;VT=SNP
20	61802829	rs879919	G	T	100	PASS	AC=3020;AF=0.603035;AN=5008;NS=2504;DP=21240;EAS_AF=0.8611;AMR_AF=0.5893;AFR_AF=0.3676;EUR_AF=0.5835;SAS_AF=0.6851;AA=G|||;VT=SNP
20	61803716	rs58844557	C	T	100	PASS	AC=1177;AF=0.235024;AN=5008;NS=2504;DP=16723;EAS_AF=0.37;AMR_AF=0.1556;AFR_AF=0.2186;EUR_AF=0.1928;SAS_AF=0.2178;AA=c|||;VT=SNP
20	61804389	rs142167053	C	T	100	PASS	AC=105;AF=0.0209665;AN=5008;NS=2504;DP=17642;EAS_AF=0.0109;AMR_AF=0.0893;AFR_AF=0.0045;EUR_AF=0.0109;SAS_AF=0.0153;AA=C|||;VT=SNP
20	61805174	rs6090273	G	A	100	PASS	AC=1144;AF=0.228435;AN=5008;NS=2504;DP=15635;EAS_AF=0.369;AMR_AF=0.1499;AFR_AF=0.2133;EUR_AF=0.1769;SAS_AF=0.2127;AA=G|||;VT=SNP
20	61805264	rs6122390	C	T	100	PASS	AC=1435;AF=0.286542;AN=5008;NS=2504;DP=16279;EAS_AF=0.37;AMR_AF=0.2147;AFR_AF=0.211;EUR_AF=0.2922;SAS_AF=0.3476;AA=C|||;VT=SNP
20	61805636	rs6011651	A	C	100	PASS	AC=3463;AF=0.691494;AN=5008;NS=2504;DP=17654;EAS_AF=0.8621;AMR_AF=0.6427;AFR_AF=0.652;EUR_AF=0.6093;SAS_AF=0.6881;AA=C|||;VT=SNP
20	61807062	rs6062834	C	T	100	PASS	AC=3094;AF=0.617812;AN=5008;NS=2504;DP=13212;EAS_AF=0.8611;AMR_AF=0.572;AFR_AF=0.6112;EUR_AF=0.4851;SAS_AF=0.545;AA=C|||;VT=SNP
20	61808584	rs6011653	A	G	100	PASS	AC=3457;AF=0.690296;AN=5008;NS=2504;DP=10834;EAS_AF=0.8621;AMR_AF=0.6427;AFR_AF=0.6513;EUR_AF=0.6103;SAS_AF=0.682;AA=g|||;VT=SNP
20	61808730	rs1884338	A	C	100	PASS	AC=3362;AF=0.671326;AN=5008;NS=2504;DP=10553;EAS_AF=0.8621;AMR_AF=0.6383;AFR_AF=0.5794;EUR_AF=0.6123;SAS_AF=0.683;AA=c|||;VT=SNP
20	61810418	rs35418153	G	A	100	PASS	AC=1387;AF=0.276957;AN=5008;NS=2504;DP=6294;EAS_AF=0.4812;AMR_AF=0.3617;AFR_AF=0.0643;EUR_AF=0.2803;SAS_AF=0.2904;AA=G|||;VT=SNP
20	61811720	rs2064611	A	G	100	PASS	AC=1749;AF=0.349241;AN=5008;NS=2504;DP=18878;EAS_AF=0.3819;AMR_AF=0.232;AFR_AF=0.4017;EUR_AF=0.2972;SAS_AF=0.3814;AA=g|||;VT=SNP
20	61812494	rs6062835	G	A	100	PASS	AC=1443;AF=0.288139;AN=5008;NS=2504;DP=20250;EAS_AF=0.4802;AMR_AF=0.3818;AFR_AF=0.0688;EUR_AF=0.3091;SAS_AF=0.2986;AA=G|||;VT=SNP
20	61812932	rs2064612	T	C	100	PASS	AC=3404;AF=0.679712;AN=5008;NS=2504;DP=15178;EAS_AF=0.8621;AMR_AF=0.6427;AFR_AF=0.6112;EUR_AF=0.6123;SAS_AF=0.68;AA=C|||;VT=SNP
20	61813313	rs73149598	G	C	100	PASS	AC=1037;AF=0.207069;AN=5008;NS=2504;DP=15760;EAS_AF=0.371;AMR_AF=0.1441;AFR_AF=0.1377;EUR_AF=0.172;SAS_AF=0.2127;AA=G|||;VT=SNP
20	61813384	rs117392710	G	A	100	PASS	AC=3360;AF=0.670927;AN=5008;NS=2504;DP=15503;EAS_AF=0.8512;AMR_AF=0.6254;AFR_AF=0.6165;EUR_AF=0.6044;SAS_AF=0.6595;AA=-|||;VT=SNP
20	61813385	rs117653388	G	C	100	PASS	AC=3364;AF=0.671725;AN=5008;NS=2504;DP=15609;EAS_AF=0.8512;AMR_AF=0.6254;AFR_AF=0.6165;EUR_AF=0.6054;SAS_AF=0.6626;AA=-|||;VT=SNP
20	61813389	rs34756804	C	T	100	PASS	AC=3365;AF=0.671925;AN=5008;NS=2504;DP=15899;EAS_AF=0.8512;AMR_AF=0.6254;AFR_AF=0.6172;EUR_AF=0.6054;SAS_AF=0.6626;AA=-|||;VT=SNP
20	61813936	rs59215669	C	T	100	PASS	AC=1496;AF=0.298722;AN=5008;NS=2504;DP=15673;EAS_AF=0.3671;AMR_AF=0.1916;AFR_AF=0.4289;EUR_AF=0.2008;SAS_AF=0.229;AA=C|||;VT=SNP
20	61815005	rs6090275	A	G	100	PASS	AC=1471;AF=0.29373;AN=5008;NS=2504;DP=21190;EAS_AF=0.3671;AMR_AF=0.219;AFR_AF=0.2496;EUR_AF=0.2813;SAS_AF=0.3436;AA=G|||;VT=SNP
20	61815017	rs6090276	C	T	100	PASS	AC=1186;AF=0.236821;AN=5008;NS=2504;DP=21151;EAS_AF=0.3661;AMR_AF=0.1585;AFR_AF=0.2345;EUR_AF=0.1789;SAS_AF=0.2219;AA=C|||;VT=SNP
20	61815873	rs6090277	A	C	100	PASS	AC=3352;AF=0.669329;AN=5008;NS=2504;DP=19682;EAS_AF=0.8552;AMR_AF=0.6671;AFR_AF=0.5688;EUR_AF=0.6233;SAS_AF=0.6626;AA=C|||;VT=SNP
20	61816492	rs6090278	C	T	100	PASS	AC=1623;AF=0.324081;AN=5008;NS=2504;DP=27649;EAS_AF=0.37;AMR_AF=0.255;AFR_AF=0.264;EUR_AF=0.327;SAS_AF=0.4039;AA=T|||;VT=SNP
20	61816552	rs3859580	C	T	100	PASS	AC=1448;AF=0.289137;AN=5008;NS=2504;DP=28959;EAS_AF=0.4871;AMR_AF=0.3905;AFR_AF=0.0613;EUR_AF=0.3101;SAS_AF=0.2996;AA=c|||;VT=SNP
20	61816789	rs6090279	G	A	100	PASS	AC=954;AF=0.190495;AN=5008;NS=2504;DP=33261;EAS_AF=0.3651;AMR_AF=0.1585;AFR_AF=0.0666;EUR_AF=0.1829;SAS_AF=0.2086;AA=-|||;VT=SNP
20	61816951	rs6090280	T	C	100	PASS	AC=1529;AF=0.305312;AN=5008;NS=2504;DP=33517;EAS_AF=0.3661;AMR_AF=0.245;AFR_AF=0.2648;EUR_AF=0.3062;SAS_AF=0.3395;AA=-|||;VT=SNP
20	61817001	rs35358261	C	T	100	PASS	AC=30;AF=0.00599042;AN=5008;NS=2504;DP=33129;EAS_AF=0.002;AMR_AF=0;AFR_AF=0.0045;EUR_AF=0.0119;SAS_AF=0.0102;AA=-|||;VT=SNP
20	61817385	rs6089856	C	T	100	PASS	AC=1526;AF=0.304712;AN=5008;NS=2504;DP=32878;EAS_AF=0.3661;AMR_AF=0.2435;AFR_AF=0.264;EUR_AF=0.3052;SAS_AF=0.3395;AA=C|||;VT=SNP
20	61817589	rs6090281	C	T	100	PASS	AC=1528;AF=0.305112;AN=5008;NS=2504;DP=30853;EAS_AF=0.3661;AMR_AF=0.2435;AFR_AF=0.2648;EUR_AF=0.3052;SAS_AF=0.3405;AA=-|||;VT=SNP
20	61818379	rs6090282	G	A	100	PASS	AC=950;AF=0.189696;AN=5008;NS=2504;DP=19820;EAS_AF=0.3651;AMR_AF=0.1585;AFR_AF=0.0613;EUR_AF=0.1839;SAS_AF=0.2106;AA=G|||;VT=SNP
20	61818750	rs6090283	C	T	100	PASS	AC=1233;AF=0.246206;AN=5008;NS=2504;DP=17386;EAS_AF=0.3651;AMR_AF=0.1772;AFR_AF=0.2526;EUR_AF=0.1899;SAS_AF=0.2219;AA=C|||;VT=SNP
20	61819340	rs6090284	T	A	100	PASS	AC=1527;AF=0.304912;AN=5008;NS=2504;DP=18520;EAS_AF=0.3661;AMR_AF=0.2435;AFR_AF=0.2648;EUR_AF=0.3052;SAS_AF=0.3395;AA=T|||;VT=SNP
20	61819971	rs12480272	A	C	100	PASS	AC=1345;AF=0.26857;AN=5008;NS=2504;DP=16475;EAS_AF=0.4861;AMR_AF=0.3689;AFR_AF=0.0257;EUR_AF=0.2773;SAS_AF=0.2924;AA=A|||;VT=SNP
20	61820144	rs139240392	G	A	100	PASS	AC=168;AF=0.0335463;AN=5008;NS=2504;DP=15659;EAS_AF=0.0089;AMR_AF=0.0115;AFR_AF=0.0015;EUR_AF=0.0278;SAS_AF=0.1237;AA=G|||;VT=SNP
20	61820201	rs12479846	C	T	100	PASS	AC=1351;AF=0.269768;AN=5008;NS=2504;DP=14267;EAS_AF=0.4921;AMR_AF=0.3689;AFR_AF=0.0265;EUR_AF=0.2773;SAS_AF=0.2914;AA=C|||;VT=SNP
20	61820744	rs6089857	G	A	100	PASS	AC=1234;AF=0.246406;AN=5008;NS=2504;DP=19431;EAS_AF=0.3651;AMR_AF=0.1787;AFR_AF=0.2504;EUR_AF=0.1909;SAS_AF=0.2239;AA=G|||;VT=SNP
20	61821068	rs4809500	G	A	100	PASS	AC=1560;AF=0.311502;AN=5008;NS=2504;DP=23467;EAS_AF=0.4911;AMR_AF=0.3963;AFR_AF=0.1392;EUR_AF=0.3111;SAS_AF=0.2996;AA=G|||;VT=SNP
20	61821172	rs6062841	A	G	100	PASS	AC=1822;AF=0.363818;AN=5008;NS=2504;DP=21963;EAS_AF=0.494;AMR_AF=0.4164;AFR_AF=0.3018;EUR_AF=0.3181;SAS_AF=0.3231;AA=A|||;VT=SNP
20	61821264	rs6011654	G	A	100	PASS	AC=1830;AF=0.365415;AN=5008;NS=2504;DP=19246;EAS_AF=0.494;AMR_AF=0.4164;AFR_AF=0.3079;EUR_AF=0.3181;SAS_AF=0.3231;AA=G|||;VT=SNP
20	61821519	rs16983568	G	A	100	PASS	AC=1462;AF=0.291933;AN=5008;NS=2504;DP=17504;EAS_AF=0.4911;AMR_AF=0.389;AFR_AF=0.0688;EUR_AF=0.3111;SAS_AF=0.2996;AA=G|||;VT=SNP
20	61821994	rs6010866	T	C	100	PASS	AC=3368;AF=0.672524;AN=5008;NS=2504;DP=17131;EAS_AF=0.8601;AMR_AF=0.6671;AFR_AF=0.5802;EUR_AF=0.6233;SAS_AF=0.6585;AA=t|||;VT=SNP
20	61823158	rs4809501	T	C	100	PASS	AC=3372;AF=0.673323;AN=5008;NS=2504;DP=16662;EAS_AF=0.8601;AMR_AF=0.6657;AFR_AF=0.5809;EUR_AF=0.6233;SAS_AF=0.6626;AA=t|||;VT=SNP
20	61823202	rs6089858	T	C	100	PASS	AC=1264;AF=0.252396;AN=5008;NS=2504;DP=14992;EAS_AF=0.3651;AMR_AF=0.1859;AFR_AF=0.2693;EUR_AF=0.1909;SAS_AF=0.2239;AA=T|||;VT=SNP
20	61823461	rs6089859	C	T	100	PASS	AC=1261;AF=0.251797;AN=5008;NS=2504;DP=12977;EAS_AF=0.3651;AMR_AF=0.1844;AFR_AF=0.2678;EUR_AF=0.1909;SAS_AF=0.2239;AA=C|||;VT=SNP
20	61823727	rs7360599	A	G	100	PASS	AC=1375;AF=0.274561;AN=5008;NS=2504;DP=14792;EAS_AF=0.3671;AMR_AF=0.2363;AFR_AF=0.1604;EUR_AF=0.3052;SAS_AF=0.3292;AA=N|||;VT=SNP
20	61824110	rs2024768	C	G	100	PASS	AC=1462;AF=0.291933;AN=5008;NS=2504;DP=15956;EAS_AF=0.4911;AMR_AF=0.389;AFR_AF=0.062;EUR_AF=0.3111;SAS_AF=0.3088;AA=C|||;VT=SNP
20	61824899	rs7361774	T	C	100	PASS	AC=983;AF=0.196286;AN=5008;NS=2504;DP=15965;EAS_AF=0.3651;AMR_AF=0.1671;AFR_AF=0.0809;EUR_AF=0.1849;SAS_AF=0.2106;AA=T|||;VT=SNP
20	61826127	rs6062843	T	G	100	PASS	AC=1462;AF=0.291933;AN=5008;NS=2504;DP=17494;EAS_AF=0.4921;AMR_AF=0.3862;AFR_AF=0.0688;EUR_AF=0.3111;SAS_AF=0.3006;AA=N|||;VT=SNP
20	61826132	rs6062844	A	G	100	PASS	AC=1462;AF=0.291933;AN=5008;NS=2504;DP=17498;EAS_AF=0.4921;AMR_AF=0.3862;AFR_AF=0.0688;EUR_AF=0.3111;SAS_AF=0.3006;AA=N|||;VT=SNP
20	61826524	rs6090289	A	G	100	PASS	AC=1819;AF=0.363219;AN=5008;NS=2504;DP=18954;EAS_AF=0.377;AMR_AF=0.2752;AFR_AF=0.4395;EUR_AF=0.3091;SAS_AF=0.364;AA=G|||;VT=SNP
20	61830133	rs3787511	G	A	100	PASS	AC=1546;AF=0.308706;AN=5008;NS=2504;DP=14989;EAS_AF=0.3631;AMR_AF=0.2507;AFR_AF=0.2784;EUR_AF=0.3032;SAS_AF=0.3405;AA=G|||;VT=SNP
20	61830767	rs3787510	A	G	100	PASS	AC=1464;AF=0.292332;AN=5008;NS=2504;DP=16534;EAS_AF=0.4931;AMR_AF=0.3862;AFR_AF=0.0688;EUR_AF=0.3121;SAS_AF=0.3006;AA=A|||;VT=SNP
20	61831003	rs6090293	C	T	100	PASS	AC=1545;AF=0.308506;AN=5008;NS=2504;DP=16276;EAS_AF=0.3631;AMR_AF=0.2493;AFR_AF=0.2776;EUR_AF=0.3032;SAS_AF=0.3415;AA=C|||;VT=SNP
20	61831089	rs6090294	C	T	100	PASS	AC=1240;AF=0.247604;AN=5008;NS=2504;DP=17512;EAS_AF=0.3611;AMR_AF=0.1816;AFR_AF=0.2663;EUR_AF=0.1819;SAS_AF=0.2198;AA=C|||;VT=SNP
20	61831228	rs112750048	T	G	100	PASS	AC=1020;AF=0.203674;AN=5008;NS=2504;DP=18109;EAS_AF=0.3641;AMR_AF=0.1671;AFR_AF=0.112;EUR_AF=0.1819;SAS_AF=0.2106;AA=T|||;VT=SNP
20	61831511	rs56136897	G	A	100	PASS	AC=975;AF=0.194688;AN=5008;NS=2504;DP=16787;EAS_AF=0.3621;AMR_AF=0.1657;AFR_AF=0.0802;EUR_AF=0.1819;SAS_AF=0.2106;AA=G|||;VT=SNP
20	61832217	rs6090295	C	A	100	PASS	AC=1608;AF=0.321086;AN=5008;NS=2504;DP=18743;EAS_AF=0.3681;AMR_AF=0.2493;AFR_AF=0.3056;EUR_AF=0.3032;SAS_AF=0.363;AA=A|||;VT=SNP
20	61832800	rs8119244	A	G	100	PASS	AC=1260;AF=0.251597;AN=5008;NS=2504;DP=19515;EAS_AF=0.3641;AMR_AF=0.1859;AFR_AF=0.2685;EUR_AF=0.1889;SAS_AF=0.2239;AA=A|||;VT=SNP
20	61833263	rs6122393	G	A	100	PASS	AC=1548;AF=0.309105;AN=5008;NS=2504;DP=10198;EAS_AF=0.3641;AMR_AF=0.2493;AFR_AF=0.2799;EUR_AF=0.3032;SAS_AF=0.3405;AA=G|||;VT=SNP
20	61833514	rs6122394	G	A	100	PASS	AC=1256;AF=0.250799;AN=5008;NS=2504;DP=13824;EAS_AF=0.3631;AMR_AF=0.1844;AFR_AF=0.267;EUR_AF=0.1889;SAS_AF=0.2239;AA=G|||;VT=SNP
20	61834695	rs6122103	G	A	100	PASS	AC=1608;AF=0.321086;AN=5008;NS=2504;DP=18362;EAS_AF=0.369;AMR_AF=0.2478;AFR_AF=0.3056;EUR_AF=0.3032;SAS_AF=0.363;AA=A|||;VT=SNP;EX_TARGET
20	61835933	rs6090296	T	C	100	PASS	AC=1815;AF=0.36242;AN=5008;NS=2504;DP=19765;EAS_AF=0.373;AMR_AF=0.2695;AFR_AF=0.4418;EUR_AF=0.3101;SAS_AF=0.364;AA=C|||;VT=SNP
20	61836263	rs11906847	G	A	100	PASS	AC=1554;AF=0.310304;AN=5008;NS=2504;DP=16951;EAS_AF=0.37;AMR_AF=0.2493;AFR_AF=0.2799;EUR_AF=0.3032;SAS_AF=0.3405;AA=G|||;VT=SNP
20	61837107	rs6090298	C	T	100	PASS	AC=1263;AF=0.252196;AN=5008;NS=2504;DP=16081;EAS_AF=0.369;AMR_AF=0.1844;AFR_AF=0.2693;EUR_AF=0.1889;SAS_AF=0.2219;AA=C|||;VT=SNP
20	61837201	rs13042920	G	A	100	PASS	AC=380;AF=0.0758786;AN=5008;NS=2504;DP=18680;EAS_AF=0.0992;AMR_AF=0.0879;AFR_AF=0.0045;EUR_AF=0.1362;SAS_AF=0.0777;AA=G|||;VT=SNP
20	61837559	rs6090300	C	T	100	PASS	AC=1553;AF=0.310104;AN=5008;NS=2504;DP=18735;EAS_AF=0.369;AMR_AF=0.2493;AFR_AF=0.2799;EUR_AF=0.3032;SAS_AF=0.3405;AA=C|||;VT=SNP
20	61837732	rs6090302	C	G	100	PASS	AC=1748;AF=0.349042;AN=5008;NS=2504;DP=23020;EAS_AF=0.373;AMR_AF=0.2651;AFR_AF=0.3933;EUR_AF=0.3101;SAS_AF=0.364;AA=G|||;VT=SNP
20	61837875	rs6122104	T	C	100	PASS	AC=1748;AF=0.349042;AN=5008;NS=2504;DP=18724;EAS_AF=0.373;AMR_AF=0.2651;AFR_AF=0.3933;EUR_AF=0.3101;SAS_AF=0.364;AA=t|||;VT=SNP
20	61837923	rs6090303	T	C	100	PASS	AC=1555;AF=0.310503;AN=5008;NS=2504;DP=18548;EAS_AF=0.37;AMR_AF=0.2493;AFR_AF=0.2806;EUR_AF=0.3032;SAS_AF=0.3405;AA=C|||;VT=SNP
20	61838046	rs6122398	T	C	100	PASS	AC=1815;AF=0.36242;AN=5008;NS=2504;DP=19644;EAS_AF=0.373;AMR_AF=0.2695;AFR_AF=0.4418;EUR_AF=0.3101;SAS_AF=0.364;AA=C|||;VT=SNP
20	61838637	rs6122400	T	G	100	PASS	AC=3370;AF=0.672923;AN=5008;NS=2504;DP=18315;EAS_AF=0.8611;AMR_AF=0.6643;AFR_AF=0.5809;EUR_AF=0.6223;SAS_AF=0.6616;AA=G|||;VT=SNP
20	61839585	rs6090305	A	C	100	PASS	AC=1265;AF=0.252596;AN=5008;NS=2504;DP=18383;EAS_AF=0.369;AMR_AF=0.1844;AFR_AF=0.2693;EUR_AF=0.1889;SAS_AF=0.2239;AA=A|||;VT=SNP
20	61839633	rs6090306	T	C	100	PASS	AC=980;AF=0.195687;AN=5008;NS=2504;DP=18306;EAS_AF=0.3671;AMR_AF=0.1657;AFR_AF=0.0802;EUR_AF=0.1809;SAS_AF=0.2117;AA=T|||;VT=SNP
20	61840663	rs55973972	G	A	100	PASS	AC=1553;AF=0.310104;AN=5008;NS=2504;DP=17906;EAS_AF=0.3681;AMR_AF=0.2493;AFR_AF=0.2806;EUR_AF=0.3032;SAS_AF=0.3405;AA=A|||;VT=SNP
20	61840878	rs4809503	C	T	100	PASS	AC=3370;AF=0.672923;AN=5008;NS=2504;DP=15850;EAS_AF=0.8601;AMR_AF=0.6628;AFR_AF=0.5817;EUR_AF=0.6223;SAS_AF=0.6626;AA=T|||;VT=SNP
20	61841217	rs6122401	C	G	100	PASS	AC=1828;AF=0.365016;AN=5008;NS=2504;DP=20611;EAS_AF=0.372;AMR_AF=0.2723;AFR_AF=0.4433;EUR_AF=0.3121;SAS_AF=0.3722;AA=G|||;VT=SNP
20	61841612	rs6090307	C	T	100	PASS	AC=1262;AF=0.251997;AN=5008;NS=2504;DP=19755;EAS_AF=0.3671;AMR_AF=0.1844;AFR_AF=0.27;EUR_AF=0.1889;SAS_AF=0.2219;AA=C|||;VT=SNP
20	61842011	rs6090308	G	A	100	PASS	AC=978;AF=0.195288;AN=5008;NS=2504;DP=16407;EAS_AF=0.3671;AMR_AF=0.1657;AFR_AF=0.0809;EUR_AF=0.1819;SAS_AF=0.2076;AA=g|||;VT=SNP
20	61842260	rs6089861	G	T	100	PASS	AC=1262;AF=0.251997;AN=5008;NS=2504;DP=17515;EAS_AF=0.3671;AMR_AF=0.1844;AFR_AF=0.27;EUR_AF=0.1889;SAS_AF=0.2219;AA=G|||;VT=SNP
20	61842847	rs4809504	C	T	100	PASS	AC=1817;AF=0.362819;AN=5008;NS=2504;DP=19450;EAS_AF=0.4921;AMR_AF=0.415;AFR_AF=0.3003;EUR_AF=0.3191;SAS_AF=0.3221;AA=T|||;VT=SNP
20	61843727	rs11906654	A	G	100	PASS	AC=1264;AF=0.252396;AN=5008;NS=2504;DP=19609;EAS_AF=0.3681;AMR_AF=0.1859;AFR_AF=0.27;EUR_AF=0.1889;SAS_AF=0.2219;AA=A|||;VT=SNP
20	61844796	rs6090309	T	C	100	PASS	AC=3433;AF=0.685503;AN=5008;NS=2504;DP=18467;EAS_AF=0.8621;AMR_AF=0.6729;AFR_AF=0.5832;EUR_AF=0.664;SAS_AF=0.6728;AA=t|||;VT=SNP
20	61845953	rs4809505	C	T	100	PASS	AC=1451;AF=0.289736;AN=5008;NS=2504;DP=18873;EAS_AF=0.4812;AMR_AF=0.3862;AFR_AF=0.0696;EUR_AF=0.3121;SAS_AF=0.2986;AA=C|||;VT=SNP
20	61847068	rs6090310	C	G	100	PASS	AC=3374;AF=0.673722;AN=5008;NS=2504;DP=7816;EAS_AF=0.8611;AMR_AF=0.6643;AFR_AF=0.5817;EUR_AF=0.6223;SAS_AF=0.6646;AA=G|||;VT=SNP
20	61848067	rs73151455	G	C	100	PASS	AC=1689;AF=0.33726;AN=5008;NS=2504;DP=15585;EAS_AF=0.373;AMR_AF=0.2536;AFR_AF=0.357;EUR_AF=0.3002;SAS_AF=0.3712;AA=C|||;VT=SNP
20	61848623	rs6011668	T	C	100	PASS	AC=3368;AF=0.672524;AN=5008;NS=2504;DP=18459;EAS_AF=0.8621;AMR_AF=0.6671;AFR_AF=0.5651;EUR_AF=0.6252;SAS_AF=0.6748;AA=C|||;VT=SNP
20	61849105	rs6089862	G	C	100	PASS	AC=977;AF=0.195088;AN=5008;NS=2504;DP=18185;EAS_AF=0.3452;AMR_AF=0.1671;AFR_AF=0.0749;EUR_AF=0.1859;SAS_AF=0.2321;AA=G|||;VT=SNP
20	61849162	rs6090311	A	G	100	PASS	AC=1013;AF=0.202276;AN=5008;NS=2504;DP=19383;EAS_AF=0.3869;AMR_AF=0.1729;AFR_AF=0.0756;EUR_AF=0.1849;SAS_AF=0.2219;AA=A|||;VT=SNP
20	61849463	rs6011669	C	G	100	PASS	AC=1541;AF=0.307708;AN=5008;NS=2504;DP=18507;EAS_AF=0.4802;AMR_AF=0.3977;AFR_AF=0.1225;EUR_AF=0.3191;SAS_AF=0.3047;AA=C|||;VT=SNP
20	61849859	rs6062848	G	A	100	PASS	AC=1445;AF=0.288538;AN=5008;NS=2504;DP=19693;EAS_AF=0.4802;AMR_AF=0.389;AFR_AF=0.053;EUR_AF=0.3201;SAS_AF=0.3057;AA=G|||;VT=SNP
20	61850563	rs6011670	C	T	100	PASS	AC=3694;AF=0.73762;AN=5008;NS=2504;DP=18489;EAS_AF=0.7748;AMR_AF=0.6844;AFR_AF=0.6747;EUR_AF=0.7068;SAS_AF=0.8538;AA=T|||;VT=SNP
20	61850694	rs6011671	G	C	100	PASS	AC=3291;AF=0.657149;AN=5008;NS=2504;DP=20783;EAS_AF=0.8403;AMR_AF=0.6326;AFR_AF=0.5779;EUR_AF=0.6054;SAS_AF=0.6462;AA=g|||;VT=SNP
20	61851472	rs13042429	C	G	100	PASS	AC=3071;AF=0.613219;AN=5008;NS=2504;DP=19595;EAS_AF=0.8522;AMR_AF=0.6196;AFR_AF=0.3487;EUR_AF=0.6123;SAS_AF=0.7209;AA=G|||;VT=SNP
20	61851699	rs68041888	G	A	100	PASS	AC=946;AF=0.188898;AN=5008;NS=2504;DP=16036;EAS_AF=0.3452;AMR_AF=0.1729;AFR_AF=0.1029;EUR_AF=0.165;SAS_AF=0.18;AA=G|||;VT=SNP
20	61851989	rs35906948	A	G	100	PASS	AC=4463;AF=0.891174;AN=5008;NS=2504;DP=24099;EAS_AF=0.8849;AMR_AF=0.8674;AFR_AF=0.9909;EUR_AF=0.7942;SAS_AF=0.8793;AA=G|||;VT=SNP
20	61852629	rs6010873	T	C	100	PASS	AC=3387;AF=0.676318;AN=5008;NS=2504;DP=17535;EAS_AF=0.8482;AMR_AF=0.6599;AFR_AF=0.5991;EUR_AF=0.6243;SAS_AF=0.6687;AA=C|||;VT=SNP
20	61853144	rs62207404	A	C	100	PASS	AC=2032;AF=0.405751;AN=5008;NS=2504;DP=18376;EAS_AF=0.2173;AMR_AF=0.3646;AFR_AF=0.5802;EUR_AF=0.3598;SAS_AF=0.4407;AA=C|||;VT=SNP
20	61853343	rs13042373	T	G	100	PASS	AC=2730;AF=0.545128;AN=5008;NS=2504;DP=19182;EAS_AF=0.8284;AMR_AF=0.5735;AFR_AF=0.3442;EUR_AF=0.5249;SAS_AF=0.5256;AA=T|||;VT=SNP
20	61855024	rs1884327	G	T	100	PASS	AC=3230;AF=0.644968;AN=5008;NS=2504;DP=18566;EAS_AF=0.8502;AMR_AF=0.647;AFR_AF=0.5076;EUR_AF=0.6123;SAS_AF=0.6513;AA=G|||;VT=SNP
20	61855068	rs1884328	T	C	100	PASS	AC=3300;AF=0.658946;AN=5008;NS=2504;DP=18416;EAS_AF=0.8552;AMR_AF=0.6571;AFR_AF=0.5303;EUR_AF=0.6173;SAS_AF=0.6748;AA=C|||;VT=SNP
20	61855499	rs1884329	T	C	100	PASS	AC=1548;AF=0.309105;AN=5008;NS=2504;DP=17741;EAS_AF=0.506;AMR_AF=0.3818;AFR_AF=0.0794;EUR_AF=0.336;SAS_AF=0.3374;AA=-|||;VT=SNP
20	61855890	rs1884330	A	G	100	PASS	AC=3239;AF=0.646765;AN=5008;NS=2504;DP=16070;EAS_AF=0.8383;AMR_AF=0.6398;AFR_AF=0.5227;EUR_AF=0.6004;SAS_AF=0.6697;AA=G|||;VT=SNP
20	61857552	rs6090314	G	A	100	PASS	AC=969;AF=0.19349;AN=5008;NS=2504;DP=14058;EAS_AF=0.37;AMR_AF=0.1628;AFR_AF=0.1074;EUR_AF=0.172;SAS_AF=0.1718;AA=G|||;VT=SNP
20	61859051	rs6122403	C	A	100	PASS	AC=994;AF=0.198482;AN=5008;NS=2504;DP=15371;EAS_AF=0.37;AMR_AF=0.1628;AFR_AF=0.1074;EUR_AF=0.173;SAS_AF=0.1963;AA=C|||;VT=SNP
20	61859365	rs6062851	G	A	100	PASS	AC=3262;AF=0.651358;AN=5008;NS=2504;DP=15660;EAS_AF=0.8512;AMR_AF=0.6455;AFR_AF=0.531;EUR_AF=0.6103;SAS_AF=0.6544;AA=A|||;VT=SNP
20	61859384	rs6062852	T	C	100	PASS	AC=3323;AF=0.663538;AN=5008;NS=2504;DP=15228;EAS_AF=0.8562;AMR_AF=0.647;AFR_AF=0.556;EUR_AF=0.6103;SAS_AF=0.6769;AA=C|||;VT=SNP
20	61859502	rs6062420	C	T	100	PASS	AC=3292;AF=0.657348;AN=5008;NS=2504;DP=14579;EAS_AF=0.8562;AMR_AF=0.6455;AFR_AF=0.5333;EUR_AF=0.6103;SAS_AF=0.6769;AA=N|||;VT=SNP
20	61861103	rs6062422	T	G	100	PASS	AC=3329;AF=0.664736;AN=5008;NS=2504;DP=20427;EAS_AF=0.8562;AMR_AF=0.6484;AFR_AF=0.5567;EUR_AF=0.6123;SAS_AF=0.6789;AA=G|||;VT=SNP
20	61861341	rs2024769	T	C	100	PASS	AC=3327;AF=0.664337;AN=5008;NS=2504;DP=16279;EAS_AF=0.8562;AMR_AF=0.6484;AFR_AF=0.5552;EUR_AF=0.6123;SAS_AF=0.6789;AA=C|||;VT=SNP
20	61861974	rs6011684	T	C	100	PASS	AC=3350;AF=0.66893;AN=5008;NS=2504;DP=15236;EAS_AF=0.8562;AMR_AF=0.6484;AFR_AF=0.5726;EUR_AF=0.6123;SAS_AF=0.6789;AA=C|||;VT=SNP
20	61862300	rs6090317	A	G	100	PASS	AC=3331;AF=0.665136;AN=5008;NS=2504;DP=18484;EAS_AF=0.8562;AMR_AF=0.6499;AFR_AF=0.5575;EUR_AF=0.6123;SAS_AF=0.6789;AA=G|||;VT=SNP
20	61863226	rs2145164	G	A	100	PASS	AC=2686;AF=0.536342;AN=5008;NS=2504;DP=18921;EAS_AF=0.8492;AMR_AF=0.5418;AFR_AF=0.292;EUR_AF=0.5209;SAS_AF=0.5562;AA=G|||;VT=SNP
20	61864136	rs4809280	C	G	100	PASS	AC=1487;AF=0.296925;AN=5008;NS=2504;DP=16617;EAS_AF=0.4772;AMR_AF=0.3775;AFR_AF=0.0552;EUR_AF=0.336;SAS_AF=0.3405;AA=C|||;VT=SNP
20	61864990	rs911055	T	C	100	PASS	AC=3343;AF=0.667532;AN=5008;NS=2504;DP=17970;EAS_AF=0.8581;AMR_AF=0.6556;AFR_AF=0.556;EUR_AF=0.6183;SAS_AF=0.681;AA=t|||;VT=SNP
20	61865584	rs2314249	G	A	100	PASS	AC=1064;AF=0.21246;AN=5008;NS=2504;DP=10946;EAS_AF=0.371;AMR_AF=0.1916;AFR_AF=0.0673;EUR_AF=0.2425;SAS_AF=0.229;AA=-|||;VT=SNP
20	61866407	rs73151481	C	T	100	PASS	AC=1028;AF=0.205272;AN=5008;NS=2504;DP=12514;EAS_AF=0.37;AMR_AF=0.1715;AFR_AF=0.1263;EUR_AF=0.1779;SAS_AF=0.1943;AA=N|||;VT=SNP
20	61866454	rs73151482	T	G	100	PASS	AC=606;AF=0.121006;AN=5008;NS=2504;DP=11285;EAS_AF=0.0288;AMR_AF=0.1686;AFR_AF=0.0605;EUR_AF=0.168;SAS_AF=0.2157;AA=T|||;VT=SNP
20	61866903	rs3810465	G	A	100	PASS	AC=1170;AF=0.233626;AN=5008;NS=2504;DP=12168;EAS_AF=0.371;AMR_AF=0.1859;AFR_AF=0.2012;EUR_AF=0.1889;SAS_AF=0.2157;AA=A|||;VT=SNP
20	61867081	rs3810466	C	G	100	PASS	AC=1013;AF=0.202276;AN=5008;NS=2504;DP=14400;EAS_AF=0.371;AMR_AF=0.1715;AFR_AF=0.1165;EUR_AF=0.1759;SAS_AF=0.1933;AA=C|||;VT=SNP
20	61867206	rs3810467	G	A	100	PASS	AC=1023;AF=0.204273;AN=5008;NS=2504;DP=16431;EAS_AF=0.371;AMR_AF=0.1729;AFR_AF=0.1248;EUR_AF=0.1759;SAS_AF=0.1912;AA=A|||;VT=SNP
20	61867454	rs6011691	A	G	100	PASS	AC=594;AF=0.11861;AN=5008;NS=2504;DP=16422;EAS_AF=0.0149;AMR_AF=0.0908;AFR_AF=0.2247;EUR_AF=0.0895;SAS_AF=0.1319;AA=G|||;VT=SNP;EX_TARGET
20	61867828	rs6011692	G	A	100	PASS	AC=594;AF=0.11861;AN=5008;NS=2504;DP=16489;EAS_AF=0.0208;AMR_AF=0.0836;AFR_AF=0.2254;EUR_AF=0.0875;SAS_AF=0.1319;AA=G|||;VT=SNP
20	61867940	rs6010876	C	T	100	PASS	AC=609;AF=0.121605;AN=5008;NS=2504;DP=17302;EAS_AF=0.0149;AMR_AF=0.085;AFR_AF=0.2352;EUR_AF=0.0915;SAS_AF=0.135;AA=C|||;VT=SNP
20	61868017	rs4809511	T	C	100	PASS	AC=3303;AF=0.659545;AN=5008;NS=2504;DP=16604;EAS_AF=0.8562;AMR_AF=0.6499;AFR_AF=0.5265;EUR_AF=0.6233;SAS_AF=0.681;AA=C|||;VT=SNP
20	61868348	rs9808612	T	C	100	PASS	AC=688;AF=0.13738;AN=5008;NS=2504;DP=18290;EAS_AF=0.0149;AMR_AF=0.0879;AFR_AF=0.298;EUR_AF=0.0885;SAS_AF=0.1319;AA=c|||;VT=SNP
20	61868397	rs6090320	T	C	100	PASS	AC=2658;AF=0.530751;AN=5008;NS=2504;DP=18886;EAS_AF=0.8393;AMR_AF=0.5634;AFR_AF=0.2678;EUR_AF=0.5298;SAS_AF=0.546;AA=T|||;VT=SNP
20	61868493	rs6090321	C	G	100	PASS	AC=3246;AF=0.648163;AN=5008;NS=2504;DP=18174;EAS_AF=0.8542;AMR_AF=0.6484;AFR_AF=0.4924;EUR_AF=0.6173;SAS_AF=0.6779;AA=G|||;VT=SNP
20	61869223	rs6062855	T	C	100	PASS	AC=2232;AF=0.445687;AN=5008;NS=2504;DP=10482;EAS_AF=0.4921;AMR_AF=0.4798;AFR_AF=0.3669;EUR_AF=0.4414;SAS_AF=0.4847;AA=C|||;VT=SNP
20	61869607	rs6010878	C	A	100	PASS	AC=3326;AF=0.664137;AN=5008;NS=2504;DP=15477;EAS_AF=0.8542;AMR_AF=0.6542;AFR_AF=0.5484;EUR_AF=0.6183;SAS_AF=0.6789;AA=A|||;VT=SNP
20	61869826	rs2273487	C	T	100	PASS	AC=2228;AF=0.444888;AN=5008;NS=2504;DP=17002;EAS_AF=0.4931;AMR_AF=0.4798;AFR_AF=0.3638;EUR_AF=0.4404;SAS_AF=0.4847;AA=C|||;VT=SNP;EX_TARGET
20	61870075	rs744590	C	T	100	PASS	AC=2227;AF=0.444688;AN=5008;NS=2504;DP=15238;EAS_AF=0.4921;AMR_AF=0.4798;AFR_AF=0.3646;EUR_AF=0.4394;SAS_AF=0.4847;AA=C|||;VT=SNP
20	61870167	rs744591	C	A	100	PASS	AC=2251;AF=0.449481;AN=5008;NS=2504;DP=14204;EAS_AF=0.4921;AMR_AF=0.4813;AFR_AF=0.3812;EUR_AF=0.4404;SAS_AF=0.4847;AA=C|||;VT=SNP
20	61870220	rs744592	T	C	100	PASS	AC=2229;AF=0.445088;AN=5008;NS=2504;DP=16170;EAS_AF=0.4921;AMR_AF=0.4798;AFR_AF=0.3646;EUR_AF=0.4414;SAS_AF=0.4847;AA=C|||;VT=SNP
20	61870465	rs1075557	A	G	100	PASS	AC=2191;AF=0.4375;AN=5008;NS=2504;DP=14685;EAS_AF=0.494;AMR_AF=0.4726;AFR_AF=0.3646;EUR_AF=0.4314;SAS_AF=0.4591;AA=G|||;VT=SNP
20	61870634	rs1075556	A	G	100	PASS	AC=2222;AF=0.44369;AN=5008;NS=2504;DP=13823;EAS_AF=0.4931;AMR_AF=0.4784;AFR_AF=0.3585;EUR_AF=0.4423;SAS_AF=0.4847;AA=G|||;VT=SNP;EX_TARGET
20	61870727	rs1077019	G	C	100	PASS	AC=1235;AF=0.246605;AN=5008;NS=2504;DP=14175;EAS_AF=0.377;AMR_AF=0.183;AFR_AF=0.2753;EUR_AF=0.174;SAS_AF=0.1933;AA=C|||;VT=SNP;EX_TARGET
20	61871222	rs2273492	C	T	100	PASS	AC=1472;AF=0.29393;AN=5008;NS=2504;DP=16015;EAS_AF=0.4772;AMR_AF=0.3761;AFR_AF=0.0545;EUR_AF=0.336;SAS_AF=0.3272;AA=C|||;VT=SNP
20	61871277	rs2273493	T	C	100	PASS	AC=1102;AF=0.220048;AN=5008;NS=2504;DP=15966;EAS_AF=0.3621;AMR_AF=0.1758;AFR_AF=0.1861;EUR_AF=0.1799;SAS_AF=0.1922;AA=T|||;VT=SNP
20	61871525	rs6122406	C	T	100	PASS	AC=1001;AF=0.19988;AN=5008;NS=2504;DP=14225;EAS_AF=0.3621;AMR_AF=0.1715;AFR_AF=0.1286;EUR_AF=0.174;SAS_AF=0.1759;AA=C|||;VT=SNP
20	61871997	rs6062856	C	T	100	PASS	AC=610;AF=0.121805;AN=5008;NS=2504;DP=9472;EAS_AF=0.1171;AMR_AF=0.1455;AFR_AF=0.0416;EUR_AF=0.2217;SAS_AF=0.1155;AA=-|||;VT=SNP
20	61872127	rs6089864	C	G	100	PASS	AC=3349;AF=0.66873;AN=5008;NS=2504;DP=14209;EAS_AF=0.8542;AMR_AF=0.6542;AFR_AF=0.5688;EUR_AF=0.6183;SAS_AF=0.6748;AA=G|||;VT=SNP
20	61872136	rs6090327	T	C	100	PASS	AC=1262;AF=0.251997;AN=5008;NS=2504;DP=14144;EAS_AF=0.3621;AMR_AF=0.1873;AFR_AF=0.3056;EUR_AF=0.1759;SAS_AF=0.1902;AA=t|||;VT=SNP
20	61872208	rs6089865	G	C	100	PASS	AC=1260;AF=0.251597;AN=5008;NS=2504;DP=16441;EAS_AF=0.3621;AMR_AF=0.1873;AFR_AF=0.3033;EUR_AF=0.1769;SAS_AF=0.1902;AA=C|||;VT=SNP
20	61872309	rs6089866	T	C	100	PASS	AC=1262;AF=0.251997;AN=5008;NS=2504;DP=15126;EAS_AF=0.3621;AMR_AF=0.1873;AFR_AF=0.3056;EUR_AF=0.1759;SAS_AF=0.1902;AA=C|||;VT=SNP
20	61872905	rs1047826	A	G	100	PASS	AC=3386;AF=0.676118;AN=5008;NS=2504;DP=14900;EAS_AF=0.8552;AMR_AF=0.6571;AFR_AF=0.5832;EUR_AF=0.6163;SAS_AF=0.6922;AA=G|||;VT=SNP;EX_TARGET
20	61873039	rs1047822	T	C	100	PASS	AC=2957;AF=0.590455;AN=5008;NS=2504;DP=17626;EAS_AF=0.8393;AMR_AF=0.5749;AFR_AF=0.5076;EUR_AF=0.5109;SAS_AF=0.5389;AA=C|||;VT=SNP
20	61873080	rs1047819	T	A	100	PASS	AC=1538;AF=0.307109;AN=5008;NS=2504;DP=14993;EAS_AF=0.4762;AMR_AF=0.3818;AFR_AF=0.0991;EUR_AF=0.337;SAS_AF=0.3303;AA=T|||;VT=SNP
20	61873405	rs6122409	G	A	100	PASS	AC=3431;AF=0.685104;AN=5008;NS=2504;DP=15535;EAS_AF=0.8552;AMR_AF=0.6614;AFR_AF=0.612;EUR_AF=0.6183;SAS_AF=0.6943;AA=A|||;VT=SNP
20	61873432	rs6122107	T	C	100	PASS	AC=3009;AF=0.600839;AN=5008;NS=2504;DP=16058;EAS_AF=0.869;AMR_AF=0.5807;AFR_AF=0.5166;EUR_AF=0.5119;SAS_AF=0.544;AA=C|||;VT=SNP
20	61874348	rs3818202	T	C	100	PASS	AC=2810;AF=0.561102;AN=5008;NS=2504;DP=12084;EAS_AF=0.8433;AMR_AF=0.5778;AFR_AF=0.3593;EUR_AF=0.5288;SAS_AF=0.5644;AA=T|||;VT=SNP
20	61874387	rs13037647	T	C	100	PASS	AC=3322;AF=0.663339;AN=5008;NS=2504;DP=13705;EAS_AF=0.8581;AMR_AF=0.6527;AFR_AF=0.534;EUR_AF=0.6163;SAS_AF=0.6933;AA=t|||;VT=SNP
20	61874435	rs13044567	C	T	100	PASS	AC=1525;AF=0.304513;AN=5008;NS=2504;DP=15189;EAS_AF=0.4782;AMR_AF=0.3847;AFR_AF=0.0862;EUR_AF=0.337;SAS_AF=0.3303;AA=C|||;VT=SNP
20	61875007	rs45469101	C	T	100	PASS	AC=407;AF=0.08127;AN=5008;NS=2504;DP=18654;EAS_AF=0.0099;AMR_AF=0.0749;AFR_AF=0.121;EUR_AF=0.0885;SAS_AF=0.0982;AA=C|||;VT=SNP
20	61875497	rs2236186	A	C	100	PASS	AC=3211;AF=0.641174;AN=5008;NS=2504;DP=16966;EAS_AF=0.8571;AMR_AF=0.634;AFR_AF=0.4917;EUR_AF=0.5994;SAS_AF=0.6687;AA=C|||;VT=SNP
20	61875513	rs41282998	A	G	100	PASS	AC=417;AF=0.0832668;AN=5008;NS=2504;DP=17032;EAS_AF=0.0099;AMR_AF=0.0764;AFR_AF=0.1278;EUR_AF=0.0875;SAS_AF=0.0992;AA=G|||;VT=SNP
20	61875629	rs2236187	C	T	100	PASS	AC=2747;AF=0.548522;AN=5008;NS=2504;DP=17613;EAS_AF=0.8423;AMR_AF=0.5562;AFR_AF=0.3555;EUR_AF=0.5139;SAS_AF=0.5368;AA=C|||;VT=SNP
20	61875632	rs2236188	A	G	100	PASS	AC=2794;AF=0.557907;AN=5008;NS=2504;DP=17770;EAS_AF=0.8472;AMR_AF=0.5562;AFR_AF=0.3638;EUR_AF=0.5139;SAS_AF=0.5685;AA=G|||;VT=SNP
20	61875649	rs2236189	C	G	100	PASS	AC=2783;AF=0.555711;AN=5008;NS=2504;DP=18100;EAS_AF=0.8472;AMR_AF=0.5562;AFR_AF=0.3555;EUR_AF=0.5139;SAS_AF=0.5685;AA=C|||;VT=SNP
20	61875909	rs73153507	C	T	100	PASS	AC=995;AF=0.198682;AN=5008;NS=2504;DP=16785;EAS_AF=0.2063;AMR_AF=0.1268;AFR_AF=0.2511;EUR_AF=0.172;SAS_AF=0.1984;AA=C|||;VT=SNP
20	61876443	rs60374846	G	A	100	PASS	AC=1810;AF=0.361422;AN=5008;NS=2504;DP=14292;EAS_AF=0.377;AMR_AF=0.2709;AFR_AF=0.4667;EUR_AF=0.2803;SAS_AF=0.3507;AA=G|||;VT=SNP
20	61876837	rs59415062	A	G	100	PASS	AC=1540;AF=0.307508;AN=5008;NS=2504;DP=13152;EAS_AF=0.38;AMR_AF=0.2507;AFR_AF=0.2648;EUR_AF=0.2803;SAS_AF=0.3589;AA=G|||;VT=SNP
20	61876845	rs57427136	C	T	100	PASS	AC=1097;AF=0.21905;AN=5008;NS=2504;DP=13173;EAS_AF=0.3651;AMR_AF=0.1715;AFR_AF=0.1793;EUR_AF=0.1759;SAS_AF=0.2004;AA=C|||;VT=SNP
20	61876874	rs79895489	C	T	100	PASS	AC=240;AF=0.0479233;AN=5008;NS=2504;DP=13438;EAS_AF=0.0089;AMR_AF=0.0634;AFR_AF=0.003;EUR_AF=0.0875;SAS_AF=0.0971;AA=C|||;VT=SNP
20	61877342	rs150221074	T	G	100	PASS	AC=128;AF=0.0255591;AN=5008;NS=2504;DP=12550;EAS_AF=0.004;AMR_AF=0.0144;AFR_AF=0.0106;EUR_AF=0.0497;SAS_AF=0.0511;AA=T|||;VT=SNP
20	61877576	rs11906127	A	G	100	PASS	AC=2003;AF=0.39996;AN=5008;NS=2504;DP=17342;EAS_AF=0.4067;AMR_AF=0.3213;AFR_AF=0.5703;EUR_AF=0.2843;SAS_AF=0.3374;AA=G|||;VT=SNP
20	61877587	rs11906597	T	C	100	PASS	AC=1951;AF=0.389577;AN=5008;NS=2504;DP=17428;EAS_AF=0.375;AMR_AF=0.2824;AFR_AF=0.5741;EUR_AF=0.2853;SAS_AF=0.3384;AA=C|||;VT=SNP
20	61877875	rs34406003	C	T	100	PASS	AC=1576;AF=0.314696;AN=5008;NS=2504;DP=15970;EAS_AF=0.4861;AMR_AF=0.3862;AFR_AF=0.0976;EUR_AF=0.338;SAS_AF=0.3569;AA=C|||;VT=SNP
20	61877940	rs12481193	G	A	100	PASS	AC=1565;AF=0.3125;AN=5008;NS=2504;DP=16656;EAS_AF=0.4861;AMR_AF=0.3847;AFR_AF=0.0893;EUR_AF=0.338;SAS_AF=0.3579;AA=G|||;VT=SNP
20	61877957	rs35423938	G	A	100	PASS	AC=1565;AF=0.3125;AN=5008;NS=2504;DP=17209;EAS_AF=0.495;AMR_AF=0.3847;AFR_AF=0.0817;EUR_AF=0.339;SAS_AF=0.3579;AA=g|||;VT=SNP
20	61878297	rs73153515	G	A	100	PASS	AC=1001;AF=0.19988;AN=5008;NS=2504;DP=17645;EAS_AF=0.3433;AMR_AF=0.1657;AFR_AF=0.1241;EUR_AF=0.172;SAS_AF=0.2076;AA=G|||;VT=SNP
20	61878357	rs41309937	G	A	100	PASS	AC=1062;AF=0.212061;AN=5008;NS=2504;DP=17685;EAS_AF=0.3333;AMR_AF=0.2378;AFR_AF=0.1316;EUR_AF=0.1819;SAS_AF=0.2086;AA=G|||;VT=SNP
20	61878431	rs2236190	C	T	100	PASS	AC=1927;AF=0.384784;AN=5008;NS=2504;DP=17868;EAS_AF=0.502;AMR_AF=0.4265;AFR_AF=0.298;EUR_AF=0.3579;SAS_AF=0.3793;AA=C|||;VT=SNP
20	61878446	rs2236191	A	G	100	PASS	AC=3649;AF=0.728634;AN=5008;NS=2504;DP=17970;EAS_AF=0.8611;AMR_AF=0.6844;AFR_AF=0.7262;EUR_AF=0.6392;SAS_AF=0.7188;AA=G|||;VT=SNP
20	61878454	rs2236192	G	T	100	PASS	AC=1744;AF=0.348243;AN=5008;NS=2504;DP=17718;EAS_AF=0.3591;AMR_AF=0.2651;AFR_AF=0.416;EUR_AF=0.3131;SAS_AF=0.3405;AA=T|||;VT=SNP
20	61878632	rs2236193	G	A	100	PASS	AC=1571;AF=0.313698;AN=5008;NS=2504;DP=14764;EAS_AF=0.503;AMR_AF=0.3847;AFR_AF=0.0877;EUR_AF=0.337;SAS_AF=0.3497;AA=G|||;VT=SNP
20	61878649	rs4809512	T	G	100	PASS	AC=1907;AF=0.380791;AN=5008;NS=2504;DP=14612;EAS_AF=0.505;AMR_AF=0.4251;AFR_AF=0.3011;EUR_AF=0.3559;SAS_AF=0.3548;AA=G|||;VT=SNP
20	61878830	rs13038098	C	T	100	PASS	AC=268;AF=0.0535144;AN=5008;NS=2504;DP=12109;EAS_AF=0.002;AMR_AF=0.0893;AFR_AF=0.0038;EUR_AF=0.1282;SAS_AF=0.0716;AA=C|||;VT=SNP
20	61878950	rs872808	A	C	100	PASS	AC=2160;AF=0.43131;AN=5008;NS=2504;DP=14312;EAS_AF=0.5099;AMR_AF=0.4352;AFR_AF=0.4705;EUR_AF=0.3588;SAS_AF=0.3691;AA=C|||;VT=SNP;EX_TARGET
20	61879009	rs2236194	G	T	100	PASS	AC=1007;AF=0.201078;AN=5008;NS=2504;DP=15597;EAS_AF=0.3413;AMR_AF=0.1643;AFR_AF=0.1271;EUR_AF=0.1759;SAS_AF=0.2086;AA=G|||;VT=SNP;EX_TARGET
20	61879752	rs11086158	C	A	100	PASS	AC=1559;AF=0.311302;AN=5008;NS=2504;DP=16440;EAS_AF=0.503;AMR_AF=0.3847;AFR_AF=0.0779;EUR_AF=0.337;SAS_AF=0.3507;AA=T|||;VT=SNP
20	61879872	rs3818203	G	C	100	PASS	AC=2121;AF=0.423522;AN=5008;NS=2504;DP=15870;EAS_AF=0.5079;AMR_AF=0.4352;AFR_AF=0.444;EUR_AF=0.3569;SAS_AF=0.3691;AA=C|||;VT=SNP
20	61880073	rs78017705	G	A	100	PASS	AC=241;AF=0.048123;AN=5008;NS=2504;DP=16616;EAS_AF=0.0099;AMR_AF=0.062;AFR_AF=0.003;EUR_AF=0.0915;SAS_AF=0.0941;AA=G|||;VT=SNP
20	61880169	rs1129659	T	G	100	PASS	AC=2109;AF=0.421126;AN=5008;NS=2504;DP=16379;EAS_AF=0.5069;AMR_AF=0.4352;AFR_AF=0.4349;EUR_AF=0.3579;SAS_AF=0.3691;AA=G|||;VT=SNP;EX_TARGET
20	61880274	rs2273497	A	G	100	PASS	AC=3632;AF=0.72524;AN=5008;NS=2504;DP=14951;EAS_AF=0.8591;AMR_AF=0.6844;AFR_AF=0.7315;EUR_AF=0.6392;SAS_AF=0.6963;AA=G|||;VT=SNP
20	61880513	rs8183862	C	T	100	PASS	AC=1561;AF=0.311701;AN=5008;NS=2504;DP=14788;EAS_AF=0.503;AMR_AF=0.3847;AFR_AF=0.0787;EUR_AF=0.338;SAS_AF=0.3507;AA=C|||;VT=SNP
20	61880807	rs6090332	G	A	100	PASS	AC=1396;AF=0.278754;AN=5008;NS=2504;DP=20376;EAS_AF=0.3512;AMR_AF=0.232;AFR_AF=0.2231;EUR_AF=0.2694;SAS_AF=0.3221;AA=G|||;VT=SNP
20	61880906	rs6010882	T	C	100	PASS	AC=1647;AF=0.328874;AN=5008;NS=2504;DP=18792;EAS_AF=0.381;AMR_AF=0.2421;AFR_AF=0.3744;EUR_AF=0.2714;SAS_AF=0.3344;AA=C|||;VT=SNP
20	61881296	rs927081	A	G	100	PASS	AC=3318;AF=0.66254;AN=5008;NS=2504;DP=17619;EAS_AF=0.8542;AMR_AF=0.6095;AFR_AF=0.677;EUR_AF=0.5497;SAS_AF=0.5992;AA=G|||;VT=SNP;EX_TARGET
20	61881559	rs2295535	G	A	100	PASS	AC=777;AF=0.155152;AN=5008;NS=2504;DP=17595;EAS_AF=0.3304;AMR_AF=0.1383;AFR_AF=0.1195;EUR_AF=0.1282;SAS_AF=0.0624;AA=G|||;VT=SNP
20	61881862	rs6011700	G	A	100	PASS	AC=1387;AF=0.276957;AN=5008;NS=2504;DP=13547;EAS_AF=0.4514;AMR_AF=0.2709;AFR_AF=0.177;EUR_AF=0.341;SAS_AF=0.1708;AA=G|||;VT=SNP
20	61882487	rs141978190	T	C	100	PASS	AC=230;AF=0.0459265;AN=5008;NS=2504;DP=14387;EAS_AF=0.0099;AMR_AF=0.0634;AFR_AF=0.003;EUR_AF=0.0915;SAS_AF=0.0818;AA=T|||;VT=SNP
20	61882488	rs150272245	G	C	100	PASS	AC=230;AF=0.0459265;AN=5008;NS=2504;DP=14364;EAS_AF=0.0099;AMR_AF=0.0634;AFR_AF=0.003;EUR_AF=0.0915;SAS_AF=0.0818;AA=G|||;VT=SNP
20	61882641	rs6010883	C	T	100	PASS	AC=4253;AF=0.849241;AN=5008;NS=2504;DP=20164;EAS_AF=0.9742;AMR_AF=0.8156;AFR_AF=0.7943;EUR_AF=0.8519;SAS_AF=0.816;AA=C|||;VT=SNP
20	61882661	rs143943533	T	C	100	PASS	AC=230;AF=0.0459265;AN=5008;NS=2504;DP=20157;EAS_AF=0.0109;AMR_AF=0.062;AFR_AF=0.003;EUR_AF=0.0915;SAS_AF=0.0818;AA=T|||;VT=SNP
20	61882684	rs6062865	C	T	100	PASS	AC=1597;AF=0.31889;AN=5008;NS=2504;DP=20094;EAS_AF=0.5089;AMR_AF=0.3905;AFR_AF=0.09;EUR_AF=0.337;SAS_AF=0.363;AA=C|||;VT=SNP
20	61882838	rs139671687	C	T	100	PASS	AC=229;AF=0.0457268;AN=5008;NS=2504;DP=18023;EAS_AF=0.0099;AMR_AF=0.062;AFR_AF=0.003;EUR_AF=0.0915;SAS_AF=0.0818;AA=C|||;VT=SNP
20	61882889	rs6011701	T	C	100	PASS	AC=4317;AF=0.862021;AN=5008;NS=2504;DP=17047;EAS_AF=0.9752;AMR_AF=0.8199;AFR_AF=0.8328;EUR_AF=0.8598;SAS_AF=0.817;AA=C|||;VT=SNP
20	61882988	rs6122412	C	T	100	PASS	AC=559;AF=0.111621;AN=5008;NS=2504;DP=20627;EAS_AF=0.3264;AMR_AF=0.0951;AFR_AF=0.0182;EUR_AF=0.1004;SAS_AF=0.0399;AA=C|||;VT=SNP
20	61883070	rs6122413	T	C	100	PASS	AC=1579;AF=0.315296;AN=5008;NS=2504;DP=21601;EAS_AF=0.5099;AMR_AF=0.389;AFR_AF=0.0764;EUR_AF=0.337;SAS_AF=0.363;AA=T|||;VT=SNP
20	61883358	rs58229940	C	T	100	PASS	AC=701;AF=0.139976;AN=5008;NS=2504;DP=15862;EAS_AF=0.0278;AMR_AF=0.111;AFR_AF=0.1354;EUR_AF=0.162;SAS_AF=0.2597;AA=C|||;VT=SNP
20	61883367	rs75829408	C	T	100	PASS	AC=229;AF=0.0457268;AN=5008;NS=2504;DP=16112;EAS_AF=0.0099;AMR_AF=0.062;AFR_AF=0.003;EUR_AF=0.0915;SAS_AF=0.0818;AA=C|||;VT=SNP
20	61883807	rs6062866	C	T	100	PASS	AC=1577;AF=0.314896;AN=5008;NS=2504;DP=14661;EAS_AF=0.5079;AMR_AF=0.389;AFR_AF=0.0764;EUR_AF=0.337;SAS_AF=0.363;AA=C|||;VT=SNP
20	61883818	rs117851394	A	G	100	PASS	AC=229;AF=0.0457268;AN=5008;NS=2504;DP=15063;EAS_AF=0.0099;AMR_AF=0.062;AFR_AF=0.003;EUR_AF=0.0915;SAS_AF=0.0818;AA=A|||;VT=SNP
20	61883840	rs6122415	A	C	100	PASS	AC=4316;AF=0.861821;AN=5008;NS=2504;DP=14983;EAS_AF=0.9742;AMR_AF=0.8199;AFR_AF=0.8328;EUR_AF=0.8598;SAS_AF=0.817;AA=C|||;VT=SNP
20	61884656	rs2295537	C	T	100	PASS	AC=2326;AF=0.464457;AN=5008;NS=2504;DP=17033;EAS_AF=0.3929;AMR_AF=0.3963;AFR_AF=0.5666;EUR_AF=0.4761;SAS_AF=0.4366;AA=C|||;VT=SNP
20	61884674	rs2295538	G	T	100	PASS	AC=2584;AF=0.515974;AN=5008;NS=2504;DP=16241;EAS_AF=0.3929;AMR_AF=0.4251;AFR_AF=0.7292;EUR_AF=0.495;SAS_AF=0.4407;AA=T|||;VT=SNP
20	61884802	rs6010884	C	T	100	PASS	AC=4225;AF=0.84365;AN=5008;NS=2504;DP=15091;EAS_AF=0.8998;AMR_AF=0.8228;AFR_AF=0.8298;EUR_AF=0.8509;SAS_AF=0.8119;AA=T|||;VT=SNP
20	61884902	rs73153545	G	C	100	PASS	AC=261;AF=0.0521166;AN=5008;NS=2504;DP=13562;EAS_AF=0.0149;AMR_AF=0.0259;AFR_AF=0.0106;EUR_AF=0.0577;SAS_AF=0.1595;AA=G|||;VT=SNP
20	61884971	rs2295539	A	T	100	PASS	AC=2599;AF=0.51897;AN=5008;NS=2504;DP=11118;EAS_AF=0.3919;AMR_AF=0.428;AFR_AF=0.7413;EUR_AF=0.495;SAS_AF=0.4387;AA=T|||;VT=SNP
20	61885580	rs149519714	G	C	100	PASS	AC=270;AF=0.0539137;AN=5008;NS=2504;DP=5404;EAS_AF=0.0149;AMR_AF=0.0259;AFR_AF=0.0174;EUR_AF=0.0577;SAS_AF=0.1595;AA=G|||;VT=SNP
20	61886033	rs6090334	G	C	100	PASS	AC=4195;AF=0.83766;AN=5008;NS=2504;DP=7821;EAS_AF=0.9008;AMR_AF=0.8184;AFR_AF=0.8094;EUR_AF=0.8519;SAS_AF=0.8098;AA=C|||;VT=SNP
20	61886123	rs6062867	T	C	100	PASS	AC=4210;AF=0.840655;AN=5008;NS=2504;DP=9146;EAS_AF=0.9008;AMR_AF=0.8199;AFR_AF=0.82;EUR_AF=0.8509;SAS_AF=0.8108;AA=C|||;VT=SNP
20	61886202	rs6062868	C	T	100	PASS	AC=1364;AF=0.272364;AN=5008;NS=2504;DP=11561;EAS_AF=0.3651;AMR_AF=0.2723;AFR_AF=0.2723;EUR_AF=0.2863;SAS_AF=0.1626;AA=C|||;VT=SNP
20	61886564	rs6122416	G	A	100	PASS	AC=1368;AF=0.273163;AN=5008;NS=2504;DP=16940;EAS_AF=0.3651;AMR_AF=0.2723;AFR_AF=0.2746;EUR_AF=0.2883;SAS_AF=0.1616;AA=G|||;VT=SNP
20	61886584	rs6062869	C	T	100	PASS	AC=1879;AF=0.3752;AN=5008;NS=2504;DP=16736;EAS_AF=0.5208;AMR_AF=0.4193;AFR_AF=0.0968;EUR_AF=0.4145;SAS_AF=0.5297;AA=C|||;VT=SNP
20	61886839	rs911054	C	G	100	PASS	AC=4161;AF=0.830871;AN=5008;NS=2504;DP=17602;EAS_AF=0.9008;AMR_AF=0.8184;AFR_AF=0.7837;EUR_AF=0.8509;SAS_AF=0.8108;AA=C|||;VT=SNP
20	61887555	rs910894	G	A	100	PASS	AC=3911;AF=0.78095;AN=5008;NS=2504;DP=18518;EAS_AF=0.9008;AMR_AF=0.7983;AFR_AF=0.6218;EUR_AF=0.833;SAS_AF=0.8067;AA=A|||;VT=SNP
20	61887778	rs910893	G	A	100	PASS	AC=3909;AF=0.780551;AN=5008;NS=2504;DP=16691;EAS_AF=0.8998;AMR_AF=0.7983;AFR_AF=0.621;EUR_AF=0.833;SAS_AF=0.8067;AA=G|||;VT=SNP
20	61887869	rs879897	G	A	100	PASS	AC=280;AF=0.0559105;AN=5008;NS=2504;DP=16145;EAS_AF=0.0129;AMR_AF=0.0735;AFR_AF=0.0045;EUR_AF=0.1163;SAS_AF=0.0951;AA=G|||;VT=SNP
20	61887895	rs910892	C	T	100	PASS	AC=3910;AF=0.780751;AN=5008;NS=2504;DP=12950;EAS_AF=0.9008;AMR_AF=0.7983;AFR_AF=0.621;EUR_AF=0.833;SAS_AF=0.8067;AA=C|||;VT=SNP
20	61888621	rs112221121	G	A	100	PASS	AC=265;AF=0.0529153;AN=5008;NS=2504;DP=29537;EAS_AF=0.0099;AMR_AF=0.0735;AFR_AF=0.0045;EUR_AF=0.1173;SAS_AF=0.0818;AA=G|||;VT=SNP
20	61888957	rs62207452	T	C	100	PASS	AC=4224;AF=0.84345;AN=5008;NS=2504;DP=28628;EAS_AF=0.9028;AMR_AF=0.8386;AFR_AF=0.7927;EUR_AF=0.8698;SAS_AF=0.8272;AA=t|||;VT=SNP
20	61890829	rs6011704	T	C	100	PASS	AC=1041;AF=0.207867;AN=5008;NS=2504;DP=17348;EAS_AF=0.0645;AMR_AF=0.2334;AFR_AF=0.2746;EUR_AF=0.2952;SAS_AF=0.1575;AA=T|||;VT=SNP
20	61891066	rs6122109	A	C	100	PASS	AC=4265;AF=0.851637;AN=5008;NS=2504;DP=15456;EAS_AF=0.9028;AMR_AF=0.8386;AFR_AF=0.8222;EUR_AF=0.8708;SAS_AF=0.8282;AA=C|||;VT=SNP
20	61891414	rs6062427	G	A	100	PASS	AC=1949;AF=0.389177;AN=5008;NS=2504;DP=17636;EAS_AF=0.8085;AMR_AF=0.4352;AFR_AF=0.0772;EUR_AF=0.3598;SAS_AF=0.3763;AA=G|||;VT=SNP
20	61892057	rs4809513	T	C	100	PASS	AC=4264;AF=0.851438;AN=5008;NS=2504;DP=17310;EAS_AF=0.9028;AMR_AF=0.8386;AFR_AF=0.8215;EUR_AF=0.8708;SAS_AF=0.8282;AA=C|||;VT=SNP
20	61892498	rs2281565	C	T	100	PASS	AC=3849;AF=0.76857;AN=5008;NS=2504;DP=17597;EAS_AF=0.9008;AMR_AF=0.7695;AFR_AF=0.6195;EUR_AF=0.7992;SAS_AF=0.8016;AA=C|||;VT=SNP
20	61892512	rs2281566	C	A	100	PASS	AC=3184;AF=0.635783;AN=5008;NS=2504;DP=17928;EAS_AF=0.8879;AMR_AF=0.6628;AFR_AF=0.3676;EUR_AF=0.668;SAS_AF=0.6861;AA=C|||;VT=SNP
20	61892546	rs2281567	G	A	100	PASS	AC=962;AF=0.192093;AN=5008;NS=2504;DP=18060;EAS_AF=0.0645;AMR_AF=0.2003;AFR_AF=0.2723;EUR_AF=0.2505;SAS_AF=0.1493;AA=G|||;VT=SNP
20	61892896	rs3589	C	T	100	PASS	AC=3878;AF=0.774361;AN=5008;NS=2504;DP=19202;EAS_AF=0.9008;AMR_AF=0.7695;AFR_AF=0.6415;EUR_AF=0.7992;SAS_AF=0.8016;AA=C|||;VT=SNP
20	61893131	rs77240833	C	T	100	PASS	AC=280;AF=0.0559105;AN=5008;NS=2504;DP=18687;EAS_AF=0.0129;AMR_AF=0.0735;AFR_AF=0.0045;EUR_AF=0.1163;SAS_AF=0.0951;AA=c|||;VT=SNP
20	61893282	rs11086159	T	A	100	PASS	AC=2235;AF=0.446286;AN=5008;NS=2504;DP=18009;EAS_AF=0.8343;AMR_AF=0.4625;AFR_AF=0.0946;EUR_AF=0.4205;SAS_AF=0.5368;AA=T|||;VT=SNP
20	61893870	rs111734334	A	G	100	PASS	AC=437;AF=0.0872604;AN=5008;NS=2504;DP=14471;EAS_AF=0.0198;AMR_AF=0.1009;AFR_AF=0.0499;EUR_AF=0.165;SAS_AF=0.1176;AA=G|||;VT=SNP
20	61894614	rs73153560	A	G	100	PASS	AC=270;AF=0.0539137;AN=5008;NS=2504;DP=19097;EAS_AF=0.0149;AMR_AF=0.0259;AFR_AF=0.0174;EUR_AF=0.0567;SAS_AF=0.1605;AA=A|||;VT=SNP
20	61894858	rs6062428	A	G	100	PASS	AC=4219;AF=0.842452;AN=5008;NS=2504;DP=15137;EAS_AF=0.9127;AMR_AF=0.8372;AFR_AF=0.7799;EUR_AF=0.8708;SAS_AF=0.8292;AA=G|||;VT=SNP
20	61895183	rs113561502	G	A	100	PASS	AC=265;AF=0.0529153;AN=5008;NS=2504;DP=16032;EAS_AF=0.0109;AMR_AF=0.0735;AFR_AF=0.0045;EUR_AF=0.1163;SAS_AF=0.0818;AA=G|||;VT=SNP
20	61895311	rs1973952	T	C	100	PASS	AC=2939;AF=0.586861;AN=5008;NS=2504;DP=18026;EAS_AF=0.8472;AMR_AF=0.5706;AFR_AF=0.3971;EUR_AF=0.5308;SAS_AF=0.6442;AA=C|||;VT=SNP
20	61895443	rs73153562	C	T	100	PASS	AC=266;AF=0.053115;AN=5008;NS=2504;DP=17770;EAS_AF=0.0149;AMR_AF=0.0245;AFR_AF=0.0166;EUR_AF=0.0567;SAS_AF=0.1585;AA=C|||;VT=SNP
20	61895759	rs6011707	T	C	100	PASS	AC=2845;AF=0.568091;AN=5008;NS=2504;DP=20256;EAS_AF=0.8472;AMR_AF=0.5663;AFR_AF=0.3298;EUR_AF=0.5288;SAS_AF=0.6442;AA=T|||;VT=SNP
20	61895909	rs720607	A	G	100	PASS	AC=2846;AF=0.568291;AN=5008;NS=2504;DP=18554;EAS_AF=0.8462;AMR_AF=0.5663;AFR_AF=0.3313;EUR_AF=0.5288;SAS_AF=0.6442;AA=A|||;VT=SNP
20	61895920	rs1406961	A	C	100	PASS	AC=4282;AF=0.855032;AN=5008;NS=2504;DP=18400;EAS_AF=0.9127;AMR_AF=0.8401;AFR_AF=0.826;EUR_AF=0.8718;SAS_AF=0.8282;AA=C|||;VT=SNP
20	61896471	rs6062429	C	A	100	PASS	AC=1047;AF=0.209065;AN=5008;NS=2504;DP=17644;EAS_AF=0.0635;AMR_AF=0.2305;AFR_AF=0.2716;EUR_AF=0.3042;SAS_AF=0.1616;AA=C|||;VT=SNP
20	61897024	rs6089870	G	A	100	PASS	AC=267;AF=0.0533147;AN=5008;NS=2504;DP=16794;EAS_AF=0.0149;AMR_AF=0.0259;AFR_AF=0.0166;EUR_AF=0.0567;SAS_AF=0.1585;AA=G|||;VT=SNP
20	61897715	rs6011708	G	A	100	PASS	AC=4217;AF=0.842053;AN=5008;NS=2504;DP=20343;EAS_AF=0.9137;AMR_AF=0.8141;AFR_AF=0.8154;EUR_AF=0.836;SAS_AF=0.8303;AA=G|||;VT=SNP
20	61897772	rs6011709	C	T	100	PASS	AC=1006;AF=0.200879;AN=5008;NS=2504;DP=20328;EAS_AF=0.0635;AMR_AF=0.2046;AFR_AF=0.2829;EUR_AF=0.2704;SAS_AF=0.1575;AA=C|||;VT=SNP
20	61898628	rs6089871	A	C	100	PASS	AC=2475;AF=0.494209;AN=5008;NS=2504;DP=18466;EAS_AF=0.8472;AMR_AF=0.536;AFR_AF=0.0908;EUR_AF=0.5159;SAS_AF=0.6237;AA=A|||;VT=SNP
20	61899008	rs75267973	A	C	100	PASS	AC=263;AF=0.052516;AN=5008;NS=2504;DP=18800;EAS_AF=0.0109;AMR_AF=0.0735;AFR_AF=0.0045;EUR_AF=0.1123;SAS_AF=0.0838;AA=A|||;VT=SNP
20	61899070	rs77784205	G	A	100	PASS	AC=262;AF=0.0523163;AN=5008;NS=2504;DP=19024;EAS_AF=0.0109;AMR_AF=0.072;AFR_AF=0.0045;EUR_AF=0.1123;SAS_AF=0.0838;AA=G|||;VT=SNP
20	61899627	rs6010886	G	C	100	PASS	AC=2264;AF=0.452077;AN=5008;NS=2504;DP=18537;EAS_AF=0.1617;AMR_AF=0.4323;AFR_AF=0.7572;EUR_AF=0.4473;SAS_AF=0.3579;AA=G|||;VT=SNP
20	61899630	rs4809514	G	T	100	PASS	AC=1905;AF=0.380391;AN=5008;NS=2504;DP=18500;EAS_AF=0.8056;AMR_AF=0.4294;AFR_AF=0.0734;EUR_AF=0.3429;SAS_AF=0.3609;AA=G|||;VT=SNP
20	61899714	rs4809515	A	C	100	PASS	AC=3181;AF=0.635184;AN=5008;NS=2504;DP=18413;EAS_AF=0.8383;AMR_AF=0.6225;AFR_AF=0.5023;EUR_AF=0.5825;SAS_AF=0.6687;AA=C|||;VT=SNP
20	61899862	rs911058	A	G	100	PASS	AC=3704;AF=0.739617;AN=5008;NS=2504;DP=19570;EAS_AF=0.9494;AMR_AF=0.7795;AFR_AF=0.4947;EUR_AF=0.7465;SAS_AF=0.819;AA=G|||;VT=SNP
20	61899870	rs56098076	G	C	100	PASS	AC=858;AF=0.171326;AN=5008;NS=2504;DP=19799;EAS_AF=0.129;AMR_AF=0.2493;AFR_AF=0.1626;EUR_AF=0.1491;SAS_AF=0.1943;AA=G|||;VT=SNP
20	61899887	rs911059	A	G	100	PASS	AC=363;AF=0.072484;AN=5008;NS=2504;DP=19973;EAS_AF=0.0208;AMR_AF=0.098;AFR_AF=0.0091;EUR_AF=0.173;SAS_AF=0.09;AA=A|||;VT=SNP
20	61899996	rs911062	A	G	100	PASS	AC=3497;AF=0.698283;AN=5008;NS=2504;DP=17396;EAS_AF=0.9534;AMR_AF=0.7622;AFR_AF=0.447;EUR_AF=0.7187;SAS_AF=0.7086;AA=A|||;VT=SNP
20	61900071	rs4809281	C	G	100	PASS	AC=354;AF=0.0706869;AN=5008;NS=2504;DP=17390;EAS_AF=0.0427;AMR_AF=0.147;AFR_AF=0.034;EUR_AF=0.0249;SAS_AF=0.1421;AA=C|||;VT=SNP
20	61900305	rs911064	C	T	100	PASS	AC=4110;AF=0.820687;AN=5008;NS=2504;DP=18703;EAS_AF=0.9514;AMR_AF=0.8098;AFR_AF=0.7572;EUR_AF=0.7475;SAS_AF=0.8548;AA=T|||;VT=SNP
20	61901100	rs75937109	A	G	100	PASS	AC=260;AF=0.0519169;AN=5008;NS=2504;DP=20694;EAS_AF=0.0129;AMR_AF=0.0447;AFR_AF=0.0333;EUR_AF=0.0905;SAS_AF=0.0828;AA=A|||;VT=SNP
20	61901166	rs75563442	G	C	100	PASS	AC=232;AF=0.0463259;AN=5008;NS=2504;DP=22161;EAS_AF=0.0129;AMR_AF=0.0432;AFR_AF=0.0151;EUR_AF=0.0875;SAS_AF=0.0828;AA=C|||;VT=SNP
20	61901312	rs75787260	G	A	100	PASS	AC=208;AF=0.0415335;AN=5008;NS=2504;DP=24435;EAS_AF=0.0109;AMR_AF=0.0432;AFR_AF=0.0045;EUR_AF=0.0875;SAS_AF=0.0746;AA=G|||;VT=SNP
20	61902363	rs79934742	A	G	100	PASS	AC=255;AF=0.0509185;AN=5008;NS=2504;DP=21096;EAS_AF=0.0129;AMR_AF=0.0432;AFR_AF=0.0325;EUR_AF=0.0875;SAS_AF=0.0828;AA=G|||;VT=SNP
20	61902828	rs112542810	A	G	100	PASS	AC=218;AF=0.0435304;AN=5008;NS=2504;DP=18600;EAS_AF=0.0129;AMR_AF=0.0432;AFR_AF=0.0045;EUR_AF=0.0875;SAS_AF=0.0828;AA=A|||;VT=SNP
20	61903504	rs112097263	G	A	100	PASS	AC=205;AF=0.0409345;AN=5008;NS=2504;DP=11790;EAS_AF=0.0109;AMR_AF=0.0432;AFR_AF=0.0045;EUR_AF=0.0875;SAS_AF=0.0716;AA=g|||;VT=SNP
20	61903806	rs116894147	C	A	100	PASS	AC=205;AF=0.0409345;AN=5008;NS=2504;DP=5493;EAS_AF=0.0109;AMR_AF=0.0432;AFR_AF=0.0045;EUR_AF=0.0875;SAS_AF=0.0716;AA=C|||;VT=SNP
20	61903836	rs117299529	T	C	100	PASS	AC=271;AF=0.0541134;AN=5008;NS=2504;DP=4521;EAS_AF=0.0119;AMR_AF=0.0447;AFR_AF=0.0446;EUR_AF=0.0885;SAS_AF=0.0818;AA=T|||;VT=SNP
20	61904107	rs2273498	G	A	100	PASS	AC=1362;AF=0.271965;AN=5008;NS=2504;DP=6646;EAS_AF=0.1052;AMR_AF=0.4409;AFR_AF=0.1959;EUR_AF=0.4314;SAS_AF=0.2628;AA=G|||;VT=SNP
20	61904625	rs4809517	C	T	100	PASS	AC=205;AF=0.0409345;AN=5008;NS=2504;DP=11056;EAS_AF=0.0109;AMR_AF=0.0432;AFR_AF=0.0045;EUR_AF=0.0865;SAS_AF=0.0726;AA=C|||;VT=SNP
20	61905015	rs77044240	G	C	100	PASS	AC=205;AF=0.0409345;AN=5008;NS=2504;DP=17407;EAS_AF=0.0109;AMR_AF=0.0432;AFR_AF=0.0045;EUR_AF=0.0875;SAS_AF=0.0716;AA=G|||;VT=SNP
20	61905116	rs76290944	A	G	100	PASS	AC=292;AF=0.0583067;AN=5008;NS=2504;DP=18832;EAS_AF=0.0129;AMR_AF=0.0447;AFR_AF=0.059;EUR_AF=0.0885;SAS_AF=0.0828;AA=G|||;VT=SNP
20	61905967	rs3787134	A	G	100	PASS	AC=400;AF=0.0798722;AN=5008;NS=2504;DP=15256;EAS_AF=0.123;AMR_AF=0.0504;AFR_AF=0.0023;EUR_AF=0.0507;SAS_AF=0.1912;AA=A|||;VT=SNP
20	61906188	rs6090339	G	A	100	PASS	AC=248;AF=0.0495208;AN=5008;NS=2504;DP=21617;EAS_AF=0.0129;AMR_AF=0.0432;AFR_AF=0.0333;EUR_AF=0.0805;SAS_AF=0.0818;AA=A|||;VT=SNP
20	61906696	rs4809518	A	T	100	PASS	AC=227;AF=0.0453275;AN=5008;NS=2504;DP=15894;EAS_AF=0.0129;AMR_AF=0.0418;AFR_AF=0.0189;EUR_AF=0.0795;SAS_AF=0.0818;AA=A|||;VT=SNP
20	61907075	rs6011712	T	C	100	PASS	AC=1367;AF=0.272963;AN=5008;NS=2504;DP=14688;EAS_AF=0.1071;AMR_AF=0.4395;AFR_AF=0.1982;EUR_AF=0.4314;SAS_AF=0.2638;AA=T|||;VT=SNP
20	61907619	rs927132	A	G	100	PASS	AC=263;AF=0.052516;AN=5008;NS=2504;DP=17453;EAS_AF=0.0129;AMR_AF=0.0432;AFR_AF=0.0446;EUR_AF=0.0805;SAS_AF=0.0818;AA=G|||;VT=SNP
20	61907982	rs11542296	C	T	100	PASS	AC=192;AF=0.0383387;AN=5008;NS=2504;DP=17815;EAS_AF=0.0109;AMR_AF=0.0418;AFR_AF=0.0038;EUR_AF=0.0785;SAS_AF=0.0695;AA=C|||;VT=SNP;EX_TARGET
20	61908951	rs76055528	G	A	100	PASS	AC=207;AF=0.0413339;AN=5008;NS=2504;DP=17341;EAS_AF=0.0129;AMR_AF=0.0418;AFR_AF=0.0038;EUR_AF=0.0795;SAS_AF=0.0818;AA=G|||;VT=SNP
20	61909041	rs6011715	A	G	100	PASS	AC=1662;AF=0.331869;AN=5008;NS=2504;DP=17560;EAS_AF=0.12;AMR_AF=0.4856;AFR_AF=0.264;EUR_AF=0.5139;SAS_AF=0.3456;AA=G|||;VT=SNP
20	61910024	rs77333411	C	G	100	PASS	AC=209;AF=0.0417332;AN=5008;NS=2504;DP=18094;EAS_AF=0.0129;AMR_AF=0.0447;AFR_AF=0.0038;EUR_AF=0.0795;SAS_AF=0.0818;AA=G|||;VT=SNP
20	61910658	rs6090340	G	A	100	PASS	AC=295;AF=0.0589058;AN=5008;NS=2504;DP=17647;EAS_AF=0.0129;AMR_AF=0.0461;AFR_AF=0.0658;EUR_AF=0.0825;SAS_AF=0.0818;AA=A|||;VT=SNP
20	61911006	rs75047314	G	C	100	PASS	AC=208;AF=0.0415335;AN=5008;NS=2504;DP=15016;EAS_AF=0.0129;AMR_AF=0.0418;AFR_AF=0.0038;EUR_AF=0.0805;SAS_AF=0.0818;AA=G|||;VT=SNP
20	61911590	rs79810965	C	T	100	PASS	AC=196;AF=0.0391374;AN=5008;NS=2504;DP=19414;EAS_AF=0.0109;AMR_AF=0.0418;AFR_AF=0.0038;EUR_AF=0.0805;SAS_AF=0.0716;AA=C|||;VT=SNP
20	61911832	rs10211726	G	A	100	PASS	AC=249;AF=0.0497204;AN=5008;NS=2504;DP=18888;EAS_AF=0.0129;AMR_AF=0.0432;AFR_AF=0.0333;EUR_AF=0.0815;SAS_AF=0.0818;AA=A|||;VT=SNP
20	61911965	rs112477890	C	T	100	PASS	AC=208;AF=0.0415335;AN=5008;NS=2504;DP=18991;EAS_AF=0.0129;AMR_AF=0.0418;AFR_AF=0.0038;EUR_AF=0.0805;SAS_AF=0.0818;AA=C|||;VT=SNP
20	61912715	rs2236195	T	C	100	PASS	AC=1992;AF=0.397764;AN=5008;NS=2504;DP=17233;EAS_AF=0.372;AMR_AF=0.5533;AFR_AF=0.2753;EUR_AF=0.5239;SAS_AF=0.3497;AA=C|||;VT=SNP;EX_TARGET
20	61913303	rs6011719	G	A	100	PASS	AC=217;AF=0.0433307;AN=5008;NS=2504;DP=15420;EAS_AF=0.0129;AMR_AF=0.0418;AFR_AF=0.0106;EUR_AF=0.0805;SAS_AF=0.0818;AA=G|||;VT=SNP
20	61913621	rs13433339	G	T	100	PASS	AC=226;AF=0.0451278;AN=5008;NS=2504;DP=14160;EAS_AF=0.0129;AMR_AF=0.0432;AFR_AF=0.0166;EUR_AF=0.0805;SAS_AF=0.0818;AA=T|||;VT=SNP
20	61913842	rs75356513	C	G	100	PASS	AC=221;AF=0.0441294;AN=5008;NS=2504;DP=14238;EAS_AF=0.0129;AMR_AF=0.0418;AFR_AF=0.0136;EUR_AF=0.0805;SAS_AF=0.0818;AA=C|||;VT=SNP
20	61914465	rs911065	A	G	100	PASS	AC=1999;AF=0.399161;AN=5008;NS=2504;DP=16527;EAS_AF=0.377;AMR_AF=0.5533;AFR_AF=0.2761;EUR_AF=0.5249;SAS_AF=0.3497;AA=G|||;VT=SNP
20	61915374	rs78423273	C	T	100	PASS	AC=196;AF=0.0391374;AN=5008;NS=2504;DP=17302;EAS_AF=0.0109;AMR_AF=0.0418;AFR_AF=0.0038;EUR_AF=0.0805;SAS_AF=0.0716;AA=C|||;VT=SNP
20	61915375	rs11086161	G	T	100	PASS	AC=1490;AF=0.297524;AN=5008;NS=2504;DP=17160;EAS_AF=0.497;AMR_AF=0.2882;AFR_AF=0.0166;EUR_AF=0.3519;SAS_AF=0.4223;AA=A|||;VT=SNP
20	61916379	rs13042357	C	T	100	PASS	AC=1952;AF=0.389776;AN=5008;NS=2504;DP=14485;EAS_AF=0.621;AMR_AF=0.3415;AFR_AF=0.0628;EUR_AF=0.4026;SAS_AF=0.6145;AA=C|||;VT=SNP
20	61917425	rs78818145	G	A	100	PASS	AC=208;AF=0.0415335;AN=5008;NS=2504;DP=18591;EAS_AF=0.0129;AMR_AF=0.0418;AFR_AF=0.0038;EUR_AF=0.0805;SAS_AF=0.0818;AA=G|||;VT=SNP
20	61917636	rs911066	T	C	100	PASS	AC=249;AF=0.0497204;AN=5008;NS=2504;DP=14428;EAS_AF=0.0129;AMR_AF=0.0432;AFR_AF=0.0333;EUR_AF=0.0815;SAS_AF=0.0818;AA=C|||;VT=SNP
20	61918092	rs75986756	G	C	100	PASS	AC=196;AF=0.0391374;AN=5008;NS=2504;DP=10560;EAS_AF=0.0109;AMR_AF=0.0418;AFR_AF=0.0038;EUR_AF=0.0805;SAS_AF=0.0716;AA=G|||;VT=SNP
20	61918286	rs8115872	T	G	100	PASS	AC=296;AF=0.0591054;AN=5008;NS=2504;DP=13483;EAS_AF=0.0129;AMR_AF=0.0461;AFR_AF=0.0666;EUR_AF=0.0825;SAS_AF=0.0818;AA=G|||;VT=SNP
20	61918421	rs77114045	A	G	100	PASS	AC=264;AF=0.0527157;AN=5008;NS=2504;DP=15396;EAS_AF=0.0129;AMR_AF=0.0461;AFR_AF=0.0424;EUR_AF=0.0815;SAS_AF=0.0828;AA=G|||;VT=SNP
20	61918796	rs4809282	C	G	100	PASS	AC=197;AF=0.0393371;AN=5008;NS=2504;DP=14934;EAS_AF=0.0109;AMR_AF=0.0418;AFR_AF=0.0038;EUR_AF=0.0815;SAS_AF=0.0716;AA=C|||;VT=SNP
20	61918799	rs4809520	T	C	100	PASS	AC=232;AF=0.0463259;AN=5008;NS=2504;DP=15063;EAS_AF=0.0129;AMR_AF=0.0418;AFR_AF=0.0212;EUR_AF=0.0815;SAS_AF=0.0818;AA=C|||;VT=SNP
20	61919481	rs13865	C	T	100	PASS	AC=209;AF=0.0417332;AN=5008;NS=2504;DP=14919;EAS_AF=0.0129;AMR_AF=0.0432;AFR_AF=0.0038;EUR_AF=0.0815;SAS_AF=0.0808;AA=C|||;VT=SNP
20	61921371	rs80253539	T	C	100	PASS	AC=196;AF=0.0391374;AN=5008;NS=2504;DP=17166;EAS_AF=0.0109;AMR_AF=0.0418;AFR_AF=0.0038;EUR_AF=0.0805;SAS_AF=0.0716;AA=T|||;VT=SNP
20	61921375	rs79425062	G	A	100	PASS	AC=216;AF=0.043131;AN=5008;NS=2504;DP=16322;EAS_AF=0.0129;AMR_AF=0.0418;AFR_AF=0.0106;EUR_AF=0.0805;SAS_AF=0.0808;AA=G|||;VT=SNP
20	61921532	rs1543449	T	C	100	PASS	AC=1930;AF=0.385383;AN=5008;NS=2504;DP=17495;EAS_AF=0.372;AMR_AF=0.5317;AFR_AF=0.2632;EUR_AF=0.504;SAS_AF=0.3384;AA=C|||;VT=SNP
20	61922431	rs77578431	C	T	100	PASS	AC=197;AF=0.0393371;AN=5008;NS=2504;DP=16982;EAS_AF=0.0109;AMR_AF=0.0418;AFR_AF=0.0045;EUR_AF=0.0805;SAS_AF=0.0716;AA=C|||;VT=SNP
20	61922918	rs4809283	T	C	100	PASS	AC=229;AF=0.0457268;AN=5008;NS=2504;DP=15817;EAS_AF=0.0129;AMR_AF=0.0418;AFR_AF=0.0197;EUR_AF=0.0805;SAS_AF=0.0818;AA=C|||;VT=SNP
20	61922957	rs6090344	G	A	100	PASS	AC=1009;AF=0.201478;AN=5008;NS=2504;DP=16517;EAS_AF=0.3175;AMR_AF=0.3473;AFR_AF=0.0121;EUR_AF=0.2197;SAS_AF=0.2157;AA=G|||;VT=SNP
20	61923157	rs4809284	C	T	100	PASS	AC=221;AF=0.0441294;AN=5008;NS=2504;DP=19734;EAS_AF=0.0129;AMR_AF=0.0418;AFR_AF=0.0136;EUR_AF=0.0805;SAS_AF=0.0818;AA=C|||;VT=SNP
20	61923831	rs75978194	T	A	100	PASS	AC=229;AF=0.0457268;AN=5008;NS=2504;DP=17808;EAS_AF=0.0129;AMR_AF=0.0418;AFR_AF=0.0197;EUR_AF=0.0805;SAS_AF=0.0818;AA=A|||;VT=SNP
20	61924034	rs75211224	G	C	100	PASS	AC=208;AF=0.0415335;AN=5008;NS=2504;DP=15451;EAS_AF=0.0129;AMR_AF=0.0418;AFR_AF=0.0038;EUR_AF=0.0805;SAS_AF=0.0818;AA=G|||;VT=SNP
20	61924424	rs6062879	G	A	100	PASS	AC=1923;AF=0.383986;AN=5008;NS=2504;DP=11958;EAS_AF=0.626;AMR_AF=0.3415;AFR_AF=0.0401;EUR_AF=0.4006;SAS_AF=0.6125;AA=G|||;VT=SNP
20	61925906	rs76186321	G	C	100	PASS	AC=227;AF=0.0453275;AN=5008;NS=2504;DP=11490;EAS_AF=0.0149;AMR_AF=0.0418;AFR_AF=0.0166;EUR_AF=0.0805;SAS_AF=0.0818;AA=G|||;VT=SNP
20	61926370	rs4809522	T	G	100	PASS	AC=253;AF=0.0505192;AN=5008;NS=2504;DP=18330;EAS_AF=0.0129;AMR_AF=0.0418;AFR_AF=0.0386;EUR_AF=0.0815;SAS_AF=0.0798;AA=G|||;VT=SNP
20	61926723	rs4809523	T	C	100	PASS	AC=225;AF=0.0449281;AN=5008;NS=2504;DP=20751;EAS_AF=0.0129;AMR_AF=0.0418;AFR_AF=0.0166;EUR_AF=0.0805;SAS_AF=0.0818;AA=C|||;VT=SNP
20	61926823	rs4809525	G	A	100	PASS	AC=226;AF=0.0451278;AN=5008;NS=2504;DP=18819;EAS_AF=0.0129;AMR_AF=0.0418;AFR_AF=0.0166;EUR_AF=0.0815;SAS_AF=0.0818;AA=G|||;VT=SNP
20	61927052	rs111980331	G	A	100	PASS	AC=225;AF=0.0449281;AN=5008;NS=2504;DP=17598;EAS_AF=0.0129;AMR_AF=0.0418;AFR_AF=0.0166;EUR_AF=0.0805;SAS_AF=0.0818;AA=G|||;VT=SNP
20	61927240	rs6090346	G	A	100	PASS	AC=225;AF=0.0449281;AN=5008;NS=2504;DP=17689;EAS_AF=0.0129;AMR_AF=0.0418;AFR_AF=0.0166;EUR_AF=0.0805;SAS_AF=0.0818;AA=G|||;VT=SNP
20	61927475	rs112920247	G	A	100	PASS	AC=225;AF=0.0449281;AN=5008;NS=2504;DP=16804;EAS_AF=0.0129;AMR_AF=0.0418;AFR_AF=0.0166;EUR_AF=0.0805;SAS_AF=0.0818;AA=A|||;VT=SNP
20	61927899	rs56060304	G	A	100	PASS	AC=311;AF=0.0621006;AN=5008;NS=2504;DP=12699;EAS_AF=0.0337;AMR_AF=0.0677;AFR_AF=0.0552;EUR_AF=0.1372;SAS_AF=0.0194;AA=g|||;VT=SNP
20	61928682	rs112364255	T	C	100	PASS	AC=250;AF=0.0499201;AN=5008;NS=2504;DP=13089;EAS_AF=0.0139;AMR_AF=0.0447;AFR_AF=0.0325;EUR_AF=0.0815;SAS_AF=0.0818;AA=C|||;VT=SNP
20	61929419	rs41298356	G	A	100	PASS	AC=196;AF=0.0391374;AN=5008;NS=2504;DP=13412;EAS_AF=0.0109;AMR_AF=0.0418;AFR_AF=0.0038;EUR_AF=0.0805;SAS_AF=0.0716;AA=G|||;VT=SNP
20	61929519	rs6090349	A	T	100	PASS	AC=260;AF=0.0519169;AN=5008;NS=2504;DP=15568;EAS_AF=0.0129;AMR_AF=0.0432;AFR_AF=0.0416;EUR_AF=0.0815;SAS_AF=0.0818;AA=T|||;VT=SNP
20	61930017	rs4809526	G	A	100	PASS	AC=1540;AF=0.307508;AN=5008;NS=2504;DP=18122;EAS_AF=0.3532;AMR_AF=0.4726;AFR_AF=0.121;EUR_AF=0.4374;SAS_AF=0.2618;AA=G|||;VT=SNP
20	61930766	rs111674249	A	G	100	PASS	AC=197;AF=0.0393371;AN=5008;NS=2504;DP=20577;EAS_AF=0.0109;AMR_AF=0.0418;AFR_AF=0.0038;EUR_AF=0.0815;SAS_AF=0.0716;AA=A|||;VT=SNP
20	61930954	rs75941628	C	T	100	PASS	AC=208;AF=0.0415335;AN=5008;NS=2504;DP=15641;EAS_AF=0.0129;AMR_AF=0.0418;AFR_AF=0.0038;EUR_AF=0.0805;SAS_AF=0.0818;AA=C|||;VT=SNP
20	61933829	rs6089874	C	T	100	PASS	AC=274;AF=0.0547125;AN=5008;NS=2504;DP=16720;EAS_AF=0.0129;AMR_AF=0.0418;AFR_AF=0.0219;EUR_AF=0.0805;SAS_AF=0.1247;AA=c|||;VT=SNP
20	61933893	rs7263455	G	A	100	PASS	AC=2606;AF=0.520367;AN=5008;NS=2504;DP=17668;EAS_AF=0.624;AMR_AF=0.428;AFR_AF=0.4637;EUR_AF=0.4742;SAS_AF=0.6033;AA=G|||;VT=SNP
20	61934657	rs74827289	G	C	100	PASS	AC=303;AF=0.0605032;AN=5008;NS=2504;DP=17961;EAS_AF=0.0129;AMR_AF=0.0432;AFR_AF=0.0416;EUR_AF=0.0815;SAS_AF=0.1258;AA=C|||;VT=SNP
20	61937296	rs753686	C	T	100	PASS	AC=708;AF=0.141374;AN=5008;NS=2504;DP=16978;EAS_AF=0.002;AMR_AF=0.0965;AFR_AF=0.3941;EUR_AF=0.0785;SAS_AF=0.0399;AA=C|||;VT=SNP;EX_TARGET
20	61938608	rs34493170	G	A	100	PASS	AC=1382;AF=0.275958;AN=5008;NS=2504;DP=15878;EAS_AF=0.2282;AMR_AF=0.4092;AFR_AF=0.1626;EUR_AF=0.3946;SAS_AF=0.2618;AA=G|||;VT=SNP
20	61940280	rs61732285	A	C	100	PASS	AC=463;AF=0.0924521;AN=5008;NS=2504;DP=17000;EAS_AF=0.0139;AMR_AF=0.0389;AFR_AF=0.1952;EUR_AF=0.0457;SAS_AF=0.1207;AA=C|||;VT=SNP
20	61940591	rs41306372	A	G	100	PASS	AC=233;AF=0.0465256;AN=5008;NS=2504;DP=16192;EAS_AF=0.0139;AMR_AF=0.0346;AFR_AF=0.0174;EUR_AF=0.0527;SAS_AF=0.1217;AA=G|||;VT=SNP
20	61941279	rs6010896	G	A	100	PASS	AC=233;AF=0.0465256;AN=5008;NS=2504;DP=11763;EAS_AF=0.0139;AMR_AF=0.0346;AFR_AF=0.0174;EUR_AF=0.0527;SAS_AF=0.1217;AA=G|||;VT=SNP;EX_TARGET
20	61941327	rs6010897	A	G	100	PASS	AC=339;AF=0.0676917;AN=5008;NS=2504;DP=16400;EAS_AF=0.0139;AMR_AF=0.0389;AFR_AF=0.0953;EUR_AF=0.0527;SAS_AF=0.1217;AA=G|||;VT=SNP
20	61941586	rs7347209	C	T	100	PASS	AC=288;AF=0.057508;AN=5008;NS=2504;DP=15535;EAS_AF=0.0139;AMR_AF=0.0346;AFR_AF=0.0598;EUR_AF=0.0527;SAS_AF=0.1207;AA=C|||;VT=SNP
20	61942178	rs6011727	G	T	100	PASS	AC=300;AF=0.0599042;AN=5008;NS=2504;DP=17007;EAS_AF=0.0139;AMR_AF=0.0346;AFR_AF=0.0681;EUR_AF=0.0527;SAS_AF=0.1217;AA=G|||;VT=SNP
20	61942429	rs116632570	G	A	100	PASS	AC=300;AF=0.0599042;AN=5008;NS=2504;DP=14746;EAS_AF=0.0139;AMR_AF=0.0346;AFR_AF=0.0681;EUR_AF=0.0527;SAS_AF=0.1217;AA=G|||;VT=SNP
20	61942656	rs111950139	T	C	100	PASS	AC=402;AF=0.0802716;AN=5008;NS=2504;DP=13219;EAS_AF=0.0139;AMR_AF=0.0461;AFR_AF=0.1384;EUR_AF=0.0537;SAS_AF=0.1217;AA=C|||;VT=SNP
20	61943132	rs6090356	A	G	100	PASS	AC=328;AF=0.0654952;AN=5008;NS=2504;DP=12192;EAS_AF=0.0139;AMR_AF=0.036;AFR_AF=0.084;EUR_AF=0.0527;SAS_AF=0.1278;AA=G|||;VT=SNP;EX_TARGET
20	61943661	rs4809528	C	T	100	PASS	AC=311;AF=0.0621006;AN=5008;NS=2504;DP=15721;EAS_AF=0.0139;AMR_AF=0.0346;AFR_AF=0.0764;EUR_AF=0.0527;SAS_AF=0.1217;AA=T|||;VT=SNP
20	61943735	rs4809288	A	G	100	PASS	AC=329;AF=0.0656949;AN=5008;NS=2504;DP=14252;EAS_AF=0.0139;AMR_AF=0.0389;AFR_AF=0.0855;EUR_AF=0.0547;SAS_AF=0.1227;AA=G|||;VT=SNP;EX_TARGET
20	61944193	rs4809530	T	C	100	PASS	AC=323;AF=0.0644968;AN=5008;NS=2504;DP=15857;EAS_AF=0.0139;AMR_AF=0.036;AFR_AF=0.0847;EUR_AF=0.0527;SAS_AF=0.1217;AA=C|||;VT=SNP;EX_TARGET
20	61944768	rs112180615	T	C	100	PASS	AC=378;AF=0.0754792;AN=5008;NS=2504;DP=16124;EAS_AF=0.0139;AMR_AF=0.0403;AFR_AF=0.1241;EUR_AF=0.0527;SAS_AF=0.1217;AA=C|||;VT=SNP
20	61945411	rs75513393	T	C	100	PASS	AC=321;AF=0.0640974;AN=5008;NS=2504;DP=18082;EAS_AF=0.0139;AMR_AF=0.036;AFR_AF=0.0832;EUR_AF=0.0527;SAS_AF=0.1217;AA=T|||;VT=SNP;EX_TARGET
20	61945439	rs147670144	G	C	100	PASS	AC=321;AF=0.0640974;AN=5008;NS=2504;DP=18224;EAS_AF=0.0139;AMR_AF=0.036;AFR_AF=0.0832;EUR_AF=0.0527;SAS_AF=0.1217;AA=C|||;VT=SNP;EX_TARGET
20	61945704	rs58626340	T	C	100	PASS	AC=408;AF=0.0814696;AN=5008;NS=2504;DP=16857;EAS_AF=0.0139;AMR_AF=0.0375;AFR_AF=0.1475;EUR_AF=0.0547;SAS_AF=0.1207;AA=C|||;VT=SNP
20	61945759	rs755041	A	G	100	PASS	AC=1845;AF=0.368411;AN=5008;NS=2504;DP=17586;EAS_AF=0.4107;AMR_AF=0.366;AFR_AF=0.4175;EUR_AF=0.2604;SAS_AF=0.3712;AA=G|||;VT=SNP
20	61945863	rs73155403	G	C	100	PASS	AC=748;AF=0.149361;AN=5008;NS=2504;DP=17454;EAS_AF=0.3442;AMR_AF=0.2478;AFR_AF=0.0068;EUR_AF=0.0765;SAS_AF=0.1462;AA=G|||;VT=SNP
20	61946026	rs117624667	A	G	100	PASS	AC=322;AF=0.0642971;AN=5008;NS=2504;DP=15350;EAS_AF=0.0139;AMR_AF=0.0375;AFR_AF=0.0832;EUR_AF=0.0527;SAS_AF=0.1217;AA=A|||;VT=SNP
20	61946320	rs2008172	A	G	100	PASS	AC=1469;AF=0.293331;AN=5008;NS=2504;DP=15210;EAS_AF=0.4395;AMR_AF=0.3372;AFR_AF=0.2587;EUR_AF=0.2048;SAS_AF=0.2495;AA=A|||;VT=SNP
20	61946323	rs117593835	C	T	100	PASS	AC=325;AF=0.0648962;AN=5008;NS=2504;DP=15095;EAS_AF=0.0139;AMR_AF=0.0375;AFR_AF=0.0847;EUR_AF=0.0527;SAS_AF=0.1227;AA=C|||;VT=SNP
20	61946503	rs113536487	T	C	100	PASS	AC=324;AF=0.0646965;AN=5008;NS=2504;DP=19619;EAS_AF=0.0139;AMR_AF=0.0375;AFR_AF=0.0847;EUR_AF=0.0527;SAS_AF=0.1217;AA=C|||;VT=SNP
20	61947082	rs6011730	T	C	100	PASS	AC=344;AF=0.0686901;AN=5008;NS=2504;DP=16829;EAS_AF=0.0139;AMR_AF=0.0375;AFR_AF=0.0998;EUR_AF=0.0527;SAS_AF=0.1217;AA=C|||;VT=SNP
20	61947318	rs76279601	T	C	100	PASS	AC=344;AF=0.0686901;AN=5008;NS=2504;DP=14453;EAS_AF=0.0139;AMR_AF=0.0375;AFR_AF=0.0998;EUR_AF=0.0527;SAS_AF=0.1217;AA=C|||;VT=SNP
20	61947693	rs3746378	G	C	100	PASS	AC=333;AF=0.0664936;AN=5008;NS=2504;DP=8805;EAS_AF=0.0139;AMR_AF=0.0375;AFR_AF=0.0915;EUR_AF=0.0527;SAS_AF=0.1217;AA=G|||;VT=SNP
20	61947830	rs3746380	C	T	100	PASS	AC=345;AF=0.0688898;AN=5008;NS=2504;DP=10907;EAS_AF=0.0139;AMR_AF=0.0375;AFR_AF=0.0998;EUR_AF=0.0527;SAS_AF=0.1227;AA=C|||;VT=SNP
20	61948121	rs115605588	C	T	100	PASS	AC=332;AF=0.0662939;AN=5008;NS=2504;DP=12730;EAS_AF=0.0139;AMR_AF=0.036;AFR_AF=0.0915;EUR_AF=0.0527;SAS_AF=0.1217;AA=C|||;VT=SNP
20	61948489	rs6011731	A	G	100	PASS	AC=338;AF=0.067492;AN=5008;NS=2504;DP=20181;EAS_AF=0.0139;AMR_AF=0.036;AFR_AF=0.0961;EUR_AF=0.0527;SAS_AF=0.1217;AA=A|||;VT=SNP
20	61948647	rs3803935	C	T	100	PASS	AC=1434;AF=0.286342;AN=5008;NS=2504;DP=15669;EAS_AF=0.4365;AMR_AF=0.3357;AFR_AF=0.2368;EUR_AF=0.2038;SAS_AF=0.2485;AA=C|||;VT=SNP
20	61949505	rs11697902	T	C	100	PASS	AC=2323;AF=0.463858;AN=5008;NS=2504;DP=16573;EAS_AF=0.3869;AMR_AF=0.4597;AFR_AF=0.6641;EUR_AF=0.3439;SAS_AF=0.3988;AA=C|||;VT=SNP
20	61949703	rs6062890	G	A	100	PASS	AC=2275;AF=0.454273;AN=5008;NS=2504;DP=17262;EAS_AF=0.5675;AMR_AF=0.5043;AFR_AF=0.0666;EUR_AF=0.664;SAS_AF=0.6104;AA=G|||;VT=SNP
20	61949874	rs55690903	A	G	100	PASS	AC=1624;AF=0.324281;AN=5008;NS=2504;DP=16351;EAS_AF=0.4196;AMR_AF=0.3112;AFR_AF=0.3018;EUR_AF=0.2177;SAS_AF=0.3753;AA=G|||;VT=SNP
20	61950071	rs74397198	G	A	100	PASS	AC=472;AF=0.0942492;AN=5008;NS=2504;DP=17296;EAS_AF=0.0129;AMR_AF=0.036;AFR_AF=0.1899;EUR_AF=0.0507;SAS_AF=0.135;AA=G|||;VT=SNP
20	61950145	rs7265034	A	C	100	PASS	AC=2813;AF=0.561701;AN=5008;NS=2504;DP=17428;EAS_AF=0.5675;AMR_AF=0.5965;AFR_AF=0.3646;EUR_AF=0.7316;SAS_AF=0.6227;AA=A|||;VT=SNP
20	61950792	rs3746381	C	T	100	PASS	AC=1249;AF=0.249401;AN=5008;NS=2504;DP=15498;EAS_AF=0.4097;AMR_AF=0.3213;AFR_AF=0.1611;EUR_AF=0.1948;SAS_AF=0.2086;AA=c|||;VT=SNP
20	61951789	rs6062891	C	T	100	PASS	AC=4189;AF=0.836462;AN=5008;NS=2504;DP=19118;EAS_AF=0.9871;AMR_AF=0.9352;AFR_AF=0.5681;EUR_AF=0.9463;SAS_AF=0.8609;AA=C|||;VT=SNP
20	61952137	rs3746382	A	G	100	PASS	AC=1317;AF=0.262979;AN=5008;NS=2504;DP=18324;EAS_AF=0.4266;AMR_AF=0.3329;AFR_AF=0.171;EUR_AF=0.2167;SAS_AF=0.2168;AA=A|||;VT=SNP
20	61954126	rs11700044	C	T	100	PASS	AC=1312;AF=0.261981;AN=5008;NS=2504;DP=16364;EAS_AF=0.4097;AMR_AF=0.3343;AFR_AF=0.18;EUR_AF=0.2127;SAS_AF=0.2198;AA=C|||;VT=SNP
20	61954675	rs6062894	C	T	100	PASS	AC=4097;AF=0.818091;AN=5008;NS=2504;DP=20208;EAS_AF=0.9871;AMR_AF=0.9006;AFR_AF=0.5643;EUR_AF=0.8956;SAS_AF=0.8487;AA=C|||;VT=SNP
20	61956782	rs2314251	T	C	100	PASS	AC=2648;AF=0.528754;AN=5008;NS=2504;DP=12966;EAS_AF=0.6042;AMR_AF=0.5389;AFR_AF=0.3041;EUR_AF=0.672;SAS_AF=0.6002;AA=t|||;VT=SNP;EX_TARGET
20	61957212	rs4809534	C	A	100	PASS	AC=196;AF=0.0391374;AN=5008;NS=2504;DP=11826;EAS_AF=0.0099;AMR_AF=0.0259;AFR_AF=0.003;EUR_AF=0.0497;SAS_AF=0.1166;AA=C|||;VT=SNP
20	61957218	rs4809535	A	G	100	PASS	AC=288;AF=0.057508;AN=5008;NS=2504;DP=12017;EAS_AF=0.0139;AMR_AF=0.0331;AFR_AF=0.0628;EUR_AF=0.0497;SAS_AF=0.1207;AA=A|||;VT=SNP
20	61957430	rs41309941	G	A	100	PASS	AC=78;AF=0.0155751;AN=5008;NS=2504;DP=15148;EAS_AF=0.0089;AMR_AF=0.0692;AFR_AF=0.0053;EUR_AF=0.0119;SAS_AF=0.002;AA=G|||;VT=SNP;EX_TARGET
20	61957750	rs3746383	G	T	100	PASS	AC=1313;AF=0.262181;AN=5008;NS=2504;DP=17532;EAS_AF=0.4167;AMR_AF=0.3357;AFR_AF=0.171;EUR_AF=0.2147;SAS_AF=0.2229;AA=G|||;VT=SNP
20	61959642	rs2273494	G	A	100	PASS	AC=1317;AF=0.262979;AN=5008;NS=2504;DP=18558;EAS_AF=0.4187;AMR_AF=0.33;AFR_AF=0.1762;EUR_AF=0.2147;SAS_AF=0.2219;AA=G|||;VT=SNP
20	61960671	rs2180614	T	C	100	PASS	AC=2921;AF=0.583267;AN=5008;NS=2504;DP=16133;EAS_AF=0.5675;AMR_AF=0.5418;AFR_AF=0.5386;EUR_AF=0.6441;SAS_AF=0.6268;AA=C|||;VT=SNP
20	61961660	rs911043	G	T	100	PASS	AC=2010;AF=0.401358;AN=5008;NS=2504;DP=16715;EAS_AF=0.5665;AMR_AF=0.4323;AFR_AF=0.0219;EUR_AF=0.5616;SAS_AF=0.5573;AA=G|||;VT=SNP
20	61963292	rs6122425	C	A	100	PASS	AC=1382;AF=0.275958;AN=5008;NS=2504;DP=20236;EAS_AF=0.4187;AMR_AF=0.353;AFR_AF=0.171;EUR_AF=0.2465;SAS_AF=0.2464;AA=C|||;VT=SNP
20	61963369	rs6122426	C	G	100	PASS	AC=1383;AF=0.276158;AN=5008;NS=2504;DP=17569;EAS_AF=0.4196;AMR_AF=0.353;AFR_AF=0.171;EUR_AF=0.2465;SAS_AF=0.2464;AA=C|||;VT=SNP
20	61963973	rs6062897	G	T	100	PASS	AC=2672;AF=0.533546;AN=5008;NS=2504;DP=13351;EAS_AF=0.5675;AMR_AF=0.5447;AFR_AF=0.3548;EUR_AF=0.662;SAS_AF=0.6002;AA=G|||;VT=SNP
20	61964417	rs76915687	G	T	100	PASS	AC=145;AF=0.0289537;AN=5008;NS=2504;DP=16714;EAS_AF=0.0119;AMR_AF=0.0692;AFR_AF=0.0053;EUR_AF=0.0119;SAS_AF=0.0675;AA=G|||;VT=SNP
20	61965976	rs6011757	G	A	100	PASS	AC=2573;AF=0.513778;AN=5008;NS=2504;DP=18549;EAS_AF=0.5665;AMR_AF=0.5288;AFR_AF=0.3185;EUR_AF=0.6392;SAS_AF=0.5838;AA=G|||;VT=SNP
20	61967037	rs9680065	G	A	100	PASS	AC=2597;AF=0.51857;AN=5008;NS=2504;DP=18657;EAS_AF=0.5665;AMR_AF=0.5346;AFR_AF=0.3336;EUR_AF=0.6451;SAS_AF=0.5777;AA=G|||;VT=SNP
20	61968892	rs4603829	C	T	100	PASS	AC=2600;AF=0.519169;AN=5008;NS=2504;DP=16454;EAS_AF=0.5645;AMR_AF=0.5389;AFR_AF=0.3374;EUR_AF=0.6412;SAS_AF=0.5787;AA=C|||;VT=SNP
20	61970176	rs4809538	G	A	100	PASS	AC=1379;AF=0.275359;AN=5008;NS=2504;DP=18775;EAS_AF=0.4196;AMR_AF=0.353;AFR_AF=0.1664;EUR_AF=0.2465;SAS_AF=0.2485;AA=G|||;VT=SNP
20	61970613	rs73155457	A	G	100	PASS	AC=1380;AF=0.275559;AN=5008;NS=2504;DP=24182;EAS_AF=0.4226;AMR_AF=0.3545;AFR_AF=0.1664;EUR_AF=0.2455;SAS_AF=0.2464;AA=A|||;VT=SNP
20	61970805	rs4809540	G	C	100	PASS	AC=1380;AF=0.275559;AN=5008;NS=2504;DP=26814;EAS_AF=0.4226;AMR_AF=0.353;AFR_AF=0.1664;EUR_AF=0.2465;SAS_AF=0.2464;AA=-|||;VT=SNP
20	61971204	rs139843034	A	G	100	PASS	AC=194;AF=0.038738;AN=5008;NS=2504;DP=29593;EAS_AF=0.0119;AMR_AF=0.085;AFR_AF=0.003;EUR_AF=0.0785;SAS_AF=0.0409;AA=N|||;VT=SNP
20	61971279	rs13039634	A	G	100	PASS	AC=194;AF=0.038738;AN=5008;NS=2504;DP=30362;EAS_AF=0.0119;AMR_AF=0.085;AFR_AF=0.003;EUR_AF=0.0785;SAS_AF=0.0409;AA=a|||;VT=SNP
20	61971384	rs4809291	C	T	100	PASS	AC=4603;AF=0.919129;AN=5008;NS=2504;DP=28759;EAS_AF=0.998;AMR_AF=0.9467;AFR_AF=0.7663;EUR_AF=0.9602;SAS_AF=0.9826;AA=t|||;VT=SNP
20	61972906	rs6122427	A	G	100	PASS	AC=1483;AF=0.296126;AN=5008;NS=2504;DP=21010;EAS_AF=0.4246;AMR_AF=0.3746;AFR_AF=0.2163;EUR_AF=0.2505;SAS_AF=0.2628;AA=A|||;VT=SNP
20	61974480	rs4522666	G	A	100	PASS	AC=2008;AF=0.400958;AN=5008;NS=2504;DP=18904;EAS_AF=0.4216;AMR_AF=0.5144;AFR_AF=0.0643;EUR_AF=0.6312;SAS_AF=0.5174;AA=G|||;VT=SNP
20	61974986	rs45543134	C	A	100	PASS	AC=395;AF=0.0788738;AN=5008;NS=2504;DP=14652;EAS_AF=0.0089;AMR_AF=0.0865;AFR_AF=0.0227;EUR_AF=0.1123;SAS_AF=0.1871;AA=C|||;VT=SNP
20	61975084	rs45620536	A	G	100	PASS	AC=418;AF=0.0834665;AN=5008;NS=2504;DP=13319;EAS_AF=0.0089;AMR_AF=0.0865;AFR_AF=0.0386;EUR_AF=0.1133;SAS_AF=0.1881;AA=G|||;VT=SNP
20	61975091	rs45600338	A	G	100	PASS	AC=386;AF=0.0770767;AN=5008;NS=2504;DP=13417;EAS_AF=0.005;AMR_AF=0.0865;AFR_AF=0.025;EUR_AF=0.1133;SAS_AF=0.1779;AA=G|||;VT=SNP
20	61977335	rs45624232	A	G	100	PASS	AC=376;AF=0.0750799;AN=5008;NS=2504;DP=14012;EAS_AF=0.005;AMR_AF=0.085;AFR_AF=0.0189;EUR_AF=0.1123;SAS_AF=0.1779;AA=G|||;VT=SNP
20	61977556	rs2236196	G	A	100	PASS	AC=3076;AF=0.614217;AN=5008;NS=2504;DP=16624;EAS_AF=0.8839;AMR_AF=0.7363;AFR_AF=0.2867;EUR_AF=0.7306;SAS_AF=0.5726;AA=G|||;VT=SNP
20	61979100	rs3787137	G	A	100	PASS	AC=1809;AF=0.361222;AN=5008;NS=2504;DP=14574;EAS_AF=0.4107;AMR_AF=0.5029;AFR_AF=0.0651;EUR_AF=0.5467;SAS_AF=0.4192;AA=G|||;VT=SNP
20	61979224	rs3787138	G	A	100	PASS	AC=3778;AF=0.754393;AN=5008;NS=2504;DP=15784;EAS_AF=0.8968;AMR_AF=0.8732;AFR_AF=0.4811;EUR_AF=0.8797;SAS_AF=0.7638;AA=G|||;VT=SNP
20	61979560	rs6062439	G	C	100	PASS	AC=3778;AF=0.754393;AN=5008;NS=2504;DP=13124;EAS_AF=0.8978;AMR_AF=0.8732;AFR_AF=0.4811;EUR_AF=0.8797;SAS_AF=0.7628;AA=C|||;VT=SNP
20	61979793	rs6062899	G	A	100	PASS	AC=3467;AF=0.692292;AN=5008;NS=2504;DP=14627;EAS_AF=0.8879;AMR_AF=0.8343;AFR_AF=0.4304;EUR_AF=0.826;SAS_AF=0.6063;AA=G|||;VT=SNP
20	61980125	rs6062900	C	T	100	PASS	AC=3726;AF=0.74401;AN=5008;NS=2504;DP=11414;EAS_AF=0.8978;AMR_AF=0.8674;AFR_AF=0.4433;EUR_AF=0.8797;SAS_AF=0.7648;AA=t|||;VT=SNP
20	61980261	rs6062901	G	A	100	PASS	AC=3448;AF=0.688498;AN=5008;NS=2504;DP=14085;EAS_AF=0.8869;AMR_AF=0.8329;AFR_AF=0.4168;EUR_AF=0.825;SAS_AF=0.6084;AA=g|||;VT=SNP
20	61980813	rs3899053	C	G	100	PASS	AC=365;AF=0.0728834;AN=5008;NS=2504;DP=13721;EAS_AF=0.0198;AMR_AF=0.1628;AFR_AF=0.0061;EUR_AF=0.166;SAS_AF=0.0583;AA=C|||;VT=SNP
20	61980991	rs3827020	T	C	100	PASS	AC=1225;AF=0.244609;AN=5008;NS=2504;DP=15050;EAS_AF=0.4841;AMR_AF=0.2334;AFR_AF=0.1717;EUR_AF=0.1899;SAS_AF=0.1605;AA=T|||;VT=SNP;EX_TARGET
20	61981104	rs1044397	C	T	100	PASS	AC=1762;AF=0.351837;AN=5008;NS=2504;DP=13346;EAS_AF=0.4008;AMR_AF=0.4899;AFR_AF=0.0635;EUR_AF=0.5288;SAS_AF=0.411;AA=C|||;VT=SNP;EX_TARGET
20	61981134	rs1044396	G	A	100	PASS	AC=1620;AF=0.323482;AN=5008;NS=2504;DP=12618;EAS_AF=0.2679;AMR_AF=0.4899;AFR_AF=0.0613;EUR_AF=0.5288;SAS_AF=0.4059;AA=G|||;VT=SNP;EX_TARGET
20	61981554	rs2229959	C	A	100	PASS	AC=3675;AF=0.733826;AN=5008;NS=2504;DP=14660;EAS_AF=0.8988;AMR_AF=0.8674;AFR_AF=0.3933;EUR_AF=0.8897;SAS_AF=0.7689;AA=C|||;VT=SNP;EX_TARGET
20	61982124	rs1044393	A	G	100	PASS	AC=3792;AF=0.757188;AN=5008;NS=2504;DP=16660;EAS_AF=0.8998;AMR_AF=0.8732;AFR_AF=0.4766;EUR_AF=0.8907;SAS_AF=0.7699;AA=G|||;VT=SNP;EX_TARGET
20	61982611	rs55781913	T	C	100	PASS	AC=4282;AF=0.855032;AN=5008;NS=2504;DP=18034;EAS_AF=0.9931;AMR_AF=0.928;AFR_AF=0.5582;EUR_AF=0.9493;SAS_AF=0.9652;AA=-|||;VT=SNP
20	61982820	rs6010916	C	T	100	PASS	AC=583;AF=0.116414;AN=5008;NS=2504;DP=19141;EAS_AF=0.1012;AMR_AF=0.0634;AFR_AF=0.1407;EUR_AF=0.0626;SAS_AF=0.1922;AA=C|||;VT=SNP
20	61982881	rs4809541	C	T	100	PASS	AC=3741;AF=0.747005;AN=5008;NS=2504;DP=18034;EAS_AF=0.8948;AMR_AF=0.8718;AFR_AF=0.4501;EUR_AF=0.8907;SAS_AF=0.7597;AA=T|||;VT=SNP
20	61983311	rs45577639	G	A	100	PASS	AC=1348;AF=0.269169;AN=5008;NS=2504;DP=15106;EAS_AF=0.4911;AMR_AF=0.2824;AFR_AF=0.1831;EUR_AF=0.2306;SAS_AF=0.1871;AA=G|||;VT=SNP
20	61983549	rs45568836	C	T	100	PASS	AC=584;AF=0.116613;AN=5008;NS=2504;DP=17420;EAS_AF=0.1012;AMR_AF=0.0634;AFR_AF=0.1407;EUR_AF=0.0626;SAS_AF=0.1933;AA=C|||;VT=SNP
20	61983756	rs6011776	C	T	100	PASS	AC=3770;AF=0.752796;AN=5008;NS=2504;DP=15437;EAS_AF=0.8988;AMR_AF=0.8732;AFR_AF=0.4592;EUR_AF=0.8907;SAS_AF=0.772;AA=C|||;VT=SNP
20	61983901	rs45461993	G	A	100	PASS	AC=272;AF=0.0543131;AN=5008;NS=2504;DP=14552;EAS_AF=0.004;AMR_AF=0.0432;AFR_AF=0.0023;EUR_AF=0.0815;SAS_AF=0.1564;AA=g|||;VT=SNP
20	61983934	rs45577732	C	G	100	PASS	AC=266;AF=0.053115;AN=5008;NS=2504;DP=15957;EAS_AF=0.004;AMR_AF=0.0403;AFR_AF=0.0023;EUR_AF=0.0805;SAS_AF=0.1534;AA=c|||;VT=SNP
20	61984132	rs6011778	A	G	100	PASS	AC=477;AF=0.0952476;AN=5008;NS=2504;DP=12539;EAS_AF=0.1002;AMR_AF=0.0634;AFR_AF=0.1331;EUR_AF=0.0606;SAS_AF=0.0971;AA=a|||;VT=SNP
20	61984317	rs6011779	C	T	100	PASS	AC=3468;AF=0.692492;AN=5008;NS=2504;DP=12649;EAS_AF=0.8909;AMR_AF=0.8285;AFR_AF=0.4478;EUR_AF=0.8091;SAS_AF=0.6022;AA=c|||;VT=SNP
20	61984330	rs45602340	G	C	100	PASS	AC=116;AF=0.0231629;AN=5008;NS=2504;DP=12907;EAS_AF=0.002;AMR_AF=0.0375;AFR_AF=0.0091;EUR_AF=0.0467;SAS_AF=0.0297;AA=g|||;VT=SNP
20	61986261	rs6011780	T	C	100	PASS	AC=601;AF=0.120008;AN=5008;NS=2504;DP=14238;EAS_AF=0.1012;AMR_AF=0.0648;AFR_AF=0.1415;EUR_AF=0.0775;SAS_AF=0.1933;AA=C|||;VT=SNP
20	61986863	rs45473291	C	G	100	PASS	AC=599;AF=0.119609;AN=5008;NS=2504;DP=18464;EAS_AF=0.1012;AMR_AF=0.0634;AFR_AF=0.152;EUR_AF=0.0646;SAS_AF=0.1912;AA=C|||;VT=SNP
20	61986949	rs2273500	T	C	100	PASS	AC=889;AF=0.177516;AN=5008;NS=2504;DP=18916;EAS_AF=0.1091;AMR_AF=0.1066;AFR_AF=0.1536;EUR_AF=0.1461;SAS_AF=0.363;AA=C|||;VT=SNP
20	61986950	rs4809543	G	A	100	PASS	AC=268;AF=0.0535144;AN=5008;NS=2504;DP=18830;EAS_AF=0.004;AMR_AF=0.0403;AFR_AF=0.0023;EUR_AF=0.0785;SAS_AF=0.1575;AA=G|||;VT=SNP
20	61987129	rs2273501	C	T	100	PASS	AC=583;AF=0.116414;AN=5008;NS=2504;DP=14933;EAS_AF=0.1012;AMR_AF=0.0634;AFR_AF=0.1399;EUR_AF=0.0646;SAS_AF=0.1912;AA=C|||;VT=SNP
20	61987822	rs2273502	C	T	100	PASS	AC=583;AF=0.116414;AN=5008;NS=2504;DP=10519;EAS_AF=0.1012;AMR_AF=0.0634;AFR_AF=0.1399;EUR_AF=0.0646;SAS_AF=0.1912;AA=c|||;VT=SNP
20	61987930	rs45449494	A	G	100	PASS	AC=291;AF=0.058107;AN=5008;NS=2504;DP=12598;EAS_AF=0.0079;AMR_AF=0.0432;AFR_AF=0.0023;EUR_AF=0.0815;SAS_AF=0.1718;AA=a|||;VT=SNP
20	61989111	rs3787140	T	C	100	PASS	AC=595;AF=0.11881;AN=5008;NS=2504;DP=18596;EAS_AF=0.1012;AMR_AF=0.0634;AFR_AF=0.149;EUR_AF=0.0646;SAS_AF=0.1912;AA=C|||;VT=SNP
20	61989394	rs3787141	T	C	100	PASS	AC=597;AF=0.119209;AN=5008;NS=2504;DP=14272;EAS_AF=0.1012;AMR_AF=0.0634;AFR_AF=0.1505;EUR_AF=0.0646;SAS_AF=0.1912;AA=C|||;VT=SNP
20	61989578	rs3827021	C	T	100	PASS	AC=584;AF=0.116613;AN=5008;NS=2504;DP=14989;EAS_AF=0.1012;AMR_AF=0.0634;AFR_AF=0.1399;EUR_AF=0.0646;SAS_AF=0.1922;AA=C|||;VT=SNP
20	61989658	rs45623037	G	C	100	PASS	AC=276;AF=0.0551118;AN=5008;NS=2504;DP=16997;EAS_AF=0.004;AMR_AF=0.0432;AFR_AF=0.0023;EUR_AF=0.0815;SAS_AF=0.1605;AA=G|||;VT=SNP
20	61989753	rs6011783	C	T	100	PASS	AC=583;AF=0.116414;AN=5008;NS=2504;DP=18037;EAS_AF=0.1012;AMR_AF=0.0634;AFR_AF=0.1399;EUR_AF=0.0646;SAS_AF=0.1912;AA=C|||;VT=SNP
20	61990182	rs3787142	C	T	100	PASS	AC=577;AF=0.115216;AN=5008;NS=2504;DP=15845;EAS_AF=0.1012;AMR_AF=0.0634;AFR_AF=0.1369;EUR_AF=0.0626;SAS_AF=0.1912;AA=c|||;VT=SNP
20	61990583	rs6011788	G	C	100	PASS	AC=575;AF=0.114816;AN=5008;NS=2504;DP=16308;EAS_AF=0.0992;AMR_AF=0.062;AFR_AF=0.1362;EUR_AF=0.0646;SAS_AF=0.1912;AA=G|||;VT=SNP
20	61990878	rs2273505	C	T	100	PASS	AC=568;AF=0.113419;AN=5008;NS=2504;DP=16558;EAS_AF=0.0982;AMR_AF=0.0634;AFR_AF=0.1339;EUR_AF=0.0646;SAS_AF=0.1871;AA=C|||;VT=SNP;EX_TARGET
20	61990939	rs2273506	G	A	100	PASS	AC=571;AF=0.114018;AN=5008;NS=2504;DP=16883;EAS_AF=0.0992;AMR_AF=0.0634;AFR_AF=0.1354;EUR_AF=0.0646;SAS_AF=0.1871;AA=G|||;VT=SNP;EX_TARGET
20	61991141	rs3818204	G	A	100	PASS	AC=1198;AF=0.239217;AN=5008;NS=2504;DP=11636;EAS_AF=0.4752;AMR_AF=0.2291;AFR_AF=0.1702;EUR_AF=0.168;SAS_AF=0.1697;AA=G|||;VT=SNP
20	61991354	rs45568238	C	G	100	PASS	AC=436;AF=0.0870607;AN=5008;NS=2504;DP=13319;EAS_AF=0.0079;AMR_AF=0.1037;AFR_AF=0.0045;EUR_AF=0.1829;SAS_AF=0.1697;AA=C|||;VT=SNP
20	61991720	rs6090385	C	A	100	PASS	AC=2119;AF=0.423123;AN=5008;NS=2504;DP=16027;EAS_AF=0.4137;AMR_AF=0.5476;AFR_AF=0.2458;EUR_AF=0.5845;SAS_AF=0.4182;AA=C|||;VT=SNP
20	61991833	rs45497800	C	T	100	PASS	AC=292;AF=0.0583067;AN=5008;NS=2504;DP=13168;EAS_AF=0.003;AMR_AF=0.0548;AFR_AF=0.0023;EUR_AF=0.0825;SAS_AF=0.1687;AA=C|||;VT=SNP
20	61992005	rs11697662	C	T	100	PASS	AC=3371;AF=0.673123;AN=5008;NS=2504;DP=14202;EAS_AF=0.876;AMR_AF=0.8084;AFR_AF=0.4092;EUR_AF=0.8042;SAS_AF=0.59;AA=T|||;VT=SNP
20	61992285	rs11698563	A	C	100	PASS	AC=2142;AF=0.427716;AN=5008;NS=2504;DP=9895;EAS_AF=0.4177;AMR_AF=0.5504;AFR_AF=0.2595;EUR_AF=0.5746;SAS_AF=0.4274;AA=a|||;VT=SNP
20	61992838	rs13043186	A	G	100	PASS	AC=1734;AF=0.346246;AN=5008;NS=2504;DP=6210;EAS_AF=0.4107;AMR_AF=0.4971;AFR_AF=0.025;EUR_AF=0.5477;SAS_AF=0.3998;AA=a|||;VT=SNP
20	61992894	rs12624510	G	A	100	PASS	AC=673;AF=0.134385;AN=5008;NS=2504;DP=7336;EAS_AF=0.4425;AMR_AF=0.0965;AFR_AF=0.0083;EUR_AF=0.0785;SAS_AF=0.0716;AA=g|||;VT=SNP
20	61993206	rs6122429	C	T	100	PASS	AC=1271;AF=0.253794;AN=5008;NS=2504;DP=14015;EAS_AF=0.5575;AMR_AF=0.1585;AFR_AF=0.1513;EUR_AF=0.1412;SAS_AF=0.2628;AA=-|||;VT=SNP
20	61993385	rs13044526	G	A	100	PASS	AC=3182;AF=0.635383;AN=5008;NS=2504;DP=14072;EAS_AF=0.5635;AMR_AF=0.7536;AFR_AF=0.4024;EUR_AF=0.8052;SAS_AF=0.7658;AA=g|||;VT=SNP
20	61993641	rs45474898	C	T	100	PASS	AC=494;AF=0.0986422;AN=5008;NS=2504;DP=14195;EAS_AF=0.0228;AMR_AF=0.1354;AFR_AF=0.1543;EUR_AF=0.0954;SAS_AF=0.0787;AA=c|||;VT=SNP
20	61993713	rs13040954	C	G	100	PASS	AC=248;AF=0.0495208;AN=5008;NS=2504;DP=13458;EAS_AF=0.0218;AMR_AF=0.1138;AFR_AF=0.0061;EUR_AF=0.0954;SAS_AF=0.044;AA=c|||;VT=SNP
20	61993790	rs7261696	A	G	100	PASS	AC=552;AF=0.110224;AN=5008;NS=2504;DP=16738;EAS_AF=0.0228;AMR_AF=0.1412;AFR_AF=0.1952;EUR_AF=0.0954;SAS_AF=0.0787;AA=a|||;VT=SNP
20	61993942	rs2093107	A	G	100	PASS	AC=3733;AF=0.745407;AN=5008;NS=2504;DP=15826;EAS_AF=0.5565;AMR_AF=0.8674;AFR_AF=0.559;EUR_AF=0.9195;SAS_AF=0.9264;AA=a|||;VT=SNP
20	61993953	rs7267689	G	C	100	PASS	AC=495;AF=0.0988419;AN=5008;NS=2504;DP=16350;EAS_AF=0.0228;AMR_AF=0.1354;AFR_AF=0.1551;EUR_AF=0.0954;SAS_AF=0.0787;AA=g|||;VT=SNP
20	61994165	rs755204	G	A	100	PASS	AC=465;AF=0.0928514;AN=5008;NS=2504;DP=20309;EAS_AF=0.1121;AMR_AF=0.062;AFR_AF=0.1172;EUR_AF=0.0616;SAS_AF=0.0941;AA=G|||;VT=SNP
20	61994264	rs755203	G	A	100	PASS	AC=1759;AF=0.351238;AN=5008;NS=2504;DP=18516;EAS_AF=0.4107;AMR_AF=0.4986;AFR_AF=0.0446;EUR_AF=0.5427;SAS_AF=0.4029;AA=G|||;VT=SNP
20	61994665	rs3810471	C	T	100	PASS	AC=1861;AF=0.371605;AN=5008;NS=2504;DP=17687;EAS_AF=0.4117;AMR_AF=0.4986;AFR_AF=0.056;EUR_AF=0.5398;SAS_AF=0.4939;AA=c|||;VT=SNP
20	61995222	rs11086163	G	C	100	PASS	AC=496;AF=0.0990415;AN=5008;NS=2504;DP=16127;EAS_AF=0.0228;AMR_AF=0.1354;AFR_AF=0.1566;EUR_AF=0.0944;SAS_AF=0.0787;AA=G|||;VT=SNP
20	61995322	rs6011794	C	T	100	PASS	AC=3962;AF=0.791134;AN=5008;NS=2504;DP=16117;EAS_AF=0.9901;AMR_AF=0.902;AFR_AF=0.5303;EUR_AF=0.8718;SAS_AF=0.7771;AA=T|||;VT=SNP
20	61996346	rs58580020	A	C	100	PASS	AC=741;AF=0.147963;AN=5008;NS=2504;DP=14766;EAS_AF=0.0089;AMR_AF=0.1081;AFR_AF=0.2345;EUR_AF=0.1541;SAS_AF=0.1963;AA=A|||;VT=SNP
20	61996546	rs117589312	G	A	100	PASS	AC=417;AF=0.0832668;AN=5008;NS=2504;DP=16796;EAS_AF=0.0089;AMR_AF=0.0533;AFR_AF=0.0545;EUR_AF=0.1123;SAS_AF=0.1902;AA=G|||;VT=SNP
20	61996706	rs910895	A	G	100	PASS	AC=3025;AF=0.604034;AN=5008;NS=2504;DP=16264;EAS_AF=0.4296;AMR_AF=0.7478;AFR_AF=0.4705;EUR_AF=0.7843;SAS_AF=0.6769;AA=G|||;VT=SNP
20	61996901	rs7267923	A	G	100	PASS	AC=2570;AF=0.513179;AN=5008;NS=2504;DP=18182;EAS_AF=0.4157;AMR_AF=0.6124;AFR_AF=0.2776;EUR_AF=0.6889;SAS_AF=0.681;AA=G|||;VT=SNP
20	61997135	rs59073906	G	A	100	PASS	AC=535;AF=0.106829;AN=5008;NS=2504;DP=13283;EAS_AF=0.005;AMR_AF=0.0576;AFR_AF=0.0681;EUR_AF=0.1113;SAS_AF=0.2945;AA=G|||;VT=SNP
20	61997156	rs58253278	T	C	100	PASS	AC=455;AF=0.0908546;AN=5008;NS=2504;DP=13417;EAS_AF=0.0099;AMR_AF=0.0576;AFR_AF=0.0643;EUR_AF=0.1113;SAS_AF=0.2127;AA=C|||;VT=SNP
20	61997382	rs73157403	C	T	100	PASS	AC=676;AF=0.134984;AN=5008;NS=2504;DP=15196;EAS_AF=0.4514;AMR_AF=0.098;AFR_AF=0.003;EUR_AF=0.0785;SAS_AF=0.0716;AA=C|||;VT=SNP
20	61997501	rs112265183	G	A	100	PASS	AC=426;AF=0.0850639;AN=5008;NS=2504;DP=11828;EAS_AF=0.0089;AMR_AF=0.062;AFR_AF=0.0522;EUR_AF=0.1203;SAS_AF=0.1881;AA=G|||;VT=SNP
20	61997773	rs62206948	C	T	100	PASS	AC=479;AF=0.095647;AN=5008;NS=2504;DP=17181;EAS_AF=0.0089;AMR_AF=0.098;AFR_AF=0.0151;EUR_AF=0.161;SAS_AF=0.2249;AA=T|||;VT=SNP
20	61997901	rs62206949	T	G	100	PASS	AC=624;AF=0.124601;AN=5008;NS=2504;DP=15570;EAS_AF=0.0357;AMR_AF=0.1801;AFR_AF=0.211;EUR_AF=0.1083;SAS_AF=0.0767;AA=T|||;VT=SNP
20	61997968	rs11696339	G	A	100	PASS	AC=3224;AF=0.64377;AN=5008;NS=2504;DP=15686;EAS_AF=0.5317;AMR_AF=0.7262;AFR_AF=0.6036;EUR_AF=0.7018;SAS_AF=0.6953;AA=A|||;VT=SNP
20	61997996	rs79736047	T	C	100	PASS	AC=291;AF=0.058107;AN=5008;NS=2504;DP=15330;EAS_AF=0.128;AMR_AF=0.0893;AFR_AF=0.0159;EUR_AF=0.0179;SAS_AF=0.0624;AA=T|||;VT=SNP
20	61998152	rs62206951	C	T	100	PASS	AC=1633;AF=0.326078;AN=5008;NS=2504;DP=14868;EAS_AF=0.1647;AMR_AF=0.3127;AFR_AF=0.5976;EUR_AF=0.1759;SAS_AF=0.2894;AA=C|||;VT=SNP
20	61998174	rs72629023	G	T	100	PASS	AC=1789;AF=0.357228;AN=5008;NS=2504;DP=14992;EAS_AF=0.5734;AMR_AF=0.2824;AFR_AF=0.4304;EUR_AF=0.166;SAS_AF=0.2853;AA=G|||;VT=SNP
20	61998792	rs62206952	A	T	100	PASS	AC=550;AF=0.109824;AN=5008;NS=2504;DP=17163;EAS_AF=0.0099;AMR_AF=0.1009;AFR_AF=0.0703;EUR_AF=0.1581;SAS_AF=0.2229;AA=T|||;VT=SNP
20	61998884	rs62206953	C	T	100	PASS	AC=546;AF=0.109026;AN=5008;NS=2504;DP=16316;EAS_AF=0.0099;AMR_AF=0.1009;AFR_AF=0.0666;EUR_AF=0.1581;SAS_AF=0.2239;AA=T|||;VT=SNP
20	61998992	rs62206954	G	A	100	PASS	AC=548;AF=0.109425;AN=5008;NS=2504;DP=14540;EAS_AF=0.004;AMR_AF=0.1009;AFR_AF=0.0787;EUR_AF=0.1581;SAS_AF=0.2157;AA=G|||;VT=SNP
20	61999308	rs6089899	G	A	100	PASS	AC=1549;AF=0.309305;AN=5008;NS=2504;DP=12370;EAS_AF=0.2351;AMR_AF=0.4524;AFR_AF=0.0272;EUR_AF=0.5517;SAS_AF=0.4162;AA=G|||;VT=SNP
20	61999769	rs6122430	G	A	100	PASS	AC=1604;AF=0.320288;AN=5008;NS=2504;DP=14991;EAS_AF=0.4325;AMR_AF=0.232;AFR_AF=0.2867;EUR_AF=0.2475;SAS_AF=0.3875;AA=G|||;VT=SNP
20	62000202	rs735501	T	C	100	PASS	AC=562;AF=0.11222;AN=5008;NS=2504;DP=19046;EAS_AF=0.0288;AMR_AF=0.1196;AFR_AF=0.1452;EUR_AF=0.161;SAS_AF=0.0982;AA=T|||;VT=SNP
20	62001508	rs6010920	G	A	100	PASS	AC=364;AF=0.0726837;AN=5008;NS=2504;DP=13864;EAS_AF=0.0278;AMR_AF=0.0533;AFR_AF=0.1135;EUR_AF=0.0775;SAS_AF=0.0726;AA=G|||;VT=SNP
20	62001546	rs1107953	C	T	100	PASS	AC=2162;AF=0.431709;AN=5008;NS=2504;DP=14476;EAS_AF=0.6131;AMR_AF=0.4841;AFR_AF=0.3275;EUR_AF=0.4692;SAS_AF=0.3098;AA=C|||;VT=SNP
20	62001744	rs12624321	C	T	100	PASS	AC=1311;AF=0.261781;AN=5008;NS=2504;DP=15027;EAS_AF=0.3542;AMR_AF=0.2896;AFR_AF=0.0711;EUR_AF=0.2684;SAS_AF=0.3978;AA=C|||;VT=SNP
20	62002109	rs4809549	G	C	100	PASS	AC=2227;AF=0.444688;AN=5008;NS=2504;DP=14644;EAS_AF=0.6171;AMR_AF=0.4856;AFR_AF=0.3623;EUR_AF=0.4722;SAS_AF=0.3211;AA=G|||;VT=SNP
20	62003204	rs75710580	C	T	100	PASS	AC=1164;AF=0.232428;AN=5008;NS=2504;DP=19596;EAS_AF=0.3135;AMR_AF=0.2795;AFR_AF=0.0356;EUR_AF=0.2455;SAS_AF=0.3681;AA=C|||;VT=SNP
20	62003447	rs60367095	A	T	100	PASS	AC=687;AF=0.137181;AN=5008;NS=2504;DP=18682;EAS_AF=0.0298;AMR_AF=0.1239;AFR_AF=0.1815;EUR_AF=0.1551;SAS_AF=0.1789;AA=A|||;VT=SNP
20	62003492	rs57619853	T	C	100	PASS	AC=703;AF=0.140375;AN=5008;NS=2504;DP=18659;EAS_AF=0.0298;AMR_AF=0.1297;AFR_AF=0.1815;EUR_AF=0.1561;SAS_AF=0.1902;AA=C|||;VT=SNP
20	62004939	rs34555947	G	A	100	PASS	AC=1193;AF=0.238219;AN=5008;NS=2504;DP=14112;EAS_AF=0.4444;AMR_AF=0.2723;AFR_AF=0.0363;EUR_AF=0.2058;SAS_AF=0.3078;AA=g|||;VT=SNP
20	62004986	rs34638379	C	A	100	PASS	AC=1176;AF=0.234824;AN=5008;NS=2504;DP=14429;EAS_AF=0.4167;AMR_AF=0.2723;AFR_AF=0.0424;EUR_AF=0.2068;SAS_AF=0.3098;AA=C|||;VT=SNP
20	62005045	rs34668034	C	T	100	PASS	AC=1182;AF=0.236022;AN=5008;NS=2504;DP=14806;EAS_AF=0.4157;AMR_AF=0.2738;AFR_AF=0.0461;EUR_AF=0.2068;SAS_AF=0.3108;AA=C|||;VT=SNP
20	62005458	rs35318934	G	C	100	PASS	AC=2383;AF=0.475839;AN=5008;NS=2504;DP=17367;EAS_AF=0.4226;AMR_AF=0.4726;AFR_AF=0.5295;EUR_AF=0.4195;SAS_AF=0.5184;AA=C|||;VT=SNP
20	62005638	rs6089900	C	G	100	PASS	AC=2390;AF=0.477236;AN=5008;NS=2504;DP=16971;EAS_AF=0.4236;AMR_AF=0.4726;AFR_AF=0.5295;EUR_AF=0.4195;SAS_AF=0.5245;AA=G|||;VT=SNP
20	62005888	rs7266872	G	A	100	PASS	AC=460;AF=0.091853;AN=5008;NS=2504;DP=19147;EAS_AF=0.0278;AMR_AF=0.0605;AFR_AF=0.1127;EUR_AF=0.1272;SAS_AF=0.1155;AA=G|||;VT=SNP
20	62007620	rs34331917	T	C	100	PASS	AC=2376;AF=0.474441;AN=5008;NS=2504;DP=12233;EAS_AF=0.4236;AMR_AF=0.4726;AFR_AF=0.528;EUR_AF=0.4185;SAS_AF=0.5133;AA=T|||;VT=SNP
20	62008191	rs34938277	A	G	100	PASS	AC=2620;AF=0.523163;AN=5008;NS=2504;DP=15098;EAS_AF=0.4246;AMR_AF=0.5086;AFR_AF=0.531;EUR_AF=0.4841;SAS_AF=0.6646;AA=G|||;VT=SNP
20	62008246	rs34214119	G	C	100	PASS	AC=2610;AF=0.521166;AN=5008;NS=2504;DP=13724;EAS_AF=0.4236;AMR_AF=0.5086;AFR_AF=0.5287;EUR_AF=0.4841;SAS_AF=0.6585;AA=G|||;VT=SNP
20	62008309	rs59613943	G	A	100	PASS	AC=2619;AF=0.522963;AN=5008;NS=2504;DP=16004;EAS_AF=0.4266;AMR_AF=0.5086;AFR_AF=0.528;EUR_AF=0.4851;SAS_AF=0.6646;AA=G|||;VT=SNP
20	62008596	rs6062914	G	A	100	PASS	AC=719;AF=0.14357;AN=5008;NS=2504;DP=14491;EAS_AF=0.0466;AMR_AF=0.2565;AFR_AF=0.0469;EUR_AF=0.3012;SAS_AF=0.1319;AA=G|||;VT=SNP
20	62008975	rs6090392	G	T	100	PASS	AC=2315;AF=0.46226;AN=5008;NS=2504;DP=18236;EAS_AF=0.4206;AMR_AF=0.4366;AFR_AF=0.4569;EUR_AF=0.3807;SAS_AF=0.6145;AA=G|||;VT=SNP
20	62010341	rs6010922	T	C	100	PASS	AC=3124;AF=0.623802;AN=5008;NS=2504;DP=17963;EAS_AF=0.4603;AMR_AF=0.5706;AFR_AF=0.6452;EUR_AF=0.6223;SAS_AF=0.8027;AA=C|||;VT=SNP
20	62010637	rs73619475	G	A	100	PASS	AC=1294;AF=0.258387;AN=5008;NS=2504;DP=18336;EAS_AF=0.4187;AMR_AF=0.2738;AFR_AF=0.0613;EUR_AF=0.2167;SAS_AF=0.3916;AA=G|||;VT=SNP
20	62010682	rs911047	G	A	100	PASS	AC=3122;AF=0.623403;AN=5008;NS=2504;DP=16934;EAS_AF=0.4603;AMR_AF=0.5692;AFR_AF=0.6437;EUR_AF=0.6233;SAS_AF=0.8027;AA=G|||;VT=SNP
20	62010821	rs911048	C	A	100	PASS	AC=3121;AF=0.623203;AN=5008;NS=2504;DP=17007;EAS_AF=0.4603;AMR_AF=0.5692;AFR_AF=0.643;EUR_AF=0.6233;SAS_AF=0.8027;AA=C|||;VT=SNP
20	62011379	rs71325435	C	T	100	PASS	AC=1417;AF=0.282947;AN=5008;NS=2504;DP=17781;EAS_AF=0.4177;AMR_AF=0.3069;AFR_AF=0.0499;EUR_AF=0.2773;SAS_AF=0.4479;AA=T|||;VT=SNP
20	62011855	rs34034920	A	G	100	PASS	AC=3134;AF=0.625799;AN=5008;NS=2504;DP=14582;EAS_AF=0.4603;AMR_AF=0.5692;AFR_AF=0.6437;EUR_AF=0.6243;SAS_AF=0.8139;AA=G|||;VT=SNP
20	62012183	rs911049	C	T	100	PASS	AC=1171;AF=0.233826;AN=5008;NS=2504;DP=11241;EAS_AF=0.4177;AMR_AF=0.2738;AFR_AF=0.0484;EUR_AF=0.2157;SAS_AF=0.2853;AA=C|||;VT=SNP
20	62012393	rs911050	T	C	100	PASS	AC=3115;AF=0.622005;AN=5008;NS=2504;DP=13039;EAS_AF=0.4683;AMR_AF=0.5706;AFR_AF=0.6309;EUR_AF=0.6243;SAS_AF=0.8027;AA=C|||;VT=SNP
20	62012435	rs911051	G	A	100	PASS	AC=3115;AF=0.622005;AN=5008;NS=2504;DP=13040;EAS_AF=0.4673;AMR_AF=0.572;AFR_AF=0.6309;EUR_AF=0.6243;SAS_AF=0.8027;AA=G|||;VT=SNP
20	62012437	rs911052	C	T	100	PASS	AC=3117;AF=0.622404;AN=5008;NS=2504;DP=13159;EAS_AF=0.4692;AMR_AF=0.572;AFR_AF=0.6309;EUR_AF=0.6243;SAS_AF=0.8027;AA=C|||;VT=SNP
20	62012775	rs911053	G	C	100	PASS	AC=2344;AF=0.468051;AN=5008;NS=2504;DP=18528;EAS_AF=0.4206;AMR_AF=0.4654;AFR_AF=0.3608;EUR_AF=0.4652;SAS_AF=0.6667;AA=C|||;VT=SNP
20	62013272	rs62207987	G	T	100	PASS	AC=671;AF=0.133986;AN=5008;NS=2504;DP=14987;EAS_AF=0.0317;AMR_AF=0.1196;AFR_AF=0.1558;EUR_AF=0.2247;SAS_AF=0.1268;AA=G|||;VT=SNP
20	62013681	rs62207988	T	C	100	PASS	AC=294;AF=0.0587061;AN=5008;NS=2504;DP=14651;EAS_AF=0.0427;AMR_AF=0.0749;AFR_AF=0.0469;EUR_AF=0.1064;SAS_AF=0.0307;AA=T|||;VT=SNP
20	62014305	rs7272809	G	T	100	PASS	AC=912;AF=0.182109;AN=5008;NS=2504;DP=13355;EAS_AF=0.0516;AMR_AF=0.1513;AFR_AF=0.4047;EUR_AF=0.1282;SAS_AF=0.093;AA=T|||;VT=SNP
20	62014686	rs73157488	G	A	100	PASS	AC=634;AF=0.126597;AN=5008;NS=2504;DP=15593;EAS_AF=0.0317;AMR_AF=0.1225;AFR_AF=0.1248;EUR_AF=0.2177;SAS_AF=0.136;AA=G|||;VT=SNP
20	62014997	rs6122434	G	A	100	PASS	AC=1204;AF=0.240415;AN=5008;NS=2504;DP=19204;EAS_AF=0.3909;AMR_AF=0.2925;AFR_AF=0.0598;EUR_AF=0.2167;SAS_AF=0.317;AA=G|||;VT=SNP
20	62015123	rs73157491	C	T	100	PASS	AC=560;AF=0.111821;AN=5008;NS=2504;DP=12309;EAS_AF=0.0317;AMR_AF=0.098;AFR_AF=0.1089;EUR_AF=0.1869;SAS_AF=0.1309;AA=C|||;VT=SNP
20	62015238	rs77454415	G	T	100	PASS	AC=535;AF=0.106829;AN=5008;NS=2504;DP=14037;EAS_AF=0.0089;AMR_AF=0.1023;AFR_AF=0.2239;EUR_AF=0.1133;SAS_AF=0.046;AA=G|||;VT=SNP
20	62015391	rs6011802	T	G	100	PASS	AC=3295;AF=0.657947;AN=5008;NS=2504;DP=12264;EAS_AF=0.499;AMR_AF=0.6124;AFR_AF=0.6967;EUR_AF=0.6402;SAS_AF=0.82;AA=G|||;VT=SNP
20	62015472	rs141859810	G	A	100	PASS	AC=136;AF=0.0271565;AN=5008;NS=2504;DP=7367;EAS_AF=0.0427;AMR_AF=0.0216;AFR_AF=0.0287;EUR_AF=0.0209;SAS_AF=0.0194;AA=g|||;VT=SNP
20	62015547	rs62207989	A	G	100	PASS	AC=576;AF=0.115016;AN=5008;NS=2504;DP=7816;EAS_AF=0.0317;AMR_AF=0.098;AFR_AF=0.121;EUR_AF=0.1869;SAS_AF=0.1309;AA=A|||;VT=SNP
20	62015570	rs11696493	G	A	100	PASS	AC=581;AF=0.116014;AN=5008;NS=2504;DP=8593;EAS_AF=0.0317;AMR_AF=0.0994;AFR_AF=0.1241;EUR_AF=0.1869;SAS_AF=0.1309;AA=g|||;VT=SNP
20	62015968	rs74779678	G	A	100	PASS	AC=537;AF=0.107228;AN=5008;NS=2504;DP=15683;EAS_AF=0.0089;AMR_AF=0.1023;AFR_AF=0.2262;EUR_AF=0.1123;SAS_AF=0.046;AA=G|||;VT=SNP
20	62016035	rs74774099	A	G	100	PASS	AC=150;AF=0.0299521;AN=5008;NS=2504;DP=15545;EAS_AF=0.0427;AMR_AF=0.0216;AFR_AF=0.0272;EUR_AF=0.0219;SAS_AF=0.0348;AA=A|||;VT=SNP
20	62016971	rs6122115	A	G	100	PASS	AC=1220;AF=0.24361;AN=5008;NS=2504;DP=16766;EAS_AF=0.3909;AMR_AF=0.2954;AFR_AF=0.0598;EUR_AF=0.2177;SAS_AF=0.3303;AA=A|||;VT=SNP
20	62017084	rs117747221	A	G	100	PASS	AC=151;AF=0.0301518;AN=5008;NS=2504;DP=18144;EAS_AF=0.0407;AMR_AF=0.0216;AFR_AF=0.0295;EUR_AF=0.0219;SAS_AF=0.0348;AA=A|||;VT=SNP
20	62017378	rs78113641	G	A	100	PASS	AC=93;AF=0.0185703;AN=5008;NS=2504;DP=19736;EAS_AF=0.0407;AMR_AF=0.0187;AFR_AF=0;EUR_AF=0.0209;SAS_AF=0.0184;AA=A|||;VT=SNP
20	62017948	rs13037292	C	A	100	PASS	AC=1219;AF=0.243411;AN=5008;NS=2504;DP=19864;EAS_AF=0.3909;AMR_AF=0.2954;AFR_AF=0.0598;EUR_AF=0.2177;SAS_AF=0.3292;AA=C|||;VT=SNP
20	62017998	rs12625056	G	C	100	PASS	AC=150;AF=0.0299521;AN=5008;NS=2504;DP=18901;EAS_AF=0.0407;AMR_AF=0.0216;AFR_AF=0.0295;EUR_AF=0.0219;SAS_AF=0.0337;AA=G|||;VT=SNP
20	62018051	rs6062916	C	T	100	PASS	AC=770;AF=0.153754;AN=5008;NS=2504;DP=17702;EAS_AF=0.0506;AMR_AF=0.2709;AFR_AF=0.0492;EUR_AF=0.329;SAS_AF=0.138;AA=C|||;VT=SNP
20	62018747	rs6011805	A	G	100	PASS	AC=3301;AF=0.659145;AN=5008;NS=2504;DP=25771;EAS_AF=0.499;AMR_AF=0.6124;AFR_AF=0.7005;EUR_AF=0.6412;SAS_AF=0.82;AA=G|||;VT=SNP
20	62018920	rs6011808	C	T	100	PASS	AC=726;AF=0.144968;AN=5008;NS=2504;DP=28002;EAS_AF=0.0218;AMR_AF=0.1066;AFR_AF=0.2489;EUR_AF=0.1163;SAS_AF=0.1881;AA=C|||;VT=SNP
20	62019089	rs13043012	C	G	100	PASS	AC=149;AF=0.0297524;AN=5008;NS=2504;DP=29430;EAS_AF=0.0397;AMR_AF=0.0216;AFR_AF=0.0295;EUR_AF=0.0219;SAS_AF=0.0337;AA=c|||;VT=SNP
20	62019106	rs13045852	T	C	100	PASS	AC=154;AF=0.0307508;AN=5008;NS=2504;DP=29471;EAS_AF=0.0407;AMR_AF=0.0216;AFR_AF=0.0325;EUR_AF=0.0219;SAS_AF=0.0337;AA=t|||;VT=SNP
20	62019215	rs57413639	C	T	100	PASS	AC=1201;AF=0.239816;AN=5008;NS=2504;DP=31500;EAS_AF=0.375;AMR_AF=0.2939;AFR_AF=0.0598;EUR_AF=0.2177;SAS_AF=0.3282;AA=C|||;VT=SNP
20	62019262	rs79743487	G	A	100	PASS	AC=150;AF=0.0299521;AN=5008;NS=2504;DP=29378;EAS_AF=0.0407;AMR_AF=0.0216;AFR_AF=0.0295;EUR_AF=0.0219;SAS_AF=0.0337;AA=G|||;VT=SNP
20	62019273	rs13037770	G	A	100	PASS	AC=147;AF=0.029353;AN=5008;NS=2504;DP=29446;EAS_AF=0.0407;AMR_AF=0.0216;AFR_AF=0.0272;EUR_AF=0.0229;SAS_AF=0.0327;AA=G|||;VT=SNP
20	62019807	rs117257049	T	C	100	PASS	AC=153;AF=0.0305511;AN=5008;NS=2504;DP=19430;EAS_AF=0.0407;AMR_AF=0.0202;AFR_AF=0.0325;EUR_AF=0.0219;SAS_AF=0.0337;AA=C|||;VT=SNP
20	62019932	rs6011809	G	T	100	PASS	AC=3272;AF=0.653355;AN=5008;NS=2504;DP=17075;EAS_AF=0.4831;AMR_AF=0.611;AFR_AF=0.7005;EUR_AF=0.6412;SAS_AF=0.8078;AA=T|||;VT=SNP
20	62021292	rs144919540	A	G	100	PASS	AC=146;AF=0.0291534;AN=5008;NS=2504;DP=16287;EAS_AF=0.0407;AMR_AF=0.0202;AFR_AF=0.0272;EUR_AF=0.0219;SAS_AF=0.0337;AA=G|||;VT=SNP
20	62021492	rs79017952	G	A	100	PASS	AC=146;AF=0.0291534;AN=5008;NS=2504;DP=18824;EAS_AF=0.0407;AMR_AF=0.0202;AFR_AF=0.0272;EUR_AF=0.0219;SAS_AF=0.0337;AA=G|||;VT=SNP
20	62021554	rs75303605	A	G	100	PASS	AC=150;AF=0.0299521;AN=5008;NS=2504;DP=16907;EAS_AF=0.0407;AMR_AF=0.0202;AFR_AF=0.0303;EUR_AF=0.0219;SAS_AF=0.0337;AA=G|||;VT=SNP
20	62021984	rs141994254	A	C	100	PASS	AC=146;AF=0.0291534;AN=5008;NS=2504;DP=15239;EAS_AF=0.0407;AMR_AF=0.0202;AFR_AF=0.0272;EUR_AF=0.0219;SAS_AF=0.0337;AA=C|||;VT=SNP
20	62022262	rs117698861	C	T	100	PASS	AC=162;AF=0.0323482;AN=5008;NS=2504;DP=15108;EAS_AF=0.0526;AMR_AF=0.0202;AFR_AF=0.0272;EUR_AF=0.0219;SAS_AF=0.0378;AA=C|||;VT=SNP
20	62022310	rs144323601	A	G	100	PASS	AC=162;AF=0.0323482;AN=5008;NS=2504;DP=16006;EAS_AF=0.0526;AMR_AF=0.0202;AFR_AF=0.0272;EUR_AF=0.0219;SAS_AF=0.0378;AA=G|||;VT=SNP
20	62022727	rs62207992	G	A	100	PASS	AC=306;AF=0.0611022;AN=5008;NS=2504;DP=20600;EAS_AF=0.0585;AMR_AF=0.0533;AFR_AF=0.0318;EUR_AF=0.0865;SAS_AF=0.0828;AA=G|||;VT=SNP
20	62022799	rs62207993	T	C	100	PASS	AC=309;AF=0.0617013;AN=5008;NS=2504;DP=21950;EAS_AF=0.0585;AMR_AF=0.0533;AFR_AF=0.034;EUR_AF=0.0865;SAS_AF=0.0828;AA=T|||;VT=SNP
20	62022805	rs6122435	T	C	100	PASS	AC=1103;AF=0.220248;AN=5008;NS=2504;DP=22281;EAS_AF=0.3919;AMR_AF=0.281;AFR_AF=0.0121;EUR_AF=0.2127;SAS_AF=0.2894;AA=T|||;VT=SNP
20	62022977	rs62207994	A	G	100	PASS	AC=313;AF=0.0625;AN=5008;NS=2504;DP=20861;EAS_AF=0.0585;AMR_AF=0.0533;AFR_AF=0.0348;EUR_AF=0.0885;SAS_AF=0.0838;AA=G|||;VT=SNP
20	62023182	rs62207995	G	A	100	PASS	AC=308;AF=0.0615016;AN=5008;NS=2504;DP=19458;EAS_AF=0.0595;AMR_AF=0.0533;AFR_AF=0.0325;EUR_AF=0.0865;SAS_AF=0.0828;AA=G|||;VT=SNP
20	62023517	rs62207996	C	T	100	PASS	AC=366;AF=0.0730831;AN=5008;NS=2504;DP=17514;EAS_AF=0.0575;AMR_AF=0.0562;AFR_AF=0.0787;EUR_AF=0.0835;SAS_AF=0.0828;AA=T|||;VT=SNP
20	62023879	rs75905128	G	C	100	PASS	AC=275;AF=0.0549121;AN=5008;NS=2504;DP=18975;EAS_AF=0.0466;AMR_AF=0.0533;AFR_AF=0.0318;EUR_AF=0.0865;SAS_AF=0.0634;AA=G|||;VT=SNP
20	62024275	rs1535243	A	G	100	PASS	AC=3255;AF=0.64996;AN=5008;NS=2504;DP=18807;EAS_AF=0.5069;AMR_AF=0.6182;AFR_AF=0.6664;EUR_AF=0.6421;SAS_AF=0.8057;AA=G|||;VT=SNP
20	62025749	rs117664298	T	C	100	PASS	AC=151;AF=0.0301518;AN=5008;NS=2504;DP=18847;EAS_AF=0.0536;AMR_AF=0.0202;AFR_AF=0.0295;EUR_AF=0.0219;SAS_AF=0.0225;AA=C|||;VT=SNP
20	62025827	rs115051759	G	A	100	PASS	AC=152;AF=0.0303514;AN=5008;NS=2504;DP=15664;EAS_AF=0.0536;AMR_AF=0.0202;AFR_AF=0.0303;EUR_AF=0.0219;SAS_AF=0.0225;AA=A|||;VT=SNP
20	62026398	rs117129712	C	T	100	PASS	AC=407;AF=0.08127;AN=5008;NS=2504;DP=18814;EAS_AF=0.0437;AMR_AF=0.0562;AFR_AF=0.053;EUR_AF=0.0944;SAS_AF=0.1626;AA=C|||;VT=SNP
20	62026448	rs62207998	C	T	100	PASS	AC=546;AF=0.109026;AN=5008;NS=2504;DP=17945;EAS_AF=0.0248;AMR_AF=0.1023;AFR_AF=0.1029;EUR_AF=0.1869;SAS_AF=0.1288;AA=C|||;VT=SNP
20	62026990	rs964099	G	A	100	PASS	AC=540;AF=0.107827;AN=5008;NS=2504;DP=9846;EAS_AF=0.0089;AMR_AF=0.1066;AFR_AF=0.2231;EUR_AF=0.1153;SAS_AF=0.047;AA=G|||;VT=SNP
20	62027042	rs4395296	G	A	100	PASS	AC=565;AF=0.112819;AN=5008;NS=2504;DP=11175;EAS_AF=0.0308;AMR_AF=0.1023;AFR_AF=0.118;EUR_AF=0.1829;SAS_AF=0.1258;AA=G|||;VT=SNP
20	62027516	rs13040963	A	T	100	PASS	AC=1312;AF=0.261981;AN=5008;NS=2504;DP=14581;EAS_AF=0.4097;AMR_AF=0.2161;AFR_AF=0.0915;EUR_AF=0.2157;SAS_AF=0.4202;AA=T|||;VT=SNP
20	62028046	rs2038440	A	G	100	PASS	AC=1781;AF=0.355631;AN=5008;NS=2504;DP=16041;EAS_AF=0.5238;AMR_AF=0.2594;AFR_AF=0.3359;EUR_AF=0.2425;SAS_AF=0.3937;AA=A|||;VT=SNP
20	62028063	rs2038441	A	C	100	PASS	AC=3417;AF=0.682308;AN=5008;NS=2504;DP=16323;EAS_AF=0.9236;AMR_AF=0.6383;AFR_AF=0.5552;EUR_AF=0.5477;SAS_AF=0.7751;AA=C|||;VT=SNP
20	62028210	rs2038442	G	A	100	PASS	AC=3415;AF=0.681909;AN=5008;NS=2504;DP=20031;EAS_AF=0.9236;AMR_AF=0.6383;AFR_AF=0.5522;EUR_AF=0.5477;SAS_AF=0.7771;AA=A|||;VT=SNP
20	62028308	rs4809552	C	T	100	PASS	AC=1378;AF=0.27516;AN=5008;NS=2504;DP=19703;EAS_AF=0.495;AMR_AF=0.2262;AFR_AF=0.3101;EUR_AF=0.1759;SAS_AF=0.138;AA=C|||;VT=SNP
20	62028353	rs8119606	C	T	100	PASS	AC=577;AF=0.115216;AN=5008;NS=2504;DP=18081;EAS_AF=0.0089;AMR_AF=0.1124;AFR_AF=0.2466;EUR_AF=0.1153;SAS_AF=0.0491;AA=C|||;VT=SNP
20	62029016	rs12625971	T	C	100	PASS	AC=1846;AF=0.36861;AN=5008;NS=2504;DP=16701;EAS_AF=0.5228;AMR_AF=0.3012;AFR_AF=0.4365;EUR_AF=0.2634;SAS_AF=0.274;AA=C|||;VT=SNP
20	62029070	rs12625977	T	C	100	PASS	AC=1632;AF=0.325879;AN=5008;NS=2504;DP=16108;EAS_AF=0.5248;AMR_AF=0.2565;AFR_AF=0.3185;EUR_AF=0.2386;SAS_AF=0.2699;AA=C|||;VT=SNP
20	62029114	rs12625980	T	C	100	PASS	AC=1595;AF=0.31849;AN=5008;NS=2504;DP=17391;EAS_AF=0.5129;AMR_AF=0.2565;AFR_AF=0.3154;EUR_AF=0.2386;SAS_AF=0.2485;AA=t|||;VT=SNP
20	62029224	rs6122437	C	G	100	PASS	AC=1200;AF=0.239617;AN=5008;NS=2504;DP=16135;EAS_AF=0.381;AMR_AF=0.2983;AFR_AF=0.0613;EUR_AF=0.2177;SAS_AF=0.316;AA=C|||;VT=SNP
20	62029334	rs67154078	A	G	100	PASS	AC=1631;AF=0.325679;AN=5008;NS=2504;DP=16537;EAS_AF=0.5248;AMR_AF=0.255;AFR_AF=0.3185;EUR_AF=0.2386;SAS_AF=0.2699;AA=a|||;VT=SNP
20	62029339	rs73619476	C	A	100	PASS	AC=1631;AF=0.325679;AN=5008;NS=2504;DP=16322;EAS_AF=0.5248;AMR_AF=0.255;AFR_AF=0.3185;EUR_AF=0.2386;SAS_AF=0.2699;AA=A|||;VT=SNP
20	62029583	rs66497410	T	A	100	PASS	AC=1630;AF=0.325479;AN=5008;NS=2504;DP=16078;EAS_AF=0.5109;AMR_AF=0.2378;AFR_AF=0.3623;EUR_AF=0.2475;SAS_AF=0.227;AA=T|||;VT=SNP
20	62029711	rs6010927	G	A	100	PASS	AC=1716;AF=0.342652;AN=5008;NS=2504;DP=18558;EAS_AF=0.371;AMR_AF=0.3833;AFR_AF=0.2421;EUR_AF=0.2793;SAS_AF=0.4857;AA=G|||;VT=SNP
20	62030870	rs35471257	G	A	100	PASS	AC=1094;AF=0.21845;AN=5008;NS=2504;DP=15512;EAS_AF=0.3889;AMR_AF=0.2738;AFR_AF=0.0129;EUR_AF=0.2127;SAS_AF=0.2873;AA=G|||;VT=SNP
20	62031046	rs12624447	A	G	100	PASS	AC=3029;AF=0.604832;AN=5008;NS=2504;DP=16285;EAS_AF=0.9077;AMR_AF=0.5605;AFR_AF=0.4637;EUR_AF=0.4354;SAS_AF=0.6892;AA=G|||;VT=SNP
20	62032035	rs3746372	C	A	100	PASS	AC=1167;AF=0.233027;AN=5008;NS=2504;DP=15556;EAS_AF=0.4067;AMR_AF=0.2882;AFR_AF=0.0129;EUR_AF=0.2266;SAS_AF=0.319;AA=C|||;VT=SNP
20	62032619	rs6089905	G	T	100	PASS	AC=2958;AF=0.590655;AN=5008;NS=2504;DP=15686;EAS_AF=0.9087;AMR_AF=0.5576;AFR_AF=0.413;EUR_AF=0.4324;SAS_AF=0.6892;AA=T|||;VT=SNP
20	62032623	rs34839288	A	G	100	PASS	AC=1207;AF=0.241014;AN=5008;NS=2504;DP=15555;EAS_AF=0.4187;AMR_AF=0.2867;AFR_AF=0.0136;EUR_AF=0.2266;SAS_AF=0.3476;AA=A|||;VT=SNP
20	62032671	rs6122438	G	A	100	PASS	AC=2717;AF=0.542532;AN=5008;NS=2504;DP=15839;EAS_AF=0.9058;AMR_AF=0.4467;AFR_AF=0.407;EUR_AF=0.3777;SAS_AF=0.589;AA=A|||;VT=SNP
20	62032790	rs6122439	C	A	100	PASS	AC=1295;AF=0.258586;AN=5008;NS=2504;DP=16140;EAS_AF=0.4911;AMR_AF=0.1916;AFR_AF=0.152;EUR_AF=0.1203;SAS_AF=0.3528;AA=C|||;VT=SNP
20	62032935	rs6090403	C	T	100	PASS	AC=3135;AF=0.625998;AN=5008;NS=2504;DP=16369;EAS_AF=0.9147;AMR_AF=0.5922;AFR_AF=0.4508;EUR_AF=0.4901;SAS_AF=0.729;AA=t|||;VT=SNP
20	62033142	rs7265714	A	G	100	PASS	AC=3018;AF=0.602636;AN=5008;NS=2504;DP=19736;EAS_AF=0.9077;AMR_AF=0.5605;AFR_AF=0.4561;EUR_AF=0.4344;SAS_AF=0.6892;AA=g|||;VT=SNP
20	62033208	rs12479841	C	G	100	PASS	AC=520;AF=0.103834;AN=5008;NS=2504;DP=19324;EAS_AF=0.0179;AMR_AF=0.1138;AFR_AF=0.062;EUR_AF=0.0586;SAS_AF=0.2883;AA=c|||;VT=SNP
20	62033616	rs2281568	G	A	100	PASS	AC=2717;AF=0.542532;AN=5008;NS=2504;DP=22292;EAS_AF=0.9058;AMR_AF=0.4467;AFR_AF=0.4047;EUR_AF=0.3787;SAS_AF=0.591;AA=A|||;VT=SNP
20	62034175	rs3746371	C	T	100	PASS	AC=703;AF=0.140375;AN=5008;NS=2504;DP=17299;EAS_AF=0.4633;AMR_AF=0.072;AFR_AF=0.0666;EUR_AF=0.0636;SAS_AF=0.0348;AA=C|||;VT=SNP
20	62034258	rs3746369	C	A	100	PASS	AC=683;AF=0.136382;AN=5008;NS=2504;DP=18244;EAS_AF=0.4633;AMR_AF=0.0692;AFR_AF=0.0552;EUR_AF=0.0626;SAS_AF=0.0327;AA=C|||;VT=SNP
20	62034373	rs3746368	C	T	100	PASS	AC=686;AF=0.136981;AN=5008;NS=2504;DP=18304;EAS_AF=0.4633;AMR_AF=0.0706;AFR_AF=0.0552;EUR_AF=0.0626;SAS_AF=0.0348;AA=C|||;VT=SNP
20	62035103	rs3746367	C	T	100	PASS	AC=1017;AF=0.203075;AN=5008;NS=2504;DP=26370;EAS_AF=0.4792;AMR_AF=0.0778;AFR_AF=0.1475;EUR_AF=0.0666;SAS_AF=0.2229;AA=C|||;VT=SNP
20	62035603	rs13038614	C	A	100	PASS	AC=1222;AF=0.24401;AN=5008;NS=2504;DP=15424;EAS_AF=0.4087;AMR_AF=0.3098;AFR_AF=0.0166;EUR_AF=0.2614;SAS_AF=0.317;AA=C|||;VT=SNP
20	62035706	rs12625113	G	T	100	PASS	AC=1472;AF=0.29393;AN=5008;NS=2504;DP=14412;EAS_AF=0.5258;AMR_AF=0.3127;AFR_AF=0.1029;EUR_AF=0.3807;SAS_AF=0.2106;AA=g|||;VT=SNP
20	62036301	rs11698085	G	C	100	PASS	AC=335;AF=0.066893;AN=5008;NS=2504;DP=16330;EAS_AF=0.0288;AMR_AF=0.0706;AFR_AF=0.0393;EUR_AF=0.1252;SAS_AF=0.0808;AA=G|||;VT=SNP
20	62036304	rs45490998	G	A	100	PASS	AC=357;AF=0.0712859;AN=5008;NS=2504;DP=16560;EAS_AF=0.1062;AMR_AF=0.1066;AFR_AF=0.0008;EUR_AF=0.0875;SAS_AF=0.089;AA=G|||;VT=SNP
20	62037089	rs114805896	G	A	100	PASS	AC=351;AF=0.0700879;AN=5008;NS=2504;DP=15222;EAS_AF=0.0417;AMR_AF=0.0692;AFR_AF=0.1036;EUR_AF=0.0815;SAS_AF=0.0429;AA=G|||;VT=SNP
20	62037492	rs13039706	C	G	100	PASS	AC=585;AF=0.116813;AN=5008;NS=2504;DP=10555;EAS_AF=0.1319;AMR_AF=0.1037;AFR_AF=0.003;EUR_AF=0.0905;SAS_AF=0.2914;AA=C|||;VT=SNP
20	62037749	rs6122440	G	A	100	PASS	AC=519;AF=0.103634;AN=5008;NS=2504;DP=13355;EAS_AF=0.4395;AMR_AF=0.036;AFR_AF=0.0015;EUR_AF=0.0318;SAS_AF=0.0174;AA=G|||;VT=SNP
20	62038277	rs1801475	T	G	100	PASS	AC=2957;AF=0.590455;AN=5008;NS=2504;DP=11476;EAS_AF=0.6687;AMR_AF=0.5519;AFR_AF=0.4629;EUR_AF=0.6382;SAS_AF=0.6605;AA=G|||;VT=SNP;EX_TARGET
20	62038378	rs1801471	A	T	100	PASS	AC=547;AF=0.109225;AN=5008;NS=2504;DP=11056;EAS_AF=0.1319;AMR_AF=0.1037;AFR_AF=0.003;EUR_AF=0.0895;SAS_AF=0.2536;AA=A|||;VT=SNP;EX_TARGET
20	62038757	rs3746364	C	T	100	PASS	AC=363;AF=0.072484;AN=5008;NS=2504;DP=13069;EAS_AF=0.1151;AMR_AF=0.1009;AFR_AF=0.0008;EUR_AF=0.0865;SAS_AF=0.091;AA=c|||;VT=SNP
20	62038810	rs3746363	G	C	100	PASS	AC=1178;AF=0.235224;AN=5008;NS=2504;DP=12640;EAS_AF=0.4851;AMR_AF=0.1369;AFR_AF=0.2678;EUR_AF=0.1531;SAS_AF=0.0879;AA=G|||;VT=SNP
20	62038866	rs3746362	G	C	100	PASS	AC=1174;AF=0.234425;AN=5008;NS=2504;DP=11900;EAS_AF=0.4861;AMR_AF=0.1369;AFR_AF=0.264;EUR_AF=0.1531;SAS_AF=0.0879;AA=G|||;VT=SNP
20	62038923	rs3746361	G	C	100	PASS	AC=765;AF=0.152756;AN=5008;NS=2504;DP=13075;EAS_AF=0.4663;AMR_AF=0.0706;AFR_AF=0.1006;EUR_AF=0.0716;SAS_AF=0.0419;AA=G|||;VT=SNP
20	62039195	rs28378948	C	G	100	PASS	AC=119;AF=0.023762;AN=5008;NS=2504;DP=15109;EAS_AF=0.0367;AMR_AF=0.0274;AFR_AF=0.0015;EUR_AF=0.0378;SAS_AF=0.0235;AA=C|||;VT=SNP
20	62039616	rs34821017	A	G	100	PASS	AC=1072;AF=0.214058;AN=5008;NS=2504;DP=13463;EAS_AF=0.1994;AMR_AF=0.2248;AFR_AF=0.1286;EUR_AF=0.1412;SAS_AF=0.4121;AA=A|||;VT=SNP
20	62040022	rs2236197	T	C	100	PASS	AC=1182;AF=0.236022;AN=5008;NS=2504;DP=13492;EAS_AF=0.4851;AMR_AF=0.1369;AFR_AF=0.27;EUR_AF=0.1531;SAS_AF=0.089;AA=C|||;VT=SNP
20	62040172	rs2236198	G	A	100	PASS	AC=871;AF=0.173922;AN=5008;NS=2504;DP=13628;EAS_AF=0.4782;AMR_AF=0.0793;AFR_AF=0.1369;EUR_AF=0.0825;SAS_AF=0.0716;AA=G|||;VT=SNP
20	62040955	rs4809553	G	T	100	PASS	AC=796;AF=0.158946;AN=5008;NS=2504;DP=18138;EAS_AF=0.4673;AMR_AF=0.0778;AFR_AF=0.1089;EUR_AF=0.0825;SAS_AF=0.045;AA=G|||;VT=SNP
20	62044352	rs6062444	A	C	100	PASS	AC=752;AF=0.15016;AN=5008;NS=2504;DP=20992;EAS_AF=0.0377;AMR_AF=0.1801;AFR_AF=0.0688;EUR_AF=0.332;SAS_AF=0.1677;AA=A|||;VT=SNP
20	62044369	rs3787131	T	G	100	PASS	AC=1070;AF=0.213658;AN=5008;NS=2504;DP=21785;EAS_AF=0.0387;AMR_AF=0.2493;AFR_AF=0.1899;EUR_AF=0.4235;SAS_AF=0.1851;AA=T|||;VT=SNP
20	62045300	rs2281569	G	A	100	PASS	AC=1004;AF=0.200479;AN=5008;NS=2504;DP=16094;EAS_AF=0.5813;AMR_AF=0.1585;AFR_AF=0.1808;EUR_AF=0.0358;SAS_AF=0.0337;AA=G|||;VT=SNP
20	62045709	rs2281570	C	T	100	PASS	AC=1712;AF=0.341853;AN=5008;NS=2504;DP=16274;EAS_AF=0.5843;AMR_AF=0.3703;AFR_AF=0.3654;EUR_AF=0.2127;SAS_AF=0.1728;AA=T|||;VT=SNP
20	62047575	rs13040636	G	A	100	PASS	AC=400;AF=0.0798722;AN=5008;NS=2504;DP=16666;EAS_AF=0.1141;AMR_AF=0.1239;AFR_AF=0;EUR_AF=0.1282;SAS_AF=0.0716;AA=G|||;VT=SNP
20	62047925	rs3865527	T	C	100	PASS	AC=3952;AF=0.789137;AN=5008;NS=2504;DP=15593;EAS_AF=0.9633;AMR_AF=0.7608;AFR_AF=0.8071;EUR_AF=0.5964;SAS_AF=0.8037;AA=C|||;VT=SNP
20	62047947	rs7271899	C	A	100	PASS	AC=725;AF=0.144768;AN=5008;NS=2504;DP=15479;EAS_AF=0.0397;AMR_AF=0.1744;AFR_AF=0.2587;EUR_AF=0.1233;SAS_AF=0.1002;AA=C|||;VT=SNP
20	62048086	rs8123680	C	T	100	PASS	AC=702;AF=0.140176;AN=5008;NS=2504;DP=12590;EAS_AF=0.0347;AMR_AF=0.1599;AFR_AF=0.0582;EUR_AF=0.3161;SAS_AF=0.1646;AA=C|||;VT=SNP
20	62048087	rs3865528	G	C	100	PASS	AC=1773;AF=0.354034;AN=5008;NS=2504;DP=12546;EAS_AF=0.5942;AMR_AF=0.3804;AFR_AF=0.3835;EUR_AF=0.2028;SAS_AF=0.2035;AA=C|||;VT=SNP
20	62048329	rs117588853	C	T	100	PASS	AC=301;AF=0.0601038;AN=5008;NS=2504;DP=14796;EAS_AF=0.004;AMR_AF=0.1369;AFR_AF=0.0053;EUR_AF=0.0845;SAS_AF=0.1125;AA=C|||;VT=SNP
20	62048654	rs6089908	C	T	100	PASS	AC=1804;AF=0.360224;AN=5008;NS=2504;DP=14418;EAS_AF=0.1141;AMR_AF=0.3213;AFR_AF=0.3366;EUR_AF=0.5268;SAS_AF=0.502;AA=T|||;VT=SNP
20	62048710	rs3865529	C	G	100	PASS	AC=2178;AF=0.434904;AN=5008;NS=2504;DP=18186;EAS_AF=0.7063;AMR_AF=0.3559;AFR_AF=0.5174;EUR_AF=0.2078;SAS_AF=0.3333;AA=C|||;VT=SNP
20	62048756	rs3895449	G	A	100	PASS	AC=744;AF=0.148562;AN=5008;NS=2504;DP=18181;EAS_AF=0.5466;AMR_AF=0.1556;AFR_AF=0.025;EUR_AF=0.0348;SAS_AF=0.0174;AA=g|||;VT=SNP
20	62048947	rs6090411	G	A	100	PASS	AC=1012;AF=0.202077;AN=5008;NS=2504;DP=16117;EAS_AF=0.5774;AMR_AF=0.1614;AFR_AF=0.1891;EUR_AF=0.0358;SAS_AF=0.0327;AA=g|||;VT=SNP
20	62049495	rs4809297	T	G	100	PASS	AC=3058;AF=0.610623;AN=5008;NS=2504;DP=13753;EAS_AF=0.7361;AMR_AF=0.6787;AFR_AF=0.5817;EUR_AF=0.6481;SAS_AF=0.4335;AA=G|||;VT=SNP
20	62049687	rs3787130	G	A	100	PASS	AC=1462;AF=0.291933;AN=5008;NS=2504;DP=13989;EAS_AF=0.6845;AMR_AF=0.2925;AFR_AF=0.2277;EUR_AF=0.166;SAS_AF=0.1033;AA=G|||;VT=SNP
20	62049793	rs3787129	G	C	100	PASS	AC=1002;AF=0.20008;AN=5008;NS=2504;DP=15287;EAS_AF=0.5744;AMR_AF=0.1628;AFR_AF=0.1831;EUR_AF=0.0368;SAS_AF=0.0317;AA=G|||;VT=SNP
20	62050005	rs73157644	A	C	100	PASS	AC=1379;AF=0.275359;AN=5008;NS=2504;DP=15609;EAS_AF=0.5843;AMR_AF=0.2867;AFR_AF=0.2352;EUR_AF=0.1869;SAS_AF=0.0941;AA=A|||;VT=SNP
20	62050044	rs6011822	A	G	100	PASS	AC=3964;AF=0.791534;AN=5008;NS=2504;DP=15144;EAS_AF=0.6776;AMR_AF=0.7983;AFR_AF=0.857;EUR_AF=0.7813;SAS_AF=0.8262;AA=G|||;VT=SNP
20	62050063	rs6011823	C	A	100	PASS	AC=2285;AF=0.45627;AN=5008;NS=2504;DP=15413;EAS_AF=0.7004;AMR_AF=0.513;AFR_AF=0.4682;EUR_AF=0.333;SAS_AF=0.2751;AA=C|||;VT=SNP
20	62050260	rs35612393	A	G	100	PASS	AC=701;AF=0.139976;AN=5008;NS=2504;DP=14809;EAS_AF=0.0347;AMR_AF=0.1599;AFR_AF=0.0598;EUR_AF=0.3141;SAS_AF=0.1636;AA=G|||;VT=SNP
20	62050279	rs12480084	A	G	100	PASS	AC=984;AF=0.196486;AN=5008;NS=2504;DP=14840;EAS_AF=0.0506;AMR_AF=0.2853;AFR_AF=0.0567;EUR_AF=0.3728;SAS_AF=0.2914;AA=G|||;VT=SNP
20	62050296	rs35268259	A	G	100	PASS	AC=691;AF=0.137979;AN=5008;NS=2504;DP=14433;EAS_AF=0.0367;AMR_AF=0.1599;AFR_AF=0.0514;EUR_AF=0.3141;SAS_AF=0.1626;AA=G|||;VT=SNP
20	62050379	rs4809298	G	A	100	PASS	AC=1917;AF=0.382788;AN=5008;NS=2504;DP=15194;EAS_AF=0.5784;AMR_AF=0.3948;AFR_AF=0.4977;EUR_AF=0.2048;SAS_AF=0.2004;AA=G|||;VT=SNP
20	62050583	rs4809299	T	G	100	PASS	AC=2859;AF=0.570887;AN=5008;NS=2504;DP=15479;EAS_AF=0.6359;AMR_AF=0.5663;AFR_AF=0.5318;EUR_AF=0.5577;SAS_AF=0.5736;AA=G|||;VT=SNP
20	62051097	rs12481298	G	A	100	PASS	AC=254;AF=0.0507188;AN=5008;NS=2504;DP=14906;EAS_AF=0.003;AMR_AF=0.1268;AFR_AF=0.0045;EUR_AF=0.0586;SAS_AF=0.1002;AA=G|||;VT=SNP
20	62051455	rs6122118	C	G	100	PASS	AC=974;AF=0.194489;AN=5008;NS=2504;DP=14552;EAS_AF=0.5625;AMR_AF=0.1657;AFR_AF=0.1702;EUR_AF=0.0358;SAS_AF=0.0317;AA=C|||;VT=SNP
20	62051865	rs6062925	G	A	100	PASS	AC=2813;AF=0.561701;AN=5008;NS=2504;DP=12533;EAS_AF=0.6438;AMR_AF=0.5533;AFR_AF=0.5257;EUR_AF=0.5229;SAS_AF=0.5716;AA=A|||;VT=SNP
20	62051974	rs12626055	G	A	100	PASS	AC=962;AF=0.192093;AN=5008;NS=2504;DP=13459;EAS_AF=0.5744;AMR_AF=0.1657;AFR_AF=0.152;EUR_AF=0.0358;SAS_AF=0.0317;AA=g|||;VT=SNP
20	62052040	rs34659510	C	T	100	PASS	AC=403;AF=0.0804712;AN=5008;NS=2504;DP=12129;EAS_AF=0.1101;AMR_AF=0.1239;AFR_AF=0.0045;EUR_AF=0.1292;SAS_AF=0.0716;AA=C|||;VT=SNP
20	62052254	rs4809554	T	C	100	PASS	AC=2832;AF=0.565495;AN=5008;NS=2504;DP=16320;EAS_AF=0.626;AMR_AF=0.5548;AFR_AF=0.5522;EUR_AF=0.5278;SAS_AF=0.5675;AA=C|||;VT=SNP
20	62052695	rs3787128	T	C	100	PASS	AC=2821;AF=0.563299;AN=5008;NS=2504;DP=17033;EAS_AF=0.6429;AMR_AF=0.5591;AFR_AF=0.5219;EUR_AF=0.5348;SAS_AF=0.5695;AA=C|||;VT=SNP
20	62052766	rs3787127	G	A	100	PASS	AC=2820;AF=0.563099;AN=5008;NS=2504;DP=14635;EAS_AF=0.6429;AMR_AF=0.5591;AFR_AF=0.5212;EUR_AF=0.5348;SAS_AF=0.5695;AA=C|||;VT=SNP
20	62053017	rs75164100	A	G	100	PASS	AC=343;AF=0.0684904;AN=5008;NS=2504;DP=14679;EAS_AF=0.0159;AMR_AF=0.1398;AFR_AF=0.0068;EUR_AF=0.0865;SAS_AF=0.137;AA=A|||;VT=SNP
20	62053035	rs3787125	A	C	100	PASS	AC=2480;AF=0.495208;AN=5008;NS=2504;DP=13895;EAS_AF=0.6468;AMR_AF=0.4697;AFR_AF=0.416;EUR_AF=0.4294;SAS_AF=0.5317;AA=C|||;VT=SNP
20	62053117	rs3827019	T	G	100	PASS	AC=1231;AF=0.245807;AN=5008;NS=2504;DP=12880;EAS_AF=0.1429;AMR_AF=0.366;AFR_AF=0.1762;EUR_AF=0.3519;SAS_AF=0.2515;AA=T|||;VT=SNP
20	62053131	rs3827018	G	A	100	PASS	AC=435;AF=0.086861;AN=5008;NS=2504;DP=12391;EAS_AF=0.124;AMR_AF=0.1297;AFR_AF=0.0008;EUR_AF=0.1441;SAS_AF=0.0757;AA=G|||;VT=SNP
20	62053173	rs13045620	C	T	100	PASS	AC=624;AF=0.124601;AN=5008;NS=2504;DP=12347;EAS_AF=0.0347;AMR_AF=0.1354;AFR_AF=0.0484;EUR_AF=0.2783;SAS_AF=0.1544;AA=C|||;VT=SNP
20	62053199	rs4809555	G	A	100	PASS	AC=1636;AF=0.326677;AN=5008;NS=2504;DP=11593;EAS_AF=0.6121;AMR_AF=0.3012;AFR_AF=0.2224;EUR_AF=0.3241;SAS_AF=0.1943;AA=A|||;VT=SNP
20	62053482	rs117491878	T	C	100	PASS	AC=352;AF=0.0702875;AN=5008;NS=2504;DP=12346;EAS_AF=0.0159;AMR_AF=0.1398;AFR_AF=0.0061;EUR_AF=0.0984;SAS_AF=0.135;AA=T|||;VT=SNP
20	62053754	rs3893041	C	T	100	PASS	AC=1342;AF=0.267971;AN=5008;NS=2504;DP=11491;EAS_AF=0.5913;AMR_AF=0.1686;AFR_AF=0.264;EUR_AF=0.0427;SAS_AF=0.2423;AA=C|||;VT=SNP
20	62054901	rs6089909	G	A	100	PASS	AC=624;AF=0.124601;AN=5008;NS=2504;DP=16591;EAS_AF=0.0347;AMR_AF=0.134;AFR_AF=0.0499;EUR_AF=0.2793;SAS_AF=0.1524;AA=g|||;VT=SNP
20	62054912	rs12479476	C	A	100	PASS	AC=305;AF=0.0609026;AN=5008;NS=2504;DP=16114;EAS_AF=0.003;AMR_AF=0.1383;AFR_AF=0.0053;EUR_AF=0.0974;SAS_AF=0.1033;AA=c|||;VT=SNP
20	62055037	rs3787123	C	T	100	PASS	AC=975;AF=0.194688;AN=5008;NS=2504;DP=15454;EAS_AF=0.5724;AMR_AF=0.1643;AFR_AF=0.1634;EUR_AF=0.0378;SAS_AF=0.0307;AA=c|||;VT=SNP
20	62055054	rs3787122	G	A	100	PASS	AC=553;AF=0.110423;AN=5008;NS=2504;DP=15487;EAS_AF=0.0337;AMR_AF=0.134;AFR_AF=0.0144;EUR_AF=0.2783;SAS_AF=0.1299;AA=g|||;VT=SNP
20	62055105	rs3787121	C	T	100	PASS	AC=432;AF=0.086262;AN=5008;NS=2504;DP=15633;EAS_AF=0.1111;AMR_AF=0.1441;AFR_AF=0.0015;EUR_AF=0.1421;SAS_AF=0.0767;AA=c|||;VT=SNP
20	62055160	rs6090414	C	G	100	PASS	AC=623;AF=0.124401;AN=5008;NS=2504;DP=15446;EAS_AF=0.0347;AMR_AF=0.134;AFR_AF=0.0492;EUR_AF=0.2793;SAS_AF=0.1524;AA=c|||;VT=SNP
20	62055200	rs3787120	C	A	100	PASS	AC=1294;AF=0.258387;AN=5008;NS=2504;DP=14405;EAS_AF=0.5744;AMR_AF=0.17;AFR_AF=0.2413;EUR_AF=0.0417;SAS_AF=0.2413;AA=t|||;VT=SNP
20	62055337	rs45464194	G	A	100	PASS	AC=351;AF=0.0700879;AN=5008;NS=2504;DP=13665;EAS_AF=0.0159;AMR_AF=0.1383;AFR_AF=0.0053;EUR_AF=0.0974;SAS_AF=0.137;AA=G|||;VT=SNP
20	62055417	rs6089910	G	A	100	PASS	AC=623;AF=0.124401;AN=5008;NS=2504;DP=15229;EAS_AF=0.0347;AMR_AF=0.134;AFR_AF=0.0492;EUR_AF=0.2793;SAS_AF=0.1524;AA=G|||;VT=SNP
20	62055739	rs2302514	C	T	100	PASS	AC=978;AF=0.195288;AN=5008;NS=2504;DP=11559;EAS_AF=0.5714;AMR_AF=0.1657;AFR_AF=0.1657;EUR_AF=0.0378;SAS_AF=0.0307;AA=C|||;VT=SNP
20	62056013	rs6062927	G	A	100	PASS	AC=644;AF=0.128594;AN=5008;NS=2504;DP=16986;EAS_AF=0.0347;AMR_AF=0.1354;AFR_AF=0.0635;EUR_AF=0.2793;SAS_AF=0.1534;AA=G|||;VT=SNP
20	62056123	rs3827017	C	T	100	PASS	AC=649;AF=0.129593;AN=5008;NS=2504;DP=16473;EAS_AF=0.0347;AMR_AF=0.1369;AFR_AF=0.0673;EUR_AF=0.2793;SAS_AF=0.1524;AA=C|||;VT=SNP
20	62056148	rs73918912	G	A	100	PASS	AC=428;AF=0.0854633;AN=5008;NS=2504;DP=16769;EAS_AF=0.0188;AMR_AF=0.0908;AFR_AF=0.1346;EUR_AF=0.1064;SAS_AF=0.0624;AA=G|||;VT=SNP
20	62056327	rs3787119	G	C	100	PASS	AC=432;AF=0.086262;AN=5008;NS=2504;DP=19493;EAS_AF=0.1111;AMR_AF=0.1441;AFR_AF=0.0015;EUR_AF=0.1421;SAS_AF=0.0767;AA=G|||;VT=SNP
20	62056333	rs3787118	C	G	100	PASS	AC=955;AF=0.190695;AN=5008;NS=2504;DP=19507;EAS_AF=0.5724;AMR_AF=0.1643;AFR_AF=0.1483;EUR_AF=0.0378;SAS_AF=0.0307;AA=C|||;VT=SNP
20	62056349	rs80351187	G	A	100	PASS	AC=350;AF=0.0698882;AN=5008;NS=2504;DP=19597;EAS_AF=0.0159;AMR_AF=0.1369;AFR_AF=0.0053;EUR_AF=0.0974;SAS_AF=0.137;AA=g|||;VT=SNP
20	62056466	rs79477279	T	C	100	PASS	AC=350;AF=0.0698882;AN=5008;NS=2504;DP=17642;EAS_AF=0.0159;AMR_AF=0.1369;AFR_AF=0.0053;EUR_AF=0.0974;SAS_AF=0.137;AA=T|||;VT=SNP
20	62056929	rs6010933	C	T	100	PASS	AC=1086;AF=0.216853;AN=5008;NS=2504;DP=17109;EAS_AF=0.0506;AMR_AF=0.281;AFR_AF=0.1346;EUR_AF=0.3767;SAS_AF=0.2894;AA=T|||;VT=SNP
20	62058372	rs6062447	C	G	100	PASS	AC=1088;AF=0.217252;AN=5008;NS=2504;DP=16216;EAS_AF=0.0506;AMR_AF=0.2795;AFR_AF=0.1377;EUR_AF=0.3767;SAS_AF=0.2883;AA=G|||;VT=SNP
20	62058680	rs6089911	A	G	100	PASS	AC=1076;AF=0.214856;AN=5008;NS=2504;DP=16696;EAS_AF=0.0506;AMR_AF=0.2853;AFR_AF=0.1354;EUR_AF=0.3757;SAS_AF=0.2761;AA=G|||;VT=SNP
20	62058731	rs6062929	A	G	100	PASS	AC=1097;AF=0.21905;AN=5008;NS=2504;DP=13886;EAS_AF=0.0506;AMR_AF=0.2853;AFR_AF=0.1513;EUR_AF=0.3757;SAS_AF=0.2761;AA=G|||;VT=SNP
20	62058752	rs2314634	C	G	100	PASS	AC=3298;AF=0.658546;AN=5008;NS=2504;DP=13881;EAS_AF=0.754;AMR_AF=0.6888;AFR_AF=0.5628;EUR_AF=0.67;SAS_AF=0.6564;AA=G|||;VT=SNP
20	62058987	rs6062930	A	G	100	PASS	AC=1107;AF=0.221046;AN=5008;NS=2504;DP=17061;EAS_AF=0.0506;AMR_AF=0.2853;AFR_AF=0.1498;EUR_AF=0.3757;SAS_AF=0.2883;AA=G|||;VT=SNP
20	62059065	rs12479906	G	A	100	PASS	AC=432;AF=0.086262;AN=5008;NS=2504;DP=19322;EAS_AF=0.0169;AMR_AF=0.1484;AFR_AF=0.062;EUR_AF=0.0964;SAS_AF=0.136;AA=A|||;VT=SNP
20	62059116	rs12480811	C	T	100	PASS	AC=440;AF=0.0878594;AN=5008;NS=2504;DP=18197;EAS_AF=0.0159;AMR_AF=0.1484;AFR_AF=0.0688;EUR_AF=0.0964;SAS_AF=0.136;AA=C|||;VT=SNP
20	62059249	rs6062448	G	A	100	PASS	AC=645;AF=0.128794;AN=5008;NS=2504;DP=16236;EAS_AF=0.0347;AMR_AF=0.1369;AFR_AF=0.0643;EUR_AF=0.2793;SAS_AF=0.1524;AA=G|||;VT=SNP
20	62059422	rs2270240	G	A	100	PASS	AC=1362;AF=0.271965;AN=5008;NS=2504;DP=14866;EAS_AF=0.5744;AMR_AF=0.17;AFR_AF=0.2927;EUR_AF=0.0427;SAS_AF=0.2403;AA=G|||;VT=SNP
20	62059505	rs6062931	G	A	100	PASS	AC=648;AF=0.129393;AN=5008;NS=2504;DP=14285;EAS_AF=0.0357;AMR_AF=0.1369;AFR_AF=0.0651;EUR_AF=0.2793;SAS_AF=0.1534;AA=G|||;VT=SNP
20	62059949	rs117768093	G	A	100	PASS	AC=307;AF=0.0613019;AN=5008;NS=2504;DP=14660;EAS_AF=0.003;AMR_AF=0.1412;AFR_AF=0.0061;EUR_AF=0.0964;SAS_AF=0.1033;AA=G|||;VT=SNP
20	62060172	rs73918913	G	A	100	PASS	AC=438;AF=0.0874601;AN=5008;NS=2504;DP=16599;EAS_AF=0.0198;AMR_AF=0.098;AFR_AF=0.1339;EUR_AF=0.1113;SAS_AF=0.0624;AA=G|||;VT=SNP
20	62060764	rs6122446	C	T	100	PASS	AC=1258;AF=0.251198;AN=5008;NS=2504;DP=13807;EAS_AF=0.5734;AMR_AF=0.1643;AFR_AF=0.2186;EUR_AF=0.0417;SAS_AF=0.2403;AA=C|||;VT=SNP
20	62061589	rs12480834	G	A	100	PASS	AC=790;AF=0.157748;AN=5008;NS=2504;DP=14585;EAS_AF=0.0377;AMR_AF=0.2061;AFR_AF=0.087;EUR_AF=0.2356;SAS_AF=0.2628;AA=G|||;VT=SNP
20	62061645	rs6089912	T	A	100	PASS	AC=2444;AF=0.488019;AN=5008;NS=2504;DP=15627;EAS_AF=0.624;AMR_AF=0.4524;AFR_AF=0.4244;EUR_AF=0.4195;SAS_AF=0.5297;AA=A|||;VT=SNP
20	62062883	rs73146513	G	A	100	PASS	AC=1290;AF=0.257588;AN=5008;NS=2504;DP=14576;EAS_AF=0.5734;AMR_AF=0.1643;AFR_AF=0.2443;EUR_AF=0.0417;SAS_AF=0.2382;AA=G|||;VT=SNP
20	62062957	rs61313879	C	T	100	PASS	AC=431;AF=0.0860623;AN=5008;NS=2504;DP=12199;EAS_AF=0.0188;AMR_AF=0.0908;AFR_AF=0.1362;EUR_AF=0.1083;SAS_AF=0.0613;AA=C|||;VT=SNP
20	62064534	rs34102417	C	A	100	PASS	AC=432;AF=0.086262;AN=5008;NS=2504;DP=13667;EAS_AF=0.1111;AMR_AF=0.1441;AFR_AF=0.0015;EUR_AF=0.1431;SAS_AF=0.0757;AA=C|||;VT=SNP
20	62064562	rs4809557	A	G	100	PASS	AC=2393;AF=0.477835;AN=5008;NS=2504;DP=13961;EAS_AF=0.627;AMR_AF=0.4568;AFR_AF=0.3835;EUR_AF=0.4185;SAS_AF=0.5276;AA=G|||;VT=SNP
20	62065420	rs6011829	C	T	100	PASS	AC=993;AF=0.198283;AN=5008;NS=2504;DP=15587;EAS_AF=0.0556;AMR_AF=0.2637;AFR_AF=0.0893;EUR_AF=0.3787;SAS_AF=0.2607;AA=C|||;VT=SNP
20	62065460	rs6011830	G	A	100	PASS	AC=973;AF=0.194289;AN=5008;NS=2504;DP=16870;EAS_AF=0.0556;AMR_AF=0.2622;AFR_AF=0.0749;EUR_AF=0.3787;SAS_AF=0.2607;AA=G|||;VT=SNP
20	62066057	rs1108457	G	A	100	PASS	AC=568;AF=0.113419;AN=5008;NS=2504;DP=14760;EAS_AF=0.0516;AMR_AF=0.1153;AFR_AF=0.0287;EUR_AF=0.2584;SAS_AF=0.1411;AA=G|||;VT=SNP
20	62066413	rs4809559	G	C	100	PASS	AC=4250;AF=0.848642;AN=5008;NS=2504;DP=19469;EAS_AF=0.8542;AMR_AF=0.8069;AFR_AF=0.8563;EUR_AF=0.7952;SAS_AF=0.9172;AA=C|||;VT=SNP
20	62066423	rs78665256	A	C	100	PASS	AC=508;AF=0.101438;AN=5008;NS=2504;DP=19444;EAS_AF=0.0188;AMR_AF=0.0937;AFR_AF=0.1831;EUR_AF=0.1123;SAS_AF=0.0706;AA=A|||;VT=SNP
20	62066521	rs6090419	C	G	100	PASS	AC=1117;AF=0.223043;AN=5008;NS=2504;DP=20342;EAS_AF=0.5546;AMR_AF=0.1571;AFR_AF=0.1362;EUR_AF=0.0368;SAS_AF=0.2372;AA=c|||;VT=SNP
20	62066793	rs6122447	G	T	100	PASS	AC=1242;AF=0.248003;AN=5008;NS=2504;DP=18437;EAS_AF=0.5665;AMR_AF=0.2911;AFR_AF=0.152;EUR_AF=0.1243;SAS_AF=0.1462;AA=G|||;VT=SNP
20	62066954	rs11699830	G	A	100	PASS	AC=790;AF=0.157748;AN=5008;NS=2504;DP=20410;EAS_AF=0.0179;AMR_AF=0.2363;AFR_AF=0.0915;EUR_AF=0.2396;SAS_AF=0.2515;AA=G|||;VT=SNP
20	62067148	rs73146523	T	C	100	PASS	AC=453;AF=0.0904553;AN=5008;NS=2504;DP=18502;EAS_AF=0.1042;AMR_AF=0.1354;AFR_AF=0.149;EUR_AF=0.0457;SAS_AF=0.0112;AA=T|||;VT=SNP
20	62067609	rs4809560	G	A	100	PASS	AC=765;AF=0.152756;AN=5008;NS=2504;DP=17406;EAS_AF=0.4563;AMR_AF=0.1614;AFR_AF=0.0053;EUR_AF=0.0855;SAS_AF=0.1022;AA=G|||;VT=SNP
20	62067656	rs10427486	G	A	100	PASS	AC=495;AF=0.0988419;AN=5008;NS=2504;DP=18414;EAS_AF=0.0188;AMR_AF=0.0922;AFR_AF=0.1558;EUR_AF=0.1312;SAS_AF=0.0757;AA=G|||;VT=SNP
20	62067774	rs148154357	C	T	100	PASS	AC=727;AF=0.145168;AN=5008;NS=2504;DP=15566;EAS_AF=0.4593;AMR_AF=0.1427;AFR_AF=0.0053;EUR_AF=0.0676;SAS_AF=0.092;AA=C|||;VT=SNP
20	62068904	rs6062934	C	T	100	PASS	AC=609;AF=0.121605;AN=5008;NS=2504;DP=17123;EAS_AF=0.0437;AMR_AF=0.1239;AFR_AF=0.0567;EUR_AF=0.2555;SAS_AF=0.1503;AA=T|||;VT=SNP
20	62069266	rs6062936	G	A	100	PASS	AC=714;AF=0.142572;AN=5008;NS=2504;DP=17407;EAS_AF=0.0437;AMR_AF=0.1297;AFR_AF=0.1324;EUR_AF=0.2565;SAS_AF=0.1503;AA=G|||;VT=SNP
20	62069611	rs6089913	C	T	100	PASS	AC=714;AF=0.142572;AN=5008;NS=2504;DP=16105;EAS_AF=0.0437;AMR_AF=0.1297;AFR_AF=0.1324;EUR_AF=0.2565;SAS_AF=0.1503;AA=C|||;VT=SNP
20	62070301	rs914476	C	T	100	PASS	AC=547;AF=0.109225;AN=5008;NS=2504;DP=17605;EAS_AF=0.0437;AMR_AF=0.121;AFR_AF=0.0113;EUR_AF=0.2555;SAS_AF=0.1503;AA=-|||;VT=SNP
20	62070404	rs2297384	C	T	100	PASS	AC=817;AF=0.163139;AN=5008;NS=2504;DP=17141;EAS_AF=0.4673;AMR_AF=0.1614;AFR_AF=0.0197;EUR_AF=0.0895;SAS_AF=0.1207;AA=C|||;VT=SNP
20	62070437	rs6090421	A	G	100	PASS	AC=539;AF=0.107628;AN=5008;NS=2504;DP=16684;EAS_AF=0.1319;AMR_AF=0.1441;AFR_AF=0.1861;EUR_AF=0.0447;SAS_AF=0.0153;AA=A|||;VT=SNP
20	62070491	rs74434764	G	C	100	PASS	AC=843;AF=0.168331;AN=5008;NS=2504;DP=16120;EAS_AF=0.4792;AMR_AF=0.1628;AFR_AF=0.0061;EUR_AF=0.0895;SAS_AF=0.1524;AA=g|||;VT=SNP
20	62070966	rs2297385	G	A	100	PASS	AC=841;AF=0.167931;AN=5008;NS=2504;DP=18241;EAS_AF=0.4792;AMR_AF=0.1614;AFR_AF=0.0061;EUR_AF=0.0895;SAS_AF=0.1513;AA=G|||;VT=SNP;EX_TARGET
20	62071658	rs932961	G	A	100	PASS	AC=2686;AF=0.536342;AN=5008;NS=2504;DP=16602;EAS_AF=0.4573;AMR_AF=0.6138;AFR_AF=0.6732;EUR_AF=0.5219;SAS_AF=0.3926;AA=G|||;VT=SNP
20	62071943	rs6062938	A	G	100	PASS	AC=4518;AF=0.902157;AN=5008;NS=2504;DP=16846;EAS_AF=0.9802;AMR_AF=0.9063;AFR_AF=0.851;EUR_AF=0.8688;SAS_AF=0.9223;AA=G|||;VT=SNP
20	62072077	rs67561917	G	A	100	PASS	AC=469;AF=0.0936502;AN=5008;NS=2504;DP=15864;EAS_AF=0.1319;AMR_AF=0.1383;AFR_AF=0.0023;EUR_AF=0.1421;SAS_AF=0.0961;AA=G|||;VT=SNP
20	62072156	rs4809561	G	A	100	PASS	AC=2125;AF=0.424321;AN=5008;NS=2504;DP=15565;EAS_AF=0.3244;AMR_AF=0.4654;AFR_AF=0.4713;EUR_AF=0.4751;SAS_AF=0.3824;AA=G|||;VT=SNP
20	62072308	rs66486741	G	A	100	PASS	AC=469;AF=0.0936502;AN=5008;NS=2504;DP=18906;EAS_AF=0.1319;AMR_AF=0.1383;AFR_AF=0.0023;EUR_AF=0.1431;SAS_AF=0.0951;AA=G|||;VT=SNP
20	62073055	rs35932225	G	A	100	PASS	AC=2126;AF=0.424521;AN=5008;NS=2504;DP=16702;EAS_AF=0.3264;AMR_AF=0.4654;AFR_AF=0.4713;EUR_AF=0.4761;SAS_AF=0.3804;AA=G|||;VT=SNP
20	62073062	rs932960	G	A	100	PASS	AC=698;AF=0.139377;AN=5008;NS=2504;DP=16788;EAS_AF=0.0437;AMR_AF=0.1282;AFR_AF=0.121;EUR_AF=0.2565;SAS_AF=0.1503;AA=G|||;VT=SNP
20	62073234	rs11907614	G	A	100	PASS	AC=2665;AF=0.532149;AN=5008;NS=2504;DP=15199;EAS_AF=0.4573;AMR_AF=0.6095;AFR_AF=0.6573;EUR_AF=0.5219;SAS_AF=0.3957;AA=G|||;VT=SNP
20	62073425	rs57575955	C	T	100	PASS	AC=698;AF=0.139377;AN=5008;NS=2504;DP=15419;EAS_AF=0.0437;AMR_AF=0.1282;AFR_AF=0.121;EUR_AF=0.2565;SAS_AF=0.1503;AA=C|||;VT=SNP
20	62075098	rs11908609	T	C	100	PASS	AC=535;AF=0.106829;AN=5008;NS=2504;DP=17645;EAS_AF=0.131;AMR_AF=0.1441;AFR_AF=0.1823;EUR_AF=0.0467;SAS_AF=0.0153;AA=t|||;VT=SNP
20	62075203	rs4809562	C	T	100	PASS	AC=4517;AF=0.901957;AN=5008;NS=2504;DP=12817;EAS_AF=0.9812;AMR_AF=0.9063;AFR_AF=0.8495;EUR_AF=0.8688;SAS_AF=0.9223;AA=t|||;VT=SNP
20	62075267	rs8124672	A	G	100	PASS	AC=2126;AF=0.424521;AN=5008;NS=2504;DP=14986;EAS_AF=0.3274;AMR_AF=0.4654;AFR_AF=0.4705;EUR_AF=0.4761;SAS_AF=0.3804;AA=a|||;VT=SNP
20	62075311	rs11905861	G	A	100	PASS	AC=534;AF=0.106629;AN=5008;NS=2504;DP=16544;EAS_AF=0.131;AMR_AF=0.1441;AFR_AF=0.1823;EUR_AF=0.0457;SAS_AF=0.0153;AA=g|||;VT=SNP
20	62075320	rs11908643	T	C	100	PASS	AC=534;AF=0.106629;AN=5008;NS=2504;DP=16601;EAS_AF=0.131;AMR_AF=0.1441;AFR_AF=0.1823;EUR_AF=0.0457;SAS_AF=0.0153;AA=t|||;VT=SNP
20	62075336	rs7273219	A	G	100	PASS	AC=746;AF=0.148962;AN=5008;NS=2504;DP=16870;EAS_AF=0.0556;AMR_AF=0.1326;AFR_AF=0.121;EUR_AF=0.2594;SAS_AF=0.181;AA=a|||;VT=SNP
20	62076263	rs2297386	G	A	100	PASS	AC=540;AF=0.107827;AN=5008;NS=2504;DP=16521;EAS_AF=0.131;AMR_AF=0.1441;AFR_AF=0.1868;EUR_AF=0.0457;SAS_AF=0.0153;AA=G|||;VT=SNP
20	62076338	rs4809302	G	A	100	PASS	AC=2661;AF=0.53135;AN=5008;NS=2504;DP=15802;EAS_AF=0.4583;AMR_AF=0.6095;AFR_AF=0.6566;EUR_AF=0.5179;SAS_AF=0.3957;AA=G|||;VT=SNP
20	62076351	rs77332976	G	A	100	PASS	AC=739;AF=0.147564;AN=5008;NS=2504;DP=16079;EAS_AF=0.4663;AMR_AF=0.1383;AFR_AF=0.0053;EUR_AF=0.0696;SAS_AF=0.0982;AA=G|||;VT=SNP
20	62076743	rs6062939	C	A	100	PASS	AC=700;AF=0.139776;AN=5008;NS=2504;DP=15482;EAS_AF=0.0437;AMR_AF=0.1282;AFR_AF=0.121;EUR_AF=0.2565;SAS_AF=0.1524;AA=C|||;VT=SNP;EX_TARGET
20	62077399	rs56393578	A	G	100	PASS	AC=4511;AF=0.900759;AN=5008;NS=2504;DP=14335;EAS_AF=0.9802;AMR_AF=0.9063;AFR_AF=0.8495;EUR_AF=0.8648;SAS_AF=0.9213;AA=G|||;VT=SNP
20	62077530	rs4809563	C	A	100	PASS	AC=2730;AF=0.545128;AN=5008;NS=2504;DP=15089;EAS_AF=0.4583;AMR_AF=0.6167;AFR_AF=0.7057;EUR_AF=0.5179;SAS_AF=0.3947;AA=C|||;VT=SNP
20	62078360	rs2297387	G	A	100	PASS	AC=2990;AF=0.597045;AN=5008;NS=2504;DP=9437;EAS_AF=0.4504;AMR_AF=0.6859;AFR_AF=0.7292;EUR_AF=0.6372;SAS_AF=0.4652;AA=G|||;VT=SNP
20	62078487	rs6062941	T	C	100	PASS	AC=710;AF=0.141773;AN=5008;NS=2504;DP=13252;EAS_AF=0.0466;AMR_AF=0.1326;AFR_AF=0.121;EUR_AF=0.2584;SAS_AF=0.1544;AA=T|||;VT=SNP
20	62079590	rs2282148	G	C	100	PASS	AC=813;AF=0.16234;AN=5008;NS=2504;DP=20538;EAS_AF=0.4722;AMR_AF=0.1628;AFR_AF=0.0061;EUR_AF=0.0895;SAS_AF=0.1288;AA=G|||;VT=SNP
20	62079739	rs2282149	G	A	100	PASS	AC=1116;AF=0.222843;AN=5008;NS=2504;DP=16024;EAS_AF=0.4861;AMR_AF=0.17;AFR_AF=0.0363;EUR_AF=0.0905;SAS_AF=0.3773;AA=G|||;VT=SNP
20	62079859	rs2282150	G	A	100	PASS	AC=1115;AF=0.222644;AN=5008;NS=2504;DP=16123;EAS_AF=0.4851;AMR_AF=0.17;AFR_AF=0.0363;EUR_AF=0.0905;SAS_AF=0.3773;AA=G|||;VT=SNP
20	62080646	rs3746358	A	G	100	PASS	AC=688;AF=0.13738;AN=5008;NS=2504;DP=21903;EAS_AF=0.0437;AMR_AF=0.1254;AFR_AF=0.1225;EUR_AF=0.2505;SAS_AF=0.1462;AA=A|||;VT=SNP
20	62081653	rs6062451	G	A	100	PASS	AC=533;AF=0.10643;AN=5008;NS=2504;DP=7966;EAS_AF=0.0437;AMR_AF=0.1182;AFR_AF=0.0106;EUR_AF=0.2495;SAS_AF=0.1452;AA=g|||;VT=SNP
20	62082957	rs6062944	G	A	100	PASS	AC=449;AF=0.0896565;AN=5008;NS=2504;DP=19210;EAS_AF=0.1488;AMR_AF=0.1282;AFR_AF=0.0023;EUR_AF=0.1392;SAS_AF=0.0685;AA=G|||;VT=SNP
20	62084516	rs870240	G	A	100	PASS	AC=572;AF=0.114217;AN=5008;NS=2504;DP=8591;EAS_AF=0.123;AMR_AF=0.1412;AFR_AF=0.174;EUR_AF=0.0447;SAS_AF=0.0767;AA=G|||;VT=SNP
20	62084720	rs870239	T	C	100	PASS	AC=577;AF=0.115216;AN=5008;NS=2504;DP=13763;EAS_AF=0.123;AMR_AF=0.1354;AFR_AF=0.177;EUR_AF=0.0447;SAS_AF=0.0818;AA=C|||;VT=SNP
20	62084809	rs6062945	C	T	100	PASS	AC=611;AF=0.122005;AN=5008;NS=2504;DP=16077;EAS_AF=0.0427;AMR_AF=0.1369;AFR_AF=0.0946;EUR_AF=0.2694;SAS_AF=0.0787;AA=C|||;VT=SNP
20	62084973	rs6122121	G	A	100	PASS	AC=784;AF=0.15655;AN=5008;NS=2504;DP=13180;EAS_AF=0.4841;AMR_AF=0.1513;AFR_AF=0.0061;EUR_AF=0.0795;SAS_AF=0.1053;AA=G|||;VT=SNP
20	62085061	rs2314582	G	A	100	PASS	AC=685;AF=0.136781;AN=5008;NS=2504;DP=14100;EAS_AF=0.1399;AMR_AF=0.1225;AFR_AF=0.2171;EUR_AF=0.0368;SAS_AF=0.138;AA=G|||;VT=SNP
20	62085117	rs4142630	G	A	100	PASS	AC=1415;AF=0.282548;AN=5008;NS=2504;DP=14129;EAS_AF=0.5298;AMR_AF=0.3012;AFR_AF=0.0764;EUR_AF=0.3509;SAS_AF=0.2229;AA=G|||;VT=SNP
20	62085187	rs6010942	A	G	100	PASS	AC=1825;AF=0.364417;AN=5008;NS=2504;DP=14723;EAS_AF=0.5377;AMR_AF=0.3055;AFR_AF=0.2179;EUR_AF=0.3539;SAS_AF=0.4366;AA=G|||;VT=SNP
20	62085222	rs6062946	C	T	100	PASS	AC=535;AF=0.106829;AN=5008;NS=2504;DP=15203;EAS_AF=0.0397;AMR_AF=0.121;AFR_AF=0.062;EUR_AF=0.2515;SAS_AF=0.0777;AA=C|||;VT=SNP
20	62085374	rs55762580	T	G	100	PASS	AC=464;AF=0.0926518;AN=5008;NS=2504;DP=15144;EAS_AF=0.0397;AMR_AF=0.1182;AFR_AF=0.0106;EUR_AF=0.2505;SAS_AF=0.0777;AA=T|||;VT=SNP
20	62085389	rs55955109	C	T	100	PASS	AC=1462;AF=0.291933;AN=5008;NS=2504;DP=15322;EAS_AF=0.5179;AMR_AF=0.3012;AFR_AF=0.1142;EUR_AF=0.3509;SAS_AF=0.2321;AA=C|||;VT=SNP
20	62085434	rs78561607	C	T	100	PASS	AC=863;AF=0.172324;AN=5008;NS=2504;DP=15507;EAS_AF=0.4792;AMR_AF=0.1715;AFR_AF=0.0068;EUR_AF=0.1004;SAS_AF=0.1544;AA=C|||;VT=SNP
20	62085738	rs55949115	G	A	100	PASS	AC=659;AF=0.131589;AN=5008;NS=2504;DP=14513;EAS_AF=0.0407;AMR_AF=0.1052;AFR_AF=0.2405;EUR_AF=0.1352;SAS_AF=0.093;AA=G|||;VT=SNP
20	62085978	rs4809565	T	C	100	PASS	AC=3992;AF=0.797125;AN=5008;NS=2504;DP=17087;EAS_AF=0.8224;AMR_AF=0.745;AFR_AF=0.8517;EUR_AF=0.7127;SAS_AF=0.8211;AA=C|||;VT=SNP
20	62086466	rs13039070	C	T	100	PASS	AC=1223;AF=0.244209;AN=5008;NS=2504;DP=17172;EAS_AF=0.1736;AMR_AF=0.2219;AFR_AF=0.3109;EUR_AF=0.2147;SAS_AF=0.273;AA=C|||;VT=SNP
20	62087683	rs6089915	A	G	100	PASS	AC=1448;AF=0.289137;AN=5008;NS=2504;DP=13919;EAS_AF=0.4821;AMR_AF=0.1902;AFR_AF=0.2723;EUR_AF=0.1054;SAS_AF=0.3722;AA=G|||;VT=SNP
20	62087875	rs61058914	A	G	100	PASS	AC=1449;AF=0.289337;AN=5008;NS=2504;DP=15666;EAS_AF=0.4821;AMR_AF=0.1902;AFR_AF=0.2731;EUR_AF=0.1054;SAS_AF=0.3722;AA=G|||;VT=SNP
20	62087909	rs34064618	A	T	100	PASS	AC=797;AF=0.159145;AN=5008;NS=2504;DP=16313;EAS_AF=0.1637;AMR_AF=0.2277;AFR_AF=0.0242;EUR_AF=0.2734;SAS_AF=0.1708;AA=A|||;VT=SNP
20	62089696	rs78423969	C	T	100	PASS	AC=1084;AF=0.216454;AN=5008;NS=2504;DP=14380;EAS_AF=0.4802;AMR_AF=0.1787;AFR_AF=0.1657;EUR_AF=0.1044;SAS_AF=0.1554;AA=C|||;VT=SNP
20	62089757	rs34018948	G	A	100	PASS	AC=765;AF=0.152756;AN=5008;NS=2504;DP=14537;EAS_AF=0.1607;AMR_AF=0.2262;AFR_AF=0.0091;EUR_AF=0.2674;SAS_AF=0.1687;AA=G|||;VT=SNP
20	62090153	rs6062453	T	C	100	PASS	AC=796;AF=0.158946;AN=5008;NS=2504;DP=16825;EAS_AF=0.1607;AMR_AF=0.2277;AFR_AF=0.025;EUR_AF=0.2734;SAS_AF=0.1718;AA=T|||;VT=SNP
20	62090881	rs6062947	A	T	100	PASS	AC=736;AF=0.146965;AN=5008;NS=2504;DP=14173;EAS_AF=0.128;AMR_AF=0.2291;AFR_AF=0.0348;EUR_AF=0.2545;SAS_AF=0.1493;AA=A|||;VT=SNP
20	62091058	rs6122452	C	G	100	PASS	AC=870;AF=0.173722;AN=5008;NS=2504;DP=16292;EAS_AF=0.4831;AMR_AF=0.17;AFR_AF=0.0068;EUR_AF=0.1024;SAS_AF=0.1564;AA=C|||;VT=SNP
20	62091445	rs914463	T	G	100	PASS	AC=365;AF=0.0728834;AN=5008;NS=2504;DP=15402;EAS_AF=0.0397;AMR_AF=0.0331;AFR_AF=0.1808;EUR_AF=0.0427;SAS_AF=0.0204;AA=T|||;VT=SNP
20	62091494	rs6062948	T	A	100	PASS	AC=708;AF=0.141374;AN=5008;NS=2504;DP=16176;EAS_AF=0.128;AMR_AF=0.2262;AFR_AF=0.0151;EUR_AF=0.2545;SAS_AF=0.1493;AA=T|||;VT=SNP
20	62091807	rs6122453	C	A	100	PASS	AC=831;AF=0.165935;AN=5008;NS=2504;DP=14374;EAS_AF=0.4653;AMR_AF=0.17;AFR_AF=0.0068;EUR_AF=0.1024;SAS_AF=0.135;AA=C|||;VT=SNP
20	62092342	rs6122454	G	A	100	PASS	AC=825;AF=0.164736;AN=5008;NS=2504;DP=19140;EAS_AF=0.4663;AMR_AF=0.17;AFR_AF=0.0068;EUR_AF=0.1034;SAS_AF=0.1268;AA=G|||;VT=SNP
20	62092395	rs11698827	A	C	100	PASS	AC=875;AF=0.17472;AN=5008;NS=2504;DP=16856;EAS_AF=0.127;AMR_AF=0.2334;AFR_AF=0.1377;EUR_AF=0.2555;SAS_AF=0.1493;AA=A|||;VT=SNP
20	62093693	rs11905417	T	G	100	PASS	AC=234;AF=0.0467252;AN=5008;NS=2504;DP=24979;EAS_AF=0.0179;AMR_AF=0.0202;AFR_AF=0.1278;EUR_AF=0.0219;SAS_AF=0.0112;AA=T|||;VT=SNP
20	62095030	rs6122122	C	G	100	PASS	AC=813;AF=0.16234;AN=5008;NS=2504;DP=18607;EAS_AF=0.4792;AMR_AF=0.1527;AFR_AF=0.0061;EUR_AF=0.0855;SAS_AF=0.1329;AA=C|||;VT=SNP
20	62095558	rs6122456	C	A	100	PASS	AC=755;AF=0.150759;AN=5008;NS=2504;DP=14980;EAS_AF=0.4623;AMR_AF=0.1499;AFR_AF=0.0061;EUR_AF=0.0825;SAS_AF=0.0961;AA=C|||;VT=SNP
20	62095753	rs62208042	G	A	100	PASS	AC=726;AF=0.144968;AN=5008;NS=2504;DP=16935;EAS_AF=0.128;AMR_AF=0.1902;AFR_AF=0.0923;EUR_AF=0.1968;SAS_AF=0.1483;AA=G|||;VT=SNP
20	62095805	rs55980089	C	T	100	PASS	AC=613;AF=0.122404;AN=5008;NS=2504;DP=16944;EAS_AF=0.129;AMR_AF=0.1844;AFR_AF=0.0113;EUR_AF=0.1958;SAS_AF=0.1462;AA=C|||;VT=SNP
20	62095862	rs73148410	G	A	100	PASS	AC=388;AF=0.077476;AN=5008;NS=2504;DP=17128;EAS_AF=0.0546;AMR_AF=0.0331;AFR_AF=0.1868;EUR_AF=0.0417;SAS_AF=0.0215;AA=G|||;VT=SNP
20	62096259	rs4809304	G	A	100	PASS	AC=1636;AF=0.326677;AN=5008;NS=2504;DP=17380;EAS_AF=0.1756;AMR_AF=0.3689;AFR_AF=0.3169;EUR_AF=0.4175;SAS_AF=0.3722;AA=G|||;VT=SNP
20	62096651	rs6011841	C	G	100	PASS	AC=1665;AF=0.332468;AN=5008;NS=2504;DP=18587;EAS_AF=0.6052;AMR_AF=0.3501;AFR_AF=0.1899;EUR_AF=0.2863;SAS_AF=0.2791;AA=C|||;VT=SNP
20	62096741	rs34199109	C	T	100	PASS	AC=1618;AF=0.323083;AN=5008;NS=2504;DP=15129;EAS_AF=0.1746;AMR_AF=0.366;AFR_AF=0.3064;EUR_AF=0.4165;SAS_AF=0.3722;AA=C|||;VT=SNP
20	62096980	rs6122457	G	A	100	PASS	AC=735;AF=0.146765;AN=5008;NS=2504;DP=17586;EAS_AF=0.4435;AMR_AF=0.1499;AFR_AF=0.0061;EUR_AF=0.0825;SAS_AF=0.0951;AA=G|||;VT=SNP
20	62097470	rs6010943	C	T	100	PASS	AC=1973;AF=0.39397;AN=5008;NS=2504;DP=13845;EAS_AF=0.6022;AMR_AF=0.3516;AFR_AF=0.2632;EUR_AF=0.2853;SAS_AF=0.498;AA=t|||;VT=SNP
20	62097991	rs8113956	G	A	100	PASS	AC=1197;AF=0.239018;AN=5008;NS=2504;DP=16678;EAS_AF=0.1548;AMR_AF=0.2464;AFR_AF=0.3336;EUR_AF=0.3012;SAS_AF=0.1288;AA=G|||;VT=SNP
20	62098002	rs12480417	C	T	100	PASS	AC=881;AF=0.175919;AN=5008;NS=2504;DP=16620;EAS_AF=0.4702;AMR_AF=0.1542;AFR_AF=0.0598;EUR_AF=0.0875;SAS_AF=0.136;AA=C|||;VT=SNP
20	62098483	rs73918932	C	G	100	PASS	AC=881;AF=0.175919;AN=5008;NS=2504;DP=16243;EAS_AF=0.4702;AMR_AF=0.1542;AFR_AF=0.0598;EUR_AF=0.0875;SAS_AF=0.136;AA=C|||;VT=SNP
20	62098506	rs6011845	C	A	100	PASS	AC=4170;AF=0.832668;AN=5008;NS=2504;DP=16505;EAS_AF=0.9812;AMR_AF=0.7781;AFR_AF=0.8313;EUR_AF=0.7833;SAS_AF=0.771;AA=A|||;VT=SNP
20	62098923	rs56303951	G	A	100	PASS	AC=620;AF=0.123802;AN=5008;NS=2504;DP=18575;EAS_AF=0.13;AMR_AF=0.1844;AFR_AF=0.0113;EUR_AF=0.1978;SAS_AF=0.1503;AA=g|||;VT=SNP
20	62099220	rs10211695	G	A	100	PASS	AC=3122;AF=0.623403;AN=5008;NS=2504;DP=18939;EAS_AF=0.3968;AMR_AF=0.6455;AFR_AF=0.8351;EUR_AF=0.7137;SAS_AF=0.4622;AA=G|||;VT=SNP
20	62099296	rs884851	C	T	100	PASS	AC=961;AF=0.191893;AN=5008;NS=2504;DP=18759;EAS_AF=0.1419;AMR_AF=0.1902;AFR_AF=0.0726;EUR_AF=0.1978;SAS_AF=0.3998;AA=C|||;VT=SNP
20	62099386	rs914464	T	C	100	PASS	AC=2396;AF=0.478435;AN=5008;NS=2504;DP=20818;EAS_AF=0.6567;AMR_AF=0.3847;AFR_AF=0.4516;EUR_AF=0.325;SAS_AF=0.5552;AA=C|||;VT=SNP
20	62099507	rs6122458	C	A	100	PASS	AC=833;AF=0.166334;AN=5008;NS=2504;DP=18162;EAS_AF=0.4633;AMR_AF=0.1542;AFR_AF=0.0582;EUR_AF=0.0875;SAS_AF=0.0961;AA=C|||;VT=SNP
20	62099508	rs6122459	C	G	100	PASS	AC=833;AF=0.166334;AN=5008;NS=2504;DP=18209;EAS_AF=0.4633;AMR_AF=0.1542;AFR_AF=0.0582;EUR_AF=0.0875;SAS_AF=0.0961;AA=C|||;VT=SNP
20	62099647	rs6062949	G	A	100	PASS	AC=621;AF=0.124002;AN=5008;NS=2504;DP=17140;EAS_AF=0.1319;AMR_AF=0.1844;AFR_AF=0.0106;EUR_AF=0.1958;SAS_AF=0.1524;AA=G|||;VT=SNP
20	62100027	rs2872682	A	G	100	PASS	AC=1968;AF=0.392971;AN=5008;NS=2504;DP=16652;EAS_AF=0.6032;AMR_AF=0.3545;AFR_AF=0.2534;EUR_AF=0.2883;SAS_AF=0.5;AA=G|||;VT=SNP
20	62100066	rs914465	G	A	100	PASS	AC=1813;AF=0.362021;AN=5008;NS=2504;DP=16536;EAS_AF=0.6032;AMR_AF=0.3473;AFR_AF=0.1415;EUR_AF=0.2863;SAS_AF=0.5;AA=A|||;VT=SNP
20	62100105	rs6122460	G	A	100	PASS	AC=459;AF=0.0916534;AN=5008;NS=2504;DP=16289;EAS_AF=0.1706;AMR_AF=0.134;AFR_AF=0.0015;EUR_AF=0.1183;SAS_AF=0.0746;AA=G|||;VT=SNP
20	62100217	rs4989188	G	A	100	PASS	AC=839;AF=0.167532;AN=5008;NS=2504;DP=17381;EAS_AF=0.4623;AMR_AF=0.1527;AFR_AF=0.0658;EUR_AF=0.0865;SAS_AF=0.0951;AA=G|||;VT=SNP
20	62100266	rs914467	T	G	100	PASS	AC=688;AF=0.13738;AN=5008;NS=2504;DP=17530;EAS_AF=0.1538;AMR_AF=0.1542;AFR_AF=0.0393;EUR_AF=0.2386;SAS_AF=0.137;AA=T|||;VT=SNP
20	62100628	rs57946378	G	A	100	PASS	AC=839;AF=0.167532;AN=5008;NS=2504;DP=17221;EAS_AF=0.4623;AMR_AF=0.1527;AFR_AF=0.0658;EUR_AF=0.0865;SAS_AF=0.0951;AA=G|||;VT=SNP
20	62100956	rs4809568	C	T	100	PASS	AC=830;AF=0.165735;AN=5008;NS=2504;DP=16904;EAS_AF=0.4633;AMR_AF=0.1527;AFR_AF=0.0582;EUR_AF=0.0865;SAS_AF=0.0951;AA=C|||;VT=SNP
20	62101092	rs28672823	G	A	100	PASS	AC=831;AF=0.165935;AN=5008;NS=2504;DP=16836;EAS_AF=0.4643;AMR_AF=0.1527;AFR_AF=0.0582;EUR_AF=0.0865;SAS_AF=0.0951;AA=A|||;VT=SNP
20	62101173	rs6011848	T	C	100	PASS	AC=1333;AF=0.266174;AN=5008;NS=2504;DP=16677;EAS_AF=0.4663;AMR_AF=0.1628;AFR_AF=0.2504;EUR_AF=0.0885;SAS_AF=0.3374;AA=C|||;VT=SNP
20	62101306	rs12624394	A	G	100	PASS	AC=831;AF=0.165935;AN=5008;NS=2504;DP=15476;EAS_AF=0.4643;AMR_AF=0.1527;AFR_AF=0.0582;EUR_AF=0.0865;SAS_AF=0.0951;AA=G|||;VT=SNP
20	62101547	rs4809305	A	C	100	PASS	AC=762;AF=0.152157;AN=5008;NS=2504;DP=14705;EAS_AF=0.4643;AMR_AF=0.1499;AFR_AF=0.0076;EUR_AF=0.0865;SAS_AF=0.0951;AA=A|||;VT=SNP
20	62101613	rs4809569	C	T	100	PASS	AC=831;AF=0.165935;AN=5008;NS=2504;DP=14950;EAS_AF=0.4633;AMR_AF=0.1527;AFR_AF=0.0598;EUR_AF=0.0865;SAS_AF=0.0941;AA=C|||;VT=SNP
20	62101615	rs4809570	T	C	100	PASS	AC=1158;AF=0.23123;AN=5008;NS=2504;DP=15012;EAS_AF=0.4663;AMR_AF=0.1556;AFR_AF=0.1188;EUR_AF=0.0875;SAS_AF=0.3425;AA=T|||;VT=SNP
20	62101630	rs4809306	A	T	100	PASS	AC=830;AF=0.165735;AN=5008;NS=2504;DP=15213;EAS_AF=0.4643;AMR_AF=0.1527;AFR_AF=0.0582;EUR_AF=0.0865;SAS_AF=0.0941;AA=A|||;VT=SNP
20	62101968	rs12481658	C	A	100	PASS	AC=833;AF=0.166334;AN=5008;NS=2504;DP=16759;EAS_AF=0.4653;AMR_AF=0.1527;AFR_AF=0.0582;EUR_AF=0.0875;SAS_AF=0.0951;AA=A|||;VT=SNP
20	62102341	rs2001453	C	T	100	PASS	AC=835;AF=0.166733;AN=5008;NS=2504;DP=15884;EAS_AF=0.4663;AMR_AF=0.1527;AFR_AF=0.0598;EUR_AF=0.0865;SAS_AF=0.0951;AA=C|||;VT=SNP
20	62102375	rs869022	T	C	100	PASS	AC=834;AF=0.166534;AN=5008;NS=2504;DP=16267;EAS_AF=0.4663;AMR_AF=0.1527;AFR_AF=0.059;EUR_AF=0.0865;SAS_AF=0.0951;AA=C|||;VT=SNP
20	62102403	rs869021	A	G	100	PASS	AC=2133;AF=0.425919;AN=5008;NS=2504;DP=16204;EAS_AF=0.6558;AMR_AF=0.389;AFR_AF=0.4297;EUR_AF=0.327;SAS_AF=0.3119;AA=G|||;VT=SNP
20	62102735	rs11697970	T	G	100	PASS	AC=2115;AF=0.422324;AN=5008;NS=2504;DP=10733;EAS_AF=0.6081;AMR_AF=0.4294;AFR_AF=0.3011;EUR_AF=0.3807;SAS_AF=0.4325;AA=G|||;VT=SNP
20	62103904	rs185287315	C	A	100	PASS	AC=705;AF=0.140775;AN=5008;NS=2504;DP=3751;EAS_AF=0.4484;AMR_AF=0.1398;AFR_AF=0.0061;EUR_AF=0.0865;SAS_AF=0.0624;AA=C|||;VT=SNP
20	62104706	rs3761131	G	A	100	PASS	AC=1563;AF=0.312101;AN=5008;NS=2504;DP=13091;EAS_AF=0.378;AMR_AF=0.317;AFR_AF=0.1172;EUR_AF=0.2972;SAS_AF=0.5194;AA=G|||;VT=SNP
20	62104831	rs11086166	G	A	100	PASS	AC=571;AF=0.114018;AN=5008;NS=2504;DP=16409;EAS_AF=0.1399;AMR_AF=0.1931;AFR_AF=0.0106;EUR_AF=0.1928;SAS_AF=0.09;AA=G|||;VT=SNP
20	62105500	rs11699394	C	G	100	PASS	AC=599;AF=0.119609;AN=5008;NS=2504;DP=20131;EAS_AF=0.1379;AMR_AF=0.1931;AFR_AF=0.0356;EUR_AF=0.1918;SAS_AF=0.0879;AA=C|||;VT=SNP
20	62105531	rs3761129	G	A	100	PASS	AC=1275;AF=0.254593;AN=5008;NS=2504;DP=19219;EAS_AF=0.5873;AMR_AF=0.3357;AFR_AF=0.0182;EUR_AF=0.2773;SAS_AF=0.1503;AA=G|||;VT=SNP
20	62105598	rs11699416	C	T	100	PASS	AC=595;AF=0.11881;AN=5008;NS=2504;DP=19154;EAS_AF=0.1379;AMR_AF=0.1931;AFR_AF=0.0356;EUR_AF=0.1918;SAS_AF=0.0838;AA=C|||;VT=SNP
20	62105880	rs73148432	C	T	100	PASS	AC=491;AF=0.0980431;AN=5008;NS=2504;DP=17494;EAS_AF=0.0506;AMR_AF=0.0403;AFR_AF=0.1838;EUR_AF=0.0427;SAS_AF=0.1288;AA=C|||;VT=SNP
20	62106235	rs11908673	A	G	100	PASS	AC=767;AF=0.153155;AN=5008;NS=2504;DP=13462;EAS_AF=0.0645;AMR_AF=0.0432;AFR_AF=0.3578;EUR_AF=0.0417;SAS_AF=0.1605;AA=G|||;VT=SNP
20	62106720	rs6062951	C	G	100	PASS	AC=1330;AF=0.265575;AN=5008;NS=2504;DP=16109;EAS_AF=0.1518;AMR_AF=0.1888;AFR_AF=0.3215;EUR_AF=0.2386;SAS_AF=0.3896;AA=C|||;VT=SNP
20	62107329	rs6011850	A	C	100	PASS	AC=727;AF=0.145168;AN=5008;NS=2504;DP=18902;EAS_AF=0.0506;AMR_AF=0.0447;AFR_AF=0.3608;EUR_AF=0.0427;SAS_AF=0.1278;AA=C|||;VT=SNP
20	62107992	rs6062952	G	A	100	PASS	AC=1014;AF=0.202476;AN=5008;NS=2504;DP=16295;EAS_AF=0.1518;AMR_AF=0.1844;AFR_AF=0.2837;EUR_AF=0.2256;SAS_AF=0.1339;AA=G|||;VT=SNP
20	62108278	rs6122463	A	G	100	PASS	AC=713;AF=0.142372;AN=5008;NS=2504;DP=15815;EAS_AF=0.4573;AMR_AF=0.1398;AFR_AF=0.0061;EUR_AF=0.0865;SAS_AF=0.0613;AA=A|||;VT=SNP
20	62108589	rs73148437	C	T	100	PASS	AC=125;AF=0.0249601;AN=5008;NS=2504;DP=16013;EAS_AF=0.005;AMR_AF=0.0058;AFR_AF=0.0023;EUR_AF=0.0338;SAS_AF=0.0808;AA=G|||;VT=SNP
20	62108891	rs73148438	T	G	100	PASS	AC=438;AF=0.0874601;AN=5008;NS=2504;DP=17268;EAS_AF=0.0526;AMR_AF=0.0173;AFR_AF=0.1626;EUR_AF=0.0348;SAS_AF=0.1258;AA=T|||;VT=SNP
20	62109170	rs310602	A	G	100	PASS	AC=4530;AF=0.904553;AN=5008;NS=2504;DP=16834;EAS_AF=0.8254;AMR_AF=0.853;AFR_AF=0.9932;EUR_AF=0.8837;SAS_AF=0.9243;AA=G|||;VT=SNP
20	62109405	rs3787116	G	A	100	PASS	AC=862;AF=0.172125;AN=5008;NS=2504;DP=13608;EAS_AF=0.1508;AMR_AF=0.1787;AFR_AF=0.1649;EUR_AF=0.2296;SAS_AF=0.1401;AA=G|||;VT=SNP
20	62109740	rs3810474	C	T	100	PASS	AC=577;AF=0.115216;AN=5008;NS=2504;DP=13589;EAS_AF=0.1379;AMR_AF=0.2017;AFR_AF=0.0098;EUR_AF=0.1978;SAS_AF=0.0879;AA=C|||;VT=SNP
20	62110175	rs73148442	G	A	100	PASS	AC=643;AF=0.128395;AN=5008;NS=2504;DP=19121;EAS_AF=0.1379;AMR_AF=0.2075;AFR_AF=0.0567;EUR_AF=0.1978;SAS_AF=0.0879;AA=G|||;VT=SNP
20	62110277	rs3746356	C	T	100	PASS	AC=706;AF=0.140974;AN=5008;NS=2504;DP=17552;EAS_AF=0.4524;AMR_AF=0.1354;AFR_AF=0.0068;EUR_AF=0.0865;SAS_AF=0.0613;AA=C|||;VT=SNP
20	62110967	rs73148501	A	G	100	PASS	AC=663;AF=0.132388;AN=5008;NS=2504;DP=18117;EAS_AF=0.1419;AMR_AF=0.2104;AFR_AF=0.0575;EUR_AF=0.2048;SAS_AF=0.0941;AA=A|||;VT=SNP
20	62111572	rs6011853	T	C	100	PASS	AC=4674;AF=0.933307;AN=5008;NS=2504;DP=18292;EAS_AF=0.877;AMR_AF=0.9409;AFR_AF=0.9713;EUR_AF=0.9404;SAS_AF=0.9274;AA=C|||;VT=SNP
20	62112099	rs4809307	T	C	100	PASS	AC=4515;AF=0.901558;AN=5008;NS=2504;DP=16577;EAS_AF=0.7599;AMR_AF=0.8862;AFR_AF=0.9705;EUR_AF=0.9423;SAS_AF=0.9233;AA=C|||;VT=SNP
20	62113220	rs62209269	C	T	100	PASS	AC=1143;AF=0.228235;AN=5008;NS=2504;DP=15894;EAS_AF=0.4236;AMR_AF=0.232;AFR_AF=0.0151;EUR_AF=0.33;SAS_AF=0.2076;AA=C|||;VT=SNP
20	62113398	rs62209270	C	T	100	PASS	AC=1143;AF=0.228235;AN=5008;NS=2504;DP=17019;EAS_AF=0.4236;AMR_AF=0.232;AFR_AF=0.0151;EUR_AF=0.33;SAS_AF=0.2076;AA=C|||;VT=SNP
20	62114614	rs117561364	C	T	100	PASS	AC=326;AF=0.0650958;AN=5008;NS=2504;DP=14250;EAS_AF=0.0347;AMR_AF=0.0634;AFR_AF=0.0038;EUR_AF=0.1551;SAS_AF=0.0879;AA=C|||;VT=SNP
20	62114773	rs1741593	G	C	100	PASS	AC=424;AF=0.0846645;AN=5008;NS=2504;DP=15593;EAS_AF=0.0625;AMR_AF=0.1196;AFR_AF=0.1626;EUR_AF=0.0139;SAS_AF=0.0501;AA=G|||;VT=SNP
20	62114874	rs1555339	A	G	100	PASS	AC=1465;AF=0.292532;AN=5008;NS=2504;DP=15130;EAS_AF=0.1647;AMR_AF=0.3862;AFR_AF=0.2284;EUR_AF=0.3976;SAS_AF=0.3364;AA=G|||;VT=SNP
20	62114980	rs140756502	G	A	100	PASS	AC=326;AF=0.0650958;AN=5008;NS=2504;DP=14359;EAS_AF=0.0347;AMR_AF=0.0634;AFR_AF=0.0038;EUR_AF=0.1551;SAS_AF=0.0879;AA=g|||;VT=SNP
20	62115005	rs142841590	G	A	100	PASS	AC=415;AF=0.0828674;AN=5008;NS=2504;DP=12080;EAS_AF=0.004;AMR_AF=0.1225;AFR_AF=0.0083;EUR_AF=0.174;SAS_AF=0.1431;AA=G|||;VT=SNP
20	62115009	rs12624930	C	T	100	PASS	AC=729;AF=0.145567;AN=5008;NS=2504;DP=12185;EAS_AF=0.4196;AMR_AF=0.111;AFR_AF=0.0068;EUR_AF=0.1561;SAS_AF=0.0644;AA=C|||;VT=SNP
20	62115386	rs62209271	C	T	100	PASS	AC=1145;AF=0.228634;AN=5008;NS=2504;DP=10658;EAS_AF=0.4236;AMR_AF=0.2349;AFR_AF=0.0151;EUR_AF=0.33;SAS_AF=0.2076;AA=C|||;VT=SNP
20	62115630	rs117604196	C	T	100	PASS	AC=327;AF=0.0652955;AN=5008;NS=2504;DP=8982;EAS_AF=0.0347;AMR_AF=0.0634;AFR_AF=0.0038;EUR_AF=0.1561;SAS_AF=0.0879;AA=C|||;VT=SNP
20	62115643	rs1741623	A	G	100	PASS	AC=3597;AF=0.718251;AN=5008;NS=2504;DP=9616;EAS_AF=0.7113;AMR_AF=0.8112;AFR_AF=0.6293;EUR_AF=0.8529;SAS_AF=0.6411;AA=G|||;VT=SNP
20	62115660	rs1757776	C	G	100	PASS	AC=4476;AF=0.89377;AN=5008;NS=2504;DP=10572;EAS_AF=0.7302;AMR_AF=0.9049;AFR_AF=0.9281;EUR_AF=0.9761;SAS_AF=0.9233;AA=G|||;VT=SNP
20	62115811	rs1757777	G	A	100	PASS	AC=966;AF=0.192891;AN=5008;NS=2504;DP=12104;EAS_AF=0.12;AMR_AF=0.1902;AFR_AF=0.3752;EUR_AF=0.1252;SAS_AF=0.093;AA=G|||;VT=SNP
20	62116156	rs56369067	C	T	100	PASS	AC=304;AF=0.0607029;AN=5008;NS=2504;DP=19077;EAS_AF=0.0179;AMR_AF=0.0504;AFR_AF=0.0681;EUR_AF=0.0855;SAS_AF=0.0767;AA=C|||;VT=SNP
20	62116619	rs73150407	C	T	100	PASS	AC=304;AF=0.0607029;AN=5008;NS=2504;DP=15435;EAS_AF=0.0179;AMR_AF=0.0504;AFR_AF=0.0681;EUR_AF=0.0855;SAS_AF=0.0767;AA=C|||;VT=SNP
20	62117067	rs55972054	G	C	100	PASS	AC=304;AF=0.0607029;AN=5008;NS=2504;DP=17465;EAS_AF=0.0179;AMR_AF=0.0504;AFR_AF=0.0681;EUR_AF=0.0855;SAS_AF=0.0767;AA=G|||;VT=SNP
20	62117330	rs34565737	G	A	100	PASS	AC=814;AF=0.16254;AN=5008;NS=2504;DP=19839;EAS_AF=0.1161;AMR_AF=0.3098;AFR_AF=0.0287;EUR_AF=0.2396;SAS_AF=0.2076;AA=G|||;VT=SNP
20	62117518	rs8114282	T	C	100	PASS	AC=1212;AF=0.242013;AN=5008;NS=2504;DP=16528;EAS_AF=0.1181;AMR_AF=0.3213;AFR_AF=0.1672;EUR_AF=0.2406;SAS_AF=0.4162;AA=C|||;VT=SNP
20	62117887	rs67227039	G	A	100	PASS	AC=1197;AF=0.239018;AN=5008;NS=2504;DP=16040;EAS_AF=0.1181;AMR_AF=0.3127;AFR_AF=0.1641;EUR_AF=0.2386;SAS_AF=0.4131;AA=g|||;VT=SNP
20	62117946	rs62209273	A	G	100	PASS	AC=1230;AF=0.245607;AN=5008;NS=2504;DP=17256;EAS_AF=0.1181;AMR_AF=0.3184;AFR_AF=0.1861;EUR_AF=0.2386;SAS_AF=0.4131;AA=a|||;VT=SNP
20	62118023	rs1757778	G	C	100	PASS	AC=4507;AF=0.89996;AN=5008;NS=2504;DP=16019;EAS_AF=0.7302;AMR_AF=0.9063;AFR_AF=0.9523;EUR_AF=0.9761;SAS_AF=0.9213;AA=c|||;VT=SNP
20	62118068	rs1757779	T	C	100	PASS	AC=1117;AF=0.223043;AN=5008;NS=2504;DP=15638;EAS_AF=0.123;AMR_AF=0.2277;AFR_AF=0.3782;EUR_AF=0.2187;SAS_AF=0.1176;AA=t|||;VT=SNP
20	62118768	rs76103521	G	C	100	PASS	AC=169;AF=0.033746;AN=5008;NS=2504;DP=14488;EAS_AF=0.0278;AMR_AF=0.0245;AFR_AF=0;EUR_AF=0.0616;SAS_AF=0.0634;AA=g|||;VT=SNP
20	62118872	rs34788300	C	T	100	PASS	AC=812;AF=0.162141;AN=5008;NS=2504;DP=14411;EAS_AF=0.1141;AMR_AF=0.3098;AFR_AF=0.0287;EUR_AF=0.2396;SAS_AF=0.2076;AA=t|||;VT=SNP
20	62118936	rs1412161	C	G	100	PASS	AC=1105;AF=0.220647;AN=5008;NS=2504;DP=16146;EAS_AF=0.122;AMR_AF=0.2277;AFR_AF=0.3676;EUR_AF=0.2207;SAS_AF=0.1186;AA=c|||;VT=SNP
20	62118964	rs35948122	G	A	100	PASS	AC=812;AF=0.162141;AN=5008;NS=2504;DP=16218;EAS_AF=0.1141;AMR_AF=0.3098;AFR_AF=0.0287;EUR_AF=0.2396;SAS_AF=0.2076;AA=g|||;VT=SNP
20	62119121	rs1741621	A	C	100	PASS	AC=4114;AF=0.821486;AN=5008;NS=2504;DP=14321;EAS_AF=0.7153;AMR_AF=0.879;AFR_AF=0.7292;EUR_AF=0.9543;SAS_AF=0.8783;AA=c|||;VT=SNP
20	62119232	rs62209278	G	A	100	PASS	AC=800;AF=0.159744;AN=5008;NS=2504;DP=10231;EAS_AF=0.1151;AMR_AF=0.3098;AFR_AF=0.0197;EUR_AF=0.2396;SAS_AF=0.2065;AA=g|||;VT=SNP
20	62119253	rs1741620	C	A	100	PASS	AC=1108;AF=0.221246;AN=5008;NS=2504;DP=9425;EAS_AF=0.122;AMR_AF=0.2305;AFR_AF=0.3691;EUR_AF=0.2197;SAS_AF=0.1186;AA=c|||;VT=SNP
20	62119318	rs12480610	G	A	100	PASS	AC=802;AF=0.160144;AN=5008;NS=2504;DP=8833;EAS_AF=0.1151;AMR_AF=0.3127;AFR_AF=0.0197;EUR_AF=0.2396;SAS_AF=0.2065;AA=g|||;VT=SNP
20	62119875	rs7265428	T	C	100	PASS	AC=1570;AF=0.313498;AN=5008;NS=2504;DP=7633;EAS_AF=0.4524;AMR_AF=0.2896;AFR_AF=0.1543;EUR_AF=0.4135;SAS_AF=0.2996;AA=c|||;VT=SNP
20	62120569	rs1757783	G	A	100	PASS	AC=516;AF=0.103035;AN=5008;NS=2504;DP=11101;EAS_AF=0.0605;AMR_AF=0.1326;AFR_AF=0.2269;EUR_AF=0.0139;SAS_AF=0.0501;AA=g|||;VT=SNP
20	62120940	rs310604	G	A	100	PASS	AC=3782;AF=0.755192;AN=5008;NS=2504;DP=15714;EAS_AF=0.6419;AMR_AF=0.7911;AFR_AF=0.8306;EUR_AF=0.7078;SAS_AF=0.7935;AA=a|||;VT=SNP
20	62120948	rs1757785	C	T	100	PASS	AC=1985;AF=0.396366;AN=5008;NS=2504;DP=15387;EAS_AF=0.2589;AMR_AF=0.5692;AFR_AF=0.3268;EUR_AF=0.5209;SAS_AF=0.3814;AA=c|||;VT=SNP
20	62120965	rs12625703	G	A	100	PASS	AC=1369;AF=0.273363;AN=5008;NS=2504;DP=15034;EAS_AF=0.4444;AMR_AF=0.232;AFR_AF=0.0151;EUR_AF=0.331;SAS_AF=0.4162;AA=g|||;VT=SNP
20	62121142	rs310605	A	T	100	PASS	AC=2562;AF=0.511581;AN=5008;NS=2504;DP=17007;EAS_AF=0.2738;AMR_AF=0.621;AFR_AF=0.6551;EUR_AF=0.5606;SAS_AF=0.4346;AA=a|||;VT=SNP
20	62121314	rs310606	C	G	100	PASS	AC=4571;AF=0.91274;AN=5008;NS=2504;DP=14539;EAS_AF=0.7272;AMR_AF=0.915;AFR_AF=0.997;EUR_AF=0.9771;SAS_AF=0.9223;AA=g|||;VT=SNP
20	62121726	rs310608	T	C	100	PASS	AC=4424;AF=0.883387;AN=5008;NS=2504;DP=14282;EAS_AF=0.7272;AMR_AF=0.9092;AFR_AF=0.8896;EUR_AF=0.9761;SAS_AF=0.9223;AA=c|||;VT=SNP
20	62122211	rs76041667	G	T	100	PASS	AC=1660;AF=0.33147;AN=5008;NS=2504;DP=13925;EAS_AF=0.4742;AMR_AF=0.2594;AFR_AF=0.0772;EUR_AF=0.3926;SAS_AF=0.5164;AA=g|||;VT=SNP
20	62122230	rs310609	A	G	100	PASS	AC=1077;AF=0.215056;AN=5008;NS=2504;DP=13978;EAS_AF=0.1181;AMR_AF=0.2305;AFR_AF=0.354;EUR_AF=0.2197;SAS_AF=0.1115;AA=a|||;VT=SNP
20	62122585	rs1741619	T	C	100	PASS	AC=1077;AF=0.215056;AN=5008;NS=2504;DP=15492;EAS_AF=0.1181;AMR_AF=0.2305;AFR_AF=0.354;EUR_AF=0.2197;SAS_AF=0.1115;AA=t|||;VT=SNP
20	62122606	rs73150420	G	A	100	PASS	AC=295;AF=0.0589058;AN=5008;NS=2504;DP=17165;EAS_AF=0.0208;AMR_AF=0.0504;AFR_AF=0.0605;EUR_AF=0.0835;SAS_AF=0.0767;AA=g|||;VT=SNP
20	62122936	rs1613590	A	G	100	PASS	AC=4554;AF=0.909345;AN=5008;NS=2504;DP=20518;EAS_AF=0.7272;AMR_AF=0.9135;AFR_AF=0.9849;EUR_AF=0.9771;SAS_AF=0.9223;AA=g|||;VT=SNP
20	62123030	rs4809575	T	G	100	PASS	AC=1465;AF=0.292532;AN=5008;NS=2504;DP=21556;EAS_AF=0.4524;AMR_AF=0.2392;AFR_AF=0.0454;EUR_AF=0.335;SAS_AF=0.456;AA=t|||;VT=SNP
20	62124459	rs12480745	G	T	100	PASS	AC=834;AF=0.166534;AN=5008;NS=2504;DP=17533;EAS_AF=0.1131;AMR_AF=0.317;AFR_AF=0.0408;EUR_AF=0.2406;SAS_AF=0.2086;AA=g|||;VT=SNP;EX_TARGET
20	62125082	rs2750399	G	A	100	PASS	AC=1582;AF=0.315895;AN=5008;NS=2504;DP=15604;EAS_AF=0.4732;AMR_AF=0.2579;AFR_AF=0.0197;EUR_AF=0.3926;SAS_AF=0.5164;AA=G|||;VT=SNP
20	62125233	rs310614	A	G	100	PASS	AC=3691;AF=0.737021;AN=5008;NS=2504;DP=16880;EAS_AF=0.6121;AMR_AF=0.6037;AFR_AF=0.9198;EUR_AF=0.7366;SAS_AF=0.7137;AA=G|||;VT=SNP
20	62125402	rs310615	C	T	100	PASS	AC=4500;AF=0.898562;AN=5008;NS=2504;DP=18831;EAS_AF=0.7242;AMR_AF=0.9121;AFR_AF=0.9478;EUR_AF=0.9761;SAS_AF=0.9223;AA=T|||;VT=SNP
20	62125432	rs13039831	C	T	100	PASS	AC=798;AF=0.159345;AN=5008;NS=2504;DP=18177;EAS_AF=0.1131;AMR_AF=0.3084;AFR_AF=0.0197;EUR_AF=0.2386;SAS_AF=0.2086;AA=C|||;VT=SNP
20	62125739	rs310616	C	T	100	PASS	AC=2356;AF=0.470447;AN=5008;NS=2504;DP=17439;EAS_AF=0.5883;AMR_AF=0.4654;AFR_AF=0.3971;EUR_AF=0.5517;SAS_AF=0.3681;AA=C|||;VT=SNP
20	62125802	rs55845303	A	T	100	PASS	AC=649;AF=0.129593;AN=5008;NS=2504;DP=16807;EAS_AF=0.0556;AMR_AF=0.1095;AFR_AF=0.1899;EUR_AF=0.2048;SAS_AF=0.0613;AA=A|||;VT=SNP
20	62126185	rs310617	A	G	100	PASS	AC=2963;AF=0.591653;AN=5008;NS=2504;DP=14466;EAS_AF=0.6181;AMR_AF=0.5029;AFR_AF=0.59;EUR_AF=0.5934;SAS_AF=0.6278;AA=G|||;VT=SNP;EX_TARGET
20	62126299	rs2274860	C	T	100	PASS	AC=702;AF=0.140176;AN=5008;NS=2504;DP=17708;EAS_AF=0.4286;AMR_AF=0.1095;AFR_AF=0.0068;EUR_AF=0.1392;SAS_AF=0.046;AA=C|||;VT=SNP;EX_TARGET
20	62126745	rs2750395	G	A	100	PASS	AC=1144;AF=0.228435;AN=5008;NS=2504;DP=21090;EAS_AF=0.4722;AMR_AF=0.2219;AFR_AF=0.0227;EUR_AF=0.2952;SAS_AF=0.1912;AA=A|||;VT=SNP
20	62127121	rs310618	T	C	100	PASS	AC=2550;AF=0.509185;AN=5008;NS=2504;DP=16039;EAS_AF=0.2649;AMR_AF=0.5072;AFR_AF=0.7799;EUR_AF=0.327;SAS_AF=0.5838;AA=C|||;VT=SNP
20	62127326	rs3818681	G	A	100	PASS	AC=489;AF=0.0976438;AN=5008;NS=2504;DP=17913;EAS_AF=0.0794;AMR_AF=0.1066;AFR_AF=0.0068;EUR_AF=0.0378;SAS_AF=0.2945;AA=G|||;VT=SNP;EX_TARGET
20	62127521	rs310619	G	A	100	PASS	AC=2585;AF=0.516174;AN=5008;NS=2504;DP=11512;EAS_AF=0.2758;AMR_AF=0.5144;AFR_AF=0.7428;EUR_AF=0.3608;SAS_AF=0.6186;AA=G|||;VT=SNP
20	62127584	rs114885918	G	A	100	PASS	AC=535;AF=0.106829;AN=5008;NS=2504;DP=12975;EAS_AF=0.0794;AMR_AF=0.1124;AFR_AF=0.0408;EUR_AF=0.0378;SAS_AF=0.2914;AA=G|||;VT=SNP
20	62127618	rs1555338	C	T	100	PASS	AC=668;AF=0.133387;AN=5008;NS=2504;DP=13977;EAS_AF=0.004;AMR_AF=0.2147;AFR_AF=0.0204;EUR_AF=0.3628;SAS_AF=0.1258;AA=C|||;VT=SNP
20	62127818	rs8126435	G	T	100	PASS	AC=633;AF=0.126398;AN=5008;NS=2504;DP=17501;EAS_AF=0.0278;AMR_AF=0.0692;AFR_AF=0.3056;EUR_AF=0.1034;SAS_AF=0.0501;AA=-|||;VT=SNP
20	62128433	rs910948	A	G	100	PASS	AC=1880;AF=0.375399;AN=5008;NS=2504;DP=16680;EAS_AF=0.1696;AMR_AF=0.389;AFR_AF=0.6936;EUR_AF=0.2932;SAS_AF=0.2321;AA=G|||;VT=SNP
20	62128445	rs79025396	A	G	100	PASS	AC=527;AF=0.105232;AN=5008;NS=2504;DP=17050;EAS_AF=0.0784;AMR_AF=0.1124;AFR_AF=0.0295;EUR_AF=0.0398;SAS_AF=0.2975;AA=A|||;VT=SNP
20	62128580	rs1741618	T	C	100	PASS	AC=1804;AF=0.360224;AN=5008;NS=2504;DP=16124;EAS_AF=0.1696;AMR_AF=0.3833;AFR_AF=0.6467;EUR_AF=0.2932;SAS_AF=0.2219;AA=C|||;VT=SNP
20	62128621	rs1741617	T	C	100	PASS	AC=1566;AF=0.3127;AN=5008;NS=2504;DP=16871;EAS_AF=0.1696;AMR_AF=0.3646;AFR_AF=0.4909;EUR_AF=0.2793;SAS_AF=0.2168;AA=T|||;VT=SNP
20	62128632	rs79344784	C	T	100	PASS	AC=576;AF=0.115016;AN=5008;NS=2504;DP=16901;EAS_AF=0.0774;AMR_AF=0.1153;AFR_AF=0.0651;EUR_AF=0.0408;SAS_AF=0.2975;AA=C|||;VT=SNP
20	62128735	rs6122128	T	C	100	PASS	AC=739;AF=0.147564;AN=5008;NS=2504;DP=14658;EAS_AF=0.4603;AMR_AF=0.1081;AFR_AF=0.0076;EUR_AF=0.1412;SAS_AF=0.0491;AA=T|||;VT=SNP
20	62129566	rs1741616	C	A	100	PASS	AC=1653;AF=0.330072;AN=5008;NS=2504;DP=12704;EAS_AF=0.1706;AMR_AF=0.3703;AFR_AF=0.5446;EUR_AF=0.2803;SAS_AF=0.227;AA=C|||;VT=SNP
20	62129583	rs74982598	G	T	100	PASS	AC=738;AF=0.147364;AN=5008;NS=2504;DP=12325;EAS_AF=0.4593;AMR_AF=0.1081;AFR_AF=0.0076;EUR_AF=0.1412;SAS_AF=0.0491;AA=G|||;VT=SNP
20	62129687	rs77737217	C	T	100	PASS	AC=523;AF=0.104433;AN=5008;NS=2504;DP=13060;EAS_AF=0.0774;AMR_AF=0.1124;AFR_AF=0.028;EUR_AF=0.0398;SAS_AF=0.2965;AA=C|||;VT=SNP
20	62129808	rs1757693	G	A	100	PASS	AC=959;AF=0.191494;AN=5008;NS=2504;DP=10734;EAS_AF=0.1438;AMR_AF=0.3141;AFR_AF=0.1505;EUR_AF=0.2207;SAS_AF=0.1789;AA=G|||;VT=SNP
20	62131304	rs12479532	A	G	100	PASS	AC=1429;AF=0.285343;AN=5008;NS=2504;DP=12187;EAS_AF=0.4663;AMR_AF=0.3314;AFR_AF=0.0234;EUR_AF=0.5099;SAS_AF=0.1892;AA=A|||;VT=SNP
20	62131619	rs1741615	T	G	100	PASS	AC=4346;AF=0.867812;AN=5008;NS=2504;DP=12790;EAS_AF=0.7421;AMR_AF=0.8746;AFR_AF=0.9803;EUR_AF=0.8887;SAS_AF=0.819;AA=G|||;VT=SNP
20	62131968	rs1741614	A	G	100	PASS	AC=4371;AF=0.872804;AN=5008;NS=2504;DP=12273;EAS_AF=0.7589;AMR_AF=0.8833;AFR_AF=0.9803;EUR_AF=0.8907;SAS_AF=0.819;AA=G|||;VT=SNP
20	62132357	rs910946	C	T	100	PASS	AC=1197;AF=0.239018;AN=5008;NS=2504;DP=16814;EAS_AF=0.1062;AMR_AF=0.2104;AFR_AF=0.4826;EUR_AF=0.1581;SAS_AF=0.1503;AA=C|||;VT=SNP
20	62132378	rs6010950	T	G	100	PASS	AC=2638;AF=0.526757;AN=5008;NS=2504;DP=17377;EAS_AF=0.5119;AMR_AF=0.4597;AFR_AF=0.6067;EUR_AF=0.5785;SAS_AF=0.4284;AA=T|||;VT=SNP
20	62132425	rs7261840	C	T	100	PASS	AC=580;AF=0.115815;AN=5008;NS=2504;DP=19456;EAS_AF=0.0268;AMR_AF=0.0576;AFR_AF=0.2927;EUR_AF=0.0736;SAS_AF=0.0532;AA=C|||;VT=SNP
20	62132623	rs6011855	G	A	100	PASS	AC=2733;AF=0.545727;AN=5008;NS=2504;DP=15983;EAS_AF=0.5288;AMR_AF=0.4582;AFR_AF=0.6248;EUR_AF=0.5795;SAS_AF=0.4836;AA=G|||;VT=SNP
20	62132625	rs6011856	G	A	100	PASS	AC=2731;AF=0.545327;AN=5008;NS=2504;DP=15904;EAS_AF=0.5278;AMR_AF=0.4582;AFR_AF=0.6248;EUR_AF=0.5785;SAS_AF=0.4836;AA=G|||;VT=SNP
20	62132661	rs731619	T	C	100	PASS	AC=2149;AF=0.429113;AN=5008;NS=2504;DP=14597;EAS_AF=0.5198;AMR_AF=0.4352;AFR_AF=0.2519;EUR_AF=0.5686;SAS_AF=0.4274;AA=T|||;VT=SNP
20	62132711	rs6090435	G	A	100	PASS	AC=1777;AF=0.354832;AN=5008;NS=2504;DP=15034;EAS_AF=0.4871;AMR_AF=0.3833;AFR_AF=0.1157;EUR_AF=0.497;SAS_AF=0.3753;AA=A|||;VT=SNP
20	62133073	rs880445	G	A	100	PASS	AC=2572;AF=0.513578;AN=5008;NS=2504;DP=9198;EAS_AF=0.3909;AMR_AF=0.6081;AFR_AF=0.5121;EUR_AF=0.506;SAS_AF=0.5828;AA=G|||;VT=SNP
20	62133177	rs880446	G	A	100	PASS	AC=3254;AF=0.64976;AN=5008;NS=2504;DP=11139;EAS_AF=0.4514;AMR_AF=0.6066;AFR_AF=0.975;EUR_AF=0.5089;SAS_AF=0.59;AA=A|||;VT=SNP
20	62133276	rs880447	G	C	100	PASS	AC=2623;AF=0.523762;AN=5008;NS=2504;DP=8692;EAS_AF=0.4306;AMR_AF=0.5043;AFR_AF=0.6853;EUR_AF=0.4394;SAS_AF=0.502;AA=C|||;VT=SNP
20	62133549	rs1741611	G	A	100	PASS	AC=429;AF=0.0856629;AN=5008;NS=2504;DP=15413;EAS_AF=0.1071;AMR_AF=0.1599;AFR_AF=0.0688;EUR_AF=0.0696;SAS_AF=0.0501;AA=g|||;VT=SNP
20	62133666	rs56788675	G	A	100	PASS	AC=719;AF=0.14357;AN=5008;NS=2504;DP=13687;EAS_AF=0.0347;AMR_AF=0.1412;AFR_AF=0.2738;EUR_AF=0.0706;SAS_AF=0.1564;AA=G|||;VT=SNP
20	62133676	rs8124050	T	C	100	PASS	AC=719;AF=0.14357;AN=5008;NS=2504;DP=13471;EAS_AF=0.0347;AMR_AF=0.1412;AFR_AF=0.2738;EUR_AF=0.0706;SAS_AF=0.1564;AA=C|||;VT=SNP
20	62134228	rs1574387	G	C	100	PASS	AC=4219;AF=0.842452;AN=5008;NS=2504;DP=16977;EAS_AF=0.997;AMR_AF=0.7464;AFR_AF=0.9803;EUR_AF=0.5378;SAS_AF=0.8783;AA=C|||;VT=SNP
20	62134404	rs73619483	G	A	100	PASS	AC=186;AF=0.0371406;AN=5008;NS=2504;DP=16360;EAS_AF=0.1448;AMR_AF=0.0043;AFR_AF=0.003;EUR_AF=0.0179;SAS_AF=0.0153;AA=G|||;VT=SNP
20	62134513	rs7269690	C	G	100	PASS	AC=1123;AF=0.224241;AN=5008;NS=2504;DP=15538;EAS_AF=0.0397;AMR_AF=0.1916;AFR_AF=0.4826;EUR_AF=0.1103;SAS_AF=0.2055;AA=C|||;VT=SNP
20	62134893	rs7269925	C	T	100	PASS	AC=1123;AF=0.224241;AN=5008;NS=2504;DP=15571;EAS_AF=0.0397;AMR_AF=0.1916;AFR_AF=0.4826;EUR_AF=0.1103;SAS_AF=0.2055;AA=C|||;VT=SNP
20	62135091	rs8124500	A	G	100	PASS	AC=1122;AF=0.224042;AN=5008;NS=2504;DP=15374;EAS_AF=0.0397;AMR_AF=0.1916;AFR_AF=0.4818;EUR_AF=0.1103;SAS_AF=0.2055;AA=A|||;VT=SNP
20	62135094	rs8117000	G	A	100	PASS	AC=1124;AF=0.224441;AN=5008;NS=2504;DP=15337;EAS_AF=0.0397;AMR_AF=0.1916;AFR_AF=0.4826;EUR_AF=0.1113;SAS_AF=0.2055;AA=G|||;VT=SNP
20	62135110	rs8122040	C	G	100	PASS	AC=694;AF=0.138578;AN=5008;NS=2504;DP=15608;EAS_AF=0.0337;AMR_AF=0.1369;AFR_AF=0.2723;EUR_AF=0.0537;SAS_AF=0.1544;AA=C|||;VT=SNP
20	62135146	rs1757696	G	C	100	PASS	AC=3779;AF=0.754593;AN=5008;NS=2504;DP=16576;EAS_AF=0.995;AMR_AF=0.6383;AFR_AF=0.972;EUR_AF=0.3509;SAS_AF=0.7106;AA=C|||;VT=SNP
20	62135282	rs8126186	T	C	100	PASS	AC=1188;AF=0.23722;AN=5008;NS=2504;DP=23029;EAS_AF=0.0516;AMR_AF=0.1916;AFR_AF=0.4909;EUR_AF=0.1103;SAS_AF=0.2485;AA=C|||;VT=SNP
20	62135291	rs8124610	A	G	100	PASS	AC=1123;AF=0.224241;AN=5008;NS=2504;DP=23567;EAS_AF=0.0397;AMR_AF=0.1916;AFR_AF=0.4826;EUR_AF=0.1103;SAS_AF=0.2055;AA=G|||;VT=SNP
20	62135451	rs8114877	T	C	100	PASS	AC=548;AF=0.109425;AN=5008;NS=2504;DP=22090;EAS_AF=0.0278;AMR_AF=0.1326;AFR_AF=0.2148;EUR_AF=0.0537;SAS_AF=0.092;AA=T|||;VT=SNP
20	62135550	rs8118447	G	A	100	PASS	AC=1120;AF=0.223642;AN=5008;NS=2504;DP=20815;EAS_AF=0.0397;AMR_AF=0.1916;AFR_AF=0.4803;EUR_AF=0.1103;SAS_AF=0.2055;AA=G|||;VT=SNP
20	62135554	rs8123461	C	T	100	PASS	AC=1120;AF=0.223642;AN=5008;NS=2504;DP=20809;EAS_AF=0.0397;AMR_AF=0.1916;AFR_AF=0.4803;EUR_AF=0.1103;SAS_AF=0.2055;AA=C|||;VT=SNP
20	62135595	rs1741610	C	T	100	PASS	AC=1955;AF=0.390375;AN=5008;NS=2504;DP=20974;EAS_AF=0.2966;AMR_AF=0.3559;AFR_AF=0.6762;EUR_AF=0.1958;SAS_AF=0.3252;AA=T|||;VT=SNP
20	62135662	rs8114985	T	C	100	PASS	AC=1123;AF=0.224241;AN=5008;NS=2504;DP=23466;EAS_AF=0.0397;AMR_AF=0.1916;AFR_AF=0.4826;EUR_AF=0.1103;SAS_AF=0.2055;AA=C|||;VT=SNP
20	62135840	rs59750623	G	A	100	PASS	AC=1123;AF=0.224241;AN=5008;NS=2504;DP=19437;EAS_AF=0.0397;AMR_AF=0.1916;AFR_AF=0.4826;EUR_AF=0.1103;SAS_AF=0.2055;AA=G|||;VT=SNP
20	62135874	rs56814286	C	T	100	PASS	AC=1123;AF=0.224241;AN=5008;NS=2504;DP=17930;EAS_AF=0.0397;AMR_AF=0.1916;AFR_AF=0.4826;EUR_AF=0.1103;SAS_AF=0.2055;AA=C|||;VT=SNP
20	62135883	rs60309534	T	C	100	PASS	AC=1122;AF=0.224042;AN=5008;NS=2504;DP=17239;EAS_AF=0.0397;AMR_AF=0.1916;AFR_AF=0.4818;EUR_AF=0.1103;SAS_AF=0.2055;AA=T|||;VT=SNP
20	62136136	rs8115224	T	C	100	PASS	AC=1121;AF=0.223842;AN=5008;NS=2504;DP=21028;EAS_AF=0.0397;AMR_AF=0.1916;AFR_AF=0.4826;EUR_AF=0.1103;SAS_AF=0.2035;AA=T|||;VT=SNP
20	62136139	rs8118762	G	C	100	PASS	AC=1122;AF=0.224042;AN=5008;NS=2504;DP=20810;EAS_AF=0.0397;AMR_AF=0.1916;AFR_AF=0.4826;EUR_AF=0.1103;SAS_AF=0.2045;AA=C|||;VT=SNP
20	62136202	rs8126334	A	G	100	PASS	AC=1122;AF=0.224042;AN=5008;NS=2504;DP=18901;EAS_AF=0.0397;AMR_AF=0.1916;AFR_AF=0.4826;EUR_AF=0.1103;SAS_AF=0.2045;AA=G|||;VT=SNP
20	62136279	rs8115339	T	C	100	PASS	AC=1122;AF=0.224042;AN=5008;NS=2504;DP=17442;EAS_AF=0.0397;AMR_AF=0.1916;AFR_AF=0.4826;EUR_AF=0.1103;SAS_AF=0.2045;AA=T|||;VT=SNP
20	62136308	rs8118860	G	A	100	PASS	AC=1122;AF=0.224042;AN=5008;NS=2504;DP=17314;EAS_AF=0.0397;AMR_AF=0.1916;AFR_AF=0.4826;EUR_AF=0.1103;SAS_AF=0.2045;AA=G|||;VT=SNP
20	62136419	rs8120195	G	A	100	PASS	AC=1121;AF=0.223842;AN=5008;NS=2504;DP=15670;EAS_AF=0.0397;AMR_AF=0.1916;AFR_AF=0.4818;EUR_AF=0.1103;SAS_AF=0.2045;AA=A|||;VT=SNP
20	62136646	rs57582687	A	G	100	PASS	AC=1122;AF=0.224042;AN=5008;NS=2504;DP=20069;EAS_AF=0.0397;AMR_AF=0.1916;AFR_AF=0.4826;EUR_AF=0.1103;SAS_AF=0.2045;AA=G|||;VT=SNP
20	62136694	rs58431031	C	T	100	PASS	AC=1127;AF=0.22504;AN=5008;NS=2504;DP=20223;EAS_AF=0.0437;AMR_AF=0.1916;AFR_AF=0.4826;EUR_AF=0.1103;SAS_AF=0.2055;AA=T|||;VT=SNP
20	62136768	rs60271882	G	A	100	PASS	AC=1123;AF=0.224241;AN=5008;NS=2504;DP=19306;EAS_AF=0.0397;AMR_AF=0.1916;AFR_AF=0.4826;EUR_AF=0.1103;SAS_AF=0.2055;AA=G|||;VT=SNP
20	62137162	rs57927138	C	G	100	PASS	AC=1124;AF=0.224441;AN=5008;NS=2504;DP=19363;EAS_AF=0.0397;AMR_AF=0.1916;AFR_AF=0.4826;EUR_AF=0.1103;SAS_AF=0.2065;AA=C|||;VT=SNP
20	62137274	rs60014702	T	C	100	PASS	AC=1119;AF=0.223442;AN=5008;NS=2504;DP=14957;EAS_AF=0.0387;AMR_AF=0.1902;AFR_AF=0.4803;EUR_AF=0.1103;SAS_AF=0.2065;AA=C|||;VT=SNP
20	62137304	rs57643088	G	C	100	PASS	AC=1124;AF=0.224441;AN=5008;NS=2504;DP=15240;EAS_AF=0.0397;AMR_AF=0.1916;AFR_AF=0.4826;EUR_AF=0.1103;SAS_AF=0.2065;AA=G|||;VT=SNP
20	62137324	rs57222124	C	T	100	PASS	AC=380;AF=0.0758786;AN=5008;NS=2504;DP=15416;EAS_AF=0.006;AMR_AF=0.0519;AFR_AF=0.1755;EUR_AF=0.0557;SAS_AF=0.0511;AA=C|||;VT=SNP
20	62137355	rs1619876	G	A	100	PASS	AC=693;AF=0.138379;AN=5008;NS=2504;DP=15514;EAS_AF=0.244;AMR_AF=0.1643;AFR_AF=0.1407;EUR_AF=0.0855;SAS_AF=0.0624;AA=G|||;VT=SNP
20	62137463	rs1619011	G	A	100	PASS	AC=2369;AF=0.473043;AN=5008;NS=2504;DP=18328;EAS_AF=0.2956;AMR_AF=0.3919;AFR_AF=0.9629;EUR_AF=0.2147;SAS_AF=0.317;AA=A|||;VT=SNP
20	62137478	rs60647545	G	A	100	PASS	AC=1124;AF=0.224441;AN=5008;NS=2504;DP=18559;EAS_AF=0.0397;AMR_AF=0.1916;AFR_AF=0.4826;EUR_AF=0.1103;SAS_AF=0.2065;AA=G|||;VT=SNP
20	62137521	rs73918968	T	C	100	PASS	AC=534;AF=0.106629;AN=5008;NS=2504;DP=18498;EAS_AF=0.0268;AMR_AF=0.1326;AFR_AF=0.2042;EUR_AF=0.0537;SAS_AF=0.093;AA=T|||;VT=SNP
20	62137525	rs57494572	C	T	100	PASS	AC=1123;AF=0.224241;AN=5008;NS=2504;DP=18371;EAS_AF=0.0387;AMR_AF=0.1916;AFR_AF=0.4826;EUR_AF=0.1103;SAS_AF=0.2065;AA=T|||;VT=SNP
20	62137648	rs10485825	A	G	100	PASS	AC=1126;AF=0.22484;AN=5008;NS=2504;DP=16735;EAS_AF=0.0397;AMR_AF=0.1916;AFR_AF=0.4826;EUR_AF=0.1113;SAS_AF=0.2076;AA=G|||;VT=SNP
20	62137971	rs1757697	A	G	100	PASS	AC=1945;AF=0.388379;AN=5008;NS=2504;DP=17917;EAS_AF=0.2966;AMR_AF=0.3588;AFR_AF=0.677;EUR_AF=0.1928;SAS_AF=0.3149;AA=G|||;VT=SNP
20	62137976	rs11907372	G	A	100	PASS	AC=426;AF=0.0850639;AN=5008;NS=2504;DP=17767;EAS_AF=0.006;AMR_AF=0.0548;AFR_AF=0.208;EUR_AF=0.0567;SAS_AF=0.0511;AA=A|||;VT=SNP
20	62138189	rs74889656	C	A	100	PASS	AC=699;AF=0.139577;AN=5008;NS=2504;DP=19422;EAS_AF=0.0337;AMR_AF=0.1383;AFR_AF=0.2746;EUR_AF=0.0537;SAS_AF=0.1554;AA=C|||;VT=SNP
20	62138310	rs11905899	A	T	100	PASS	AC=1079;AF=0.215455;AN=5008;NS=2504;DP=18379;EAS_AF=0.0397;AMR_AF=0.1888;AFR_AF=0.4508;EUR_AF=0.1093;SAS_AF=0.2065;AA=A|||;VT=SNP
20	62139025	rs6090437	C	T	100	PASS	AC=2640;AF=0.527157;AN=5008;NS=2504;DP=14973;EAS_AF=0.7024;AMR_AF=0.6081;AFR_AF=0.0378;EUR_AF=0.7863;SAS_AF=0.684;AA=C|||;VT=SNP
20	62139177	rs6122466	A	G	100	PASS	AC=1407;AF=0.28095;AN=5008;NS=2504;DP=18524;EAS_AF=0.6994;AMR_AF=0.2421;AFR_AF=0.0083;EUR_AF=0.1352;SAS_AF=0.3957;AA=A|||;VT=SNP
20	62139441	rs1741609	T	C	100	PASS	AC=1091;AF=0.217851;AN=5008;NS=2504;DP=19089;EAS_AF=0.126;AMR_AF=0.2954;AFR_AF=0.3775;EUR_AF=0.1183;SAS_AF=0.1442;AA=C|||;VT=SNP
20	62139497	rs1757698	A	G	100	PASS	AC=1058;AF=0.211262;AN=5008;NS=2504;DP=18606;EAS_AF=0.126;AMR_AF=0.2939;AFR_AF=0.3585;EUR_AF=0.1113;SAS_AF=0.1442;AA=G|||;VT=SNP
20	62139723	rs6011859	G	A	100	PASS	AC=315;AF=0.0628994;AN=5008;NS=2504;DP=20456;EAS_AF=0.1577;AMR_AF=0.0086;AFR_AF=0.0628;EUR_AF=0.0179;SAS_AF=0.0501;AA=G|||;VT=SNP
20	62139793	rs1757699	G	A	100	PASS	AC=492;AF=0.0982428;AN=5008;NS=2504;DP=20663;EAS_AF=0.0992;AMR_AF=0.1599;AFR_AF=0.1248;EUR_AF=0.0646;SAS_AF=0.0521;AA=g|||;VT=SNP
20	62139907	rs1741608	G	A	100	PASS	AC=884;AF=0.176518;AN=5008;NS=2504;DP=14521;EAS_AF=0.1429;AMR_AF=0.2579;AFR_AF=0.1876;EUR_AF=0.0775;SAS_AF=0.2403;AA=G|||;VT=SNP
20	62139925	rs80277060	G	A	100	PASS	AC=454;AF=0.090655;AN=5008;NS=2504;DP=14208;EAS_AF=0.006;AMR_AF=0.0548;AFR_AF=0.2209;EUR_AF=0.0567;SAS_AF=0.0624;AA=G|||;VT=SNP
20	62140229	rs2150807	T	C	100	PASS	AC=421;AF=0.0840655;AN=5008;NS=2504;DP=12595;EAS_AF=0.006;AMR_AF=0.0504;AFR_AF=0.1982;EUR_AF=0.0567;SAS_AF=0.0624;AA=C|||;VT=SNP
20	62140289	rs2150808	A	G	100	PASS	AC=967;AF=0.193091;AN=5008;NS=2504;DP=10250;EAS_AF=0.1786;AMR_AF=0.1614;AFR_AF=0.323;EUR_AF=0.0865;SAS_AF=0.1646;AA=G|||;VT=SNP
20	62140600	rs6062958	G	A	100	PASS	AC=472;AF=0.0942492;AN=5008;NS=2504;DP=17457;EAS_AF=0.1101;AMR_AF=0.1556;AFR_AF=0.0764;EUR_AF=0.0656;SAS_AF=0.0879;AA=G|||;VT=SNP
20	62141199	rs1741607	C	T	100	PASS	AC=420;AF=0.0838658;AN=5008;NS=2504;DP=18867;EAS_AF=0.0992;AMR_AF=0.1556;AFR_AF=0.0711;EUR_AF=0.0656;SAS_AF=0.0532;AA=c|||;VT=SNP
20	62141259	rs1757702	G	A	100	PASS	AC=495;AF=0.0988419;AN=5008;NS=2504;DP=19443;EAS_AF=0.0982;AMR_AF=0.1599;AFR_AF=0.1263;EUR_AF=0.0656;SAS_AF=0.0532;AA=g|||;VT=SNP
20	62141509	rs1757703	A	G	100	PASS	AC=1604;AF=0.320288;AN=5008;NS=2504;DP=18511;EAS_AF=0.2946;AMR_AF=0.3213;AFR_AF=0.4713;EUR_AF=0.1521;SAS_AF=0.3149;AA=N|||;VT=SNP
20	62141970	rs1741606	C	T	100	PASS	AC=1605;AF=0.320487;AN=5008;NS=2504;DP=17583;EAS_AF=0.2956;AMR_AF=0.3213;AFR_AF=0.4713;EUR_AF=0.1521;SAS_AF=0.3149;AA=t|||;VT=SNP
20	62142483	rs1741605	C	T	100	PASS	AC=947;AF=0.189097;AN=5008;NS=2504;DP=14300;EAS_AF=0.1042;AMR_AF=0.2147;AFR_AF=0.3457;EUR_AF=0.1223;SAS_AF=0.1155;AA=T|||;VT=SNP
20	62142524	rs1757774	T	C	100	PASS	AC=761;AF=0.151957;AN=5008;NS=2504;DP=12502;EAS_AF=0.245;AMR_AF=0.1686;AFR_AF=0.1884;EUR_AF=0.0835;SAS_AF=0.0654;AA=T|||;VT=SNP
20	62142649	rs73622812	A	G	100	PASS	AC=269;AF=0.0537141;AN=5008;NS=2504;DP=17695;EAS_AF=0.1468;AMR_AF=0.0086;AFR_AF=0.0643;EUR_AF=0.0179;SAS_AF=0.0123;AA=A|||;VT=SNP
20	62142808	rs73622813	C	T	100	PASS	AC=267;AF=0.0533147;AN=5008;NS=2504;DP=11045;EAS_AF=0.1468;AMR_AF=0.0086;AFR_AF=0.0628;EUR_AF=0.0179;SAS_AF=0.0123;AA=c|||;VT=SNP
20	62142854	rs144167732	C	T	100	PASS	AC=494;AF=0.0986422;AN=5008;NS=2504;DP=13471;EAS_AF=0.0982;AMR_AF=0.1599;AFR_AF=0.1256;EUR_AF=0.0656;SAS_AF=0.0532;AA=c|||;VT=SNP
20	62143013	rs8184393	C	T	100	PASS	AC=1542;AF=0.307907;AN=5008;NS=2504;DP=14090;EAS_AF=0.2837;AMR_AF=0.3213;AFR_AF=0.466;EUR_AF=0.1531;SAS_AF=0.2689;AA=t|||;VT=SNP
20	62143147	rs8183483	G	A	100	PASS	AC=186;AF=0.0371406;AN=5008;NS=2504;DP=16838;EAS_AF=0.1468;AMR_AF=0.0058;AFR_AF=0.003;EUR_AF=0.0179;SAS_AF=0.0123;AA=G|||;VT=SNP
20	62144813	rs6011863	A	G	100	PASS	AC=267;AF=0.0533147;AN=5008;NS=2504;DP=20208;EAS_AF=0.1468;AMR_AF=0.0086;AFR_AF=0.0628;EUR_AF=0.0179;SAS_AF=0.0123;AA=A|||;VT=SNP
20	62144846	rs433166	C	G	100	PASS	AC=419;AF=0.0836661;AN=5008;NS=2504;DP=19723;EAS_AF=0.0982;AMR_AF=0.1556;AFR_AF=0.0711;EUR_AF=0.0656;SAS_AF=0.0532;AA=C|||;VT=SNP
20	62144953	rs76207710	G	A	100	PASS	AC=457;AF=0.091254;AN=5008;NS=2504;DP=18345;EAS_AF=0.006;AMR_AF=0.0548;AFR_AF=0.2224;EUR_AF=0.0567;SAS_AF=0.0634;AA=G|||;VT=SNP
20	62145144	rs393449	G	A	100	PASS	AC=420;AF=0.0838658;AN=5008;NS=2504;DP=17179;EAS_AF=0.0992;AMR_AF=0.1556;AFR_AF=0.0711;EUR_AF=0.0656;SAS_AF=0.0532;AA=G|||;VT=SNP
20	62145164	rs417635	C	T	100	PASS	AC=1321;AF=0.263778;AN=5008;NS=2504;DP=17712;EAS_AF=0.2738;AMR_AF=0.3055;AFR_AF=0.4183;EUR_AF=0.1372;SAS_AF=0.1452;AA=T|||;VT=SNP
20	62147258	rs16983774	G	A	100	PASS	AC=447;AF=0.0892572;AN=5008;NS=2504;DP=18998;EAS_AF=0.006;AMR_AF=0.0533;AFR_AF=0.2156;EUR_AF=0.0567;SAS_AF=0.0634;AA=G|||;VT=SNP
20	62147411	rs73622817	G	A	100	PASS	AC=279;AF=0.0557109;AN=5008;NS=2504;DP=16774;EAS_AF=0.1498;AMR_AF=0.0101;AFR_AF=0.0688;EUR_AF=0.0179;SAS_AF=0.0123;AA=G|||;VT=SNP
20	62147516	rs113471392	G	A	100	PASS	AC=315;AF=0.0628994;AN=5008;NS=2504;DP=17785;EAS_AF=0.0278;AMR_AF=0.121;AFR_AF=0.059;EUR_AF=0.0467;SAS_AF=0.0798;AA=g|||;VT=SNP
20	62147896	rs6010952	C	T	100	PASS	AC=269;AF=0.0537141;AN=5008;NS=2504;DP=14812;EAS_AF=0.1478;AMR_AF=0.0086;AFR_AF=0.0628;EUR_AF=0.0189;SAS_AF=0.0123;AA=C|||;VT=SNP
20	62147899	rs115855286	A	G	100	PASS	AC=301;AF=0.0601038;AN=5008;NS=2504;DP=14465;EAS_AF=0.0278;AMR_AF=0.1196;AFR_AF=0.0499;EUR_AF=0.0467;SAS_AF=0.0787;AA=A|||;VT=SNP
20	62147926	rs8125543	A	G	100	PASS	AC=448;AF=0.0894569;AN=5008;NS=2504;DP=13972;EAS_AF=0.006;AMR_AF=0.0533;AFR_AF=0.2163;EUR_AF=0.0567;SAS_AF=0.0634;AA=a|||;VT=SNP
20	62148124	rs380158	A	T	100	PASS	AC=3699;AF=0.738618;AN=5008;NS=2504;DP=13046;EAS_AF=0.995;AMR_AF=0.6182;AFR_AF=0.9667;EUR_AF=0.3052;SAS_AF=0.6973;AA=N|||;VT=SNP
20	62148354	rs115468178	C	G	100	PASS	AC=301;AF=0.0601038;AN=5008;NS=2504;DP=16588;EAS_AF=0.0278;AMR_AF=0.1196;AFR_AF=0.0499;EUR_AF=0.0457;SAS_AF=0.0798;AA=C|||;VT=SNP
20	62148596	rs6011867	C	G	100	PASS	AC=269;AF=0.0537141;AN=5008;NS=2504;DP=18450;EAS_AF=0.1488;AMR_AF=0.0086;AFR_AF=0.0628;EUR_AF=0.0179;SAS_AF=0.0123;AA=C|||;VT=SNP
20	62148646	rs60594622	C	T	100	PASS	AC=294;AF=0.0587061;AN=5008;NS=2504;DP=18234;EAS_AF=0.006;AMR_AF=0.049;AFR_AF=0.1021;EUR_AF=0.0567;SAS_AF=0.0634;AA=T|||;VT=SNP
20	62148912	rs2314639	C	T	100	PASS	AC=1403;AF=0.280152;AN=5008;NS=2504;DP=17122;EAS_AF=0.6964;AMR_AF=0.2435;AFR_AF=0.0083;EUR_AF=0.1352;SAS_AF=0.3937;AA=C|||;VT=SNP
20	62149036	rs6122469	T	C	100	PASS	AC=269;AF=0.0537141;AN=5008;NS=2504;DP=19099;EAS_AF=0.1488;AMR_AF=0.0086;AFR_AF=0.0628;EUR_AF=0.0179;SAS_AF=0.0123;AA=T|||;VT=SNP
20	62149176	rs310620	C	G	100	PASS	AC=3697;AF=0.738219;AN=5008;NS=2504;DP=16230;EAS_AF=0.995;AMR_AF=0.6167;AFR_AF=0.9667;EUR_AF=0.3042;SAS_AF=0.6973;AA=G|||;VT=SNP
20	62149268	rs59561424	C	G	100	PASS	AC=294;AF=0.0587061;AN=5008;NS=2504;DP=18120;EAS_AF=0.006;AMR_AF=0.049;AFR_AF=0.1021;EUR_AF=0.0567;SAS_AF=0.0634;AA=c|||;VT=SNP
20	62149840	rs2145166	G	A	100	PASS	AC=1406;AF=0.280751;AN=5008;NS=2504;DP=17547;EAS_AF=0.6974;AMR_AF=0.2478;AFR_AF=0.0083;EUR_AF=0.1342;SAS_AF=0.3937;AA=G|||;VT=SNP
20	62149997	rs310621	A	G	100	PASS	AC=485;AF=0.096845;AN=5008;NS=2504;DP=16107;EAS_AF=0.0992;AMR_AF=0.1383;AFR_AF=0.1755;EUR_AF=0.0219;SAS_AF=0.0358;AA=A|||;VT=SNP
20	62150018	rs80340538	G	A	100	PASS	AC=280;AF=0.0559105;AN=5008;NS=2504;DP=16190;EAS_AF=0.006;AMR_AF=0.0476;AFR_AF=0.0938;EUR_AF=0.0547;SAS_AF=0.0634;AA=G|||;VT=SNP
20	62150052	rs57457685	G	A	100	PASS	AC=1037;AF=0.207069;AN=5008;NS=2504;DP=15679;EAS_AF=0.0397;AMR_AF=0.1916;AFR_AF=0.4191;EUR_AF=0.1103;SAS_AF=0.2035;AA=g|||;VT=SNP
20	62150058	rs3746354	C	T	100	PASS	AC=1502;AF=0.29992;AN=5008;NS=2504;DP=15839;EAS_AF=0.0506;AMR_AF=0.2233;AFR_AF=0.6959;EUR_AF=0.1272;SAS_AF=0.2536;AA=T|||;VT=SNP
20	62150128	rs113264400	T	C	100	PASS	AC=260;AF=0.0519169;AN=5008;NS=2504;DP=17238;EAS_AF=0.006;AMR_AF=0.0476;AFR_AF=0.087;EUR_AF=0.0557;SAS_AF=0.0511;AA=T|||;VT=SNP
20	62151315	rs310622	G	A	100	PASS	AC=485;AF=0.096845;AN=5008;NS=2504;DP=13093;EAS_AF=0.0992;AMR_AF=0.1383;AFR_AF=0.1762;EUR_AF=0.0209;SAS_AF=0.0358;AA=G|||;VT=SNP
20	62151814	rs310623	C	G	100	PASS	AC=864;AF=0.172524;AN=5008;NS=2504;DP=7159;EAS_AF=0.1131;AMR_AF=0.2622;AFR_AF=0.2988;EUR_AF=0.0636;SAS_AF=0.1115;AA=C|||;VT=SNP
20	62151858	rs8125175	G	A	100	PASS	AC=358;AF=0.0714856;AN=5008;NS=2504;DP=6500;EAS_AF=0.006;AMR_AF=0.0591;AFR_AF=0.1452;EUR_AF=0.0586;SAS_AF=0.0613;AA=G|||;VT=SNP
20	62151972	rs310624	C	G	100	PASS	AC=751;AF=0.14996;AN=5008;NS=2504;DP=7128;EAS_AF=0.245;AMR_AF=0.147;AFR_AF=0.2443;EUR_AF=0.0338;SAS_AF=0.046;AA=G|||;VT=SNP
20	62152403	rs34528028	C	T	100	PASS	AC=425;AF=0.0848642;AN=5008;NS=2504;DP=6466;EAS_AF=0.002;AMR_AF=0.1037;AFR_AF=0.0098;EUR_AF=0.1829;SAS_AF=0.1575;AA=C|||;VT=SNP
20	62152508	rs73622818	G	A	100	PASS	AC=187;AF=0.0373403;AN=5008;NS=2504;DP=8354;EAS_AF=0.1478;AMR_AF=0.0058;AFR_AF=0.003;EUR_AF=0.0179;SAS_AF=0.0123;AA=G|||;VT=SNP
20	62152519	rs72629024	C	G	100	PASS	AC=1435;AF=0.286542;AN=5008;NS=2504;DP=8585;EAS_AF=0.7133;AMR_AF=0.2464;AFR_AF=0.0083;EUR_AF=0.1372;SAS_AF=0.4049;AA=C|||;VT=SNP
20	62152819	rs310626	G	A	100	PASS	AC=305;AF=0.0609026;AN=5008;NS=2504;DP=12481;EAS_AF=0.0992;AMR_AF=0.1326;AFR_AF=0.0416;EUR_AF=0.0219;SAS_AF=0.0368;AA=G|||;VT=SNP;EX_TARGET
20	62153616	rs73622819	C	T	100	PASS	AC=186;AF=0.0371406;AN=5008;NS=2504;DP=14249;EAS_AF=0.1508;AMR_AF=0.0058;AFR_AF=0.0023;EUR_AF=0.0179;SAS_AF=0.0092;AA=C|||;VT=SNP
20	62153673	rs382241	T	G	100	PASS	AC=2243;AF=0.447883;AN=5008;NS=2504;DP=14352;EAS_AF=0.2738;AMR_AF=0.3732;AFR_AF=0.9523;EUR_AF=0.17;SAS_AF=0.2843;AA=G|||;VT=SNP
20	62153786	rs6090443	G	A	100	PASS	AC=2626;AF=0.524361;AN=5008;NS=2504;DP=17206;EAS_AF=0.7292;AMR_AF=0.5317;AFR_AF=0.0439;EUR_AF=0.7575;SAS_AF=0.7178;AA=g|||;VT=SNP
20	62153828	rs396823	A	G	100	PASS	AC=2154;AF=0.430112;AN=5008;NS=2504;DP=17301;EAS_AF=0.1815;AMR_AF=0.3804;AFR_AF=0.9546;EUR_AF=0.1938;SAS_AF=0.2556;AA=G|||;VT=SNP
20	62154391	rs446127	G	T	100	PASS	AC=2195;AF=0.438299;AN=5008;NS=2504;DP=11166;EAS_AF=0.2272;AMR_AF=0.3646;AFR_AF=0.9062;EUR_AF=0.168;SAS_AF=0.3538;AA=G|||;VT=SNP
20	62154594	rs387098	A	G	100	PASS	AC=2130;AF=0.425319;AN=5008;NS=2504;DP=13823;EAS_AF=0.1528;AMR_AF=0.2709;AFR_AF=0.9433;EUR_AF=0.166;SAS_AF=0.3824;AA=G|||;VT=SNP
20	62154924	rs437427	G	A	100	PASS	AC=2107;AF=0.420727;AN=5008;NS=2504;DP=14699;EAS_AF=0.1528;AMR_AF=0.2709;AFR_AF=0.9418;EUR_AF=0.165;SAS_AF=0.362;AA=A|||;VT=SNP
20	62155111	rs427230	C	T	100	PASS	AC=814;AF=0.16254;AN=5008;NS=2504;DP=19938;EAS_AF=0.0079;AMR_AF=0.1081;AFR_AF=0.3684;EUR_AF=0.0924;SAS_AF=0.1544;AA=C|||;VT=SNP
20	62155191	rs74558549	G	A	100	PASS	AC=661;AF=0.131989;AN=5008;NS=2504;DP=16999;EAS_AF=0.13;AMR_AF=0.049;AFR_AF=0.3169;EUR_AF=0.0626;SAS_AF=0.0143;AA=G|||;VT=SNP
20	62155482	rs428035	G	T	100	PASS	AC=2072;AF=0.413738;AN=5008;NS=2504;DP=16478;EAS_AF=0.1548;AMR_AF=0.2666;AFR_AF=0.9153;EUR_AF=0.166;SAS_AF=0.362;AA=G|||;VT=SNP
20	62155668	rs138212619	G	A	100	PASS	AC=247;AF=0.0493211;AN=5008;NS=2504;DP=11015;EAS_AF=0.131;AMR_AF=0.013;AFR_AF=0.0371;EUR_AF=0.0447;SAS_AF=0.0123;AA=G|||;VT=SNP
20	62155835	rs73324428	A	G	100	PASS	AC=972;AF=0.194089;AN=5008;NS=2504;DP=19289;EAS_AF=0.1359;AMR_AF=0.0663;AFR_AF=0.5257;EUR_AF=0.0726;SAS_AF=0.0215;AA=A|||;VT=SNP
20	62156071	rs78117224	A	T	100	PASS	AC=209;AF=0.0417332;AN=5008;NS=2504;DP=16170;EAS_AF=0.131;AMR_AF=0.013;AFR_AF=0.0083;EUR_AF=0.0447;SAS_AF=0.0123;AA=A|||;VT=SNP
20	62156177	rs440684	G	A	100	PASS	AC=2072;AF=0.413738;AN=5008;NS=2504;DP=17276;EAS_AF=0.1319;AMR_AF=0.268;AFR_AF=0.9334;EUR_AF=0.165;SAS_AF=0.3609;AA=A|||;VT=SNP
20	62156484	rs375990	T	C	100	PASS	AC=2136;AF=0.426518;AN=5008;NS=2504;DP=17610;EAS_AF=0.1567;AMR_AF=0.3631;AFR_AF=0.9138;EUR_AF=0.166;SAS_AF=0.3589;AA=T|||;VT=SNP
20	62156597	rs436336	G	A	100	PASS	AC=2049;AF=0.409145;AN=5008;NS=2504;DP=21205;EAS_AF=0.1567;AMR_AF=0.268;AFR_AF=0.9054;EUR_AF=0.16;SAS_AF=0.3548;AA=A|||;VT=SNP
20	62156651	rs409015	G	T	100	PASS	AC=2089;AF=0.417133;AN=5008;NS=2504;DP=20226;EAS_AF=0.1587;AMR_AF=0.2709;AFR_AF=0.9304;EUR_AF=0.159;SAS_AF=0.3589;AA=G|||;VT=SNP
20	62157488	rs117649221	G	C	100	PASS	AC=84;AF=0.0167732;AN=5008;NS=2504;DP=16260;EAS_AF=0.0109;AMR_AF=0.0159;AFR_AF=0.0159;EUR_AF=0.0368;SAS_AF=0.0041;AA=-|||;VT=SNP
20	62157545	rs431976	G	A	100	PASS	AC=1031;AF=0.205871;AN=5008;NS=2504;DP=16710;EAS_AF=0.0139;AMR_AF=0.0605;AFR_AF=0.4395;EUR_AF=0.0179;SAS_AF=0.3845;AA=-|||;VT=SNP
20	62157646	rs13039229	A	C	100	PASS	AC=425;AF=0.0848642;AN=5008;NS=2504;DP=21131;EAS_AF=0.003;AMR_AF=0.1124;AFR_AF=0.0091;EUR_AF=0.1938;SAS_AF=0.1401;AA=-|||;VT=SNP
20	62157780	rs400162	A	T	100	PASS	AC=1024;AF=0.204473;AN=5008;NS=2504;DP=17553;EAS_AF=0.0139;AMR_AF=0.0548;AFR_AF=0.4357;EUR_AF=0.0199;SAS_AF=0.3845;AA=-|||;VT=SNP
20	62157993	rs373818	T	G	100	PASS	AC=3648;AF=0.728435;AN=5008;NS=2504;DP=15573;EAS_AF=0.9931;AMR_AF=0.6023;AFR_AF=0.966;EUR_AF=0.2575;SAS_AF=0.7086;AA=-|||;VT=SNP
20	62159468	rs186332	C	T	100	PASS	AC=1854;AF=0.370208;AN=5008;NS=2504;DP=19030;EAS_AF=0.0357;AMR_AF=0.1268;AFR_AF=0.9531;EUR_AF=0.0716;SAS_AF=0.407;AA=T|||;VT=SNP
20	62159496	rs4809578	A	T	100	PASS	AC=1794;AF=0.358227;AN=5008;NS=2504;DP=18141;EAS_AF=0.9573;AMR_AF=0.4755;AFR_AF=0.0129;EUR_AF=0.1859;SAS_AF=0.3016;AA=A|||;VT=SNP
20	62159504	rs310644	T	C	100	PASS	AC=1791;AF=0.357628;AN=5008;NS=2504;DP=17613;EAS_AF=0.0357;AMR_AF=0.1254;AFR_AF=0.9062;EUR_AF=0.0716;SAS_AF=0.407;AA=T|||;VT=SNP
20	62161421	rs94991	G	A	100	PASS	AC=1180;AF=0.235623;AN=5008;NS=2504;DP=18743;EAS_AF=0.0169;AMR_AF=0.098;AFR_AF=0.7806;EUR_AF=0.0358;SAS_AF=0.0276;AA=G|||;VT=SNP;EX_TARGET
20	62161422	rs6011874	G	A	100	PASS	AC=237;AF=0.0473243;AN=5008;NS=2504;DP=18704;EAS_AF=0.0099;AMR_AF=0.0259;AFR_AF=0.1233;EUR_AF=0.0358;SAS_AF=0.0102;AA=G|||;VT=SNP;EX_TARGET
20	62161713	rs310643	C	T	100	PASS	AC=842;AF=0.168131;AN=5008;NS=2504;DP=16572;EAS_AF=0.0188;AMR_AF=0.111;AFR_AF=0.4697;EUR_AF=0.0865;SAS_AF=0.0389;AA=C|||;VT=SNP
20	62161998	rs310642	A	C	100	PASS	AC=716;AF=0.142971;AN=5008;NS=2504;DP=12697;EAS_AF=0.0397;AMR_AF=0.072;AFR_AF=0.4009;EUR_AF=0.0606;SAS_AF=0.0358;AA=A|||;VT=SNP
20	62162340	rs191090	T	C	100	PASS	AC=3639;AF=0.726637;AN=5008;NS=2504;DP=15264;EAS_AF=0.9931;AMR_AF=0.5994;AFR_AF=0.966;EUR_AF=0.2515;SAS_AF=0.7076;AA=G|||;VT=SNP
20	62162917	rs66899053	G	A	100	PASS	AC=1796;AF=0.358626;AN=5008;NS=2504;DP=8709;EAS_AF=0.9603;AMR_AF=0.4769;AFR_AF=0.0129;EUR_AF=0.1839;SAS_AF=0.3016;AA=G|||;VT=SNP
20	62164524	rs56210557	G	A	100	PASS	AC=672;AF=0.134185;AN=5008;NS=2504;DP=14244;EAS_AF=0.0228;AMR_AF=0.0735;AFR_AF=0.3828;EUR_AF=0.0596;SAS_AF=0.0327;AA=g|||;VT=SNP
20	62164868	rs113862030	C	T	100	PASS	AC=88;AF=0.0175719;AN=5008;NS=2504;DP=12338;EAS_AF=0.0099;AMR_AF=0.0159;AFR_AF=0.0182;EUR_AF=0.0328;SAS_AF=0.0102;AA=c|||;VT=SNP;EX_TARGET
20	62166195	rs310641	T	C	100	PASS	AC=583;AF=0.116414;AN=5008;NS=2504;DP=14006;EAS_AF=0.0139;AMR_AF=0.0562;AFR_AF=0.3638;EUR_AF=0.0268;SAS_AF=0.0225;AA=t|||;VT=SNP
20	62166313	rs310640	C	T	100	PASS	AC=583;AF=0.116414;AN=5008;NS=2504;DP=15105;EAS_AF=0.0139;AMR_AF=0.0562;AFR_AF=0.3638;EUR_AF=0.0268;SAS_AF=0.0225;AA=c|||;VT=SNP;EX_TARGET
20	62166682	rs310639	T	G	100	PASS	AC=1046;AF=0.208866;AN=5008;NS=2504;DP=14187;EAS_AF=0.0327;AMR_AF=0.072;AFR_AF=0.3828;EUR_AF=0.0606;SAS_AF=0.4049;AA=t|||;VT=SNP
20	62167704	rs4809308	G	A	100	PASS	AC=1800;AF=0.359425;AN=5008;NS=2504;DP=11248;EAS_AF=0.9603;AMR_AF=0.4654;AFR_AF=0.0197;EUR_AF=0.1819;SAS_AF=0.3067;AA=g|||;VT=SNP
20	62167770	rs385261	C	T	100	PASS	AC=671;AF=0.133986;AN=5008;NS=2504;DP=11968;EAS_AF=0.0238;AMR_AF=0.0735;AFR_AF=0.3805;EUR_AF=0.0596;SAS_AF=0.0337;AA=C|||;VT=SNP
20	62167839	rs310645	C	A	100	PASS	AC=4047;AF=0.808107;AN=5008;NS=2504;DP=13057;EAS_AF=0.995;AMR_AF=0.7046;AFR_AF=0.975;EUR_AF=0.4453;SAS_AF=0.8364;AA=A|||;VT=SNP
20	62169478	rs112881290	T	C	100	PASS	AC=460;AF=0.091853;AN=5008;NS=2504;DP=10057;EAS_AF=0.0188;AMR_AF=0.0216;AFR_AF=0.0197;EUR_AF=0.0378;SAS_AF=0.3701;AA=c|||;VT=SNP
20	62170027	rs310646	C	G	100	PASS	AC=580;AF=0.115815;AN=5008;NS=2504;DP=6527;EAS_AF=0.0139;AMR_AF=0.0576;AFR_AF=0.3616;EUR_AF=0.0258;SAS_AF=0.0225;AA=c|||;VT=SNP
20	62170091	rs310647	G	A	100	PASS	AC=1263;AF=0.252196;AN=5008;NS=2504;DP=7069;EAS_AF=0.0238;AMR_AF=0.1124;AFR_AF=0.8003;EUR_AF=0.0666;SAS_AF=0.0368;AA=g|||;VT=SNP
20	62170690	rs310649	G	A	100	PASS	AC=666;AF=0.132987;AN=5008;NS=2504;DP=16671;EAS_AF=0.0228;AMR_AF=0.0735;AFR_AF=0.3782;EUR_AF=0.0596;SAS_AF=0.0327;AA=G|||;VT=SNP
20	62171298	rs310650	G	T	100	PASS	AC=580;AF=0.115815;AN=5008;NS=2504;DP=15323;EAS_AF=0.0139;AMR_AF=0.0576;AFR_AF=0.3616;EUR_AF=0.0258;SAS_AF=0.0225;AA=G|||;VT=SNP
20	62171345	rs310651	C	G	100	PASS	AC=1075;AF=0.214657;AN=5008;NS=2504;DP=15525;EAS_AF=0.0327;AMR_AF=0.0749;AFR_AF=0.4516;EUR_AF=0.0616;SAS_AF=0.3384;AA=C|||;VT=SNP
20	62171421	rs310652	G	C	100	PASS	AC=1842;AF=0.367812;AN=5008;NS=2504;DP=17378;EAS_AF=0.0327;AMR_AF=0.1282;AFR_AF=0.9531;EUR_AF=0.0686;SAS_AF=0.3998;AA=C|||;VT=SNP
20	62171507	rs13036739	G	A	100	PASS	AC=357;AF=0.0712859;AN=5008;NS=2504;DP=18109;EAS_AF=0.002;AMR_AF=0.1023;AFR_AF=0.0076;EUR_AF=0.16;SAS_AF=0.1155;AA=G|||;VT=SNP
20	62171556	rs310653	T	C	100	PASS	AC=4050;AF=0.808706;AN=5008;NS=2504;DP=18771;EAS_AF=0.995;AMR_AF=0.7046;AFR_AF=0.975;EUR_AF=0.4453;SAS_AF=0.8395;AA=C|||;VT=SNP
20	62172219	rs6122130	G	A	100	PASS	AC=1852;AF=0.369808;AN=5008;NS=2504;DP=16735;EAS_AF=0.9613;AMR_AF=0.4784;AFR_AF=0.0144;EUR_AF=0.2157;SAS_AF=0.3221;AA=G|||;VT=SNP;EX_TARGET
20	62172269	rs310654	C	A	100	PASS	AC=801;AF=0.159944;AN=5008;NS=2504;DP=16427;EAS_AF=0.0238;AMR_AF=0.0793;AFR_AF=0.4758;EUR_AF=0.0606;SAS_AF=0.0327;AA=C|||;VT=SNP;EX_TARGET
20	62172281	rs310655	C	T	100	PASS	AC=1058;AF=0.211262;AN=5008;NS=2504;DP=16230;EAS_AF=0.0327;AMR_AF=0.0749;AFR_AF=0.4387;EUR_AF=0.0616;SAS_AF=0.3384;AA=C|||;VT=SNP;EX_TARGET
20	62173561	rs310657	C	G	100	PASS	AC=579;AF=0.115615;AN=5008;NS=2504;DP=16696;EAS_AF=0.0139;AMR_AF=0.0576;AFR_AF=0.3608;EUR_AF=0.0258;SAS_AF=0.0225;AA=C|||;VT=SNP;EX_TARGET
20	62173562	rs56130722	G	T	100	PASS	AC=1853;AF=0.370008;AN=5008;NS=2504;DP=16702;EAS_AF=0.9603;AMR_AF=0.4784;AFR_AF=0.0144;EUR_AF=0.2167;SAS_AF=0.3231;AA=G|||;VT=SNP;EX_TARGET
20	62173741	rs310658	G	A	100	PASS	AC=1116;AF=0.222843;AN=5008;NS=2504;DP=15744;EAS_AF=0.0327;AMR_AF=0.0749;AFR_AF=0.4387;EUR_AF=0.0616;SAS_AF=0.3978;AA=G|||;VT=SNP
20	62173925	rs404613	T	G	100	PASS	AC=1839;AF=0.367212;AN=5008;NS=2504;DP=15383;EAS_AF=0.0327;AMR_AF=0.1254;AFR_AF=0.9516;EUR_AF=0.0686;SAS_AF=0.4008;AA=G|||;VT=SNP;EX_TARGET
20	62173927	rs378483	G	A	100	PASS	AC=747;AF=0.149161;AN=5008;NS=2504;DP=15261;EAS_AF=0.0238;AMR_AF=0.0749;AFR_AF=0.438;EUR_AF=0.0606;SAS_AF=0.0317;AA=G|||;VT=SNP;EX_TARGET
20	62174724	rs4809309	G	A	100	PASS	AC=1848;AF=0.36901;AN=5008;NS=2504;DP=15558;EAS_AF=0.9603;AMR_AF=0.4769;AFR_AF=0.0144;EUR_AF=0.2147;SAS_AF=0.3211;AA=G|||;VT=SNP;EX_TARGET
20	62174867	rs6011894	T	C	100	PASS	AC=598;AF=0.119409;AN=5008;NS=2504;DP=13495;EAS_AF=0.0188;AMR_AF=0.0187;AFR_AF=0.1225;EUR_AF=0.0358;SAS_AF=0.3763;AA=T|||;VT=SNP;EX_TARGET
20	62176133	rs6090449	A	G	100	PASS	AC=2922;AF=0.583466;AN=5008;NS=2504;DP=17711;EAS_AF=0.9266;AMR_AF=0.804;AFR_AF=0.0416;EUR_AF=0.7913;SAS_AF=0.592;AA=G|||;VT=SNP
20	62176291	rs35183165	A	G	100	PASS	AC=972;AF=0.194089;AN=5008;NS=2504;DP=19566;EAS_AF=0.0109;AMR_AF=0.2867;AFR_AF=0.0265;EUR_AF=0.5497;SAS_AF=0.1779;AA=A|||;VT=SNP
20	62176363	rs6090450	G	A	100	PASS	AC=767;AF=0.153155;AN=5008;NS=2504;DP=18751;EAS_AF=0.004;AMR_AF=0.232;AFR_AF=0.0212;EUR_AF=0.4314;SAS_AF=0.1431;AA=A|||;VT=SNP
20	62177641	rs117758170	G	A	100	PASS	AC=101;AF=0.0201677;AN=5008;NS=2504;DP=13720;EAS_AF=0.0089;AMR_AF=0.0245;AFR_AF=0.0159;EUR_AF=0.0437;SAS_AF=0.0102;AA=g|||;VT=SNP
20	62177836	rs310659	C	T	100	PASS	AC=980;AF=0.195687;AN=5008;NS=2504;DP=14628;EAS_AF=0.0298;AMR_AF=0.0793;AFR_AF=0.4985;EUR_AF=0.0457;SAS_AF=0.1943;AA=c|||;VT=SNP
20	62178425	rs367981	C	T	100	PASS	AC=638;AF=0.127396;AN=5008;NS=2504;DP=16733;EAS_AF=0.0139;AMR_AF=0.0591;AFR_AF=0.3971;EUR_AF=0.0258;SAS_AF=0.0327;AA=C|||;VT=SNP
20	62179332	rs426028	G	A	100	PASS	AC=1079;AF=0.215455;AN=5008;NS=2504;DP=13270;EAS_AF=0.245;AMR_AF=0.1888;AFR_AF=0.4191;EUR_AF=0.0755;SAS_AF=0.0726;AA=g|||;VT=SNP
20	62179445	rs6010965	T	G	100	PASS	AC=675;AF=0.134784;AN=5008;NS=2504;DP=15645;EAS_AF=0.004;AMR_AF=0.0821;AFR_AF=0.3033;EUR_AF=0.1352;SAS_AF=0.0787;AA=T|||;VT=SNP
20	62180117	rs6089922	G	A	100	PASS	AC=1379;AF=0.275359;AN=5008;NS=2504;DP=15844;EAS_AF=0.0228;AMR_AF=0.1095;AFR_AF=0.5635;EUR_AF=0.1292;SAS_AF=0.4141;AA=G|||;VT=SNP
20	62180379	rs73152224	G	A	100	PASS	AC=259;AF=0.0517173;AN=5008;NS=2504;DP=11610;EAS_AF=0.0109;AMR_AF=0.0648;AFR_AF=0.0197;EUR_AF=0.1173;SAS_AF=0.0603;AA=G|||;VT=SNP
20	62180380	rs73152226	C	A	100	PASS	AC=257;AF=0.0513179;AN=5008;NS=2504;DP=11647;EAS_AF=0.0109;AMR_AF=0.0648;AFR_AF=0.0182;EUR_AF=0.1173;SAS_AF=0.0603;AA=C|||;VT=SNP
20	62181000	rs310613	G	C	100	PASS	AC=2176;AF=0.434505;AN=5008;NS=2504;DP=12341;EAS_AF=0.1032;AMR_AF=0.2291;AFR_AF=0.9576;EUR_AF=0.1978;SAS_AF=0.4581;AA=c|||;VT=SNP
20	62181508	rs310612	A	G	100	PASS	AC=2310;AF=0.461262;AN=5008;NS=2504;DP=13262;EAS_AF=0.2103;AMR_AF=0.2349;AFR_AF=0.9607;EUR_AF=0.2107;SAS_AF=0.4632;AA=g|||;VT=SNP
20	62181576	rs7273746	T	C	100	PASS	AC=1240;AF=0.247604;AN=5008;NS=2504;DP=13134;EAS_AF=0.0179;AMR_AF=0.0749;AFR_AF=0.6074;EUR_AF=0.0328;SAS_AF=0.3415;AA=t|||;VT=SNP
20	62182755	rs310611	G	A	100	PASS	AC=2176;AF=0.434505;AN=5008;NS=2504;DP=15139;EAS_AF=0.1042;AMR_AF=0.2262;AFR_AF=0.9592;EUR_AF=0.1978;SAS_AF=0.4571;AA=A|||;VT=SNP
20	62182802	rs310610	G	A	100	PASS	AC=1029;AF=0.205471;AN=5008;NS=2504;DP=16436;EAS_AF=0.0794;AMR_AF=0.1081;AFR_AF=0.5983;EUR_AF=0.0447;SAS_AF=0.0389;AA=G|||;VT=SNP
20	62183206	rs137966967	A	G	100	PASS	AC=261;AF=0.0521166;AN=5008;NS=2504;DP=14123;EAS_AF=0.0129;AMR_AF=0.0591;AFR_AF=0.0098;EUR_AF=0.1183;SAS_AF=0.0767;AA=A|||;VT=SNP
20	62183451	rs116956557	C	T	100	PASS	AC=278;AF=0.0555112;AN=5008;NS=2504;DP=16367;EAS_AF=0.0129;AMR_AF=0.0591;AFR_AF=0.0227;EUR_AF=0.1183;SAS_AF=0.0767;AA=C|||;VT=SNP
20	62184170	rs4809580	C	T	100	PASS	AC=2923;AF=0.583666;AN=5008;NS=2504;DP=15110;EAS_AF=0.9087;AMR_AF=0.5591;AFR_AF=0.3366;EUR_AF=0.4046;SAS_AF=0.7843;AA=c|||;VT=SNP
20	62184816	rs73152239	C	A	100	PASS	AC=385;AF=0.076877;AN=5008;NS=2504;DP=7891;EAS_AF=0.0129;AMR_AF=0.0663;AFR_AF=0.1006;EUR_AF=0.1173;SAS_AF=0.0767;AA=N|||;VT=SNP
20	62185011	rs62206964	T	C	100	PASS	AC=2761;AF=0.551318;AN=5008;NS=2504;DP=8092;EAS_AF=0.8968;AMR_AF=0.5706;AFR_AF=0.4607;EUR_AF=0.4145;SAS_AF=0.4448;AA=c|||;VT=SNP
20	62186269	rs1122187	C	T	100	PASS	AC=663;AF=0.132388;AN=5008;NS=2504;DP=18563;EAS_AF=0.0179;AMR_AF=0.0807;AFR_AF=0.298;EUR_AF=0.1183;SAS_AF=0.0777;AA=C|||;VT=SNP
20	62186501	rs969635	A	G	100	PASS	AC=3095;AF=0.618011;AN=5008;NS=2504;DP=16577;EAS_AF=0.9067;AMR_AF=0.5706;AFR_AF=0.4592;EUR_AF=0.4066;SAS_AF=0.7863;AA=G|||;VT=SNP
20	62186719	rs56075534	G	A	100	PASS	AC=669;AF=0.133586;AN=5008;NS=2504;DP=18794;EAS_AF=0.0179;AMR_AF=0.0807;AFR_AF=0.3033;EUR_AF=0.1173;SAS_AF=0.0777;AA=G|||;VT=SNP
20	62187187	rs3746348	T	C	100	PASS	AC=3321;AF=0.663139;AN=5008;NS=2504;DP=18768;EAS_AF=0.9067;AMR_AF=0.6081;AFR_AF=0.584;EUR_AF=0.4364;SAS_AF=0.7914;AA=C|||;VT=SNP;EX_TARGET
20	62187439	rs734750	T	C	100	PASS	AC=3424;AF=0.683706;AN=5008;NS=2504;DP=16192;EAS_AF=0.9067;AMR_AF=0.6196;AFR_AF=0.6188;EUR_AF=0.4712;SAS_AF=0.8057;AA=C|||;VT=SNP;EX_TARGET
20	62189030	rs6122476	G	A	100	PASS	AC=1893;AF=0.377995;AN=5008;NS=2504;DP=14484;EAS_AF=0.873;AMR_AF=0.4798;AFR_AF=0.0234;EUR_AF=0.2803;SAS_AF=0.3753;AA=G|||;VT=SNP
20	62189093	rs6122477	T	C	100	PASS	AC=3177;AF=0.634385;AN=5008;NS=2504;DP=13190;EAS_AF=0.9028;AMR_AF=0.5879;AFR_AF=0.466;EUR_AF=0.4533;SAS_AF=0.8047;AA=C|||;VT=SNP
20	62190180	rs11551683	A	G	100	PASS	AC=601;AF=0.120008;AN=5008;NS=2504;DP=13614;EAS_AF=0.1012;AMR_AF=0.0807;AFR_AF=0.1014;EUR_AF=0.1352;SAS_AF=0.1769;AA=a|||;VT=SNP
20	62190345	rs310627	G	A	100	PASS	AC=3816;AF=0.761981;AN=5008;NS=2504;DP=11985;EAS_AF=0.755;AMR_AF=0.7608;AFR_AF=0.8132;EUR_AF=0.6849;SAS_AF=0.7802;AA=G|||;VT=SNP
20	62190412	rs310628	G	A	100	PASS	AC=2861;AF=0.571286;AN=5008;NS=2504;DP=10337;EAS_AF=0.4821;AMR_AF=0.7032;AFR_AF=0.5363;EUR_AF=0.6402;SAS_AF=0.546;AA=A|||;VT=SNP
20	62191321	rs3810477	A	G	100	PASS	AC=3053;AF=0.609625;AN=5008;NS=2504;DP=13790;EAS_AF=0.8502;AMR_AF=0.5908;AFR_AF=0.4652;EUR_AF=0.5338;SAS_AF=0.6483;AA=G|||;VT=SNP;EX_TARGET
20	62191475	rs3810478	T	G	100	PASS	AC=2172;AF=0.433706;AN=5008;NS=2504;DP=10861;EAS_AF=0.8194;AMR_AF=0.464;AFR_AF=0.2171;EUR_AF=0.3469;SAS_AF=0.3967;AA=G|||;VT=SNP;EX_TARGET
20	62191558	rs3810479	G	A	100	PASS	AC=786;AF=0.156949;AN=5008;NS=2504;DP=12764;EAS_AF=0.3433;AMR_AF=0.0821;AFR_AF=0.0083;EUR_AF=0.16;SAS_AF=0.2157;AA=g|||;VT=SNP;EX_TARGET
20	62191937	rs11551685	G	A	100	PASS	AC=1097;AF=0.21905;AN=5008;NS=2504;DP=15975;EAS_AF=0.2569;AMR_AF=0.2954;AFR_AF=0.1823;EUR_AF=0.0984;SAS_AF=0.2996;AA=G|||;VT=SNP;EX_TARGET
20	62192374	rs3810480	C	T	100	PASS	AC=427;AF=0.0852636;AN=5008;NS=2504;DP=14378;EAS_AF=0.0913;AMR_AF=0.1859;AFR_AF=0.0091;EUR_AF=0.1362;SAS_AF=0.0583;AA=C|||;VT=SNP
20	62193019	rs11551684	C	T	100	PASS	AC=1096;AF=0.21885;AN=5008;NS=2504;DP=15633;EAS_AF=0.5734;AMR_AF=0.085;AFR_AF=0.0068;EUR_AF=0.166;SAS_AF=0.2894;AA=C|||;VT=SNP;EX_TARGET
20	62193445	rs3810481	G	A	100	PASS	AC=1038;AF=0.207268;AN=5008;NS=2504;DP=10051;EAS_AF=0.5734;AMR_AF=0.085;AFR_AF=0.0068;EUR_AF=0.16;SAS_AF=0.2362;AA=G|||;VT=SNP;EX_TARGET
20	62193587	rs3810482	T	C	100	PASS	AC=1405;AF=0.280551;AN=5008;NS=2504;DP=9415;EAS_AF=0.252;AMR_AF=0.3847;AFR_AF=0.2489;EUR_AF=0.2286;SAS_AF=0.3323;AA=T|||;VT=SNP;EX_TARGET
20	62194030	rs3810483	G	C	100	PASS	AC=2688;AF=0.536741;AN=5008;NS=2504;DP=13687;EAS_AF=0.8482;AMR_AF=0.4827;AFR_AF=0.3638;EUR_AF=0.4026;SAS_AF=0.6258;AA=C|||;VT=SNP;EX_TARGET
20	62194103	rs3810484	A	G	100	PASS	AC=2740;AF=0.547125;AN=5008;NS=2504;DP=13691;EAS_AF=0.8482;AMR_AF=0.4827;AFR_AF=0.3956;EUR_AF=0.4095;SAS_AF=0.6288;AA=G|||;VT=SNP;EX_TARGET
20	62194128	rs3810485	G	A	100	PASS	AC=1375;AF=0.274561;AN=5008;NS=2504;DP=12463;EAS_AF=0.2659;AMR_AF=0.3833;AFR_AF=0.2163;EUR_AF=0.2336;SAS_AF=0.3272;AA=G|||;VT=SNP;EX_TARGET
20	62194713	rs3810486	A	C	100	PASS	AC=1226;AF=0.244808;AN=5008;NS=2504;DP=15371;EAS_AF=0.5923;AMR_AF=0.1023;AFR_AF=0.0575;EUR_AF=0.1948;SAS_AF=0.2924;AA=C|||;VT=SNP;EX_TARGET
20	62195087	rs310630	A	G	100	PASS	AC=2264;AF=0.452077;AN=5008;NS=2504;DP=15038;EAS_AF=0.1567;AMR_AF=0.4409;AFR_AF=0.7141;EUR_AF=0.4732;SAS_AF=0.3885;AA=G|||;VT=SNP;EX_TARGET
20	62195220	rs3827022	C	T	100	PASS	AC=1163;AF=0.232228;AN=5008;NS=2504;DP=15601;EAS_AF=0.5933;AMR_AF=0.0994;AFR_AF=0.0076;EUR_AF=0.1958;SAS_AF=0.2955;AA=C|||;VT=SNP;EX_TARGET
20	62195672	rs3827023	C	T	100	PASS	AC=1160;AF=0.231629;AN=5008;NS=2504;DP=15785;EAS_AF=0.5913;AMR_AF=0.0994;AFR_AF=0.0076;EUR_AF=0.1958;SAS_AF=0.2945;AA=C|||;VT=SNP;EX_TARGET
20	62196033	rs3810487	C	T	100	PASS	AC=1099;AF=0.219449;AN=5008;NS=2504;DP=16931;EAS_AF=0.5317;AMR_AF=0.0994;AFR_AF=0.0076;EUR_AF=0.1958;SAS_AF=0.2935;AA=C|||;VT=SNP;EX_TARGET
20	62196253	rs310631	C	A	100	PASS	AC=1825;AF=0.364417;AN=5008;NS=2504;DP=16343;EAS_AF=0.1587;AMR_AF=0.3876;AFR_AF=0.4644;EUR_AF=0.4105;SAS_AF=0.3773;AA=C|||;VT=SNP;EX_TARGET
20	62197370	rs34830600	G	A	100	PASS	AC=944;AF=0.188498;AN=5008;NS=2504;DP=17201;EAS_AF=0.0317;AMR_AF=0.1383;AFR_AF=0.438;EUR_AF=0.0676;SAS_AF=0.1728;AA=G|||;VT=SNP;EX_TARGET
20	62197619	rs45519633	C	T	100	PASS	AC=942;AF=0.188099;AN=5008;NS=2504;DP=12397;EAS_AF=0.0317;AMR_AF=0.1383;AFR_AF=0.4357;EUR_AF=0.0676;SAS_AF=0.1738;AA=c|||;VT=SNP
20	62198236	rs415304	G	A	100	PASS	AC=2510;AF=0.501198;AN=5008;NS=2504;DP=15547;EAS_AF=0.4177;AMR_AF=0.6686;AFR_AF=0.382;EUR_AF=0.6143;SAS_AF=0.5133;AA=G|||;VT=SNP;EX_TARGET
20	62198686	rs3827025	G	A	100	PASS	AC=1088;AF=0.217252;AN=5008;NS=2504;DP=14601;EAS_AF=0.0317;AMR_AF=0.1427;AFR_AF=0.5439;EUR_AF=0.0686;SAS_AF=0.1728;AA=G|||;VT=SNP;EX_TARGET
20	62198713	rs3810490	G	A	100	PASS	AC=899;AF=0.179513;AN=5008;NS=2504;DP=15559;EAS_AF=0.0317;AMR_AF=0.1369;AFR_AF=0.4054;EUR_AF=0.0666;SAS_AF=0.1728;AA=G|||;VT=SNP;EX_TARGET
20	62199100	rs422888	G	A	100	PASS	AC=2458;AF=0.490815;AN=5008;NS=2504;DP=17685;EAS_AF=0.4177;AMR_AF=0.67;AFR_AF=0.3434;EUR_AF=0.6103;SAS_AF=0.5153;AA=G|||;VT=SNP
20	62199126	rs3810491	C	G	100	PASS	AC=2211;AF=0.441494;AN=5008;NS=2504;DP=17417;EAS_AF=0.5813;AMR_AF=0.2363;AFR_AF=0.5522;EUR_AF=0.2644;SAS_AF=0.4755;AA=G|||;VT=SNP
20	62200471	rs6089923	C	G	100	PASS	AC=1101;AF=0.219848;AN=5008;NS=2504;DP=15037;EAS_AF=0.5298;AMR_AF=0.0965;AFR_AF=0.0113;EUR_AF=0.1958;SAS_AF=0.2945;AA=C|||;VT=SNP;EX_TARGET
20	62200576	rs6090457	G	A	100	PASS	AC=1096;AF=0.21885;AN=5008;NS=2504;DP=15531;EAS_AF=0.5298;AMR_AF=0.0951;AFR_AF=0.0091;EUR_AF=0.1948;SAS_AF=0.2945;AA=G|||;VT=SNP;EX_TARGET
20	62200738	rs6089924	G	A	100	PASS	AC=922;AF=0.184105;AN=5008;NS=2504;DP=15348;EAS_AF=0.0317;AMR_AF=0.1369;AFR_AF=0.4228;EUR_AF=0.0676;SAS_AF=0.1718;AA=G|||;VT=SNP;EX_TARGET
20	62200860	rs1757752	A	G	100	PASS	AC=3752;AF=0.749201;AN=5008;NS=2504;DP=15975;EAS_AF=0.9673;AMR_AF=0.7723;AFR_AF=0.4766;EUR_AF=0.8091;SAS_AF=0.8149;AA=G|||;VT=SNP;EX_TARGET
20	62200929	rs6089925	G	A	100	PASS	AC=931;AF=0.185903;AN=5008;NS=2504;DP=15912;EAS_AF=0.0317;AMR_AF=0.1383;AFR_AF=0.4304;EUR_AF=0.0676;SAS_AF=0.1697;AA=G|||;VT=SNP;EX_TARGET
20	62201270	rs392273	A	C	100	PASS	AC=2595;AF=0.518171;AN=5008;NS=2504;DP=17264;EAS_AF=0.4157;AMR_AF=0.6873;AFR_AF=0.4342;EUR_AF=0.6143;SAS_AF=0.5184;AA=A|||;VT=SNP
20	62201430	rs406488	T	A	100	PASS	AC=1930;AF=0.385383;AN=5008;NS=2504;DP=15280;EAS_AF=0.1726;AMR_AF=0.5476;AFR_AF=0.3381;EUR_AF=0.6113;SAS_AF=0.3211;AA=T|||;VT=SNP
20	62201784	rs749079	T	C	100	PASS	AC=1068;AF=0.213259;AN=5008;NS=2504;DP=15366;EAS_AF=0.0496;AMR_AF=0.134;AFR_AF=0.5113;EUR_AF=0.0706;SAS_AF=0.182;AA=C|||;VT=SNP
20	62202301	rs3746346	A	G	100	PASS	AC=2072;AF=0.413738;AN=5008;NS=2504;DP=14836;EAS_AF=0.7401;AMR_AF=0.2983;AFR_AF=0.1762;EUR_AF=0.2724;SAS_AF=0.6258;AA=A|||;VT=SNP
20	62203748	rs34681475	G	A	100	PASS	AC=1132;AF=0.226038;AN=5008;NS=2504;DP=14897;EAS_AF=0.5526;AMR_AF=0.0965;AFR_AF=0.0091;EUR_AF=0.1948;SAS_AF=0.3067;AA=G|||;VT=SNP;EX_TARGET
20	62203950	rs6089926	C	T	100	PASS	AC=2001;AF=0.399561;AN=5008;NS=2504;DP=15310;EAS_AF=0.5883;AMR_AF=0.2176;AFR_AF=0.4107;EUR_AF=0.2475;SAS_AF=0.4755;AA=C|||;VT=SNP
20	62203960	rs13042172	A	G	100	PASS	AC=1979;AF=0.395168;AN=5008;NS=2504;DP=15466;EAS_AF=0.5883;AMR_AF=0.2176;AFR_AF=0.416;EUR_AF=0.2475;SAS_AF=0.4458;AA=G|||;VT=SNP
20	62208411	rs6090460	C	T	100	PASS	AC=1138;AF=0.227236;AN=5008;NS=2504;DP=13624;EAS_AF=0.5605;AMR_AF=0.0893;AFR_AF=0.0076;EUR_AF=0.1978;SAS_AF=0.3088;AA=C|||;VT=SNP
20	62210749	rs310667	G	A	100	PASS	AC=3175;AF=0.633986;AN=5008;NS=2504;DP=17287;EAS_AF=0.4365;AMR_AF=0.804;AFR_AF=0.7398;EUR_AF=0.6581;SAS_AF=0.5491;AA=G|||;VT=SNP
20	62211169	rs116142445	A	G	100	PASS	AC=963;AF=0.192292;AN=5008;NS=2504;DP=20688;EAS_AF=0.255;AMR_AF=0.2075;AFR_AF=0.2284;EUR_AF=0.0159;SAS_AF=0.2495;AA=A|||;VT=SNP
20	62211185	rs6090461	C	T	100	PASS	AC=1138;AF=0.227236;AN=5008;NS=2504;DP=21070;EAS_AF=0.5595;AMR_AF=0.0865;AFR_AF=0.0076;EUR_AF=0.1968;SAS_AF=0.3129;AA=C|||;VT=SNP
20	62211234	rs115110681	G	A	100	PASS	AC=953;AF=0.190296;AN=5008;NS=2504;DP=23565;EAS_AF=0.251;AMR_AF=0.2075;AFR_AF=0.2284;EUR_AF=0.0159;SAS_AF=0.2434;AA=G|||;VT=SNP
20	62211235	rs114350246	G	A	100	PASS	AC=953;AF=0.190296;AN=5008;NS=2504;DP=23706;EAS_AF=0.251;AMR_AF=0.2075;AFR_AF=0.2284;EUR_AF=0.0159;SAS_AF=0.2434;AA=G|||;VT=SNP
20	62212154	rs310669	G	A	100	PASS	AC=3081;AF=0.615216;AN=5008;NS=2504;DP=18847;EAS_AF=0.4355;AMR_AF=0.7824;AFR_AF=0.6808;EUR_AF=0.6531;SAS_AF=0.5542;AA=G|||;VT=SNP
20	62212392	rs310670	G	C	100	PASS	AC=3185;AF=0.635982;AN=5008;NS=2504;DP=18580;EAS_AF=0.4345;AMR_AF=0.8084;AFR_AF=0.7421;EUR_AF=0.663;SAS_AF=0.5501;AA=C|||;VT=SNP
20	62212928	rs310672	C	T	100	PASS	AC=3179;AF=0.634784;AN=5008;NS=2504;DP=16614;EAS_AF=0.4365;AMR_AF=0.804;AFR_AF=0.7383;EUR_AF=0.663;SAS_AF=0.5501;AA=C|||;VT=SNP
20	62213810	rs310674	C	T	100	PASS	AC=3107;AF=0.620407;AN=5008;NS=2504;DP=16572;EAS_AF=0.4355;AMR_AF=0.7939;AFR_AF=0.6914;EUR_AF=0.661;SAS_AF=0.5501;AA=T|||;VT=SNP
20	62214376	rs75215502	C	T	100	PASS	AC=965;AF=0.192692;AN=5008;NS=2504;DP=18990;EAS_AF=0.254;AMR_AF=0.2075;AFR_AF=0.2315;EUR_AF=0.0159;SAS_AF=0.2485;AA=C|||;VT=SNP
20	62215372	rs8126295	G	A	100	PASS	AC=968;AF=0.193291;AN=5008;NS=2504;DP=19726;EAS_AF=0.251;AMR_AF=0.2161;AFR_AF=0.2284;EUR_AF=0.0199;SAS_AF=0.2485;AA=G|||;VT=SNP
20	62216289	rs1556456	T	C	100	PASS	AC=1194;AF=0.238419;AN=5008;NS=2504;DP=15733;EAS_AF=0.5536;AMR_AF=0.1023;AFR_AF=0.0325;EUR_AF=0.2107;SAS_AF=0.317;AA=t|||;VT=SNP
20	62216808	rs311500	C	T	100	PASS	AC=3552;AF=0.709265;AN=5008;NS=2504;DP=23242;EAS_AF=0.6766;AMR_AF=0.6974;AFR_AF=0.5953;EUR_AF=0.8986;SAS_AF=0.7106;AA=C|||;VT=SNP
20	62216976	rs914558	A	G	100	PASS	AC=1159;AF=0.23143;AN=5008;NS=2504;DP=21941;EAS_AF=0.5565;AMR_AF=0.1023;AFR_AF=0.0091;EUR_AF=0.2117;SAS_AF=0.3088;AA=A|||;VT=SNP
20	62218453	rs13038448	C	T	100	PASS	AC=1158;AF=0.23123;AN=5008;NS=2504;DP=15489;EAS_AF=0.5516;AMR_AF=0.1066;AFR_AF=0.0091;EUR_AF=0.2117;SAS_AF=0.3098;AA=C|||;VT=SNP
20	62218916	rs13043255	G	C	100	PASS	AC=1160;AF=0.231629;AN=5008;NS=2504;DP=17480;EAS_AF=0.5516;AMR_AF=0.1066;AFR_AF=0.0091;EUR_AF=0.2117;SAS_AF=0.3119;AA=G|||;VT=SNP
20	62219679	rs6089929	C	T	100	PASS	AC=1160;AF=0.231629;AN=5008;NS=2504;DP=16619;EAS_AF=0.5526;AMR_AF=0.1066;AFR_AF=0.0091;EUR_AF=0.2117;SAS_AF=0.3108;AA=C|||;VT=SNP
20	62219740	rs3810492	G	A	100	PASS	AC=1219;AF=0.243411;AN=5008;NS=2504;DP=16625;EAS_AF=0.5496;AMR_AF=0.1095;AFR_AF=0.0522;EUR_AF=0.2127;SAS_AF=0.3129;AA=A|||;VT=SNP
20	62221249	rs311497	A	G	100	PASS	AC=2004;AF=0.40016;AN=5008;NS=2504;DP=19757;EAS_AF=0.1994;AMR_AF=0.5447;AFR_AF=0.3971;EUR_AF=0.5984;SAS_AF=0.3047;AA=A|||;VT=SNP
20	62221364	rs2297427	G	A	100	PASS	AC=1123;AF=0.224241;AN=5008;NS=2504;DP=15532;EAS_AF=0.5159;AMR_AF=0.1066;AFR_AF=0.0098;EUR_AF=0.2117;SAS_AF=0.3098;AA=G|||;VT=SNP
20	62221766	rs2297428	C	T	100	PASS	AC=1126;AF=0.22484;AN=5008;NS=2504;DP=15223;EAS_AF=0.5159;AMR_AF=0.1066;AFR_AF=0.0091;EUR_AF=0.2127;SAS_AF=0.3129;AA=C|||;VT=SNP;EX_TARGET
20	62222211	rs1291170	T	G	100	PASS	AC=2042;AF=0.407748;AN=5008;NS=2504;DP=17836;EAS_AF=0.1994;AMR_AF=0.5461;AFR_AF=0.4251;EUR_AF=0.5984;SAS_AF=0.3047;AA=t|||;VT=SNP
20	62222392	rs454132	G	A	100	PASS	AC=1866;AF=0.372604;AN=5008;NS=2504;DP=20908;EAS_AF=0.1984;AMR_AF=0.536;AFR_AF=0.3094;EUR_AF=0.5954;SAS_AF=0.2924;AA=G|||;VT=SNP
20	62222411	rs3787112	G	A	100	PASS	AC=1189;AF=0.23742;AN=5008;NS=2504;DP=21685;EAS_AF=0.5149;AMR_AF=0.1153;AFR_AF=0.056;EUR_AF=0.2117;SAS_AF=0.3098;AA=g|||;VT=SNP
20	62222657	rs3787111	C	A	100	PASS	AC=1060;AF=0.211661;AN=5008;NS=2504;DP=22608;EAS_AF=0.2837;AMR_AF=0.2089;AFR_AF=0.264;EUR_AF=0.0199;SAS_AF=0.2658;AA=C|||;VT=SNP
20	62223107	rs160395	C	T	100	PASS	AC=1963;AF=0.391973;AN=5008;NS=2504;DP=19259;EAS_AF=0.1984;AMR_AF=0.5432;AFR_AF=0.3775;EUR_AF=0.5974;SAS_AF=0.2924;AA=C|||;VT=SNP
20	62223238	rs149462	C	T	100	PASS	AC=1982;AF=0.395767;AN=5008;NS=2504;DP=18225;EAS_AF=0.1994;AMR_AF=0.5432;AFR_AF=0.382;EUR_AF=0.5974;SAS_AF=0.3047;AA=C|||;VT=SNP
20	62223268	rs2236501	G	A	100	PASS	AC=1062;AF=0.212061;AN=5008;NS=2504;DP=16276;EAS_AF=0.2847;AMR_AF=0.2089;AFR_AF=0.264;EUR_AF=0.0199;SAS_AF=0.2669;AA=G|||;VT=SNP
20	62223270	rs186368	T	C	100	PASS	AC=1842;AF=0.367812;AN=5008;NS=2504;DP=16244;EAS_AF=0.1984;AMR_AF=0.5303;AFR_AF=0.2943;EUR_AF=0.5954;SAS_AF=0.2924;AA=T|||;VT=SNP
20	62224083	rs2236502	C	T	100	PASS	AC=1982;AF=0.395767;AN=5008;NS=2504;DP=19098;EAS_AF=0.1994;AMR_AF=0.5432;AFR_AF=0.382;EUR_AF=0.5974;SAS_AF=0.3047;AA=C|||;VT=SNP
20	62224595	rs2236503	G	A	100	PASS	AC=1121;AF=0.223842;AN=5008;NS=2504;DP=21546;EAS_AF=0.5149;AMR_AF=0.1066;AFR_AF=0.0091;EUR_AF=0.2117;SAS_AF=0.3098;AA=G|||;VT=SNP
20	62224762	rs2236504	C	T	100	PASS	AC=1121;AF=0.223842;AN=5008;NS=2504;DP=19222;EAS_AF=0.5149;AMR_AF=0.1066;AFR_AF=0.0091;EUR_AF=0.2117;SAS_AF=0.3098;AA=C|||;VT=SNP
20	62224797	rs188719	C	T	100	PASS	AC=1982;AF=0.395767;AN=5008;NS=2504;DP=18824;EAS_AF=0.1994;AMR_AF=0.5432;AFR_AF=0.382;EUR_AF=0.5974;SAS_AF=0.3047;AA=C|||;VT=SNP
20	62225094	rs311493	G	T	100	PASS	AC=1832;AF=0.365815;AN=5008;NS=2504;DP=17566;EAS_AF=0.1984;AMR_AF=0.536;AFR_AF=0.2837;EUR_AF=0.5954;SAS_AF=0.2924;AA=G|||;VT=SNP
20	62225508	rs16983844	G	A	100	PASS	AC=1081;AF=0.215855;AN=5008;NS=2504;DP=20872;EAS_AF=0.5149;AMR_AF=0.0879;AFR_AF=0.0083;EUR_AF=0.1968;SAS_AF=0.2986;AA=G|||;VT=SNP
20	62226165	rs3787109	G	A	100	PASS	AC=709;AF=0.141573;AN=5008;NS=2504;DP=18575;EAS_AF=0.2837;AMR_AF=0.1902;AFR_AF=0.0076;EUR_AF=0.0199;SAS_AF=0.2669;AA=G|||;VT=SNP
20	62226500	rs311491	G	A	100	PASS	AC=1983;AF=0.395966;AN=5008;NS=2504;DP=8932;EAS_AF=0.1994;AMR_AF=0.5432;AFR_AF=0.382;EUR_AF=0.5974;SAS_AF=0.3057;AA=G|||;VT=SNP
20	62226859	rs311490	G	A	100	PASS	AC=1984;AF=0.396166;AN=5008;NS=2504;DP=12150;EAS_AF=0.1994;AMR_AF=0.5432;AFR_AF=0.3835;EUR_AF=0.5974;SAS_AF=0.3047;AA=G|||;VT=SNP
20	62227276	rs57156419	C	T	100	PASS	AC=1061;AF=0.211861;AN=5008;NS=2504;DP=15977;EAS_AF=0.2837;AMR_AF=0.2089;AFR_AF=0.264;EUR_AF=0.0199;SAS_AF=0.2669;AA=c|||;VT=SNP
20	62227593	rs1151620	G	A	100	PASS	AC=1982;AF=0.395767;AN=5008;NS=2504;DP=19771;EAS_AF=0.1994;AMR_AF=0.5432;AFR_AF=0.382;EUR_AF=0.5974;SAS_AF=0.3047;AA=G|||;VT=SNP
20	62228192	rs6090469	A	G	100	PASS	AC=3045;AF=0.608027;AN=5008;NS=2504;DP=17208;EAS_AF=0.8016;AMR_AF=0.4568;AFR_AF=0.6225;EUR_AF=0.4026;SAS_AF=0.7076;AA=G|||;VT=SNP
20	62228745	rs4809310	G	A	100	PASS	AC=1122;AF=0.224042;AN=5008;NS=2504;DP=16235;EAS_AF=0.5149;AMR_AF=0.1066;AFR_AF=0.0091;EUR_AF=0.2117;SAS_AF=0.3108;AA=G|||;VT=SNP
20	62229072	rs2297429	C	T	100	PASS	AC=1062;AF=0.212061;AN=5008;NS=2504;DP=18295;EAS_AF=0.2837;AMR_AF=0.2104;AFR_AF=0.2632;EUR_AF=0.0199;SAS_AF=0.2679;AA=C|||;VT=SNP
20	62229244	rs2297430	T	C	100	PASS	AC=1132;AF=0.226038;AN=5008;NS=2504;DP=20123;EAS_AF=0.5198;AMR_AF=0.1066;AFR_AF=0.0091;EUR_AF=0.2147;SAS_AF=0.3129;AA=T|||;VT=SNP
20	62229337	rs414897	G	A	100	PASS	AC=3505;AF=0.69988;AN=5008;NS=2504;DP=19233;EAS_AF=0.7153;AMR_AF=0.6945;AFR_AF=0.5582;EUR_AF=0.8658;SAS_AF=0.7086;AA=A|||;VT=SNP
20	62229989	rs381331	G	A	100	PASS	AC=1933;AF=0.385982;AN=5008;NS=2504;DP=16431;EAS_AF=0.2758;AMR_AF=0.5548;AFR_AF=0.2837;EUR_AF=0.6143;SAS_AF=0.2832;AA=G|||;VT=SNP
20	62230576	rs3787107	G	A	100	PASS	AC=1121;AF=0.223842;AN=5008;NS=2504;DP=13890;EAS_AF=0.5139;AMR_AF=0.1066;AFR_AF=0.0106;EUR_AF=0.2107;SAS_AF=0.3098;AA=G|||;VT=SNP
20	62230706	rs453481	G	A	100	PASS	AC=1593;AF=0.318091;AN=5008;NS=2504;DP=16465;EAS_AF=0.0873;AMR_AF=0.4424;AFR_AF=0.3502;EUR_AF=0.5258;SAS_AF=0.2106;AA=g|||;VT=SNP
20	62230933	rs445328	G	A	100	PASS	AC=1832;AF=0.365815;AN=5008;NS=2504;DP=17627;EAS_AF=0.1012;AMR_AF=0.4827;AFR_AF=0.3812;EUR_AF=0.5915;SAS_AF=0.3027;AA=g|||;VT=SNP
20	62230974	rs432717	G	A	100	PASS	AC=1716;AF=0.342652;AN=5008;NS=2504;DP=17345;EAS_AF=0.1002;AMR_AF=0.4755;AFR_AF=0.3086;EUR_AF=0.5895;SAS_AF=0.2904;AA=g|||;VT=SNP
20	62231454	rs58850142	G	A	100	PASS	AC=1692;AF=0.337859;AN=5008;NS=2504;DP=13692;EAS_AF=0.1002;AMR_AF=0.4697;AFR_AF=0.2935;EUR_AF=0.5895;SAS_AF=0.2904;AA=g|||;VT=SNP
20	62232342	rs384683	T	C	100	PASS	AC=1813;AF=0.362021;AN=5008;NS=2504;DP=17121;EAS_AF=0.1002;AMR_AF=0.4827;AFR_AF=0.3767;EUR_AF=0.5915;SAS_AF=0.2904;AA=T|||;VT=SNP
20	62233020	rs34533955	A	C	100	PASS	AC=1120;AF=0.223642;AN=5008;NS=2504;DP=14244;EAS_AF=0.5149;AMR_AF=0.1066;AFR_AF=0.0091;EUR_AF=0.2107;SAS_AF=0.3098;AA=G|||;VT=SNP
20	62233638	rs35897249	G	A	100	PASS	AC=1832;AF=0.365815;AN=5008;NS=2504;DP=17532;EAS_AF=0.1012;AMR_AF=0.4827;AFR_AF=0.3812;EUR_AF=0.5915;SAS_AF=0.3027;AA=G|||;VT=SNP
20	62233764	rs4809311	G	T	100	PASS	AC=1832;AF=0.365815;AN=5008;NS=2504;DP=18374;EAS_AF=0.1012;AMR_AF=0.4827;AFR_AF=0.3812;EUR_AF=0.5915;SAS_AF=0.3027;AA=G|||;VT=SNP
20	62234240	rs4809312	C	T	100	PASS	AC=1120;AF=0.223642;AN=5008;NS=2504;DP=20520;EAS_AF=0.5149;AMR_AF=0.1066;AFR_AF=0.0091;EUR_AF=0.2107;SAS_AF=0.3098;AA=C|||;VT=SNP
20	62234273	rs766915	A	G	100	PASS	AC=3014;AF=0.601837;AN=5008;NS=2504;DP=21008;EAS_AF=0.6151;AMR_AF=0.6138;AFR_AF=0.4002;EUR_AF=0.833;SAS_AF=0.6145;AA=G|||;VT=SNP;EX_TARGET
20	62234858	rs6090470	C	A	100	PASS	AC=1122;AF=0.224042;AN=5008;NS=2504;DP=16309;EAS_AF=0.5149;AMR_AF=0.1066;AFR_AF=0.0091;EUR_AF=0.2107;SAS_AF=0.3119;AA=C|||;VT=SNP
20	62235050	rs6011922	G	A	100	PASS	AC=1639;AF=0.327276;AN=5008;NS=2504;DP=15116;EAS_AF=0.3829;AMR_AF=0.3156;AFR_AF=0.4501;EUR_AF=0.0835;SAS_AF=0.363;AA=G|||;VT=SNP
20	62235052	rs6122488	G	A	100	PASS	AC=1832;AF=0.365815;AN=5008;NS=2504;DP=15106;EAS_AF=0.1012;AMR_AF=0.4827;AFR_AF=0.3812;EUR_AF=0.5915;SAS_AF=0.3027;AA=G|||;VT=SNP
20	62235200	rs12624749	G	A	100	PASS	AC=1280;AF=0.255591;AN=5008;NS=2504;DP=16345;EAS_AF=0.3819;AMR_AF=0.2738;AFR_AF=0.3154;EUR_AF=0.0249;SAS_AF=0.2689;AA=G|||;VT=SNP
20	62236148	rs6090471	T	C	100	PASS	AC=3369;AF=0.672724;AN=5008;NS=2504;DP=15286;EAS_AF=0.6171;AMR_AF=0.6844;AFR_AF=0.5499;EUR_AF=0.9165;SAS_AF=0.637;AA=C|||;VT=SNP;EX_TARGET
20	62236440	rs4444600	T	C	100	PASS	AC=3369;AF=0.672724;AN=5008;NS=2504;DP=16427;EAS_AF=0.6171;AMR_AF=0.6844;AFR_AF=0.5499;EUR_AF=0.9165;SAS_AF=0.637;AA=C|||;VT=SNP
20	62236715	rs13044853	G	A	100	PASS	AC=1122;AF=0.224042;AN=5008;NS=2504;DP=15745;EAS_AF=0.5149;AMR_AF=0.1066;AFR_AF=0.0091;EUR_AF=0.2107;SAS_AF=0.3119;AA=G|||;VT=SNP
20	62237732	rs13040623	G	A	100	PASS	AC=1122;AF=0.224042;AN=5008;NS=2504;DP=9548;EAS_AF=0.5149;AMR_AF=0.1066;AFR_AF=0.0091;EUR_AF=0.2107;SAS_AF=0.3119;AA=G|||;VT=SNP
20	62237989	rs4809584	T	C	100	PASS	AC=3368;AF=0.672524;AN=5008;NS=2504;DP=16095;EAS_AF=0.6171;AMR_AF=0.683;AFR_AF=0.5499;EUR_AF=0.9165;SAS_AF=0.637;AA=C|||;VT=SNP
20	62238083	rs6122134	T	A	100	PASS	AC=1832;AF=0.365815;AN=5008;NS=2504;DP=18510;EAS_AF=0.1012;AMR_AF=0.4827;AFR_AF=0.3812;EUR_AF=0.5915;SAS_AF=0.3027;AA=T|||;VT=SNP
20	62238086	rs4809313	G	A	100	PASS	AC=1122;AF=0.224042;AN=5008;NS=2504;DP=18559;EAS_AF=0.5149;AMR_AF=0.1066;AFR_AF=0.0091;EUR_AF=0.2107;SAS_AF=0.3119;AA=G|||;VT=SNP
20	62240430	rs35690311	C	A	100	PASS	AC=3249;AF=0.648762;AN=5008;NS=2504;DP=22482;EAS_AF=0.6161;AMR_AF=0.6614;AFR_AF=0.4939;EUR_AF=0.8986;SAS_AF=0.6258;AA=c|||;VT=SNP
20	62241931	rs2872810	T	C	100	PASS	AC=1122;AF=0.224042;AN=5008;NS=2504;DP=18828;EAS_AF=0.5149;AMR_AF=0.1066;AFR_AF=0.0091;EUR_AF=0.2107;SAS_AF=0.3119;AA=T|||;VT=SNP
20	62243810	rs2777939	C	T	100	PASS	AC=3441;AF=0.687101;AN=5008;NS=2504;DP=17563;EAS_AF=0.6151;AMR_AF=0.6369;AFR_AF=0.6188;EUR_AF=0.8618;SAS_AF=0.7096;AA=T|||;VT=SNP
20	62244443	rs6062976	T	C	100	PASS	AC=1838;AF=0.367013;AN=5008;NS=2504;DP=16338;EAS_AF=0.1012;AMR_AF=0.487;AFR_AF=0.3835;EUR_AF=0.5915;SAS_AF=0.3027;AA=T|||;VT=SNP
20	62244770	rs6011925	G	A	100	PASS	AC=1836;AF=0.366613;AN=5008;NS=2504;DP=14831;EAS_AF=0.1012;AMR_AF=0.487;AFR_AF=0.3812;EUR_AF=0.5924;SAS_AF=0.3027;AA=G|||;VT=SNP
20	62245397	rs6090475	C	A	100	PASS	AC=1122;AF=0.224042;AN=5008;NS=2504;DP=14962;EAS_AF=0.5149;AMR_AF=0.1066;AFR_AF=0.0091;EUR_AF=0.2107;SAS_AF=0.3119;AA=C|||;VT=SNP
20	62245686	rs13044479	T	C	100	PASS	AC=1122;AF=0.224042;AN=5008;NS=2504;DP=17792;EAS_AF=0.5149;AMR_AF=0.1066;AFR_AF=0.0091;EUR_AF=0.2107;SAS_AF=0.3119;AA=T|||;VT=SNP
20	62245790	rs13041830	C	T	100	PASS	AC=1137;AF=0.227037;AN=5008;NS=2504;DP=17429;EAS_AF=0.5149;AMR_AF=0.1081;AFR_AF=0.0151;EUR_AF=0.2137;SAS_AF=0.3149;AA=C|||;VT=SNP
20	62245826	rs6011927	C	G	100	PASS	AC=3371;AF=0.673123;AN=5008;NS=2504;DP=16713;EAS_AF=0.6171;AMR_AF=0.683;AFR_AF=0.5522;EUR_AF=0.9165;SAS_AF=0.637;AA=g|||;VT=SNP
20	62246292	rs11696202	G	C	100	PASS	AC=1122;AF=0.224042;AN=5008;NS=2504;DP=18342;EAS_AF=0.5149;AMR_AF=0.1066;AFR_AF=0.0091;EUR_AF=0.2107;SAS_AF=0.3119;AA=G|||;VT=SNP
20	62246541	rs6011928	A	G	100	PASS	AC=2956;AF=0.590256;AN=5008;NS=2504;DP=18438;EAS_AF=0.6161;AMR_AF=0.5937;AFR_AF=0.3903;EUR_AF=0.8022;SAS_AF=0.6135;AA=A|||;VT=SNP
20	62246727	rs6062977	C	G	100	PASS	AC=2957;AF=0.590455;AN=5008;NS=2504;DP=15952;EAS_AF=0.6161;AMR_AF=0.5937;AFR_AF=0.3903;EUR_AF=0.8022;SAS_AF=0.6145;AA=G|||;VT=SNP
20	62246792	rs6011929	G	A	100	PASS	AC=1835;AF=0.366414;AN=5008;NS=2504;DP=17562;EAS_AF=0.1012;AMR_AF=0.487;AFR_AF=0.3812;EUR_AF=0.5915;SAS_AF=0.3027;AA=G|||;VT=SNP
20	62247794	rs4809314	A	T	100	PASS	AC=3371;AF=0.673123;AN=5008;NS=2504;DP=17890;EAS_AF=0.6171;AMR_AF=0.683;AFR_AF=0.5522;EUR_AF=0.9165;SAS_AF=0.637;AA=T|||;VT=SNP
20	62247961	rs6122491	C	T	100	PASS	AC=1722;AF=0.34385;AN=5008;NS=2504;DP=16927;EAS_AF=0.1002;AMR_AF=0.4798;AFR_AF=0.3109;EUR_AF=0.5885;SAS_AF=0.2914;AA=C|||;VT=SNP
20	62248001	rs6090476	G	A	100	PASS	AC=1122;AF=0.224042;AN=5008;NS=2504;DP=16773;EAS_AF=0.5149;AMR_AF=0.1066;AFR_AF=0.0091;EUR_AF=0.2107;SAS_AF=0.3119;AA=C|||;VT=SNP
20	62248015	rs2777932	G	C	100	PASS	AC=3801;AF=0.758986;AN=5008;NS=2504;DP=16469;EAS_AF=0.6181;AMR_AF=0.7291;AFR_AF=0.7375;EUR_AF=0.9751;SAS_AF=0.7321;AA=C|||;VT=SNP
20	62249275	rs4809585	A	G	100	PASS	AC=3371;AF=0.673123;AN=5008;NS=2504;DP=18561;EAS_AF=0.6171;AMR_AF=0.683;AFR_AF=0.5522;EUR_AF=0.9165;SAS_AF=0.637;AA=G|||;VT=SNP
20	62249402	rs4809586	C	T	100	PASS	AC=1122;AF=0.224042;AN=5008;NS=2504;DP=19291;EAS_AF=0.5149;AMR_AF=0.1066;AFR_AF=0.0091;EUR_AF=0.2107;SAS_AF=0.3119;AA=C|||;VT=SNP
20	62249407	rs6010973	C	A	100	PASS	AC=1835;AF=0.366414;AN=5008;NS=2504;DP=19087;EAS_AF=0.1012;AMR_AF=0.487;AFR_AF=0.3812;EUR_AF=0.5915;SAS_AF=0.3027;AA=C|||;VT=SNP
20	62251525	rs909342	T	C	100	PASS	AC=1793;AF=0.358027;AN=5008;NS=2504;DP=17087;EAS_AF=0.1022;AMR_AF=0.487;AFR_AF=0.2965;EUR_AF=0.6203;SAS_AF=0.3436;AA=T|||;VT=SNP
20	62251629	rs914563	A	G	100	PASS	AC=3802;AF=0.759185;AN=5008;NS=2504;DP=18603;EAS_AF=0.6181;AMR_AF=0.7291;AFR_AF=0.7383;EUR_AF=0.9751;SAS_AF=0.7321;AA=G|||;VT=SNP
20	62252044	rs3761126	C	T	100	PASS	AC=1119;AF=0.223442;AN=5008;NS=2504;DP=20078;EAS_AF=0.5119;AMR_AF=0.1066;AFR_AF=0.0091;EUR_AF=0.2107;SAS_AF=0.3119;AA=C|||;VT=SNP
20	62252695	rs6089940	C	T	100	PASS	AC=1123;AF=0.224241;AN=5008;NS=2504;DP=17443;EAS_AF=0.5139;AMR_AF=0.1066;AFR_AF=0.0091;EUR_AF=0.2107;SAS_AF=0.3139;AA=C|||;VT=SNP
20	62252836	rs9679894	C	T	100	PASS	AC=1719;AF=0.343251;AN=5008;NS=2504;DP=15638;EAS_AF=0.1002;AMR_AF=0.4784;AFR_AF=0.3109;EUR_AF=0.5895;SAS_AF=0.2883;AA=C|||;VT=SNP
20	62253821	rs2039369	C	T	100	PASS	AC=3372;AF=0.673323;AN=5008;NS=2504;DP=20244;EAS_AF=0.6171;AMR_AF=0.683;AFR_AF=0.553;EUR_AF=0.9165;SAS_AF=0.637;AA=T|||;VT=SNP
20	62254657	rs6010975	C	T	100	PASS	AC=1838;AF=0.367013;AN=5008;NS=2504;DP=14954;EAS_AF=0.1012;AMR_AF=0.487;AFR_AF=0.385;EUR_AF=0.5915;SAS_AF=0.3006;AA=C|||;VT=SNP
20	62254934	rs6011934	A	G	100	PASS	AC=3311;AF=0.661142;AN=5008;NS=2504;DP=14174;EAS_AF=0.6161;AMR_AF=0.6801;AFR_AF=0.5098;EUR_AF=0.9155;SAS_AF=0.637;AA=G|||;VT=SNP
20	62256590	rs6062978	A	G	100	PASS	AC=3115;AF=0.622005;AN=5008;NS=2504;DP=16850;EAS_AF=0.6171;AMR_AF=0.5994;AFR_AF=0.5076;EUR_AF=0.8002;SAS_AF=0.6145;AA=A|||;VT=SNP
20	62257548	rs6089941	A	G	100	PASS	AC=3482;AF=0.695288;AN=5008;NS=2504;DP=14831;EAS_AF=0.6161;AMR_AF=0.6902;AFR_AF=0.6316;EUR_AF=0.9175;SAS_AF=0.638;AA=G|||;VT=SNP
20	62258892	rs35096459	C	G	100	PASS	AC=1677;AF=0.334864;AN=5008;NS=2504;DP=10532;EAS_AF=0.1002;AMR_AF=0.4697;AFR_AF=0.2837;EUR_AF=0.5885;SAS_AF=0.2894;AA=C|||;VT=SNP
20	62260636	rs6122136	A	C	100	PASS	AC=1798;AF=0.359026;AN=5008;NS=2504;DP=16534;EAS_AF=0.1002;AMR_AF=0.4885;AFR_AF=0.3638;EUR_AF=0.5915;SAS_AF=0.2883;AA=C|||;VT=SNP
20	62260686	rs34105796	A	G	100	PASS	AC=1104;AF=0.220447;AN=5008;NS=2504;DP=15217;EAS_AF=0.5129;AMR_AF=0.1081;AFR_AF=0.0091;EUR_AF=0.2078;SAS_AF=0.2975;AA=A|||;VT=SNP
20	62263003	rs67114507	C	T	100	PASS	AC=1101;AF=0.219848;AN=5008;NS=2504;DP=17906;EAS_AF=0.5139;AMR_AF=0.1066;AFR_AF=0.0091;EUR_AF=0.2058;SAS_AF=0.2965;AA=C|||;VT=SNP
20	62263128	rs6062980	G	A	100	PASS	AC=1617;AF=0.322883;AN=5008;NS=2504;DP=15677;EAS_AF=0.1012;AMR_AF=0.4784;AFR_AF=0.2322;EUR_AF=0.5915;SAS_AF=0.2873;AA=G|||;VT=SNP
20	62263747	rs4809317	G	A	100	PASS	AC=2918;AF=0.582668;AN=5008;NS=2504;DP=16030;EAS_AF=0.6141;AMR_AF=0.6023;AFR_AF=0.3744;EUR_AF=0.7982;SAS_AF=0.5961;AA=G|||;VT=SNP
20	62264325	rs6062292	G	T	100	PASS	AC=2825;AF=0.564097;AN=5008;NS=2504;DP=19265;EAS_AF=0.6131;AMR_AF=0.5951;AFR_AF=0.3079;EUR_AF=0.7982;SAS_AF=0.5971;AA=G|||;VT=SNP
20	62264760	rs4809318	G	A	100	PASS	AC=1104;AF=0.220447;AN=5008;NS=2504;DP=15817;EAS_AF=0.5129;AMR_AF=0.1066;AFR_AF=0.0098;EUR_AF=0.2058;SAS_AF=0.2996;AA=G|||;VT=SNP
20	62265396	rs6010978	G	T	100	PASS	AC=3923;AF=0.783347;AN=5008;NS=2504;DP=17300;EAS_AF=0.6161;AMR_AF=0.7406;AFR_AF=0.8245;EUR_AF=0.9751;SAS_AF=0.7331;AA=T|||;VT=SNP
20	62268124	rs35143638	C	T	100	PASS	AC=515;AF=0.102835;AN=5008;NS=2504;DP=17104;EAS_AF=0.3026;AMR_AF=0.0331;AFR_AF=0.0038;EUR_AF=0.0288;SAS_AF=0.1564;AA=c|||;VT=SNP
20	62268149	rs6089946	A	G	100	PASS	AC=1234;AF=0.246406;AN=5008;NS=2504;DP=17312;EAS_AF=0.4593;AMR_AF=0.1268;AFR_AF=0.1717;EUR_AF=0.1839;SAS_AF=0.2771;AA=A|||;VT=SNP
20	62268327	rs2738773	T	A	100	PASS	AC=3581;AF=0.715056;AN=5008;NS=2504;DP=15972;EAS_AF=0.4137;AMR_AF=0.7305;AFR_AF=0.7799;EUR_AF=0.9702;SAS_AF=0.6646;AA=A|||;VT=SNP
20	62268333	rs71325458	A	G	100	PASS	AC=81;AF=0.0161741;AN=5008;NS=2504;DP=15336;EAS_AF=0.002;AMR_AF=0.0202;AFR_AF=0.0008;EUR_AF=0.0149;SAS_AF=0.0501;AA=G|||;VT=SNP
20	62268955	rs6062468	C	T	100	PASS	AC=1339;AF=0.267372;AN=5008;NS=2504;DP=19462;EAS_AF=0.1062;AMR_AF=0.4049;AFR_AF=0.1755;EUR_AF=0.4881;SAS_AF=0.2331;AA=C|||;VT=SNP
20	62269731	rs2777933	G	C	100	PASS	AC=4045;AF=0.807708;AN=5008;NS=2504;DP=15303;EAS_AF=0.6895;AMR_AF=0.7882;AFR_AF=0.8026;EUR_AF=0.9732;SAS_AF=0.7802;AA=C|||;VT=SNP
20	62269839	rs2738775	T	C	100	PASS	AC=4040;AF=0.806709;AN=5008;NS=2504;DP=12736;EAS_AF=0.6895;AMR_AF=0.7853;AFR_AF=0.8026;EUR_AF=0.9712;SAS_AF=0.7791;AA=t|||;VT=SNP
20	62269942	rs879471	C	T	100	PASS	AC=1449;AF=0.289337;AN=5008;NS=2504;DP=14413;EAS_AF=0.1052;AMR_AF=0.4409;AFR_AF=0.1899;EUR_AF=0.5497;SAS_AF=0.2382;AA=C|||;VT=SNP
20	62270078	rs2777934	C	T	100	PASS	AC=4045;AF=0.807708;AN=5008;NS=2504;DP=14444;EAS_AF=0.6895;AMR_AF=0.7882;AFR_AF=0.8026;EUR_AF=0.9732;SAS_AF=0.7802;AA=T|||;VT=SNP
20	62270487	rs2777935	C	T	100	PASS	AC=4043;AF=0.807308;AN=5008;NS=2504;DP=14387;EAS_AF=0.6865;AMR_AF=0.7882;AFR_AF=0.8026;EUR_AF=0.9742;SAS_AF=0.7802;AA=T|||;VT=SNP
20	62270637	rs909333	T	G	100	PASS	AC=1327;AF=0.264976;AN=5008;NS=2504;DP=13457;EAS_AF=0.5744;AMR_AF=0.1801;AFR_AF=0.0234;EUR_AF=0.2068;SAS_AF=0.3926;AA=T|||;VT=SNP
20	62270905	rs914561	T	C	100	PASS	AC=4180;AF=0.834665;AN=5008;NS=2504;DP=14734;EAS_AF=0.6885;AMR_AF=0.7997;AFR_AF=0.8979;EUR_AF=0.9761;SAS_AF=0.7791;AA=C|||;VT=SNP
20	62270930	rs909334	C	A	100	PASS	AC=1331;AF=0.265775;AN=5008;NS=2504;DP=15354;EAS_AF=0.5764;AMR_AF=0.1801;AFR_AF=0.0234;EUR_AF=0.2087;SAS_AF=0.3926;AA=C|||;VT=SNP
20	62271380	rs1059250	A	G	100	PASS	AC=4072;AF=0.813099;AN=5008;NS=2504;DP=17239;EAS_AF=0.6964;AMR_AF=0.7983;AFR_AF=0.8101;EUR_AF=0.9761;SAS_AF=0.7802;AA=G|||;VT=SNP
20	62272248	rs2259797	T	C	100	PASS	AC=452;AF=0.0902556;AN=5008;NS=2504;DP=7865;EAS_AF=0.0129;AMR_AF=0.0807;AFR_AF=0.1225;EUR_AF=0.1123;SAS_AF=0.1104;AA=T|||;VT=SNP
20	62272658	rs2150910	T	C	100	PASS	AC=4253;AF=0.849241;AN=5008;NS=2504;DP=11904;EAS_AF=0.6796;AMR_AF=0.8242;AFR_AF=0.9788;EUR_AF=0.9066;SAS_AF=0.8078;AA=T|||;VT=SNP
20	62273130	rs13042091	C	T	100	PASS	AC=1743;AF=0.348043;AN=5008;NS=2504;DP=4850;EAS_AF=0.0982;AMR_AF=0.428;AFR_AF=0.4236;EUR_AF=0.506;SAS_AF=0.2843;AA=C|||;VT=SNP
20	62274317	rs3787105	T	C	100	PASS	AC=1939;AF=0.387181;AN=5008;NS=2504;DP=17124;EAS_AF=0.248;AMR_AF=0.3847;AFR_AF=0.5219;EUR_AF=0.3032;SAS_AF=0.4366;AA=T|||;VT=SNP
20	62274548	rs58675328	G	T	100	PASS	AC=1738;AF=0.347045;AN=5008;NS=2504;DP=17182;EAS_AF=0.0982;AMR_AF=0.428;AFR_AF=0.4251;EUR_AF=0.503;SAS_AF=0.2802;AA=G|||;VT=SNP
20	62275845	rs73135821	C	T	100	PASS	AC=1716;AF=0.342652;AN=5008;NS=2504;DP=18191;EAS_AF=0.0982;AMR_AF=0.428;AFR_AF=0.4213;EUR_AF=0.499;SAS_AF=0.2669;AA=C|||;VT=SNP
20	62276869	rs6062293	C	T	100	PASS	AC=1715;AF=0.342452;AN=5008;NS=2504;DP=19744;EAS_AF=0.0982;AMR_AF=0.428;AFR_AF=0.4206;EUR_AF=0.499;SAS_AF=0.2669;AA=C|||;VT=SNP
20	62276984	rs6062294	G	A	100	PASS	AC=1436;AF=0.286741;AN=5008;NS=2504;DP=20746;EAS_AF=0.0982;AMR_AF=0.4107;AFR_AF=0.2194;EUR_AF=0.498;SAS_AF=0.2669;AA=G|||;VT=SNP
20	62277062	rs6062473	T	G	100	PASS	AC=1599;AF=0.319289;AN=5008;NS=2504;DP=18627;EAS_AF=0.1756;AMR_AF=0.33;AFR_AF=0.4652;EUR_AF=0.2028;SAS_AF=0.3824;AA=T|||;VT=SNP
20	62277763	rs7262218	A	C	100	PASS	AC=1754;AF=0.35024;AN=5008;NS=2504;DP=16597;EAS_AF=0.1062;AMR_AF=0.428;AFR_AF=0.4266;EUR_AF=0.5;SAS_AF=0.2894;AA=a|||;VT=SNP
20	62277922	rs4809319	A	G	100	PASS	AC=3656;AF=0.730032;AN=5008;NS=2504;DP=12730;EAS_AF=0.2788;AMR_AF=0.8228;AFR_AF=0.9743;EUR_AF=0.8062;SAS_AF=0.7209;AA=g|||;VT=SNP
20	62278268	rs11907042	G	A	100	PASS	AC=1489;AF=0.297324;AN=5008;NS=2504;DP=14776;EAS_AF=0.1736;AMR_AF=0.3213;AFR_AF=0.3865;EUR_AF=0.2008;SAS_AF=0.3865;AA=g|||;VT=SNP
20	62278387	rs6062475	G	A	100	PASS	AC=1672;AF=0.333866;AN=5008;NS=2504;DP=13916;EAS_AF=0.1062;AMR_AF=0.4207;AFR_AF=0.3752;EUR_AF=0.501;SAS_AF=0.2791;AA=g|||;VT=SNP
20	62280682	rs6089949	C	T	100	PASS	AC=1419;AF=0.283347;AN=5008;NS=2504;DP=19409;EAS_AF=0.1726;AMR_AF=0.3199;AFR_AF=0.3366;EUR_AF=0.1998;SAS_AF=0.3855;AA=C|||;VT=SNP
20	62281243	rs78577441	G	T	100	PASS	AC=1417;AF=0.282947;AN=5008;NS=2504;DP=12833;EAS_AF=0.1736;AMR_AF=0.3199;AFR_AF=0.3366;EUR_AF=0.1998;SAS_AF=0.3824;AA=G|||;VT=SNP
20	62281338	rs6010989	C	T	100	PASS	AC=1599;AF=0.319289;AN=5008;NS=2504;DP=14652;EAS_AF=0.1736;AMR_AF=0.3357;AFR_AF=0.4644;EUR_AF=0.2018;SAS_AF=0.3824;AA=C|||;VT=SNP
20	62281505	rs147522398	G	C	100	PASS	AC=786;AF=0.156949;AN=5008;NS=2504;DP=8691;EAS_AF=0.0089;AMR_AF=0.1902;AFR_AF=0.118;EUR_AF=0.3022;SAS_AF=0.1892;AA=g|||;VT=SNP
20	62282439	rs4809320	G	A	100	PASS	AC=3643;AF=0.727436;AN=5008;NS=2504;DP=12822;EAS_AF=0.2798;AMR_AF=0.8127;AFR_AF=0.9743;EUR_AF=0.8042;SAS_AF=0.7157;AA=A|||;VT=SNP
20	62282821	rs76636901	C	T	100	PASS	AC=473;AF=0.0944489;AN=5008;NS=2504;DP=15494;EAS_AF=0.0248;AMR_AF=0.062;AFR_AF=0.0431;EUR_AF=0.0895;SAS_AF=0.2638;AA=C|||;VT=SNP
20	62283348	rs3787104	C	A	100	PASS	AC=1474;AF=0.294329;AN=5008;NS=2504;DP=15322;EAS_AF=0.1726;AMR_AF=0.3184;AFR_AF=0.3797;EUR_AF=0.1928;SAS_AF=0.3916;AA=C|||;VT=SNP
20	62285947	rs61395596	C	T	100	PASS	AC=1466;AF=0.292732;AN=5008;NS=2504;DP=18705;EAS_AF=0.1726;AMR_AF=0.3156;AFR_AF=0.379;EUR_AF=0.1819;SAS_AF=0.3978;AA=C|||;VT=SNP
20	62286870	rs3761125	C	T	100	PASS	AC=1832;AF=0.365815;AN=5008;NS=2504;DP=23609;EAS_AF=0.1151;AMR_AF=0.428;AFR_AF=0.4773;EUR_AF=0.508;SAS_AF=0.2832;AA=C|||;VT=SNP
20	62287600	rs6062477	C	T	100	PASS	AC=2181;AF=0.435503;AN=5008;NS=2504;DP=16428;EAS_AF=0.1161;AMR_AF=0.4957;AFR_AF=0.593;EUR_AF=0.6074;SAS_AF=0.3323;AA=C|||;VT=SNP
20	62288319	rs6089759	T	G	100	PASS	AC=1468;AF=0.293131;AN=5008;NS=2504;DP=17638;EAS_AF=0.1706;AMR_AF=0.3112;AFR_AF=0.3812;EUR_AF=0.1829;SAS_AF=0.4008;AA=T|||;VT=SNP
20	62288752	rs3761124	T	C	100	PASS	AC=3652;AF=0.729233;AN=5008;NS=2504;DP=18811;EAS_AF=0.2887;AMR_AF=0.8069;AFR_AF=0.9735;EUR_AF=0.7903;SAS_AF=0.7352;AA=C|||;VT=SNP
20	62289137	rs75094645	C	T	100	PASS	AC=235;AF=0.0469249;AN=5008;NS=2504;DP=13081;EAS_AF=0.002;AMR_AF=0.0764;AFR_AF=0.0091;EUR_AF=0.1342;SAS_AF=0.0337;AA=C|||;VT=SNP
20	62289588	rs3746342	C	A	100	PASS	AC=812;AF=0.162141;AN=5008;NS=2504;DP=15458;EAS_AF=0.1458;AMR_AF=0.2507;AFR_AF=0.2141;EUR_AF=0.0934;SAS_AF=0.1166;AA=C|||;VT=SNP
20	62289614	rs3746341	G	C	100	PASS	AC=1696;AF=0.338658;AN=5008;NS=2504;DP=15275;EAS_AF=0.1161;AMR_AF=0.428;AFR_AF=0.3669;EUR_AF=0.5179;SAS_AF=0.2822;AA=G|||;VT=SNP
20	62290193	rs2872811	G	T	100	PASS	AC=1703;AF=0.340056;AN=5008;NS=2504;DP=16701;EAS_AF=0.1171;AMR_AF=0.428;AFR_AF=0.3707;EUR_AF=0.5189;SAS_AF=0.2822;AA=G|||;VT=SNP
20	62290663	rs2297432	C	T	100	PASS	AC=2193;AF=0.437899;AN=5008;NS=2504;DP=19665;EAS_AF=0.1161;AMR_AF=0.4986;AFR_AF=0.6014;EUR_AF=0.6044;SAS_AF=0.3344;AA=T|||;VT=SNP
20	62291008	rs6089953	A	G	100	PASS	AC=3669;AF=0.732628;AN=5008;NS=2504;DP=17135;EAS_AF=0.2867;AMR_AF=0.8213;AFR_AF=0.9735;EUR_AF=0.7932;SAS_AF=0.7413;AA=G|||;VT=SNP
20	62291174	rs6062295	A	G	100	PASS	AC=2193;AF=0.437899;AN=5008;NS=2504;DP=18166;EAS_AF=0.1171;AMR_AF=0.4986;AFR_AF=0.6006;EUR_AF=0.6044;SAS_AF=0.3344;AA=a|||;VT=SNP
20	62291438	rs6010994	T	C	100	PASS	AC=3669;AF=0.732628;AN=5008;NS=2504;DP=19488;EAS_AF=0.2877;AMR_AF=0.8213;AFR_AF=0.9735;EUR_AF=0.7932;SAS_AF=0.7403;AA=C|||;VT=SNP
20	62291767	rs143190905	G	T	100	PASS	AC=626;AF=0.125;AN=5008;NS=2504;DP=21227;EAS_AF=0.0248;AMR_AF=0.062;AFR_AF=0.143;EUR_AF=0.0905;SAS_AF=0.2843;AA=G|||;VT=SNP
20	62291830	rs2738778	C	T	100	PASS	AC=1099;AF=0.219449;AN=5008;NS=2504;DP=22681;EAS_AF=0.4841;AMR_AF=0.1772;AFR_AF=0.0265;EUR_AF=0.2028;SAS_AF=0.2546;AA=C|||;VT=SNP
20	62292137	rs6062296	C	T	100	PASS	AC=1711;AF=0.341653;AN=5008;NS=2504;DP=18046;EAS_AF=0.1171;AMR_AF=0.4323;AFR_AF=0.3752;EUR_AF=0.5179;SAS_AF=0.2822;AA=C|||;VT=SNP
20	62293460	rs2297433	T	C	100	PASS	AC=3657;AF=0.730232;AN=5008;NS=2504;DP=18655;EAS_AF=0.2887;AMR_AF=0.8127;AFR_AF=0.9735;EUR_AF=0.7913;SAS_AF=0.7352;AA=C|||;VT=SNP
20	62294015	rs2297434	C	T	100	PASS	AC=1711;AF=0.341653;AN=5008;NS=2504;DP=16613;EAS_AF=0.1171;AMR_AF=0.4323;AFR_AF=0.3759;EUR_AF=0.5179;SAS_AF=0.2812;AA=C|||;VT=SNP
20	62294402	rs6010998	A	T	100	PASS	AC=3656;AF=0.730032;AN=5008;NS=2504;DP=15662;EAS_AF=0.2887;AMR_AF=0.8112;AFR_AF=0.9735;EUR_AF=0.7913;SAS_AF=0.7352;AA=T|||;VT=SNP
20	62295701	rs3787103	A	G	100	PASS	AC=1848;AF=0.36901;AN=5008;NS=2504;DP=16037;EAS_AF=0.1171;AMR_AF=0.4395;AFR_AF=0.4834;EUR_AF=0.5099;SAS_AF=0.2791;AA=A|||;VT=SNP
20	62295943	rs3787102	C	T	100	PASS	AC=1711;AF=0.341653;AN=5008;NS=2504;DP=15902;EAS_AF=0.1171;AMR_AF=0.4323;AFR_AF=0.3759;EUR_AF=0.5179;SAS_AF=0.2812;AA=C|||;VT=SNP
20	62296214	rs6062482	G	C	100	PASS	AC=1712;AF=0.341853;AN=5008;NS=2504;DP=15882;EAS_AF=0.1171;AMR_AF=0.4337;AFR_AF=0.3759;EUR_AF=0.5179;SAS_AF=0.2812;AA=G|||;VT=SNP
20	62298404	rs11696198	G	A	100	PASS	AC=2038;AF=0.406949;AN=5008;NS=2504;DP=14740;EAS_AF=0.0565;AMR_AF=0.4654;AFR_AF=0.4365;EUR_AF=0.5447;SAS_AF=0.545;AA=G|||;VT=SNP
20	62298673	rs7261546	C	G	100	PASS	AC=1424;AF=0.284345;AN=5008;NS=2504;DP=17015;EAS_AF=0.1647;AMR_AF=0.3242;AFR_AF=0.3533;EUR_AF=0.1809;SAS_AF=0.3926;AA=c|||;VT=SNP
20	62300806	rs56227019	A	C	100	PASS	AC=1470;AF=0.29353;AN=5008;NS=2504;DP=18712;EAS_AF=0.1677;AMR_AF=0.3228;AFR_AF=0.3744;EUR_AF=0.1909;SAS_AF=0.3988;AA=G|||;VT=SNP
20	62300811	rs3848669	G	T	100	PASS	AC=3638;AF=0.726438;AN=5008;NS=2504;DP=18948;EAS_AF=0.2857;AMR_AF=0.8112;AFR_AF=0.9728;EUR_AF=0.7903;SAS_AF=0.7219;AA=T|||;VT=SNP
20	62301009	rs3848670	G	A	100	PASS	AC=1683;AF=0.336062;AN=5008;NS=2504;DP=22031;EAS_AF=0.1161;AMR_AF=0.4222;AFR_AF=0.3759;EUR_AF=0.508;SAS_AF=0.271;AA=g|||;VT=SNP
20	62301795	rs3859579	A	G	100	PASS	AC=3462;AF=0.691294;AN=5008;NS=2504;DP=23000;EAS_AF=0.2847;AMR_AF=0.7608;AFR_AF=0.9682;EUR_AF=0.7058;SAS_AF=0.6718;AA=A|||;VT=SNP
20	62301970	rs6062298	G	A	100	PASS	AC=3152;AF=0.629393;AN=5008;NS=2504;DP=17669;EAS_AF=0.2837;AMR_AF=0.745;AFR_AF=0.7458;EUR_AF=0.7038;SAS_AF=0.6697;AA=G|||;VT=SNP
20	62301980	rs6062484	T	C	100	PASS	AC=1681;AF=0.335663;AN=5008;NS=2504;DP=17606;EAS_AF=0.1161;AMR_AF=0.4222;AFR_AF=0.3714;EUR_AF=0.5129;SAS_AF=0.2699;AA=T|||;VT=SNP
20	62302113	rs6062485	A	T	100	PASS	AC=1471;AF=0.29373;AN=5008;NS=2504;DP=16335;EAS_AF=0.1677;AMR_AF=0.3228;AFR_AF=0.3744;EUR_AF=0.1909;SAS_AF=0.3998;AA=A|||;VT=SNP
20	62302254	rs6062299	G	C	100	PASS	AC=1469;AF=0.293331;AN=5008;NS=2504;DP=17841;EAS_AF=0.1667;AMR_AF=0.3213;AFR_AF=0.3744;EUR_AF=0.1909;SAS_AF=0.3998;AA=G|||;VT=SNP
20	62302539	rs6062486	G	A	100	PASS	AC=3152;AF=0.629393;AN=5008;NS=2504;DP=15150;EAS_AF=0.2827;AMR_AF=0.745;AFR_AF=0.7466;EUR_AF=0.7038;SAS_AF=0.6697;AA=G|||;VT=SNP
20	62302650	rs6011016	C	G	100	PASS	AC=3655;AF=0.729832;AN=5008;NS=2504;DP=16700;EAS_AF=0.2837;AMR_AF=0.8213;AFR_AF=0.972;EUR_AF=0.7922;SAS_AF=0.7331;AA=G|||;VT=SNP
20	62303115	rs4809219	C	A	100	PASS	AC=3635;AF=0.725839;AN=5008;NS=2504;DP=14491;EAS_AF=0.2837;AMR_AF=0.8112;AFR_AF=0.972;EUR_AF=0.7903;SAS_AF=0.7219;AA=A|||;VT=SNP
20	62303622	rs6011018	T	G	100	PASS	AC=3636;AF=0.726038;AN=5008;NS=2504;DP=15647;EAS_AF=0.2847;AMR_AF=0.8112;AFR_AF=0.972;EUR_AF=0.7903;SAS_AF=0.7219;AA=G|||;VT=SNP
20	62303794	rs6062300	G	A	100	PASS	AC=1681;AF=0.335663;AN=5008;NS=2504;DP=17120;EAS_AF=0.1151;AMR_AF=0.4222;AFR_AF=0.3722;EUR_AF=0.5129;SAS_AF=0.2699;AA=G|||;VT=SNP
20	62304178	rs2297436	G	C	100	PASS	AC=1681;AF=0.335663;AN=5008;NS=2504;DP=13561;EAS_AF=0.1161;AMR_AF=0.4222;AFR_AF=0.3714;EUR_AF=0.5129;SAS_AF=0.2699;AA=G|||;VT=SNP
20	62304299	rs4809321	T	G	100	PASS	AC=3641;AF=0.727037;AN=5008;NS=2504;DP=17438;EAS_AF=0.2827;AMR_AF=0.8112;AFR_AF=0.972;EUR_AF=0.7913;SAS_AF=0.728;AA=G|||;VT=SNP
20	62304762	rs67311561	A	G	100	PASS	AC=1681;AF=0.335663;AN=5008;NS=2504;DP=19250;EAS_AF=0.1161;AMR_AF=0.4236;AFR_AF=0.3707;EUR_AF=0.5129;SAS_AF=0.2699;AA=A|||;VT=SNP
20	62304830	rs28557323	C	T	100	PASS	AC=775;AF=0.154752;AN=5008;NS=2504;DP=17562;EAS_AF=0.1419;AMR_AF=0.2478;AFR_AF=0.1891;EUR_AF=0.0934;SAS_AF=0.1186;AA=C|||;VT=SNP
20	62304892	rs111340639	A	G	100	PASS	AC=1682;AF=0.335863;AN=5008;NS=2504;DP=14126;EAS_AF=0.1161;AMR_AF=0.4222;AFR_AF=0.3707;EUR_AF=0.5139;SAS_AF=0.271;AA=A|||;VT=SNP
20	62305274	rs2297437	G	A	100	PASS	AC=1471;AF=0.29373;AN=5008;NS=2504;DP=17810;EAS_AF=0.1667;AMR_AF=0.3256;AFR_AF=0.3759;EUR_AF=0.1909;SAS_AF=0.3967;AA=G|||;VT=SNP;EX_TARGET
20	62305947	rs2777937	C	T	100	PASS	AC=1682;AF=0.335863;AN=5008;NS=2504;DP=13714;EAS_AF=0.1161;AMR_AF=0.4207;AFR_AF=0.3722;EUR_AF=0.5139;SAS_AF=0.2699;AA=C|||;VT=SNP
20	62306190	rs8124478	A	G	100	PASS	AC=1467;AF=0.292931;AN=5008;NS=2504;DP=16442;EAS_AF=0.1776;AMR_AF=0.3228;AFR_AF=0.3623;EUR_AF=0.1909;SAS_AF=0.4018;AA=A|||;VT=SNP
20	62306208	rs2777938	C	T	100	PASS	AC=1689;AF=0.33726;AN=5008;NS=2504;DP=15754;EAS_AF=0.1161;AMR_AF=0.4222;AFR_AF=0.3775;EUR_AF=0.5129;SAS_AF=0.2699;AA=C|||;VT=SNP
20	62306410	rs3787100	A	G	100	PASS	AC=3656;AF=0.730032;AN=5008;NS=2504;DP=14628;EAS_AF=0.2847;AMR_AF=0.8213;AFR_AF=0.9728;EUR_AF=0.7922;SAS_AF=0.7321;AA=G|||;VT=SNP
20	62306757	rs56053617	C	T	100	PASS	AC=1692;AF=0.337859;AN=5008;NS=2504;DP=13975;EAS_AF=0.1161;AMR_AF=0.4207;AFR_AF=0.3812;EUR_AF=0.5129;SAS_AF=0.2689;AA=C|||;VT=SNP
20	62307517	rs3787099	A	G	100	PASS	AC=516;AF=0.103035;AN=5008;NS=2504;DP=16615;EAS_AF=0.0248;AMR_AF=0.072;AFR_AF=0.0537;EUR_AF=0.0964;SAS_AF=0.2791;AA=A|||;VT=SNP
20	62307761	rs3787098	C	T	100	PASS	AC=828;AF=0.165335;AN=5008;NS=2504;DP=17388;EAS_AF=0.1409;AMR_AF=0.2435;AFR_AF=0.2345;EUR_AF=0.0924;SAS_AF=0.1166;AA=C|||;VT=SNP
20	62307938	rs79981941	C	A	100	PASS	AC=628;AF=0.125399;AN=5008;NS=2504;DP=18007;EAS_AF=0.0268;AMR_AF=0.0836;AFR_AF=0.1293;EUR_AF=0.0984;SAS_AF=0.2791;AA=T|||;VT=SNP
20	62308245	rs6062487	A	T	100	PASS	AC=759;AF=0.151558;AN=5008;NS=2504;DP=18334;EAS_AF=0.1151;AMR_AF=0.2233;AFR_AF=0.1921;EUR_AF=0.1054;SAS_AF=0.1309;AA=G|||;VT=SNP
20	62308354	rs6089763	C	T	100	PASS	AC=830;AF=0.165735;AN=5008;NS=2504;DP=619;EAS_AF=0.3016;AMR_AF=0.1974;AFR_AF=0.0295;EUR_AF=0.1312;SAS_AF=0.2229;AA=T|||;VT=SNP
20	62308364	rs6089956	C	A	100	PASS	AC=738;AF=0.147364;AN=5008;NS=2504;DP=2448;EAS_AF=0.2639;AMR_AF=0.1715;AFR_AF=0.0212;EUR_AF=0.1262;SAS_AF=0.2025;AA=A|||;VT=SNP
20	62308395	rs35902944	G	C	100	PASS	AC=1202;AF=0.240016;AN=5008;NS=2504;DP=7157;EAS_AF=0.3968;AMR_AF=0.2867;AFR_AF=0.1142;EUR_AF=0.2048;SAS_AF=0.2515;AA=C|||;VT=SNP
20	62308430	rs34538116	C	T	100	PASS	AC=813;AF=0.16234;AN=5008;NS=2504;DP=12595;EAS_AF=0.381;AMR_AF=0.1153;AFR_AF=0.0091;EUR_AF=0.1571;SAS_AF=0.183;AA=T|||;VT=SNP
20	62308486	rs6011026	A	G	100	PASS	AC=2380;AF=0.47524;AN=5008;NS=2504;DP=16087;EAS_AF=0.1538;AMR_AF=0.3746;AFR_AF=0.8275;EUR_AF=0.5189;SAS_AF=0.3569;AA=A|||;VT=SNP
20	62308517	rs73137724	T	C	100	PASS	AC=874;AF=0.174521;AN=5008;NS=2504;DP=16747;EAS_AF=0.1806;AMR_AF=0.0764;AFR_AF=0.1218;EUR_AF=0.1402;SAS_AF=0.3446;AA=T|||;VT=SNP
20	62308570	rs2738782	A	G	100	PASS	AC=3321;AF=0.663139;AN=5008;NS=2504;DP=19455;EAS_AF=0.4216;AMR_AF=0.6571;AFR_AF=0.9281;EUR_AF=0.5934;SAS_AF=0.6299;AA=A|||;VT=SNP
20	62308612	rs2738783	T	G	100	PASS	AC=3988;AF=0.796326;AN=5008;NS=2504;DP=20000;EAS_AF=0.5804;AMR_AF=0.7536;AFR_AF=0.9781;EUR_AF=0.825;SAS_AF=0.774;AA=T|||;VT=SNP
20	62309392	rs114703330	T	C	100	PASS	AC=615;AF=0.122804;AN=5008;NS=2504;DP=21056;EAS_AF=0.0367;AMR_AF=0.0764;AFR_AF=0.1203;EUR_AF=0.0865;SAS_AF=0.2853;AA=T|||;VT=SNP
20	62309554	rs41309367	C	T	100	PASS	AC=3063;AF=0.611621;AN=5008;NS=2504;DP=20707;EAS_AF=0.2877;AMR_AF=0.6427;AFR_AF=0.7224;EUR_AF=0.7058;SAS_AF=0.6769;AA=C|||;VT=SNP;EX_TARGET
20	62309839	rs6010620	A	G	100	PASS	AC=3589;AF=0.716653;AN=5008;NS=2504;DP=24835;EAS_AF=0.2927;AMR_AF=0.7118;AFR_AF=0.972;EUR_AF=0.7942;SAS_AF=0.7321;AA=G|||;VT=SNP
20	62310517	rs4809322	C	T	100	PASS	AC=641;AF=0.127995;AN=5008;NS=2504;DP=15139;EAS_AF=0.1448;AMR_AF=0.232;AFR_AF=0.0946;EUR_AF=0.0924;SAS_AF=0.1186;AA=C|||;VT=SNP
20	62310806	rs8114049	C	T	100	PASS	AC=3074;AF=0.613818;AN=5008;NS=2504;DP=14503;EAS_AF=0.2877;AMR_AF=0.6441;AFR_AF=0.7292;EUR_AF=0.7058;SAS_AF=0.6779;AA=C|||;VT=SNP
20	62310810	rs6062301	T	C	100	PASS	AC=3587;AF=0.716254;AN=5008;NS=2504;DP=14486;EAS_AF=0.2887;AMR_AF=0.7133;AFR_AF=0.9728;EUR_AF=0.7932;SAS_AF=0.7331;AA=C|||;VT=SNP
20	62310872	rs6010621	T	G	100	PASS	AC=3587;AF=0.716254;AN=5008;NS=2504;DP=13705;EAS_AF=0.2887;AMR_AF=0.7133;AFR_AF=0.9728;EUR_AF=0.7932;SAS_AF=0.7331;AA=G|||;VT=SNP
20	62310963	rs62207047	C	T	100	PASS	AC=523;AF=0.104433;AN=5008;NS=2504;DP=15999;EAS_AF=0.1448;AMR_AF=0.2248;AFR_AF=0.0091;EUR_AF=0.0915;SAS_AF=0.1196;AA=C|||;VT=SNP
20	62311098	rs2297438	G	A	100	PASS	AC=3575;AF=0.713858;AN=5008;NS=2504;DP=15951;EAS_AF=0.2887;AMR_AF=0.7118;AFR_AF=0.9644;EUR_AF=0.7932;SAS_AF=0.7331;AA=A|||;VT=SNP
20	62311128	rs2297439	T	G	100	PASS	AC=514;AF=0.102636;AN=5008;NS=2504;DP=16320;EAS_AF=0.0367;AMR_AF=0.0735;AFR_AF=0.0446;EUR_AF=0.0865;SAS_AF=0.2863;AA=T|||;VT=SNP
20	62311129	rs77552606	T	C	100	PASS	AC=514;AF=0.102636;AN=5008;NS=2504;DP=16258;EAS_AF=0.0367;AMR_AF=0.0735;AFR_AF=0.0446;EUR_AF=0.0865;SAS_AF=0.2863;AA=T|||;VT=SNP
20	62312299	rs2297440	T	C	100	PASS	AC=3593;AF=0.717452;AN=5008;NS=2504;DP=14444;EAS_AF=0.2887;AMR_AF=0.7133;AFR_AF=0.9743;EUR_AF=0.7962;SAS_AF=0.7342;AA=C|||;VT=SNP
20	62312497	rs4809323	A	G	100	PASS	AC=3593;AF=0.717452;AN=5008;NS=2504;DP=15634;EAS_AF=0.2887;AMR_AF=0.7133;AFR_AF=0.9743;EUR_AF=0.7962;SAS_AF=0.7342;AA=G|||;VT=SNP
20	62312755	rs7361098	G	A	100	PASS	AC=3593;AF=0.717452;AN=5008;NS=2504;DP=17731;EAS_AF=0.2887;AMR_AF=0.7133;AFR_AF=0.9743;EUR_AF=0.7962;SAS_AF=0.7342;AA=g|||;VT=SNP
20	62313878	rs78430218	C	T	100	PASS	AC=615;AF=0.122804;AN=5008;NS=2504;DP=19712;EAS_AF=0.0367;AMR_AF=0.0749;AFR_AF=0.1316;EUR_AF=0.0865;SAS_AF=0.271;AA=C|||;VT=SNP
20	62314054	rs75031349	A	G	100	PASS	AC=670;AF=0.133786;AN=5008;NS=2504;DP=16989;EAS_AF=0.0367;AMR_AF=0.0778;AFR_AF=0.1589;EUR_AF=0.0875;SAS_AF=0.2873;AA=A|||;VT=SNP
20	62315593	rs3787092	C	T	100	PASS	AC=3332;AF=0.665335;AN=5008;NS=2504;DP=13866;EAS_AF=0.2907;AMR_AF=0.6988;AFR_AF=0.7905;EUR_AF=0.7932;SAS_AF=0.727;AA=C|||;VT=SNP
20	62315594	rs3787091	G	T	100	PASS	AC=3333;AF=0.665535;AN=5008;NS=2504;DP=13839;EAS_AF=0.2907;AMR_AF=0.6988;AFR_AF=0.7905;EUR_AF=0.7942;SAS_AF=0.727;AA=G|||;VT=SNP
20	62316447	rs3787090	C	T	100	PASS	AC=3583;AF=0.715455;AN=5008;NS=2504;DP=12613;EAS_AF=0.2907;AMR_AF=0.7133;AFR_AF=0.9743;EUR_AF=0.7942;SAS_AF=0.7239;AA=C|||;VT=SNP
20	62316630	rs3787089	C	T	100	PASS	AC=3119;AF=0.622804;AN=5008;NS=2504;DP=15625;EAS_AF=0.2897;AMR_AF=0.6441;AFR_AF=0.7685;EUR_AF=0.7058;SAS_AF=0.6687;AA=C|||;VT=SNP
20	62316634	rs3787088	T	G	100	PASS	AC=3126;AF=0.624201;AN=5008;NS=2504;DP=15642;EAS_AF=0.2907;AMR_AF=0.6455;AFR_AF=0.7716;EUR_AF=0.7058;SAS_AF=0.6697;AA=T|||;VT=SNP
20	62318220	rs4809324	T	C	100	PASS	AC=529;AF=0.105631;AN=5008;NS=2504;DP=18085;EAS_AF=0.1478;AMR_AF=0.2248;AFR_AF=0.0083;EUR_AF=0.0974;SAS_AF=0.1176;AA=T|||;VT=SNP
20	62318856	rs6062490	G	C	100	PASS	AC=3595;AF=0.717851;AN=5008;NS=2504;DP=15135;EAS_AF=0.2917;AMR_AF=0.7133;AFR_AF=0.9743;EUR_AF=0.7972;SAS_AF=0.7321;AA=C|||;VT=SNP
20	62319464	rs2738785	T	C	100	PASS	AC=3590;AF=0.716853;AN=5008;NS=2504;DP=15315;EAS_AF=0.2907;AMR_AF=0.7133;AFR_AF=0.9743;EUR_AF=0.7952;SAS_AF=0.7301;AA=C|||;VT=SNP;EX_TARGET
20	62319561	rs2777940	C	G	100	PASS	AC=367;AF=0.0732827;AN=5008;NS=2504;DP=15980;EAS_AF=0.006;AMR_AF=0.098;AFR_AF=0.0121;EUR_AF=0.2078;SAS_AF=0.0695;AA=C|||;VT=SNP;EX_TARGET
20	62319604	rs2777941	A	C	100	PASS	AC=3614;AF=0.721645;AN=5008;NS=2504;DP=15887;EAS_AF=0.2927;AMR_AF=0.7233;AFR_AF=0.9743;EUR_AF=0.7972;SAS_AF=0.7434;AA=a|||;VT=SNP
20	62320242	rs6062492	G	A	100	PASS	AC=708;AF=0.141374;AN=5008;NS=2504;DP=15928;EAS_AF=0.1379;AMR_AF=0.2421;AFR_AF=0.1543;EUR_AF=0.0924;SAS_AF=0.1063;AA=G|||;VT=SNP
20	62320674	rs16983884	C	T	100	PASS	AC=649;AF=0.129593;AN=5008;NS=2504;DP=14624;EAS_AF=0.0367;AMR_AF=0.0764;AFR_AF=0.1467;EUR_AF=0.0835;SAS_AF=0.2873;AA=C|||;VT=SNP
20	62320968	rs6062302	T	C	100	PASS	AC=3597;AF=0.718251;AN=5008;NS=2504;DP=12600;EAS_AF=0.2986;AMR_AF=0.7133;AFR_AF=0.9735;EUR_AF=0.7942;SAS_AF=0.7311;AA=C|||;VT=SNP;EX_TARGET
20	62321655	rs2236506	G	A	100	PASS	AC=3486;AF=0.696086;AN=5008;NS=2504;DP=13645;EAS_AF=0.2897;AMR_AF=0.7061;AFR_AF=0.8971;EUR_AF=0.7952;SAS_AF=0.7342;AA=A|||;VT=SNP;EX_TARGET
20	62322288	rs3208007	T	C	100	PASS	AC=3596;AF=0.718051;AN=5008;NS=2504;DP=14969;EAS_AF=0.2907;AMR_AF=0.7161;AFR_AF=0.9735;EUR_AF=0.7952;SAS_AF=0.7352;AA=C|||;VT=SNP;EX_TARGET
20	62322699	rs6011033	A	G	100	PASS	AC=3598;AF=0.71845;AN=5008;NS=2504;DP=19661;EAS_AF=0.2907;AMR_AF=0.719;AFR_AF=0.975;EUR_AF=0.7952;SAS_AF=0.7331;AA=G|||;VT=SNP
20	62324289	rs3848672	C	T	100	PASS	AC=1281;AF=0.255791;AN=5008;NS=2504;DP=17425;EAS_AF=0.5724;AMR_AF=0.389;AFR_AF=0.0136;EUR_AF=0.1441;SAS_AF=0.2771;AA=C|||;VT=SNP;EX_TARGET
20	62326110	rs3208008	A	C	100	PASS	AC=3690;AF=0.736821;AN=5008;NS=2504;DP=13800;EAS_AF=0.3552;AMR_AF=0.7349;AFR_AF=0.9758;EUR_AF=0.7972;SAS_AF=0.7464;AA=C|||;VT=SNP;EX_TARGET
20	62326579	rs41309931	G	T	100	PASS	AC=621;AF=0.124002;AN=5008;NS=2504;DP=12230;EAS_AF=0.2232;AMR_AF=0.2392;AFR_AF=0.0098;EUR_AF=0.1054;SAS_AF=0.1135;AA=G|||;VT=SNP;EX_TARGET
20	62327582	rs2297441	G	A	100	PASS	AC=3681;AF=0.735024;AN=5008;NS=2504;DP=16980;EAS_AF=0.3472;AMR_AF=0.7349;AFR_AF=0.9758;EUR_AF=0.7962;SAS_AF=0.7464;AA=G|||;VT=SNP
20	62328267	rs2257440	C	T	100	PASS	AC=1321;AF=0.263778;AN=5008;NS=2504;DP=10794;EAS_AF=0.6478;AMR_AF=0.2637;AFR_AF=0.0242;EUR_AF=0.2038;SAS_AF=0.2536;AA=C|||;VT=SNP;EX_TARGET
20	62328453	rs2258056	T	C	100	PASS	AC=1323;AF=0.264177;AN=5008;NS=2504;DP=16647;EAS_AF=0.6468;AMR_AF=0.2666;AFR_AF=0.0242;EUR_AF=0.2048;SAS_AF=0.2536;AA=C|||;VT=SNP;EX_TARGET
20	62328742	rs909341	C	T	100	PASS	AC=1311;AF=0.261781;AN=5008;NS=2504;DP=18523;EAS_AF=0.6468;AMR_AF=0.2637;AFR_AF=0.0242;EUR_AF=0.2018;SAS_AF=0.2464;AA=C|||;VT=SNP;EX_TARGET
20	62328829	rs1291205	C	G	100	PASS	AC=1320;AF=0.263578;AN=5008;NS=2504;DP=19651;EAS_AF=0.6468;AMR_AF=0.2637;AFR_AF=0.0242;EUR_AF=0.2038;SAS_AF=0.2536;AA=C|||;VT=SNP;EX_TARGET
20	62329099	rs6062496	G	A	100	PASS	AC=2187;AF=0.436701;AN=5008;NS=2504;DP=19575;EAS_AF=0.129;AMR_AF=0.4063;AFR_AF=0.4561;EUR_AF=0.5994;SAS_AF=0.5818;AA=G|||;VT=SNP
20	62329169	rs1291206	G	A	100	PASS	AC=1314;AF=0.26238;AN=5008;NS=2504;DP=19081;EAS_AF=0.6429;AMR_AF=0.2637;AFR_AF=0.0242;EUR_AF=0.2038;SAS_AF=0.2515;AA=G|||;VT=SNP
20	62329412	rs1291207	G	A	100	PASS	AC=1315;AF=0.26258;AN=5008;NS=2504;DP=15502;EAS_AF=0.6429;AMR_AF=0.2637;AFR_AF=0.0242;EUR_AF=0.2028;SAS_AF=0.2536;AA=G|||;VT=SNP
20	62330439	rs1291209	T	C	100	PASS	AC=1322;AF=0.263978;AN=5008;NS=2504;DP=14938;EAS_AF=0.6468;AMR_AF=0.2651;AFR_AF=0.025;EUR_AF=0.2038;SAS_AF=0.2536;AA=C|||;VT=SNP
20	62330484	rs1295810	G	A	100	PASS	AC=1317;AF=0.262979;AN=5008;NS=2504;DP=13327;EAS_AF=0.6458;AMR_AF=0.2622;AFR_AF=0.0242;EUR_AF=0.2018;SAS_AF=0.2546;AA=G|||;VT=SNP
20	62331989	rs1048665	T	G	100	PASS	AC=1326;AF=0.264776;AN=5008;NS=2504;DP=14320;EAS_AF=0.6498;AMR_AF=0.2637;AFR_AF=0.025;EUR_AF=0.2048;SAS_AF=0.2546;AA=C|||;VT=SNP;EX_TARGET
20	62332537	rs6122147	C	T	100	PASS	AC=631;AF=0.125998;AN=5008;NS=2504;DP=16822;EAS_AF=0.2192;AMR_AF=0.2378;AFR_AF=0.0204;EUR_AF=0.1054;SAS_AF=0.1145;AA=C|||;VT=SNP;EX_TARGET
20	62333022	rs1623866	G	A	100	PASS	AC=1318;AF=0.263179;AN=5008;NS=2504;DP=15591;EAS_AF=0.6458;AMR_AF=0.2622;AFR_AF=0.0242;EUR_AF=0.2028;SAS_AF=0.2546;AA=G|||;VT=SNP
20	62333115	rs2236508	G	A	100	PASS	AC=1318;AF=0.263179;AN=5008;NS=2504;DP=15129;EAS_AF=0.6458;AMR_AF=0.2622;AFR_AF=0.0242;EUR_AF=0.2028;SAS_AF=0.2546;AA=G|||;VT=SNP
20	62334220	rs2257885	G	A	100	PASS	AC=1322;AF=0.263978;AN=5008;NS=2504;DP=19551;EAS_AF=0.6468;AMR_AF=0.2637;AFR_AF=0.0242;EUR_AF=0.2048;SAS_AF=0.2546;AA=G|||;VT=SNP
20	62335293	rs1291210	A	C	100	PASS	AC=1324;AF=0.264377;AN=5008;NS=2504;DP=18005;EAS_AF=0.6468;AMR_AF=0.2651;AFR_AF=0.0242;EUR_AF=0.2058;SAS_AF=0.2546;AA=A|||;VT=SNP
20	62336258	rs6062497	C	T	100	PASS	AC=3353;AF=0.669529;AN=5008;NS=2504;DP=18540;EAS_AF=0.3492;AMR_AF=0.6816;AFR_AF=0.8623;EUR_AF=0.7068;SAS_AF=0.6922;AA=C|||;VT=SNP
20	62337406	rs6011040	A	G	100	PASS	AC=3339;AF=0.666733;AN=5008;NS=2504;DP=18416;EAS_AF=0.3512;AMR_AF=0.6801;AFR_AF=0.8495;EUR_AF=0.7078;SAS_AF=0.6933;AA=A|||;VT=SNP
20	62339059	rs6062498	C	G	100	PASS	AC=3236;AF=0.646166;AN=5008;NS=2504;DP=10626;EAS_AF=0.3591;AMR_AF=0.6758;AFR_AF=0.7337;EUR_AF=0.7078;SAS_AF=0.7393;AA=C|||;VT=SNP
20	62341931	rs6062501	T	G	100	PASS	AC=494;AF=0.0986422;AN=5008;NS=2504;DP=17095;EAS_AF=0.0913;AMR_AF=0.121;AFR_AF=0.0121;EUR_AF=0.2097;SAS_AF=0.093;AA=T|||;VT=SNP
20	62342468	rs3761123	G	A	100	PASS	AC=3264;AF=0.651757;AN=5008;NS=2504;DP=17217;EAS_AF=0.3651;AMR_AF=0.6801;AFR_AF=0.7368;EUR_AF=0.7197;SAS_AF=0.7423;AA=G|||;VT=SNP
20	62342654	rs2750480	G	A	100	PASS	AC=1288;AF=0.257188;AN=5008;NS=2504;DP=19645;EAS_AF=0.63;AMR_AF=0.2594;AFR_AF=0.0242;EUR_AF=0.1948;SAS_AF=0.2505;AA=G|||;VT=SNP
20	62342695	rs3761121	T	C	100	PASS	AC=651;AF=0.129992;AN=5008;NS=2504;DP=18763;EAS_AF=0.2331;AMR_AF=0.2392;AFR_AF=0.0227;EUR_AF=0.1103;SAS_AF=0.1115;AA=T|||;VT=SNP
20	62342801	rs2872881	G	A	100	PASS	AC=1292;AF=0.257987;AN=5008;NS=2504;DP=16647;EAS_AF=0.63;AMR_AF=0.2608;AFR_AF=0.0265;EUR_AF=0.1948;SAS_AF=0.2505;AA=G|||;VT=SNP
20	62343140	rs2750481	A	G	100	PASS	AC=1288;AF=0.257188;AN=5008;NS=2504;DP=15019;EAS_AF=0.63;AMR_AF=0.2594;AFR_AF=0.0242;EUR_AF=0.1948;SAS_AF=0.2505;AA=A|||;VT=SNP
20	62343164	rs2750482	T	C	100	PASS	AC=1288;AF=0.257188;AN=5008;NS=2504;DP=14997;EAS_AF=0.63;AMR_AF=0.2594;AFR_AF=0.0242;EUR_AF=0.1948;SAS_AF=0.2505;AA=T|||;VT=SNP
20	62343845	rs2315007	T	C	100	PASS	AC=3256;AF=0.65016;AN=5008;NS=2504;DP=15797;EAS_AF=0.3651;AMR_AF=0.6772;AFR_AF=0.7383;EUR_AF=0.7117;SAS_AF=0.7423;AA=T|||;VT=SNP
20	62343956	rs2315008	T	G	100	PASS	AC=3256;AF=0.65016;AN=5008;NS=2504;DP=14526;EAS_AF=0.3651;AMR_AF=0.6772;AFR_AF=0.7383;EUR_AF=0.7117;SAS_AF=0.7423;AA=T|||;VT=SNP
20	62344140	rs2315009	C	G	100	PASS	AC=1297;AF=0.258986;AN=5008;NS=2504;DP=15035;EAS_AF=0.63;AMR_AF=0.2622;AFR_AF=0.0242;EUR_AF=0.2018;SAS_AF=0.2505;AA=C|||;VT=SNP
20	62344480	rs35046559	A	G	100	PASS	AC=1289;AF=0.257388;AN=5008;NS=2504;DP=15038;EAS_AF=0.63;AMR_AF=0.2622;AFR_AF=0.0242;EUR_AF=0.2008;SAS_AF=0.2434;AA=A|||;VT=SNP
20	62344694	rs35201382	T	C	100	PASS	AC=1372;AF=0.273962;AN=5008;NS=2504;DP=14839;EAS_AF=0.63;AMR_AF=0.2666;AFR_AF=0.0779;EUR_AF=0.2028;SAS_AF=0.2505;AA=T|||;VT=SNP
20	62344883	rs67468102	G	C	100	PASS	AC=1297;AF=0.258986;AN=5008;NS=2504;DP=13878;EAS_AF=0.63;AMR_AF=0.2622;AFR_AF=0.0242;EUR_AF=0.2018;SAS_AF=0.2505;AA=G|||;VT=SNP
20	62345470	rs2750483	A	G	100	PASS	AC=1297;AF=0.258986;AN=5008;NS=2504;DP=14675;EAS_AF=0.63;AMR_AF=0.2622;AFR_AF=0.0242;EUR_AF=0.2018;SAS_AF=0.2505;AA=A|||;VT=SNP
20	62346045	rs62217797	A	G	100	PASS	AC=748;AF=0.149361;AN=5008;NS=2504;DP=15855;EAS_AF=0.2341;AMR_AF=0.2536;AFR_AF=0.0893;EUR_AF=0.1064;SAS_AF=0.1135;AA=A|||;VT=SNP
20	62346459	rs2259858	A	T	100	PASS	AC=1288;AF=0.257188;AN=5008;NS=2504;DP=15230;EAS_AF=0.63;AMR_AF=0.2622;AFR_AF=0.0242;EUR_AF=0.1998;SAS_AF=0.2434;AA=A|||;VT=SNP
20	62348190	rs4809327	C	T	100	PASS	AC=3263;AF=0.651558;AN=5008;NS=2504;DP=19848;EAS_AF=0.3651;AMR_AF=0.6801;AFR_AF=0.7368;EUR_AF=0.7187;SAS_AF=0.7423;AA=C|||;VT=SNP
20	62348327	rs4809328	C	T	100	PASS	AC=3256;AF=0.65016;AN=5008;NS=2504;DP=17950;EAS_AF=0.3651;AMR_AF=0.6772;AFR_AF=0.7375;EUR_AF=0.7117;SAS_AF=0.7434;AA=C|||;VT=SNP
20	62348460	rs4809329	C	T	100	PASS	AC=3544;AF=0.707668;AN=5008;NS=2504;DP=18323;EAS_AF=0.3651;AMR_AF=0.6945;AFR_AF=0.9463;EUR_AF=0.7127;SAS_AF=0.7423;AA=C|||;VT=SNP
20	62348907	rs6062504	A	G	100	PASS	AC=3255;AF=0.64996;AN=5008;NS=2504;DP=19279;EAS_AF=0.3651;AMR_AF=0.6772;AFR_AF=0.7375;EUR_AF=0.7117;SAS_AF=0.7423;AA=A|||;VT=SNP
20	62349491	rs6089961	G	A	100	PASS	AC=1324;AF=0.264377;AN=5008;NS=2504;DP=15373;EAS_AF=0.63;AMR_AF=0.2637;AFR_AF=0.0439;EUR_AF=0.2008;SAS_AF=0.2515;AA=G|||;VT=SNP
20	62349586	rs4809330	A	G	100	PASS	AC=3547;AF=0.708267;AN=5008;NS=2504;DP=17536;EAS_AF=0.3651;AMR_AF=0.6945;AFR_AF=0.947;EUR_AF=0.7147;SAS_AF=0.7423;AA=A|||;VT=SNP
20	62349625	rs2738758	C	G	100	PASS	AC=1323;AF=0.264177;AN=5008;NS=2504;DP=19273;EAS_AF=0.63;AMR_AF=0.2637;AFR_AF=0.0439;EUR_AF=0.2008;SAS_AF=0.2505;AA=G|||;VT=SNP
20	62351150	rs2263805	T	C	100	PASS	AC=1314;AF=0.26238;AN=5008;NS=2504;DP=11601;EAS_AF=0.63;AMR_AF=0.2608;AFR_AF=0.0439;EUR_AF=0.1938;SAS_AF=0.2505;AA=T|||;VT=SNP
20	62351539	rs6062304	A	T	100	PASS	AC=3262;AF=0.651358;AN=5008;NS=2504;DP=13266;EAS_AF=0.3651;AMR_AF=0.6787;AFR_AF=0.736;EUR_AF=0.7197;SAS_AF=0.7423;AA=A|||;VT=SNP
20	62352389	rs6062506	T	G	100	PASS	AC=3263;AF=0.651558;AN=5008;NS=2504;DP=16465;EAS_AF=0.3651;AMR_AF=0.6801;AFR_AF=0.736;EUR_AF=0.7197;SAS_AF=0.7423;AA=T|||;VT=SNP
20	62352626	rs1291213	C	T	100	PASS	AC=1278;AF=0.255192;AN=5008;NS=2504;DP=16483;EAS_AF=0.63;AMR_AF=0.2594;AFR_AF=0.0242;EUR_AF=0.1918;SAS_AF=0.2434;AA=C|||;VT=SNP
20	62352637	rs8125514	G	A	100	PASS	AC=3263;AF=0.651558;AN=5008;NS=2504;DP=15936;EAS_AF=0.3651;AMR_AF=0.6801;AFR_AF=0.736;EUR_AF=0.7197;SAS_AF=0.7423;AA=G|||;VT=SNP
20	62354144	rs6011057	C	T	100	PASS	AC=3262;AF=0.651358;AN=5008;NS=2504;DP=17464;EAS_AF=0.3651;AMR_AF=0.6801;AFR_AF=0.7352;EUR_AF=0.7197;SAS_AF=0.7423;AA=C|||;VT=SNP
20	62355756	rs1758205	G	A	100	PASS	AC=1313;AF=0.262181;AN=5008;NS=2504;DP=11852;EAS_AF=0.63;AMR_AF=0.2608;AFR_AF=0.0439;EUR_AF=0.1938;SAS_AF=0.2495;AA=G|||;VT=SNP
20	62356538	rs2263806	G	A	100	PASS	AC=1311;AF=0.261781;AN=5008;NS=2504;DP=13879;EAS_AF=0.629;AMR_AF=0.2594;AFR_AF=0.0439;EUR_AF=0.1938;SAS_AF=0.2495;AA=G|||;VT=SNP
20	62356627	rs6011058	C	T	100	PASS	AC=3457;AF=0.690296;AN=5008;NS=2504;DP=14167;EAS_AF=0.3651;AMR_AF=0.6902;AFR_AF=0.8752;EUR_AF=0.7217;SAS_AF=0.7434;AA=C|||;VT=SNP
20	62357330	rs6062507	G	A	100	PASS	AC=1351;AF=0.269768;AN=5008;NS=2504;DP=10851;EAS_AF=0.1002;AMR_AF=0.3012;AFR_AF=0.233;EUR_AF=0.4443;SAS_AF=0.2924;AA=G|||;VT=SNP
20	62357471	rs34251386	G	A	100	PASS	AC=1313;AF=0.262181;AN=5008;NS=2504;DP=14026;EAS_AF=0.63;AMR_AF=0.2608;AFR_AF=0.0439;EUR_AF=0.1938;SAS_AF=0.2495;AA=G|||;VT=SNP
20	62359345	rs6122154	C	T	100	PASS	AC=1286;AF=0.256789;AN=5008;NS=2504;DP=15322;EAS_AF=0.63;AMR_AF=0.2594;AFR_AF=0.0242;EUR_AF=0.1938;SAS_AF=0.2495;AA=C|||;VT=SNP
20	62359564	rs2427529	T	A	100	PASS	AC=1314;AF=0.26238;AN=5008;NS=2504;DP=16841;EAS_AF=0.63;AMR_AF=0.2608;AFR_AF=0.0446;EUR_AF=0.1938;SAS_AF=0.2495;AA=A|||;VT=SNP
20	62361737	rs2427530	G	A	100	PASS	AC=1317;AF=0.262979;AN=5008;NS=2504;DP=16892;EAS_AF=0.631;AMR_AF=0.2637;AFR_AF=0.0439;EUR_AF=0.1938;SAS_AF=0.2505;AA=G|||;VT=SNP
20	62362116	rs2427531	G	C	100	PASS	AC=1279;AF=0.255391;AN=5008;NS=2504;DP=17164;EAS_AF=0.63;AMR_AF=0.2622;AFR_AF=0.0242;EUR_AF=0.1918;SAS_AF=0.2423;AA=G|||;VT=SNP
20	62362563	rs6062509	G	T	100	PASS	AC=3557;AF=0.710264;AN=5008;NS=2504;DP=21809;EAS_AF=0.3651;AMR_AF=0.6945;AFR_AF=0.9486;EUR_AF=0.7217;SAS_AF=0.7434;AA=G|||;VT=SNP
20	62363096	rs6122158	G	A	100	PASS	AC=1279;AF=0.255391;AN=5008;NS=2504;DP=28043;EAS_AF=0.63;AMR_AF=0.2622;AFR_AF=0.0242;EUR_AF=0.1918;SAS_AF=0.2423;AA=G|||;VT=SNP
20	62363487	rs67616625	A	G	100	PASS	AC=1315;AF=0.26258;AN=5008;NS=2504;DP=24640;EAS_AF=0.63;AMR_AF=0.2637;AFR_AF=0.0439;EUR_AF=0.1938;SAS_AF=0.2495;AA=G|||;VT=SNP
20	62363512	rs56057703	C	T	100	PASS	AC=755;AF=0.150759;AN=5008;NS=2504;DP=24868;EAS_AF=0.0308;AMR_AF=0.1095;AFR_AF=0.115;EUR_AF=0.165;SAS_AF=0.3374;AA=C|||;VT=SNP
20	62364180	rs6011066	G	A	100	PASS	AC=3280;AF=0.654952;AN=5008;NS=2504;DP=31125;EAS_AF=0.3651;AMR_AF=0.6772;AFR_AF=0.7496;EUR_AF=0.7197;SAS_AF=0.7434;AA=g|||;VT=SNP
20	62365556	rs1151622	A	G	100	PASS	AC=1290;AF=0.257588;AN=5008;NS=2504;DP=19046;EAS_AF=0.631;AMR_AF=0.2622;AFR_AF=0.025;EUR_AF=0.1938;SAS_AF=0.2495;AA=A|||;VT=SNP
20	62366478	rs2427534	A	G	100	PASS	AC=1318;AF=0.263179;AN=5008;NS=2504;DP=15308;EAS_AF=0.631;AMR_AF=0.2637;AFR_AF=0.0439;EUR_AF=0.1948;SAS_AF=0.2505;AA=G|||;VT=SNP;EX_TARGET
20	62368606	rs1151623	T	C	100	PASS	AC=3424;AF=0.683706;AN=5008;NS=2504;DP=17113;EAS_AF=0.369;AMR_AF=0.719;AFR_AF=0.764;EUR_AF=0.8042;SAS_AF=0.7505;AA=C|||;VT=SNP
20	62368804	rs2236510	C	T	100	PASS	AC=1286;AF=0.256789;AN=5008;NS=2504;DP=12962;EAS_AF=0.627;AMR_AF=0.2622;AFR_AF=0.025;EUR_AF=0.1938;SAS_AF=0.2495;AA=C|||;VT=SNP
20	62369161	rs2236511	C	G	100	PASS	AC=648;AF=0.129393;AN=5008;NS=2504;DP=4712;EAS_AF=0.2341;AMR_AF=0.2363;AFR_AF=0.0234;EUR_AF=0.1064;SAS_AF=0.1125;AA=C|||;VT=SNP;EX_TARGET
20	62369300	rs914559	C	G	100	PASS	AC=3722;AF=0.743211;AN=5008;NS=2504;DP=5341;EAS_AF=0.37;AMR_AF=0.7378;AFR_AF=0.9758;EUR_AF=0.8082;SAS_AF=0.7505;AA=G|||;VT=SNP
20	62369895	rs1151624	A	G	100	PASS	AC=3730;AF=0.744808;AN=5008;NS=2504;DP=15487;EAS_AF=0.379;AMR_AF=0.7392;AFR_AF=0.9758;EUR_AF=0.8062;SAS_AF=0.7505;AA=G|||;VT=SNP
20	62370349	rs1056441	T	C	100	PASS	AC=3588;AF=0.716454;AN=5008;NS=2504;DP=11531;EAS_AF=0.376;AMR_AF=0.696;AFR_AF=0.9614;EUR_AF=0.7227;SAS_AF=0.7444;AA=T|||;VT=SNP
20	62370732	rs6122159	G	T	100	PASS	AC=1267;AF=0.252995;AN=5008;NS=2504;DP=8652;EAS_AF=0.621;AMR_AF=0.2622;AFR_AF=0.0242;EUR_AF=0.1928;SAS_AF=0.2382;AA=G|||;VT=SNP
20	62372041	rs1741708	G	T	100	PASS	AC=1268;AF=0.253195;AN=5008;NS=2504;DP=13832;EAS_AF=0.62;AMR_AF=0.2608;AFR_AF=0.0242;EUR_AF=0.1918;SAS_AF=0.2423;AA=G|||;VT=SNP
20	62372148	rs6062510	G	C	100	PASS	AC=3275;AF=0.653954;AN=5008;NS=2504;DP=13222;EAS_AF=0.374;AMR_AF=0.6787;AFR_AF=0.7383;EUR_AF=0.7197;SAS_AF=0.7434;AA=G|||;VT=SNP
20	62372706	rs4809221	G	A	100	PASS	AC=3264;AF=0.651757;AN=5008;NS=2504;DP=13419;EAS_AF=0.372;AMR_AF=0.6686;AFR_AF=0.7073;EUR_AF=0.7207;SAS_AF=0.7822;AA=G|||;VT=SNP;EX_TARGET
20	62372956	rs2253823	C	T	100	PASS	AC=1276;AF=0.254792;AN=5008;NS=2504;DP=15635;EAS_AF=0.62;AMR_AF=0.2622;AFR_AF=0.0242;EUR_AF=0.1938;SAS_AF=0.2474;AA=C|||;VT=SNP
20	62373079	rs2253829	G	C	100	PASS	AC=1279;AF=0.255391;AN=5008;NS=2504;DP=14648;EAS_AF=0.621;AMR_AF=0.2622;AFR_AF=0.0242;EUR_AF=0.1938;SAS_AF=0.2495;AA=G|||;VT=SNP
20	62373707	rs8957	G	T	100	PASS	AC=3601;AF=0.71905;AN=5008;NS=2504;DP=10581;EAS_AF=0.371;AMR_AF=0.7089;AFR_AF=0.9614;EUR_AF=0.7475;SAS_AF=0.728;AA=G|||;VT=SNP;EX_TARGET
20	62373983	rs2256814	G	A	100	PASS	AC=1235;AF=0.246605;AN=5008;NS=2504;DP=10964;EAS_AF=0.621;AMR_AF=0.2406;AFR_AF=0.025;EUR_AF=0.168;SAS_AF=0.2454;AA=g|||;VT=SNP;EX_TARGET
20	62374389	rs1058319	C	T	100	PASS	AC=1183;AF=0.236222;AN=5008;NS=2504;DP=10777;EAS_AF=0.624;AMR_AF=0.2233;AFR_AF=0.0212;EUR_AF=0.1143;SAS_AF=0.2618;AA=c|||;VT=SNP
20	62374441	rs6742	T	C	100	PASS	AC=3949;AF=0.788538;AN=5008;NS=2504;DP=8487;EAS_AF=0.9692;AMR_AF=0.8545;AFR_AF=0.6838;EUR_AF=0.7913;SAS_AF=0.6943;AA=C|||;VT=SNP
20	62376227	rs2427537	T	C	100	PASS	AC=2788;AF=0.556709;AN=5008;NS=2504;DP=14533;EAS_AF=0.9563;AMR_AF=0.6571;AFR_AF=0.2769;EUR_AF=0.5298;SAS_AF=0.4796;AA=C|||;VT=SNP
20	62376503	rs2281925	G	A	100	PASS	AC=907;AF=0.18111;AN=5008;NS=2504;DP=12890;EAS_AF=0.25;AMR_AF=0.2464;AFR_AF=0.2065;EUR_AF=0.0994;SAS_AF=0.1135;AA=G|||;VT=SNP
20	62376939	rs2296763	A	C	100	PASS	AC=3888;AF=0.776358;AN=5008;NS=2504;DP=17771;EAS_AF=0.4772;AMR_AF=0.817;AFR_AF=0.9697;EUR_AF=0.7624;SAS_AF=0.8088;AA=A|||;VT=SNP
20	62378121	rs35982738	C	T	100	PASS	AC=857;AF=0.171126;AN=5008;NS=2504;DP=13425;EAS_AF=0.0109;AMR_AF=0.1945;AFR_AF=0.2035;EUR_AF=0.2535;SAS_AF=0.1912;AA=C|||;VT=SNP
20	62378349	rs5019252	C	T	100	PASS	AC=1350;AF=0.269569;AN=5008;NS=2504;DP=10337;EAS_AF=0.3472;AMR_AF=0.379;AFR_AF=0.1498;EUR_AF=0.336;SAS_AF=0.2055;AA=c|||;VT=SNP;EX_TARGET
20	62378364	rs12625387	C	T	100	PASS	AC=1350;AF=0.269569;AN=5008;NS=2504;DP=10252;EAS_AF=0.3452;AMR_AF=0.3804;AFR_AF=0.1392;EUR_AF=0.3499;SAS_AF=0.2065;AA=C|||;VT=SNP;EX_TARGET
20	62378954	rs73622886	C	T	100	PASS	AC=1140;AF=0.227636;AN=5008;NS=2504;DP=6523;EAS_AF=0.5883;AMR_AF=0.2392;AFR_AF=0.025;EUR_AF=0.1581;SAS_AF=0.1933;AA=C|||;VT=SNP
20	62379006	rs6011076	T	C	100	PASS	AC=1679;AF=0.335264;AN=5008;NS=2504;DP=8664;EAS_AF=0.3661;AMR_AF=0.4135;AFR_AF=0.3336;EUR_AF=0.3519;SAS_AF=0.2331;AA=T|||;VT=SNP
20	62379339	rs73622887	C	T	100	PASS	AC=1160;AF=0.231629;AN=5008;NS=2504;DP=14126;EAS_AF=0.6022;AMR_AF=0.2392;AFR_AF=0.025;EUR_AF=0.1581;SAS_AF=0.1994;AA=C|||;VT=SNP
20	62379531	rs11697610	A	G	100	PASS	AC=2022;AF=0.403754;AN=5008;NS=2504;DP=18650;EAS_AF=0.0427;AMR_AF=0.3228;AFR_AF=0.5885;EUR_AF=0.4115;SAS_AF=0.5757;AA=A|||;VT=SNP
20	62379747	rs2872979	C	T	100	PASS	AC=1556;AF=0.310703;AN=5008;NS=2504;DP=19293;EAS_AF=0.3522;AMR_AF=0.3991;AFR_AF=0.2716;EUR_AF=0.3479;SAS_AF=0.2198;AA=T|||;VT=SNP
20	62379748	rs12053646	G	A	100	PASS	AC=1161;AF=0.231829;AN=5008;NS=2504;DP=19309;EAS_AF=0.6022;AMR_AF=0.2378;AFR_AF=0.028;EUR_AF=0.159;SAS_AF=0.1963;AA=G|||;VT=SNP
20	62379750	rs2315646	T	G	100	PASS	AC=1407;AF=0.28095;AN=5008;NS=2504;DP=19393;EAS_AF=0.3522;AMR_AF=0.3905;AFR_AF=0.1641;EUR_AF=0.3469;SAS_AF=0.2198;AA=T|||;VT=SNP
20	62379853	rs2315647	C	G	100	PASS	AC=2907;AF=0.580471;AN=5008;NS=2504;DP=17869;EAS_AF=0.9544;AMR_AF=0.6484;AFR_AF=0.4349;EUR_AF=0.507;SAS_AF=0.4192;AA=G|||;VT=SNP
20	62379990	rs1887406	G	C	100	PASS	AC=1240;AF=0.247604;AN=5008;NS=2504;DP=17412;EAS_AF=0.6052;AMR_AF=0.2406;AFR_AF=0.0809;EUR_AF=0.16;SAS_AF=0.1994;AA=g|||;VT=SNP
20	62380098	rs2315648	G	C	100	PASS	AC=1404;AF=0.280351;AN=5008;NS=2504;DP=17071;EAS_AF=0.3492;AMR_AF=0.3905;AFR_AF=0.1641;EUR_AF=0.3469;SAS_AF=0.2198;AA=G|||;VT=SNP
20	62380315	rs932824	A	G	100	PASS	AC=1666;AF=0.332668;AN=5008;NS=2504;DP=16169;EAS_AF=0.3492;AMR_AF=0.4063;AFR_AF=0.3533;EUR_AF=0.3479;SAS_AF=0.2198;AA=G|||;VT=SNP
20	62380328	rs932825	C	T	100	PASS	AC=1666;AF=0.332668;AN=5008;NS=2504;DP=15719;EAS_AF=0.3492;AMR_AF=0.4063;AFR_AF=0.3533;EUR_AF=0.3479;SAS_AF=0.2198;AA=C|||;VT=SNP
20	62380516	rs932826	A	C	100	PASS	AC=2263;AF=0.451877;AN=5008;NS=2504;DP=15696;EAS_AF=0.7014;AMR_AF=0.4164;AFR_AF=0.4191;EUR_AF=0.4105;SAS_AF=0.3067;AA=C|||;VT=SNP
20	62380527	rs932827	C	T	100	PASS	AC=779;AF=0.155551;AN=5008;NS=2504;DP=15584;EAS_AF=0.0952;AMR_AF=0.1571;AFR_AF=0.1634;EUR_AF=0.2515;SAS_AF=0.1074;AA=C|||;VT=SNP
20	62380542	rs12625413	T	C	100	PASS	AC=1704;AF=0.340256;AN=5008;NS=2504;DP=15446;EAS_AF=0.3492;AMR_AF=0.4078;AFR_AF=0.3805;EUR_AF=0.3489;SAS_AF=0.2198;AA=C|||;VT=SNP
20	62381979	rs6089970	C	T	100	PASS	AC=1184;AF=0.236422;AN=5008;NS=2504;DP=18332;EAS_AF=0.5942;AMR_AF=0.2493;AFR_AF=0.025;EUR_AF=0.1889;SAS_AF=0.1933;AA=C|||;VT=SNP
20	62382991	rs4809332	A	G	100	PASS	AC=3314;AF=0.661741;AN=5008;NS=2504;DP=7124;EAS_AF=0.6419;AMR_AF=0.562;AFR_AF=0.7163;EUR_AF=0.5746;SAS_AF=0.7689;AA=A|||;VT=SNP
20	62383796	rs4809222	C	G	100	PASS	AC=3499;AF=0.698682;AN=5008;NS=2504;DP=10131;EAS_AF=0.6409;AMR_AF=0.5735;AFR_AF=0.851;EUR_AF=0.5746;SAS_AF=0.7689;AA=G|||;VT=SNP
20	62384309	rs2281926	G	C	100	PASS	AC=1037;AF=0.207069;AN=5008;NS=2504;DP=16121;EAS_AF=0.5188;AMR_AF=0.232;AFR_AF=0.0257;EUR_AF=0.1511;SAS_AF=0.1708;AA=G|||;VT=SNP
20	62384580	rs2281927	G	C	100	PASS	AC=3302;AF=0.659345;AN=5008;NS=2504;DP=19996;EAS_AF=0.6369;AMR_AF=0.5634;AFR_AF=0.7103;EUR_AF=0.5746;SAS_AF=0.7689;AA=C|||;VT=SNP
20	62384604	rs2281928	G	C	100	PASS	AC=3303;AF=0.659545;AN=5008;NS=2504;DP=20059;EAS_AF=0.6369;AMR_AF=0.5634;AFR_AF=0.711;EUR_AF=0.5746;SAS_AF=0.7689;AA=G|||;VT=SNP
20	62384972	rs4809334	G	A	100	PASS	AC=1074;AF=0.214457;AN=5008;NS=2504;DP=17816;EAS_AF=0.5159;AMR_AF=0.2334;AFR_AF=0.0522;EUR_AF=0.1541;SAS_AF=0.1718;AA=G|||;VT=SNP
20	62385446	rs13041528	G	C	100	PASS	AC=1073;AF=0.214257;AN=5008;NS=2504;DP=17513;EAS_AF=0.5159;AMR_AF=0.2334;AFR_AF=0.0514;EUR_AF=0.1541;SAS_AF=0.1718;AA=G|||;VT=SNP
20	62385479	rs7273624	G	A	100	PASS	AC=2294;AF=0.458067;AN=5008;NS=2504;DP=17132;EAS_AF=0.121;AMR_AF=0.3314;AFR_AF=0.7073;EUR_AF=0.4205;SAS_AF=0.5971;AA=G|||;VT=SNP
20	62385541	rs12481497	G	A	100	PASS	AC=1073;AF=0.214257;AN=5008;NS=2504;DP=15835;EAS_AF=0.5159;AMR_AF=0.2334;AFR_AF=0.0514;EUR_AF=0.1541;SAS_AF=0.1718;AA=G|||;VT=SNP
20	62385558	rs4299387	T	C	100	PASS	AC=2321;AF=0.463458;AN=5008;NS=2504;DP=15787;EAS_AF=0.121;AMR_AF=0.3329;AFR_AF=0.7262;EUR_AF=0.4215;SAS_AF=0.5971;AA=C|||;VT=SNP
20	62385846	rs6089971	G	A	100	PASS	AC=1077;AF=0.215056;AN=5008;NS=2504;DP=17489;EAS_AF=0.5159;AMR_AF=0.2334;AFR_AF=0.0514;EUR_AF=0.1541;SAS_AF=0.1759;AA=G|||;VT=SNP
20	62385932	rs2093118	G	T	100	PASS	AC=1379;AF=0.275359;AN=5008;NS=2504;DP=13818;EAS_AF=0.3581;AMR_AF=0.389;AFR_AF=0.1384;EUR_AF=0.3439;SAS_AF=0.2239;AA=G|||;VT=SNP
20	62385976	rs6011081	G	A	100	PASS	AC=2293;AF=0.457867;AN=5008;NS=2504;DP=11903;EAS_AF=0.121;AMR_AF=0.3314;AFR_AF=0.7065;EUR_AF=0.4205;SAS_AF=0.5971;AA=G|||;VT=SNP
20	62386767	rs6122160	C	T	100	PASS	AC=1385;AF=0.276558;AN=5008;NS=2504;DP=17920;EAS_AF=0.3581;AMR_AF=0.389;AFR_AF=0.1384;EUR_AF=0.3489;SAS_AF=0.2249;AA=C|||;VT=SNP
20	62386887	rs6122161	C	A	100	PASS	AC=1379;AF=0.275359;AN=5008;NS=2504;DP=20830;EAS_AF=0.3581;AMR_AF=0.3876;AFR_AF=0.1346;EUR_AF=0.3489;SAS_AF=0.2249;AA=C|||;VT=SNP
20	62387094	rs4809335	C	T	100	PASS	AC=3350;AF=0.66893;AN=5008;NS=2504;DP=19292;EAS_AF=0.6369;AMR_AF=0.5648;AFR_AF=0.7504;EUR_AF=0.5696;SAS_AF=0.7679;AA=T|||;VT=SNP
20	62387417	rs11696871	G	A	100	PASS	AC=1037;AF=0.207069;AN=5008;NS=2504;DP=18937;EAS_AF=0.5159;AMR_AF=0.2334;AFR_AF=0.0257;EUR_AF=0.1541;SAS_AF=0.1697;AA=G|||;VT=SNP
20	62387549	rs4809223	C	G	100	PASS	AC=2278;AF=0.454872;AN=5008;NS=2504;DP=20067;EAS_AF=0.121;AMR_AF=0.33;AFR_AF=0.6989;EUR_AF=0.4155;SAS_AF=0.5982;AA=G|||;VT=SNP
20	62387830	rs4809224	T	A	100	PASS	AC=2276;AF=0.454473;AN=5008;NS=2504;DP=21437;EAS_AF=0.121;AMR_AF=0.3285;AFR_AF=0.6989;EUR_AF=0.4145;SAS_AF=0.5982;AA=A|||;VT=SNP
20	62388206	rs6011085	C	T	100	PASS	AC=2273;AF=0.453874;AN=5008;NS=2504;DP=19503;EAS_AF=0.121;AMR_AF=0.3285;AFR_AF=0.6967;EUR_AF=0.4145;SAS_AF=0.5982;AA=C|||;VT=SNP
20	62388547	rs6089769	A	G	100	PASS	AC=2279;AF=0.455072;AN=5008;NS=2504;DP=16843;EAS_AF=0.121;AMR_AF=0.3285;AFR_AF=0.7012;EUR_AF=0.4145;SAS_AF=0.5982;AA=G|||;VT=SNP
20	62388627	rs6089973	C	T	100	PASS	AC=3145;AF=0.627995;AN=5008;NS=2504;DP=18983;EAS_AF=0.6339;AMR_AF=0.5519;AFR_AF=0.6127;EUR_AF=0.5656;SAS_AF=0.7607;AA=C|||;VT=SNP
20	62388673	rs6010639	G	A	100	PASS	AC=2278;AF=0.454872;AN=5008;NS=2504;DP=17927;EAS_AF=0.121;AMR_AF=0.3285;AFR_AF=0.7005;EUR_AF=0.4145;SAS_AF=0.5982;AA=G|||;VT=SNP
20	62391014	rs6089770	C	T	100	PASS	AC=2575;AF=0.514177;AN=5008;NS=2504;DP=17609;EAS_AF=0.876;AMR_AF=0.6326;AFR_AF=0.2738;EUR_AF=0.504;SAS_AF=0.3926;AA=C|||;VT=SNP
20	62391453	rs6122028	C	T	100	PASS	AC=1377;AF=0.27496;AN=5008;NS=2504;DP=19596;EAS_AF=0.3581;AMR_AF=0.389;AFR_AF=0.1339;EUR_AF=0.3499;SAS_AF=0.2219;AA=C|||;VT=SNP
20	62391613	rs6122029	G	A	100	PASS	AC=2416;AF=0.482428;AN=5008;NS=2504;DP=18721;EAS_AF=0.124;AMR_AF=0.3674;AFR_AF=0.7126;EUR_AF=0.497;SAS_AF=0.6074;AA=G|||;VT=SNP
20	62391842	rs6062309	A	G	100	PASS	AC=2420;AF=0.483227;AN=5008;NS=2504;DP=14625;EAS_AF=0.124;AMR_AF=0.3674;AFR_AF=0.7156;EUR_AF=0.497;SAS_AF=0.6074;AA=A|||;VT=SNP
20	62391943	rs6011089	A	G	100	PASS	AC=2421;AF=0.483427;AN=5008;NS=2504;DP=15624;EAS_AF=0.124;AMR_AF=0.3674;AFR_AF=0.7163;EUR_AF=0.497;SAS_AF=0.6074;AA=G|||;VT=SNP
20	62392553	rs6010641	T	C	100	PASS	AC=2384;AF=0.476038;AN=5008;NS=2504;DP=15551;EAS_AF=0.121;AMR_AF=0.3386;AFR_AF=0.7648;EUR_AF=0.4235;SAS_AF=0.6033;AA=T|||;VT=SNP
20	62392652	rs6010642	T	C	100	PASS	AC=2492;AF=0.497604;AN=5008;NS=2504;DP=17062;EAS_AF=0.124;AMR_AF=0.3718;AFR_AF=0.7678;EUR_AF=0.497;SAS_AF=0.6074;AA=T|||;VT=SNP
20	62392891	rs6062513	G	C	100	PASS	AC=2416;AF=0.482428;AN=5008;NS=2504;DP=14703;EAS_AF=0.124;AMR_AF=0.3674;AFR_AF=0.7126;EUR_AF=0.497;SAS_AF=0.6074;AA=a|||;VT=SNP
20	62393090	rs6010644	G	A	100	PASS	AC=2416;AF=0.482428;AN=5008;NS=2504;DP=13323;EAS_AF=0.124;AMR_AF=0.3674;AFR_AF=0.7126;EUR_AF=0.497;SAS_AF=0.6074;AA=G|||;VT=SNP
20	62393107	rs2315649	C	T	100	PASS	AC=1382;AF=0.275958;AN=5008;NS=2504;DP=12435;EAS_AF=0.3581;AMR_AF=0.389;AFR_AF=0.1377;EUR_AF=0.3499;SAS_AF=0.2219;AA=C|||;VT=SNP
20	62393480	rs6011091	T	A	100	PASS	AC=2416;AF=0.482428;AN=5008;NS=2504;DP=18834;EAS_AF=0.124;AMR_AF=0.3674;AFR_AF=0.7126;EUR_AF=0.497;SAS_AF=0.6074;AA=a|||;VT=SNP
20	62393583	rs6010646	A	C	100	PASS	AC=2421;AF=0.483427;AN=5008;NS=2504;DP=20692;EAS_AF=0.124;AMR_AF=0.3674;AFR_AF=0.7163;EUR_AF=0.497;SAS_AF=0.6074;AA=C|||;VT=SNP
20	62394196	rs62217844	C	G	100	PASS	AC=2410;AF=0.48123;AN=5008;NS=2504;DP=19552;EAS_AF=0.121;AMR_AF=0.3703;AFR_AF=0.7057;EUR_AF=0.499;SAS_AF=0.6094;AA=C|||;VT=SNP
20	62394388	rs6089771	A	G	100	PASS	AC=2290;AF=0.457268;AN=5008;NS=2504;DP=15397;EAS_AF=0.123;AMR_AF=0.3588;AFR_AF=0.6309;EUR_AF=0.494;SAS_AF=0.5992;AA=a|||;VT=SNP
20	62394704	rs7274760	A	G	100	PASS	AC=2290;AF=0.457268;AN=5008;NS=2504;DP=19202;EAS_AF=0.123;AMR_AF=0.3588;AFR_AF=0.6309;EUR_AF=0.494;SAS_AF=0.5992;AA=A|||;VT=SNP
20	62395638	rs6010647	A	C	100	PASS	AC=2399;AF=0.479034;AN=5008;NS=2504;DP=15197;EAS_AF=0.12;AMR_AF=0.3674;AFR_AF=0.7027;EUR_AF=0.497;SAS_AF=0.6074;AA=a|||;VT=SNP
20	62395721	rs6512287	A	G	100	PASS	AC=3966;AF=0.791933;AN=5008;NS=2504;DP=13678;EAS_AF=0.4792;AMR_AF=0.7666;AFR_AF=0.9743;EUR_AF=0.8469;SAS_AF=0.8292;AA=a|||;VT=SNP
20	62395764	rs6089979	A	G	100	PASS	AC=2399;AF=0.479034;AN=5008;NS=2504;DP=12722;EAS_AF=0.12;AMR_AF=0.3674;AFR_AF=0.7027;EUR_AF=0.497;SAS_AF=0.6074;AA=a|||;VT=SNP
20	62396221	rs6062514	G	T	100	PASS	AC=2399;AF=0.479034;AN=5008;NS=2504;DP=17715;EAS_AF=0.12;AMR_AF=0.3674;AFR_AF=0.7027;EUR_AF=0.497;SAS_AF=0.6074;AA=g|||;VT=SNP
20	62396925	rs7271043	G	A	100	PASS	AC=1379;AF=0.275359;AN=5008;NS=2504;DP=17445;EAS_AF=0.3591;AMR_AF=0.389;AFR_AF=0.1346;EUR_AF=0.3499;SAS_AF=0.2219;AA=g|||;VT=SNP
20	62397796	rs6011094	C	T	100	PASS	AC=2401;AF=0.479433;AN=5008;NS=2504;DP=14320;EAS_AF=0.121;AMR_AF=0.3689;AFR_AF=0.7027;EUR_AF=0.497;SAS_AF=0.6074;AA=T|||;VT=SNP
20	62397811	rs6011095	C	T	100	PASS	AC=2400;AF=0.479233;AN=5008;NS=2504;DP=13891;EAS_AF=0.12;AMR_AF=0.3689;AFR_AF=0.7027;EUR_AF=0.497;SAS_AF=0.6074;AA=C|||;VT=SNP
20	62398015	rs6011096	T	C	100	PASS	AC=2448;AF=0.488818;AN=5008;NS=2504;DP=16948;EAS_AF=0.12;AMR_AF=0.3703;AFR_AF=0.7383;EUR_AF=0.497;SAS_AF=0.6074;AA=C|||;VT=SNP
20	62398825	rs6011097	G	A	100	PASS	AC=3793;AF=0.757388;AN=5008;NS=2504;DP=15698;EAS_AF=0.4772;AMR_AF=0.7565;AFR_AF=0.8502;EUR_AF=0.8469;SAS_AF=0.8292;AA=G|||;VT=SNP
20	62398935	rs6011098	C	T	100	PASS	AC=3793;AF=0.757388;AN=5008;NS=2504;DP=16182;EAS_AF=0.4772;AMR_AF=0.7565;AFR_AF=0.8502;EUR_AF=0.8469;SAS_AF=0.8292;AA=C|||;VT=SNP
20	62399641	rs2315654	C	T	100	PASS	AC=3785;AF=0.755791;AN=5008;NS=2504;DP=18636;EAS_AF=0.4752;AMR_AF=0.7565;AFR_AF=0.8502;EUR_AF=0.8469;SAS_AF=0.8231;AA=C|||;VT=SNP
20	62400021	rs6010648	T	C	100	PASS	AC=3972;AF=0.793131;AN=5008;NS=2504;DP=16260;EAS_AF=0.4812;AMR_AF=0.768;AFR_AF=0.975;EUR_AF=0.8489;SAS_AF=0.8292;AA=C|||;VT=SNP
20	62401114	rs12480190	C	T	100	PASS	AC=970;AF=0.19369;AN=5008;NS=2504;DP=19609;EAS_AF=0.499;AMR_AF=0.2003;AFR_AF=0.0295;EUR_AF=0.1123;SAS_AF=0.18;AA=C|||;VT=SNP
20	62401115	rs10485826	G	A	100	PASS	AC=1376;AF=0.27476;AN=5008;NS=2504;DP=19600;EAS_AF=0.371;AMR_AF=0.4135;AFR_AF=0.1006;EUR_AF=0.3708;SAS_AF=0.2137;AA=G|||;VT=SNP
20	62401143	rs6089982	C	T	100	PASS	AC=1011;AF=0.201877;AN=5008;NS=2504;DP=20134;EAS_AF=0.5;AMR_AF=0.219;AFR_AF=0.0265;EUR_AF=0.1382;SAS_AF=0.1851;AA=C|||;VT=SNP
20	62401898	rs6089984	G	A	100	PASS	AC=3365;AF=0.671925;AN=5008;NS=2504;DP=18941;EAS_AF=0.9048;AMR_AF=0.7637;AFR_AF=0.3933;EUR_AF=0.668;SAS_AF=0.7474;AA=G|||;VT=SNP
20	62402072	rs6512289	G	A	100	PASS	AC=1200;AF=0.239617;AN=5008;NS=2504;DP=17071;EAS_AF=0.0893;AMR_AF=0.196;AFR_AF=0.3858;EUR_AF=0.2515;SAS_AF=0.2157;AA=G|||;VT=SNP
20	62402488	rs12479927	T	C	100	PASS	AC=3620;AF=0.722843;AN=5008;NS=2504;DP=14783;EAS_AF=0.9048;AMR_AF=0.7752;AFR_AF=0.5703;EUR_AF=0.671;SAS_AF=0.7577;AA=C|||;VT=SNP
20	62402628	rs73143503	G	A	100	PASS	AC=1271;AF=0.253794;AN=5008;NS=2504;DP=13686;EAS_AF=0.0903;AMR_AF=0.2176;AFR_AF=0.3865;EUR_AF=0.3111;SAS_AF=0.2096;AA=G|||;VT=SNP
20	62402860	rs6089986	G	A	100	PASS	AC=2725;AF=0.544129;AN=5008;NS=2504;DP=14074;EAS_AF=0.4266;AMR_AF=0.5793;AFR_AF=0.5477;EUR_AF=0.5755;SAS_AF=0.6033;AA=g|||;VT=SNP
20	62402941	rs4809336	A	G	100	PASS	AC=3616;AF=0.722045;AN=5008;NS=2504;DP=13031;EAS_AF=0.9048;AMR_AF=0.7752;AFR_AF=0.5696;EUR_AF=0.671;SAS_AF=0.7546;AA=G|||;VT=SNP
20	62402956	rs4809337	C	T	100	PASS	AC=3615;AF=0.721845;AN=5008;NS=2504;DP=13139;EAS_AF=0.9048;AMR_AF=0.7752;AFR_AF=0.5688;EUR_AF=0.671;SAS_AF=0.7546;AA=C|||;VT=SNP
20	62404188	rs6010649	C	G	100	PASS	AC=1226;AF=0.244808;AN=5008;NS=2504;DP=16871;EAS_AF=0.0903;AMR_AF=0.196;AFR_AF=0.4115;EUR_AF=0.2515;SAS_AF=0.2065;AA=C|||;VT=SNP
20	62404232	rs6062519	T	C	100	PASS	AC=1207;AF=0.241014;AN=5008;NS=2504;DP=15911;EAS_AF=0.0903;AMR_AF=0.196;AFR_AF=0.3971;EUR_AF=0.2515;SAS_AF=0.2065;AA=T|||;VT=SNP
20	62404352	rs6062520	A	G	100	PASS	AC=1209;AF=0.241414;AN=5008;NS=2504;DP=16260;EAS_AF=0.0903;AMR_AF=0.196;AFR_AF=0.3994;EUR_AF=0.2515;SAS_AF=0.2055;AA=G|||;VT=SNP
20	62404416	rs6062521	T	C	100	PASS	AC=1200;AF=0.239617;AN=5008;NS=2504;DP=15634;EAS_AF=0.0903;AMR_AF=0.196;AFR_AF=0.3926;EUR_AF=0.2515;SAS_AF=0.2055;AA=T|||;VT=SNP
20	62404469	rs6062522	G	C	100	PASS	AC=1200;AF=0.239617;AN=5008;NS=2504;DP=18215;EAS_AF=0.0903;AMR_AF=0.196;AFR_AF=0.3926;EUR_AF=0.2515;SAS_AF=0.2055;AA=G|||;VT=SNP
20	62404745	rs62217849	G	T	100	PASS	AC=1199;AF=0.239417;AN=5008;NS=2504;DP=17117;EAS_AF=0.0903;AMR_AF=0.196;AFR_AF=0.3918;EUR_AF=0.2515;SAS_AF=0.2055;AA=T|||;VT=SNP
20	62404838	rs6011105	G	A	100	PASS	AC=1200;AF=0.239617;AN=5008;NS=2504;DP=18294;EAS_AF=0.0903;AMR_AF=0.196;AFR_AF=0.3918;EUR_AF=0.2515;SAS_AF=0.2065;AA=G|||;VT=SNP
20	62404933	rs4809340	G	A	100	PASS	AC=3573;AF=0.713458;AN=5008;NS=2504;DP=17510;EAS_AF=0.9038;AMR_AF=0.7752;AFR_AF=0.5325;EUR_AF=0.674;SAS_AF=0.7587;AA=-|||;VT=SNP
20	62405116	rs59496954	G	A	100	PASS	AC=1198;AF=0.239217;AN=5008;NS=2504;DP=10382;EAS_AF=0.0903;AMR_AF=0.196;AFR_AF=0.3918;EUR_AF=0.2505;SAS_AF=0.2055;AA=G|||;VT=SNP
20	62405863	rs6122166	G	C	100	PASS	AC=2740;AF=0.547125;AN=5008;NS=2504;DP=12910;EAS_AF=0.4554;AMR_AF=0.634;AFR_AF=0.5023;EUR_AF=0.5815;SAS_AF=0.6053;AA=G|||;VT=SNP
20	62405960	rs6089988	T	C	100	PASS	AC=2658;AF=0.530751;AN=5008;NS=2504;DP=13976;EAS_AF=0.4534;AMR_AF=0.6254;AFR_AF=0.4493;EUR_AF=0.5785;SAS_AF=0.6043;AA=T|||;VT=SNP
20	62406545	rs4809225	C	T	100	PASS	AC=91;AF=0.0181709;AN=5008;NS=2504;DP=14209;EAS_AF=0.0714;AMR_AF=0.0014;AFR_AF=0;EUR_AF=0.0119;SAS_AF=0.0061;AA=C|||;VT=SNP
20	62406641	rs3810493	C	T	100	PASS	AC=2610;AF=0.521166;AN=5008;NS=2504;DP=10766;EAS_AF=0.4395;AMR_AF=0.5749;AFR_AF=0.4493;EUR_AF=0.5785;SAS_AF=0.6053;AA=T|||;VT=SNP
20	62406749	rs3810494	C	T	100	PASS	AC=2606;AF=0.520367;AN=5008;NS=2504;DP=13765;EAS_AF=0.4425;AMR_AF=0.5735;AFR_AF=0.4486;EUR_AF=0.5746;SAS_AF=0.6043;AA=c|||;VT=SNP
20	62406819	rs3810495	A	G	100	PASS	AC=2588;AF=0.516773;AN=5008;NS=2504;DP=15437;EAS_AF=0.4435;AMR_AF=0.572;AFR_AF=0.4349;EUR_AF=0.5755;SAS_AF=0.6033;AA=A|||;VT=SNP
20	62406886	rs3810496	T	C	100	PASS	AC=2684;AF=0.535942;AN=5008;NS=2504;DP=15208;EAS_AF=0.4435;AMR_AF=0.6138;AFR_AF=0.4501;EUR_AF=0.6193;SAS_AF=0.6063;AA=C|||;VT=SNP
20	62407104	rs3827026	C	T	100	PASS	AC=411;AF=0.0820687;AN=5008;NS=2504;DP=16782;EAS_AF=0.0784;AMR_AF=0.0634;AFR_AF=0.003;EUR_AF=0.1272;SAS_AF=0.1595;AA=C|||;VT=SNP;EX_TARGET
20	62407617	rs11698493	C	G	100	PASS	AC=890;AF=0.177716;AN=5008;NS=2504;DP=15509;EAS_AF=0.4643;AMR_AF=0.1931;AFR_AF=0.0204;EUR_AF=0.0984;SAS_AF=0.1656;AA=C|||;VT=SNP
20	62407879	rs4809226	G	A	100	PASS	AC=1027;AF=0.205072;AN=5008;NS=2504;DP=14922;EAS_AF=0.0893;AMR_AF=0.1916;AFR_AF=0.2753;EUR_AF=0.2475;SAS_AF=0.1953;AA=G|||;VT=SNP
20	62408691	rs6122168	G	C	100	PASS	AC=2608;AF=0.520767;AN=5008;NS=2504;DP=19748;EAS_AF=0.4395;AMR_AF=0.5749;AFR_AF=0.4493;EUR_AF=0.5775;SAS_AF=0.6043;AA=G|||;VT=SNP
20	62408749	rs13042220	G	A	100	PASS	AC=890;AF=0.177716;AN=5008;NS=2504;DP=15400;EAS_AF=0.4643;AMR_AF=0.1931;AFR_AF=0.0204;EUR_AF=0.0984;SAS_AF=0.1656;AA=g|||;VT=SNP
20	62408774	rs62219891	C	T	100	PASS	AC=1027;AF=0.205072;AN=5008;NS=2504;DP=17110;EAS_AF=0.0893;AMR_AF=0.1916;AFR_AF=0.2753;EUR_AF=0.2475;SAS_AF=0.1953;AA=c|||;VT=SNP
20	62408781	rs13043476	C	T	100	PASS	AC=879;AF=0.175519;AN=5008;NS=2504;DP=17788;EAS_AF=0.4643;AMR_AF=0.1931;AFR_AF=0.0204;EUR_AF=0.0974;SAS_AF=0.1554;AA=c|||;VT=SNP
20	62409394	rs6512290	G	A	100	PASS	AC=2596;AF=0.518371;AN=5008;NS=2504;DP=18691;EAS_AF=0.4395;AMR_AF=0.572;AFR_AF=0.4433;EUR_AF=0.5775;SAS_AF=0.6022;AA=G|||;VT=SNP
20	62409453	rs6122169	C	T	100	PASS	AC=2599;AF=0.51897;AN=5008;NS=2504;DP=18143;EAS_AF=0.4395;AMR_AF=0.5749;AFR_AF=0.4433;EUR_AF=0.5775;SAS_AF=0.6033;AA=T|||;VT=SNP
20	62409477	rs6122170	G	T	100	PASS	AC=2597;AF=0.51857;AN=5008;NS=2504;DP=17203;EAS_AF=0.4385;AMR_AF=0.572;AFR_AF=0.4433;EUR_AF=0.5775;SAS_AF=0.6043;AA=G|||;VT=SNP
20	62409510	rs6122171	A	G	100	PASS	AC=2597;AF=0.51857;AN=5008;NS=2504;DP=17556;EAS_AF=0.4395;AMR_AF=0.572;AFR_AF=0.444;EUR_AF=0.5775;SAS_AF=0.6022;AA=A|||;VT=SNP
20	62409689	rs7363352	C	G	100	PASS	AC=2633;AF=0.525759;AN=5008;NS=2504;DP=18861;EAS_AF=0.4395;AMR_AF=0.5706;AFR_AF=0.4735;EUR_AF=0.5765;SAS_AF=0.6012;AA=G|||;VT=SNP
20	62409691	rs7361427	A	G	100	PASS	AC=2633;AF=0.525759;AN=5008;NS=2504;DP=19026;EAS_AF=0.4395;AMR_AF=0.5706;AFR_AF=0.4735;EUR_AF=0.5765;SAS_AF=0.6012;AA=G|||;VT=SNP
20	62409713	rs6062314	C	T	100	PASS	AC=4564;AF=0.911342;AN=5008;NS=2504;DP=18991;EAS_AF=0.9921;AMR_AF=0.9597;AFR_AF=0.7753;EUR_AF=0.9235;SAS_AF=0.9652;AA=T|||;VT=SNP
20	62409888	rs6122172	C	T	100	PASS	AC=2601;AF=0.519369;AN=5008;NS=2504;DP=14688;EAS_AF=0.4296;AMR_AF=0.5735;AFR_AF=0.4523;EUR_AF=0.5785;SAS_AF=0.6033;AA=C|||;VT=SNP
20	62409915	rs4809341	T	C	100	PASS	AC=4674;AF=0.933307;AN=5008;NS=2504;DP=14694;EAS_AF=0.9931;AMR_AF=0.9669;AFR_AF=0.854;EUR_AF=0.9235;SAS_AF=0.9652;AA=C|||;VT=SNP
20	62410024	rs12710317	A	G	100	PASS	AC=2592;AF=0.517572;AN=5008;NS=2504;DP=16027;EAS_AF=0.4296;AMR_AF=0.5749;AFR_AF=0.444;EUR_AF=0.5785;SAS_AF=0.6043;AA=A|||;VT=SNP
20	62410049	rs12710318	G	A	100	PASS	AC=2583;AF=0.515775;AN=5008;NS=2504;DP=16506;EAS_AF=0.4296;AMR_AF=0.5749;AFR_AF=0.4372;EUR_AF=0.5785;SAS_AF=0.6043;AA=G|||;VT=SNP
20	62410070	rs66581209	T	G	100	PASS	AC=901;AF=0.179912;AN=5008;NS=2504;DP=17384;EAS_AF=0.4742;AMR_AF=0.1931;AFR_AF=0.0204;EUR_AF=0.0984;SAS_AF=0.1667;AA=T|||;VT=SNP
20	62411102	rs6089774	G	A	100	PASS	AC=2602;AF=0.519569;AN=5008;NS=2504;DP=12278;EAS_AF=0.4296;AMR_AF=0.5749;AFR_AF=0.4501;EUR_AF=0.5785;SAS_AF=0.6063;AA=g|||;VT=SNP
20	62411407	rs67840723	T	C	100	PASS	AC=901;AF=0.179912;AN=5008;NS=2504;DP=13849;EAS_AF=0.4742;AMR_AF=0.1931;AFR_AF=0.0219;EUR_AF=0.0984;SAS_AF=0.1646;AA=t|||;VT=SNP
20	62411440	rs6089994	C	A	100	PASS	AC=2601;AF=0.519369;AN=5008;NS=2504;DP=12995;EAS_AF=0.4296;AMR_AF=0.5749;AFR_AF=0.4486;EUR_AF=0.5785;SAS_AF=0.6074;AA=c|||;VT=SNP
20	62412100	rs6122173	A	G	100	PASS	AC=2592;AF=0.517572;AN=5008;NS=2504;DP=15175;EAS_AF=0.4296;AMR_AF=0.5749;AFR_AF=0.4418;EUR_AF=0.5785;SAS_AF=0.6074;AA=a|||;VT=SNP
20	62412658	rs6011109	G	A	100	PASS	AC=4684;AF=0.935304;AN=5008;NS=2504;DP=15122;EAS_AF=0.9931;AMR_AF=0.9654;AFR_AF=0.8623;EUR_AF=0.9235;SAS_AF=0.9652;AA=A|||;VT=SNP
20	62412904	rs6011110	G	A	100	PASS	AC=1014;AF=0.202476;AN=5008;NS=2504;DP=18519;EAS_AF=0.0883;AMR_AF=0.1902;AFR_AF=0.2685;EUR_AF=0.2475;SAS_AF=0.1933;AA=G|||;VT=SNP
20	62413209	rs6122030	T	C	100	PASS	AC=2603;AF=0.519768;AN=5008;NS=2504;DP=15433;EAS_AF=0.4315;AMR_AF=0.5749;AFR_AF=0.4486;EUR_AF=0.5785;SAS_AF=0.6074;AA=C|||;VT=SNP
20	62413663	rs4809343	C	A	100	PASS	AC=902;AF=0.180112;AN=5008;NS=2504;DP=14990;EAS_AF=0.4752;AMR_AF=0.1931;AFR_AF=0.0219;EUR_AF=0.0984;SAS_AF=0.1646;AA=C|||;VT=SNP
20	62413734	rs4809344	C	G	100	PASS	AC=4561;AF=0.910743;AN=5008;NS=2504;DP=14575;EAS_AF=0.9931;AMR_AF=0.9582;AFR_AF=0.7731;EUR_AF=0.9235;SAS_AF=0.9652;AA=G|||;VT=SNP
20	62413838	rs6062527	G	C	100	PASS	AC=1010;AF=0.201677;AN=5008;NS=2504;DP=18917;EAS_AF=0.0883;AMR_AF=0.1902;AFR_AF=0.2663;EUR_AF=0.2465;SAS_AF=0.1933;AA=G|||;VT=SNP
20	62413844	rs6122174	C	T	100	PASS	AC=2601;AF=0.519369;AN=5008;NS=2504;DP=19075;EAS_AF=0.4296;AMR_AF=0.5749;AFR_AF=0.4486;EUR_AF=0.5785;SAS_AF=0.6074;AA=C|||;VT=SNP
20	62413993	rs6011111	C	A	100	PASS	AC=996;AF=0.198882;AN=5008;NS=2504;DP=15404;EAS_AF=0.0883;AMR_AF=0.1873;AFR_AF=0.2572;EUR_AF=0.2465;SAS_AF=0.1933;AA=C|||;VT=SNP
20	62414424	rs6089775	C	T	100	PASS	AC=2601;AF=0.519369;AN=5008;NS=2504;DP=17428;EAS_AF=0.4296;AMR_AF=0.5749;AFR_AF=0.4486;EUR_AF=0.5785;SAS_AF=0.6074;AA=C|||;VT=SNP
20	62414548	rs6089776	T	C	100	PASS	AC=4870;AF=0.972444;AN=5008;NS=2504;DP=17783;EAS_AF=0.9931;AMR_AF=0.9755;AFR_AF=0.997;EUR_AF=0.9245;SAS_AF=0.9652;AA=C|||;VT=SNP
20	62414708	rs2148803	A	G	100	PASS	AC=4683;AF=0.935104;AN=5008;NS=2504;DP=16342;EAS_AF=0.9931;AMR_AF=0.9654;AFR_AF=0.8616;EUR_AF=0.9235;SAS_AF=0.9652;AA=G|||;VT=SNP
20	62415064	rs6122175	C	A	100	PASS	AC=2600;AF=0.519169;AN=5008;NS=2504;DP=16757;EAS_AF=0.4286;AMR_AF=0.5749;AFR_AF=0.4486;EUR_AF=0.5785;SAS_AF=0.6074;AA=C|||;VT=SNP
20	62415693	rs6089995	T	C	100	PASS	AC=2607;AF=0.520567;AN=5008;NS=2504;DP=18094;EAS_AF=0.4306;AMR_AF=0.5749;AFR_AF=0.4516;EUR_AF=0.5795;SAS_AF=0.6074;AA=C|||;VT=SNP
20	62416324	rs11700159	C	T	100	PASS	AC=904;AF=0.180511;AN=5008;NS=2504;DP=15235;EAS_AF=0.4752;AMR_AF=0.1931;AFR_AF=0.0219;EUR_AF=0.0984;SAS_AF=0.1667;AA=C|||;VT=SNP
20	62416325	rs35960945	G	A	100	PASS	AC=599;AF=0.119609;AN=5008;NS=2504;DP=15202;EAS_AF=0.0933;AMR_AF=0.1556;AFR_AF=0.0144;EUR_AF=0.2435;SAS_AF=0.136;AA=G|||;VT=SNP
20	62416358	rs11698179	A	G	100	PASS	AC=904;AF=0.180511;AN=5008;NS=2504;DP=15090;EAS_AF=0.4752;AMR_AF=0.1931;AFR_AF=0.0219;EUR_AF=0.0984;SAS_AF=0.1667;AA=A|||;VT=SNP
20	62416442	rs4425138	G	A	100	PASS	AC=1031;AF=0.205871;AN=5008;NS=2504;DP=14099;EAS_AF=0.0883;AMR_AF=0.1916;AFR_AF=0.2837;EUR_AF=0.2455;SAS_AF=0.1912;AA=A|||;VT=SNP
20	62416741	rs2315655	C	G	100	PASS	AC=1024;AF=0.204473;AN=5008;NS=2504;DP=11233;EAS_AF=0.0883;AMR_AF=0.1888;AFR_AF=0.2859;EUR_AF=0.2435;SAS_AF=0.1851;AA=C|||;VT=SNP
20	62417030	rs6122177	T	C	100	PASS	AC=2601;AF=0.519369;AN=5008;NS=2504;DP=17767;EAS_AF=0.4335;AMR_AF=0.5764;AFR_AF=0.4433;EUR_AF=0.5795;SAS_AF=0.6084;AA=T|||;VT=SNP
20	62417181	rs6122179	G	A	100	PASS	AC=2582;AF=0.515575;AN=5008;NS=2504;DP=17620;EAS_AF=0.4355;AMR_AF=0.5764;AFR_AF=0.4281;EUR_AF=0.5785;SAS_AF=0.6084;AA=g|||;VT=SNP
20	62417502	rs6010650	A	C	100	PASS	AC=4653;AF=0.929113;AN=5008;NS=2504;DP=18052;EAS_AF=0.9931;AMR_AF=0.9625;AFR_AF=0.8396;EUR_AF=0.9245;SAS_AF=0.9652;AA=C|||;VT=SNP
20	62417735	rs6089777	A	G	100	PASS	AC=2621;AF=0.523363;AN=5008;NS=2504;DP=18197;EAS_AF=0.4435;AMR_AF=0.5778;AFR_AF=0.4372;EUR_AF=0.5865;SAS_AF=0.6186;AA=a|||;VT=SNP
20	62417754	rs6089996	G	A	100	PASS	AC=4624;AF=0.923323;AN=5008;NS=2504;DP=18712;EAS_AF=0.994;AMR_AF=0.9582;AFR_AF=0.8374;EUR_AF=0.9125;SAS_AF=0.953;AA=g|||;VT=SNP
20	62418243	rs6010651	A	C	100	PASS	AC=2360;AF=0.471246;AN=5008;NS=2504;DP=20046;EAS_AF=0.5675;AMR_AF=0.3876;AFR_AF=0.5749;EUR_AF=0.3738;SAS_AF=0.3916;AA=C|||;VT=SNP
20	62418331	rs6062529	C	T	100	PASS	AC=1064;AF=0.21246;AN=5008;NS=2504;DP=19533;EAS_AF=0.0913;AMR_AF=0.1945;AFR_AF=0.2988;EUR_AF=0.2495;SAS_AF=0.1953;AA=C|||;VT=SNP
20	62418337	rs2315656	G	A	100	PASS	AC=3302;AF=0.659345;AN=5008;NS=2504;DP=19586;EAS_AF=0.7202;AMR_AF=0.6182;AFR_AF=0.5938;EUR_AF=0.6461;SAS_AF=0.728;AA=A|||;VT=SNP
20	62418385	rs6062530	T	G	100	PASS	AC=1068;AF=0.213259;AN=5008;NS=2504;DP=20511;EAS_AF=0.0903;AMR_AF=0.1931;AFR_AF=0.2995;EUR_AF=0.2535;SAS_AF=0.1963;AA=G|||;VT=SNP
20	62419213	rs67047102	C	T	100	PASS	AC=825;AF=0.164736;AN=5008;NS=2504;DP=17896;EAS_AF=0.4563;AMR_AF=0.1628;AFR_AF=0.0219;EUR_AF=0.0716;SAS_AF=0.1544;AA=C|||;VT=SNP
20	62421012	rs6062317	G	A	100	PASS	AC=1023;AF=0.204273;AN=5008;NS=2504;DP=19904;EAS_AF=0.0933;AMR_AF=0.196;AFR_AF=0.2648;EUR_AF=0.2485;SAS_AF=0.1973;AA=G|||;VT=SNP
20	62421622	rs755017	A	G	100	PASS	AC=1328;AF=0.265176;AN=5008;NS=2504;DP=20170;EAS_AF=0.4623;AMR_AF=0.1974;AFR_AF=0.3116;EUR_AF=0.1243;SAS_AF=0.1922;AA=G|||;VT=SNP;EX_TARGET
20	62422080	rs2281929	T	C	100	PASS	AC=1266;AF=0.252796;AN=5008;NS=2504;DP=20715;EAS_AF=0.4613;AMR_AF=0.1931;AFR_AF=0.2678;EUR_AF=0.1243;SAS_AF=0.1922;AA=C|||;VT=SNP;EX_TARGET
20	62422504	rs76484331	C	A	100	PASS	AC=129;AF=0.0257588;AN=5008;NS=2504;DP=19445;EAS_AF=0.0069;AMR_AF=0.0187;AFR_AF=0.0234;EUR_AF=0.0507;SAS_AF=0.0276;AA=C|||;VT=SNP
20	62422619	rs747514	A	C	100	PASS	AC=2357;AF=0.470647;AN=5008;NS=2504;DP=16484;EAS_AF=0.5556;AMR_AF=0.3934;AFR_AF=0.5809;EUR_AF=0.3728;SAS_AF=0.3896;AA=C|||;VT=SNP
20	62422675	rs4456758	T	C	100	PASS	AC=2356;AF=0.470447;AN=5008;NS=2504;DP=13502;EAS_AF=0.5556;AMR_AF=0.3934;AFR_AF=0.5802;EUR_AF=0.3728;SAS_AF=0.3896;AA=C|||;VT=SNP
20	62422805	rs6062319	C	T	100	PASS	AC=1030;AF=0.205671;AN=5008;NS=2504;DP=11850;EAS_AF=0.0952;AMR_AF=0.196;AFR_AF=0.2685;EUR_AF=0.2485;SAS_AF=0.1973;AA=C|||;VT=SNP
20	62423164	rs55643250	C	T	100	PASS	AC=821;AF=0.163938;AN=5008;NS=2504;DP=16170;EAS_AF=0.4524;AMR_AF=0.1628;AFR_AF=0.0219;EUR_AF=0.0716;SAS_AF=0.1544;AA=C|||;VT=SNP
20	62423362	rs67542556	A	G	100	PASS	AC=821;AF=0.163938;AN=5008;NS=2504;DP=16691;EAS_AF=0.4524;AMR_AF=0.1628;AFR_AF=0.0219;EUR_AF=0.0716;SAS_AF=0.1544;AA=A|||;VT=SNP
20	62424017	rs11697546	C	T	100	PASS	AC=1027;AF=0.205072;AN=5008;NS=2504;DP=13666;EAS_AF=0.0952;AMR_AF=0.196;AFR_AF=0.2663;EUR_AF=0.2485;SAS_AF=0.1973;AA=C|||;VT=SNP
20	62424393	rs11698037	C	T	100	PASS	AC=849;AF=0.169529;AN=5008;NS=2504;DP=13134;EAS_AF=0.4534;AMR_AF=0.1628;AFR_AF=0.0386;EUR_AF=0.0716;SAS_AF=0.1595;AA=T|||;VT=SNP
20	62424528	rs62219892	G	A	100	PASS	AC=1032;AF=0.20607;AN=5008;NS=2504;DP=15407;EAS_AF=0.0952;AMR_AF=0.196;AFR_AF=0.2685;EUR_AF=0.2495;SAS_AF=0.1984;AA=G|||;VT=SNP
20	62425472	rs6011116	G	A	100	PASS	AC=835;AF=0.166733;AN=5008;NS=2504;DP=11944;EAS_AF=0.4534;AMR_AF=0.1628;AFR_AF=0.028;EUR_AF=0.0716;SAS_AF=0.1595;AA=G|||;VT=SNP
20	62425714	rs6011117	C	T	100	PASS	AC=864;AF=0.172524;AN=5008;NS=2504;DP=15014;EAS_AF=0.4534;AMR_AF=0.1657;AFR_AF=0.0484;EUR_AF=0.0716;SAS_AF=0.1595;AA=T|||;VT=SNP
20	62425966	rs6011118	A	G	100	PASS	AC=864;AF=0.172524;AN=5008;NS=2504;DP=20052;EAS_AF=0.4534;AMR_AF=0.1657;AFR_AF=0.0484;EUR_AF=0.0716;SAS_AF=0.1595;AA=G|||;VT=SNP
20	62426005	rs66493913	G	A	100	PASS	AC=862;AF=0.172125;AN=5008;NS=2504;DP=18861;EAS_AF=0.4534;AMR_AF=0.1628;AFR_AF=0.0318;EUR_AF=0.0716;SAS_AF=0.182;AA=g|||;VT=SNP
20	62426149	rs67415541	A	C	100	PASS	AC=864;AF=0.172524;AN=5008;NS=2504;DP=16942;EAS_AF=0.4534;AMR_AF=0.1657;AFR_AF=0.0484;EUR_AF=0.0716;SAS_AF=0.1595;AA=C|||;VT=SNP
20	62426150	rs66486049	G	C	100	PASS	AC=864;AF=0.172524;AN=5008;NS=2504;DP=16943;EAS_AF=0.4534;AMR_AF=0.1657;AFR_AF=0.0484;EUR_AF=0.0716;SAS_AF=0.1595;AA=C|||;VT=SNP
20	62426393	rs2180631	C	T	100	PASS	AC=440;AF=0.0878594;AN=5008;NS=2504;DP=18201;EAS_AF=0.0069;AMR_AF=0.0303;AFR_AF=0.2511;EUR_AF=0.0527;SAS_AF=0.0276;AA=C|||;VT=SNP
20	62426688	rs4809229	T	C	100	PASS	AC=1306;AF=0.260783;AN=5008;NS=2504;DP=17742;EAS_AF=0.4603;AMR_AF=0.196;AFR_AF=0.3003;EUR_AF=0.1243;SAS_AF=0.1881;AA=C|||;VT=SNP
20	62427085	rs6011119	C	T	100	PASS	AC=870;AF=0.173722;AN=5008;NS=2504;DP=19872;EAS_AF=0.4563;AMR_AF=0.1657;AFR_AF=0.0492;EUR_AF=0.0716;SAS_AF=0.1616;AA=C|||;VT=SNP
20	62427187	rs4538263	G	A	100	PASS	AC=1314;AF=0.26238;AN=5008;NS=2504;DP=17627;EAS_AF=0.4623;AMR_AF=0.1988;AFR_AF=0.298;EUR_AF=0.1302;SAS_AF=0.1892;AA=A|||;VT=SNP
20	62427211	rs6010653	G	C	100	PASS	AC=881;AF=0.175919;AN=5008;NS=2504;DP=18526;EAS_AF=0.4563;AMR_AF=0.1671;AFR_AF=0.0567;EUR_AF=0.0716;SAS_AF=0.1616;AA=G|||;VT=SNP
20	62427354	rs67796606	A	G	100	PASS	AC=879;AF=0.175519;AN=5008;NS=2504;DP=18808;EAS_AF=0.4554;AMR_AF=0.1671;AFR_AF=0.0575;EUR_AF=0.0706;SAS_AF=0.1605;AA=A|||;VT=SNP
20	62427703	rs75004420	G	A	100	PASS	AC=107;AF=0.0213658;AN=5008;NS=2504;DP=12822;EAS_AF=0.005;AMR_AF=0.0187;AFR_AF=0.0023;EUR_AF=0.0586;SAS_AF=0.0276;AA=G|||;VT=SNP
20	62428104	rs6011121	C	G	100	PASS	AC=1264;AF=0.252396;AN=5008;NS=2504;DP=13210;EAS_AF=0.4603;AMR_AF=0.196;AFR_AF=0.2632;EUR_AF=0.1312;SAS_AF=0.1881;AA=G|||;VT=SNP
20	62429101	rs6062533	G	A	100	PASS	AC=902;AF=0.180112;AN=5008;NS=2504;DP=23426;EAS_AF=0.0913;AMR_AF=0.1902;AFR_AF=0.2655;EUR_AF=0.2296;SAS_AF=0.0982;AA=g|||;VT=SNP
20	62429794	rs57620666	G	A	100	PASS	AC=1265;AF=0.252596;AN=5008;NS=2504;DP=15357;EAS_AF=0.4593;AMR_AF=0.2003;AFR_AF=0.2625;EUR_AF=0.1312;SAS_AF=0.1881;AA=N|||;VT=SNP
20	62429977	rs73624722	A	G	100	PASS	AC=1262;AF=0.251997;AN=5008;NS=2504;DP=11758;EAS_AF=0.4593;AMR_AF=0.196;AFR_AF=0.2625;EUR_AF=0.1312;SAS_AF=0.1881;AA=N|||;VT=SNP
20	62430238	rs6010655	T	G	100	PASS	AC=1268;AF=0.253195;AN=5008;NS=2504;DP=14372;EAS_AF=0.4593;AMR_AF=0.196;AFR_AF=0.267;EUR_AF=0.1312;SAS_AF=0.1881;AA=t|||;VT=SNP
20	62430449	rs6010656	T	A	100	PASS	AC=1262;AF=0.251997;AN=5008;NS=2504;DP=15207;EAS_AF=0.4593;AMR_AF=0.196;AFR_AF=0.2625;EUR_AF=0.1312;SAS_AF=0.1881;AA=t|||;VT=SNP
20	62430476	rs139848472	C	A	100	PASS	AC=106;AF=0.0211661;AN=5008;NS=2504;DP=15627;EAS_AF=0.005;AMR_AF=0.0187;AFR_AF=0.0023;EUR_AF=0.0577;SAS_AF=0.0276;AA=c|||;VT=SNP
20	62430685	rs6010657	G	A	100	PASS	AC=424;AF=0.0846645;AN=5008;NS=2504;DP=18464;EAS_AF=0.005;AMR_AF=0.0331;AFR_AF=0.2345;EUR_AF=0.0577;SAS_AF=0.0286;AA=g|||;VT=SNP
20	62431510	rs11906437	C	A	100	PASS	AC=1286;AF=0.256789;AN=5008;NS=2504;DP=19657;EAS_AF=0.4593;AMR_AF=0.1974;AFR_AF=0.2806;EUR_AF=0.1302;SAS_AF=0.1881;AA=c|||;VT=SNP
20	62431547	rs11908487	A	G	100	PASS	AC=1287;AF=0.256989;AN=5008;NS=2504;DP=20471;EAS_AF=0.4603;AMR_AF=0.1974;AFR_AF=0.2806;EUR_AF=0.1302;SAS_AF=0.1881;AA=g|||;VT=SNP
20	62431785	rs11086127	G	A	100	PASS	AC=1286;AF=0.256789;AN=5008;NS=2504;DP=16572;EAS_AF=0.4593;AMR_AF=0.1974;AFR_AF=0.2806;EUR_AF=0.1302;SAS_AF=0.1881;AA=g|||;VT=SNP
20	62431824	rs71325468	G	C	100	PASS	AC=118;AF=0.0235623;AN=5008;NS=2504;DP=15747;EAS_AF=0.0665;AMR_AF=0.0086;AFR_AF=0.0015;EUR_AF=0.0129;SAS_AF=0.0307;AA=g|||;VT=SNP
20	62431973	rs11906513	C	A	100	PASS	AC=1286;AF=0.256789;AN=5008;NS=2504;DP=14079;EAS_AF=0.4593;AMR_AF=0.1974;AFR_AF=0.2806;EUR_AF=0.1302;SAS_AF=0.1881;AA=c|||;VT=SNP
20	62432000	rs11908565	A	G	100	PASS	AC=1315;AF=0.26258;AN=5008;NS=2504;DP=13898;EAS_AF=0.4593;AMR_AF=0.2003;AFR_AF=0.3011;EUR_AF=0.1302;SAS_AF=0.1881;AA=g|||;VT=SNP
20	62432023	rs11905140	T	C	100	PASS	AC=1286;AF=0.256789;AN=5008;NS=2504;DP=14757;EAS_AF=0.4593;AMR_AF=0.1974;AFR_AF=0.2806;EUR_AF=0.1302;SAS_AF=0.1881;AA=t|||;VT=SNP
20	62432030	rs11906517	C	G	100	PASS	AC=1286;AF=0.256789;AN=5008;NS=2504;DP=14696;EAS_AF=0.4593;AMR_AF=0.1974;AFR_AF=0.2806;EUR_AF=0.1302;SAS_AF=0.1881;AA=c|||;VT=SNP
20	62432154	rs67549383	G	T	100	PASS	AC=1287;AF=0.256989;AN=5008;NS=2504;DP=15480;EAS_AF=0.4593;AMR_AF=0.1988;AFR_AF=0.2806;EUR_AF=0.1302;SAS_AF=0.1881;AA=G|||;VT=SNP
20	62432179	rs66780440	G	A	100	PASS	AC=1286;AF=0.256789;AN=5008;NS=2504;DP=15846;EAS_AF=0.4593;AMR_AF=0.1974;AFR_AF=0.2806;EUR_AF=0.1302;SAS_AF=0.1881;AA=G|||;VT=SNP
20	62432495	rs6011123	T	C	100	PASS	AC=2251;AF=0.449481;AN=5008;NS=2504;DP=22441;EAS_AF=0.5506;AMR_AF=0.4035;AFR_AF=0.5809;EUR_AF=0.3658;SAS_AF=0.2863;AA=T|||;VT=SNP
20	62432533	rs6010658	C	A	100	PASS	AC=1287;AF=0.256989;AN=5008;NS=2504;DP=21542;EAS_AF=0.4593;AMR_AF=0.1974;AFR_AF=0.2806;EUR_AF=0.1312;SAS_AF=0.1881;AA=C|||;VT=SNP
20	62432709	rs8115058	A	G	100	PASS	AC=2257;AF=0.450679;AN=5008;NS=2504;DP=21113;EAS_AF=0.5506;AMR_AF=0.4035;AFR_AF=0.587;EUR_AF=0.3648;SAS_AF=0.2853;AA=G|||;VT=SNP
20	62432886	rs6011124	T	C	100	PASS	AC=1316;AF=0.26278;AN=5008;NS=2504;DP=21779;EAS_AF=0.4593;AMR_AF=0.2003;AFR_AF=0.3011;EUR_AF=0.1312;SAS_AF=0.1881;AA=c|||;VT=SNP
20	62433459	rs6011125	A	G	100	PASS	AC=1286;AF=0.256789;AN=5008;NS=2504;DP=16788;EAS_AF=0.4593;AMR_AF=0.1974;AFR_AF=0.2806;EUR_AF=0.1302;SAS_AF=0.1881;AA=g|||;VT=SNP
20	62433862	rs4809345	A	G	100	PASS	AC=1315;AF=0.26258;AN=5008;NS=2504;DP=13690;EAS_AF=0.4593;AMR_AF=0.2003;AFR_AF=0.3011;EUR_AF=0.1302;SAS_AF=0.1881;AA=G|||;VT=SNP
20	62433922	rs73323366	G	A	100	PASS	AC=447;AF=0.0892572;AN=5008;NS=2504;DP=10933;EAS_AF=0.005;AMR_AF=0.0346;AFR_AF=0.2519;EUR_AF=0.0577;SAS_AF=0.0276;AA=G|||;VT=SNP
20	62435007	rs6011126	C	T	100	PASS	AC=1285;AF=0.256589;AN=5008;NS=2504;DP=15488;EAS_AF=0.4593;AMR_AF=0.1974;AFR_AF=0.2806;EUR_AF=0.1302;SAS_AF=0.1871;AA=C|||;VT=SNP
20	62435209	rs35490707	C	T	100	PASS	AC=574;AF=0.114617;AN=5008;NS=2504;DP=16347;EAS_AF=0.0962;AMR_AF=0.147;AFR_AF=0.0113;EUR_AF=0.2217;SAS_AF=0.1401;AA=c|||;VT=SNP
20	62435258	rs6011127	G	A	100	PASS	AC=1315;AF=0.26258;AN=5008;NS=2504;DP=17231;EAS_AF=0.4593;AMR_AF=0.2017;AFR_AF=0.3011;EUR_AF=0.1302;SAS_AF=0.1871;AA=g|||;VT=SNP
20	62435465	rs11697082	G	A	100	PASS	AC=831;AF=0.165935;AN=5008;NS=2504;DP=17789;EAS_AF=0.4554;AMR_AF=0.1628;AFR_AF=0.0227;EUR_AF=0.0726;SAS_AF=0.1595;AA=g|||;VT=SNP
20	62435627	rs11697261	C	T	100	PASS	AC=1285;AF=0.256589;AN=5008;NS=2504;DP=17575;EAS_AF=0.4593;AMR_AF=0.1974;AFR_AF=0.2806;EUR_AF=0.1302;SAS_AF=0.1871;AA=c|||;VT=SNP
20	62436305	rs67835080	C	T	100	PASS	AC=1285;AF=0.256589;AN=5008;NS=2504;DP=12440;EAS_AF=0.4603;AMR_AF=0.1974;AFR_AF=0.2799;EUR_AF=0.1302;SAS_AF=0.1871;AA=c|||;VT=SNP
20	62436320	rs67078803	T	C	100	PASS	AC=1286;AF=0.256789;AN=5008;NS=2504;DP=12379;EAS_AF=0.4603;AMR_AF=0.1974;AFR_AF=0.2806;EUR_AF=0.1302;SAS_AF=0.1871;AA=t|||;VT=SNP
20	62436398	rs73624724	T	C	100	PASS	AC=1286;AF=0.256789;AN=5008;NS=2504;DP=12038;EAS_AF=0.4603;AMR_AF=0.1974;AFR_AF=0.2806;EUR_AF=0.1302;SAS_AF=0.1871;AA=t|||;VT=SNP
20	62437022	rs6010659	A	G	100	PASS	AC=1286;AF=0.256789;AN=5008;NS=2504;DP=18183;EAS_AF=0.4603;AMR_AF=0.1974;AFR_AF=0.2806;EUR_AF=0.1302;SAS_AF=0.1871;AA=g|||;VT=SNP
20	62437140	rs57498343	G	A	100	PASS	AC=1286;AF=0.256789;AN=5008;NS=2504;DP=12296;EAS_AF=0.4603;AMR_AF=0.1974;AFR_AF=0.2806;EUR_AF=0.1302;SAS_AF=0.1871;AA=g|||;VT=SNP
20	62437195	rs58150746	G	A	100	PASS	AC=1284;AF=0.25639;AN=5008;NS=2504;DP=12195;EAS_AF=0.4603;AMR_AF=0.1974;AFR_AF=0.2799;EUR_AF=0.1302;SAS_AF=0.1861;AA=a|||;VT=SNP
20	62437371	rs79386254	A	G	100	PASS	AC=1286;AF=0.256789;AN=5008;NS=2504;DP=11068;EAS_AF=0.4603;AMR_AF=0.1974;AFR_AF=0.2806;EUR_AF=0.1302;SAS_AF=0.1871;AA=a|||;VT=SNP
20	62437525	rs141335934	C	T	100	PASS	AC=132;AF=0.0263578;AN=5008;NS=2504;DP=12829;EAS_AF=0.005;AMR_AF=0.0259;AFR_AF=0.003;EUR_AF=0.0755;SAS_AF=0.0297;AA=c|||;VT=SNP
20	62437674	rs66859979	T	C	100	PASS	AC=1286;AF=0.256789;AN=5008;NS=2504;DP=12109;EAS_AF=0.4603;AMR_AF=0.1974;AFR_AF=0.2806;EUR_AF=0.1302;SAS_AF=0.1871;AA=C|||;VT=SNP
20	62437988	rs4809348	A	G	100	PASS	AC=1284;AF=0.25639;AN=5008;NS=2504;DP=17186;EAS_AF=0.4603;AMR_AF=0.1974;AFR_AF=0.2806;EUR_AF=0.1292;SAS_AF=0.1861;AA=G|||;VT=SNP
20	62438176	rs4809351	G	C	100	PASS	AC=1285;AF=0.256589;AN=5008;NS=2504;DP=15906;EAS_AF=0.4603;AMR_AF=0.1974;AFR_AF=0.2806;EUR_AF=0.1302;SAS_AF=0.1861;AA=C|||;VT=SNP
20	62438415	rs9798571	G	A	100	PASS	AC=899;AF=0.179513;AN=5008;NS=2504;DP=16500;EAS_AF=0.0913;AMR_AF=0.1902;AFR_AF=0.264;EUR_AF=0.2296;SAS_AF=0.0971;AA=g|||;VT=SNP
20	62438758	rs6011128	C	T	100	PASS	AC=1277;AF=0.254992;AN=5008;NS=2504;DP=16959;EAS_AF=0.4603;AMR_AF=0.1974;AFR_AF=0.2746;EUR_AF=0.1302;SAS_AF=0.1861;AA=C|||;VT=SNP
20	62438825	rs6011129	G	C	100	PASS	AC=1277;AF=0.254992;AN=5008;NS=2504;DP=16503;EAS_AF=0.4603;AMR_AF=0.1974;AFR_AF=0.2746;EUR_AF=0.1302;SAS_AF=0.1861;AA=G|||;VT=SNP
20	62438870	rs73624728	G	T	100	PASS	AC=819;AF=0.163538;AN=5008;NS=2504;DP=16670;EAS_AF=0.4544;AMR_AF=0.1628;AFR_AF=0.0234;EUR_AF=0.0716;SAS_AF=0.1483;AA=G|||;VT=SNP
20	62438871	rs6011130	C	T	100	PASS	AC=1285;AF=0.256589;AN=5008;NS=2504;DP=16678;EAS_AF=0.4603;AMR_AF=0.1974;AFR_AF=0.2806;EUR_AF=0.1302;SAS_AF=0.1861;AA=T|||;VT=SNP
20	62438993	rs6011131	C	T	100	PASS	AC=1277;AF=0.254992;AN=5008;NS=2504;DP=19138;EAS_AF=0.4603;AMR_AF=0.1974;AFR_AF=0.2746;EUR_AF=0.1302;SAS_AF=0.1861;AA=C|||;VT=SNP
20	62439108	rs4809352	C	A	100	PASS	AC=1277;AF=0.254992;AN=5008;NS=2504;DP=17994;EAS_AF=0.4603;AMR_AF=0.1974;AFR_AF=0.2746;EUR_AF=0.1302;SAS_AF=0.1861;AA=C|||;VT=SNP
20	62439216	rs4809353	T	C	100	PASS	AC=1284;AF=0.25639;AN=5008;NS=2504;DP=12934;EAS_AF=0.4603;AMR_AF=0.1974;AFR_AF=0.2799;EUR_AF=0.1302;SAS_AF=0.1861;AA=C|||;VT=SNP
20	62439223	rs4809354	C	T	100	PASS	AC=1277;AF=0.254992;AN=5008;NS=2504;DP=13409;EAS_AF=0.4603;AMR_AF=0.1974;AFR_AF=0.2746;EUR_AF=0.1302;SAS_AF=0.1861;AA=C|||;VT=SNP
20	62439274	rs4809230	G	A	100	PASS	AC=982;AF=0.196086;AN=5008;NS=2504;DP=14856;EAS_AF=0.4554;AMR_AF=0.1686;AFR_AF=0.1346;EUR_AF=0.0726;SAS_AF=0.1585;AA=G|||;VT=SNP
20	62439541	rs6011132	C	G	100	PASS	AC=1444;AF=0.288339;AN=5008;NS=2504;DP=14162;EAS_AF=0.4603;AMR_AF=0.2507;AFR_AF=0.2988;EUR_AF=0.2078;SAS_AF=0.2065;AA=C|||;VT=SNP
20	62439542	rs6011133	A	G	100	PASS	AC=1445;AF=0.288538;AN=5008;NS=2504;DP=14079;EAS_AF=0.4603;AMR_AF=0.2507;AFR_AF=0.2988;EUR_AF=0.2087;SAS_AF=0.2065;AA=G|||;VT=SNP
20	62439648	rs73323382	C	T	100	PASS	AC=446;AF=0.0890575;AN=5008;NS=2504;DP=12272;EAS_AF=0.005;AMR_AF=0.0346;AFR_AF=0.2511;EUR_AF=0.0577;SAS_AF=0.0276;AA=C|||;VT=SNP
20	62439682	rs11698072	T	C	100	PASS	AC=1280;AF=0.255591;AN=5008;NS=2504;DP=12392;EAS_AF=0.4603;AMR_AF=0.1974;AFR_AF=0.2761;EUR_AF=0.1312;SAS_AF=0.1861;AA=T|||;VT=SNP
20	62439874	rs11699536	G	T	100	PASS	AC=1302;AF=0.259984;AN=5008;NS=2504;DP=11182;EAS_AF=0.4732;AMR_AF=0.2104;AFR_AF=0.2746;EUR_AF=0.1332;SAS_AF=0.1861;AA=G|||;VT=SNP
20	62439902	rs11699646	C	T	100	PASS	AC=1303;AF=0.260184;AN=5008;NS=2504;DP=11811;EAS_AF=0.4732;AMR_AF=0.2104;AFR_AF=0.2746;EUR_AF=0.1342;SAS_AF=0.1861;AA=C|||;VT=SNP
20	62439995	rs6010660	G	C	100	PASS	AC=1279;AF=0.255391;AN=5008;NS=2504;DP=12650;EAS_AF=0.4603;AMR_AF=0.1974;AFR_AF=0.2753;EUR_AF=0.1312;SAS_AF=0.1861;AA=c|||;VT=SNP
20	62440143	rs6010661	T	C	100	PASS	AC=1305;AF=0.260583;AN=5008;NS=2504;DP=10295;EAS_AF=0.4603;AMR_AF=0.1988;AFR_AF=0.295;EUR_AF=0.1302;SAS_AF=0.1861;AA=t|||;VT=SNP
20	62440248	rs6011135	G	T	100	PASS	AC=453;AF=0.0904553;AN=5008;NS=2504;DP=10664;EAS_AF=0.005;AMR_AF=0.0346;AFR_AF=0.2557;EUR_AF=0.0586;SAS_AF=0.0276;AA=g|||;VT=SNP
20	62440526	rs6011137	C	T	100	PASS	AC=1280;AF=0.255591;AN=5008;NS=2504;DP=10739;EAS_AF=0.4603;AMR_AF=0.1974;AFR_AF=0.2746;EUR_AF=0.1312;SAS_AF=0.1881;AA=C|||;VT=SNP
20	62440681	rs67416152	C	T	100	PASS	AC=1278;AF=0.255192;AN=5008;NS=2504;DP=13914;EAS_AF=0.4603;AMR_AF=0.1974;AFR_AF=0.2746;EUR_AF=0.1302;SAS_AF=0.1871;AA=C|||;VT=SNP
20	62440700	rs6011138	T	C	100	PASS	AC=1278;AF=0.255192;AN=5008;NS=2504;DP=13897;EAS_AF=0.4603;AMR_AF=0.1974;AFR_AF=0.2746;EUR_AF=0.1302;SAS_AF=0.1871;AA=T|||;VT=SNP
20	62440737	rs6011139	C	T	100	PASS	AC=1278;AF=0.255192;AN=5008;NS=2504;DP=15114;EAS_AF=0.4603;AMR_AF=0.1974;AFR_AF=0.2746;EUR_AF=0.1302;SAS_AF=0.1871;AA=C|||;VT=SNP
20	62441008	rs6011140	A	G	100	PASS	AC=1280;AF=0.255591;AN=5008;NS=2504;DP=18280;EAS_AF=0.4603;AMR_AF=0.1988;AFR_AF=0.2746;EUR_AF=0.1312;SAS_AF=0.1871;AA=G|||;VT=SNP
20	62441080	rs6011141	C	T	100	PASS	AC=1280;AF=0.255591;AN=5008;NS=2504;DP=16942;EAS_AF=0.4603;AMR_AF=0.1988;AFR_AF=0.2746;EUR_AF=0.1312;SAS_AF=0.1871;AA=C|||;VT=SNP
20	62441216	rs6011142	T	G	100	PASS	AC=1280;AF=0.255591;AN=5008;NS=2504;DP=16467;EAS_AF=0.4603;AMR_AF=0.1988;AFR_AF=0.2746;EUR_AF=0.1312;SAS_AF=0.1871;AA=T|||;VT=SNP
20	62441261	rs11700177	G	A	100	PASS	AC=820;AF=0.163738;AN=5008;NS=2504;DP=15187;EAS_AF=0.4544;AMR_AF=0.1628;AFR_AF=0.0234;EUR_AF=0.0716;SAS_AF=0.1493;AA=G|||;VT=SNP
20	62441298	rs6010663	C	G	100	PASS	AC=450;AF=0.0898562;AN=5008;NS=2504;DP=14519;EAS_AF=0.005;AMR_AF=0.0375;AFR_AF=0.2519;EUR_AF=0.0586;SAS_AF=0.0276;AA=C|||;VT=SNP
20	62441456	rs6010664	A	G	100	PASS	AC=1281;AF=0.255791;AN=5008;NS=2504;DP=16222;EAS_AF=0.4603;AMR_AF=0.1988;AFR_AF=0.2753;EUR_AF=0.1312;SAS_AF=0.1871;AA=G|||;VT=SNP
20	62441459	rs11086128	G	A	100	PASS	AC=832;AF=0.166134;AN=5008;NS=2504;DP=16196;EAS_AF=0.4554;AMR_AF=0.1628;AFR_AF=0.0234;EUR_AF=0.0726;SAS_AF=0.1595;AA=G|||;VT=SNP
20	62441599	rs6062322	A	T	100	PASS	AC=846;AF=0.16893;AN=5008;NS=2504;DP=19038;EAS_AF=0.0913;AMR_AF=0.1657;AFR_AF=0.2663;EUR_AF=0.1938;SAS_AF=0.0941;AA=A|||;VT=SNP
20	62441600	rs6010665	T	C	100	PASS	AC=449;AF=0.0896565;AN=5008;NS=2504;DP=19077;EAS_AF=0.005;AMR_AF=0.036;AFR_AF=0.2519;EUR_AF=0.0586;SAS_AF=0.0276;AA=T|||;VT=SNP
20	62441624	rs6011143	C	G	100	PASS	AC=1281;AF=0.255791;AN=5008;NS=2504;DP=19798;EAS_AF=0.4603;AMR_AF=0.1988;AFR_AF=0.2753;EUR_AF=0.1312;SAS_AF=0.1871;AA=G|||;VT=SNP
20	62441767	rs6011144	C	T	100	PASS	AC=1281;AF=0.255791;AN=5008;NS=2504;DP=19854;EAS_AF=0.4603;AMR_AF=0.1988;AFR_AF=0.2753;EUR_AF=0.1312;SAS_AF=0.1871;AA=C|||;VT=SNP
20	62441955	rs6011145	T	C	100	PASS	AC=1319;AF=0.263379;AN=5008;NS=2504;DP=17920;EAS_AF=0.4603;AMR_AF=0.2017;AFR_AF=0.3026;EUR_AF=0.1312;SAS_AF=0.1871;AA=C|||;VT=SNP
20	62442056	rs6011146	G	A	100	PASS	AC=1281;AF=0.255791;AN=5008;NS=2504;DP=19271;EAS_AF=0.4603;AMR_AF=0.1988;AFR_AF=0.2753;EUR_AF=0.1312;SAS_AF=0.1871;AA=G|||;VT=SNP
20	62442500	rs6011148	C	A	100	PASS	AC=1281;AF=0.255791;AN=5008;NS=2504;DP=11207;EAS_AF=0.4603;AMR_AF=0.1988;AFR_AF=0.2753;EUR_AF=0.1312;SAS_AF=0.1871;AA=C|||;VT=SNP
20	62442559	rs113033986	G	A	100	PASS	AC=450;AF=0.0898562;AN=5008;NS=2504;DP=11401;EAS_AF=0.006;AMR_AF=0.036;AFR_AF=0.2519;EUR_AF=0.0586;SAS_AF=0.0276;AA=G|||;VT=SNP
20	62443239	rs6011149	G	A	100	PASS	AC=2253;AF=0.44988;AN=5008;NS=2504;DP=20341;EAS_AF=0.5516;AMR_AF=0.3963;AFR_AF=0.5908;EUR_AF=0.3618;SAS_AF=0.2832;AA=A|||;VT=SNP
20	62443763	rs4809356	G	A	100	PASS	AC=1281;AF=0.255791;AN=5008;NS=2504;DP=16797;EAS_AF=0.4603;AMR_AF=0.1988;AFR_AF=0.2753;EUR_AF=0.1312;SAS_AF=0.1871;AA=G|||;VT=SNP
20	62443779	rs6062536	G	A	100	PASS	AC=922;AF=0.184105;AN=5008;NS=2504;DP=15469;EAS_AF=0.1071;AMR_AF=0.1916;AFR_AF=0.2685;EUR_AF=0.2306;SAS_AF=0.0961;AA=g|||;VT=SNP
20	62443823	rs4809233	C	T	100	PASS	AC=1281;AF=0.255791;AN=5008;NS=2504;DP=15524;EAS_AF=0.4603;AMR_AF=0.1988;AFR_AF=0.2753;EUR_AF=0.1312;SAS_AF=0.1871;AA=C|||;VT=SNP
20	62444408	rs6062323	A	G	100	PASS	AC=954;AF=0.190495;AN=5008;NS=2504;DP=16952;EAS_AF=0.0913;AMR_AF=0.2046;AFR_AF=0.295;EUR_AF=0.2346;SAS_AF=0.0961;AA=G|||;VT=SNP
20	62444662	rs11697876	T	C	100	PASS	AC=2264;AF=0.452077;AN=5008;NS=2504;DP=12400;EAS_AF=0.5506;AMR_AF=0.4063;AFR_AF=0.5915;EUR_AF=0.3658;SAS_AF=0.2832;AA=C|||;VT=SNP
20	62445068	rs17753004	G	A	100	PASS	AC=924;AF=0.184505;AN=5008;NS=2504;DP=15658;EAS_AF=0.0903;AMR_AF=0.2017;AFR_AF=0.2746;EUR_AF=0.2346;SAS_AF=0.0961;AA=G|||;VT=SNP
20	62445688	rs6010669	C	T	100	PASS	AC=1281;AF=0.255791;AN=5008;NS=2504;DP=14386;EAS_AF=0.4603;AMR_AF=0.1988;AFR_AF=0.2753;EUR_AF=0.1312;SAS_AF=0.1871;AA=C|||;VT=SNP
20	62445824	rs4809357	G	A	100	PASS	AC=1267;AF=0.252995;AN=5008;NS=2504;DP=15147;EAS_AF=0.4603;AMR_AF=0.196;AFR_AF=0.2663;EUR_AF=0.1312;SAS_AF=0.1871;AA=A|||;VT=SNP
20	62446181	rs4809358	T	C	100	PASS	AC=1281;AF=0.255791;AN=5008;NS=2504;DP=24120;EAS_AF=0.4603;AMR_AF=0.1988;AFR_AF=0.2753;EUR_AF=0.1312;SAS_AF=0.1871;AA=C|||;VT=SNP
20	62446351	rs6062324	G	A	100	PASS	AC=758;AF=0.151358;AN=5008;NS=2504;DP=21198;EAS_AF=0.0903;AMR_AF=0.1931;AFR_AF=0.1558;EUR_AF=0.2316;SAS_AF=0.0961;AA=G|||;VT=SNP
20	62446354	rs4809359	G	A	100	PASS	AC=1282;AF=0.25599;AN=5008;NS=2504;DP=21509;EAS_AF=0.4613;AMR_AF=0.1988;AFR_AF=0.2753;EUR_AF=0.1312;SAS_AF=0.1871;AA=G|||;VT=SNP
20	62446569	rs1887407	G	A	100	PASS	AC=443;AF=0.0884585;AN=5008;NS=2504;DP=22430;EAS_AF=0.005;AMR_AF=0.036;AFR_AF=0.2466;EUR_AF=0.0586;SAS_AF=0.0286;AA=G|||;VT=SNP
20	62446622	rs4809360	C	T	100	PASS	AC=837;AF=0.167133;AN=5008;NS=2504;DP=22997;EAS_AF=0.4554;AMR_AF=0.1614;AFR_AF=0.0287;EUR_AF=0.0726;SAS_AF=0.1585;AA=c|||;VT=SNP
20	62447063	rs117861539	G	T	100	PASS	AC=109;AF=0.0217652;AN=5008;NS=2504;DP=23030;EAS_AF=0.005;AMR_AF=0.0202;AFR_AF=0.003;EUR_AF=0.0586;SAS_AF=0.0276;AA=-|||;VT=SNP
20	62447602	rs66682622	T	G	100	PASS	AC=1283;AF=0.25619;AN=5008;NS=2504;DP=14140;EAS_AF=0.4603;AMR_AF=0.1988;AFR_AF=0.2761;EUR_AF=0.1312;SAS_AF=0.1881;AA=G|||;VT=SNP
20	62447662	rs4809361	T	C	100	PASS	AC=3999;AF=0.798522;AN=5008;NS=2504;DP=13609;EAS_AF=0.9583;AMR_AF=0.8746;AFR_AF=0.8533;EUR_AF=0.7714;SAS_AF=0.5337;AA=C|||;VT=SNP
20	62447978	rs751861	A	G	100	PASS	AC=1282;AF=0.25599;AN=5008;NS=2504;DP=18995;EAS_AF=0.4603;AMR_AF=0.1988;AFR_AF=0.2761;EUR_AF=0.1312;SAS_AF=0.1871;AA=G|||;VT=SNP
20	62448126	rs751860	G	A	100	PASS	AC=1281;AF=0.255791;AN=5008;NS=2504;DP=19692;EAS_AF=0.4603;AMR_AF=0.1988;AFR_AF=0.2753;EUR_AF=0.1312;SAS_AF=0.1871;AA=G|||;VT=SNP
20	62448196	rs2004748	G	A	100	PASS	AC=1281;AF=0.255791;AN=5008;NS=2504;DP=17777;EAS_AF=0.4603;AMR_AF=0.1988;AFR_AF=0.2753;EUR_AF=0.1312;SAS_AF=0.1871;AA=G|||;VT=SNP
20	62448201	rs2004749	T	C	100	PASS	AC=1281;AF=0.255791;AN=5008;NS=2504;DP=17838;EAS_AF=0.4603;AMR_AF=0.1988;AFR_AF=0.2753;EUR_AF=0.1312;SAS_AF=0.1871;AA=T|||;VT=SNP
20	62448790	rs4369919	G	A	100	PASS	AC=1281;AF=0.255791;AN=5008;NS=2504;DP=16098;EAS_AF=0.4603;AMR_AF=0.1988;AFR_AF=0.2753;EUR_AF=0.1312;SAS_AF=0.1871;AA=G|||;VT=SNP
20	62448938	rs4578911	A	G	100	PASS	AC=442;AF=0.0882588;AN=5008;NS=2504;DP=16037;EAS_AF=0.005;AMR_AF=0.036;AFR_AF=0.2466;EUR_AF=0.0586;SAS_AF=0.0276;AA=A|||;VT=SNP
20	62449008	rs2315657	G	A	100	PASS	AC=1281;AF=0.255791;AN=5008;NS=2504;DP=15621;EAS_AF=0.4603;AMR_AF=0.1988;AFR_AF=0.2753;EUR_AF=0.1312;SAS_AF=0.1871;AA=G|||;VT=SNP
20	62449320	rs6062541	C	T	100	PASS	AC=915;AF=0.182708;AN=5008;NS=2504;DP=18269;EAS_AF=0.0903;AMR_AF=0.2017;AFR_AF=0.2685;EUR_AF=0.2346;SAS_AF=0.0951;AA=C|||;VT=SNP
20	62449449	rs6011152	C	T	100	PASS	AC=1319;AF=0.263379;AN=5008;NS=2504;DP=19661;EAS_AF=0.4603;AMR_AF=0.2017;AFR_AF=0.3018;EUR_AF=0.1322;SAS_AF=0.1871;AA=T|||;VT=SNP
20	62449616	rs11700372	A	G	100	PASS	AC=1282;AF=0.25599;AN=5008;NS=2504;DP=18944;EAS_AF=0.4603;AMR_AF=0.1988;AFR_AF=0.2761;EUR_AF=0.1312;SAS_AF=0.1871;AA=A|||;VT=SNP
20	62450502	rs6011153	G	C	100	PASS	AC=411;AF=0.0820687;AN=5008;NS=2504;DP=19987;EAS_AF=0.005;AMR_AF=0.0346;AFR_AF=0.2247;EUR_AF=0.0577;SAS_AF=0.0276;AA=G|||;VT=SNP
20	62450653	rs6011154	C	A	100	PASS	AC=1322;AF=0.263978;AN=5008;NS=2504;DP=21199;EAS_AF=0.501;AMR_AF=0.1974;AFR_AF=0.2761;EUR_AF=0.1312;SAS_AF=0.1871;AA=A|||;VT=SNP
20	62450660	rs11698713	G	A	100	PASS	AC=868;AF=0.173323;AN=5008;NS=2504;DP=21091;EAS_AF=0.495;AMR_AF=0.1628;AFR_AF=0.0287;EUR_AF=0.0716;SAS_AF=0.1493;AA=G|||;VT=SNP
20	62450664	rs6011155	T	C	100	PASS	AC=2275;AF=0.454273;AN=5008;NS=2504;DP=20870;EAS_AF=0.5903;AMR_AF=0.4035;AFR_AF=0.5703;EUR_AF=0.3668;SAS_AF=0.2832;AA=C|||;VT=SNP
20	62450780	rs4809362	A	C	100	PASS	AC=1281;AF=0.255791;AN=5008;NS=2504;DP=17811;EAS_AF=0.4683;AMR_AF=0.1974;AFR_AF=0.27;EUR_AF=0.1312;SAS_AF=0.1871;AA=A|||;VT=SNP
20	62451079	rs6062543	T	C	100	PASS	AC=969;AF=0.19349;AN=5008;NS=2504;DP=19928;EAS_AF=0.0903;AMR_AF=0.2061;AFR_AF=0.3064;EUR_AF=0.2346;SAS_AF=0.0961;AA=T|||;VT=SNP
20	62451654	rs6011156	A	G	100	PASS	AC=1288;AF=0.257188;AN=5008;NS=2504;DP=11841;EAS_AF=0.4673;AMR_AF=0.1988;AFR_AF=0.2753;EUR_AF=0.1312;SAS_AF=0.1871;AA=a|||;VT=SNP
20	62451760	rs6011157	C	T	100	PASS	AC=1288;AF=0.257188;AN=5008;NS=2504;DP=12928;EAS_AF=0.4673;AMR_AF=0.1988;AFR_AF=0.2753;EUR_AF=0.1312;SAS_AF=0.1871;AA=C|||;VT=SNP
20	62451961	rs6011158	G	T	100	PASS	AC=1325;AF=0.264577;AN=5008;NS=2504;DP=11453;EAS_AF=0.4673;AMR_AF=0.2017;AFR_AF=0.3018;EUR_AF=0.1312;SAS_AF=0.1871;AA=T|||;VT=SNP
20	62452347	rs6011160	A	G	100	PASS	AC=1325;AF=0.264577;AN=5008;NS=2504;DP=15750;EAS_AF=0.4673;AMR_AF=0.2017;AFR_AF=0.3018;EUR_AF=0.1312;SAS_AF=0.1871;AA=a|||;VT=SNP
20	62452662	rs12481524	C	A	100	PASS	AC=835;AF=0.166733;AN=5008;NS=2504;DP=13602;EAS_AF=0.4623;AMR_AF=0.1628;AFR_AF=0.0287;EUR_AF=0.0716;SAS_AF=0.1493;AA=C|||;VT=SNP
20	62452840	rs6010671	T	G	100	PASS	AC=1288;AF=0.257188;AN=5008;NS=2504;DP=12317;EAS_AF=0.4673;AMR_AF=0.1988;AFR_AF=0.2753;EUR_AF=0.1312;SAS_AF=0.1871;AA=T|||;VT=SNP
20	62454472	rs4809234	A	G	100	PASS	AC=1287;AF=0.256989;AN=5008;NS=2504;DP=18004;EAS_AF=0.4673;AMR_AF=0.1974;AFR_AF=0.2753;EUR_AF=0.1312;SAS_AF=0.1871;AA=G|||;VT=SNP
20	62454528	rs4809364	C	A	100	PASS	AC=1324;AF=0.264377;AN=5008;NS=2504;DP=15517;EAS_AF=0.4673;AMR_AF=0.2003;AFR_AF=0.3018;EUR_AF=0.1312;SAS_AF=0.1871;AA=A|||;VT=SNP
20	62454706	rs61653788	C	G	100	PASS	AC=441;AF=0.0880591;AN=5008;NS=2504;DP=12201;EAS_AF=0.005;AMR_AF=0.036;AFR_AF=0.2458;EUR_AF=0.0586;SAS_AF=0.0276;AA=C|||;VT=SNP
20	62454969	rs4809236	A	G	100	PASS	AC=1287;AF=0.256989;AN=5008;NS=2504;DP=13007;EAS_AF=0.4673;AMR_AF=0.1974;AFR_AF=0.2753;EUR_AF=0.1312;SAS_AF=0.1871;AA=G|||;VT=SNP
20	62455009	rs4809365	C	T	100	PASS	AC=1287;AF=0.256989;AN=5008;NS=2504;DP=11819;EAS_AF=0.4673;AMR_AF=0.1974;AFR_AF=0.2753;EUR_AF=0.1312;SAS_AF=0.1871;AA=C|||;VT=SNP
20	62455192	rs4809366	C	A	100	PASS	AC=1287;AF=0.256989;AN=5008;NS=2504;DP=14096;EAS_AF=0.4673;AMR_AF=0.1974;AFR_AF=0.2753;EUR_AF=0.1312;SAS_AF=0.1871;AA=C|||;VT=SNP
20	62455464	rs11086129	C	T	100	PASS	AC=848;AF=0.169329;AN=5008;NS=2504;DP=17158;EAS_AF=0.4623;AMR_AF=0.1628;AFR_AF=0.0287;EUR_AF=0.0746;SAS_AF=0.1595;AA=C|||;VT=SNP
20	62455610	rs60086020	T	G	100	PASS	AC=834;AF=0.166534;AN=5008;NS=2504;DP=17400;EAS_AF=0.4623;AMR_AF=0.1614;AFR_AF=0.0287;EUR_AF=0.0716;SAS_AF=0.1493;AA=T|||;VT=SNP
20	62455784	rs6011163	A	G	100	PASS	AC=1287;AF=0.256989;AN=5008;NS=2504;DP=16963;EAS_AF=0.4673;AMR_AF=0.1974;AFR_AF=0.2753;EUR_AF=0.1312;SAS_AF=0.1871;AA=G|||;VT=SNP
20	62455923	rs116870978	G	A	100	PASS	AC=110;AF=0.0219649;AN=5008;NS=2504;DP=13698;EAS_AF=0.005;AMR_AF=0.0202;AFR_AF=0.003;EUR_AF=0.0596;SAS_AF=0.0276;AA=G|||;VT=SNP
20	62455988	rs6011164	T	C	100	PASS	AC=1287;AF=0.256989;AN=5008;NS=2504;DP=11231;EAS_AF=0.4673;AMR_AF=0.1974;AFR_AF=0.2753;EUR_AF=0.1312;SAS_AF=0.1871;AA=T|||;VT=SNP
20	62456686	rs6011168	A	G	100	PASS	AC=1287;AF=0.256989;AN=5008;NS=2504;DP=10404;EAS_AF=0.4673;AMR_AF=0.1974;AFR_AF=0.2753;EUR_AF=0.1312;SAS_AF=0.1871;AA=A|||;VT=SNP
20	62456913	rs73325349	T	C	100	PASS	AC=424;AF=0.0846645;AN=5008;NS=2504;DP=13626;EAS_AF=0.005;AMR_AF=0.036;AFR_AF=0.233;EUR_AF=0.0586;SAS_AF=0.0276;AA=T|||;VT=SNP
20	62458395	rs11700373	C	T	100	PASS	AC=832;AF=0.166134;AN=5008;NS=2504;DP=16370;EAS_AF=0.4603;AMR_AF=0.1614;AFR_AF=0.0287;EUR_AF=0.0716;SAS_AF=0.1493;AA=C|||;VT=SNP
20	62459052	rs67675495	G	C	100	PASS	AC=1287;AF=0.256989;AN=5008;NS=2504;DP=16686;EAS_AF=0.4673;AMR_AF=0.1974;AFR_AF=0.2746;EUR_AF=0.1322;SAS_AF=0.1871;AA=C|||;VT=SNP
20	62459058	rs67563752	T	C	100	PASS	AC=1286;AF=0.256789;AN=5008;NS=2504;DP=16658;EAS_AF=0.4673;AMR_AF=0.1974;AFR_AF=0.2746;EUR_AF=0.1312;SAS_AF=0.1871;AA=T|||;VT=SNP
20	62459171	rs6062546	C	T	100	PASS	AC=2269;AF=0.453075;AN=5008;NS=2504;DP=15834;EAS_AF=0.5575;AMR_AF=0.4049;AFR_AF=0.5908;EUR_AF=0.3658;SAS_AF=0.2832;AA=T|||;VT=SNP
20	62459663	rs12479805	C	G	100	PASS	AC=897;AF=0.179113;AN=5008;NS=2504;DP=16882;EAS_AF=0.4623;AMR_AF=0.1657;AFR_AF=0.0658;EUR_AF=0.0726;SAS_AF=0.1595;AA=G|||;VT=SNP
20	62460055	rs6011171	C	A	100	PASS	AC=1279;AF=0.255391;AN=5008;NS=2504;DP=18236;EAS_AF=0.4692;AMR_AF=0.2003;AFR_AF=0.2625;EUR_AF=0.1322;SAS_AF=0.1912;AA=g|||;VT=SNP
20	62460468	rs11697257	G	C	100	PASS	AC=1064;AF=0.21246;AN=5008;NS=2504;DP=18634;EAS_AF=0.0933;AMR_AF=0.2147;AFR_AF=0.2617;EUR_AF=0.3012;SAS_AF=0.1759;AA=C|||;VT=SNP
20	62460490	rs6122036	A	G	100	PASS	AC=803;AF=0.160343;AN=5008;NS=2504;DP=17959;EAS_AF=0.2282;AMR_AF=0.2536;AFR_AF=0.1301;EUR_AF=0.1292;SAS_AF=0.0971;AA=A|||;VT=SNP
20	62460780	rs6011173	C	T	100	PASS	AC=1330;AF=0.265575;AN=5008;NS=2504;DP=22033;EAS_AF=0.4633;AMR_AF=0.2003;AFR_AF=0.3056;EUR_AF=0.1312;SAS_AF=0.1922;AA=T|||;VT=SNP
20	62461305	rs4809367	C	T	100	PASS	AC=1334;AF=0.266374;AN=5008;NS=2504;DP=19140;EAS_AF=0.4633;AMR_AF=0.2003;AFR_AF=0.3086;EUR_AF=0.1322;SAS_AF=0.1912;AA=T|||;VT=SNP
20	62461572	rs8118848	G	A	100	PASS	AC=857;AF=0.171126;AN=5008;NS=2504;DP=12477;EAS_AF=0.0903;AMR_AF=0.1988;AFR_AF=0.2216;EUR_AF=0.2376;SAS_AF=0.0982;AA=G|||;VT=SNP
20	62461582	rs4809368	A	G	100	PASS	AC=844;AF=0.16853;AN=5008;NS=2504;DP=12234;EAS_AF=0.4573;AMR_AF=0.1614;AFR_AF=0.0287;EUR_AF=0.0726;SAS_AF=0.1636;AA=A|||;VT=SNP
20	62463347	rs6011174	A	G	100	PASS	AC=456;AF=0.0910543;AN=5008;NS=2504;DP=7937;EAS_AF=0.005;AMR_AF=0.0375;AFR_AF=0.2474;EUR_AF=0.0596;SAS_AF=0.0389;AA=G|||;VT=SNP
20	62463515	rs6011175	C	G	100	PASS	AC=453;AF=0.0904553;AN=5008;NS=2504;DP=10982;EAS_AF=0.005;AMR_AF=0.036;AFR_AF=0.2466;EUR_AF=0.0596;SAS_AF=0.0378;AA=C|||;VT=SNP
20	62463591	rs6010674	C	T	100	PASS	AC=442;AF=0.0882588;AN=5008;NS=2504;DP=12717;EAS_AF=0.005;AMR_AF=0.036;AFR_AF=0.2466;EUR_AF=0.0586;SAS_AF=0.0276;AA=C|||;VT=SNP
20	62463858	rs7344617	G	C	100	PASS	AC=443;AF=0.0884585;AN=5008;NS=2504;DP=13080;EAS_AF=0.005;AMR_AF=0.036;AFR_AF=0.2474;EUR_AF=0.0586;SAS_AF=0.0276;AA=G|||;VT=SNP
20	62464735	rs6011176	G	C	100	PASS	AC=444;AF=0.0886581;AN=5008;NS=2504;DP=17993;EAS_AF=0.005;AMR_AF=0.036;AFR_AF=0.2481;EUR_AF=0.0586;SAS_AF=0.0276;AA=G|||;VT=SNP
20	62465488	rs67517207	A	T	100	PASS	AC=848;AF=0.169329;AN=5008;NS=2504;DP=17165;EAS_AF=0.4613;AMR_AF=0.1614;AFR_AF=0.0287;EUR_AF=0.0726;SAS_AF=0.1636;AA=A|||;VT=SNP
20	62465663	rs60022917	G	A	100	PASS	AC=443;AF=0.0884585;AN=5008;NS=2504;DP=18764;EAS_AF=0.005;AMR_AF=0.036;AFR_AF=0.2474;EUR_AF=0.0586;SAS_AF=0.0276;AA=G|||;VT=SNP
20	62465709	rs66788614	C	T	100	PASS	AC=848;AF=0.169329;AN=5008;NS=2504;DP=19862;EAS_AF=0.4603;AMR_AF=0.1614;AFR_AF=0.0295;EUR_AF=0.0726;SAS_AF=0.1636;AA=C|||;VT=SNP
20	62465930	rs11086130	A	G	100	PASS	AC=847;AF=0.169129;AN=5008;NS=2504;DP=15229;EAS_AF=0.4603;AMR_AF=0.1614;AFR_AF=0.0287;EUR_AF=0.0726;SAS_AF=0.1636;AA=A|||;VT=SNP
20	62466059	rs755920	T	C	100	PASS	AC=847;AF=0.169129;AN=5008;NS=2504;DP=14912;EAS_AF=0.4603;AMR_AF=0.1614;AFR_AF=0.0287;EUR_AF=0.0726;SAS_AF=0.1636;AA=T|||;VT=SNP
20	62468374	rs6011178	C	G	100	PASS	AC=451;AF=0.0900559;AN=5008;NS=2504;DP=17760;EAS_AF=0.0079;AMR_AF=0.036;AFR_AF=0.236;EUR_AF=0.0586;SAS_AF=0.0481;AA=C|||;VT=SNP
20	62468531	rs79873740	C	T	100	PASS	AC=454;AF=0.090655;AN=5008;NS=2504;DP=16584;EAS_AF=0.0079;AMR_AF=0.0389;AFR_AF=0.2352;EUR_AF=0.0586;SAS_AF=0.0501;AA=C|||;VT=SNP
20	62468584	rs73325382	G	A	100	PASS	AC=533;AF=0.10643;AN=5008;NS=2504;DP=16800;EAS_AF=0.0079;AMR_AF=0.0447;AFR_AF=0.2912;EUR_AF=0.0596;SAS_AF=0.0501;AA=A|||;VT=SNP
20	62468726	rs6010675	T	C	100	PASS	AC=553;AF=0.110423;AN=5008;NS=2504;DP=19205;EAS_AF=0.2867;AMR_AF=0.1383;AFR_AF=0.0227;EUR_AF=0.0527;SAS_AF=0.0869;AA=C|||;VT=SNP
20	62468975	rs66887040	C	T	100	PASS	AC=777;AF=0.155152;AN=5008;NS=2504;DP=18432;EAS_AF=0.4544;AMR_AF=0.1527;AFR_AF=0.0272;EUR_AF=0.0527;SAS_AF=0.1268;AA=C|||;VT=SNP
20	62469707	rs66791168	C	T	100	PASS	AC=792;AF=0.158147;AN=5008;NS=2504;DP=19277;EAS_AF=0.4702;AMR_AF=0.1527;AFR_AF=0.0272;EUR_AF=0.0527;SAS_AF=0.1258;AA=C|||;VT=SNP
20	62469865	rs8115050	G	A	100	PASS	AC=516;AF=0.103035;AN=5008;NS=2504;DP=18358;EAS_AF=0.0069;AMR_AF=0.0375;AFR_AF=0.295;EUR_AF=0.0586;SAS_AF=0.0348;AA=A|||;VT=SNP
20	62469998	rs6090007	T	C	100	PASS	AC=2231;AF=0.445487;AN=5008;NS=2504;DP=18973;EAS_AF=0.4008;AMR_AF=0.5014;AFR_AF=0.5741;EUR_AF=0.4264;SAS_AF=0.2975;AA=C|||;VT=SNP
20	62470104	rs6090008	C	T	100	PASS	AC=2352;AF=0.469649;AN=5008;NS=2504;DP=19218;EAS_AF=0.3988;AMR_AF=0.5058;AFR_AF=0.6664;EUR_AF=0.4235;SAS_AF=0.2986;AA=T|||;VT=SNP
20	62470785	rs4809369	G	A	100	PASS	AC=2499;AF=0.499002;AN=5008;NS=2504;DP=18413;EAS_AF=0.5367;AMR_AF=0.4481;AFR_AF=0.6868;EUR_AF=0.4473;SAS_AF=0.2955;AA=A|||;VT=SNP
20	62470849	rs11905851	C	T	100	PASS	AC=503;AF=0.100439;AN=5008;NS=2504;DP=19814;EAS_AF=0.0069;AMR_AF=0.0288;AFR_AF=0.2821;EUR_AF=0.0537;SAS_AF=0.0501;AA=C|||;VT=SNP
20	62470851	rs11908253	T	C	100	PASS	AC=503;AF=0.100439;AN=5008;NS=2504;DP=19847;EAS_AF=0.0069;AMR_AF=0.0288;AFR_AF=0.2821;EUR_AF=0.0537;SAS_AF=0.0501;AA=T|||;VT=SNP
20	62470872	rs4809370	C	T	100	PASS	AC=1971;AF=0.39357;AN=5008;NS=2504;DP=19199;EAS_AF=0.5298;AMR_AF=0.415;AFR_AF=0.388;EUR_AF=0.3936;SAS_AF=0.2454;AA=C|||;VT=SNP
20	62471198	rs11905798	G	A	100	PASS	AC=504;AF=0.100639;AN=5008;NS=2504;DP=20399;EAS_AF=0.0069;AMR_AF=0.0288;AFR_AF=0.2829;EUR_AF=0.0537;SAS_AF=0.0501;AA=A|||;VT=SNP
20	62471233	rs11905801	G	A	100	PASS	AC=504;AF=0.100639;AN=5008;NS=2504;DP=20703;EAS_AF=0.0069;AMR_AF=0.0288;AFR_AF=0.2829;EUR_AF=0.0537;SAS_AF=0.0501;AA=A|||;VT=SNP
20	62471527	rs2244441	T	C	100	PASS	AC=2495;AF=0.498203;AN=5008;NS=2504;DP=15263;EAS_AF=0.5397;AMR_AF=0.4467;AFR_AF=0.6785;EUR_AF=0.4523;SAS_AF=0.2955;AA=C|||;VT=SNP
20	62471606	rs11697746	G	A	100	PASS	AC=761;AF=0.151957;AN=5008;NS=2504;DP=14241;EAS_AF=0.4385;AMR_AF=0.1527;AFR_AF=0.0272;EUR_AF=0.0547;SAS_AF=0.1247;AA=g|||;VT=SNP
20	62471797	rs6011179	T	A	100	PASS	AC=512;AF=0.102236;AN=5008;NS=2504;DP=17119;EAS_AF=0.0069;AMR_AF=0.0317;AFR_AF=0.2837;EUR_AF=0.0586;SAS_AF=0.0501;AA=T|||;VT=SNP
20	62471908	rs6011180	C	A	100	PASS	AC=511;AF=0.102037;AN=5008;NS=2504;DP=20374;EAS_AF=0.0069;AMR_AF=0.0317;AFR_AF=0.2829;EUR_AF=0.0586;SAS_AF=0.0501;AA=C|||;VT=SNP
20	62472696	rs8120289	G	A	100	PASS	AC=1757;AF=0.350839;AN=5008;NS=2504;DP=12027;EAS_AF=0.1905;AMR_AF=0.402;AFR_AF=0.3729;EUR_AF=0.5427;SAS_AF=0.2526;AA=G|||;VT=SNP
20	62473114	rs73624750	C	T	100	PASS	AC=772;AF=0.154153;AN=5008;NS=2504;DP=13127;EAS_AF=0.4365;AMR_AF=0.1542;AFR_AF=0.0272;EUR_AF=0.0636;SAS_AF=0.1278;AA=C|||;VT=SNP
20	62473704	rs2247297	A	G	100	PASS	AC=3064;AF=0.611821;AN=5008;NS=2504;DP=17667;EAS_AF=0.6369;AMR_AF=0.5893;AFR_AF=0.702;EUR_AF=0.665;SAS_AF=0.4254;AA=G|||;VT=SNP
20	62473876	rs6010678	G	C	100	PASS	AC=506;AF=0.101038;AN=5008;NS=2504;DP=15044;EAS_AF=0.0069;AMR_AF=0.0317;AFR_AF=0.2829;EUR_AF=0.0586;SAS_AF=0.045;AA=G|||;VT=SNP
20	62473923	rs6010679	C	T	100	PASS	AC=772;AF=0.154153;AN=5008;NS=2504;DP=16018;EAS_AF=0.4365;AMR_AF=0.1542;AFR_AF=0.0272;EUR_AF=0.0636;SAS_AF=0.1278;AA=C|||;VT=SNP
20	62474022	rs6011182	G	A	100	PASS	AC=772;AF=0.154153;AN=5008;NS=2504;DP=16900;EAS_AF=0.4365;AMR_AF=0.1542;AFR_AF=0.0272;EUR_AF=0.0636;SAS_AF=0.1278;AA=G|||;VT=SNP
20	62474185	rs8121155	T	C	100	PASS	AC=503;AF=0.100439;AN=5008;NS=2504;DP=15944;EAS_AF=0.0069;AMR_AF=0.0317;AFR_AF=0.2806;EUR_AF=0.0586;SAS_AF=0.045;AA=T|||;VT=SNP
20	62474359	rs2749790	T	G	100	PASS	AC=3045;AF=0.608027;AN=5008;NS=2504;DP=19126;EAS_AF=0.6369;AMR_AF=0.5893;AFR_AF=0.6876;EUR_AF=0.665;SAS_AF=0.4254;AA=G|||;VT=SNP
20	62474640	rs6011183	C	T	100	PASS	AC=503;AF=0.100439;AN=5008;NS=2504;DP=19331;EAS_AF=0.0069;AMR_AF=0.0317;AFR_AF=0.2806;EUR_AF=0.0586;SAS_AF=0.045;AA=C|||;VT=SNP
20	62475297	rs73325392	A	C	100	PASS	AC=485;AF=0.096845;AN=5008;NS=2504;DP=17894;EAS_AF=0.0069;AMR_AF=0.0303;AFR_AF=0.2678;EUR_AF=0.0586;SAS_AF=0.045;AA=A|||;VT=SNP
20	62475451	rs73325395	G	A	100	PASS	AC=503;AF=0.100439;AN=5008;NS=2504;DP=17517;EAS_AF=0.0069;AMR_AF=0.0317;AFR_AF=0.2806;EUR_AF=0.0586;SAS_AF=0.045;AA=G|||;VT=SNP
20	62475603	rs2427538	C	T	100	PASS	AC=2531;AF=0.505391;AN=5008;NS=2504;DP=16756;EAS_AF=0.629;AMR_AF=0.5576;AFR_AF=0.4002;EUR_AF=0.6064;SAS_AF=0.3793;AA=C|||;VT=SNP
20	62475645	rs11697094	C	A	100	PASS	AC=787;AF=0.157149;AN=5008;NS=2504;DP=16895;EAS_AF=0.4365;AMR_AF=0.1542;AFR_AF=0.0272;EUR_AF=0.0636;SAS_AF=0.1431;AA=C|||;VT=SNP
20	62475881	rs2427539	G	A	100	PASS	AC=1738;AF=0.347045;AN=5008;NS=2504;DP=17174;EAS_AF=0.1925;AMR_AF=0.4035;AFR_AF=0.3729;EUR_AF=0.5417;SAS_AF=0.2311;AA=G|||;VT=SNP
20	62476548	rs6010682	A	G	100	PASS	AC=503;AF=0.100439;AN=5008;NS=2504;DP=19418;EAS_AF=0.0069;AMR_AF=0.0317;AFR_AF=0.2806;EUR_AF=0.0586;SAS_AF=0.045;AA=A|||;VT=SNP
20	62476633	rs6010683	C	T	100	PASS	AC=456;AF=0.0910543;AN=5008;NS=2504;DP=18472;EAS_AF=0.0069;AMR_AF=0.0274;AFR_AF=0.2474;EUR_AF=0.0586;SAS_AF=0.045;AA=C|||;VT=SNP
20	62480243	rs66641436	T	C	100	PASS	AC=816;AF=0.162939;AN=5008;NS=2504;DP=15596;EAS_AF=0.4415;AMR_AF=0.1513;AFR_AF=0.0356;EUR_AF=0.0646;SAS_AF=0.1575;AA=C|||;VT=SNP
20	62480404	rs2248123	G	A	100	PASS	AC=1793;AF=0.358027;AN=5008;NS=2504;DP=14577;EAS_AF=0.1875;AMR_AF=0.4078;AFR_AF=0.4138;EUR_AF=0.5457;SAS_AF=0.2301;AA=G|||;VT=SNP
20	62480649	rs4809238	T	C	100	PASS	AC=832;AF=0.166134;AN=5008;NS=2504;DP=15219;EAS_AF=0.4385;AMR_AF=0.1527;AFR_AF=0.0666;EUR_AF=0.0646;SAS_AF=0.1339;AA=C|||;VT=SNP
20	62480814	rs4809239	A	G	100	PASS	AC=817;AF=0.163139;AN=5008;NS=2504;DP=12448;EAS_AF=0.4385;AMR_AF=0.1527;AFR_AF=0.0552;EUR_AF=0.0646;SAS_AF=0.1339;AA=G|||;VT=SNP
20	62481008	rs2427541	C	G	100	PASS	AC=1837;AF=0.366813;AN=5008;NS=2504;DP=10396;EAS_AF=0.1885;AMR_AF=0.4092;AFR_AF=0.4516;EUR_AF=0.5388;SAS_AF=0.229;AA=C|||;VT=SNP
20	62481460	rs6062547	T	C	100	PASS	AC=812;AF=0.162141;AN=5008;NS=2504;DP=12101;EAS_AF=0.4345;AMR_AF=0.1542;AFR_AF=0.0537;EUR_AF=0.0646;SAS_AF=0.1339;AA=T|||;VT=SNP
20	62482220	rs12624502	C	T	100	PASS	AC=775;AF=0.154752;AN=5008;NS=2504;DP=18167;EAS_AF=0.4345;AMR_AF=0.1499;AFR_AF=0.028;EUR_AF=0.0646;SAS_AF=0.1339;AA=c|||;VT=SNP
20	62482223	rs12624434	G	A	100	PASS	AC=775;AF=0.154752;AN=5008;NS=2504;DP=18218;EAS_AF=0.4345;AMR_AF=0.1499;AFR_AF=0.028;EUR_AF=0.0646;SAS_AF=0.1339;AA=G|||;VT=SNP
20	62482273	rs12624512	C	G	100	PASS	AC=772;AF=0.154153;AN=5008;NS=2504;DP=19156;EAS_AF=0.4335;AMR_AF=0.1499;AFR_AF=0.028;EUR_AF=0.0646;SAS_AF=0.1319;AA=c|||;VT=SNP
20	62482282	rs2427542	C	G	100	PASS	AC=3065;AF=0.612021;AN=5008;NS=2504;DP=19123;EAS_AF=0.63;AMR_AF=0.5937;AFR_AF=0.7156;EUR_AF=0.67;SAS_AF=0.407;AA=G|||;VT=SNP
20	62482916	rs75569315	A	G	100	PASS	AC=61;AF=0.0121805;AN=5008;NS=2504;DP=19597;EAS_AF=0.0456;AMR_AF=0.0014;AFR_AF=0;EUR_AF=0.0099;SAS_AF=0.0041;AA=A|||;VT=SNP
20	62483066	rs6011184	C	T	100	PASS	AC=776;AF=0.154952;AN=5008;NS=2504;DP=17050;EAS_AF=0.4365;AMR_AF=0.1499;AFR_AF=0.028;EUR_AF=0.0636;SAS_AF=0.1339;AA=C|||;VT=SNP
20	62483910	rs2478981	T	G	100	PASS	AC=2697;AF=0.538538;AN=5008;NS=2504;DP=19938;EAS_AF=0.6151;AMR_AF=0.5677;AFR_AF=0.5424;EUR_AF=0.6143;SAS_AF=0.3558;AA=G|||;VT=SNP
20	62483911	rs1923031	T	C	100	PASS	AC=2697;AF=0.538538;AN=5008;NS=2504;DP=20106;EAS_AF=0.6151;AMR_AF=0.5677;AFR_AF=0.5424;EUR_AF=0.6143;SAS_AF=0.3558;AA=C|||;VT=SNP
20	62483993	rs1923032	A	G	100	PASS	AC=3118;AF=0.622604;AN=5008;NS=2504;DP=20043;EAS_AF=0.6141;AMR_AF=0.598;AFR_AF=0.7126;EUR_AF=0.7078;SAS_AF=0.4397;AA=G|||;VT=SNP
20	62484008	rs6011186	C	T	100	PASS	AC=763;AF=0.152356;AN=5008;NS=2504;DP=19422;EAS_AF=0.4286;AMR_AF=0.1513;AFR_AF=0.0272;EUR_AF=0.0636;SAS_AF=0.1288;AA=C|||;VT=SNP
20	62484041	rs2474646	C	T	100	PASS	AC=2159;AF=0.43111;AN=5008;NS=2504;DP=18523;EAS_AF=0.1786;AMR_AF=0.4424;AFR_AF=0.5598;EUR_AF=0.6402;SAS_AF=0.2945;AA=C|||;VT=SNP
20	62484325	rs1819142	T	C	100	PASS	AC=1082;AF=0.216054;AN=5008;NS=2504;DP=17708;EAS_AF=0.0179;AMR_AF=0.1657;AFR_AF=0.3805;EUR_AF=0.2972;SAS_AF=0.1503;AA=T|||;VT=SNP
20	62484630	rs7270958	G	A	100	PASS	AC=505;AF=0.100839;AN=5008;NS=2504;DP=12182;EAS_AF=0.0089;AMR_AF=0.036;AFR_AF=0.2769;EUR_AF=0.0586;SAS_AF=0.047;AA=G|||;VT=SNP
20	62485652	rs74692781	A	G	100	PASS	AC=530;AF=0.105831;AN=5008;NS=2504;DP=12497;EAS_AF=0.2212;AMR_AF=0.1527;AFR_AF=0.0272;EUR_AF=0.0656;SAS_AF=0.1012;AA=G|||;VT=SNP
20	62487300	rs73149500	G	A	100	PASS	AC=531;AF=0.10603;AN=5008;NS=2504;DP=15218;EAS_AF=0.2242;AMR_AF=0.1527;AFR_AF=0.0272;EUR_AF=0.0656;SAS_AF=0.0992;AA=G|||;VT=SNP
20	62487951	rs6011187	G	A	100	PASS	AC=548;AF=0.109425;AN=5008;NS=2504;DP=13910;EAS_AF=0.2302;AMR_AF=0.147;AFR_AF=0.028;EUR_AF=0.0626;SAS_AF=0.1166;AA=G|||;VT=SNP
20	62488216	rs6062549	G	A	100	PASS	AC=612;AF=0.122204;AN=5008;NS=2504;DP=15365;EAS_AF=0.2867;AMR_AF=0.147;AFR_AF=0.028;EUR_AF=0.0666;SAS_AF=0.1196;AA=A|||;VT=SNP
20	62488635	rs6062550	G	A	100	PASS	AC=529;AF=0.105631;AN=5008;NS=2504;DP=14008;EAS_AF=0.2331;AMR_AF=0.1455;AFR_AF=0.0272;EUR_AF=0.0616;SAS_AF=0.0971;AA=G|||;VT=SNP
20	62489027	rs6011190	G	A	100	PASS	AC=1341;AF=0.267772;AN=5008;NS=2504;DP=16690;EAS_AF=0.3621;AMR_AF=0.2248;AFR_AF=0.3585;EUR_AF=0.1561;SAS_AF=0.1933;AA=A|||;VT=SNP
20	62489789	rs6062551	G	A	100	PASS	AC=616;AF=0.123003;AN=5008;NS=2504;DP=17846;EAS_AF=0.2421;AMR_AF=0.1383;AFR_AF=0.0787;EUR_AF=0.0258;SAS_AF=0.1493;AA=G|||;VT=SNP
20	62491203	rs6062552	A	G	100	PASS	AC=515;AF=0.102835;AN=5008;NS=2504;DP=20043;EAS_AF=0.2401;AMR_AF=0.134;AFR_AF=0.0053;EUR_AF=0.0249;SAS_AF=0.1513;AA=G|||;VT=SNP
20	62491229	rs73151706	G	C	100	PASS	AC=444;AF=0.0886581;AN=5008;NS=2504;DP=18238;EAS_AF=0.129;AMR_AF=0.0605;AFR_AF=0.0953;EUR_AF=0.0736;SAS_AF=0.0736;AA=G|||;VT=SNP
20	62492433	rs2281536	C	A	100	PASS	AC=506;AF=0.101038;AN=5008;NS=2504;DP=14905;EAS_AF=0.2391;AMR_AF=0.134;AFR_AF=0.0023;EUR_AF=0.0249;SAS_AF=0.1472;AA=C|||;VT=SNP
20	62492568	rs2281535	T	C	100	PASS	AC=510;AF=0.101837;AN=5008;NS=2504;DP=16254;EAS_AF=0.2391;AMR_AF=0.134;AFR_AF=0.0023;EUR_AF=0.0249;SAS_AF=0.1513;AA=c|||;VT=SNP
20	62492595	rs45471398	A	C	100	PASS	AC=330;AF=0.0658946;AN=5008;NS=2504;DP=16802;EAS_AF=0.129;AMR_AF=0.0562;AFR_AF=0.0136;EUR_AF=0.0706;SAS_AF=0.0736;AA=A|||;VT=SNP
20	62492772	rs6011193	C	G	100	PASS	AC=4435;AF=0.885583;AN=5008;NS=2504;DP=12478;EAS_AF=0.9831;AMR_AF=0.8069;AFR_AF=0.9879;EUR_AF=0.7038;SAS_AF=0.8896;AA=G|||;VT=SNP
20	62492922	rs2281534	T	A	100	PASS	AC=329;AF=0.0656949;AN=5008;NS=2504;DP=11583;EAS_AF=0.129;AMR_AF=0.0548;AFR_AF=0.0136;EUR_AF=0.0706;SAS_AF=0.0736;AA=T|||;VT=SNP;EX_TARGET
20	62493978	rs74444574	G	A	100	PASS	AC=327;AF=0.0652955;AN=5008;NS=2504;DP=15021;EAS_AF=0.129;AMR_AF=0.0548;AFR_AF=0.0136;EUR_AF=0.0686;SAS_AF=0.0736;AA=G|||;VT=SNP;EX_TARGET
20	62494027	rs2236152	G	C	100	PASS	AC=356;AF=0.0710863;AN=5008;NS=2504;DP=14221;EAS_AF=0.129;AMR_AF=0.0562;AFR_AF=0.0348;EUR_AF=0.0686;SAS_AF=0.0736;AA=G|||;VT=SNP;EX_TARGET
20	62495462	rs3795149	G	A	100	PASS	AC=513;AF=0.102436;AN=5008;NS=2504;DP=19537;EAS_AF=0.2391;AMR_AF=0.134;AFR_AF=0.0045;EUR_AF=0.0249;SAS_AF=0.1513;AA=G|||;VT=SNP
20	62495822	rs3795150	T	C	100	PASS	AC=516;AF=0.103035;AN=5008;NS=2504;DP=16755;EAS_AF=0.2391;AMR_AF=0.134;AFR_AF=0.0068;EUR_AF=0.0249;SAS_AF=0.1513;AA=T|||;VT=SNP
20	62496511	rs8122494	C	A	100	PASS	AC=440;AF=0.0878594;AN=5008;NS=2504;DP=16581;EAS_AF=0.129;AMR_AF=0.0605;AFR_AF=0.0953;EUR_AF=0.0696;SAS_AF=0.0736;AA=C|||;VT=SNP
20	62496661	rs4809373	G	C	100	PASS	AC=515;AF=0.102835;AN=5008;NS=2504;DP=11990;EAS_AF=0.2391;AMR_AF=0.134;AFR_AF=0.0061;EUR_AF=0.0249;SAS_AF=0.1513;AA=G|||;VT=SNP
20	62496843	rs4809374	C	A	100	PASS	AC=954;AF=0.190495;AN=5008;NS=2504;DP=13952;EAS_AF=0.3681;AMR_AF=0.196;AFR_AF=0.0991;EUR_AF=0.0954;SAS_AF=0.2249;AA=C|||;VT=SNP
20	62497022	rs4809375	G	A	100	PASS	AC=956;AF=0.190895;AN=5008;NS=2504;DP=15609;EAS_AF=0.3681;AMR_AF=0.1945;AFR_AF=0.1021;EUR_AF=0.0944;SAS_AF=0.2249;AA=G|||;VT=SNP
20	62497263	rs8122498	G	C	100	PASS	AC=430;AF=0.0858626;AN=5008;NS=2504;DP=15326;EAS_AF=0.129;AMR_AF=0.0605;AFR_AF=0.0953;EUR_AF=0.0696;SAS_AF=0.0634;AA=G|||;VT=SNP
20	62497644	rs6062557	G	A	100	PASS	AC=512;AF=0.102236;AN=5008;NS=2504;DP=13480;EAS_AF=0.2391;AMR_AF=0.134;AFR_AF=0.0076;EUR_AF=0.0249;SAS_AF=0.1462;AA=G|||;VT=SNP
20	62498685	rs79459029	G	T	100	PASS	AC=514;AF=0.102636;AN=5008;NS=2504;DP=13962;EAS_AF=0.246;AMR_AF=0.134;AFR_AF=0.0023;EUR_AF=0.0268;SAS_AF=0.1462;AA=G|||;VT=SNP
20	62499029	rs59164198	G	A	100	PASS	AC=408;AF=0.0814696;AN=5008;NS=2504;DP=17076;EAS_AF=0.128;AMR_AF=0.0591;AFR_AF=0.0726;EUR_AF=0.0686;SAS_AF=0.0746;AA=G|||;VT=SNP
20	62499309	rs6062327	T	A	100	PASS	AC=619;AF=0.123602;AN=5008;NS=2504;DP=12443;EAS_AF=0.2421;AMR_AF=0.134;AFR_AF=0.0923;EUR_AF=0.0249;SAS_AF=0.138;AA=A|||;VT=SNP
20	62499663	rs6062559	T	C	100	PASS	AC=522;AF=0.104233;AN=5008;NS=2504;DP=19934;EAS_AF=0.246;AMR_AF=0.134;AFR_AF=0.0098;EUR_AF=0.0249;SAS_AF=0.1462;AA=C|||;VT=SNP
20	62499725	rs6062560	A	G	100	PASS	AC=508;AF=0.101438;AN=5008;NS=2504;DP=18921;EAS_AF=0.246;AMR_AF=0.134;AFR_AF=0.0023;EUR_AF=0.0249;SAS_AF=0.1421;AA=A|||;VT=SNP
20	62499824	rs58286154	A	G	100	PASS	AC=491;AF=0.0980431;AN=5008;NS=2504;DP=17111;EAS_AF=0.128;AMR_AF=0.0663;AFR_AF=0.1301;EUR_AF=0.0706;SAS_AF=0.0746;AA=A|||;VT=SNP
20	62500374	rs8116909	C	T	100	PASS	AC=438;AF=0.0874601;AN=5008;NS=2504;DP=21018;EAS_AF=0.128;AMR_AF=0.0605;AFR_AF=0.0946;EUR_AF=0.0686;SAS_AF=0.0746;AA=C|||;VT=SNP
20	62501687	rs6062561	T	C	100	PASS	AC=509;AF=0.101637;AN=5008;NS=2504;DP=14475;EAS_AF=0.247;AMR_AF=0.134;AFR_AF=0.0023;EUR_AF=0.0249;SAS_AF=0.1421;AA=T|||;VT=SNP
20	62502618	rs6062562	A	G	100	PASS	AC=521;AF=0.104034;AN=5008;NS=2504;DP=16777;EAS_AF=0.247;AMR_AF=0.134;AFR_AF=0.0076;EUR_AF=0.0249;SAS_AF=0.1472;AA=A|||;VT=SNP
20	62503273	rs6062328	T	C	100	PASS	AC=784;AF=0.15655;AN=5008;NS=2504;DP=15760;EAS_AF=0.248;AMR_AF=0.1441;AFR_AF=0.1989;EUR_AF=0.0258;SAS_AF=0.1483;AA=C|||;VT=SNP
20	62503279	rs6062563	A	G	100	PASS	AC=525;AF=0.104832;AN=5008;NS=2504;DP=15524;EAS_AF=0.247;AMR_AF=0.134;AFR_AF=0.0098;EUR_AF=0.0249;SAS_AF=0.1483;AA=G|||;VT=SNP
20	62504309	rs6011196	G	A	100	PASS	AC=309;AF=0.0617013;AN=5008;NS=2504;DP=16200;EAS_AF=0.0079;AMR_AF=0.0677;AFR_AF=0.0832;EUR_AF=0.1064;SAS_AF=0.0378;AA=G|||;VT=SNP
20	62506274	rs117813095	C	G	100	PASS	AC=461;AF=0.0920527;AN=5008;NS=2504;DP=12902;EAS_AF=0.1895;AMR_AF=0.134;AFR_AF=0.0068;EUR_AF=0.0249;SAS_AF=0.1462;AA=C|||;VT=SNP
20	62506947	rs2236149	C	T	100	PASS	AC=462;AF=0.0922524;AN=5008;NS=2504;DP=18120;EAS_AF=0.1895;AMR_AF=0.134;AFR_AF=0.0076;EUR_AF=0.0249;SAS_AF=0.1462;AA=C|||;VT=SNP
20	62506968	rs2236150	C	T	100	PASS	AC=462;AF=0.0922524;AN=5008;NS=2504;DP=18320;EAS_AF=0.1895;AMR_AF=0.134;AFR_AF=0.0076;EUR_AF=0.0249;SAS_AF=0.1462;AA=C|||;VT=SNP
20	62508021	rs3795151	T	C	100	PASS	AC=463;AF=0.0924521;AN=5008;NS=2504;DP=19156;EAS_AF=0.1895;AMR_AF=0.134;AFR_AF=0.0083;EUR_AF=0.0249;SAS_AF=0.1462;AA=t|||;VT=SNP
20	62509525	rs6011198	G	A	100	PASS	AC=544;AF=0.108626;AN=5008;NS=2504;DP=19498;EAS_AF=0.1895;AMR_AF=0.1354;AFR_AF=0.0688;EUR_AF=0.0249;SAS_AF=0.1462;AA=A|||;VT=SNP
20	62509607	rs73151731	G	A	100	PASS	AC=451;AF=0.0900559;AN=5008;NS=2504;DP=19843;EAS_AF=0.1895;AMR_AF=0.134;AFR_AF=0.0023;EUR_AF=0.0249;SAS_AF=0.1421;AA=G|||;VT=SNP
20	62509950	rs6062564	C	T	100	PASS	AC=455;AF=0.0908546;AN=5008;NS=2504;DP=18160;EAS_AF=0.1895;AMR_AF=0.134;AFR_AF=0.0023;EUR_AF=0.0249;SAS_AF=0.1462;AA=T|||;VT=SNP
20	62512368	rs6062565	G	A	100	PASS	AC=455;AF=0.0908546;AN=5008;NS=2504;DP=16352;EAS_AF=0.1895;AMR_AF=0.134;AFR_AF=0.0023;EUR_AF=0.0249;SAS_AF=0.1462;AA=G|||;VT=SNP
20	62512402	rs6062566	A	G	100	PASS	AC=466;AF=0.0930511;AN=5008;NS=2504;DP=15207;EAS_AF=0.1895;AMR_AF=0.134;AFR_AF=0.0106;EUR_AF=0.0249;SAS_AF=0.1462;AA=G|||;VT=SNP
20	62512996	rs6122205	A	G	100	PASS	AC=1840;AF=0.367412;AN=5008;NS=2504;DP=17578;EAS_AF=0.6478;AMR_AF=0.3386;AFR_AF=0.093;EUR_AF=0.2654;SAS_AF=0.5746;AA=A|||;VT=SNP
20	62513079	rs77521039	C	T	100	PASS	AC=462;AF=0.0922524;AN=5008;NS=2504;DP=19355;EAS_AF=0.1895;AMR_AF=0.134;AFR_AF=0.0076;EUR_AF=0.0249;SAS_AF=0.1462;AA=C|||;VT=SNP
20	62513523	rs4809377	C	T	100	PASS	AC=441;AF=0.0880591;AN=5008;NS=2504;DP=19913;EAS_AF=0.1895;AMR_AF=0.134;AFR_AF=0.0023;EUR_AF=0.0239;SAS_AF=0.1329;AA=C|||;VT=SNP
20	62513736	rs4809378	C	T	100	PASS	AC=455;AF=0.0908546;AN=5008;NS=2504;DP=18685;EAS_AF=0.1895;AMR_AF=0.134;AFR_AF=0.0023;EUR_AF=0.0249;SAS_AF=0.1462;AA=C|||;VT=SNP
20	62513883	rs6062567	C	T	100	PASS	AC=441;AF=0.0880591;AN=5008;NS=2504;DP=14816;EAS_AF=0.1895;AMR_AF=0.134;AFR_AF=0.0023;EUR_AF=0.0239;SAS_AF=0.1329;AA=C|||;VT=SNP
20	62514259	rs2236151	A	T	100	PASS	AC=455;AF=0.0908546;AN=5008;NS=2504;DP=20252;EAS_AF=0.1895;AMR_AF=0.134;AFR_AF=0.0023;EUR_AF=0.0249;SAS_AF=0.1462;AA=A|||;VT=SNP
20	62516193	rs3795152	C	T	100	PASS	AC=460;AF=0.091853;AN=5008;NS=2504;DP=18220;EAS_AF=0.1895;AMR_AF=0.1326;AFR_AF=0.0061;EUR_AF=0.0249;SAS_AF=0.1472;AA=C|||;VT=SNP
20	62517201	rs3795153	C	T	100	PASS	AC=534;AF=0.106629;AN=5008;NS=2504;DP=17609;EAS_AF=0.1944;AMR_AF=0.1225;AFR_AF=0.0961;EUR_AF=0.0239;SAS_AF=0.1043;AA=T|||;VT=SNP
20	62517549	rs4809241	A	G	100	PASS	AC=2509;AF=0.500998;AN=5008;NS=2504;DP=14408;EAS_AF=0.3889;AMR_AF=0.4611;AFR_AF=0.7095;EUR_AF=0.5517;SAS_AF=0.3108;AA=A|||;VT=SNP
20	62517760	rs4809243	T	C	100	PASS	AC=722;AF=0.144169;AN=5008;NS=2504;DP=10868;EAS_AF=0.2202;AMR_AF=0.1585;AFR_AF=0.1233;EUR_AF=0.0408;SAS_AF=0.1902;AA=C|||;VT=SNP
20	62518441	rs3795154	C	T	100	PASS	AC=2403;AF=0.479832;AN=5008;NS=2504;DP=15795;EAS_AF=0.6379;AMR_AF=0.4035;AFR_AF=0.4198;EUR_AF=0.3588;SAS_AF=0.5767;AA=C|||;VT=SNP
20	62518689	rs3795155	C	G	100	PASS	AC=2427;AF=0.484625;AN=5008;NS=2504;DP=14517;EAS_AF=0.6379;AMR_AF=0.4078;AFR_AF=0.4198;EUR_AF=0.3668;SAS_AF=0.59;AA=C|||;VT=SNP
20	62518729	rs3795156	A	G	100	PASS	AC=2953;AF=0.589657;AN=5008;NS=2504;DP=13682;EAS_AF=0.8323;AMR_AF=0.5476;AFR_AF=0.4455;EUR_AF=0.4066;SAS_AF=0.7526;AA=G|||;VT=SNP
20	62518766	rs3795157	C	T	100	PASS	AC=2878;AF=0.574681;AN=5008;NS=2504;DP=13238;EAS_AF=0.8313;AMR_AF=0.5389;AFR_AF=0.4221;EUR_AF=0.3867;SAS_AF=0.7352;AA=C|||;VT=SNP
20	62520671	rs6062569	T	C	100	PASS	AC=2935;AF=0.586062;AN=5008;NS=2504;DP=22815;EAS_AF=0.8304;AMR_AF=0.549;AFR_AF=0.444;EUR_AF=0.4066;SAS_AF=0.7372;AA=C|||;VT=SNP
20	62520674	rs6010690	G	T	100	PASS	AC=3003;AF=0.599641;AN=5008;NS=2504;DP=22876;EAS_AF=0.8304;AMR_AF=0.5519;AFR_AF=0.4955;EUR_AF=0.4056;SAS_AF=0.7362;AA=t|||;VT=SNP
20	62521657	rs11556473	A	G	100	PASS	AC=217;AF=0.0433307;AN=5008;NS=2504;DP=19175;EAS_AF=0.005;AMR_AF=0.0648;AFR_AF=0.0076;EUR_AF=0.0944;SAS_AF=0.0634;AA=A|||;VT=SNP
20	62522315	rs8567	A	G	100	PASS	AC=3164;AF=0.631789;AN=5008;NS=2504;DP=18104;EAS_AF=0.8363;AMR_AF=0.6037;AFR_AF=0.4864;EUR_AF=0.494;SAS_AF=0.7791;AA=G|||;VT=SNP
20	62522466	rs7000	A	G	100	PASS	AC=3910;AF=0.780751;AN=5008;NS=2504;DP=18828;EAS_AF=0.9732;AMR_AF=0.7046;AFR_AF=0.7693;EUR_AF=0.5915;SAS_AF=0.8466;AA=G|||;VT=SNP
20	62524100	rs6010691	T	C	100	PASS	AC=3028;AF=0.604633;AN=5008;NS=2504;DP=18803;EAS_AF=0.8313;AMR_AF=0.5562;AFR_AF=0.5008;EUR_AF=0.4066;SAS_AF=0.7495;AA=C|||;VT=SNP
20	62524313	rs73151751	C	G	100	PASS	AC=487;AF=0.0972444;AN=5008;NS=2504;DP=20396;EAS_AF=0.1915;AMR_AF=0.1412;AFR_AF=0.0015;EUR_AF=0.0408;SAS_AF=0.1564;AA=C|||;VT=SNP
20	62524957	rs6062570	T	A	100	PASS	AC=993;AF=0.198283;AN=5008;NS=2504;DP=14237;EAS_AF=0.3294;AMR_AF=0.2176;AFR_AF=0.0998;EUR_AF=0.1213;SAS_AF=0.2618;AA=t|||;VT=SNP
20	62525667	rs6011207	T	C	100	PASS	AC=3028;AF=0.604633;AN=5008;NS=2504;DP=18901;EAS_AF=0.8304;AMR_AF=0.5562;AFR_AF=0.5008;EUR_AF=0.4066;SAS_AF=0.7505;AA=C|||;VT=SNP
20	62525777	rs73151756	G	C	100	PASS	AC=493;AF=0.0984425;AN=5008;NS=2504;DP=15801;EAS_AF=0.1925;AMR_AF=0.1412;AFR_AF=0.0015;EUR_AF=0.0408;SAS_AF=0.1616;AA=G|||;VT=SNP
20	62526024	rs6122208	T	G	100	PASS	AC=2954;AF=0.589856;AN=5008;NS=2504;DP=14029;EAS_AF=0.8294;AMR_AF=0.5519;AFR_AF=0.4478;EUR_AF=0.4076;SAS_AF=0.7495;AA=G|||;VT=SNP
20	62527305	rs61541144	G	A	100	PASS	AC=451;AF=0.0900559;AN=5008;NS=2504;DP=16150;EAS_AF=0.1369;AMR_AF=0.0764;AFR_AF=0.0946;EUR_AF=0.0765;SAS_AF=0.0593;AA=G|||;VT=SNP
20	62529431	rs4809379	A	G	100	PASS	AC=2444;AF=0.488019;AN=5008;NS=2504;DP=21280;EAS_AF=0.6319;AMR_AF=0.4107;AFR_AF=0.4372;EUR_AF=0.3678;SAS_AF=0.5869;AA=A|||;VT=SNP
20	62529699	rs6011208	C	T	100	PASS	AC=587;AF=0.117212;AN=5008;NS=2504;DP=21295;EAS_AF=0.1984;AMR_AF=0.1455;AFR_AF=0.0552;EUR_AF=0.0477;SAS_AF=0.1687;AA=C|||;VT=SNP
20	62529758	rs6011209	C	T	100	PASS	AC=2435;AF=0.486222;AN=5008;NS=2504;DP=20054;EAS_AF=0.631;AMR_AF=0.4107;AFR_AF=0.4357;EUR_AF=0.3668;SAS_AF=0.5818;AA=C|||;VT=SNP
20	62529923	rs6011210	A	G	100	PASS	AC=3563;AF=0.711462;AN=5008;NS=2504;DP=17219;EAS_AF=0.9673;AMR_AF=0.6326;AFR_AF=0.6604;EUR_AF=0.4821;SAS_AF=0.8088;AA=G|||;VT=SNP
20	62529985	rs6011211	G	A	100	PASS	AC=2889;AF=0.576877;AN=5008;NS=2504;DP=17075;EAS_AF=0.9385;AMR_AF=0.5303;AFR_AF=0.7088;EUR_AF=0.3032;SAS_AF=0.3405;AA=A|||;VT=SNP
20	62530630	rs6062330	C	T	100	PASS	AC=505;AF=0.100839;AN=5008;NS=2504;DP=20562;EAS_AF=0.1984;AMR_AF=0.1427;AFR_AF=0.0015;EUR_AF=0.0398;SAS_AF=0.1677;AA=C|||;VT=SNP
20	62530746	rs4809244	C	T	100	PASS	AC=500;AF=0.0998403;AN=5008;NS=2504;DP=19251;EAS_AF=0.1994;AMR_AF=0.1412;AFR_AF=0.0015;EUR_AF=0.0398;SAS_AF=0.1626;AA=C|||;VT=SNP
20	62530955	rs6062573	G	A	100	PASS	AC=505;AF=0.100839;AN=5008;NS=2504;DP=18693;EAS_AF=0.2004;AMR_AF=0.1412;AFR_AF=0.0015;EUR_AF=0.0398;SAS_AF=0.1667;AA=G|||;VT=SNP
20	62531091	rs150629571	C	T	100	PASS	AC=328;AF=0.0654952;AN=5008;NS=2504;DP=13944;EAS_AF=0.1488;AMR_AF=0.062;AFR_AF=0.0023;EUR_AF=0.0249;SAS_AF=0.1094;AA=C|||;VT=SNP
20	62531182	rs6011212	T	C	100	PASS	AC=2174;AF=0.434105;AN=5008;NS=2504;DP=15279;EAS_AF=0.7917;AMR_AF=0.4395;AFR_AF=0.4372;EUR_AF=0.2237;SAS_AF=0.274;AA=C|||;VT=SNP
20	62532061	rs6062331	A	G	100	PASS	AC=507;AF=0.101238;AN=5008;NS=2504;DP=18504;EAS_AF=0.2034;AMR_AF=0.1455;AFR_AF=0.0015;EUR_AF=0.0398;SAS_AF=0.1626;AA=A|||;VT=SNP
20	62532111	rs6062332	C	T	100	PASS	AC=508;AF=0.101438;AN=5008;NS=2504;DP=18698;EAS_AF=0.2044;AMR_AF=0.1455;AFR_AF=0.0015;EUR_AF=0.0398;SAS_AF=0.1626;AA=C|||;VT=SNP
20	62532982	rs817371	G	C	100	PASS	AC=2309;AF=0.461062;AN=5008;NS=2504;DP=16965;EAS_AF=0.8016;AMR_AF=0.4452;AFR_AF=0.5257;EUR_AF=0.2237;SAS_AF=0.2781;AA=G|||;VT=SNP
20	62533129	rs817372	G	C	100	PASS	AC=2305;AF=0.460264;AN=5008;NS=2504;DP=17544;EAS_AF=0.8016;AMR_AF=0.4452;AFR_AF=0.5242;EUR_AF=0.2227;SAS_AF=0.2771;AA=G|||;VT=SNP
20	62533190	rs817373	G	A	100	PASS	AC=2892;AF=0.577476;AN=5008;NS=2504;DP=17078;EAS_AF=0.9405;AMR_AF=0.5259;AFR_AF=0.7186;EUR_AF=0.2982;SAS_AF=0.3364;AA=A|||;VT=SNP
20	62533435	rs817374	T	G	100	PASS	AC=2304;AF=0.460064;AN=5008;NS=2504;DP=12770;EAS_AF=0.8016;AMR_AF=0.4438;AFR_AF=0.5242;EUR_AF=0.2227;SAS_AF=0.2771;AA=T|||;VT=SNP
20	62533814	rs817375	T	C	100	PASS	AC=2296;AF=0.458466;AN=5008;NS=2504;DP=15705;EAS_AF=0.7996;AMR_AF=0.4409;AFR_AF=0.5212;EUR_AF=0.2227;SAS_AF=0.2771;AA=T|||;VT=SNP
20	62535185	rs817376	C	T	100	PASS	AC=3055;AF=0.610024;AN=5008;NS=2504;DP=17023;EAS_AF=0.8313;AMR_AF=0.5476;AFR_AF=0.5287;EUR_AF=0.4046;SAS_AF=0.7474;AA=T|||;VT=SNP
20	62535594	rs817377	A	C	100	PASS	AC=2289;AF=0.457069;AN=5008;NS=2504;DP=22075;EAS_AF=0.623;AMR_AF=0.379;AFR_AF=0.4395;EUR_AF=0.2753;SAS_AF=0.5521;AA=A|||;VT=SNP
20	62537170	rs112813285	C	T	100	PASS	AC=479;AF=0.095647;AN=5008;NS=2504;DP=14450;EAS_AF=0.1389;AMR_AF=0.0778;AFR_AF=0.1142;EUR_AF=0.0755;SAS_AF=0.0593;AA=C|||;VT=SNP
20	62537288	rs817378	A	G	100	PASS	AC=2273;AF=0.453874;AN=5008;NS=2504;DP=11280;EAS_AF=0.62;AMR_AF=0.3746;AFR_AF=0.4334;EUR_AF=0.2734;SAS_AF=0.5521;AA=A|||;VT=SNP
20	62538462	rs4809246	T	C	100	PASS	AC=941;AF=0.187899;AN=5008;NS=2504;DP=17692;EAS_AF=0.5942;AMR_AF=0.2233;AFR_AF=0.0113;EUR_AF=0.0895;SAS_AF=0.0838;AA=T|||;VT=SNP
20	62539255	rs817379	C	A	100	PASS	AC=2298;AF=0.458866;AN=5008;NS=2504;DP=16997;EAS_AF=0.8016;AMR_AF=0.4409;AFR_AF=0.5189;EUR_AF=0.2237;SAS_AF=0.2791;AA=A|||;VT=SNP
20	62540460	rs817381	A	G	100	PASS	AC=3066;AF=0.61222;AN=5008;NS=2504;DP=15219;EAS_AF=0.8304;AMR_AF=0.5519;AFR_AF=0.5348;EUR_AF=0.4056;SAS_AF=0.7474;AA=G|||;VT=SNP
20	62540473	rs817382	C	T	100	PASS	AC=2349;AF=0.46905;AN=5008;NS=2504;DP=14998;EAS_AF=0.8016;AMR_AF=0.4582;AFR_AF=0.5212;EUR_AF=0.2525;SAS_AF=0.2863;AA=C|||;VT=SNP
20	62540542	rs151251129	G	A	100	PASS	AC=513;AF=0.102436;AN=5008;NS=2504;DP=14450;EAS_AF=0.2034;AMR_AF=0.1441;AFR_AF=0.0038;EUR_AF=0.0398;SAS_AF=0.1667;AA=G|||;VT=SNP
20	62540651	rs817383	T	G	100	PASS	AC=3061;AF=0.611222;AN=5008;NS=2504;DP=12242;EAS_AF=0.8304;AMR_AF=0.5519;AFR_AF=0.5318;EUR_AF=0.4046;SAS_AF=0.7474;AA=G|||;VT=SNP
20	62540842	rs145637561	C	T	100	PASS	AC=50;AF=0.00998403;AN=5008;NS=2504;DP=15660;EAS_AF=0.0119;AMR_AF=0.0115;AFR_AF=0.0008;EUR_AF=0.0199;SAS_AF=0.0092;AA=c|||;VT=SNP
20	62541190	rs11908339	G	A	100	PASS	AC=345;AF=0.0688898;AN=5008;NS=2504;DP=17234;EAS_AF=0.1379;AMR_AF=0.0706;AFR_AF=0.0189;EUR_AF=0.0746;SAS_AF=0.0583;AA=G|||;VT=SNP
20	62541267	rs817384	A	C	100	PASS	AC=3124;AF=0.623802;AN=5008;NS=2504;DP=19381;EAS_AF=0.8294;AMR_AF=0.5591;AFR_AF=0.5734;EUR_AF=0.4066;SAS_AF=0.7495;AA=C|||;VT=SNP
20	62541348	rs817385	T	C	100	PASS	AC=3062;AF=0.611422;AN=5008;NS=2504;DP=19647;EAS_AF=0.8304;AMR_AF=0.5519;AFR_AF=0.5325;EUR_AF=0.4046;SAS_AF=0.7474;AA=t|||;VT=SNP
20	62541418	rs817386	T	C	100	PASS	AC=3061;AF=0.611222;AN=5008;NS=2504;DP=18850;EAS_AF=0.8304;AMR_AF=0.5519;AFR_AF=0.5318;EUR_AF=0.4046;SAS_AF=0.7474;AA=C|||;VT=SNP
20	62541982	rs4809247	G	A	100	PASS	AC=1514;AF=0.302316;AN=5008;NS=2504;DP=17829;EAS_AF=0.5942;AMR_AF=0.2637;AFR_AF=0.4213;EUR_AF=0.0934;SAS_AF=0.0828;AA=g|||;VT=SNP
20	62542082	rs6011220	A	G	100	PASS	AC=1514;AF=0.302316;AN=5008;NS=2504;DP=13246;EAS_AF=0.5942;AMR_AF=0.2637;AFR_AF=0.4213;EUR_AF=0.0934;SAS_AF=0.0828;AA=A|||;VT=SNP
20	62544258	rs6062576	C	T	100	PASS	AC=539;AF=0.107628;AN=5008;NS=2504;DP=17708;EAS_AF=0.2292;AMR_AF=0.1441;AFR_AF=0.0038;EUR_AF=0.0398;SAS_AF=0.1667;AA=C|||;VT=SNP
20	62544294	rs6122211	A	C	100	PASS	AC=1450;AF=0.289537;AN=5008;NS=2504;DP=19502;EAS_AF=0.5675;AMR_AF=0.2622;AFR_AF=0.3956;EUR_AF=0.0924;SAS_AF=0.0818;AA=A|||;VT=SNP
20	62544714	rs4809382	A	G	100	PASS	AC=541;AF=0.108027;AN=5008;NS=2504;DP=18647;EAS_AF=0.2312;AMR_AF=0.1441;AFR_AF=0.0038;EUR_AF=0.0398;SAS_AF=0.1667;AA=A|||;VT=SNP
20	62544861	rs2427544	C	T	100	PASS	AC=2287;AF=0.456669;AN=5008;NS=2504;DP=18147;EAS_AF=0.8016;AMR_AF=0.4366;AFR_AF=0.5159;EUR_AF=0.2227;SAS_AF=0.2761;AA=T|||;VT=SNP
20	62545085	rs6062578	G	C	100	PASS	AC=2287;AF=0.456669;AN=5008;NS=2504;DP=16226;EAS_AF=0.8016;AMR_AF=0.4366;AFR_AF=0.5159;EUR_AF=0.2227;SAS_AF=0.2761;AA=C|||;VT=SNP
20	62545095	rs6062579	A	G	100	PASS	AC=2851;AF=0.569289;AN=5008;NS=2504;DP=16484;EAS_AF=0.9415;AMR_AF=0.5187;AFR_AF=0.6906;EUR_AF=0.2992;SAS_AF=0.3354;AA=G|||;VT=SNP
20	62546062	rs6011222	T	G	100	PASS	AC=2287;AF=0.456669;AN=5008;NS=2504;DP=14690;EAS_AF=0.8016;AMR_AF=0.4366;AFR_AF=0.5159;EUR_AF=0.2227;SAS_AF=0.2761;AA=G|||;VT=SNP
20	62546072	rs6062581	G	T	100	PASS	AC=542;AF=0.108227;AN=5008;NS=2504;DP=15087;EAS_AF=0.2302;AMR_AF=0.1441;AFR_AF=0.0045;EUR_AF=0.0398;SAS_AF=0.1677;AA=g|||;VT=SNP
20	62546351	rs2065993	G	A	100	PASS	AC=1748;AF=0.349042;AN=5008;NS=2504;DP=17709;EAS_AF=0.5714;AMR_AF=0.2925;AFR_AF=0.5129;EUR_AF=0.1829;SAS_AF=0.1094;AA=G|||;VT=SNP
20	62546616	rs2247381	A	G	100	PASS	AC=2289;AF=0.457069;AN=5008;NS=2504;DP=16580;EAS_AF=0.8016;AMR_AF=0.4366;AFR_AF=0.5166;EUR_AF=0.2227;SAS_AF=0.2771;AA=G|||;VT=SNP
20	62546949	rs73916669	A	G	100	PASS	AC=445;AF=0.0888578;AN=5008;NS=2504;DP=16681;EAS_AF=0.1389;AMR_AF=0.0793;AFR_AF=0.0877;EUR_AF=0.0755;SAS_AF=0.0593;AA=A|||;VT=SNP
20	62547032	rs2427546	T	C	100	PASS	AC=2288;AF=0.456869;AN=5008;NS=2504;DP=15810;EAS_AF=0.8016;AMR_AF=0.4366;AFR_AF=0.5159;EUR_AF=0.2227;SAS_AF=0.2771;AA=C|||;VT=SNP
20	62547097	rs2427547	A	G	100	PASS	AC=2962;AF=0.591454;AN=5008;NS=2504;DP=18940;EAS_AF=0.9395;AMR_AF=0.5245;AFR_AF=0.7723;EUR_AF=0.2992;SAS_AF=0.3364;AA=G|||;VT=SNP
20	62547318	rs6062583	G	A	100	PASS	AC=534;AF=0.106629;AN=5008;NS=2504;DP=18237;EAS_AF=0.2302;AMR_AF=0.1441;AFR_AF=0.0015;EUR_AF=0.0398;SAS_AF=0.1636;AA=G|||;VT=SNP
20	62547349	rs2427548	C	T	100	PASS	AC=1748;AF=0.349042;AN=5008;NS=2504;DP=17021;EAS_AF=0.5714;AMR_AF=0.2925;AFR_AF=0.5121;EUR_AF=0.1829;SAS_AF=0.1104;AA=c|||;VT=SNP
20	62547409	rs2427549	C	T	100	PASS	AC=2288;AF=0.456869;AN=5008;NS=2504;DP=17310;EAS_AF=0.8016;AMR_AF=0.4366;AFR_AF=0.5159;EUR_AF=0.2227;SAS_AF=0.2771;AA=T|||;VT=SNP
20	62547575	rs2427550	C	A	100	PASS	AC=2288;AF=0.456869;AN=5008;NS=2504;DP=18388;EAS_AF=0.8016;AMR_AF=0.4366;AFR_AF=0.5159;EUR_AF=0.2227;SAS_AF=0.2771;AA=A|||;VT=SNP
20	62547621	rs2427551	A	G	100	PASS	AC=1747;AF=0.348842;AN=5008;NS=2504;DP=17739;EAS_AF=0.5714;AMR_AF=0.2925;AFR_AF=0.5121;EUR_AF=0.1829;SAS_AF=0.1094;AA=A|||;VT=SNP
20	62547660	rs2427552	G	A	100	PASS	AC=1481;AF=0.295727;AN=5008;NS=2504;DP=16949;EAS_AF=0.5675;AMR_AF=0.2608;AFR_AF=0.4191;EUR_AF=0.0934;SAS_AF=0.0818;AA=G|||;VT=SNP
20	62547747	rs6062584	C	T	100	PASS	AC=548;AF=0.109425;AN=5008;NS=2504;DP=15911;EAS_AF=0.2302;AMR_AF=0.1441;AFR_AF=0.0091;EUR_AF=0.0398;SAS_AF=0.1677;AA=T|||;VT=SNP
20	62548551	rs6011225	A	C	100	PASS	AC=2779;AF=0.554912;AN=5008;NS=2504;DP=20005;EAS_AF=0.9405;AMR_AF=0.5187;AFR_AF=0.6369;EUR_AF=0.2982;SAS_AF=0.3364;AA=C|||;VT=SNP
20	62548593	rs7409760	T	C	100	PASS	AC=534;AF=0.106629;AN=5008;NS=2504;DP=18336;EAS_AF=0.2302;AMR_AF=0.1441;AFR_AF=0.0015;EUR_AF=0.0398;SAS_AF=0.1636;AA=T|||;VT=SNP
20	62549214	rs2427553	C	A	100	PASS	AC=2288;AF=0.456869;AN=5008;NS=2504;DP=20404;EAS_AF=0.8016;AMR_AF=0.4366;AFR_AF=0.5159;EUR_AF=0.2227;SAS_AF=0.2771;AA=A|||;VT=SNP
20	62549225	rs6062586	C	T	100	PASS	AC=2289;AF=0.457069;AN=5008;NS=2504;DP=20579;EAS_AF=0.8016;AMR_AF=0.4366;AFR_AF=0.5166;EUR_AF=0.2227;SAS_AF=0.2771;AA=C|||;VT=SNP
20	62549355	rs6122041	T	C	100	PASS	AC=2288;AF=0.456869;AN=5008;NS=2504;DP=19057;EAS_AF=0.8016;AMR_AF=0.4366;AFR_AF=0.5159;EUR_AF=0.2227;SAS_AF=0.2771;AA=C|||;VT=SNP
20	62549565	rs2427554	G	A	100	PASS	AC=2288;AF=0.456869;AN=5008;NS=2504;DP=20425;EAS_AF=0.8016;AMR_AF=0.4366;AFR_AF=0.5136;EUR_AF=0.2227;SAS_AF=0.2802;AA=A|||;VT=SNP
20	62549781	rs6011226	T	A	100	PASS	AC=2289;AF=0.457069;AN=5008;NS=2504;DP=19093;EAS_AF=0.8016;AMR_AF=0.4366;AFR_AF=0.5166;EUR_AF=0.2227;SAS_AF=0.2771;AA=A|||;VT=SNP
20	62550666	rs4809249	C	T	100	PASS	AC=540;AF=0.107827;AN=5008;NS=2504;DP=20200;EAS_AF=0.2302;AMR_AF=0.1441;AFR_AF=0.0038;EUR_AF=0.0398;SAS_AF=0.1667;AA=C|||;VT=SNP
20	62550717	rs2427555	C	T	100	PASS	AC=2290;AF=0.457268;AN=5008;NS=2504;DP=19969;EAS_AF=0.8016;AMR_AF=0.4366;AFR_AF=0.5182;EUR_AF=0.2227;SAS_AF=0.2761;AA=C|||;VT=SNP
20	62550780	rs4809383	C	T	100	PASS	AC=753;AF=0.150359;AN=5008;NS=2504;DP=17032;EAS_AF=0.2272;AMR_AF=0.1744;AFR_AF=0.0688;EUR_AF=0.1272;SAS_AF=0.1881;AA=-|||;VT=SNP;EX_TARGET
20	62551700	rs6062587	C	T	100	PASS	AC=541;AF=0.108027;AN=5008;NS=2504;DP=14212;EAS_AF=0.2302;AMR_AF=0.1455;AFR_AF=0.0038;EUR_AF=0.0398;SAS_AF=0.1667;AA=C|||;VT=SNP
20	62551898	rs2427559	G	A	100	PASS	AC=2288;AF=0.456869;AN=5008;NS=2504;DP=12596;EAS_AF=0.8016;AMR_AF=0.4366;AFR_AF=0.5159;EUR_AF=0.2237;SAS_AF=0.2761;AA=G|||;VT=SNP
20	62551988	rs2427560	G	T	100	PASS	AC=1430;AF=0.285543;AN=5008;NS=2504;DP=16139;EAS_AF=0.5675;AMR_AF=0.2565;AFR_AF=0.3828;EUR_AF=0.0934;SAS_AF=0.0818;AA=G|||;VT=SNP
20	62552222	rs2427561	T	G	100	PASS	AC=2285;AF=0.45627;AN=5008;NS=2504;DP=14765;EAS_AF=0.8016;AMR_AF=0.4366;AFR_AF=0.5144;EUR_AF=0.2227;SAS_AF=0.2761;AA=G|||;VT=SNP
20	62552262	rs2427562	A	G	100	PASS	AC=2902;AF=0.579473;AN=5008;NS=2504;DP=15881;EAS_AF=0.9405;AMR_AF=0.5259;AFR_AF=0.7269;EUR_AF=0.2982;SAS_AF=0.3354;AA=N|||;VT=SNP
20	62552515	rs6062333	T	C	100	PASS	AC=542;AF=0.108227;AN=5008;NS=2504;DP=16176;EAS_AF=0.2312;AMR_AF=0.1455;AFR_AF=0.0038;EUR_AF=0.0398;SAS_AF=0.1667;AA=T|||;VT=SNP
20	62552607	rs111359627	C	T	100	PASS	AC=190;AF=0.0379393;AN=5008;NS=2504;DP=15257;EAS_AF=0.0357;AMR_AF=0.062;AFR_AF=0.0083;EUR_AF=0.0795;SAS_AF=0.0204;AA=C|||;VT=SNP
20	62552716	rs6122213	T	G	100	PASS	AC=1475;AF=0.294529;AN=5008;NS=2504;DP=16311;EAS_AF=0.5665;AMR_AF=0.2594;AFR_AF=0.416;EUR_AF=0.0934;SAS_AF=0.0818;AA=T|||;VT=SNP
20	62553433	rs7264220	C	T	100	PASS	AC=447;AF=0.0892572;AN=5008;NS=2504;DP=16433;EAS_AF=0.1399;AMR_AF=0.0793;AFR_AF=0.0877;EUR_AF=0.0765;SAS_AF=0.0593;AA=c|||;VT=SNP
20	62553498	rs6090020	C	T	100	PASS	AC=2288;AF=0.456869;AN=5008;NS=2504;DP=17337;EAS_AF=0.8026;AMR_AF=0.4366;AFR_AF=0.5159;EUR_AF=0.2227;SAS_AF=0.2761;AA=T|||;VT=SNP
20	62554709	rs2427563	T	C	100	PASS	AC=2287;AF=0.456669;AN=5008;NS=2504;DP=17464;EAS_AF=0.8026;AMR_AF=0.4366;AFR_AF=0.5159;EUR_AF=0.2217;SAS_AF=0.2761;AA=C|||;VT=SNP
20	62554749	rs6062588	C	T	100	PASS	AC=539;AF=0.107628;AN=5008;NS=2504;DP=16049;EAS_AF=0.2321;AMR_AF=0.1455;AFR_AF=0.0038;EUR_AF=0.0398;SAS_AF=0.1626;AA=C|||;VT=SNP
20	62554813	rs73136572	T	C	100	PASS	AC=543;AF=0.108427;AN=5008;NS=2504;DP=16131;EAS_AF=0.2321;AMR_AF=0.1455;AFR_AF=0.0038;EUR_AF=0.0398;SAS_AF=0.1667;AA=T|||;VT=SNP
20	62555487	rs2427565	C	A	100	PASS	AC=1476;AF=0.294728;AN=5008;NS=2504;DP=18596;EAS_AF=0.5655;AMR_AF=0.2594;AFR_AF=0.4168;EUR_AF=0.0944;SAS_AF=0.0818;AA=C|||;VT=SNP
20	62556254	rs4809384	T	C	100	PASS	AC=684;AF=0.136581;AN=5008;NS=2504;DP=17847;EAS_AF=0.2391;AMR_AF=0.1571;AFR_AF=0.0015;EUR_AF=0.0686;SAS_AF=0.2689;AA=T|||;VT=SNP
20	62558234	rs6011229	A	G	100	PASS	AC=720;AF=0.14377;AN=5008;NS=2504;DP=21495;EAS_AF=0.1409;AMR_AF=0.1066;AFR_AF=0.1778;EUR_AF=0.167;SAS_AF=0.1033;AA=G|||;VT=SNP
20	62558259	rs817361	T	C	100	PASS	AC=1674;AF=0.334265;AN=5008;NS=2504;DP=21745;EAS_AF=0.5694;AMR_AF=0.2723;AFR_AF=0.5098;EUR_AF=0.1431;SAS_AF=0.0951;AA=C|||;VT=SNP
20	62559022	rs2427567	G	A	100	PASS	AC=1296;AF=0.258786;AN=5008;NS=2504;DP=14128;EAS_AF=0.4782;AMR_AF=0.245;AFR_AF=0.4092;EUR_AF=0.0497;SAS_AF=0.0542;AA=G|||;VT=SNP
20	62559027	rs2427568	C	G	100	PASS	AC=1297;AF=0.258986;AN=5008;NS=2504;DP=13913;EAS_AF=0.4782;AMR_AF=0.2464;AFR_AF=0.4092;EUR_AF=0.0497;SAS_AF=0.0542;AA=C|||;VT=SNP
20	62560508	rs817363	C	T	100	PASS	AC=1296;AF=0.258786;AN=5008;NS=2504;DP=16435;EAS_AF=0.4792;AMR_AF=0.245;AFR_AF=0.4085;EUR_AF=0.0497;SAS_AF=0.0542;AA=C|||;VT=SNP
20	62560898	rs2295436	C	T	100	PASS	AC=439;AF=0.0876597;AN=5008;NS=2504;DP=10482;EAS_AF=0.1369;AMR_AF=0.0735;AFR_AF=0.0847;EUR_AF=0.0775;SAS_AF=0.0613;AA=C|||;VT=SNP
20	62564027	rs11554629	T	G	100	PASS	AC=441;AF=0.0880591;AN=5008;NS=2504;DP=19638;EAS_AF=0.1379;AMR_AF=0.0735;AFR_AF=0.0847;EUR_AF=0.0785;SAS_AF=0.0613;AA=T|||;VT=SNP
20	62565622	rs3206771	C	T	100	PASS	AC=438;AF=0.0874601;AN=5008;NS=2504;DP=15257;EAS_AF=0.1369;AMR_AF=0.0735;AFR_AF=0.084;EUR_AF=0.0785;SAS_AF=0.0603;AA=C|||;VT=SNP
20	62565833	rs749723	C	T	100	PASS	AC=1383;AF=0.276158;AN=5008;NS=2504;DP=13095;EAS_AF=0.5635;AMR_AF=0.2478;AFR_AF=0.4085;EUR_AF=0.0497;SAS_AF=0.0542;AA=C|||;VT=SNP
20	62566991	rs3810500	C	G	100	PASS	AC=439;AF=0.0876597;AN=5008;NS=2504;DP=15619;EAS_AF=0.1349;AMR_AF=0.0735;AFR_AF=0.0855;EUR_AF=0.0785;SAS_AF=0.0613;AA=C|||;VT=SNP
20	62568408	rs817365	T	C	100	PASS	AC=2150;AF=0.429313;AN=5008;NS=2504;DP=15331;EAS_AF=0.5952;AMR_AF=0.366;AFR_AF=0.4251;EUR_AF=0.2336;SAS_AF=0.5102;AA=T|||;VT=SNP
20	62568569	rs817366	G	A	100	PASS	AC=2176;AF=0.434505;AN=5008;NS=2504;DP=14956;EAS_AF=0.6081;AMR_AF=0.4179;AFR_AF=0.4107;EUR_AF=0.2336;SAS_AF=0.5061;AA=A|||;VT=SNP
20	62568584	rs817367	T	C	100	PASS	AC=2257;AF=0.450679;AN=5008;NS=2504;DP=15830;EAS_AF=0.5933;AMR_AF=0.3703;AFR_AF=0.5;EUR_AF=0.2346;SAS_AF=0.5164;AA=t|||;VT=SNP
20	62568704	rs865307	A	G	100	PASS	AC=2182;AF=0.435703;AN=5008;NS=2504;DP=17250;EAS_AF=0.5942;AMR_AF=0.3703;AFR_AF=0.447;EUR_AF=0.2366;SAS_AF=0.5082;AA=G|||;VT=SNP
20	62569286	rs817368	C	T	100	PASS	AC=2143;AF=0.427915;AN=5008;NS=2504;DP=17128;EAS_AF=0.5923;AMR_AF=0.3674;AFR_AF=0.4228;EUR_AF=0.2336;SAS_AF=0.5082;AA=C|||;VT=SNP
20	62569794	rs817369	G	C	100	PASS	AC=2156;AF=0.430511;AN=5008;NS=2504;DP=11626;EAS_AF=0.5923;AMR_AF=0.3703;AFR_AF=0.4304;EUR_AF=0.2336;SAS_AF=0.5092;AA=G|||;VT=SNP
20	62569982	rs3752313	G	T	100	PASS	AC=444;AF=0.0886581;AN=5008;NS=2504;DP=6697;EAS_AF=0.1379;AMR_AF=0.0793;AFR_AF=0.0832;EUR_AF=0.0795;SAS_AF=0.0613;AA=G|||;VT=SNP
20	62573064	rs817370	T	C	100	PASS	AC=3145;AF=0.627995;AN=5008;NS=2504;DP=11610;EAS_AF=0.7381;AMR_AF=0.5029;AFR_AF=0.767;EUR_AF=0.4264;SAS_AF=0.6227;AA=c|||;VT=SNP
20	62576419	rs2275293	A	G	100	PASS	AC=293;AF=0.0585064;AN=5008;NS=2504;DP=17840;EAS_AF=0.0615;AMR_AF=0.0288;AFR_AF=0.0681;EUR_AF=0.0885;SAS_AF=0.0327;AA=G|||;VT=SNP
20	62576472	rs1884652	T	C	100	PASS	AC=3867;AF=0.772165;AN=5008;NS=2504;DP=18374;EAS_AF=0.875;AMR_AF=0.6686;AFR_AF=0.792;EUR_AF=0.6998;SAS_AF=0.7873;AA=C|||;VT=SNP
20	62576568	rs56139491	G	A	100	PASS	AC=170;AF=0.0339457;AN=5008;NS=2504;DP=16682;EAS_AF=0.0268;AMR_AF=0.0259;AFR_AF=0.0076;EUR_AF=0.0845;SAS_AF=0.0307;AA=G|||;VT=SNP
20	62576991	rs2252258	G	A	100	PASS	AC=1709;AF=0.341254;AN=5008;NS=2504;DP=18733;EAS_AF=0.3234;AMR_AF=0.196;AFR_AF=0.5151;EUR_AF=0.2813;SAS_AF=0.2894;AA=G|||;VT=SNP;EX_TARGET
20	62579209	rs6011235	G	A	100	PASS	AC=962;AF=0.192093;AN=5008;NS=2504;DP=17609;EAS_AF=0.0248;AMR_AF=0.1686;AFR_AF=0.3971;EUR_AF=0.1501;SAS_AF=0.1472;AA=A|||;VT=SNP
20	62580642	rs817310	C	G	100	PASS	AC=2231;AF=0.445487;AN=5008;NS=2504;DP=16939;EAS_AF=0.0486;AMR_AF=0.3833;AFR_AF=0.6309;EUR_AF=0.5408;SAS_AF=0.5501;AA=G|||;VT=SNP
20	62580728	rs817311	A	G	100	PASS	AC=2305;AF=0.460264;AN=5008;NS=2504;DP=16102;EAS_AF=0.0496;AMR_AF=0.4006;AFR_AF=0.6505;EUR_AF=0.5636;SAS_AF=0.5624;AA=G|||;VT=SNP
20	62580879	rs56166058	G	A	100	PASS	AC=381;AF=0.0760783;AN=5008;NS=2504;DP=16060;EAS_AF=0.0139;AMR_AF=0.1138;AFR_AF=0.0113;EUR_AF=0.1968;SAS_AF=0.0767;AA=G|||;VT=SNP
20	62581009	rs76766334	C	T	100	PASS	AC=800;AF=0.159744;AN=5008;NS=2504;DP=16381;EAS_AF=0.003;AMR_AF=0.17;AFR_AF=0.2352;EUR_AF=0.1948;SAS_AF=0.1759;AA=C|||;VT=SNP
20	62581453	rs6062597	G	A	100	PASS	AC=422;AF=0.0842652;AN=5008;NS=2504;DP=17344;EAS_AF=0.0139;AMR_AF=0.121;AFR_AF=0.0356;EUR_AF=0.1998;SAS_AF=0.0777;AA=G|||;VT=SNP
20	62582387	rs817313	T	G	100	PASS	AC=2335;AF=0.466254;AN=5008;NS=2504;DP=17564;EAS_AF=0.0556;AMR_AF=0.3934;AFR_AF=0.6641;EUR_AF=0.5696;SAS_AF=0.5675;AA=G|||;VT=SNP
20	62582464	rs2320225	A	G	100	PASS	AC=2227;AF=0.444688;AN=5008;NS=2504;DP=18652;EAS_AF=0.0546;AMR_AF=0.3905;AFR_AF=0.643;EUR_AF=0.5696;SAS_AF=0.4888;AA=G|||;VT=SNP
20	62583838	rs117267354	G	A	100	PASS	AC=347;AF=0.0692891;AN=5008;NS=2504;DP=17885;EAS_AF=0.0139;AMR_AF=0.0937;AFR_AF=0.0045;EUR_AF=0.1889;SAS_AF=0.0736;AA=G|||;VT=SNP
20	62584526	rs2427574	C	A	100	PASS	AC=1576;AF=0.314696;AN=5008;NS=2504;DP=18349;EAS_AF=0.0516;AMR_AF=0.2176;AFR_AF=0.4478;EUR_AF=0.3698;SAS_AF=0.4182;AA=A|||;VT=SNP
20	62584814	rs817316	A	G	100	PASS	AC=1577;AF=0.314896;AN=5008;NS=2504;DP=17251;EAS_AF=0.0516;AMR_AF=0.2176;AFR_AF=0.4486;EUR_AF=0.3698;SAS_AF=0.4182;AA=G|||;VT=SNP
20	62585553	rs817317	A	T	100	PASS	AC=640;AF=0.127796;AN=5008;NS=2504;DP=19717;EAS_AF=0.0159;AMR_AF=0.1268;AFR_AF=0.1815;EUR_AF=0.2127;SAS_AF=0.0838;AA=A|||;VT=SNP
20	62586262	rs817318	T	C	100	PASS	AC=1524;AF=0.304313;AN=5008;NS=2504;DP=17423;EAS_AF=0.0526;AMR_AF=0.2536;AFR_AF=0.4493;EUR_AF=0.3688;SAS_AF=0.3374;AA=C|||;VT=SNP
20	62586807	rs79599197	T	C	100	PASS	AC=922;AF=0.184105;AN=5008;NS=2504;DP=15947;EAS_AF=0.0367;AMR_AF=0.1239;AFR_AF=0.2345;EUR_AF=0.1581;SAS_AF=0.3374;AA=c|||;VT=SNP
20	62589377	rs748251	G	A	100	PASS	AC=864;AF=0.172524;AN=5008;NS=2504;DP=13310;EAS_AF=0.0367;AMR_AF=0.121;AFR_AF=0.2511;EUR_AF=0.1551;SAS_AF=0.2607;AA=G|||;VT=SNP
20	62592903	rs79864192	T	G	100	PASS	AC=945;AF=0.188698;AN=5008;NS=2504;DP=17878;EAS_AF=0.0377;AMR_AF=0.121;AFR_AF=0.2511;EUR_AF=0.1561;SAS_AF=0.3415;AA=T|||;VT=SNP
20	62592905	rs73147087	A	G	100	PASS	AC=945;AF=0.188698;AN=5008;NS=2504;DP=17938;EAS_AF=0.0377;AMR_AF=0.121;AFR_AF=0.2511;EUR_AF=0.1561;SAS_AF=0.3415;AA=G|||;VT=SNP
20	62593086	rs73147088	G	A	100	PASS	AC=382;AF=0.076278;AN=5008;NS=2504;DP=18083;EAS_AF=0.0149;AMR_AF=0.1138;AFR_AF=0.0053;EUR_AF=0.2058;SAS_AF=0.0757;AA=g|||;VT=SNP
20	62593580	rs2297808	G	T	100	PASS	AC=501;AF=0.10004;AN=5008;NS=2504;DP=17041;EAS_AF=0.0327;AMR_AF=0.085;AFR_AF=0.233;EUR_AF=0.0169;SAS_AF=0.0859;AA=T|||;VT=SNP
20	62594160	rs7273242	T	C	100	PASS	AC=731;AF=0.145966;AN=5008;NS=2504;DP=16306;EAS_AF=0.0377;AMR_AF=0.1153;AFR_AF=0.1778;EUR_AF=0.1153;SAS_AF=0.2679;AA=T|||;VT=SNP
20	62594247	rs2275294	G	A	100	PASS	AC=1640;AF=0.327476;AN=5008;NS=2504;DP=17415;EAS_AF=0.5228;AMR_AF=0.4524;AFR_AF=0.1225;EUR_AF=0.2903;SAS_AF=0.3528;AA=G|||;VT=SNP
20	62594831	rs41278228	G	A	100	PASS	AC=713;AF=0.142372;AN=5008;NS=2504;DP=14077;EAS_AF=0.0377;AMR_AF=0.121;AFR_AF=0.1392;EUR_AF=0.1491;SAS_AF=0.2628;AA=g|||;VT=SNP
20	62594836	rs817323	G	A	100	PASS	AC=472;AF=0.0942492;AN=5008;NS=2504;DP=14100;EAS_AF=0.0149;AMR_AF=0.121;AFR_AF=0.0552;EUR_AF=0.2217;SAS_AF=0.0787;AA=G|||;VT=SNP
20	62594899	rs817324	G	A	100	PASS	AC=470;AF=0.0938498;AN=5008;NS=2504;DP=14742;EAS_AF=0.0149;AMR_AF=0.121;AFR_AF=0.0552;EUR_AF=0.2207;SAS_AF=0.0777;AA=G|||;VT=SNP
20	62595169	rs817325	A	G	100	PASS	AC=2466;AF=0.492412;AN=5008;NS=2504;DP=17627;EAS_AF=0.0546;AMR_AF=0.4294;AFR_AF=0.7549;EUR_AF=0.5696;SAS_AF=0.5542;AA=G|||;VT=SNP;EX_TARGET
20	62595547	rs6062599	C	T	100	PASS	AC=385;AF=0.076877;AN=5008;NS=2504;DP=17315;EAS_AF=0.0149;AMR_AF=0.1153;AFR_AF=0.0053;EUR_AF=0.2068;SAS_AF=0.0767;AA=C|||;VT=SNP;EX_TARGET
20	62595990	rs817326	T	C	100	PASS	AC=473;AF=0.0944489;AN=5008;NS=2504;DP=16621;EAS_AF=0.0149;AMR_AF=0.1225;AFR_AF=0.056;EUR_AF=0.2207;SAS_AF=0.0787;AA=T|||;VT=SNP;EX_TARGET
20	62597666	rs45486695	C	T	100	PASS	AC=369;AF=0.0736821;AN=5008;NS=2504;DP=18586;EAS_AF=0.0149;AMR_AF=0.1081;AFR_AF=0.0045;EUR_AF=0.1968;SAS_AF=0.0767;AA=C|||;VT=SNP;EX_TARGET
20	62597694	rs817329	T	G	100	PASS	AC=2456;AF=0.490415;AN=5008;NS=2504;DP=20355;EAS_AF=0.0546;AMR_AF=0.428;AFR_AF=0.7504;EUR_AF=0.5676;SAS_AF=0.5532;AA=G|||;VT=SNP;EX_TARGET
20	62598815	rs817330	C	T	100	PASS	AC=1598;AF=0.319089;AN=5008;NS=2504;DP=16334;EAS_AF=0.0516;AMR_AF=0.2507;AFR_AF=0.4402;EUR_AF=0.3767;SAS_AF=0.4202;AA=T|||;VT=SNP;EX_TARGET
20	62599141	rs817331	C	T	100	PASS	AC=673;AF=0.134385;AN=5008;NS=2504;DP=18548;EAS_AF=0.0149;AMR_AF=0.1239;AFR_AF=0.1505;EUR_AF=0.2197;SAS_AF=0.1554;AA=C|||;VT=SNP;EX_TARGET
20	62599442	rs3810501	C	T	100	PASS	AC=717;AF=0.143171;AN=5008;NS=2504;DP=17765;EAS_AF=0.0367;AMR_AF=0.1196;AFR_AF=0.1415;EUR_AF=0.1521;SAS_AF=0.2628;AA=C|||;VT=SNP
20	62599471	rs3810502	G	C	100	PASS	AC=717;AF=0.143171;AN=5008;NS=2504;DP=18356;EAS_AF=0.0367;AMR_AF=0.1196;AFR_AF=0.1415;EUR_AF=0.1521;SAS_AF=0.2628;AA=G|||;VT=SNP
20	62599612	rs817332	C	T	100	PASS	AC=1571;AF=0.313698;AN=5008;NS=2504;DP=21207;EAS_AF=0.0516;AMR_AF=0.2478;AFR_AF=0.4244;EUR_AF=0.3767;SAS_AF=0.4162;AA=C|||;VT=SNP
20	62600044	rs817333	C	T	100	PASS	AC=704;AF=0.140575;AN=5008;NS=2504;DP=16314;EAS_AF=0.0149;AMR_AF=0.1239;AFR_AF=0.1732;EUR_AF=0.2197;SAS_AF=0.1564;AA=C|||;VT=SNP
20	62600621	rs817334	G	A	100	PASS	AC=856;AF=0.170927;AN=5008;NS=2504;DP=10503;EAS_AF=0.0149;AMR_AF=0.1282;AFR_AF=0.2821;EUR_AF=0.2247;SAS_AF=0.1564;AA=A|||;VT=SNP
20	62602868	rs141385312	T	C	100	PASS	AC=840;AF=0.167732;AN=5008;NS=2504;DP=15105;EAS_AF=0.0446;AMR_AF=0.1153;AFR_AF=0.2262;EUR_AF=0.1421;SAS_AF=0.2791;AA=T|||;VT=SNP
20	62602952	rs113119033	T	C	100	PASS	AC=884;AF=0.176518;AN=5008;NS=2504;DP=14922;EAS_AF=0.0446;AMR_AF=0.1153;AFR_AF=0.2632;EUR_AF=0.1421;SAS_AF=0.274;AA=T|||;VT=SNP
20	62603060	rs817336	C	G	100	PASS	AC=1357;AF=0.270966;AN=5008;NS=2504;DP=14538;EAS_AF=0.0476;AMR_AF=0.183;AFR_AF=0.4713;EUR_AF=0.2127;SAS_AF=0.3528;AA=G|||;VT=SNP
20	62604201	rs817338	T	C	100	PASS	AC=1301;AF=0.259784;AN=5008;NS=2504;DP=23481;EAS_AF=0.0456;AMR_AF=0.17;AFR_AF=0.469;EUR_AF=0.1779;SAS_AF=0.3456;AA=C|||;VT=SNP
20	62604361	rs1093456	G	A	100	PASS	AC=1301;AF=0.259784;AN=5008;NS=2504;DP=26371;EAS_AF=0.0456;AMR_AF=0.17;AFR_AF=0.469;EUR_AF=0.1779;SAS_AF=0.3456;AA=G|||;VT=SNP
20	62604816	rs1093457	T	C	100	PASS	AC=1282;AF=0.25599;AN=5008;NS=2504;DP=19234;EAS_AF=0.0456;AMR_AF=0.1686;AFR_AF=0.4546;EUR_AF=0.1779;SAS_AF=0.3466;AA=C|||;VT=SNP
20	62606024	rs817340	C	A	100	PASS	AC=1302;AF=0.259984;AN=5008;NS=2504;DP=18330;EAS_AF=0.0456;AMR_AF=0.17;AFR_AF=0.469;EUR_AF=0.1779;SAS_AF=0.3466;AA=C|||;VT=SNP
20	62606617	rs41278232	G	A	100	PASS	AC=697;AF=0.139177;AN=5008;NS=2504;DP=14410;EAS_AF=0.0446;AMR_AF=0.098;AFR_AF=0.1657;EUR_AF=0.1004;SAS_AF=0.2699;AA=G|||;VT=SNP
20	62606765	rs817341	C	T	100	PASS	AC=1305;AF=0.260583;AN=5008;NS=2504;DP=15301;EAS_AF=0.0456;AMR_AF=0.17;AFR_AF=0.469;EUR_AF=0.1809;SAS_AF=0.3466;AA=c|||;VT=SNP
20	62607160	rs817343	C	T	100	PASS	AC=1301;AF=0.259784;AN=5008;NS=2504;DP=18212;EAS_AF=0.0456;AMR_AF=0.17;AFR_AF=0.469;EUR_AF=0.1769;SAS_AF=0.3466;AA=C|||;VT=SNP;EX_TARGET
20	62607620	rs817344	C	G	100	PASS	AC=1244;AF=0.248403;AN=5008;NS=2504;DP=19493;EAS_AF=0.0446;AMR_AF=0.1398;AFR_AF=0.4675;EUR_AF=0.1441;SAS_AF=0.3466;AA=G|||;VT=SNP
20	62607659	rs843850	G	T	100	PASS	AC=1301;AF=0.259784;AN=5008;NS=2504;DP=19145;EAS_AF=0.0456;AMR_AF=0.17;AFR_AF=0.469;EUR_AF=0.1769;SAS_AF=0.3466;AA=G|||;VT=SNP
20	62607976	rs817345	G	A	100	PASS	AC=1301;AF=0.259784;AN=5008;NS=2504;DP=17070;EAS_AF=0.0456;AMR_AF=0.17;AFR_AF=0.469;EUR_AF=0.1769;SAS_AF=0.3466;AA=G|||;VT=SNP
20	62608078	rs817346	T	G	100	PASS	AC=1297;AF=0.258986;AN=5008;NS=2504;DP=13168;EAS_AF=0.0456;AMR_AF=0.1657;AFR_AF=0.469;EUR_AF=0.1759;SAS_AF=0.3466;AA=G|||;VT=SNP
20	62609394	rs817347	G	A	100	PASS	AC=1298;AF=0.259185;AN=5008;NS=2504;DP=19233;EAS_AF=0.0456;AMR_AF=0.17;AFR_AF=0.469;EUR_AF=0.1759;SAS_AF=0.3446;AA=G|||;VT=SNP
20	62609670	rs817348	A	G	100	PASS	AC=1298;AF=0.259185;AN=5008;NS=2504;DP=19768;EAS_AF=0.0456;AMR_AF=0.17;AFR_AF=0.469;EUR_AF=0.1759;SAS_AF=0.3446;AA=A|||;VT=SNP
20	62609766	rs817349	C	T	100	PASS	AC=1298;AF=0.259185;AN=5008;NS=2504;DP=18620;EAS_AF=0.0456;AMR_AF=0.17;AFR_AF=0.469;EUR_AF=0.1759;SAS_AF=0.3446;AA=-|||;VT=SNP
20	62610447	rs817351	T	C	100	PASS	AC=1297;AF=0.258986;AN=5008;NS=2504;DP=11070;EAS_AF=0.0456;AMR_AF=0.17;AFR_AF=0.4697;EUR_AF=0.1759;SAS_AF=0.3425;AA=C|||;VT=SNP
20	62611631	rs817352	C	T	100	PASS	AC=1006;AF=0.200879;AN=5008;NS=2504;DP=19432;EAS_AF=0.0456;AMR_AF=0.1556;AFR_AF=0.3124;EUR_AF=0.174;SAS_AF=0.2699;AA=C|||;VT=SNP
20	62612398	rs817353	G	C	100	PASS	AC=1301;AF=0.259784;AN=5008;NS=2504;DP=12862;EAS_AF=0.0456;AMR_AF=0.1715;AFR_AF=0.4705;EUR_AF=0.1759;SAS_AF=0.3446;AA=C|||;VT=SNP
20	62612675	rs45566234	G	A	100	PASS	AC=475;AF=0.0948482;AN=5008;NS=2504;DP=9907;EAS_AF=0.0446;AMR_AF=0.0908;AFR_AF=0.0038;EUR_AF=0.0984;SAS_AF=0.2689;AA=G|||;VT=SNP;EX_TARGET
20	62613109	rs817354	A	G	100	PASS	AC=983;AF=0.196286;AN=5008;NS=2504;DP=13229;EAS_AF=0.0456;AMR_AF=0.1571;AFR_AF=0.2935;EUR_AF=0.174;SAS_AF=0.271;AA=A|||;VT=SNP
20	62614338	rs817355	A	G	100	PASS	AC=2181;AF=0.435503;AN=5008;NS=2504;DP=20612;EAS_AF=0.0665;AMR_AF=0.3833;AFR_AF=0.6271;EUR_AF=0.4662;SAS_AF=0.5624;AA=G|||;VT=SNP
20	62614929	rs817356	T	C	100	PASS	AC=1277;AF=0.254992;AN=5008;NS=2504;DP=17263;EAS_AF=0.0456;AMR_AF=0.1715;AFR_AF=0.4516;EUR_AF=0.1769;SAS_AF=0.3446;AA=t|||;VT=SNP
20	62615844	rs817357	A	C	100	PASS	AC=1080;AF=0.215655;AN=5008;NS=2504;DP=17925;EAS_AF=0.0456;AMR_AF=0.1614;AFR_AF=0.3094;EUR_AF=0.1759;SAS_AF=0.3436;AA=N|||;VT=SNP
20	62617655	rs817358	A	G	100	PASS	AC=2251;AF=0.449481;AN=5008;NS=2504;DP=11230;EAS_AF=0.0665;AMR_AF=0.3991;AFR_AF=0.6301;EUR_AF=0.5089;SAS_AF=0.5746;AA=G|||;VT=SNP
20	62619172	rs6062602	T	A	100	PASS	AC=347;AF=0.0692891;AN=5008;NS=2504;DP=18035;EAS_AF=0.0169;AMR_AF=0.0994;AFR_AF=0.0061;EUR_AF=0.16;SAS_AF=0.0941;AA=t|||;VT=SNP
20	62620029	rs112219537	G	A	100	PASS	AC=379;AF=0.0756789;AN=5008;NS=2504;DP=15818;EAS_AF=0.004;AMR_AF=0.098;AFR_AF=0.0416;EUR_AF=0.1302;SAS_AF=0.1237;AA=g|||;VT=SNP
20	62620057	rs817359	A	C	100	PASS	AC=961;AF=0.191893;AN=5008;NS=2504;DP=15486;EAS_AF=0.0456;AMR_AF=0.1571;AFR_AF=0.2776;EUR_AF=0.173;SAS_AF=0.271;AA=A|||;VT=SNP
20	62620523	rs817360	G	A	100	PASS	AC=1276;AF=0.254792;AN=5008;NS=2504;DP=17761;EAS_AF=0.0456;AMR_AF=0.1715;AFR_AF=0.4516;EUR_AF=0.1759;SAS_AF=0.3446;AA=A|||;VT=SNP
20	62622061	rs843851	A	G	100	PASS	AC=1276;AF=0.254792;AN=5008;NS=2504;DP=14433;EAS_AF=0.0456;AMR_AF=0.1715;AFR_AF=0.4516;EUR_AF=0.1759;SAS_AF=0.3446;AA=G|||;VT=SNP
20	62622765	rs2427581	G	A	100	PASS	AC=1260;AF=0.251597;AN=5008;NS=2504;DP=19210;EAS_AF=0.0456;AMR_AF=0.17;AFR_AF=0.4402;EUR_AF=0.1759;SAS_AF=0.3446;AA=A|||;VT=SNP
20	62623703	rs113450630	C	T	100	PASS	AC=380;AF=0.0758786;AN=5008;NS=2504;DP=18742;EAS_AF=0.004;AMR_AF=0.098;AFR_AF=0.0424;EUR_AF=0.1302;SAS_AF=0.1237;AA=C|||;VT=SNP
20	62624125	rs2427582	T	C	100	PASS	AC=1276;AF=0.254792;AN=5008;NS=2504;DP=14822;EAS_AF=0.0456;AMR_AF=0.1715;AFR_AF=0.4516;EUR_AF=0.1759;SAS_AF=0.3446;AA=t|||;VT=SNP
20	62626152	rs6011248	C	A	100	PASS	AC=1276;AF=0.254792;AN=5008;NS=2504;DP=19699;EAS_AF=0.0456;AMR_AF=0.1715;AFR_AF=0.4516;EUR_AF=0.1759;SAS_AF=0.3446;AA=A|||;VT=SNP
20	62626937	rs2427584	C	T	100	PASS	AC=1216;AF=0.242812;AN=5008;NS=2504;DP=17144;EAS_AF=0.0456;AMR_AF=0.1671;AFR_AF=0.4085;EUR_AF=0.1759;SAS_AF=0.3446;AA=C|||;VT=SNP
20	62630149	rs6090031	T	C	100	PASS	AC=4023;AF=0.803315;AN=5008;NS=2504;DP=11951;EAS_AF=0.9544;AMR_AF=0.8415;AFR_AF=0.7057;EUR_AF=0.826;SAS_AF=0.729;AA=C|||;VT=SNP
20	62631570	rs112790215	G	A	100	PASS	AC=420;AF=0.0838658;AN=5008;NS=2504;DP=15783;EAS_AF=0.0198;AMR_AF=0.0908;AFR_AF=0.0038;EUR_AF=0.0974;SAS_AF=0.2393;AA=G|||;VT=SNP
20	62633845	rs6062604	T	C	100	PASS	AC=3730;AF=0.744808;AN=5008;NS=2504;DP=15097;EAS_AF=0.9544;AMR_AF=0.8285;AFR_AF=0.5484;EUR_AF=0.8221;SAS_AF=0.6554;AA=C|||;VT=SNP
20	62634359	rs2152968	A	G	100	PASS	AC=4046;AF=0.807907;AN=5008;NS=2504;DP=13329;EAS_AF=0.9544;AMR_AF=0.8429;AFR_AF=0.7224;EUR_AF=0.826;SAS_AF=0.729;AA=G|||;VT=SNP
20	62634687	rs2185031	C	T	100	PASS	AC=4046;AF=0.807907;AN=5008;NS=2504;DP=19533;EAS_AF=0.9544;AMR_AF=0.8429;AFR_AF=0.7224;EUR_AF=0.826;SAS_AF=0.729;AA=T|||;VT=SNP
20	62635274	rs2022012	T	C	100	PASS	AC=4025;AF=0.803714;AN=5008;NS=2504;DP=15910;EAS_AF=0.9544;AMR_AF=0.8429;AFR_AF=0.7065;EUR_AF=0.826;SAS_AF=0.729;AA=-|||;VT=SNP
20	62635542	rs4809388	C	T	100	PASS	AC=346;AF=0.0690895;AN=5008;NS=2504;DP=16545;EAS_AF=0.0169;AMR_AF=0.0994;AFR_AF=0.0061;EUR_AF=0.16;SAS_AF=0.093;AA=C|||;VT=SNP
20	62636139	rs75100087	C	T	100	PASS	AC=380;AF=0.0758786;AN=5008;NS=2504;DP=20914;EAS_AF=0.004;AMR_AF=0.0965;AFR_AF=0.0446;EUR_AF=0.1302;SAS_AF=0.1217;AA=C|||;VT=SNP
20	62637208	rs6090033	T	C	100	PASS	AC=4046;AF=0.807907;AN=5008;NS=2504;DP=19727;EAS_AF=0.9544;AMR_AF=0.8429;AFR_AF=0.7224;EUR_AF=0.826;SAS_AF=0.729;AA=C|||;VT=SNP
20	62638081	rs2022415	C	T	100	PASS	AC=3729;AF=0.744609;AN=5008;NS=2504;DP=18133;EAS_AF=0.9544;AMR_AF=0.8285;AFR_AF=0.5477;EUR_AF=0.8221;SAS_AF=0.6554;AA=C|||;VT=SNP
20	62638992	rs6011254	G	A	100	PASS	AC=963;AF=0.192292;AN=5008;NS=2504;DP=13236;EAS_AF=0.0456;AMR_AF=0.1571;AFR_AF=0.2776;EUR_AF=0.175;SAS_AF=0.271;AA=g|||;VT=SNP
20	62639274	rs2427585	T	C	100	PASS	AC=985;AF=0.196685;AN=5008;NS=2504;DP=18674;EAS_AF=0.0466;AMR_AF=0.1571;AFR_AF=0.2935;EUR_AF=0.175;SAS_AF=0.271;AA=T|||;VT=SNP
20	62640114	rs2427586	C	A	100	PASS	AC=1056;AF=0.210863;AN=5008;NS=2504;DP=18013;EAS_AF=0.0456;AMR_AF=0.1643;AFR_AF=0.3434;EUR_AF=0.1759;SAS_AF=0.271;AA=A|||;VT=SNP
20	62640559	rs8124378	G	A	100	PASS	AC=963;AF=0.192292;AN=5008;NS=2504;DP=13340;EAS_AF=0.0456;AMR_AF=0.1571;AFR_AF=0.2776;EUR_AF=0.175;SAS_AF=0.271;AA=G|||;VT=SNP
20	62640582	rs56228814	C	T	100	PASS	AC=346;AF=0.0690895;AN=5008;NS=2504;DP=11966;EAS_AF=0.0169;AMR_AF=0.0994;AFR_AF=0.0061;EUR_AF=0.16;SAS_AF=0.093;AA=C|||;VT=SNP
20	62641209	rs2427587	G	A	100	PASS	AC=962;AF=0.192093;AN=5008;NS=2504;DP=20799;EAS_AF=0.0456;AMR_AF=0.1571;AFR_AF=0.2776;EUR_AF=0.175;SAS_AF=0.2699;AA=G|||;VT=SNP
20	62641994	rs73153123	G	A	100	PASS	AC=346;AF=0.0690895;AN=5008;NS=2504;DP=20428;EAS_AF=0.0169;AMR_AF=0.0994;AFR_AF=0.0061;EUR_AF=0.16;SAS_AF=0.093;AA=g|||;VT=SNP
20	62642057	rs2427590	T	C	100	PASS	AC=1278;AF=0.255192;AN=5008;NS=2504;DP=20599;EAS_AF=0.0456;AMR_AF=0.1715;AFR_AF=0.4523;EUR_AF=0.1769;SAS_AF=0.3446;AA=C|||;VT=SNP
20	62644409	rs816913	T	C	100	PASS	AC=1278;AF=0.255192;AN=5008;NS=2504;DP=16342;EAS_AF=0.0456;AMR_AF=0.1715;AFR_AF=0.4516;EUR_AF=0.1769;SAS_AF=0.3456;AA=C|||;VT=SNP
20	62644437	rs816914	T	C	100	PASS	AC=1277;AF=0.254992;AN=5008;NS=2504;DP=14580;EAS_AF=0.0456;AMR_AF=0.1715;AFR_AF=0.4516;EUR_AF=0.1769;SAS_AF=0.3446;AA=C|||;VT=SNP
20	62645116	rs816915	C	T	100	PASS	AC=1277;AF=0.254992;AN=5008;NS=2504;DP=18656;EAS_AF=0.0456;AMR_AF=0.1715;AFR_AF=0.4516;EUR_AF=0.1769;SAS_AF=0.3446;AA=T|||;VT=SNP
20	62645967	rs816916	G	A	100	PASS	AC=963;AF=0.192292;AN=5008;NS=2504;DP=17227;EAS_AF=0.0456;AMR_AF=0.1571;AFR_AF=0.2776;EUR_AF=0.175;SAS_AF=0.271;AA=G|||;VT=SNP
20	62646273	rs816917	G	A	100	PASS	AC=966;AF=0.192891;AN=5008;NS=2504;DP=18463;EAS_AF=0.0456;AMR_AF=0.1571;AFR_AF=0.2799;EUR_AF=0.175;SAS_AF=0.271;AA=G|||;VT=SNP
20	62648796	rs7263974	G	A	100	PASS	AC=1387;AF=0.276957;AN=5008;NS=2504;DP=10884;EAS_AF=0.4494;AMR_AF=0.3833;AFR_AF=0.1936;EUR_AF=0.167;SAS_AF=0.2495;AA=-|||;VT=SNP
```
