## Supplementary material for "Characterization of shared and ancestry-specific signals driving complex traits using multi-ancestry fine-mapping": mesusieoutput

```
                 eur          afr      eur_afr
   [1,] 0.0002130077 0.0002130077 7.100256e-05
   [2,] 0.0002130077 0.0002130077 7.100256e-05
   [3,] 0.0002130077 0.0002130077 7.100256e-05
   [4,] 0.0002130077 0.0002130077 7.100255e-05
   [5,] 0.0002130077 0.0002130077 7.100256e-05
   [6,] 0.0002130077 0.0002130077 7.100256e-05
   [7,] 0.0002130077 0.0002130077 7.100255e-05
   [8,] 0.0002130077 0.0002130077 7.100255e-05
   [9,] 0.0002130077 0.0002130077 7.100256e-05
  [10,] 0.0002130077 0.0002130077 7.100256e-05
  [11,] 0.0002130077 0.0002130077 7.100256e-05
  [12,] 0.0002130077 0.0002130077 7.100256e-05
  [13,] 0.0002130077 0.0002130077 7.100256e-05
  [14,] 0.0002130077 0.0002130077 7.100256e-05
  [15,] 0.0002130077 0.0002130077 7.100256e-05
  [16,] 0.0002130077 0.0002130077 7.100255e-05
  [17,] 0.0002130077 0.0002130077 7.100256e-05
  [18,] 0.0002130077 0.0002130077 7.100256e-05
  [19,] 0.0002130077 0.0002130077 7.100256e-05
  [20,] 0.0002130077 0.0002130077 7.100256e-05
  [21,] 0.0002130077 0.0002130077 7.100256e-05
  [22,] 0.0002130077 0.0002130077 7.100256e-05
  [23,] 0.0002130077 0.0002130077 7.100256e-05
  [24,] 0.0002130077 0.0002130077 7.100255e-05
  [25,] 0.0002130077 0.0002130077 7.100256e-05
  [26,] 0.0002130077 0.0002130077 7.100256e-05
  [27,] 0.0002130077 0.0002130077 7.100256e-05
  [28,] 0.0002130077 0.0002130077 7.100256e-05
  [29,] 0.0002130077 0.0002130077 7.100256e-05
  [30,] 0.0002130077 0.0002130077 7.100256e-05
  [31,] 0.0002130077 0.0002130077 7.100255e-05
  [32,] 0.0002130077 0.0002130077 7.100255e-05
  [33,] 0.0002130077 0.0002130077 7.100256e-05
  [34,] 0.0002130077 0.0002130077 7.100256e-05
  [35,] 0.0002130077 0.0002130077 7.100256e-05
  [36,] 0.0002130077 0.0002130077 7.100256e-05
  [37,] 0.0002130077 0.0002130077 7.100255e-05
  [38,] 0.0002130077 0.0002130077 7.100256e-05
  [39,] 0.0002130077 0.0002130077 7.100256e-05
  [40,] 0.0002130077 0.0002130077 7.100255e-05
  [41,] 0.0002130077 0.0002130077 7.100256e-05
  [42,] 0.0002130077 0.0002130077 7.100255e-05
  [43,] 0.0002130077 0.0002130077 7.100256e-05
  [44,] 0.0002130077 0.0002130077 7.100256e-05
  [45,] 0.0002130077 0.0002130077 7.100256e-05
  [46,] 0.0002130077 0.0002130077 7.100255e-05
  [47,] 0.0002130077 0.0002130077 7.100255e-05
  [48,] 0.0002130077 0.0002130077 7.100256e-05
  [49,] 0.0002130077 0.0002130077 7.100255e-05
  [50,] 0.0002130077 0.0002130077 7.100256e-05
  [51,] 0.0002130077 0.0002130077 7.100256e-05
  [52,] 0.0002130077 0.0002130077 7.100255e-05
  [53,] 0.0002130077 0.0002130077 7.100256e-05
  [54,] 0.0002130077 0.0002130077 7.100255e-05
  [55,] 0.0002130077 0.0002130077 7.100256e-05
  [56,] 0.0002130077 0.0002130077 7.100256e-05
  [57,] 0.0002130077 0.0002130077 7.100256e-05
  [58,] 0.0002130077 0.0002130077 7.100255e-05
  [59,] 0.0002130077 0.0002130077 7.100255e-05
  [60,] 0.0002130077 0.0002130077 7.100255e-05
  [61,] 0.0002130077 0.0002130077 7.100255e-05
  [62,] 0.0002130077 0.0002130077 7.100256e-05
  [63,] 0.0002130077 0.0002130077 7.100255e-05
  [64,] 0.0002130077 0.0002130077 7.100255e-05
  [65,] 0.0002130077 0.0002130077 7.100256e-05
  [66,] 0.0002130077 0.0002130077 7.100256e-05
  [67,] 0.0002130077 0.0002130077 7.100256e-05
  [68,] 0.0002130077 0.0002130077 7.100256e-05
  [69,] 0.0002130077 0.0002130077 7.100255e-05
  [70,] 0.0002130077 0.0002130077 7.100256e-05
  [71,] 0.0002130077 0.0002130077 7.100256e-05
  [72,] 0.0002130077 0.0002130077 7.100256e-05
  [73,] 0.0002130077 0.0002130077 7.100256e-05
  [74,] 0.0002130077 0.0002130077 7.100256e-05
  [75,] 0.0002130077 0.0002130077 7.100256e-05
  [76,] 0.0002130077 0.0002130077 7.100255e-05
  [77,] 0.0002130077 0.0002130077 7.100255e-05
  [78,] 0.0002130077 0.0002130077 7.100255e-05
  [79,] 0.0002130077 0.0002130077 7.100256e-05
  [80,] 0.0002130077 0.0002130077 7.100256e-05
  [81,] 0.0002130077 0.0002130077 7.100256e-05
  [82,] 0.0002130077 0.0002130077 7.100255e-05
  [83,] 0.0002130077 0.0002130077 7.100256e-05
  [84,] 0.0002130077 0.0002130077 7.100256e-05
  [85,] 0.0002130077 0.0002130077 7.100255e-05
  [86,] 0.0002130077 0.0002130077 7.100256e-05
  [87,] 0.0002130077 0.0002130077 7.100256e-05
  [88,] 0.0002130077 0.0002130077 7.100256e-05
  [89,] 0.0002130077 0.0002130077 7.100256e-05
  [90,] 0.0002130077 0.0002130077 7.100256e-05
  [91,] 0.0002130077 0.0002130077 7.100256e-05
  [92,] 0.0002130077 0.0002130077 7.100256e-05
  [93,] 0.0002130077 0.0002130077 7.100256e-05
  [94,] 0.0002130077 0.0002130077 7.100256e-05
  [95,] 0.0002130077 0.0002130077 7.100256e-05
  [96,] 0.0002130077 0.0002130077 7.100255e-05
  [97,] 0.0002130077 0.0002130077 7.100256e-05
  [98,] 0.0002130077 0.0002130077 7.100256e-05
  [99,] 0.0002130077 0.0002130077 7.100255e-05
 [100,] 0.0002130077 0.0002130077 7.100255e-05
 [101,] 0.0002130077 0.0002130077 7.100256e-05
 [102,] 0.0002130077 0.0002130077 7.100256e-05
 [103,] 0.0002130077 0.0002130077 7.100256e-05
 [104,] 0.0002130077 0.0002130077 7.100255e-05
 [105,] 0.0002130077 0.0002130077 7.100255e-05
 [106,] 0.0002130077 0.0002130077 7.100256e-05
 [107,] 0.0002130077 0.0002130077 7.100255e-05
 [108,] 0.0002130077 0.0002130077 7.100256e-05
 [109,] 0.0002130077 0.0002130077 7.100255e-05
 [110,] 0.0002130077 0.0002130077 7.100255e-05
 [111,] 0.0002130077 0.0002130077 7.100256e-05
 [112,] 0.0002130077 0.0002130077 7.100256e-05
 [113,] 0.0002130077 0.0002130077 7.100255e-05
 [114,] 0.0002130077 0.0002130077 7.100255e-05
 [115,] 0.0002130077 0.0002130077 7.100255e-05
 [116,] 0.0002130077 0.0002130077 7.100255e-05
 [117,] 0.0002130077 0.0002130077 7.100255e-05
 [118,] 0.0002130077 0.0002130077 7.100255e-05
 [119,] 0.0002130077 0.0002130077 7.100256e-05
 [120,] 0.0002130077 0.0002130077 7.100255e-05
 [121,] 0.0002130077 0.0002130077 7.100255e-05
 [122,] 0.0002130077 0.0002130077 7.100255e-05
 [123,] 0.0002130077 0.0002130077 7.100255e-05
 [124,] 0.0002130077 0.0002130077 7.100256e-05
 [125,] 0.0002130077 0.0002130077 7.100256e-05
 [126,] 0.0002130077 0.0002130077 7.100255e-05
 [127,] 0.0002130077 0.0002130077 7.100255e-05
 [128,] 0.0002130077 0.0002130077 7.100256e-05
 [129,] 0.0002130077 0.0002130077 7.100255e-05
 [130,] 0.0002130077 0.0002130077 7.100255e-05
 [131,] 0.0002130077 0.0002130077 7.100255e-05
 [132,] 0.0002130077 0.0002130077 7.100256e-05
 [133,] 0.0002130077 0.0002130077 7.100255e-05
 [134,] 0.0002130077 0.0002130077 7.100256e-05
 [135,] 0.0002130077 0.0002130077 7.100256e-05
 [136,] 0.0002130077 0.0002130077 7.100256e-05
 [137,] 0.0002130077 0.0002130077 7.100255e-05
 [138,] 0.0002130077 0.0002130077 7.100255e-05
 [139,] 0.0002130077 0.0002130077 7.100255e-05
 [140,] 0.0002130077 0.0002130077 7.100255e-05
 [141,] 0.0002130077 0.0002130077 7.100256e-05
 [142,] 0.0002130077 0.0002130077 7.100256e-05
 [143,] 0.0002130077 0.0002130077 7.100255e-05
 [144,] 0.0002130077 0.0002130077 7.100256e-05
 [145,] 0.0002130077 0.0002130077 7.100255e-05
 [146,] 0.0002130077 0.0002130077 7.100255e-05
 [147,] 0.0002130077 0.0002130077 7.100255e-05
 [148,] 0.0002130077 0.0002130077 7.100255e-05
 [149,] 0.0002130077 0.0002130077 7.100255e-05
 [150,] 0.0002130077 0.0002130077 7.100255e-05
 [151,] 0.0002130077 0.0002130077 7.100255e-05
 [152,] 0.0002130077 0.0002130077 7.100256e-05
 [153,] 0.0002130077 0.0002130077 7.100255e-05
 [154,] 0.0002130077 0.0002130077 7.100255e-05
 [155,] 0.0002130077 0.0002130077 7.100256e-05
 [156,] 0.0002130077 0.0002130077 7.100255e-05
 [157,] 0.0002130077 0.0002130077 7.100255e-05
 [158,] 0.0002130077 0.0002130077 7.100255e-05
 [159,] 0.0002130077 0.0002130077 7.100255e-05
 [160,] 0.0002130077 0.0002130077 7.100256e-05
 [161,] 0.0002130077 0.0002130077 7.100256e-05
 [162,] 0.0002130077 0.0002130077 7.100255e-05
 [163,] 0.0002130077 0.0002130077 7.100255e-05
 [164,] 0.0002130077 0.0002130077 7.100255e-05
 [165,] 0.0002130077 0.0002130077 7.100255e-05
 [166,] 0.0002130077 0.0002130077 7.100255e-05
 [167,] 0.0002130077 0.0002130077 7.100255e-05
 [168,] 0.0002130077 0.0002130077 7.100255e-05
 [169,] 0.0002130077 0.0002130077 7.100255e-05
 [170,] 0.0002130077 0.0002130077 7.100255e-05
 [171,] 0.0002130077 0.0002130077 7.100255e-05
 [172,] 0.0002130077 0.0002130077 7.100256e-05
 [173,] 0.0002130077 0.0002130077 7.100255e-05
 [174,] 0.0002130077 0.0002130077 7.100255e-05
 [175,] 0.0002130077 0.0002130077 7.100256e-05
 [176,] 0.0002130077 0.0002130077 7.100255e-05
 [177,] 0.0002130077 0.0002130077 7.100255e-05
 [178,] 0.0002130077 0.0002130077 7.100256e-05
 [179,] 0.0002130077 0.0002130077 7.100256e-05
 [180,] 0.0002130077 0.0002130077 7.100256e-05
 [181,] 0.0002130077 0.0002130077 7.100255e-05
 [182,] 0.0002130077 0.0002130077 7.100255e-05
 [183,] 0.0002130077 0.0002130077 7.100255e-05
 [184,] 0.0002130077 0.0002130077 7.100256e-05
 [185,] 0.0002130077 0.0002130077 7.100256e-05
 [186,] 0.0002130077 0.0002130077 7.100255e-05
 [187,] 0.0002130077 0.0002130077 7.100256e-05
 [188,] 0.0002130077 0.0002130077 7.100255e-05
 [189,] 0.0002130077 0.0002130077 7.100255e-05
 [190,] 0.0002130077 0.0002130077 7.100256e-05
 [191,] 0.0002130077 0.0002130077 7.100255e-05
 [192,] 0.0002130077 0.0002130077 7.100256e-05
 [193,] 0.0002130077 0.0002130077 7.100255e-05
 [194,] 0.0002130077 0.0002130077 7.100255e-05
 [195,] 0.0002130077 0.0002130077 7.100256e-05
 [196,] 0.0002130077 0.0002130077 7.100256e-05
 [197,] 0.0002130077 0.0002130077 7.100255e-05
 [198,] 0.0002130077 0.0002130077 7.100255e-05
 [199,] 0.0002130077 0.0002130077 7.100255e-05
 [200,] 0.0002130077 0.0002130077 7.100255e-05
 [201,] 0.0002130077 0.0002130077 7.100255e-05
 [202,] 0.0002130077 0.0002130077 7.100256e-05
 [203,] 0.0002130077 0.0002130077 7.100255e-05
 [204,] 0.0002130077 0.0002130077 7.100255e-05
 [205,] 0.0002130077 0.0002130077 7.100255e-05
 [206,] 0.0002130077 0.0002130077 7.100255e-05
 [207,] 0.0002130077 0.0002130077 7.100255e-05
 [208,] 0.0002130077 0.0002130077 7.100255e-05
 [209,] 0.0002130077 0.0002130077 7.100255e-05
 [210,] 0.0002130077 0.0002130077 7.100256e-05
 [211,] 0.0002130077 0.0002130077 7.100255e-05
 [212,] 0.0002130077 0.0002130077 7.100255e-05
 [213,] 0.0002130077 0.0002130077 7.100256e-05
 [214,] 0.0002130077 0.0002130077 7.100255e-05
 [215,] 0.0002130077 0.0002130077 7.100256e-05
 [216,] 0.0002130077 0.0002130077 7.100255e-05
 [217,] 0.0002130077 0.0002130077 7.100255e-05
 [218,] 0.0002130077 0.0002130077 7.100255e-05
 [219,] 0.0002130077 0.0002130077 7.100256e-05
 [220,] 0.0002130077 0.0002130077 7.100256e-05
 [221,] 0.0002130077 0.0002130077 7.100256e-05
 [222,] 0.0002130077 0.0002130077 7.100255e-05
 [223,] 0.0002130077 0.0002130077 7.100256e-05
 [224,] 0.0002130077 0.0002130077 7.100256e-05
 [225,] 0.0002130077 0.0002130077 7.100256e-05
 [226,] 0.0002130077 0.0002130077 7.100256e-05
 [227,] 0.0002130077 0.0002130077 7.100255e-05
 [228,] 0.0002130077 0.0002130077 7.100255e-05
 [229,] 0.0002130077 0.0002130077 7.100256e-05
 [230,] 0.0002130077 0.0002130077 7.100256e-05
 [231,] 0.0002130077 0.0002130077 7.100255e-05
 [232,] 0.0002130077 0.0002130077 7.100255e-05
 [233,] 0.0002130077 0.0002130077 7.100256e-05
 [234,] 0.0002130077 0.0002130077 7.100256e-05
 [235,] 0.0002130077 0.0002130077 7.100255e-05
 [236,] 0.0002130077 0.0002130077 7.100256e-05
 [237,] 0.0002130077 0.0002130077 7.100255e-05
 [238,] 0.0002130077 0.0002130077 7.100255e-05
 [239,] 0.0002130077 0.0002130077 7.100255e-05
 [240,] 0.0002130077 0.0002130077 7.100255e-05
 [241,] 0.0002130077 0.0002130077 7.100256e-05
 [242,] 0.0002130077 0.0002130077 7.100255e-05
 [243,] 0.0002130077 0.0002130077 7.100255e-05
 [244,] 0.0002130077 0.0002130077 7.100255e-05
 [245,] 0.0002130077 0.0002130077 7.100256e-05
 [246,] 0.0002130077 0.0002130077 7.100255e-05
 [247,] 0.0002130077 0.0002130077 7.100256e-05
 [248,] 0.0002130077 0.0002130077 7.100255e-05
 [249,] 0.0002130077 0.0002130077 7.100255e-05
 [250,] 0.0002130077 0.0002130077 7.100256e-05
 [251,] 0.0002130077 0.0002130077 7.100256e-05
 [252,] 0.0002130077 0.0002130077 7.100256e-05
 [253,] 0.0002130077 0.0002130077 7.100255e-05
 [254,] 0.0002130077 0.0002130077 7.100255e-05
 [255,] 0.0002130077 0.0002130077 7.100255e-05
 [256,] 0.0002130077 0.0002130077 7.100255e-05
 [257,] 0.0002130077 0.0002130077 7.100255e-05
 [258,] 0.0002130077 0.0002130077 7.100255e-05
 [259,] 0.0002130077 0.0002130077 7.100256e-05
 [260,] 0.0002130077 0.0002130077 7.100255e-05
 [261,] 0.0002130077 0.0002130077 7.100255e-05
 [262,] 0.0002130077 0.0002130077 7.100256e-05
 [263,] 0.0002130077 0.0002130077 7.100256e-05
 [264,] 0.0002130077 0.0002130077 7.100256e-05
 [265,] 0.0002130077 0.0002130077 7.100256e-05
 [266,] 0.0002130077 0.0002130077 7.100256e-05
 [267,] 0.0002130077 0.0002130077 7.100255e-05
 [268,] 0.0002130077 0.0002130077 7.100256e-05
 [269,] 0.0002130077 0.0002130077 7.100256e-05
 [270,] 0.0002130077 0.0002130077 7.100255e-05
 [271,] 0.0002130077 0.0002130077 7.100256e-05
 [272,] 0.0002130077 0.0002130077 7.100256e-05
 [273,] 0.0002130077 0.0002130077 7.100256e-05
 [274,] 0.0002130077 0.0002130077 7.100255e-05
 [275,] 0.0002130077 0.0002130077 7.100256e-05
 [276,] 0.0002130077 0.0002130077 7.100256e-05
 [277,] 0.0002130077 0.0002130077 7.100256e-05
 [278,] 0.0002130077 0.0002130077 7.100256e-05
 [279,] 0.0002130077 0.0002130077 7.100256e-05
 [280,] 0.0002130077 0.0002130077 7.100256e-05
 [281,] 0.0002130077 0.0002130077 7.100256e-05
 [282,] 0.0002130077 0.0002130077 7.100256e-05
 [283,] 0.0002130077 0.0002130077 7.100256e-05
 [284,] 0.0002130077 0.0002130077 7.100256e-05
 [285,] 0.0002130077 0.0002130077 7.100256e-05
 [286,] 0.0002130077 0.0002130077 7.100256e-05
 [287,] 0.0002130077 0.0002130077 7.100256e-05
 [288,] 0.0002130077 0.0002130077 7.100256e-05
 [289,] 0.0002130077 0.0002130077 7.100256e-05
 [290,] 0.0002130077 0.0002130077 7.100256e-05
 [291,] 0.0002130077 0.0002130077 7.100255e-05
 [292,] 0.0002130077 0.0002130077 7.100256e-05
 [293,] 0.0002130077 0.0002130077 7.100256e-05
 [294,] 0.0002130077 0.0002130077 7.100256e-05
 [295,] 0.0002130077 0.0002130077 7.100256e-05
 [296,] 0.0002130077 0.0002130077 7.100256e-05
 [297,] 0.0002130077 0.0002130077 7.100256e-05
 [298,] 0.0002130077 0.0002130077 7.100256e-05
 [299,] 0.0002130077 0.0002130077 7.100256e-05
 [300,] 0.0002130077 0.0002130077 7.100256e-05
 [301,] 0.0002130077 0.0002130077 7.100256e-05
 [302,] 0.0002130077 0.0002130077 7.100256e-05
 [303,] 0.0002130077 0.0002130077 7.100256e-05
 [304,] 0.0002130077 0.0002130077 7.100256e-05
 [305,] 0.0002130077 0.0002130077 7.100256e-05
 [306,] 0.0002130077 0.0002130077 7.100256e-05
 [307,] 0.0002130077 0.0002130077 7.100255e-05
 [308,] 0.0002130077 0.0002130077 7.100256e-05
 [309,] 0.0002130077 0.0002130077 7.100256e-05
 [310,] 0.0002130077 0.0002130077 7.100256e-05
 [311,] 0.0002130077 0.0002130077 7.100256e-05
 [312,] 0.0002130077 0.0002130077 7.100255e-05
 [313,] 0.0002130077 0.0002130077 7.100256e-05
 [314,] 0.0002130077 0.0002130077 7.100256e-05
 [315,] 0.0002130077 0.0002130077 7.100256e-05
 [316,] 0.0002130077 0.0002130077 7.100256e-05
 [317,] 0.0002130077 0.0002130077 7.100255e-05
 [318,] 0.0002130077 0.0002130077 7.100256e-05
 [319,] 0.0002130077 0.0002130077 7.100256e-05
 [320,] 0.0002130077 0.0002130077 7.100256e-05
 [321,] 0.0002130077 0.0002130077 7.100256e-05
 [322,] 0.0002130077 0.0002130077 7.100256e-05
 [323,] 0.0002130077 0.0002130077 7.100256e-05
 [324,] 0.0002130077 0.0002130077 7.100256e-05
 [325,] 0.0002130077 0.0002130077 7.100256e-05
 [326,] 0.0002130077 0.0002130077 7.100256e-05
 [327,] 0.0002130077 0.0002130077 7.100256e-05
 [328,] 0.0002130077 0.0002130077 7.100256e-05
 [329,] 0.0002130077 0.0002130077 7.100255e-05
 [330,] 0.0002130077 0.0002130077 7.100256e-05
 [331,] 0.0002130077 0.0002130077 7.100256e-05
 [332,] 0.0002130077 0.0002130077 7.100256e-05
 [333,] 0.0002130077 0.0002130077 7.100256e-05
 [334,] 0.0002130077 0.0002130077 7.100256e-05
 [335,] 0.0002130077 0.0002130077 7.100255e-05
 [336,] 0.0002130077 0.0002130077 7.100256e-05
 [337,] 0.0002130077 0.0002130077 7.100256e-05
 [338,] 0.0002130077 0.0002130077 7.100255e-05
 [339,] 0.0002130077 0.0002130077 7.100256e-05
 [340,] 0.0002130077 0.0002130077 7.100256e-05
 [341,] 0.0002130077 0.0002130077 7.100256e-05
 [342,] 0.0002130077 0.0002130077 7.100255e-05
 [343,] 0.0002130077 0.0002130077 7.100256e-05
 [344,] 0.0002130077 0.0002130077 7.100256e-05
 [345,] 0.0002130077 0.0002130077 7.100256e-05
 [346,] 0.0002130077 0.0002130077 7.100256e-05
 [347,] 0.0002130077 0.0002130077 7.100256e-05
 [348,] 0.0002130077 0.0002130077 7.100256e-05
 [349,] 0.0002130077 0.0002130077 7.100256e-05
 [350,] 0.0002130077 0.0002130077 7.100256e-05
 [351,] 0.0002130077 0.0002130077 7.100256e-05
 [352,] 0.0002130077 0.0002130077 7.100256e-05
 [353,] 0.0002130077 0.0002130077 7.100256e-05
 [354,] 0.0002130077 0.0002130077 7.100256e-05
 [355,] 0.0002130077 0.0002130077 7.100256e-05
 [356,] 0.0002130077 0.0002130077 7.100256e-05
 [357,] 0.0002130077 0.0002130077 7.100256e-05
 [358,] 0.0002130077 0.0002130077 7.100256e-05
 [359,] 0.0002130077 0.0002130077 7.100256e-05
 [360,] 0.0002130077 0.0002130077 7.100256e-05
 [361,] 0.0002130077 0.0002130077 7.100256e-05
 [362,] 0.0002130077 0.0002130077 7.100255e-05
 [363,] 0.0002130077 0.0002130077 7.100255e-05
 [364,] 0.0002130077 0.0002130077 7.100255e-05
 [365,] 0.0002130077 0.0002130077 7.100256e-05
 [366,] 0.0002130077 0.0002130077 7.100256e-05
 [367,] 0.0002130077 0.0002130077 7.100256e-05
 [368,] 0.0002130077 0.0002130077 7.100256e-05
 [369,] 0.0002130077 0.0002130077 7.100256e-05
 [370,] 0.0002130077 0.0002130077 7.100256e-05
 [371,] 0.0002130077 0.0002130077 7.100256e-05
 [372,] 0.0002130077 0.0002130077 7.100256e-05
 [373,] 0.0002130077 0.0002130077 7.100256e-05
 [374,] 0.0002130077 0.0002130077 7.100256e-05
 [375,] 0.0002130077 0.0002130077 7.100256e-05
 [376,] 0.0002130077 0.0002130077 7.100256e-05
 [377,] 0.0002130077 0.0002130077 7.100256e-05
 [378,] 0.0002130077 0.0002130077 7.100256e-05
 [379,] 0.0002130077 0.0002130077 7.100256e-05
 [380,] 0.0002130077 0.0002130077 7.100256e-05
 [381,] 0.0002130077 0.0002130077 7.100256e-05
 [382,] 0.0002130077 0.0002130077 7.100256e-05
 [383,] 0.0002130077 0.0002130077 7.100256e-05
 [384,] 0.0002130077 0.0002130077 7.100256e-05
 [385,] 0.0002130077 0.0002130077 7.100256e-05
 [386,] 0.0002130077 0.0002130077 7.100256e-05
 [387,] 0.0002130077 0.0002130077 7.100256e-05
 [388,] 0.0002130077 0.0002130077 7.100256e-05
 [389,] 0.0002130077 0.0002130077 7.100256e-05
 [390,] 0.0002130077 0.0002130077 7.100256e-05
 [391,] 0.0002130077 0.0002130077 7.100256e-05
 [392,] 0.0002130077 0.0002130077 7.100256e-05
 [393,] 0.0002130077 0.0002130077 7.100256e-05
 [394,] 0.0002130077 0.0002130077 7.100256e-05
 [395,] 0.0002130077 0.0002130077 7.100255e-05
 [396,] 0.0002130077 0.0002130077 7.100256e-05
 [397,] 0.0002130077 0.0002130077 7.100256e-05
 [398,] 0.0002130077 0.0002130077 7.100256e-05
 [399,] 0.0002130077 0.0002130077 7.100256e-05
 [400,] 0.0002130077 0.0002130077 7.100256e-05
 [401,] 0.0002130077 0.0002130077 7.100255e-05
 [402,] 0.0002130077 0.0002130077 7.100255e-05
 [403,] 0.0002130077 0.0002130077 7.100256e-05
 [404,] 0.0002130077 0.0002130077 7.100256e-05
 [405,] 0.0002130077 0.0002130077 7.100256e-05
 [406,] 0.0002130077 0.0002130077 7.100256e-05
 [407,] 0.0002130077 0.0002130077 7.100256e-05
 [408,] 0.0002130077 0.0002130077 7.100256e-05
 [409,] 0.0002130077 0.0002130077 7.100255e-05
 [410,] 0.0002130077 0.0002130077 7.100255e-05
 [411,] 0.0002130077 0.0002130077 7.100256e-05
 [412,] 0.0002130077 0.0002130077 7.100255e-05
 [413,] 0.0002130077 0.0002130077 7.100255e-05
 [414,] 0.0002130077 0.0002130077 7.100256e-05
 [415,] 0.0002130077 0.0002130077 7.100255e-05
 [416,] 0.0002130077 0.0002130077 7.100256e-05
 [417,] 0.0002130077 0.0002130077 7.100256e-05
 [418,] 0.0002130077 0.0002130077 7.100256e-05
 [419,] 0.0002130077 0.0002130077 7.100256e-05
 [420,] 0.0002130077 0.0002130077 7.100255e-05
 [421,] 0.0002130077 0.0002130077 7.100256e-05
 [422,] 0.0002130077 0.0002130077 7.100255e-05
 [423,] 0.0002130077 0.0002130077 7.100256e-05
 [424,] 0.0002130077 0.0002130077 7.100255e-05
 [425,] 0.0002130077 0.0002130077 7.100256e-05
 [426,] 0.0002130077 0.0002130077 7.100256e-05
 [427,] 0.0002130077 0.0002130077 7.100255e-05
 [428,] 0.0002130077 0.0002130077 7.100255e-05
 [429,] 0.0002130077 0.0002130077 7.100255e-05
 [430,] 0.0002130077 0.0002130077 7.100255e-05
 [431,] 0.0002130077 0.0002130077 7.100255e-05
 [432,] 0.0002130077 0.0002130077 7.100255e-05
 [433,] 0.0002130077 0.0002130077 7.100256e-05
 [434,] 0.0002130077 0.0002130077 7.100255e-05
 [435,] 0.0002130077 0.0002130077 7.100256e-05
 [436,] 0.0002130077 0.0002130077 7.100256e-05
 [437,] 0.0002130077 0.0002130077 7.100255e-05
 [438,] 0.0002130077 0.0002130077 7.100255e-05
 [439,] 0.0002130077 0.0002130077 7.100255e-05
 [440,] 0.0002130077 0.0002130077 7.100256e-05
 [441,] 0.0002130077 0.0002130077 7.100255e-05
 [442,] 0.0002130077 0.0002130077 7.100255e-05
 [443,] 0.0002130077 0.0002130077 7.100256e-05
 [444,] 0.0002130077 0.0002130077 7.100255e-05
 [445,] 0.0002130077 0.0002130077 7.100255e-05
 [446,] 0.0002130077 0.0002130077 7.100255e-05
 [447,] 0.0002130077 0.0002130077 7.100255e-05
 [448,] 0.0002130077 0.0002130077 7.100255e-05
 [449,] 0.0002130077 0.0002130077 7.100256e-05
 [450,] 0.0002130077 0.0002130077 7.100256e-05
 [451,] 0.0002130077 0.0002130077 7.100256e-05
 [452,] 0.0002130077 0.0002130077 7.100256e-05
 [453,] 0.0002130077 0.0002130077 7.100255e-05
 [454,] 0.0002130077 0.0002130077 7.100256e-05
 [455,] 0.0002130077 0.0002130077 7.100256e-05
 [456,] 0.0002130077 0.0002130077 7.100256e-05
 [457,] 0.0002130077 0.0002130077 7.100256e-05
 [458,] 0.0002130077 0.0002130077 7.100256e-05
 [459,] 0.0002130077 0.0002130077 7.100256e-05
 [460,] 0.0002130077 0.0002130077 7.100256e-05
 [461,] 0.0002130077 0.0002130077 7.100256e-05
 [462,] 0.0002130077 0.0002130077 7.100256e-05
 [463,] 0.0002130077 0.0002130077 7.100256e-05
 [464,] 0.0002130077 0.0002130077 7.100256e-05
 [465,] 0.0002130077 0.0002130077 7.100256e-05
 [466,] 0.0002130077 0.0002130077 7.100256e-05
 [467,] 0.0002130077 0.0002130077 7.100256e-05
 [468,] 0.0002130077 0.0002130077 7.100255e-05
 [469,] 0.0002130077 0.0002130077 7.100256e-05
 [470,] 0.0002130077 0.0002130077 7.100256e-05
 [471,] 0.0002130077 0.0002130077 7.100256e-05
 [472,] 0.0002130077 0.0002130077 7.100256e-05
 [473,] 0.0002130077 0.0002130077 7.100256e-05
 [474,] 0.0002130077 0.0002130077 7.100256e-05
 [475,] 0.0002130077 0.0002130077 7.100255e-05
 [476,] 0.0002130077 0.0002130077 7.100255e-05
 [477,] 0.0002130077 0.0002130077 7.100256e-05
 [478,] 0.0002130077 0.0002130077 7.100255e-05
 [479,] 0.0002130077 0.0002130077 7.100256e-05
 [480,] 0.0002130077 0.0002130077 7.100255e-05
 [481,] 0.0002130077 0.0002130077 7.100255e-05
 [482,] 0.0002130077 0.0002130077 7.100256e-05
 [483,] 0.0002130077 0.0002130077 7.100256e-05
 [484,] 0.0002130077 0.0002130077 7.100256e-05
 [485,] 0.0002130077 0.0002130077 7.100256e-05
 [486,] 0.0002130077 0.0002130077 7.100256e-05
 [487,] 0.0002130077 0.0002130077 7.100256e-05
 [488,] 0.0002130077 0.0002130077 7.100256e-05
 [489,] 0.0002130077 0.0002130077 7.100256e-05
 [490,] 0.0002130077 0.0002130077 7.100255e-05
 [491,] 0.0002130077 0.0002130077 7.100255e-05
 [492,] 0.0002130077 0.0002130077 7.100256e-05
 [493,] 0.0002130077 0.0002130077 7.100255e-05
 [494,] 0.0002130077 0.0002130077 7.100256e-05
 [495,] 0.0002130077 0.0002130077 7.100255e-05
 [496,] 0.0002130077 0.0002130077 7.100256e-05
 [497,] 0.0002130077 0.0002130077 7.100255e-05
 [498,] 0.0002130077 0.0002130077 7.100255e-05
 [499,] 0.0002130077 0.0002130077 7.100256e-05
 [500,] 0.0002130077 0.0002130077 7.100255e-05
 [501,] 0.0002130077 0.0002130077 7.100255e-05
 [502,] 0.0002130077 0.0002130077 7.100256e-05
 [503,] 0.0002130077 0.0002130077 7.100256e-05
 [504,] 0.0002130077 0.0002130077 7.100255e-05
 [505,] 0.0002130077 0.0002130077 7.100255e-05
 [506,] 0.0002130077 0.0002130077 7.100255e-05
 [507,] 0.0002130077 0.0002130077 7.100256e-05
 [508,] 0.0002130077 0.0002130077 7.100255e-05
 [509,] 0.0002130077 0.0002130077 7.100255e-05
 [510,] 0.0002130077 0.0002130077 7.100255e-05
 [511,] 0.0002130077 0.0002130077 7.100255e-05
 [512,] 0.0002130077 0.0002130077 7.100256e-05
 [513,] 0.0002130077 0.0002130077 7.100256e-05
 [514,] 0.0002130077 0.0002130077 7.100255e-05
 [515,] 0.0002130077 0.0002130077 7.100255e-05
 [516,] 0.0002130077 0.0002130077 7.100256e-05
 [517,] 0.0002130077 0.0002130077 7.100255e-05
 [518,] 0.0002130077 0.0002130077 7.100255e-05
 [519,] 0.0002130077 0.0002130077 7.100256e-05
 [520,] 0.0002130077 0.0002130077 7.100255e-05
 [521,] 0.0002130077 0.0002130077 7.100255e-05
 [522,] 0.0002130077 0.0002130077 7.100255e-05
 [523,] 0.0002130077 0.0002130077 7.100256e-05
 [524,] 0.0002130077 0.0002130077 7.100255e-05
 [525,] 0.0002130077 0.0002130077 7.100256e-05
 [526,] 0.0002130077 0.0002130077 7.100256e-05
 [527,] 0.0002130077 0.0002130077 7.100256e-05
 [528,] 0.0002130077 0.0002130077 7.100256e-05
 [529,] 0.0002130077 0.0002130077 7.100255e-05
 [530,] 0.0002130077 0.0002130077 7.100256e-05
 [531,] 0.0002130077 0.0002130077 7.100256e-05
 [532,] 0.0002130077 0.0002130077 7.100256e-05
 [533,] 0.0002130077 0.0002130077 7.100256e-05
 [534,] 0.0002130077 0.0002130077 7.100255e-05
 [535,] 0.0002130077 0.0002130077 7.100256e-05
 [536,] 0.0002130077 0.0002130077 7.100256e-05
 [537,] 0.0002130077 0.0002130077 7.100255e-05
 [538,] 0.0002130077 0.0002130077 7.100256e-05
 [539,] 0.0002130077 0.0002130077 7.100255e-05
 [540,] 0.0002130077 0.0002130077 7.100256e-05
 [541,] 0.0002130077 0.0002130077 7.100256e-05
 [542,] 0.0002130077 0.0002130077 7.100256e-05
 [543,] 0.0002130077 0.0002130077 7.100255e-05
 [544,] 0.0002130077 0.0002130077 7.100256e-05
 [545,] 0.0002130077 0.0002130077 7.100256e-05
 [546,] 0.0002130077 0.0002130077 7.100256e-05
 [547,] 0.0002130077 0.0002130077 7.100256e-05
 [548,] 0.0002130077 0.0002130077 7.100255e-05
 [549,] 0.0002130077 0.0002130077 7.100256e-05
 [550,] 0.0002130077 0.0002130077 7.100256e-05
 [551,] 0.0002130077 0.0002130077 7.100256e-05
 [552,] 0.0002130077 0.0002130077 7.100256e-05
 [553,] 0.0002130077 0.0002130077 7.100256e-05
 [554,] 0.0002130077 0.0002130077 7.100256e-05
 [555,] 0.0002130077 0.0002130077 7.100256e-05
 [556,] 0.0002130077 0.0002130077 7.100256e-05
 [557,] 0.0002130077 0.0002130077 7.100256e-05
 [558,] 0.0002130077 0.0002130077 7.100256e-05
 [559,] 0.0002130077 0.0002130077 7.100256e-05
 [560,] 0.0002130077 0.0002130077 7.100255e-05
 [561,] 0.0002130077 0.0002130077 7.100256e-05
 [562,] 0.0002130077 0.0002130077 7.100256e-05
 [563,] 0.0002130077 0.0002130077 7.100256e-05
 [564,] 0.0002130077 0.0002130077 7.100255e-05
 [565,] 0.0002130077 0.0002130077 7.100256e-05
 [566,] 0.0002130077 0.0002130077 7.100256e-05
 [567,] 0.0002130077 0.0002130077 7.100256e-05
 [568,] 0.0002130077 0.0002130077 7.100256e-05
 [569,] 0.0002130077 0.0002130077 7.100256e-05
 [570,] 0.0002130077 0.0002130077 7.100255e-05
 [571,] 0.0002130077 0.0002130077 7.100256e-05
 [572,] 0.0002130077 0.0002130077 7.100255e-05
 [573,] 0.0002130077 0.0002130077 7.100256e-05
 [574,] 0.0002130077 0.0002130077 7.100256e-05
 [575,] 0.0002130077 0.0002130077 7.100256e-05
 [576,] 0.0002130077 0.0002130077 7.100256e-05
 [577,] 0.0002130077 0.0002130077 7.100255e-05
 [578,] 0.0002130077 0.0002130077 7.100255e-05
 [579,] 0.0002130077 0.0002130077 7.100256e-05
 [580,] 0.0002130077 0.0002130077 7.100256e-05
 [581,] 0.0002130077 0.0002130077 7.100256e-05
 [582,] 0.0002130077 0.0002130077 7.100256e-05
 [583,] 0.0002130077 0.0002130077 7.100256e-05
 [584,] 0.0002130077 0.0002130077 7.100256e-05
 [585,] 0.0002130077 0.0002130077 7.100255e-05
 [586,] 0.0002130077 0.0002130077 7.100256e-05
 [587,] 0.0002130077 0.0002130077 7.100256e-05
 [588,] 0.0002130077 0.0002130077 7.100256e-05
 [589,] 0.0002130077 0.0002130077 7.100256e-05
 [590,] 0.0002130077 0.0002130077 7.100256e-05
 [591,] 0.0002130077 0.0002130077 7.100256e-05
 [592,] 0.0002130077 0.0002130077 7.100256e-05
 [593,] 0.0002130077 0.0002130077 7.100256e-05
 [594,] 0.0002130077 0.0002130077 7.100255e-05
 [595,] 0.0002130077 0.0002130077 7.100256e-05
 [596,] 0.0002130077 0.0002130077 7.100255e-05
 [597,] 0.0002130077 0.0002130077 7.100256e-05
 [598,] 0.0002130077 0.0002130077 7.100256e-05
 [599,] 0.0002130077 0.0002130077 7.100256e-05
 [600,] 0.0002130077 0.0002130077 7.100256e-05
 [601,] 0.0002130077 0.0002130077 7.100256e-05
 [602,] 0.0002130077 0.0002130077 7.100256e-05
 [603,] 0.0002130077 0.0002130077 7.100256e-05
 [604,] 0.0002130077 0.0002130077 7.100256e-05
 [605,] 0.0002130077 0.0002130077 7.100256e-05
 [606,] 0.0002130077 0.0002130077 7.100256e-05
 [607,] 0.0002130077 0.0002130077 7.100256e-05
 [608,] 0.0002130077 0.0002130077 7.100256e-05
 [609,] 0.0002130077 0.0002130077 7.100255e-05
 [610,] 0.0002130077 0.0002130077 7.100256e-05
 [611,] 0.0002130077 0.0002130077 7.100256e-05
 [612,] 0.0002130077 0.0002130077 7.100256e-05
 [613,] 0.0002130077 0.0002130077 7.100256e-05
 [614,] 0.0002130077 0.0002130077 7.100256e-05
 [615,] 0.0002130077 0.0002130077 7.100256e-05
 [616,] 0.0002130077 0.0002130077 7.100255e-05
 [617,] 0.0002130077 0.0002130077 7.100256e-05
 [618,] 0.0002130077 0.0002130077 7.100256e-05
 [619,] 0.0002130077 0.0002130077 7.100256e-05
 [620,] 0.0002130077 0.0002130077 7.100256e-05
 [621,] 0.0002130077 0.0002130077 7.100255e-05
 [622,] 0.0002130077 0.0002130077 7.100256e-05
 [623,] 0.0002130077 0.0002130077 7.100256e-05
 [624,] 0.0002130077 0.0002130077 7.100256e-05
 [625,] 0.0002130077 0.0002130077 7.100255e-05
 [626,] 0.0002130077 0.0002130077 7.100256e-05
 [627,] 0.0002130077 0.0002130077 7.100256e-05
 [628,] 0.0002130077 0.0002130077 7.100255e-05
 [629,] 0.0002130077 0.0002130077 7.100256e-05
 [630,] 0.0002130077 0.0002130077 7.100255e-05
 [631,] 0.0002130077 0.0002130077 7.100256e-05
 [632,] 0.0002130077 0.0002130077 7.100256e-05
 [633,] 0.0002130077 0.0002130077 7.100256e-05
 [634,] 0.0002130077 0.0002130077 7.100256e-05
 [635,] 0.0002130077 0.0002130077 7.100256e-05
 [636,] 0.0002130077 0.0002130077 7.100256e-05
 [637,] 0.0002130077 0.0002130077 7.100256e-05
 [638,] 0.0002130077 0.0002130077 7.100256e-05
 [639,] 0.0002130077 0.0002130077 7.100256e-05
 [640,] 0.0002130077 0.0002130077 7.100256e-05
 [641,] 0.0002130077 0.0002130077 7.100256e-05
 [642,] 0.0002130077 0.0002130077 7.100256e-05
 [643,] 0.0002130077 0.0002130077 7.100256e-05
 [644,] 0.0002130077 0.0002130077 7.100256e-05
 [645,] 0.0002130077 0.0002130077 7.100255e-05
 [646,] 0.0002130077 0.0002130077 7.100256e-05
 [647,] 0.0002130077 0.0002130077 7.100256e-05
 [648,] 0.0002130077 0.0002130077 7.100256e-05
 [649,] 0.0002130077 0.0002130077 7.100256e-05
 [650,] 0.0002130077 0.0002130077 7.100256e-05
 [651,] 0.0002130077 0.0002130077 7.100256e-05
 [652,] 0.0002130077 0.0002130077 7.100256e-05
 [653,] 0.0002130077 0.0002130077 7.100256e-05
 [654,] 0.0002130077 0.0002130077 7.100256e-05
 [655,] 0.0002130077 0.0002130077 7.100256e-05
 [656,] 0.0002130077 0.0002130077 7.100256e-05
 [657,] 0.0002130077 0.0002130077 7.100256e-05
 [658,] 0.0002130077 0.0002130077 7.100256e-05
 [659,] 0.0002130077 0.0002130077 7.100255e-05
 [660,] 0.0002130077 0.0002130077 7.100256e-05
 [661,] 0.0002130077 0.0002130077 7.100256e-05
 [662,] 0.0002130077 0.0002130077 7.100255e-05
 [663,] 0.0002130077 0.0002130077 7.100255e-05
 [664,] 0.0002130077 0.0002130077 7.100256e-05
 [665,] 0.0002130077 0.0002130077 7.100256e-05
 [666,] 0.0002130077 0.0002130077 7.100256e-05
 [667,] 0.0002130077 0.0002130077 7.100255e-05
 [668,] 0.0002130077 0.0002130077 7.100256e-05
 [669,] 0.0002130077 0.0002130077 7.100256e-05
 [670,] 0.0002130077 0.0002130077 7.100255e-05
 [671,] 0.0002130077 0.0002130077 7.100255e-05
 [672,] 0.0002130077 0.0002130077 7.100255e-05
 [673,] 0.0002130077 0.0002130077 7.100255e-05
 [674,] 0.0002130077 0.0002130077 7.100255e-05
 [675,] 0.0002130077 0.0002130077 7.100256e-05
 [676,] 0.0002130077 0.0002130077 7.100256e-05
 [677,] 0.0002130077 0.0002130077 7.100256e-05
 [678,] 0.0002130077 0.0002130077 7.100256e-05
 [679,] 0.0002130077 0.0002130077 7.100256e-05
 [680,] 0.0002130077 0.0002130077 7.100256e-05
 [681,] 0.0002130077 0.0002130077 7.100256e-05
 [682,] 0.0002130077 0.0002130077 7.100256e-05
 [683,] 0.0002130077 0.0002130077 7.100256e-05
 [684,] 0.0002130077 0.0002130077 7.100256e-05
 [685,] 0.0002130077 0.0002130077 7.100256e-05
 [686,] 0.0002130077 0.0002130077 7.100256e-05
 [687,] 0.0002130077 0.0002130077 7.100256e-05
 [688,] 0.0002130077 0.0002130077 7.100256e-05
 [689,] 0.0002130077 0.0002130077 7.100256e-05
 [690,] 0.0002130077 0.0002130077 7.100256e-05
 [691,] 0.0002130077 0.0002130077 7.100256e-05
 [692,] 0.0002130077 0.0002130077 7.100256e-05
 [693,] 0.0002130077 0.0002130077 7.100255e-05
 [694,] 0.0002130077 0.0002130077 7.100255e-05
 [695,] 0.0002130077 0.0002130077 7.100256e-05
 [696,] 0.0002130077 0.0002130077 7.100256e-05
 [697,] 0.0002130077 0.0002130077 7.100256e-05
 [698,] 0.0002130077 0.0002130077 7.100256e-05
 [699,] 0.0002130077 0.0002130077 7.100256e-05
 [700,] 0.0002130077 0.0002130077 7.100255e-05
 [701,] 0.0002130077 0.0002130077 7.100256e-05
 [702,] 0.0002130077 0.0002130077 7.100256e-05
 [703,] 0.0002130077 0.0002130077 7.100256e-05
 [704,] 0.0002130077 0.0002130077 7.100256e-05
 [705,] 0.0002130077 0.0002130077 7.100256e-05
 [706,] 0.0002130077 0.0002130077 7.100256e-05
 [707,] 0.0002130077 0.0002130077 7.100256e-05
 [708,] 0.0002130077 0.0002130077 7.100256e-05
 [709,] 0.0002130077 0.0002130077 7.100256e-05
 [710,] 0.0002130077 0.0002130077 7.100256e-05
 [711,] 0.0002130077 0.0002130077 7.100256e-05
 [712,] 0.0002130077 0.0002130077 7.100256e-05
 [713,] 0.0002130077 0.0002130077 7.100256e-05
 [714,] 0.0002130077 0.0002130077 7.100256e-05
 [715,] 0.0002130077 0.0002130077 7.100255e-05
 [716,] 0.0002130077 0.0002130077 7.100256e-05
 [717,] 0.0002130077 0.0002130077 7.100256e-05
 [718,] 0.0002130077 0.0002130077 7.100256e-05
 [719,] 0.0002130077 0.0002130077 7.100256e-05
 [720,] 0.0002130077 0.0002130077 7.100256e-05
 [721,] 0.0002130077 0.0002130077 7.100256e-05
 [722,] 0.0002130077 0.0002130077 7.100256e-05
 [723,] 0.0002130077 0.0002130077 7.100256e-05
 [724,] 0.0002130077 0.0002130077 7.100256e-05
 [725,] 0.0002130077 0.0002130077 7.100255e-05
 [726,] 0.0002130077 0.0002130077 7.100256e-05
 [727,] 0.0002130077 0.0002130077 7.100256e-05
 [728,] 0.0002130077 0.0002130077 7.100255e-05
 [729,] 0.0002130077 0.0002130077 7.100256e-05
 [730,] 0.0002130077 0.0002130077 7.100256e-05
 [731,] 0.0002130077 0.0002130077 7.100256e-05
 [732,] 0.0002130077 0.0002130077 7.100256e-05
 [733,] 0.0002130077 0.0002130077 7.100256e-05
 [734,] 0.0002130077 0.0002130077 7.100256e-05
 [735,] 0.0002130077 0.0002130077 7.100256e-05
 [736,] 0.0002130077 0.0002130077 7.100256e-05
 [737,] 0.0002130077 0.0002130077 7.100255e-05
 [738,] 0.0002130077 0.0002130077 7.100256e-05
 [739,] 0.0002130077 0.0002130077 7.100256e-05
 [740,] 0.0002130077 0.0002130077 7.100256e-05
 [741,] 0.0002130077 0.0002130077 7.100256e-05
 [742,] 0.0002130077 0.0002130077 7.100256e-05
 [743,] 0.0002130077 0.0002130077 7.100256e-05
 [744,] 0.0002130077 0.0002130077 7.100256e-05
 [745,] 0.0002130077 0.0002130077 7.100256e-05
 [746,] 0.0002130077 0.0002130077 7.100256e-05
 [747,] 0.0002130077 0.0002130077 7.100255e-05
 [748,] 0.0002130077 0.0002130077 7.100256e-05
 [749,] 0.0002130077 0.0002130077 7.100256e-05
 [750,] 0.0002130077 0.0002130077 7.100256e-05
 [751,] 0.0002130077 0.0002130077 7.100256e-05
 [752,] 0.0002130077 0.0002130077 7.100255e-05
 [753,] 0.0002130077 0.0002130077 7.100256e-05
 [754,] 0.0002130077 0.0002130077 7.100256e-05
 [755,] 0.0002130077 0.0002130077 7.100256e-05
 [756,] 0.0002130077 0.0002130077 7.100256e-05
 [757,] 0.0002130077 0.0002130077 7.100256e-05
 [758,] 0.0002130077 0.0002130077 7.100256e-05
 [759,] 0.0002130077 0.0002130077 7.100256e-05
 [760,] 0.0002130077 0.0002130077 7.100255e-05
 [761,] 0.0002130077 0.0002130077 7.100256e-05
 [762,] 0.0002130077 0.0002130077 7.100256e-05
 [763,] 0.0002130077 0.0002130077 7.100256e-05
 [764,] 0.0002130077 0.0002130077 7.100255e-05
 [765,] 0.0002130077 0.0002130077 7.100255e-05
 [766,] 0.0002130077 0.0002130077 7.100255e-05
 [767,] 0.0002130077 0.0002130077 7.100255e-05
 [768,] 0.0002130077 0.0002130077 7.100256e-05
 [769,] 0.0002130077 0.0002130077 7.100256e-05
 [770,] 0.0002130077 0.0002130077 7.100256e-05
 [771,] 0.0002130077 0.0002130077 7.100256e-05
 [772,] 0.0002130077 0.0002130077 7.100256e-05
 [773,] 0.0002130077 0.0002130077 7.100256e-05
 [774,] 0.0002130077 0.0002130077 7.100255e-05
 [775,] 0.0002130077 0.0002130077 7.100255e-05
 [776,] 0.0002130077 0.0002130077 7.100256e-05
 [777,] 0.0002130077 0.0002130077 7.100255e-05
 [778,] 0.0002130077 0.0002130077 7.100256e-05
 [779,] 0.0002130077 0.0002130077 7.100256e-05
 [780,] 0.0002130077 0.0002130077 7.100256e-05
 [781,] 0.0002130077 0.0002130077 7.100256e-05
 [782,] 0.0002130077 0.0002130077 7.100256e-05
 [783,] 0.0002130077 0.0002130077 7.100256e-05
 [784,] 0.0002130077 0.0002130077 7.100256e-05
 [785,] 0.0002130077 0.0002130077 7.100256e-05
 [786,] 0.0002130077 0.0002130077 7.100256e-05
 [787,] 0.0002130077 0.0002130077 7.100256e-05
 [788,] 0.0002130077 0.0002130077 7.100256e-05
 [789,] 0.0002130077 0.0002130077 7.100256e-05
 [790,] 0.0002130077 0.0002130077 7.100256e-05
 [791,] 0.0002130077 0.0002130077 7.100256e-05
 [792,] 0.0002130077 0.0002130077 7.100256e-05
 [793,] 0.0002130077 0.0002130077 7.100255e-05
 [794,] 0.0002130077 0.0002130077 7.100256e-05
 [795,] 0.0002130077 0.0002130077 7.100256e-05
 [796,] 0.0002130077 0.0002130077 7.100256e-05
 [797,] 0.0002130077 0.0002130077 7.100256e-05
 [798,] 0.0002130077 0.0002130077 7.100256e-05
 [799,] 0.0002130077 0.0002130077 7.100256e-05
 [800,] 0.0002130077 0.0002130077 7.100256e-05
 [801,] 0.0002130077 0.0002130077 7.100256e-05
 [802,] 0.0002130077 0.0002130077 7.100255e-05
 [803,] 0.0002130077 0.0002130077 7.100256e-05
 [804,] 0.0002130077 0.0002130077 7.100256e-05
 [805,] 0.0002130077 0.0002130077 7.100255e-05
 [806,] 0.0002130077 0.0002130077 7.100255e-05
 [807,] 0.0002130077 0.0002130077 7.100256e-05
 [808,] 0.0002130077 0.0002130077 7.100255e-05
 [809,] 0.0002130077 0.0002130077 7.100255e-05
 [810,] 0.0002130077 0.0002130077 7.100256e-05
 [811,] 0.0002130077 0.0002130077 7.100255e-05
 [812,] 0.0002130077 0.0002130077 7.100256e-05
 [813,] 0.0002130077 0.0002130077 7.100256e-05
 [814,] 0.0002130077 0.0002130077 7.100256e-05
 [815,] 0.0002130077 0.0002130077 7.100255e-05
 [816,] 0.0002130077 0.0002130077 7.100255e-05
 [817,] 0.0002130077 0.0002130077 7.100256e-05
 [818,] 0.0002130077 0.0002130077 7.100255e-05
 [819,] 0.0002130077 0.0002130077 7.100256e-05
 [820,] 0.0002130077 0.0002130077 7.100256e-05
 [821,] 0.0002130077 0.0002130077 7.100256e-05
 [822,] 0.0002130077 0.0002130077 7.100256e-05
 [823,] 0.0002130077 0.0002130077 7.100256e-05
 [824,] 0.0002130077 0.0002130077 7.100256e-05
 [825,] 0.0002130077 0.0002130077 7.100256e-05
 [826,] 0.0002130077 0.0002130077 7.100256e-05
 [827,] 0.0002130077 0.0002130077 7.100256e-05
 [828,] 0.0002130077 0.0002130077 7.100256e-05
 [829,] 0.0002130077 0.0002130077 7.100256e-05
 [830,] 0.0002130077 0.0002130077 7.100256e-05
 [831,] 0.0002130077 0.0002130077 7.100256e-05
 [832,] 0.0002130077 0.0002130077 7.100256e-05
 [833,] 0.0002130077 0.0002130077 7.100256e-05
 [834,] 0.0002130077 0.0002130077 7.100256e-05
 [835,] 0.0002130077 0.0002130077 7.100256e-05
 [836,] 0.0002130077 0.0002130077 7.100256e-05
 [837,] 0.0002130077 0.0002130077 7.100256e-05
 [838,] 0.0002130077 0.0002130077 7.100256e-05
 [839,] 0.0002130077 0.0002130077 7.100256e-05
 [840,] 0.0002130077 0.0002130077 7.100256e-05
 [841,] 0.0002130077 0.0002130077 7.100256e-05
 [842,] 0.0002130077 0.0002130077 7.100256e-05
 [843,] 0.0002130077 0.0002130077 7.100255e-05
 [844,] 0.0002130077 0.0002130077 7.100256e-05
 [845,] 0.0002130077 0.0002130077 7.100256e-05
 [846,] 0.0002130077 0.0002130077 7.100255e-05
 [847,] 0.0002130077 0.0002130077 7.100255e-05
 [848,] 0.0002130077 0.0002130077 7.100256e-05
 [849,] 0.0002130077 0.0002130077 7.100255e-05
 [850,] 0.0002130077 0.0002130077 7.100255e-05
 [851,] 0.0002130077 0.0002130077 7.100255e-05
 [852,] 0.0002130077 0.0002130077 7.100255e-05
 [853,] 0.0002130077 0.0002130077 7.100255e-05
 [854,] 0.0002130077 0.0002130077 7.100255e-05
 [855,] 0.0002130077 0.0002130077 7.100256e-05
 [856,] 0.0002130077 0.0002130077 7.100255e-05
 [857,] 0.0002130077 0.0002130077 7.100255e-05
 [858,] 0.0002130077 0.0002130077 7.100256e-05
 [859,] 0.0002130077 0.0002130077 7.100256e-05
 [860,] 0.0002130077 0.0002130077 7.100255e-05
 [861,] 0.0002130077 0.0002130077 7.100256e-05
 [862,] 0.0002130077 0.0002130077 7.100255e-05
 [863,] 0.0002130077 0.0002130077 7.100256e-05
 [864,] 0.0002130077 0.0002130077 7.100255e-05
 [865,] 0.0002130077 0.0002130077 7.100255e-05
 [866,] 0.0002130077 0.0002130077 7.100255e-05
 [867,] 0.0002130077 0.0002130077 7.100255e-05
 [868,] 0.0002130077 0.0002130077 7.100255e-05
 [869,] 0.0002130077 0.0002130077 7.100255e-05
 [870,] 0.0002130077 0.0002130077 7.100256e-05
 [871,] 0.0002130077 0.0002130077 7.100256e-05
 [872,] 0.0002130077 0.0002130077 7.100255e-05
 [873,] 0.0002130077 0.0002130077 7.100256e-05
 [874,] 0.0002130077 0.0002130077 7.100256e-05
 [875,] 0.0002130077 0.0002130077 7.100256e-05
 [876,] 0.0002130077 0.0002130077 7.100256e-05
 [877,] 0.0002130077 0.0002130077 7.100255e-05
 [878,] 0.0002130077 0.0002130077 7.100255e-05
 [879,] 0.0002130077 0.0002130077 7.100255e-05
 [880,] 0.0002130077 0.0002130077 7.100255e-05
 [881,] 0.0002130077 0.0002130077 7.100255e-05
 [882,] 0.0002130077 0.0002130077 7.100255e-05
 [883,] 0.0002130077 0.0002130077 7.100256e-05
 [884,] 0.0002130077 0.0002130077 7.100255e-05
 [885,] 0.0002130077 0.0002130077 7.100256e-05
 [886,] 0.0002130077 0.0002130077 7.100256e-05
 [887,] 0.0002130077 0.0002130077 7.100256e-05
 [888,] 0.0002130077 0.0002130077 7.100255e-05
 [889,] 0.0002130077 0.0002130077 7.100255e-05
 [890,] 0.0002130077 0.0002130077 7.100256e-05
 [891,] 0.0002130077 0.0002130077 7.100255e-05
 [892,] 0.0002130077 0.0002130077 7.100256e-05
 [893,] 0.0002130077 0.0002130077 7.100256e-05
 [894,] 0.0002130077 0.0002130077 7.100256e-05
 [895,] 0.0002130077 0.0002130077 7.100256e-05
 [896,] 0.0002130077 0.0002130077 7.100256e-05
 [897,] 0.0002130077 0.0002130077 7.100256e-05
 [898,] 0.0002130077 0.0002130077 7.100256e-05
 [899,] 0.0002130077 0.0002130077 7.100255e-05
 [900,] 0.0002130077 0.0002130077 7.100256e-05
 [901,] 0.0002130077 0.0002130077 7.100255e-05
 [902,] 0.0002130077 0.0002130077 7.100255e-05
 [903,] 0.0002130077 0.0002130077 7.100255e-05
 [904,] 0.0002130077 0.0002130077 7.100255e-05
 [905,] 0.0002130077 0.0002130077 7.100256e-05
 [906,] 0.0002130077 0.0002130077 7.100255e-05
 [907,] 0.0002130077 0.0002130077 7.100256e-05
 [908,] 0.0002130077 0.0002130077 7.100255e-05
 [909,] 0.0002130077 0.0002130077 7.100255e-05
 [910,] 0.0002130077 0.0002130077 7.100255e-05
 [911,] 0.0002130077 0.0002130077 7.100255e-05
 [912,] 0.0002130077 0.0002130077 7.100256e-05
 [913,] 0.0002130077 0.0002130077 7.100255e-05
 [914,] 0.0002130077 0.0002130077 7.100255e-05
 [915,] 0.0002130077 0.0002130077 7.100256e-05
 [916,] 0.0002130077 0.0002130077 7.100255e-05
 [917,] 0.0002130077 0.0002130077 7.100255e-05
 [918,] 0.0002130077 0.0002130077 7.100255e-05
 [919,] 0.0002130077 0.0002130077 7.100255e-05
 [920,] 0.0002130077 0.0002130077 7.100255e-05
 [921,] 0.0002130077 0.0002130077 7.100255e-05
 [922,] 0.0002130077 0.0002130077 7.100256e-05
 [923,] 0.0002130077 0.0002130077 7.100256e-05
 [924,] 0.0002130077 0.0002130077 7.100256e-05
 [925,] 0.0002130077 0.0002130077 7.100256e-05
 [926,] 0.0002130077 0.0002130077 7.100255e-05
 [927,] 0.0002130077 0.0002130077 7.100256e-05
 [928,] 0.0002130077 0.0002130077 7.100256e-05
 [929,] 0.0002130077 0.0002130077 7.100256e-05
 [930,] 0.0002130077 0.0002130077 7.100256e-05
 [931,] 0.0002130077 0.0002130077 7.100256e-05
 [932,] 0.0002130077 0.0002130077 7.100256e-05
 [933,] 0.0002130077 0.0002130077 7.100256e-05
 [934,] 0.0002130077 0.0002130077 7.100255e-05
 [935,] 0.0002130077 0.0002130077 7.100255e-05
 [936,] 0.0002130077 0.0002130077 7.100255e-05
 [937,] 0.0002130077 0.0002130077 7.100256e-05
 [938,] 0.0002130077 0.0002130077 7.100255e-05
 [939,] 0.0002130077 0.0002130077 7.100256e-05
 [940,] 0.0002130077 0.0002130077 7.100256e-05
 [941,] 0.0002130077 0.0002130077 7.100255e-05
 [942,] 0.0002130077 0.0002130077 7.100255e-05
 [943,] 0.0002130077 0.0002130077 7.100256e-05
 [944,] 0.0002130077 0.0002130077 7.100255e-05
 [945,] 0.0002130077 0.0002130077 7.100256e-05
 [946,] 0.0002130077 0.0002130077 7.100256e-05
 [947,] 0.0002130077 0.0002130077 7.100255e-05
 [948,] 0.0002130077 0.0002130077 7.100256e-05
 [949,] 0.0002130077 0.0002130077 7.100256e-05
 [950,] 0.0002130077 0.0002130077 7.100256e-05
 [951,] 0.0002130077 0.0002130077 7.100256e-05
 [952,] 0.0002130077 0.0002130077 7.100255e-05
 [953,] 0.0002130077 0.0002130077 7.100255e-05
 [954,] 0.0002130077 0.0002130077 7.100255e-05
 [955,] 0.0002130077 0.0002130077 7.100255e-05
 [956,] 0.0002130077 0.0002130077 7.100256e-05
 [957,] 0.0002130077 0.0002130077 7.100256e-05
 [958,] 0.0002130077 0.0002130077 7.100256e-05
 [959,] 0.0002130077 0.0002130077 7.100256e-05
 [960,] 0.0002130077 0.0002130077 7.100255e-05
 [961,] 0.0002130077 0.0002130077 7.100256e-05
 [962,] 0.0002130077 0.0002130077 7.100256e-05
 [963,] 0.0002130077 0.0002130077 7.100255e-05
 [964,] 0.0002130077 0.0002130077 7.100256e-05
 [965,] 0.0002130077 0.0002130077 7.100255e-05
 [966,] 0.0002130077 0.0002130077 7.100256e-05
 [967,] 0.0002130077 0.0002130077 7.100255e-05
 [968,] 0.0002130077 0.0002130077 7.100256e-05
 [969,] 0.0002130077 0.0002130077 7.100256e-05
 [970,] 0.0002130077 0.0002130077 7.100255e-05
 [971,] 0.0002130077 0.0002130077 7.100255e-05
 [972,] 0.0002130077 0.0002130077 7.100255e-05
 [973,] 0.0002130077 0.0002130077 7.100255e-05
 [974,] 0.0002130077 0.0002130077 7.100255e-05
 [975,] 0.0002130077 0.0002130077 7.100255e-05
 [976,] 0.0002130077 0.0002130077 7.100256e-05
 [977,] 0.0002130077 0.0002130077 7.100255e-05
 [978,] 0.0002130077 0.0002130077 7.100255e-05
 [979,] 0.0002130077 0.0002130077 7.100255e-05
 [980,] 0.0002130077 0.0002130077 7.100255e-05
 [981,] 0.0002130077 0.0002130077 7.100256e-05
 [982,] 0.0002130077 0.0002130077 7.100256e-05
 [983,] 0.0002130077 0.0002130077 7.100256e-05
 [984,] 0.0002130077 0.0002130077 7.100256e-05
 [985,] 0.0002130077 0.0002130077 7.100256e-05
 [986,] 0.0002130077 0.0002130077 7.100256e-05
 [987,] 0.0002130077 0.0002130077 7.100256e-05
 [988,] 0.0002130077 0.0002130077 7.100256e-05
 [989,] 0.0002130077 0.0002130077 7.100256e-05
 [990,] 0.0002130077 0.0002130077 7.100255e-05
 [991,] 0.0002130077 0.0002130077 7.100256e-05
 [992,] 0.0002130077 0.0002130077 7.100256e-05
 [993,] 0.0002130077 0.0002130077 7.100256e-05
 [994,] 0.0002130077 0.0002130077 7.100256e-05
 [995,] 0.0002130077 0.0002130077 7.100256e-05
 [996,] 0.0002130077 0.0002130077 7.100256e-05
 [997,] 0.0002130077 0.0002130077 7.100256e-05
 [998,] 0.0002130077 0.0002130077 7.100256e-05
 [999,] 0.0002130077 0.0002130077 7.100255e-05
[1000,] 0.0002130077 0.0002130077 7.100256e-05
[1001,] 0.0002130077 0.0002130077 7.100256e-05
[1002,] 0.0002130077 0.0002130077 7.100256e-05
[1003,] 0.0002130077 0.0002130077 7.100256e-05
[1004,] 0.0002130077 0.0002130077 7.100256e-05
[1005,] 0.0002130077 0.0002130077 7.100256e-05
[1006,] 0.0002130077 0.0002130077 7.100256e-05
[1007,] 0.0002130077 0.0002130077 7.100257e-05
[1008,] 0.0002130077 0.0002130077 7.100257e-05
[1009,] 0.0002130077 0.0002130077 7.100257e-05
[1010,] 0.0002130077 0.0002130077 7.100257e-05
[1011,] 0.0002130077 0.0002130077 7.100257e-05
[1012,] 0.0002130077 0.0002130077 7.100256e-05
[1013,] 0.0002130077 0.0002130077 7.100257e-05
[1014,] 0.0002130077 0.0002130077 7.100256e-05
[1015,] 0.0002130077 0.0002130077 7.100256e-05
[1016,] 0.0002130077 0.0002130077 7.100255e-05
[1017,] 0.0002130077 0.0002130077 7.100256e-05
[1018,] 0.0002130077 0.0002130077 7.100256e-05
[1019,] 0.0002130077 0.0002130077 7.100255e-05
[1020,] 0.0002130077 0.0002130077 7.100256e-05
[1021,] 0.0002130077 0.0002130077 7.100256e-05
[1022,] 0.0002130077 0.0002130077 7.100256e-05
[1023,] 0.0002130077 0.0002130077 7.100256e-05
[1024,] 0.0264423260 0.0002130077 4.583129e-03
[1025,] 0.0002130077 0.0002130077 7.100255e-05
[1026,] 0.0002130077 0.0002130077 7.100255e-05
[1027,] 0.0002130077 0.0002130077 7.100255e-05
[1028,] 0.0002130077 0.0002130077 7.100256e-05
[1029,] 0.1022113157 0.0002130077 4.664957e-02
[1030,] 0.0433341195 0.0002130077 5.825943e-02
[1031,] 0.0002130077 0.0002130077 7.100255e-05
[1032,] 0.0290842416 0.0002130077 4.069519e-02
[1033,] 0.0636242800 0.0002130077 9.786444e-02
[1034,] 0.0002130077 0.0002130077 7.100256e-05
[1035,] 0.0002130077 0.0002130077 7.100256e-05
[1036,] 0.0210363980 0.0002130077 1.517533e-02
[1037,] 0.0002130077 0.0002130077 7.100256e-05
[1038,] 0.0002130077 0.0002130077 7.100256e-05
[1039,] 0.0441051385 0.0002130077 6.946412e-02
[1040,] 0.0002130077 0.0002130077 7.100256e-05
[1041,] 0.0002130077 0.0002130077 7.100255e-05
[1042,] 0.0274506606 0.0002130077 4.649744e-02
[1043,] 0.0339172266 0.0002130077 5.939641e-02
[1044,] 0.0002130077 0.0002130077 7.100256e-05
[1045,] 0.0002130077 0.0002130077 7.100256e-05
[1046,] 0.0002130077 0.0002130077 7.100256e-05
[1047,] 0.0002130077 0.0002130077 7.100256e-05
[1048,] 0.0002130077 0.0002130077 7.100256e-05
[1049,] 0.0281574787 0.0002130077 5.347395e-02
[1050,] 0.0002130077 0.0002130077 7.100256e-05
[1051,] 0.0002130077 0.0002130077 7.100256e-05
[1052,] 0.0260840219 0.0002130077 2.961398e-02
[1053,] 0.0002130077 0.0002130077 7.100256e-05
[1054,] 0.0081464024 0.0002130077 7.100256e-05
[1055,] 0.0002130077 0.0002130077 7.100256e-05
[1056,] 0.0002130077 0.0002130077 7.100256e-05
[1057,] 0.0002130077 0.0002130077 7.100255e-05
[1058,] 0.0002130077 0.0002130077 7.100256e-05
[1059,] 0.0002130077 0.0002130077 7.100255e-05
[1060,] 0.0002130077 0.0002130077 7.100255e-05
[1061,] 0.0002130077 0.0002130077 7.100256e-05
[1062,] 0.0002130077 0.0002130077 7.100256e-05
[1063,] 0.0002130077 0.0002130077 7.100256e-05
[1064,] 0.0073123167 0.0002130077 1.683237e-02
[1065,] 0.0002130077 0.0002130077 7.100255e-05
[1066,] 0.0002130077 0.0002130077 7.100256e-05
[1067,] 0.0002130077 0.0002130077 7.100256e-05
[1068,] 0.0002130077 0.0002130077 7.100256e-05
[1069,] 0.0002130077 0.0002130077 7.100255e-05
[1070,] 0.0002130077 0.0002130077 7.100256e-05
[1071,] 0.0002130077 0.0002130077 7.100256e-05
[1072,] 0.0002130077 0.0002130077 7.100256e-05
[1073,] 0.0002130077 0.0002130077 7.100256e-05
[1074,] 0.0002130077 0.0002130077 7.100255e-05
[1075,] 0.0002130077 0.0002130077 7.100256e-05
[1076,] 0.0002130077 0.0002130077 7.100256e-05
[1077,] 0.0002130077 0.0002130077 7.100255e-05
[1078,] 0.0002130077 0.0002130077 7.100256e-05
[1079,] 0.0002130077 0.0002130077 7.100256e-05
[1080,] 0.0002130077 0.0002130077 7.100256e-05
[1081,] 0.0002130077 0.0002130077 7.100255e-05
[1082,] 0.0002130077 0.0002130077 7.100255e-05
[1083,] 0.0002130077 0.0002130077 7.100256e-05
[1084,] 0.0002130077 0.0002130077 7.100256e-05
[1085,] 0.0002130077 0.0002130077 7.100255e-05
[1086,] 0.0002130077 0.0002130077 7.100255e-05
[1087,] 0.0002130077 0.0002130077 7.100256e-05
[1088,] 0.0002130077 0.0002130077 7.100256e-05
[1089,] 0.0002130077 0.0002130077 7.100256e-05
[1090,] 0.0002130077 0.0002130077 7.100255e-05
[1091,] 0.0002130077 0.0002130077 7.100256e-05
[1092,] 0.0002130077 0.0002130077 7.100256e-05
[1093,] 0.0002130077 0.0002130077 7.100255e-05
[1094,] 0.0002130077 0.0002130077 7.100256e-05
[1095,] 0.0002130077 0.0002130077 7.100255e-05
[1096,] 0.0002130077 0.0002130077 7.100256e-05
[1097,] 0.0002130077 0.0002130077 7.100256e-05
[1098,] 0.0002130077 0.0002130077 7.100256e-05
[1099,] 0.0002130077 0.0002130077 7.100256e-05
[1100,] 0.0002130077 0.0002130077 7.100256e-05
[1101,] 0.0002130077 0.0002130077 7.100256e-05
[1102,] 0.0002130077 0.0002130077 7.100256e-05
[1103,] 0.0002130077 0.0002130077 7.100256e-05
[1104,] 0.0002130077 0.0002130077 7.100256e-05
[1105,] 0.0002130077 0.0002130077 7.100256e-05
[1106,] 0.0002130077 0.0002130077 7.100256e-05
[1107,] 0.0002130077 0.0002130077 7.100256e-05
[1108,] 0.0002130077 0.0002130077 7.100256e-05
[1109,] 0.0002130077 0.0002130077 7.100255e-05
[1110,] 0.0002130077 0.0002130077 7.100256e-05
[1111,] 0.0002130077 0.0002130077 7.100256e-05
[1112,] 0.0002130077 0.0002130077 7.100256e-05
[1113,] 0.0002130077 0.0002130077 7.100256e-05
[1114,] 0.0002130077 0.0002130077 7.100255e-05
[1115,] 0.0002130077 0.0002130077 7.100256e-05
[1116,] 0.0002130077 0.0002130077 7.100256e-05
[1117,] 0.0002130077 0.0002130077 7.100256e-05
[1118,] 0.0002130077 0.0002130077 7.100255e-05
[1119,] 0.0002130077 0.0002130077 7.100256e-05
[1120,] 0.0002130077 0.0002130077 7.100256e-05
[1121,] 0.0002130077 0.0002130077 7.100255e-05
[1122,] 0.0002130077 0.0002130077 7.100256e-05
[1123,] 0.0002130077 0.0002130077 7.100255e-05
[1124,] 0.0002130077 0.0002130077 7.100256e-05
[1125,] 0.0002130077 0.0002130077 7.100256e-05
[1126,] 0.0002130077 0.0002130077 7.100256e-05
[1127,] 0.0002130077 0.0002130077 7.100256e-05
[1128,] 0.0002130077 0.0002130077 7.100256e-05
[1129,] 0.0002130077 0.0002130077 7.100256e-05
[1130,] 0.0002130077 0.0002130077 7.100256e-05
[1131,] 0.0002130077 0.0002130077 7.100255e-05
[1132,] 0.0002130077 0.0002130077 7.100256e-05
[1133,] 0.0002130077 0.0002130077 7.100256e-05
[1134,] 0.0002130077 0.0002130077 7.100256e-05
[1135,] 0.0002130077 0.0002130077 7.100256e-05
[1136,] 0.0002130077 0.0002130077 7.100256e-05
[1137,] 0.0002130077 0.0002130077 7.100256e-05
[1138,] 0.0002130077 0.0002130077 7.100256e-05
[1139,] 0.0002130077 0.0002130077 7.100255e-05
[1140,] 0.0002130077 0.0002130077 7.100256e-05
[1141,] 0.0002130077 0.0002130077 7.100256e-05
[1142,] 0.0002130077 0.0002130077 7.100256e-05
[1143,] 0.0002130077 0.0002130077 7.100256e-05
[1144,] 0.0002130077 0.0002130077 7.100256e-05
[1145,] 0.0002130077 0.0002130077 7.100256e-05
[1146,] 0.0002130077 0.0002130077 7.100256e-05
[1147,] 0.0002130077 0.0002130077 7.100255e-05
[1148,] 0.0002130077 0.0002130077 7.100256e-05
[1149,] 0.0002130077 0.0002130077 7.100256e-05
[1150,] 0.0002130077 0.0002130077 7.100256e-05
[1151,] 0.0002130077 0.0002130077 7.100256e-05
[1152,] 0.0002130077 0.0002130077 7.100256e-05
[1153,] 0.0002130077 0.0002130077 7.100255e-05
[1154,] 0.0002130077 0.0002130077 7.100256e-05
[1155,] 0.0002130077 0.0002130077 7.100256e-05
[1156,] 0.0002130077 0.0002130077 7.100256e-05
[1157,] 0.0002130077 0.0002130077 7.100256e-05
[1158,] 0.0002130077 0.0002130077 7.100255e-05
[1159,] 0.0002130077 0.0002130077 7.100256e-05
[1160,] 0.0002130077 0.0002130077 7.100256e-05
[1161,] 0.0002130077 0.0002130077 7.100256e-05
[1162,] 0.0002130077 0.0002130077 7.100256e-05
[1163,] 0.0002130077 0.0002130077 7.100255e-05
[1164,] 0.0002130077 0.0002130077 7.100255e-05
[1165,] 0.0002130077 0.0002130077 7.100256e-05
[1166,] 0.0002130077 0.0002130077 7.100256e-05
[1167,] 0.0002130077 0.0002130077 7.100255e-05
[1168,] 0.0002130077 0.0002130077 7.100256e-05
[1169,] 0.0002130077 0.0002130077 7.100255e-05
[1170,] 0.0002130077 0.0002130077 7.100255e-05
[1171,] 0.0002130077 0.0002130077 7.100255e-05
[1172,] 0.0002130077 0.0002130077 7.100256e-05
[1173,] 0.0002130077 0.0002130077 7.100255e-05
[1174,] 0.0002130077 0.0002130077 7.100255e-05
[1175,] 0.0002130077 0.0002130077 7.100255e-05
[1176,] 0.0002130077 0.0002130077 7.100256e-05
[1177,] 0.0002130077 0.0002130077 7.100256e-05
[1178,] 0.0002130077 0.0002130077 7.100256e-05
[1179,] 0.0002130077 0.0002130077 7.100256e-05
[1180,] 0.0002130077 0.0002130077 7.100256e-05
[1181,] 0.0002130077 0.0002130077 7.100256e-05
[1182,] 0.0002130077 0.0002130077 7.100256e-05
[1183,] 0.0002130077 0.0002130077 7.100256e-05
[1184,] 0.0002130077 0.0002130077 7.100255e-05
[1185,] 0.0002130077 0.0002130077 7.100255e-05
[1186,] 0.0002130077 0.0002130077 7.100256e-05
[1187,] 0.0002130077 0.0002130077 7.100256e-05
[1188,] 0.0002130077 0.0002130077 7.100255e-05
[1189,] 0.0002130077 0.0002130077 7.100256e-05
[1190,] 0.0002130077 0.0002130077 7.100256e-05
[1191,] 0.0002130077 0.0002130077 7.100256e-05
[1192,] 0.0002130077 0.0002130077 7.100256e-05
[1193,] 0.0002130077 0.0002130077 7.100256e-05
[1194,] 0.0002130077 0.0002130077 7.100256e-05
[1195,] 0.0002130077 0.0002130077 7.100256e-05
[1196,] 0.0002130077 0.0002130077 7.100256e-05
[1197,] 0.0002130077 0.0002130077 7.100256e-05
[1198,] 0.0002130077 0.0002130077 7.100255e-05
[1199,] 0.0002130077 0.0002130077 7.100256e-05
[1200,] 0.0002130077 0.0002130077 7.100256e-05
[1201,] 0.0002130077 0.0002130077 7.100256e-05
[1202,] 0.0002130077 0.0002130077 7.100256e-05
[1203,] 0.0002130077 0.0002130077 7.100256e-05
[1204,] 0.0002130077 0.0002130077 7.100256e-05
[1205,] 0.0002130077 0.0002130077 7.100256e-05
[1206,] 0.0002130077 0.0002130077 7.100255e-05
[1207,] 0.0002130077 0.0002130077 7.100256e-05
[1208,] 0.0002130077 0.0002130077 7.100256e-05
[1209,] 0.0002130077 0.0002130077 7.100256e-05
[1210,] 0.0002130077 0.0002130077 7.100256e-05
[1211,] 0.0002130077 0.0002130077 7.100256e-05
[1212,] 0.0002130077 0.0002130077 7.100256e-05
[1213,] 0.0002130077 0.0002130077 7.100256e-05
[1214,] 0.0002130077 0.0002130077 7.100256e-05
[1215,] 0.0002130077 0.0002130077 7.100256e-05
[1216,] 0.0002130077 0.0002130077 7.100256e-05
[1217,] 0.0002130077 0.0002130077 7.100256e-05
[1218,] 0.0002130077 0.0002130077 7.100256e-05
[1219,] 0.0002130077 0.0002130077 7.100256e-05
[1220,] 0.0002130077 0.0002130077 7.100256e-05
[1221,] 0.0002130077 0.0002130077 7.100256e-05
[1222,] 0.0002130077 0.0002130077 7.100256e-05
[1223,] 0.0002130077 0.0002130077 7.100256e-05
[1224,] 0.0002130077 0.0002130077 7.100256e-05
[1225,] 0.0002130077 0.0002130077 7.100256e-05
[1226,] 0.0002130077 0.0002130077 7.100256e-05
[1227,] 0.0002130077 0.0002130077 7.100256e-05
[1228,] 0.0002130077 0.0002130077 7.100256e-05
[1229,] 0.0002130077 0.0002130077 7.100256e-05
[1230,] 0.0002130077 0.0002130077 7.100256e-05
[1231,] 0.0002130077 0.0002130077 7.100256e-05
[1232,] 0.0002130077 0.0002130077 7.100255e-05
[1233,] 0.0002130077 0.0002130077 7.100256e-05
[1234,] 0.0002130077 0.0002130077 7.100255e-05
[1235,] 0.0002130077 0.0002130077 7.100256e-05
[1236,] 0.0002130077 0.0002130077 7.100256e-05
[1237,] 0.0002130077 0.0002130077 7.100256e-05
[1238,] 0.0002130077 0.0002130077 7.100256e-05
[1239,] 0.0002130077 0.0002130077 7.100256e-05
[1240,] 0.0002130077 0.0002130077 7.100256e-05
[1241,] 0.0002130077 0.0002130077 7.100256e-05
[1242,] 0.0002130077 0.0002130077 7.100256e-05
[1243,] 0.0002130077 0.0002130077 7.100256e-05
[1244,] 0.0002130077 0.0002130077 7.100256e-05
[1245,] 0.0002130077 0.0002130077 7.100256e-05
[1246,] 0.0002130077 0.0002130077 7.100256e-05
[1247,] 0.0002130077 0.0002130077 7.100256e-05
[1248,] 0.0002130077 0.0002130077 7.100256e-05
[1249,] 0.0002130077 0.0002130077 7.100256e-05
[1250,] 0.0002130077 0.0002130077 7.100256e-05
[1251,] 0.0002130077 0.0002130077 7.100256e-05
[1252,] 0.0002130077 0.0002130077 7.100256e-05
[1253,] 0.0002130077 0.0002130077 7.100256e-05
[1254,] 0.0002130077 0.0002130077 7.100255e-05
[1255,] 0.0002130077 0.0002130077 7.100256e-05
[1256,] 0.0002130077 0.0002130077 7.100256e-05
[1257,] 0.0002130077 0.0002130077 7.100256e-05
[1258,] 0.0002130077 0.0002130077 7.100256e-05
[1259,] 0.0002130077 0.0002130077 7.100256e-05
[1260,] 0.0002130077 0.0002130077 7.100256e-05
[1261,] 0.0002130077 0.0002130077 7.100256e-05
[1262,] 0.0002130077 0.0002130077 7.100256e-05
[1263,] 0.0002130077 0.0002130077 7.100256e-05
[1264,] 0.0002130077 0.0002130077 7.100257e-05
[1265,] 0.0002130077 0.0002130077 7.100257e-05
[1266,] 0.0002130077 0.0002130077 7.100256e-05
[1267,] 0.0002130077 0.0002130077 7.100256e-05
[1268,] 0.0002130077 0.0002130077 7.100256e-05
[1269,] 0.0002130077 0.0002130077 7.100256e-05
[1270,] 0.0002130077 0.0002130077 7.100256e-05
[1271,] 0.0002130077 0.0002130077 7.100255e-05
[1272,] 0.0002130077 0.0002130077 7.100256e-05
[1273,] 0.0002130077 0.0002130077 7.100256e-05
[1274,] 0.0002130077 0.0002130077 7.100256e-05
[1275,] 0.0002130077 0.0002130077 7.100256e-05
[1276,] 0.0002130077 0.0002130077 7.100256e-05
[1277,] 0.0002130077 0.0002130077 7.100256e-05
[1278,] 0.0002130077 0.0002130077 7.100256e-05
[1279,] 0.0002130077 0.0002130077 7.100256e-05
[1280,] 0.0002130077 0.0002130077 7.100256e-05
[1281,] 0.0002130077 0.0002130077 7.100256e-05
[1282,] 0.0002130077 0.0002130077 7.100256e-05
[1283,] 0.0002130077 0.0002130077 7.100256e-05
[1284,] 0.0002130077 0.0002130077 7.100256e-05
[1285,] 0.0002130077 0.0002130077 7.100256e-05
[1286,] 0.0002130077 0.0002130077 7.100256e-05
[1287,] 0.0002130077 0.0002130077 7.100256e-05
[1288,] 0.0002130077 0.0002130077 7.100256e-05
[1289,] 0.0002130077 0.0002130077 7.100256e-05
[1290,] 0.0002130077 0.0002130077 7.100256e-05
[1291,] 0.0002130077 0.0002130077 7.100256e-05
[1292,] 0.0002130077 0.0002130077 7.100256e-05
[1293,] 0.0002130077 0.0002130077 7.100256e-05
[1294,] 0.0002130077 0.0002130077 7.100256e-05
[1295,] 0.0002130077 0.0002130077 2.352433e-04
[1296,] 0.0002130077 0.0002130077 7.100256e-05
[1297,] 0.0002130077 0.0002130077 7.100256e-05
[1298,] 0.0002130077 0.0002130077 7.100256e-05
[1299,] 0.0002130077 0.0002130077 7.100256e-05
[1300,] 0.0002130077 0.0002130077 7.100256e-05
[1301,] 0.0002130077 0.0002130077 7.100256e-05
[1302,] 0.0002130077 0.0002130077 7.100256e-05
[1303,] 0.0002130077 0.0002130077 7.100255e-05
[1304,] 0.0002130077 0.0002130077 7.100256e-05
[1305,] 0.0002130077 0.0002130077 7.100256e-05
[1306,] 0.0002130077 0.0002130077 7.100256e-05
[1307,] 0.0002130077 0.0002130077 7.100256e-05
[1308,] 0.0002130077 0.0002130077 7.100256e-05
[1309,] 0.0002130077 0.0002130077 7.100256e-05
[1310,] 0.0002130077 0.0002130077 7.100255e-05
[1311,] 0.0002130077 0.0002130077 7.100255e-05
[1312,] 0.0002130077 0.0002130077 7.100256e-05
[1313,] 0.0002130077 0.0002130077 7.100256e-05
[1314,] 0.0002130077 0.0002130077 7.100256e-05
[1315,] 0.0002130077 0.0002130077 7.100256e-05
[1316,] 0.0002130077 0.0002130077 7.100256e-05
[1317,] 0.0002130077 0.0002130077 7.100256e-05
[1318,] 0.0002130077 0.0002130077 7.100256e-05
[1319,] 0.0002130077 0.0002130077 7.100256e-05
[1320,] 0.0002130077 0.0002130077 7.100256e-05
[1321,] 0.0002130077 0.0002130077 7.100256e-05
[1322,] 0.0002130077 0.0002130077 7.100256e-05
[1323,] 0.0002130077 0.0002130077 7.100256e-05
[1324,] 0.0002130077 0.0002130077 7.100256e-05
[1325,] 0.0002130077 0.0002130077 7.100256e-05
[1326,] 0.0002130077 0.0002130077 7.100256e-05
[1327,] 0.0002130077 0.0002130077 7.100256e-05
[1328,] 0.0002130077 0.0002130077 7.100255e-05
[1329,] 0.0002130077 0.0002130077 7.100255e-05
[1330,] 0.0002130077 0.0002130077 7.100256e-05
[1331,] 0.0002130077 0.0002130077 7.100257e-05
[1332,] 0.0002130077 0.0002130077 7.100256e-05
[1333,] 0.0002130077 0.0002130077 7.100255e-05
[1334,] 0.0002130077 0.0002130077 7.100255e-05
[1335,] 0.0002130077 0.0002130077 7.100255e-05
[1336,] 0.0002130077 0.0002130077 7.100255e-05
[1337,] 0.0002130077 0.0002130077 7.100256e-05
[1338,] 0.0002130077 0.0002130077 7.100255e-05
[1339,] 0.0002130077 0.0002130077 7.100256e-05
[1340,] 0.0002130077 0.0002130077 7.100256e-05
[1341,] 0.0002130077 0.0002130077 7.100256e-05
[1342,] 0.0002130077 0.0002130077 7.100256e-05
[1343,] 0.0002130077 0.0002130077 7.100256e-05
[1344,] 0.0002130077 0.0002130077 7.100256e-05
[1345,] 0.0002130077 0.0002130077 7.100256e-05
[1346,] 0.0002130077 0.0002130077 7.100256e-05
[1347,] 0.0002130077 0.0002130077 7.100255e-05
[1348,] 0.0002130077 0.0002130077 7.100256e-05
[1349,] 0.0002130077 0.0002130077 7.100256e-05
[1350,] 0.0002130077 0.0002130077 7.100255e-05
[1351,] 0.0002130077 0.0002130077 7.100256e-05
[1352,] 0.0002130077 0.0002130077 7.100256e-05
[1353,] 0.0002130077 0.0002130077 7.100256e-05
[1354,] 0.0002130077 0.0002130077 7.100256e-05
[1355,] 0.0002130077 0.0002130077 7.100256e-05
[1356,] 0.0002130077 0.0002130077 7.100256e-05
[1357,] 0.0002130077 0.0002130077 7.100256e-05
[1358,] 0.0002130077 0.0002130077 7.100256e-05
[1359,] 0.0002130077 0.0002130077 7.100256e-05
[1360,] 0.0002130077 0.0002130077 7.100256e-05
[1361,] 0.0002130077 0.0002130077 7.100255e-05
[1362,] 0.0002130077 0.0002130077 7.100256e-05
[1363,] 0.0002130077 0.0002130077 7.100256e-05
[1364,] 0.0002130077 0.0002130077 7.100256e-05
[1365,] 0.0002130077 0.0002130077 7.100256e-05
[1366,] 0.0002130077 0.0002130077 7.100256e-05
[1367,] 0.0002130077 0.0002130077 7.100256e-05
[1368,] 0.0002130077 0.0002130077 7.100256e-05
[1369,] 0.0002130077 0.0002130077 7.100256e-05
[1370,] 0.0002130077 0.0002130077 7.100256e-05
[1371,] 0.0002130077 0.0002130077 7.100256e-05
[1372,] 0.0002130077 0.0002130077 7.100255e-05
[1373,] 0.0002130077 0.0002130077 7.100256e-05
[1374,] 0.0002130077 0.0002130077 7.100255e-05
[1375,] 0.0002130077 0.0002130077 7.100256e-05
[1376,] 0.0002130077 0.0002130077 7.100255e-05
[1377,] 0.0002130077 0.0002130077 7.100256e-05
[1378,] 0.0002130077 0.0002130077 7.100256e-05
[1379,] 0.0002130077 0.0002130077 7.100256e-05
[1380,] 0.0002130077 0.0002130077 7.100256e-05
[1381,] 0.0002130077 0.0002130077 7.100255e-05
[1382,] 0.0002130077 0.0002130077 7.100256e-05
[1383,] 0.0002130077 0.0002130077 7.100256e-05
[1384,] 0.0002130077 0.0002130077 7.100255e-05
[1385,] 0.0002130077 0.0002130077 7.100256e-05
[1386,] 0.0002130077 0.0002130077 7.100256e-05
[1387,] 0.0002130077 0.0002130077 7.100256e-05
[1388,] 0.0002130077 0.0002130077 7.100255e-05
[1389,] 0.0002130077 0.0002130077 7.100255e-05
[1390,] 0.0002130077 0.0002130077 7.100255e-05
[1391,] 0.0002130077 0.0002130077 7.100255e-05
[1392,] 0.0002130077 0.0002130077 7.100255e-05
[1393,] 0.0002130077 0.0002130077 7.100256e-05
[1394,] 0.0002130077 0.0002130077 7.100255e-05
[1395,] 0.0002130077 0.0002130077 7.100256e-05
[1396,] 0.0002130077 0.0002130077 7.100256e-05
[1397,] 0.0002130077 0.0002130077 7.100256e-05
[1398,] 0.0002130077 0.0002130077 7.100256e-05
[1399,] 0.0002130077 0.0002130077 7.100256e-05
[1400,] 0.0002130077 0.0002130077 7.100256e-05
[1401,] 0.0002130077 0.0002130077 7.100256e-05
[1402,] 0.0002130077 0.0002130077 7.100255e-05
[1403,] 0.0002130077 0.0002130077 7.100255e-05
[1404,] 0.0002130077 0.0002130077 7.100256e-05
[1405,] 0.0002130077 0.0002130077 7.100255e-05
[1406,] 0.0002130077 0.0002130077 7.100256e-05
[1407,] 0.0002130077 0.0002130077 7.100256e-05
[1408,] 0.0002130077 0.0002130077 7.100255e-05
[1409,] 0.0002130077 0.0002130077 7.100256e-05
[1410,] 0.0002130077 0.0002130077 7.100255e-05
[1411,] 0.0002130077 0.0002130077 7.100256e-05
[1412,] 0.0002130077 0.0002130077 7.100256e-05
[1413,] 0.0002130077 0.0002130077 7.100256e-05
[1414,] 0.0002130077 0.0002130077 7.100255e-05
[1415,] 0.0002130077 0.0002130077 7.100256e-05
[1416,] 0.0002130077 0.0002130077 7.100256e-05
[1417,] 0.0002130077 0.0002130077 7.100255e-05
[1418,] 0.0002130077 0.0002130077 7.100256e-05
[1419,] 0.0002130077 0.0002130077 7.100255e-05
[1420,] 0.0002130077 0.0002130077 7.100255e-05
[1421,] 0.0002130077 0.0002130077 7.100255e-05
[1422,] 0.0002130077 0.0002130077 7.100256e-05
[1423,] 0.0002130077 0.0002130077 7.100255e-05
[1424,] 0.0002130077 0.0002130077 7.100255e-05
[1425,] 0.0002130077 0.0002130077 7.100255e-05
[1426,] 0.0002130077 0.0002130077 7.100255e-05
[1427,] 0.0002130077 0.0002130077 7.100255e-05
[1428,] 0.0002130077 0.0002130077 7.100255e-05
[1429,] 0.0002130077 0.0002130077 7.100255e-05
[1430,] 0.0002130077 0.0002130077 7.100255e-05
[1431,] 0.0002130077 0.0002130077 7.100256e-05
[1432,] 0.0002130077 0.0002130077 7.100256e-05
[1433,] 0.0002130077 0.0002130077 7.100256e-05
[1434,] 0.0002130077 0.0002130077 7.100256e-05
[1435,] 0.0002130077 0.0002130077 7.100256e-05
[1436,] 0.0002130077 0.0002130077 7.100255e-05
[1437,] 0.0002130077 0.0002130077 7.100256e-05
[1438,] 0.0002130077 0.0002130077 7.100256e-05
[1439,] 0.0002130077 0.0002130077 7.100256e-05
[1440,] 0.0002130077 0.0002130077 7.100256e-05
[1441,] 0.0002130077 0.0002130077 7.100256e-05
[1442,] 0.0002130077 0.0002130077 7.100256e-05
[1443,] 0.0002130077 0.0002130077 7.100256e-05
[1444,] 0.0002130077 0.0002130077 7.100256e-05
[1445,] 0.0002130077 0.0002130077 7.100256e-05
[1446,] 0.0002130077 0.0002130077 7.100256e-05
[1447,] 0.0002130077 0.0002130077 7.100255e-05
[1448,] 0.0002130077 0.0002130077 7.100256e-05
[1449,] 0.0002130077 0.0002130077 7.100255e-05
[1450,] 0.0002130077 0.0002130077 7.100256e-05
[1451,] 0.0002130077 0.0002130077 7.100256e-05
[1452,] 0.0002130077 0.0002130077 7.100255e-05
[1453,] 0.0002130077 0.0002130077 7.100255e-05
[1454,] 0.0002130077 0.0002130077 7.100255e-05
[1455,] 0.0002130077 0.0002130077 7.100255e-05
[1456,] 0.0002130077 0.0002130077 7.100255e-05
[1457,] 0.0002130077 0.0002130077 7.100255e-05
[1458,] 0.0002130077 0.0002130077 7.100256e-05
[1459,] 0.0002130077 0.0002130077 7.100256e-05
[1460,] 0.0002130077 0.0002130077 7.100256e-05
[1461,] 0.0002130077 0.0002130077 7.100256e-05
[1462,] 0.0002130077 0.0002130077 7.100256e-05
[1463,] 0.0002130077 0.0002130077 7.100256e-05
[1464,] 0.0002130077 0.0002130077 7.100255e-05
[1465,] 0.0002130077 0.0002130077 7.100256e-05
[1466,] 0.0002130077 0.0002130077 7.100256e-05
[1467,] 0.0002130077 0.0002130077 7.100256e-05
[1468,] 0.0002130077 0.0002130077 7.100256e-05
[1469,] 0.0002130077 0.0002130077 7.100256e-05
[1470,] 0.0002130077 0.0002130077 7.100256e-05
[1471,] 0.0002130077 0.0002130077 7.100256e-05
[1472,] 0.0002130077 0.0002130077 7.100256e-05
[1473,] 0.0002130077 0.0002130077 7.100256e-05
[1474,] 0.0002130077 0.0002130077 7.100256e-05
[1475,] 0.0002130077 0.0002130077 7.100256e-05
[1476,] 0.0002130077 0.0002130077 7.100256e-05
[1477,] 0.0002130077 0.0002130077 7.100256e-05
[1478,] 0.0002130077 0.0002130077 7.100255e-05
[1479,] 0.0002130077 0.0002130077 7.100255e-05
[1480,] 0.0002130077 0.0002130077 7.100255e-05
[1481,] 0.0002130077 0.0002130077 7.100256e-05
[1482,] 0.0002130077 0.0002130077 7.100255e-05
[1483,] 0.0002130077 0.0002130077 7.100255e-05
[1484,] 0.0002130077 0.0002130077 7.100256e-05
[1485,] 0.0002130077 0.0002130077 7.100255e-05
[1486,] 0.0002130077 0.0002130077 7.100255e-05
[1487,] 0.0002130077 0.0002130077 7.100256e-05
[1488,] 0.0002130077 0.0002130077 7.100256e-05
[1489,] 0.0002130077 0.0002130077 7.100256e-05
[1490,] 0.0002130077 0.0002130077 7.100255e-05
[1491,] 0.0002130077 0.0002130077 7.100256e-05
[1492,] 0.0002130077 0.0002130077 7.100256e-05
[1493,] 0.0002130077 0.0002130077 7.100256e-05
[1494,] 0.0002130077 0.0002130077 7.100255e-05
[1495,] 0.0002130077 0.0002130077 7.100256e-05
[1496,] 0.0002130077 0.0002130077 7.100256e-05
[1497,] 0.0002130077 0.0002130077 7.100256e-05
[1498,] 0.0002130077 0.0002130077 7.100256e-05
[1499,] 0.0002130077 0.0002130077 7.100256e-05
[1500,] 0.0002130077 0.0002130077 7.100255e-05
[1501,] 0.0002130077 0.0002130077 7.100256e-05
[1502,] 0.0002130077 0.0002130077 7.100256e-05
[1503,] 0.0002130077 0.0002130077 7.100256e-05
[1504,] 0.0002130077 0.0002130077 7.100255e-05
[1505,] 0.0002130077 0.0002130077 7.100256e-05
[1506,] 0.0002130077 0.0002130077 7.100256e-05
[1507,] 0.0002130077 0.0002130077 7.100255e-05
[1508,] 0.0002130077 0.0002130077 7.100255e-05
[1509,] 0.0002130077 0.0002130077 7.100256e-05
[1510,] 0.0002130077 0.0002130077 7.100256e-05
[1511,] 0.0002130077 0.0002130077 7.100255e-05
[1512,] 0.0002130077 0.0002130077 7.100256e-05
[1513,] 0.0002130077 0.0002130077 7.100255e-05
[1514,] 0.0002130077 0.0002130077 7.100255e-05
[1515,] 0.0002130077 0.0002130077 7.100255e-05
[1516,] 0.0002130077 0.0002130077 7.100255e-05
[1517,] 0.0002130077 0.0002130077 7.100255e-05
[1518,] 0.0002130077 0.0002130077 7.100256e-05
[1519,] 0.0002130077 0.0002130077 7.100256e-05
[1520,] 0.0002130077 0.0002130077 7.100255e-05
[1521,] 0.0002130077 0.0002130077 7.100256e-05
[1522,] 0.0002130077 0.0002130077 7.100256e-05
[1523,] 0.0002130077 0.0002130077 7.100255e-05
[1524,] 0.0002130077 0.0002130077 7.100255e-05
[1525,] 0.0002130077 0.0002130077 7.100256e-05
[1526,] 0.0002130077 0.0002130077 7.100255e-05
[1527,] 0.0002130077 0.0002130077 7.100255e-05
[1528,] 0.0002130077 0.0002130077 7.100256e-05
[1529,] 0.0002130077 0.0002130077 7.100255e-05
[1530,] 0.0002130077 0.0002130077 7.100256e-05
[1531,] 0.0002130077 0.0002130077 7.100256e-05
[1532,] 0.0002130077 0.0002130077 7.100256e-05
[1533,] 0.0002130077 0.0002130077 7.100256e-05
[1534,] 0.0002130077 0.0002130077 7.100255e-05
[1535,] 0.0002130077 0.0002130077 7.100256e-05
[1536,] 0.0002130077 0.0002130077 7.100256e-05
[1537,] 0.0002130077 0.0002130077 7.100256e-05
[1538,] 0.0002130077 0.0002130077 7.100256e-05
[1539,] 0.0002130077 0.0002130077 7.100255e-05
[1540,] 0.0002130077 0.0002130077 7.100256e-05
[1541,] 0.0002130077 0.0002130077 7.100255e-05
[1542,] 0.0002130077 0.0002130077 7.100256e-05
[1543,] 0.0002130077 0.0002130077 7.100256e-05
[1544,] 0.0002130077 0.0002130077 7.100256e-05
[1545,] 0.0002130077 0.0002130077 7.100255e-05
[1546,] 0.0002130077 0.0002130077 7.100255e-05
[1547,] 0.0002130077 0.0002130077 7.100256e-05
[1548,] 0.0002130077 0.0002130077 7.100256e-05
[1549,] 0.0002130077 0.0002130077 7.100255e-05
[1550,] 0.0002130077 0.0002130077 7.100255e-05
[1551,] 0.0002130077 0.0002130077 7.100256e-05
[1552,] 0.0002130077 0.0002130077 7.100255e-05
[1553,] 0.0002130077 0.0002130077 7.100256e-05
[1554,] 0.0002130077 0.0002130077 7.100256e-05
[1555,] 0.0002130077 0.0002130077 7.100256e-05
[1556,] 0.0002130077 0.0002130077 7.100255e-05
[1557,] 0.0002130077 0.0002130077 7.100256e-05
[1558,] 0.0002130077 0.0002130077 7.100256e-05
[1559,] 0.0002130077 0.0002130077 7.100255e-05
[1560,] 0.0002130077 0.0002130077 7.100256e-05
[1561,] 0.0002130077 0.0002130077 7.100255e-05
[1562,] 0.0002130077 0.0002130077 7.100255e-05
[1563,] 0.0002130077 0.0002130077 7.100255e-05
[1564,] 0.0002130077 0.0002130077 7.100256e-05
[1565,] 0.0002130077 0.0002130077 7.100256e-05
[1566,] 0.0002130077 0.0002130077 7.100256e-05
[1567,] 0.0002130077 0.0002130077 7.100256e-05
[1568,] 0.0002130077 0.0002130077 7.100255e-05
[1569,] 0.0002130077 0.0002130077 7.100256e-05
[1570,] 0.0002130077 0.0002130077 7.100256e-05
[1571,] 0.0002130077 0.0002130077 7.100255e-05
[1572,] 0.0002130077 0.0002130077 7.100256e-05
[1573,] 0.0002130077 0.0002130077 7.100256e-05
[1574,] 0.0002130077 0.0002130077 7.100255e-05
[1575,] 0.0002130077 0.0002130077 7.100256e-05
[1576,] 0.0002130077 0.0002130077 7.100255e-05
[1577,] 0.0002130077 0.0002130077 7.100256e-05
[1578,] 0.0002130077 0.0002130077 7.100256e-05
[1579,] 0.0002130077 0.0002130077 7.100255e-05
[1580,] 0.0002130077 0.0002130077 7.100255e-05
[1581,] 0.0002130077 0.0002130077 7.100255e-05
[1582,] 0.0002130077 0.0002130077 7.100256e-05
[1583,] 0.0002130077 0.0002130077 7.100255e-05
[1584,] 0.0002130077 0.0002130077 7.100256e-05
[1585,] 0.0002130077 0.0002130077 7.100255e-05
[1586,] 0.0002130077 0.0002130077 7.100256e-05
[1587,] 0.0002130077 0.0002130077 7.100256e-05
[1588,] 0.0002130077 0.0002130077 7.100256e-05
[1589,] 0.0002130077 0.0002130077 7.100256e-05
[1590,] 0.0002130077 0.0002130077 7.100256e-05
[1591,] 0.0002130077 0.0002130077 7.100256e-05
[1592,] 0.0002130077 0.0002130077 7.100256e-05
[1593,] 0.0002130077 0.0002130077 7.100256e-05
[1594,] 0.0002130077 0.0002130077 7.100256e-05
[1595,] 0.0002130077 0.0002130077 7.100256e-05
[1596,] 0.0002130077 0.0002130077 7.100256e-05
[1597,] 0.0002130077 0.0002130077 7.100256e-05
[1598,] 0.0002130077 0.0002130077 7.100256e-05
[1599,] 0.0002130077 0.0002130077 7.100256e-05
[1600,] 0.0002130077 0.0002130077 7.100256e-05
[1601,] 0.0002130077 0.0002130077 7.100256e-05
[1602,] 0.0002130077 0.0002130077 7.100256e-05
[1603,] 0.0002130077 0.0002130077 7.100256e-05
[1604,] 0.0002130077 0.0002130077 7.100256e-05
[1605,] 0.0002130077 0.0002130077 7.100256e-05
[1606,] 0.0002130077 0.0002130077 7.100256e-05
[1607,] 0.0002130077 0.0002130077 7.100256e-05
[1608,] 0.0002130077 0.0002130077 7.100256e-05
[1609,] 0.0002130077 0.0002130077 7.100255e-05
[1610,] 0.0002130077 0.0002130077 7.100256e-05
[1611,] 0.0002130077 0.0002130077 7.100256e-05
[1612,] 0.0002130077 0.0002130077 7.100256e-05
[1613,] 0.0002130077 0.0002130077 7.100256e-05
[1614,] 0.0002130077 0.0002130077 7.100256e-05
[1615,] 0.0002130077 0.0002130077 7.100255e-05
[1616,] 0.0002130077 0.0002130077 7.100255e-05
[1617,] 0.0002130077 0.0002130077 7.100256e-05
[1618,] 0.0002130077 0.0002130077 7.100255e-05
[1619,] 0.0002130077 0.0002130077 7.100256e-05
[1620,] 0.0002130077 0.0002130077 7.100256e-05
[1621,] 0.0002130077 0.0002130077 7.100255e-05
[1622,] 0.0002130077 0.0002130077 7.100256e-05
[1623,] 0.0002130077 0.0002130077 7.100256e-05
[1624,] 0.0002130077 0.0002130077 7.100255e-05
[1625,] 0.0002130077 0.0002130077 7.100255e-05
[1626,] 0.0002130077 0.0002130077 7.100256e-05
[1627,] 0.0002130077 0.0002130077 7.100255e-05
[1628,] 0.0002130077 0.0002130077 7.100256e-05
[1629,] 0.0002130077 0.0002130077 7.100256e-05
[1630,] 0.0002130077 0.0002130077 7.100256e-05
[1631,] 0.0002130077 0.0002130077 7.100256e-05
[1632,] 0.0002130077 0.0002130077 7.100255e-05
[1633,] 0.0002130077 0.0002130077 7.100256e-05
[1634,] 0.0002130077 0.0002130077 7.100256e-05
[1635,] 0.0002130077 0.0002130077 7.100256e-05
[1636,] 0.0002130077 0.0002130077 7.100256e-05
[1637,] 0.0002130077 0.0002130077 7.100256e-05
[1638,] 0.0002130077 0.0002130077 7.100255e-05
[1639,] 0.0002130077 0.0002130077 7.100256e-05
[1640,] 0.0002130077 0.0002130077 7.100256e-05
[1641,] 0.0002130077 0.0002130077 7.100256e-05
[1642,] 0.0002130077 0.0002130077 7.100255e-05
[1643,] 0.0002130077 0.0002130077 7.100256e-05
[1644,] 0.0002130077 0.0002130077 7.100256e-05
[1645,] 0.0002130077 0.0002130077 7.100256e-05
[1646,] 0.0002130077 0.0002130077 7.100256e-05
[1647,] 0.0002130077 0.0002130077 7.100256e-05
[1648,] 0.0002130077 0.0002130077 7.100255e-05
[1649,] 0.0002130077 0.0002130077 7.100256e-05
[1650,] 0.0002130077 0.0002130077 7.100256e-05
[1651,] 0.0002130077 0.0002130077 7.100255e-05
[1652,] 0.0002130077 0.0002130077 7.100255e-05
[1653,] 0.0002130077 0.0002130077 7.100255e-05
[1654,] 0.0002130077 0.0002130077 7.100256e-05
[1655,] 0.0002130077 0.0002130077 7.100256e-05
[1656,] 0.0002130077 0.0002130077 7.100256e-05
[1657,] 0.0002130077 0.0002130077 7.100256e-05
[1658,] 0.0002130077 0.0002130077 7.100255e-05
[1659,] 0.0002130077 0.0002130077 7.100256e-05
[1660,] 0.0002130077 0.0002130077 7.100255e-05
[1661,] 0.0002130077 0.0002130077 7.100256e-05
[1662,] 0.0002130077 0.0002130077 7.100256e-05
[1663,] 0.0002130077 0.0002130077 7.100256e-05
[1664,] 0.0002130077 0.0002130077 7.100255e-05
[1665,] 0.0002130077 0.0002130077 7.100256e-05
[1666,] 0.0002130077 0.0002130077 7.100255e-05
[1667,] 0.0002130077 0.0002130077 7.100255e-05
[1668,] 0.0002130077 0.0002130077 7.100255e-05
[1669,] 0.0002130077 0.0002130077 7.100255e-05
[1670,] 0.0002130077 0.0002130077 7.100256e-05
[1671,] 0.0002130077 0.0002130077 7.100255e-05
[1672,] 0.0002130077 0.0002130077 7.100255e-05
[1673,] 0.0002130077 0.0002130077 7.100255e-05
[1674,] 0.0002130077 0.0002130077 7.100255e-05
[1675,] 0.0002130077 0.0002130077 7.100255e-05
[1676,] 0.0002130077 0.0002130077 7.100256e-05
[1677,] 0.0002130077 0.0002130077 7.100255e-05
[1678,] 0.0002130077 0.0002130077 7.100256e-05
[1679,] 0.0002130077 0.0002130077 7.100256e-05
[1680,] 0.0002130077 0.0002130077 7.100255e-05
[1681,] 0.0002130077 0.0002130077 7.100256e-05
[1682,] 0.0002130077 0.0002130077 7.100256e-05
[1683,] 0.0002130077 0.0002130077 7.100256e-05
[1684,] 0.0002130077 0.0002130077 7.100257e-05
[1685,] 0.0002130077 0.0002130077 7.100256e-05
[1686,] 0.0002130077 0.0002130077 7.100255e-05
[1687,] 0.0002130077 0.0002130077 7.100256e-05
[1688,] 0.0002130077 0.0002130077 7.100255e-05
[1689,] 0.0002130077 0.0002130077 7.100256e-05
[1690,] 0.0002130077 0.0002130077 7.100256e-05
[1691,] 0.0002130077 0.0002130077 7.100255e-05
[1692,] 0.0002130077 0.0002130077 7.100256e-05
[1693,] 0.0002130077 0.0002130077 7.100256e-05
[1694,] 0.0002130077 0.0002130077 7.100256e-05
[1695,] 0.0002130077 0.0002130077 7.100256e-05
[1696,] 0.0002130077 0.0002130077 7.100256e-05
[1697,] 0.0002130077 0.0002130077 7.100256e-05
[1698,] 0.0002130077 0.0002130077 7.100255e-05
[1699,] 0.0002130077 0.0002130077 7.100255e-05
[1700,] 0.0002130077 0.0002130077 7.100256e-05
[1701,] 0.0002130077 0.0002130077 7.100256e-05
[1702,] 0.0002130077 0.0002130077 7.100255e-05
[1703,] 0.0002130077 0.0002130077 7.100256e-05
[1704,] 0.0002130077 0.0002130077 7.100255e-05
[1705,] 0.0002130077 0.0002130077 7.100255e-05
[1706,] 0.0002130077 0.0002130077 7.100255e-05
[1707,] 0.0002130077 0.0002130077 7.100256e-05
[1708,] 0.0002130077 0.0002130077 7.100255e-05
[1709,] 0.0002130077 0.0002130077 7.100256e-05
[1710,] 0.0002130077 0.0002130077 7.100255e-05
[1711,] 0.0002130077 0.0002130077 7.100256e-05
[1712,] 0.0002130077 0.0002130077 7.100255e-05
[1713,] 0.0002130077 0.0002130077 7.100255e-05
[1714,] 0.0002130077 0.0002130077 7.100256e-05
[1715,] 0.0002130077 0.0002130077 7.100256e-05
[1716,] 0.0002130077 0.0002130077 7.100256e-05
[1717,] 0.0002130077 0.0002130077 7.100256e-05
[1718,] 0.0002130077 0.0002130077 7.100256e-05
[1719,] 0.0002130077 0.0002130077 7.100256e-05
[1720,] 0.0002130077 0.0002130077 7.100256e-05
[1721,] 0.0002130077 0.0002130077 7.100256e-05
[1722,] 0.0002130077 0.0002130077 7.100256e-05
[1723,] 0.0002130077 0.0002130077 7.100255e-05
[1724,] 0.0002130077 0.0002130077 7.100256e-05
[1725,] 0.0002130077 0.0002130077 7.100256e-05
[1726,] 0.0002130077 0.0002130077 7.100256e-05
[1727,] 0.0002130077 0.0002130077 7.100256e-05
[1728,] 0.0002130077 0.0002130077 7.100256e-05
[1729,] 0.0002130077 0.0002130077 7.100256e-05
[1730,] 0.0002130077 0.0002130077 7.100256e-05
[1731,] 0.0002130077 0.0002130077 7.100256e-05
[1732,] 0.0002130077 0.0002130077 7.100256e-05
[1733,] 0.0002130077 0.0002130077 7.100256e-05
[1734,] 0.0002130077 0.0002130077 7.100256e-05
[1735,] 0.0002130077 0.0002130077 7.100256e-05
[1736,] 0.0002130077 0.0002130077 7.100256e-05
[1737,] 0.0002130077 0.0002130077 7.100256e-05
[1738,] 0.0002130077 0.0002130077 7.100256e-05
[1739,] 0.0002130077 0.0002130077 7.100256e-05
[1740,] 0.0002130077 0.0002130077 7.100256e-05
[1741,] 0.0002130077 0.0002130077 7.100256e-05
[1742,] 0.0002130077 0.0002130077 7.100256e-05
[1743,] 0.0002130077 0.0002130077 7.100256e-05
[1744,] 0.0002130077 0.0002130077 7.100256e-05
[1745,] 0.0002130077 0.0002130077 7.100256e-05
[1746,] 0.0002130077 0.0002130077 7.100256e-05
[1747,] 0.0002130077 0.0002130077 7.100256e-05
[1748,] 0.0002130077 0.0002130077 7.100256e-05
[1749,] 0.0002130077 0.0002130077 7.100256e-05
[1750,] 0.0002130077 0.0002130077 7.100256e-05
[1751,] 0.0002130077 0.0002130077 7.100255e-05
[1752,] 0.0002130077 0.0002130077 7.100256e-05
[1753,] 0.0002130077 0.0002130077 7.100256e-05
[1754,] 0.0002130077 0.0002130077 7.100256e-05
[1755,] 0.0002130077 0.0002130077 7.100256e-05
[1756,] 0.0002130077 0.0002130077 7.100256e-05
[1757,] 0.0002130077 0.0002130077 7.100256e-05
[1758,] 0.0002130077 0.0002130077 7.100256e-05
[1759,] 0.0002130077 0.0002130077 7.100256e-05
[1760,] 0.0002130077 0.0002130077 7.100256e-05
[1761,] 0.0002130077 0.0002130077 7.100255e-05
[1762,] 0.0002130077 0.0002130077 7.100256e-05
[1763,] 0.0002130077 0.0002130077 7.100256e-05
[1764,] 0.0002130077 0.0002130077 7.100256e-05
[1765,] 0.0002130077 0.0002130077 7.100256e-05
[1766,] 0.0002130077 0.0002130077 7.100256e-05
[1767,] 0.0002130077 0.0002130077 7.100256e-05
[1768,] 0.0002130077 0.0002130077 7.100256e-05
[1769,] 0.0002130077 0.0002130077 7.100256e-05
[1770,] 0.0002130077 0.0002130077 7.100256e-05
[1771,] 0.0002130077 0.0002130077 7.100256e-05
[1772,] 0.0002130077 0.0002130077 7.100256e-05
[1773,] 0.0002130077 0.0002130077 7.100256e-05
[1774,] 0.0002130077 0.0002130077 7.100256e-05
[1775,] 0.0002130077 0.0002130077 7.100256e-05
[1776,] 0.0002130077 0.0002130077 7.100256e-05
[1777,] 0.0002130077 0.0002130077 7.100256e-05
[1778,] 0.0002130077 0.0002130077 7.100255e-05
[1779,] 0.0002130077 0.0002130077 7.100255e-05
[1780,] 0.0002130077 0.0002130077 7.100256e-05
[1781,] 0.0002130077 0.0002130077 7.100256e-05
[1782,] 0.0002130077 0.0002130077 7.100255e-05
[1783,] 0.0002130077 0.0002130077 7.100256e-05
[1784,] 0.0002130077 0.0002130077 7.100256e-05
[1785,] 0.0002130077 0.0002130077 7.100256e-05
[1786,] 0.0002130077 0.0002130077 7.100256e-05
[1787,] 0.0002130077 0.0002130077 7.100256e-05
[1788,] 0.0002130077 0.0002130077 7.100256e-05
[1789,] 0.0002130077 0.0002130077 7.100256e-05
[1790,] 0.0002130077 0.0002130077 7.100256e-05
[1791,] 0.0002130077 0.0002130077 7.100256e-05
[1792,] 0.0002130077 0.0002130077 7.100256e-05
[1793,] 0.0002130077 0.0002130077 7.100256e-05
[1794,] 0.0002130077 0.0002130077 7.100256e-05
[1795,] 0.0002130077 0.0002130077 7.100255e-05
[1796,] 0.0002130077 0.0002130077 7.100256e-05
[1797,] 0.0002130077 0.0002130077 7.100256e-05
[1798,] 0.0002130077 0.0002130077 7.100256e-05
[1799,] 0.0002130077 0.0002130077 7.100256e-05
[1800,] 0.0002130077 0.0002130077 7.100256e-05
[1801,] 0.0002130077 0.0002130077 7.100256e-05
[1802,] 0.0002130077 0.0002130077 7.100256e-05
[1803,] 0.0002130077 0.0002130077 7.100256e-05
[1804,] 0.0002130077 0.0002130077 7.100256e-05
[1805,] 0.0002130077 0.0002130077 7.100256e-05
[1806,] 0.0002130077 0.0002130077 7.100256e-05
[1807,] 0.0002130077 0.0002130077 7.100256e-05
[1808,] 0.0002130077 0.0002130077 7.100256e-05
[1809,] 0.0002130077 0.0002130077 7.100256e-05
[1810,] 0.0002130077 0.0002130077 7.100256e-05
[1811,] 0.0002130077 0.0002130077 7.100256e-05
[1812,] 0.0002130077 0.0002130077 7.100256e-05
[1813,] 0.0002130077 0.0002130077 7.100256e-05
[1814,] 0.0002130077 0.0002130077 7.100256e-05
[1815,] 0.0002130077 0.0002130077 7.100255e-05
[1816,] 0.0002130077 0.0002130077 7.100256e-05
[1817,] 0.0002130077 0.0002130077 7.100255e-05
[1818,] 0.0002130077 0.0002130077 7.100256e-05
[1819,] 0.0002130077 0.0002130077 7.100255e-05
[1820,] 0.0002130077 0.0002130077 7.100256e-05
[1821,] 0.0002130077 0.0002130077 7.100256e-05
[1822,] 0.0002130077 0.0002130077 7.100256e-05
[1823,] 0.0002130077 0.0002130077 7.100256e-05
[1824,] 0.0002130077 0.0002130077 7.100256e-05
[1825,] 0.0002130077 0.0002130077 7.100256e-05
[1826,] 0.0002130077 0.0002130077 7.100256e-05
[1827,] 0.0002130077 0.0002130077 7.100256e-05
[1828,] 0.0002130077 0.0002130077 7.100256e-05
[1829,] 0.0002130077 0.0002130077 7.100256e-05
[1830,] 0.0002130077 0.0002130077 7.100255e-05
[1831,] 0.0002130077 0.0002130077 7.100255e-05
[1832,] 0.0002130077 0.0002130077 7.100255e-05
[1833,] 0.0002130077 0.0002130077 7.100255e-05
[1834,] 0.0002130077 0.0002130077 7.100256e-05
[1835,] 0.0002130077 0.0002130077 7.100255e-05
[1836,] 0.0002130077 0.0002130077 7.100256e-05
[1837,] 0.0002130077 0.0002130077 7.100256e-05
[1838,] 0.0002130077 0.0002130077 7.100256e-05
[1839,] 0.0002130077 0.0002130077 7.100256e-05
[1840,] 0.0002130077 0.0002130077 7.100255e-05
[1841,] 0.0002130077 0.0002130077 7.100256e-05
[1842,] 0.0002130077 0.0002130077 7.100256e-05
[1843,] 0.0002130077 0.0002130077 7.100257e-05
[1844,] 0.0002130077 0.0002130077 7.100255e-05
[1845,] 0.0002130077 0.0002130077 7.100256e-05
[1846,] 0.0002130077 0.0002130077 7.100256e-05
[1847,] 0.0002130077 0.0002130077 7.100256e-05
[1848,] 0.0002130077 0.0002130077 7.100256e-05
[1849,] 0.0002130077 0.0002130077 7.100256e-05
[1850,] 0.0002130077 0.0002130077 7.100255e-05
[1851,] 0.0002130077 0.0002130077 7.100256e-05
[1852,] 0.0002130077 0.0002130077 7.100256e-05
[1853,] 0.0002130077 0.0002130077 7.100256e-05
[1854,] 0.0002130077 0.0002130077 7.100256e-05
[1855,] 0.0002130077 0.0002130077 7.100256e-05
[1856,] 0.0002130077 0.0002130077 7.100255e-05
[1857,] 0.0002130077 0.0002130077 7.100256e-05
[1858,] 0.0002130077 0.0002130077 7.100256e-05
[1859,] 0.0002130077 0.0002130077 7.100256e-05
[1860,] 0.0002130077 0.0002130077 7.100256e-05
[1861,] 0.0002130077 0.0002130077 7.100256e-05
[1862,] 0.0002130077 0.0002130077 7.100256e-05
[1863,] 0.0002130077 0.0002130077 7.100255e-05
[1864,] 0.0002130077 0.0002130077 7.100255e-05
[1865,] 0.0002130077 0.0002130077 7.100256e-05
[1866,] 0.0002130077 0.0002130077 7.100256e-05
[1867,] 0.0002130077 0.0002130077 7.100256e-05
[1868,] 0.0002130077 0.0002130077 7.100256e-05
[1869,] 0.0002130077 0.0002130077 7.100256e-05
[1870,] 0.0002130077 0.0002130077 7.100256e-05
[1871,] 0.0002130077 0.0002130077 7.100256e-05
[1872,] 0.0002130077 0.0002130077 7.100256e-05
[1873,] 0.0002130077 0.0002130077 7.100255e-05
[1874,] 0.0002130077 0.0002130077 7.100256e-05
[1875,] 0.0002130077 0.0002130077 7.100255e-05
[1876,] 0.0002130077 0.0002130077 7.100256e-05
[1877,] 0.0002130077 0.0002130077 7.100255e-05
[1878,] 0.0002130077 0.0002130077 7.100256e-05
[1879,] 0.0002130077 0.0002130077 7.100256e-05
[1880,] 0.0002130077 0.0002130077 7.100256e-05
[1881,] 0.0002130077 0.0002130077 7.100255e-05
[1882,] 0.0002130077 0.0002130077 7.100256e-05
[1883,] 0.0002130077 0.0002130077 7.100256e-05
[1884,] 0.0002130077 0.0002130077 7.100256e-05
[1885,] 0.0002130077 0.0002130077 7.100255e-05
[1886,] 0.0002130077 0.0002130077 7.100256e-05
[1887,] 0.0002130077 0.0002130077 7.100255e-05
[1888,] 0.0002130077 0.0002130077 7.100255e-05
[1889,] 0.0002130077 0.0002130077 7.100256e-05
[1890,] 0.0002130077 0.0002130077 7.100256e-05
[1891,] 0.0002130077 0.0002130077 7.100255e-05
[1892,] 0.0002130077 0.0002130077 7.100256e-05
[1893,] 0.0002130077 0.0002130077 7.100256e-05
[1894,] 0.0002130077 0.0002130077 7.100256e-05
[1895,] 0.0002130077 0.0002130077 7.100255e-05
[1896,] 0.0002130077 0.0002130077 7.100256e-05
[1897,] 0.0002130077 0.0002130077 7.100256e-05
[1898,] 0.0002130077 0.0002130077 7.100256e-05
[1899,] 0.0002130077 0.0002130077 7.100256e-05
[1900,] 0.0002130077 0.0002130077 7.100256e-05
[1901,] 0.0002130077 0.0002130077 7.100256e-05
[1902,] 0.0002130077 0.0002130077 7.100255e-05
[1903,] 0.0002130077 0.0002130077 7.100256e-05
[1904,] 0.0002130077 0.0002130077 7.100255e-05
[1905,] 0.0002130077 0.0002130077 7.100255e-05
[1906,] 0.0002130077 0.0002130077 7.100256e-05
[1907,] 0.0002130077 0.0002130077 7.100255e-05
[1908,] 0.0002130077 0.0002130077 7.100255e-05
[1909,] 0.0002130077 0.0002130077 7.100256e-05
[1910,] 0.0002130077 0.0002130077 7.100255e-05
[1911,] 0.0002130077 0.0002130077 7.100256e-05
[1912,] 0.0002130077 0.0002130077 7.100255e-05
[1913,] 0.0002130077 0.0002130077 7.100256e-05
[1914,] 0.0002130077 0.0002130077 7.100255e-05
[1915,] 0.0002130077 0.0002130077 7.100256e-05
[1916,] 0.0002130077 0.0002130077 7.100256e-05
[1917,] 0.0002130077 0.0002130077 7.100256e-05
[1918,] 0.0002130077 0.0002130077 7.100255e-05
[1919,] 0.0002130077 0.0002130077 7.100256e-05
[1920,] 0.0002130077 0.0002130077 7.100256e-05
[1921,] 0.0002130077 0.0002130077 7.100256e-05
[1922,] 0.0002130077 0.0002130077 7.100255e-05
[1923,] 0.0002130077 0.0002130077 7.100256e-05
[1924,] 0.0002130077 0.0002130077 7.100256e-05
[1925,] 0.0002130077 0.0002130077 7.100256e-05
[1926,] 0.0002130077 0.0002130077 7.100256e-05
[1927,] 0.0002130077 0.0002130077 7.100255e-05
[1928,] 0.0002130077 0.0002130077 7.100255e-05
[1929,] 0.0002130077 0.0002130077 7.100256e-05
[1930,] 0.0002130077 0.0002130077 7.100256e-05
[1931,] 0.0002130077 0.0002130077 7.100255e-05
[1932,] 0.0002130077 0.0002130077 7.100256e-05
[1933,] 0.0002130077 0.0002130077 7.100256e-05
[1934,] 0.0002130077 0.0002130077 7.100256e-05
[1935,] 0.0002130077 0.0002130077 7.100256e-05
[1936,] 0.0002130077 0.0002130077 7.100256e-05
[1937,] 0.0002130077 0.0002130077 7.100255e-05
[1938,] 0.0002130077 0.0002130077 7.100255e-05
[1939,] 0.0002130077 0.0002130077 7.100256e-05
[1940,] 0.0002130077 0.0002130077 7.100256e-05
[1941,] 0.0002130077 0.0002130077 7.100256e-05
[1942,] 0.0002130077 0.0002130077 7.100256e-05
[1943,] 0.0002130077 0.0002130077 7.100255e-05
[1944,] 0.0002130077 0.0002130077 7.100255e-05
[1945,] 0.0002130077 0.0002130077 7.100256e-05
[1946,] 0.0002130077 0.0002130077 7.100256e-05
[1947,] 0.0002130077 0.0002130077 7.100255e-05
[1948,] 0.0002130077 0.0002130077 7.100256e-05
[1949,] 0.0002130077 0.0002130077 7.100255e-05
[1950,] 0.0002130077 0.0002130077 7.100255e-05
[1951,] 0.0002130077 0.0002130077 7.100256e-05
[1952,] 0.0002130077 0.0002130077 7.100256e-05
[1953,] 0.0002130077 0.0002130077 7.100256e-05
[1954,] 0.0002130077 0.0002130077 7.100256e-05
[1955,] 0.0002130077 0.0002130077 7.100255e-05
[1956,] 0.0002130077 0.0002130077 7.100256e-05
[1957,] 0.0002130077 0.0002130077 7.100256e-05
[1958,] 0.0002130077 0.0002130077 7.100255e-05
[1959,] 0.0002130077 0.0002130077 7.100255e-05
[1960,] 0.0002130077 0.0002130077 7.100256e-05
[1961,] 0.0002130077 0.0002130077 7.100255e-05
[1962,] 0.0002130077 0.0002130077 7.100255e-05
[1963,] 0.0002130077 0.0002130077 7.100256e-05
[1964,] 0.0002130077 0.0002130077 7.100256e-05
[1965,] 0.0002130077 0.0002130077 7.100256e-05
[1966,] 0.0002130077 0.0002130077 7.100256e-05
[1967,] 0.0002130077 0.0002130077 7.100255e-05
[1968,] 0.0002130077 0.0002130077 7.100256e-05
[1969,] 0.0002130077 0.0002130077 7.100256e-05
[1970,] 0.0002130077 0.0002130077 7.100256e-05
[1971,] 0.0002130077 0.0002130077 7.100256e-05
[1972,] 0.0002130077 0.0002130077 7.100255e-05
[1973,] 0.0002130077 0.0002130077 7.100256e-05
[1974,] 0.0002130077 0.0002130077 7.100256e-05
[1975,] 0.0002130077 0.0002130077 7.100256e-05
[1976,] 0.0002130077 0.0002130077 7.100256e-05
[1977,] 0.0002130077 0.0002130077 7.100256e-05
[1978,] 0.0002130077 0.0002130077 7.100256e-05
[1979,] 0.0002130077 0.0002130077 7.100256e-05
[1980,] 0.0002130077 0.0002130077 7.100256e-05
[1981,] 0.0002130077 0.0002130077 7.100256e-05
[1982,] 0.0002130077 0.0002130077 7.100256e-05
[1983,] 0.0002130077 0.0002130077 7.100256e-05
[1984,] 0.0002130077 0.0002130077 7.100256e-05
[1985,] 0.0002130077 0.0002130077 7.100256e-05
[1986,] 0.0002130077 0.0002130077 7.100256e-05
[1987,] 0.0002130077 0.0002130077 7.100255e-05
[1988,] 0.0002130077 0.0002130077 7.100256e-05
[1989,] 0.0002130077 0.0002130077 7.100256e-05
[1990,] 0.0002130077 0.0002130077 7.100256e-05
[1991,] 0.0002130077 0.0002130077 7.100256e-05
[1992,] 0.0002130077 0.0002130077 7.100256e-05
[1993,] 0.0002130077 0.0002130077 7.100256e-05
[1994,] 0.0002130077 0.0002130077 7.100256e-05
[1995,] 0.0002130077 0.0002130077 7.100256e-05
[1996,] 0.0002130077 0.0002130077 7.100256e-05
[1997,] 0.0002130077 0.0002130077 7.100256e-05
[1998,] 0.0002130077 0.0002130077 7.100256e-05
[1999,] 0.0002130077 0.0002130077 7.100256e-05
[2000,] 0.0002130077 0.0002130077 7.100256e-05
[2001,] 0.0002130077 0.0002130077 7.100256e-05
[2002,] 0.0002130077 0.0002130077 7.100255e-05
[2003,] 0.0002130077 0.0002130077 7.100256e-05
[2004,] 0.0002130077 0.0002130077 7.100256e-05
[2005,] 0.0002130077 0.0002130077 7.100256e-05
[2006,] 0.0002130077 0.0002130077 7.100256e-05
[2007,] 0.0002130077 0.0002130077 7.100255e-05
[2008,] 0.0002130077 0.0002130077 7.100256e-05
[2009,] 0.0002130077 0.0002130077 7.100256e-05
[2010,] 0.0002130077 0.0002130077 7.100255e-05
[2011,] 0.0002130077 0.0002130077 7.100256e-05
[2012,] 0.0002130077 0.0002130077 7.100255e-05
```
