## Supplementary material for "Characterization of shared and ancestry-specific signals driving complex traits using multi-ancestry fine-mapping": s1_data.bim

```
21	chr21:34496812:G:A	0	34496812	A	G
21	chr21:34497422:T:A	0	34497422	A	T
21	chr21:34497427:C:T	0	34497427	T	C
21	chr21:34499081:C:T	0	34499081	T	C
21	chr21:34499142:G:A	0	34499142	A	G
21	chr21:34499437:A:G	0	34499437	G	A
21	chr21:34499581:C:A	0	34499581	A	C
21	chr21:34499723:C:T	0	34499723	T	C
21	chr21:34499847:C:T	0	34499847	T	C
21	chr21:34501851:A:G	0	34501851	G	A
21	chr21:34504140:C:T	0	34504140	T	C
21	chr21:34504897:C:T	0	34504897	T	C
21	chr21:34505414:C:T	0	34505414	T	C
21	chr21:34506970:C:T	0	34506970	T	C
21	chr21:34507084:C:T	0	34507084	T	C
21	chr21:34508218:A:G	0	34508218	G	A
21	chr21:34508303:T:C	0	34508303	C	T
21	chr21:34508588:C:T	0	34508588	T	C
21	chr21:34509137:C:T	0	34509137	T	C
21	chr21:34510732:G:A	0	34510732	A	G
21	chr21:34510766:G:A	0	34510766	A	G
21	chr21:34510787:A:G	0	34510787	G	A
21	chr21:34511191:C:T	0	34511191	T	C
21	chr21:34511445:T:A	0	34511445	A	T
21	chr21:34512227:G:A	0	34512227	A	G
21	chr21:34512335:G:A	0	34512335	A	G
21	chr21:34513672:A:G	0	34513672	G	A
21	chr21:34514706:C:T	0	34514706	T	C
21	chr21:34515061:T:C	0	34515061	C	T
21	chr21:34515240:C:G	0	34515240	G	C
21	chr21:34515802:C:G	0	34515802	G	C
21	chr21:34515908:C:A	0	34515908	A	C
21	chr21:34515939:T:C	0	34515939	C	T
21	chr21:34517934:G:A	0	34517934	A	G
21	chr21:34518111:C:T	0	34518111	T	C
21	chr21:34518356:G:A	0	34518356	A	G
21	chr21:34518660:C:T	0	34518660	T	C
21	chr21:34519063:C:T	0	34519063	T	C
21	chr21:34519264:G:A	0	34519264	A	G
21	chr21:34519681:G:A	0	34519681	A	G
21	chr21:34519697:T:G	0	34519697	G	T
21	chr21:34519729:C:T	0	34519729	T	C
21	chr21:34520833:C:T	0	34520833	T	C
21	chr21:34521344:A:G	0	34521344	G	A
21	chr21:34521439:T:C	0	34521439	C	T
21	chr21:34521830:T:C	0	34521830	C	T
21	chr21:34521929:G:A	0	34521929	A	G
21	chr21:34522166:C:T	0	34522166	T	C
21	chr21:34522570:A:T	0	34522570	T	A
21	chr21:34522665:G:C	0	34522665	C	G
21	chr21:34522732:G:T	0	34522732	T	G
21	chr21:34523334:A:G	0	34523334	G	A
21	chr21:34523734:A:G	0	34523734	G	A
21	chr21:34523991:A:C	0	34523991	C	A
21	chr21:34525470:C:A	0	34525470	A	C
21	chr21:34526315:G:A	0	34526315	A	G
21	chr21:34526322:A:G	0	34526322	G	A
21	chr21:34527324:CTCAA:C	0	34527324	C	CTCAA
21	chr21:34527578:A:C	0	34527578	C	A
21	chr21:34528461:A:G	0	34528461	G	A
21	chr21:34528992:A:G	0	34528992	G	A
21	chr21:34529714:T:C	0	34529714	C	T
21	chr21:34530728:G:A	0	34530728	A	G
21	chr21:34531755:G:A	0	34531755	A	G
21	chr21:34531875:G:A	0	34531875	A	G
21	chr21:34532185:C:T	0	34532185	T	C
21	chr21:34532190:C:T	0	34532190	T	C
21	chr21:34532399:A:C	0	34532399	C	A
21	chr21:34533001:C:T	0	34533001	T	C
21	chr21:34533523:C:T	0	34533523	T	C
21	chr21:34533533:C:T	0	34533533	T	C
21	chr21:34533770:G:A	0	34533770	A	G
21	chr21:34533810:A:G	0	34533810	G	A
21	chr21:34533841:C:T	0	34533841	T	C
21	chr21:34533916:T:C	0	34533916	C	T
21	chr21:34534314:T:C	0	34534314	C	T
21	chr21:34534373:A:G	0	34534373	G	A
21	chr21:34534391:A:T	0	34534391	T	A
21	chr21:34534504:C:T	0	34534504	T	C
21	chr21:34534505:A:G	0	34534505	G	A
21	chr21:34534570:G:A	0	34534570	A	G
21	chr21:34534758:C:T	0	34534758	T	C
21	chr21:34534770:A:G	0	34534770	G	A
21	chr21:34534792:G:A	0	34534792	A	G
21	chr21:34534816:G:A	0	34534816	A	G
21	chr21:34535115:A:G	0	34535115	G	A
21	chr21:34535152:C:T	0	34535152	T	C
21	chr21:34535171:A:G	0	34535171	G	A
21	chr21:34535299:C:A	0	34535299	A	C
21	chr21:34535343:C:T	0	34535343	T	C
21	chr21:34535429:T:C	0	34535429	C	T
21	chr21:34535446:C:T	0	34535446	T	C
21	chr21:34535930:G:A	0	34535930	A	G
21	chr21:34536169:C:T	0	34536169	T	C
21	chr21:34536616:A:G	0	34536616	G	A
21	chr21:34536661:ACACCAC:A	0	34536661	A	ACACCAC
21	chr21:34537260:AG:A	0	34537260	A	AG
21	chr21:34537327:T:C	0	34537327	C	T
21	chr21:34537517:G:A	0	34537517	A	G
21	chr21:34537782:G:A	0	34537782	A	G
21	chr21:34537983:C:T	0	34537983	T	C
21	chr21:34538052:G:T	0	34538052	T	G
21	chr21:34538245:G:T	0	34538245	T	G
21	chr21:34538344:A:G	0	34538344	G	A
21	chr21:34538345:C:T	0	34538345	T	C
21	chr21:34538413:T:C	0	34538413	C	T
21	chr21:34538474:A:AC	0	34538474	AC	A
21	chr21:34538501:T:C	0	34538501	C	T
21	chr21:34538835:A:G	0	34538835	G	A
21	chr21:34538997:T:C	0	34538997	C	T
21	chr21:34539301:G:A	0	34539301	A	G
21	chr21:34539743:C:T	0	34539743	T	C
21	chr21:34540141:A:G	0	34540141	G	A
21	chr21:34540508:C:G	0	34540508	G	C
21	chr21:34540660:T:C	0	34540660	C	T
21	chr21:34540788:A:C	0	34540788	C	A
21	chr21:34540845:C:T	0	34540845	T	C
21	chr21:34541423:C:T	0	34541423	T	C
21	chr21:34541670:C:T	0	34541670	T	C
21	chr21:34541701:G:A	0	34541701	A	G
21	chr21:34541850:T:C	0	34541850	C	T
21	chr21:34542022:C:T	0	34542022	T	C
21	chr21:34542324:G:A	0	34542324	A	G
21	chr21:34542491:C:T	0	34542491	T	C
21	chr21:34542514:A:G	0	34542514	G	A
21	chr21:34542675:T:C	0	34542675	C	T
21	chr21:34542776:G:T	0	34542776	T	G
21	chr21:34543107:C:T	0	34543107	T	C
21	chr21:34543243:A:G	0	34543243	G	A
21	chr21:34543301:A:G	0	34543301	G	A
21	chr21:34543335:C:T	0	34543335	T	C
21	chr21:34543376:C:T	0	34543376	T	C
21	chr21:34543405:A:T	0	34543405	T	A
21	chr21:34543627:G:A	0	34543627	A	G
21	chr21:34543970:T:C	0	34543970	C	T
21	chr21:34544067:T:C	0	34544067	C	T
21	chr21:34544557:T:G	0	34544557	G	T
21	chr21:34544818:G:A	0	34544818	A	G
21	chr21:34544819:G:A	0	34544819	A	G
21	chr21:34544981:C:G	0	34544981	G	C
21	chr21:34545087:C:T	0	34545087	T	C
21	chr21:34545528:G:C	0	34545528	C	G
21	chr21:34545753:T:A	0	34545753	A	T
21	chr21:34545782:T:G	0	34545782	G	T
21	chr21:34546058:A:G	0	34546058	G	A
21	chr21:34546313:G:A	0	34546313	A	G
21	chr21:34547168:T:C	0	34547168	C	T
21	chr21:34547210:G:A	0	34547210	A	G
21	chr21:34547455:T:C	0	34547455	C	T
21	chr21:34548046:A:G	0	34548046	G	A
21	chr21:34548124:T:C	0	34548124	C	T
21	chr21:34548152:A:G	0	34548152	G	A
21	chr21:34548205:C:T	0	34548205	T	C
21	chr21:34548330:T:G	0	34548330	G	T
21	chr21:34549028:G:C	0	34549028	C	G
21	chr21:34549048:G:A	0	34549048	A	G
21	chr21:34549123:A:T	0	34549123	T	A
21	chr21:34549343:C:T	0	34549343	T	C
21	chr21:34549708:C:T	0	34549708	T	C
21	chr21:34549747:C:T	0	34549747	T	C
21	chr21:34549905:C:T	0	34549905	T	C
21	chr21:34549920:C:T	0	34549920	T	C
21	chr21:34550368:C:T	0	34550368	T	C
21	chr21:34550405:A:G	0	34550405	G	A
21	chr21:34550426:A:G	0	34550426	G	A
21	chr21:34550626:G:A	0	34550626	A	G
21	chr21:34550949:A:G	0	34550949	G	A
21	chr21:34551164:G:A	0	34551164	A	G
21	chr21:34551169:G:A	0	34551169	A	G
21	chr21:34551175:G:A	0	34551175	A	G
21	chr21:34551392:T:C	0	34551392	C	T
21	chr21:34551828:G:A	0	34551828	A	G
21	chr21:34551935:A:G	0	34551935	G	A
21	chr21:34552034:T:C	0	34552034	C	T
21	chr21:34552071:C:G	0	34552071	G	C
21	chr21:34553179:A:G	0	34553179	G	A
21	chr21:34553852:G:A	0	34553852	A	G
21	chr21:34553928:T:C	0	34553928	C	T
21	chr21:34554783:T:C	0	34554783	C	T
21	chr21:34555498:A:G	0	34555498	G	A
21	chr21:34555513:T:C	0	34555513	C	T
21	chr21:34555663:C:A	0	34555663	A	C
21	chr21:34555865:T:C	0	34555865	C	T
21	chr21:34555942:C:T	0	34555942	T	C
21	chr21:34555987:C:T	0	34555987	T	C
21	chr21:34555988:G:A	0	34555988	A	G
21	chr21:34556128:C:T	0	34556128	T	C
21	chr21:34556358:C:T	0	34556358	T	C
21	chr21:34556558:T:C	0	34556558	C	T
21	chr21:34556894:T:C	0	34556894	C	T
21	chr21:34556895:A:G	0	34556895	G	A
21	chr21:34556979:G:A	0	34556979	A	G
21	chr21:34557128:T:A	0	34557128	A	T
21	chr21:34557138:G:A	0	34557138	A	G
21	chr21:34557143:G:T	0	34557143	T	G
21	chr21:34557162:G:A	0	34557162	A	G
21	chr21:34557223:A:G	0	34557223	G	A
21	chr21:34557225:A:T	0	34557225	T	A
21	chr21:34557242:A:T	0	34557242	T	A
21	chr21:34557330:A:G	0	34557330	G	A
21	chr21:34557566:G:A	0	34557566	A	G
21	chr21:34557616:C:T	0	34557616	T	C
21	chr21:34557806:C:T	0	34557806	T	C
21	chr21:34558015:C:A	0	34558015	A	C
21	chr21:34558016:A:C	0	34558016	C	A
21	chr21:34558054:T:C	0	34558054	C	T
21	chr21:34558416:A:C	0	34558416	C	A
21	chr21:34558418:T:C	0	34558418	C	T
21	chr21:34558606:A:G	0	34558606	G	A
21	chr21:34558617:C:T	0	34558617	T	C
21	chr21:34558630:CTT:C	0	34558630	C	CTT
21	chr21:34558633:AACG:A	0	34558633	A	AACG
21	chr21:34558848:C:T	0	34558848	T	C
21	chr21:34559021:C:T	0	34559021	T	C
21	chr21:34559036:C:T	0	34559036	T	C
21	chr21:34559069:C:T	0	34559069	T	C
21	chr21:34559278:G:A	0	34559278	A	G
21	chr21:34559340:T:C	0	34559340	C	T
21	chr21:34559414:C:CT	0	34559414	CT	C
21	chr21:34559611:C:A	0	34559611	A	C
21	chr21:34559622:GTTT:G	0	34559622	G	GTTT
21	chr21:34559873:C:T	0	34559873	T	C
21	chr21:34559935:G:A	0	34559935	A	G
21	chr21:34560321:A:C	0	34560321	C	A
21	chr21:34560942:G:C	0	34560942	C	G
21	chr21:34561052:T:G	0	34561052	G	T
21	chr21:34561492:G:A	0	34561492	A	G
21	chr21:34561895:A:T	0	34561895	T	A
21	chr21:34562160:T:C	0	34562160	C	T
21	chr21:34562178:T:C	0	34562178	C	T
21	chr21:34562320:G:A	0	34562320	A	G
21	chr21:34562334:AT:A	0	34562334	A	AT
21	chr21:34562764:A:C	0	34562764	C	A
21	chr21:34562795:A:G	0	34562795	G	A
21	chr21:34563192:T:C	0	34563192	C	T
21	chr21:34563385:T:A	0	34563385	A	T
21	chr21:34563568:T:C	0	34563568	C	T
21	chr21:34563613:G:A	0	34563613	A	G
21	chr21:34563624:A:G	0	34563624	G	A
21	chr21:34563633:G:T	0	34563633	T	G
21	chr21:34563998:T:C	0	34563998	C	T
21	chr21:34564062:C:T	0	34564062	T	C
21	chr21:34564395:C:A	0	34564395	A	C
21	chr21:34565081:A:G	0	34565081	G	A
21	chr21:34565550:T:C	0	34565550	C	T
21	chr21:34565686:T:C	0	34565686	C	T
21	chr21:34565726:T:G	0	34565726	G	T
21	chr21:34565777:T:C	0	34565777	C	T
21	chr21:34565847:C:T	0	34565847	T	C
21	chr21:34565934:G:A	0	34565934	A	G
21	chr21:34566027:A:C	0	34566027	C	A
21	chr21:34566049:G:A	0	34566049	A	G
21	chr21:34566085:T:C	0	34566085	C	T
21	chr21:34566160:C:A	0	34566160	A	C
21	chr21:34566208:T:G	0	34566208	G	T
21	chr21:34566279:C:T	0	34566279	T	C
21	chr21:34566558:GA:G	0	34566558	G	GA
21	chr21:34566670:T:C	0	34566670	C	T
21	chr21:34566986:G:C	0	34566986	C	G
21	chr21:34567007:G:C	0	34567007	C	G
21	chr21:34567115:C:T	0	34567115	T	C
21	chr21:34567139:A:AC	0	34567139	AC	A
21	chr21:34567321:C:T	0	34567321	T	C
21	chr21:34567541:T:C	0	34567541	C	T
21	chr21:34567572:A:G	0	34567572	G	A
21	chr21:34568085:T:C	0	34568085	C	T
21	chr21:34568935:T:C	0	34568935	C	T
21	chr21:34568953:G:A	0	34568953	A	G
21	chr21:34569260:T:C	0	34569260	C	T
21	chr21:34569271:T:C	0	34569271	C	T
21	chr21:34569279:A:G	0	34569279	G	A
21	chr21:34569471:T:C	0	34569471	C	T
21	chr21:34569472:G:A	0	34569472	A	G
21	chr21:34569629:C:A	0	34569629	A	C
21	chr21:34569880:C:T	0	34569880	T	C
21	chr21:34571249:T:C	0	34571249	C	T
21	chr21:34571507:T:C	0	34571507	C	T
21	chr21:34572178:T:A	0	34572178	A	T
21	chr21:34573904:C:T	0	34573904	T	C
21	chr21:34574647:C:G	0	34574647	G	C
21	chr21:34575337:C:T	0	34575337	T	C
21	chr21:34575455:C:G	0	34575455	G	C
21	chr21:34576900:T:C	0	34576900	C	T
21	chr21:34577334:G:A	0	34577334	A	G
21	chr21:34578094:A:G	0	34578094	G	A
21	chr21:34578130:AG:A	0	34578130	A	AG
21	chr21:34578133:C:T	0	34578133	T	C
21	chr21:34578400:A:G	0	34578400	G	A
21	chr21:34578635:A:G	0	34578635	G	A
21	chr21:34580024:G:A	0	34580024	A	G
21	chr21:34580185:CCAGCTTTAGAG:C	0	34580185	C	CCAGCTTTAGAG
21	chr21:34580399:G:A	0	34580399	A	G
21	chr21:34581291:G:A	0	34581291	A	G
21	chr21:34582303:C:T	0	34582303	T	C
21	chr21:34582330:G:A	0	34582330	A	G
21	chr21:34582501:C:T	0	34582501	T	C
21	chr21:34582556:G:A	0	34582556	A	G
21	chr21:34582747:T:G	0	34582747	G	T
21	chr21:34583786:T:C	0	34583786	C	T
21	chr21:34584742:C:T	0	34584742	T	C
21	chr21:34584956:C:T	0	34584956	T	C
21	chr21:34585137:C:T	0	34585137	T	C
21	chr21:34586138:G:A	0	34586138	A	G
21	chr21:34587287:A:G	0	34587287	G	A
21	chr21:34587611:A:G	0	34587611	G	A
21	chr21:34589036:C:T	0	34589036	T	C
21	chr21:34589097:G:A	0	34589097	A	G
21	chr21:34589279:C:T	0	34589279	T	C
21	chr21:34589866:C:T	0	34589866	T	C
21	chr21:34591152:A:G	0	34591152	G	A
21	chr21:34591796:A:C	0	34591796	C	A
21	chr21:34592315:T:C	0	34592315	C	T
21	chr21:34592590:C:T	0	34592590	T	C
21	chr21:34592787:T:C	0	34592787	C	T
21	chr21:34593637:C:T	0	34593637	T	C
21	chr21:34593689:G:A	0	34593689	A	G
21	chr21:34594259:C:T	0	34594259	T	C
21	chr21:34594279:C:T	0	34594279	T	C
21	chr21:34594319:C:T	0	34594319	T	C
21	chr21:34594487:G:A	0	34594487	A	G
21	chr21:34594608:C:G	0	34594608	G	C
21	chr21:34594810:G:A	0	34594810	A	G
21	chr21:34594833:C:T	0	34594833	T	C
21	chr21:34595494:A:T	0	34595494	T	A
21	chr21:34596046:G:A	0	34596046	A	G
21	chr21:34596294:G:A	0	34596294	A	G
21	chr21:34597217:A:G	0	34597217	G	A
21	chr21:34597226:C:T	0	34597226	T	C
21	chr21:34597602:G:A	0	34597602	A	G
21	chr21:34598414:G:T	0	34598414	T	G
21	chr21:34598735:G:A	0	34598735	A	G
21	chr21:34598968:G:T	0	34598968	T	G
21	chr21:34598995:C:A	0	34598995	A	C
21	chr21:34599433:C:T	0	34599433	T	C
21	chr21:34599559:C:T	0	34599559	T	C
21	chr21:34599814:G:A	0	34599814	A	G
21	chr21:34600329:T:C	0	34600329	C	T
21	chr21:34600641:T:C	0	34600641	C	T
21	chr21:34600734:T:G	0	34600734	G	T
21	chr21:34600736:G:A	0	34600736	A	G
21	chr21:34600929:C:T	0	34600929	T	C
21	chr21:34601098:T:A	0	34601098	A	T
21	chr21:34601264:G:A	0	34601264	A	G
21	chr21:34601537:G:A	0	34601537	A	G
21	chr21:34601624:T:C	0	34601624	C	T
21	chr21:34601635:G:A	0	34601635	A	G
21	chr21:34602200:A:G	0	34602200	G	A
21	chr21:34602276:T:C	0	34602276	C	T
21	chr21:34603118:GGCATGACT:G	0	34603118	G	GGCATGACT
21	chr21:34603385:C:CT	0	34603385	CT	C
21	chr21:34603748:C:T	0	34603748	T	C
21	chr21:34603799:G:T	0	34603799	T	G
21	chr21:34603840:T:C	0	34603840	C	T
21	chr21:34604732:G:C	0	34604732	C	G
21	chr21:34604987:C:T	0	34604987	T	C
21	chr21:34605626:A:G	0	34605626	G	A
21	chr21:34605633:A:G	0	34605633	G	A
21	chr21:34605676:C:A	0	34605676	A	C
21	chr21:34605745:C:T	0	34605745	T	C
21	chr21:34606570:T:C	0	34606570	C	T
21	chr21:34607009:T:C	0	34607009	C	T
21	chr21:34607700:CTGAT:C	0	34607700	C	CTGAT
21	chr21:34607730:C:A	0	34607730	A	C
21	chr21:34607845:A:G	0	34607845	G	A
21	chr21:34609703:T:C	0	34609703	C	T
21	chr21:34609870:A:T	0	34609870	T	A
21	chr21:34612002:G:A	0	34612002	A	G
21	chr21:34612164:T:C	0	34612164	C	T
21	chr21:34613596:C:T	0	34613596	T	C
21	chr21:34615146:G:A	0	34615146	A	G
21	chr21:34615583:C:T	0	34615583	T	C
21	chr21:34616468:T:C	0	34616468	C	T
21	chr21:34616826:C:G	0	34616826	G	C
21	chr21:34617671:T:C	0	34617671	C	T
21	chr21:34618687:C:T	0	34618687	T	C
21	chr21:34620019:A:G	0	34620019	G	A
21	chr21:34620721:A:G	0	34620721	G	A
21	chr21:34620809:T:C	0	34620809	C	T
21	chr21:34620942:T:C	0	34620942	C	T
21	chr21:34621638:A:G	0	34621638	G	A
21	chr21:34622412:G:A	0	34622412	A	G
21	chr21:34622465:G:A	0	34622465	A	G
21	chr21:34622731:T:C	0	34622731	C	T
21	chr21:34622773:A:G	0	34622773	G	A
21	chr21:34622791:C:G	0	34622791	G	C
21	chr21:34622804:G:A	0	34622804	A	G
21	chr21:34622868:C:A	0	34622868	A	C
21	chr21:34623487:T:G	0	34623487	G	T
21	chr21:34623843:C:G	0	34623843	G	C
21	chr21:34624173:A:G	0	34624173	G	A
21	chr21:34624518:C:T	0	34624518	T	C
21	chr21:34624645:G:C	0	34624645	C	G
21	chr21:34626868:A:T	0	34626868	T	A
21	chr21:34626967:C:T	0	34626967	T	C
21	chr21:34627350:T:G	0	34627350	G	T
21	chr21:34627696:T:C	0	34627696	C	T
21	chr21:34627740:C:T	0	34627740	T	C
21	chr21:34628463:C:T	0	34628463	T	C
21	chr21:34628594:A:T	0	34628594	T	A
21	chr21:34628977:T:C	0	34628977	C	T
21	chr21:34629115:A:G	0	34629115	G	A
21	chr21:34629138:A:G	0	34629138	G	A
21	chr21:34629159:A:G	0	34629159	G	A
21	chr21:34629304:G:A	0	34629304	A	G
21	chr21:34629958:T:C	0	34629958	C	T
21	chr21:34629959:T:G	0	34629959	G	T
21	chr21:34630140:G:A	0	34630140	A	G
21	chr21:34630621:T:G	0	34630621	G	T
21	chr21:34630919:G:T	0	34630919	T	G
21	chr21:34631499:G:A	0	34631499	A	G
21	chr21:34631704:T:C	0	34631704	C	T
21	chr21:34632240:G:A	0	34632240	A	G
21	chr21:34632929:G:A	0	34632929	A	G
21	chr21:34633339:C:T	0	34633339	T	C
21	chr21:34634520:C:A	0	34634520	A	C
21	chr21:34634640:G:A	0	34634640	A	G
21	chr21:34635708:T:C	0	34635708	C	T
21	chr21:34635883:A:C	0	34635883	C	A
21	chr21:34636085:C:T	0	34636085	T	C
21	chr21:34637152:A:G	0	34637152	G	A
21	chr21:34638361:G:A	0	34638361	A	G
21	chr21:34638693:T:C	0	34638693	C	T
21	chr21:34639390:A:T	0	34639390	T	A
21	chr21:34639908:A:G	0	34639908	G	A
21	chr21:34640262:G:A	0	34640262	A	G
21	chr21:34641385:A:G	0	34641385	G	A
21	chr21:34641532:A:G	0	34641532	G	A
21	chr21:34641577:C:T	0	34641577	T	C
21	chr21:34641739:C:T	0	34641739	T	C
21	chr21:34642280:A:G	0	34642280	G	A
21	chr21:34642621:T:C	0	34642621	C	T
21	chr21:34642889:C:G	0	34642889	G	C
21	chr21:34643003:G:A	0	34643003	A	G
21	chr21:34643343:T:C	0	34643343	C	T
21	chr21:34643731:G:A	0	34643731	A	G
21	chr21:34644056:A:G	0	34644056	G	A
21	chr21:34644360:T:C	0	34644360	C	T
21	chr21:34644536:A:G	0	34644536	G	A
21	chr21:34645473:T:G	0	34645473	G	T
21	chr21:34645543:A:G	0	34645543	G	A
21	chr21:34645602:T:C	0	34645602	C	T
21	chr21:34646437:G:A	0	34646437	A	G
21	chr21:34647313:G:A	0	34647313	A	G
21	chr21:34647865:C:T	0	34647865	T	C
21	chr21:34648089:G:A	0	34648089	A	G
21	chr21:34648111:G:A	0	34648111	A	G
21	chr21:34648328:T:C	0	34648328	C	T
21	chr21:34649988:C:T	0	34649988	T	C
21	chr21:34651464:G:A	0	34651464	A	G
21	chr21:34654607:C:T	0	34654607	T	C
21	chr21:34656458:CA:C	0	34656458	C	CA
21	chr21:34656856:A:T	0	34656856	T	A
21	chr21:34656872:G:C	0	34656872	C	G
21	chr21:34657231:T:G	0	34657231	G	T
21	chr21:34657559:G:A	0	34657559	A	G
21	chr21:34657916:T:G	0	34657916	G	T
21	chr21:34659022:G:A	0	34659022	A	G
21	chr21:34660659:T:C	0	34660659	C	T
21	chr21:34660665:A:G	0	34660665	G	A
21	chr21:34661642:C:A	0	34661642	A	C
21	chr21:34663209:A:G	0	34663209	G	A
21	chr21:34663529:A:G	0	34663529	G	A
21	chr21:34664317:G:A	0	34664317	A	G
21	chr21:34664761:G:A	0	34664761	A	G
21	chr21:34668083:T:C	0	34668083	C	T
21	chr21:34669339:T:C	0	34669339	C	T
21	chr21:34670285:G:A	0	34670285	A	G
21	chr21:34673477:A:AG	0	34673477	AG	A
21	chr21:34674780:T:A	0	34674780	A	T
21	chr21:34675131:A:G	0	34675131	G	A
21	chr21:34676026:T:A	0	34676026	A	T
21	chr21:34676220:C:T	0	34676220	T	C
21	chr21:34676600:A:C	0	34676600	C	A
21	chr21:34677090:G:A	0	34677090	A	G
21	chr21:34678939:G:A	0	34678939	A	G
21	chr21:34681202:A:G	0	34681202	G	A
21	chr21:34682960:C:T	0	34682960	T	C
21	chr21:34683596:G:A	0	34683596	A	G
21	chr21:34684102:C:T	0	34684102	T	C
21	chr21:34684698:C:T	0	34684698	T	C
21	chr21:34684863:C:A	0	34684863	A	C
21	chr21:34685630:C:T	0	34685630	T	C
21	chr21:34687310:C:T	0	34687310	T	C
21	chr21:34688020:G:A	0	34688020	A	G
21	chr21:34688892:A:G	0	34688892	G	A
21	chr21:34690022:A:G	0	34690022	G	A
21	chr21:34690086:C:T	0	34690086	T	C
21	chr21:34690436:C:T	0	34690436	T	C
21	chr21:34690638:T:C	0	34690638	C	T
21	chr21:34690687:A:G	0	34690687	G	A
21	chr21:34691175:G:T	0	34691175	T	G
21	chr21:34691253:G:A	0	34691253	A	G
21	chr21:34692022:T:C	0	34692022	C	T
21	chr21:34692183:G:A	0	34692183	A	G
21	chr21:34692334:G:C	0	34692334	C	G
21	chr21:34692791:G:A	0	34692791	A	G
21	chr21:34693879:G:A	0	34693879	A	G
21	chr21:34694007:C:G	0	34694007	G	C
21	chr21:34694224:CTGCCTCAGCCTCCGAAAG:C	0	34694224	C	CTGCCTCAGCCTCCGAAAG
21	chr21:34695466:C:G	0	34695466	G	C
21	chr21:34695476:T:C	0	34695476	C	T
21	chr21:34696090:G:C	0	34696090	C	G
21	chr21:34696559:T:A	0	34696559	A	T
21	chr21:34696752:A:G	0	34696752	G	A
21	chr21:34696766:C:A	0	34696766	A	C
21	chr21:34696958:A:G	0	34696958	G	A
21	chr21:34697109:T:C	0	34697109	C	T
21	chr21:34697539:G:A	0	34697539	A	G
21	chr21:34697729:T:C	0	34697729	C	T
21	chr21:34697738:G:A	0	34697738	A	G
21	chr21:34698903:T:C	0	34698903	C	T
21	chr21:34699038:G:A	0	34699038	A	G
21	chr21:34699515:C:T	0	34699515	T	C
21	chr21:34699640:G:A	0	34699640	A	G
21	chr21:34701429:G:A	0	34701429	A	G
21	chr21:34702039:A:G	0	34702039	G	A
21	chr21:34702116:C:T	0	34702116	T	C
21	chr21:34702259:C:A	0	34702259	A	C
21	chr21:34702351:C:T	0	34702351	T	C
21	chr21:34702707:T:C	0	34702707	C	T
21	chr21:34703366:T:C	0	34703366	C	T
21	chr21:34705446:C:T	0	34705446	T	C
21	chr21:34707194:G:A	0	34707194	A	G
21	chr21:34707680:A:T	0	34707680	T	A
21	chr21:34707992:C:T	0	34707992	T	C
21	chr21:34708100:T:C	0	34708100	C	T
21	chr21:34708610:G:A	0	34708610	A	G
21	chr21:34709150:G:T	0	34709150	T	G
21	chr21:34709909:A:G	0	34709909	G	A
21	chr21:34710919:T:C	0	34710919	C	T
21	chr21:34711405:G:A	0	34711405	A	G
21	chr21:34711448:T:C	0	34711448	C	T
21	chr21:34712069:C:T	0	34712069	T	C
21	chr21:34713115:T:C	0	34713115	C	T
21	chr21:34713536:T:C	0	34713536	C	T
21	chr21:34713804:C:T	0	34713804	T	C
21	chr21:34715140:A:T	0	34715140	T	A
21	chr21:34716756:C:T	0	34716756	T	C
21	chr21:34718396:C:T	0	34718396	T	C
21	chr21:34720400:T:C	0	34720400	C	T
21	chr21:34720625:A:G	0	34720625	G	A
21	chr21:34720764:T:C	0	34720764	C	T
21	chr21:34722056:A:G	0	34722056	G	A
21	chr21:34722293:C:A	0	34722293	A	C
21	chr21:34724315:A:G	0	34724315	G	A
21	chr21:34725232:T:C	0	34725232	C	T
21	chr21:34725470:G:T	0	34725470	T	G
21	chr21:34725496:T:C	0	34725496	C	T
21	chr21:34726045:A:G	0	34726045	G	A
21	chr21:34727440:T:C	0	34727440	C	T
21	chr21:34727590:T:A	0	34727590	A	T
21	chr21:34728623:T:A	0	34728623	A	T
21	chr21:34729625:G:A	0	34729625	A	G
21	chr21:34732010:G:A	0	34732010	A	G
21	chr21:34733291:C:T	0	34733291	T	C
21	chr21:34733473:T:C	0	34733473	C	T
21	chr21:34734489:C:G	0	34734489	G	C
21	chr21:34734588:C:T	0	34734588	T	C
21	chr21:34735568:A:G	0	34735568	G	A
21	chr21:34737537:T:A	0	34737537	A	T
21	chr21:34738445:G:A	0	34738445	A	G
21	chr21:34738904:T:C	0	34738904	C	T
21	chr21:34739093:T:A	0	34739093	A	T
21	chr21:34739597:T:C	0	34739597	C	T
21	chr21:34739713:T:C	0	34739713	C	T
21	chr21:34741493:G:GGGTTCTGCATAACAGGCCACC	0	34741493	GGGTTCTGCATAACAGGCCACC	G
21	chr21:34742743:G:A	0	34742743	A	G
21	chr21:34743091:T:C	0	34743091	C	T
21	chr21:34743143:T:C	0	34743143	C	T
21	chr21:34744054:G:A	0	34744054	A	G
21	chr21:34745354:T:C	0	34745354	C	T
21	chr21:34745519:T:C	0	34745519	C	T
21	chr21:34745975:C:T	0	34745975	T	C
21	chr21:34746814:T:G	0	34746814	G	T
21	chr21:34747055:A:G	0	34747055	G	A
21	chr21:34747755:A:G	0	34747755	G	A
21	chr21:34748036:A:G	0	34748036	G	A
21	chr21:34748100:C:G	0	34748100	G	C
21	chr21:34748131:C:T	0	34748131	T	C
21	chr21:34748636:G:T	0	34748636	T	G
21	chr21:34749007:G:A	0	34749007	A	G
21	chr21:34749050:T:C	0	34749050	C	T
21	chr21:34749563:G:A	0	34749563	A	G
21	chr21:34749816:C:T	0	34749816	T	C
21	chr21:34750256:G:A	0	34750256	A	G
21	chr21:34750875:C:T	0	34750875	T	C
21	chr21:34751388:T:C	0	34751388	C	T
21	chr21:34751517:G:C	0	34751517	C	G
21	chr21:34751581:C:T	0	34751581	T	C
21	chr21:34751975:A:G	0	34751975	G	A
21	chr21:34751976:A:G	0	34751976	G	A
21	chr21:34752056:A:G	0	34752056	G	A
21	chr21:34752415:A:G	0	34752415	G	A
21	chr21:34752936:A:G	0	34752936	G	A
21	chr21:34753233:T:C	0	34753233	C	T
21	chr21:34754342:A:G	0	34754342	G	A
21	chr21:34755033:C:T	0	34755033	T	C
21	chr21:34755228:G:A	0	34755228	A	G
21	chr21:34755479:C:T	0	34755479	T	C
21	chr21:34755769:G:A	0	34755769	A	G
21	chr21:34757768:G:T	0	34757768	T	G
21	chr21:34757901:G:A	0	34757901	A	G
21	chr21:34758055:C:T	0	34758055	T	C
21	chr21:34758643:A:G	0	34758643	G	A
21	chr21:34758977:C:T	0	34758977	T	C
21	chr21:34759219:T:C	0	34759219	C	T
21	chr21:34759328:A:G	0	34759328	G	A
21	chr21:34759833:A:G	0	34759833	G	A
21	chr21:34759865:C:T	0	34759865	T	C
21	chr21:34760062:G:A	0	34760062	A	G
21	chr21:34760299:C:T	0	34760299	T	C
21	chr21:34761597:C:T	0	34761597	T	C
21	chr21:34761613:C:T	0	34761613	T	C
21	chr21:34762037:T:C	0	34762037	C	T
21	chr21:34762526:C:T	0	34762526	T	C
21	chr21:34764018:A:G	0	34764018	G	A
21	chr21:34764285:T:C	0	34764285	C	T
21	chr21:34764298:T:C	0	34764298	C	T
21	chr21:34768326:G:A	0	34768326	A	G
21	chr21:34768932:C:T	0	34768932	T	C
21	chr21:34770307:T:G	0	34770307	G	T
21	chr21:34770523:T:G	0	34770523	G	T
21	chr21:34771693:A:T	0	34771693	T	A
21	chr21:34772508:G:A	0	34772508	A	G
21	chr21:34772755:C:T	0	34772755	T	C
21	chr21:34772799:T:C	0	34772799	C	T
21	chr21:34772970:C:T	0	34772970	T	C
21	chr21:34775307:T:G	0	34775307	G	T
21	chr21:34777288:T:C	0	34777288	C	T
21	chr21:34778506:C:T	0	34778506	T	C
21	chr21:34780764:G:A	0	34780764	A	G
21	chr21:34780944:A:G	0	34780944	G	A
21	chr21:34782568:T:C	0	34782568	C	T
21	chr21:34783715:G:A	0	34783715	A	G
21	chr21:34783770:C:T	0	34783770	T	C
21	chr21:34784534:A:G	0	34784534	G	A
21	chr21:34785401:C:T	0	34785401	T	C
21	chr21:34785471:T:C	0	34785471	C	T
21	chr21:34787334:T:C	0	34787334	C	T
21	chr21:34787766:A:G	0	34787766	G	A
21	chr21:34789661:A:G	0	34789661	G	A
21	chr21:34791123:G:A	0	34791123	A	G
21	chr21:34791216:T:C	0	34791216	C	T
21	chr21:34792108:G:T	0	34792108	T	G
21	chr21:34792744:T:C	0	34792744	C	T
21	chr21:34794978:A:G	0	34794978	G	A
21	chr21:34797802:C:T	0	34797802	T	C
21	chr21:34798046:G:A	0	34798046	A	G
21	chr21:34798609:A:T	0	34798609	T	A
21	chr21:34801877:A:G	0	34801877	G	A
21	chr21:34802232:G:C	0	34802232	C	G
21	chr21:34802589:G:T	0	34802589	T	G
21	chr21:34802782:CACAG:C	0	34802782	C	CACAG
21	chr21:34802898:A:G	0	34802898	G	A
21	chr21:34803503:T:C	0	34803503	C	T
21	chr21:34803780:G:A	0	34803780	A	G
21	chr21:34803927:T:C	0	34803927	C	T
21	chr21:34808387:A:G	0	34808387	G	A
21	chr21:34808689:A:G	0	34808689	G	A
21	chr21:34809862:G:A	0	34809862	A	G
21	chr21:34812642:C:A	0	34812642	A	C
21	chr21:34813793:T:C	0	34813793	C	T
21	chr21:34813795:A:T	0	34813795	T	A
21	chr21:34814022:G:A	0	34814022	A	G
21	chr21:34814099:A:G	0	34814099	G	A
21	chr21:34815389:T:C	0	34815389	C	T
21	chr21:34815749:C:T	0	34815749	T	C
21	chr21:34817556:G:A	0	34817556	A	G
21	chr21:34817863:G:T	0	34817863	T	G
21	chr21:34819011:T:C	0	34819011	C	T
21	chr21:34819068:A:G	0	34819068	G	A
21	chr21:34820187:C:G	0	34820187	G	C
21	chr21:34821574:T:C	0	34821574	C	T
21	chr21:34822241:C:G	0	34822241	G	C
21	chr21:34822785:G:A	0	34822785	A	G
21	chr21:34822966:C:T	0	34822966	T	C
21	chr21:34822969:G:T	0	34822969	T	G
21	chr21:34823377:T:G	0	34823377	G	T
21	chr21:34824927:A:G	0	34824927	G	A
21	chr21:34825246:T:G	0	34825246	G	T
21	chr21:34825893:A:G	0	34825893	G	A
21	chr21:34826201:C:T	0	34826201	T	C
21	chr21:34826995:T:C	0	34826995	C	T
21	chr21:34828782:C:CT	0	34828782	CT	C
21	chr21:34828895:C:T	0	34828895	T	C
21	chr21:34830185:T:C	0	34830185	C	T
21	chr21:34830478:C:T	0	34830478	T	C
21	chr21:34831549:G:A	0	34831549	A	G
21	chr21:34831622:G:A	0	34831622	A	G
21	chr21:34833845:C:G	0	34833845	G	C
21	chr21:34834224:G:A	0	34834224	A	G
21	chr21:34835153:C:G	0	34835153	G	C
21	chr21:34836726:T:A	0	34836726	A	T
21	chr21:34837353:G:A	0	34837353	A	G
21	chr21:34837693:G:A	0	34837693	A	G
21	chr21:34837803:C:T	0	34837803	T	C
21	chr21:34838010:C:A	0	34838010	A	C
21	chr21:34838218:GTGGC:G	0	34838218	G	GTGGC
21	chr21:34839296:C:T	0	34839296	T	C
21	chr21:34839740:T:C	0	34839740	C	T
21	chr21:34839754:C:A	0	34839754	A	C
21	chr21:34839858:G:C	0	34839858	C	G
21	chr21:34840099:T:C	0	34840099	C	T
21	chr21:34840205:G:A	0	34840205	A	G
21	chr21:34840216:C:A	0	34840216	A	C
21	chr21:34840518:C:G	0	34840518	G	C
21	chr21:34840643:G:A	0	34840643	A	G
21	chr21:34840863:C:T	0	34840863	T	C
21	chr21:34841033:G:C	0	34841033	C	G
21	chr21:34841108:G:T	0	34841108	T	G
21	chr21:34841187:C:T	0	34841187	T	C
21	chr21:34841226:A:G	0	34841226	G	A
21	chr21:34841472:C:T	0	34841472	T	C
21	chr21:34841535:A:G	0	34841535	G	A
21	chr21:34841600:A:G	0	34841600	G	A
21	chr21:34841830:G:C	0	34841830	C	G
21	chr21:34842805:A:C	0	34842805	C	A
21	chr21:34842820:G:C	0	34842820	C	G
21	chr21:34842983:T:C	0	34842983	C	T
21	chr21:34843026:T:C	0	34843026	C	T
21	chr21:34843057:G:A	0	34843057	A	G
21	chr21:34843193:T:C	0	34843193	C	T
21	chr21:34843360:G:A	0	34843360	A	G
21	chr21:34843612:C:T	0	34843612	T	C
21	chr21:34843984:A:G	0	34843984	G	A
21	chr21:34844066:A:G	0	34844066	G	A
21	chr21:34844365:C:T	0	34844365	T	C
21	chr21:34845967:A:G	0	34845967	G	A
21	chr21:34846477:C:A	0	34846477	A	C
21	chr21:34847269:A:G	0	34847269	G	A
21	chr21:34847474:CAAT:C	0	34847474	C	CAAT
21	chr21:34847909:C:T	0	34847909	T	C
21	chr21:34848196:G:A	0	34848196	A	G
21	chr21:34848382:T:C	0	34848382	C	T
21	chr21:34848423:A:C	0	34848423	C	A
21	chr21:34848474:A:G	0	34848474	G	A
21	chr21:34848775:T:C	0	34848775	C	T
21	chr21:34848791:C:T	0	34848791	T	C
21	chr21:34849961:G:A	0	34849961	A	G
21	chr21:34850150:T:C	0	34850150	C	T
21	chr21:34850263:T:C	0	34850263	C	T
21	chr21:34850565:T:C	0	34850565	C	T
21	chr21:34850937:T:C	0	34850937	C	T
21	chr21:34851330:G:A	0	34851330	A	G
21	chr21:34851447:C:T	0	34851447	T	C
21	chr21:34851609:T:C	0	34851609	C	T
21	chr21:34851979:T:C	0	34851979	C	T
21	chr21:34852018:A:G	0	34852018	G	A
21	chr21:34854499:C:T	0	34854499	T	C
21	chr21:34854754:ACGGGCTG:A	0	34854754	A	ACGGGCTG
21	chr21:34855117:C:T	0	34855117	T	C
21	chr21:34857340:G:A	0	34857340	A	G
21	chr21:34857644:C:T	0	34857644	T	C
21	chr21:34857698:C:A	0	34857698	A	C
21	chr21:34858522:C:T	0	34858522	T	C
21	chr21:34858878:C:T	0	34858878	T	C
21	chr21:34860185:T:C	0	34860185	C	T
21	chr21:34860374:T:C	0	34860374	C	T
21	chr21:34860559:T:C	0	34860559	C	T
21	chr21:34860879:T:C	0	34860879	C	T
21	chr21:34861459:T:G	0	34861459	G	T
21	chr21:34862400:T:C	0	34862400	C	T
21	chr21:34862466:A:G	0	34862466	G	A
21	chr21:34863014:T:C	0	34863014	C	T
21	chr21:34863442:A:G	0	34863442	G	A
21	chr21:34863804:T:C	0	34863804	C	T
21	chr21:34864219:G:A	0	34864219	A	G
21	chr21:34865249:C:T	0	34865249	T	C
21	chr21:34865508:GTCCATCCAAATGCC:G	0	34865508	G	GTCCATCCAAATGCC
21	chr21:34865902:A:G	0	34865902	G	A
21	chr21:34866010:T:C	0	34866010	C	T
21	chr21:34866210:G:A	0	34866210	A	G
21	chr21:34870811:A:G	0	34870811	G	A
21	chr21:34870916:A:C	0	34870916	C	A
21	chr21:34870961:A:G	0	34870961	G	A
21	chr21:34872168:G:A	0	34872168	A	G
21	chr21:34872939:C:G	0	34872939	G	C
21	chr21:34873605:A:C	0	34873605	C	A
21	chr21:34873781:T:C	0	34873781	C	T
21	chr21:34873795:A:G	0	34873795	G	A
21	chr21:34873860:C:T	0	34873860	T	C
21	chr21:34873861:G:A	0	34873861	A	G
21	chr21:34874313:T:A	0	34874313	A	T
21	chr21:34874399:CAGG:C	0	34874399	C	CAGG
21	chr21:34874490:T:C	0	34874490	C	T
21	chr21:34874934:C:T	0	34874934	T	C
21	chr21:34875147:C:T	0	34875147	T	C
21	chr21:34875824:G:C	0	34875824	C	G
21	chr21:34876854:CTTTTTCT:C	0	34876854	C	CTTTTTCT
21	chr21:34877092:C:T	0	34877092	T	C
21	chr21:34877134:C:T	0	34877134	T	C
21	chr21:34878467:G:A	0	34878467	A	G
21	chr21:34880325:T:C	0	34880325	C	T
21	chr21:34880897:T:A	0	34880897	A	T
21	chr21:34881746:C:T	0	34881746	T	C
21	chr21:34882435:G:A	0	34882435	A	G
21	chr21:34883524:T:G	0	34883524	G	T
21	chr21:34885728:T:C	0	34885728	C	T
21	chr21:34886542:T:C	0	34886542	C	T
21	chr21:34888114:C:T	0	34888114	T	C
21	chr21:34889408:G:A	0	34889408	A	G
21	chr21:34890130:A:G	0	34890130	G	A
21	chr21:34890238:G:T	0	34890238	T	G
21	chr21:34890549:C:T	0	34890549	T	C
21	chr21:34891709:A:T	0	34891709	T	A
21	chr21:34893793:C:A	0	34893793	A	C
21	chr21:34894186:C:T	0	34894186	T	C
21	chr21:34894689:T:C	0	34894689	C	T
21	chr21:34895121:A:G	0	34895121	G	A
21	chr21:34895640:T:C	0	34895640	C	T
21	chr21:34895842:G:T	0	34895842	T	G
21	chr21:34896576:A:G	0	34896576	G	A
21	chr21:34896639:T:C	0	34896639	C	T
21	chr21:34896952:G:C	0	34896952	C	G
21	chr21:34898114:C:T	0	34898114	T	C
21	chr21:34898861:C:T	0	34898861	T	C
21	chr21:34898890:G:C	0	34898890	C	G
21	chr21:34899051:T:C	0	34899051	C	T
21	chr21:34900664:T:A	0	34900664	A	T
21	chr21:34900811:C:T	0	34900811	T	C
21	chr21:34900899:T:A	0	34900899	A	T
21	chr21:34901890:T:C	0	34901890	C	T
21	chr21:34902076:G:A	0	34902076	A	G
21	chr21:34902143:A:G	0	34902143	G	A
21	chr21:34902146:A:G	0	34902146	G	A
21	chr21:34902351:A:G	0	34902351	G	A
21	chr21:34903001:T:G	0	34903001	G	T
21	chr21:34903142:T:C	0	34903142	C	T
21	chr21:34903349:T:G	0	34903349	G	T
21	chr21:34904595:A:G	0	34904595	G	A
21	chr21:34904978:AAAG:A	0	34904978	A	AAAG
21	chr21:34905261:T:A	0	34905261	A	T
21	chr21:34905440:G:A	0	34905440	A	G
21	chr21:34906645:A:G	0	34906645	G	A
21	chr21:34907416:T:C	0	34907416	C	T
21	chr21:34907433:T:C	0	34907433	C	T
21	chr21:34907636:C:T	0	34907636	T	C
21	chr21:34907746:A:G	0	34907746	G	A
21	chr21:34908079:A:G	0	34908079	G	A
21	chr21:34909333:T:C	0	34909333	C	T
21	chr21:34909928:C:T	0	34909928	T	C
21	chr21:34910524:T:C	0	34910524	C	T
21	chr21:34911514:A:G	0	34911514	G	A
21	chr21:34912552:T:C	0	34912552	C	T
21	chr21:34913614:C:T	0	34913614	T	C
21	chr21:34914641:A:T	0	34914641	T	A
21	chr21:34916725:G:A	0	34916725	A	G
21	chr21:34916751:C:T	0	34916751	T	C
21	chr21:34918002:G:A	0	34918002	A	G
21	chr21:34918836:A:G	0	34918836	G	A
21	chr21:34918919:C:A	0	34918919	A	C
21	chr21:34918940:G:A	0	34918940	A	G
21	chr21:34919785:C:T	0	34919785	T	C
21	chr21:34919931:A:C	0	34919931	C	A
21	chr21:34920203:G:A	0	34920203	A	G
21	chr21:34920248:C:T	0	34920248	T	C
21	chr21:34920964:T:C	0	34920964	C	T
21	chr21:34921268:A:G	0	34921268	G	A
21	chr21:34921312:C:T	0	34921312	T	C
21	chr21:34921747:T:C	0	34921747	C	T
21	chr21:34922045:C:T	0	34922045	T	C
21	chr21:34922088:C:T	0	34922088	T	C
21	chr21:34922690:G:A	0	34922690	A	G
21	chr21:34924092:C:G	0	34924092	G	C
21	chr21:34924795:T:C	0	34924795	C	T
21	chr21:34924835:C:T	0	34924835	T	C
21	chr21:34924881:T:C	0	34924881	C	T
21	chr21:34926196:T:A	0	34926196	A	T
21	chr21:34927368:G:T	0	34927368	T	G
21	chr21:34927465:T:C	0	34927465	C	T
21	chr21:34928669:G:A	0	34928669	A	G
21	chr21:34928798:A:G	0	34928798	G	A
21	chr21:34929415:G:A	0	34929415	A	G
21	chr21:34929440:A:T	0	34929440	T	A
21	chr21:34929769:C:T	0	34929769	T	C
21	chr21:34930560:C:T	0	34930560	T	C
21	chr21:34930620:C:T	0	34930620	T	C
21	chr21:34930725:A:T	0	34930725	T	A
21	chr21:34931701:C:T	0	34931701	T	C
21	chr21:34931881:C:T	0	34931881	T	C
21	chr21:34932731:G:A	0	34932731	A	G
21	chr21:34932812:C:T	0	34932812	T	C
21	chr21:34932837:C:T	0	34932837	T	C
21	chr21:34933469:T:C	0	34933469	C	T
21	chr21:34934955:T:C	0	34934955	C	T
21	chr21:34935371:T:C	0	34935371	C	T
21	chr21:34936279:A:T	0	34936279	T	A
21	chr21:34938999:T:C	0	34938999	C	T
21	chr21:34939725:A:G	0	34939725	G	A
21	chr21:34940050:C:T	0	34940050	T	C
21	chr21:34940587:C:G	0	34940587	G	C
21	chr21:34941321:C:T	0	34941321	T	C
21	chr21:34941980:C:A	0	34941980	A	C
21	chr21:34943319:T:A	0	34943319	A	T
21	chr21:34943320:GTCT:G	0	34943320	G	GTCT
21	chr21:34943332:T:A	0	34943332	A	T
21	chr21:34944288:A:G	0	34944288	G	A
21	chr21:34945831:G:A	0	34945831	A	G
21	chr21:34946441:T:C	0	34946441	C	T
21	chr21:34946566:T:C	0	34946566	C	T
21	chr21:34947743:T:C	0	34947743	C	T
21	chr21:34948171:T:A	0	34948171	A	T
21	chr21:34949360:C:T	0	34949360	T	C
21	chr21:34949510:T:C	0	34949510	C	T
21	chr21:34951210:C:T	0	34951210	T	C
21	chr21:34952209:T:C	0	34952209	C	T
21	chr21:34954256:A:T	0	34954256	T	A
21	chr21:34955068:A:G	0	34955068	G	A
21	chr21:34955199:C:T	0	34955199	T	C
21	chr21:34956106:G:T	0	34956106	T	G
21	chr21:34962159:T:C	0	34962159	C	T
21	chr21:34963108:G:A	0	34963108	A	G
21	chr21:34963282:G:A	0	34963282	A	G
21	chr21:34963949:T:C	0	34963949	C	T
21	chr21:34964254:C:T	0	34964254	T	C
21	chr21:34964454:C:A	0	34964454	A	C
21	chr21:34964556:A:T	0	34964556	T	A
21	chr21:34964577:C:T	0	34964577	T	C
21	chr21:34964788:C:T	0	34964788	T	C
21	chr21:34964800:A:G	0	34964800	G	A
21	chr21:34965023:C:T	0	34965023	T	C
21	chr21:34965196:G:A	0	34965196	A	G
21	chr21:34965689:AT:A	0	34965689	A	AT
21	chr21:34965790:C:T	0	34965790	T	C
21	chr21:34966178:C:T	0	34966178	T	C
21	chr21:34966551:T:C	0	34966551	C	T
21	chr21:34966967:G:A	0	34966967	A	G
21	chr21:34967225:G:C	0	34967225	C	G
21	chr21:34968099:G:A	0	34968099	A	G
21	chr21:34968519:T:C	0	34968519	C	T
21	chr21:34968743:T:C	0	34968743	C	T
21	chr21:34968748:T:C	0	34968748	C	T
21	chr21:34969422:G:A	0	34969422	A	G
21	chr21:34970394:T:C	0	34970394	C	T
21	chr21:34975080:G:A	0	34975080	A	G
21	chr21:34977328:C:T	0	34977328	T	C
21	chr21:34978650:C:T	0	34978650	T	C
21	chr21:34979594:T:C	0	34979594	C	T
21	chr21:34979608:G:A	0	34979608	A	G
21	chr21:34979975:C:T	0	34979975	T	C
21	chr21:34980056:G:A	0	34980056	A	G
21	chr21:34981363:C:T	0	34981363	T	C
21	chr21:34985055:T:C	0	34985055	C	T
21	chr21:34985564:A:G	0	34985564	G	A
21	chr21:34985780:A:G	0	34985780	G	A
21	chr21:34987095:G:A	0	34987095	A	G
21	chr21:34987391:G:A	0	34987391	A	G
21	chr21:34987842:C:T	0	34987842	T	C
21	chr21:34987905:A:G	0	34987905	G	A
21	chr21:34988136:A:G	0	34988136	G	A
21	chr21:34988587:A:T	0	34988587	T	A
21	chr21:34989908:C:T	0	34989908	T	C
21	chr21:34990107:C:T	0	34990107	T	C
21	chr21:34990117:G:A	0	34990117	A	G
21	chr21:34990136:C:T	0	34990136	T	C
21	chr21:34990271:A:C	0	34990271	C	A
21	chr21:34990282:T:C	0	34990282	C	T
21	chr21:34990367:G:A	0	34990367	A	G
21	chr21:34990436:A:T	0	34990436	T	A
21	chr21:34990489:A:T	0	34990489	T	A
21	chr21:34990612:C:T	0	34990612	T	C
21	chr21:34990664:C:T	0	34990664	T	C
21	chr21:34991025:A:T	0	34991025	T	A
21	chr21:34991231:C:A	0	34991231	A	C
21	chr21:34991263:G:A	0	34991263	A	G
21	chr21:34991309:AAG:A	0	34991309	A	AAG
21	chr21:34991786:A:C	0	34991786	C	A
21	chr21:34991805:C:T	0	34991805	T	C
21	chr21:34991865:A:G	0	34991865	G	A
21	chr21:34992006:G:A	0	34992006	A	G
21	chr21:34992301:A:G	0	34992301	G	A
21	chr21:34992423:T:C	0	34992423	C	T
21	chr21:34992468:T:C	0	34992468	C	T
21	chr21:34992519:C:G	0	34992519	G	C
21	chr21:34992528:T:C	0	34992528	C	T
21	chr21:34992607:G:A	0	34992607	A	G
21	chr21:34993923:T:C	0	34993923	C	T
21	chr21:34994517:C:T	0	34994517	T	C
21	chr21:34994792:T:C	0	34994792	C	T
21	chr21:34995137:C:T	0	34995137	T	C
21	chr21:34995975:C:T	0	34995975	T	C
21	chr21:34996068:T:A	0	34996068	A	T
21	chr21:34996119:A:G	0	34996119	G	A
21	chr21:34996268:G:C	0	34996268	C	G
21	chr21:34996286:A:G	0	34996286	G	A
21	chr21:34996412:C:T	0	34996412	T	C
21	chr21:34996968:A:T	0	34996968	T	A
21	chr21:34997045:C:T	0	34997045	T	C
21	chr21:34997776:C:A	0	34997776	A	C
21	chr21:34997888:T:C	0	34997888	C	T
21	chr21:34998698:T:C	0	34998698	C	T
21	chr21:34998832:T:C	0	34998832	C	T
21	chr21:35000665:T:C	0	35000665	C	T
21	chr21:35001287:TA:T	0	35001287	T	TA
21	chr21:35001493:A:T	0	35001493	T	A
21	chr21:35003297:G:A	0	35003297	A	G
21	chr21:35003453:T:C	0	35003453	C	T
21	chr21:35004324:A:G	0	35004324	G	A
21	chr21:35004542:G:A	0	35004542	A	G
21	chr21:35004723:G:A	0	35004723	A	G
21	chr21:35006179:T:C	0	35006179	C	T
21	chr21:35006274:A:G	0	35006274	G	A
21	chr21:35006577:A:G	0	35006577	G	A
21	chr21:35007078:C:G	0	35007078	G	C
21	chr21:35007203:C:T	0	35007203	T	C
21	chr21:35007751:A:G	0	35007751	G	A
21	chr21:35008047:T:C	0	35008047	C	T
21	chr21:35008075:A:G	0	35008075	G	A
21	chr21:35008246:T:C	0	35008246	C	T
21	chr21:35008555:G:A	0	35008555	A	G
21	chr21:35008953:A:G	0	35008953	G	A
21	chr21:35009518:C:T	0	35009518	T	C
21	chr21:35009784:A:G	0	35009784	G	A
21	chr21:35010037:G:A	0	35010037	A	G
21	chr21:35010255:A:G	0	35010255	G	A
21	chr21:35010845:T:C	0	35010845	C	T
21	chr21:35011305:A:T	0	35011305	T	A
21	chr21:35012066:G:T	0	35012066	T	G
21	chr21:35012355:C:T	0	35012355	T	C
21	chr21:35014469:C:T	0	35014469	T	C
21	chr21:35014627:T:C	0	35014627	C	T
21	chr21:35014936:A:G	0	35014936	G	A
21	chr21:35015234:C:T	0	35015234	T	C
21	chr21:35015509:C:T	0	35015509	T	C
21	chr21:35015879:G:A	0	35015879	A	G
21	chr21:35015990:C:T	0	35015990	T	C
21	chr21:35016764:C:T	0	35016764	T	C
21	chr21:35017306:C:T	0	35017306	T	C
21	chr21:35017332:A:G	0	35017332	G	A
21	chr21:35018131:T:C	0	35018131	C	T
21	chr21:35018644:G:T	0	35018644	T	G
21	chr21:35020059:T:C	0	35020059	C	T
21	chr21:35021450:G:C	0	35021450	C	G
21	chr21:35022383:T:C	0	35022383	C	T
21	chr21:35023171:T:G	0	35023171	G	T
21	chr21:35023677:G:A	0	35023677	A	G
21	chr21:35023718:T:C	0	35023718	C	T
21	chr21:35023921:T:C	0	35023921	C	T
21	chr21:35026289:T:A	0	35026289	A	T
21	chr21:35027465:T:C	0	35027465	C	T
21	chr21:35027733:C:T	0	35027733	T	C
21	chr21:35027879:T:C	0	35027879	C	T
21	chr21:35028445:G:A	0	35028445	A	G
21	chr21:35029559:C:T	0	35029559	T	C
21	chr21:35030594:A:G	0	35030594	G	A
21	chr21:35031993:A:G	0	35031993	G	A
21	chr21:35033168:T:C	0	35033168	C	T
21	chr21:35033369:C:T	0	35033369	T	C
21	chr21:35033817:A:T	0	35033817	T	A
21	chr21:35034253:T:C	0	35034253	C	T
21	chr21:35034620:G:C	0	35034620	C	G
21	chr21:35034880:C:T	0	35034880	T	C
21	chr21:35035093:G:A	0	35035093	A	G
21	chr21:35036488:G:A	0	35036488	A	G
21	chr21:35036616:A:G	0	35036616	G	A
21	chr21:35036622:AT:A	0	35036622	A	AT
21	chr21:35038546:C:T	0	35038546	T	C
21	chr21:35038822:G:T	0	35038822	T	G
21	chr21:35038995:T:C	0	35038995	C	T
21	chr21:35039859:C:G	0	35039859	G	C
21	chr21:35041442:A:C	0	35041442	C	A
21	chr21:35042055:G:A	0	35042055	A	G
21	chr21:35042467:T:C	0	35042467	C	T
21	chr21:35042483:C:G	0	35042483	G	C
21	chr21:35042790:T:C	0	35042790	C	T
21	chr21:35042797:A:G	0	35042797	G	A
21	chr21:35043410:G:A	0	35043410	A	G
21	chr21:35044035:C:G	0	35044035	G	C
21	chr21:35044543:T:C	0	35044543	C	T
21	chr21:35045859:G:A	0	35045859	A	G
21	chr21:35046106:G:A	0	35046106	A	G
21	chr21:35046304:T:C	0	35046304	C	T
21	chr21:35046941:G:A	0	35046941	A	G
21	chr21:35047486:T:C	0	35047486	C	T
21	chr21:35047715:T:C	0	35047715	C	T
21	chr21:35048237:A:C	0	35048237	C	A
21	chr21:35048489:C:T	0	35048489	T	C
21	chr21:35048577:C:T	0	35048577	T	C
21	chr21:35048578:G:A	0	35048578	A	G
21	chr21:35048739:T:C	0	35048739	C	T
21	chr21:35050181:C:T	0	35050181	T	C
21	chr21:35050983:C:G	0	35050983	G	C
21	chr21:35051157:T:C	0	35051157	C	T
21	chr21:35051694:C:T	0	35051694	T	C
21	chr21:35052192:G:A	0	35052192	A	G
21	chr21:35055278:G:T	0	35055278	T	G
21	chr21:35056971:G:A	0	35056971	A	G
21	chr21:35057933:G:A	0	35057933	A	G
21	chr21:35058599:A:G	0	35058599	G	A
21	chr21:35058965:T:A	0	35058965	A	T
21	chr21:35060027:G:T	0	35060027	T	G
21	chr21:35060768:C:A	0	35060768	A	C
21	chr21:35061303:G:A	0	35061303	A	G
21	chr21:35061666:C:T	0	35061666	T	C
21	chr21:35061862:G:A	0	35061862	A	G
21	chr21:35061877:G:A	0	35061877	A	G
21	chr21:35062597:G:A	0	35062597	A	G
21	chr21:35063428:G:A	0	35063428	A	G
21	chr21:35063733:T:C	0	35063733	C	T
21	chr21:35064155:C:T	0	35064155	T	C
21	chr21:35064318:C:T	0	35064318	T	C
21	chr21:35064421:G:A	0	35064421	A	G
21	chr21:35065082:A:G	0	35065082	G	A
21	chr21:35065356:C:T	0	35065356	T	C
21	chr21:35065428:A:G	0	35065428	G	A
21	chr21:35067034:G:A	0	35067034	A	G
21	chr21:35067208:C:T	0	35067208	T	C
21	chr21:35068403:T:A	0	35068403	A	T
21	chr21:35069130:G:A	0	35069130	A	G
21	chr21:35070232:G:C	0	35070232	C	G
21	chr21:35070382:C:T	0	35070382	T	C
21	chr21:35070721:G:A	0	35070721	A	G
21	chr21:35070737:G:A	0	35070737	A	G
21	chr21:35072482:C:G	0	35072482	G	C
21	chr21:35072753:C:T	0	35072753	T	C
21	chr21:35072824:T:G	0	35072824	G	T
21	chr21:35073242:C:T	0	35073242	T	C
21	chr21:35074300:G:C	0	35074300	C	G
21	chr21:35075167:C:T	0	35075167	T	C
21	chr21:35075238:C:A	0	35075238	A	C
21	chr21:35075592:G:A	0	35075592	A	G
21	chr21:35075640:A:G	0	35075640	G	A
21	chr21:35075859:C:T	0	35075859	T	C
21	chr21:35076369:C:T	0	35076369	T	C
21	chr21:35078080:A:G	0	35078080	G	A
21	chr21:35079268:C:A	0	35079268	A	C
21	chr21:35079926:G:A	0	35079926	A	G
21	chr21:35079959:T:C	0	35079959	C	T
21	chr21:35080321:G:A	0	35080321	A	G
21	chr21:35080976:G:C	0	35080976	C	G
21	chr21:35081238:A:G	0	35081238	G	A
21	chr21:35085208:T:A	0	35085208	A	T
21	chr21:35085660:C:T	0	35085660	T	C
21	chr21:35085746:A:G	0	35085746	G	A
21	chr21:35087401:G:A	0	35087401	A	G
21	chr21:35087596:G:A	0	35087596	A	G
21	chr21:35089128:A:G	0	35089128	G	A
21	chr21:35089362:A:G	0	35089362	G	A
21	chr21:35089961:G:A	0	35089961	A	G
21	chr21:35090399:A:C	0	35090399	C	A
21	chr21:35090437:C:T	0	35090437	T	C
21	chr21:35090609:T:C	0	35090609	C	T
21	chr21:35090910:AC:A	0	35090910	A	AC
21	chr21:35091274:T:C	0	35091274	C	T
21	chr21:35091541:T:G	0	35091541	G	T
21	chr21:35091932:C:T	0	35091932	T	C
21	chr21:35091937:T:C	0	35091937	C	T
21	chr21:35091964:A:T	0	35091964	T	A
21	chr21:35092334:C:G	0	35092334	G	C
21	chr21:35092609:A:G	0	35092609	G	A
21	chr21:35093336:T:A	0	35093336	A	T
21	chr21:35093815:A:T	0	35093815	T	A
21	chr21:35094038:C:G	0	35094038	G	C
21	chr21:35094773:T:C	0	35094773	C	T
21	chr21:35095533:G:A	0	35095533	A	G
21	chr21:35095560:C:T	0	35095560	T	C
21	chr21:35095594:G:A	0	35095594	A	G
21	chr21:35096371:A:G	0	35096371	G	A
21	chr21:35096740:C:T	0	35096740	T	C
21	chr21:35096839:C:A	0	35096839	A	C
21	chr21:35096962:C:T	0	35096962	T	C
21	chr21:35096982:T:C	0	35096982	C	T
21	chr21:35097460:G:A	0	35097460	A	G
21	chr21:35097603:G:A	0	35097603	A	G
21	chr21:35097972:C:T	0	35097972	T	C
21	chr21:35098277:T:C	0	35098277	C	T
21	chr21:35098568:C:T	0	35098568	T	C
21	chr21:35098781:T:C	0	35098781	C	T
21	chr21:35098879:G:A	0	35098879	A	G
21	chr21:35099227:G:C	0	35099227	C	G
21	chr21:35099992:C:A	0	35099992	A	C
21	chr21:35100621:G:A	0	35100621	A	G
21	chr21:35101807:G:A	0	35101807	A	G
21	chr21:35101817:G:A	0	35101817	A	G
21	chr21:35101857:G:C	0	35101857	C	G
21	chr21:35101938:T:A	0	35101938	A	T
21	chr21:35102156:C:T	0	35102156	T	C
21	chr21:35103381:C:T	0	35103381	T	C
21	chr21:35103994:C:T	0	35103994	T	C
21	chr21:35104340:A:T	0	35104340	T	A
21	chr21:35104398:A:C	0	35104398	C	A
21	chr21:35104632:G:A	0	35104632	A	G
21	chr21:35105088:G:A	0	35105088	A	G
21	chr21:35105220:C:G	0	35105220	G	C
21	chr21:35105410:T:C	0	35105410	C	T
21	chr21:35105670:T:A	0	35105670	A	T
21	chr21:35105762:G:A	0	35105762	A	G
21	chr21:35106676:C:T	0	35106676	T	C
21	chr21:35107476:C:T	0	35107476	T	C
21	chr21:35107652:AAG:A	0	35107652	A	AAG
21	chr21:35107932:G:A	0	35107932	A	G
21	chr21:35108190:A:G	0	35108190	G	A
21	chr21:35109487:C:A	0	35109487	A	C
21	chr21:35109566:C:A	0	35109566	A	C
21	chr21:35109762:A:G	0	35109762	G	A
21	chr21:35109881:A:G	0	35109881	G	A
21	chr21:35109993:A:G	0	35109993	G	A
21	chr21:35110381:C:T	0	35110381	T	C
21	chr21:35110656:T:C	0	35110656	C	T
21	chr21:35112143:T:C	0	35112143	C	T
21	chr21:35113024:T:C	0	35113024	C	T
21	chr21:35115129:A:G	0	35115129	G	A
21	chr21:35115441:A:G	0	35115441	G	A
21	chr21:35116456:T:C	0	35116456	C	T
21	chr21:35116525:T:C	0	35116525	C	T
21	chr21:35116629:G:C	0	35116629	C	G
21	chr21:35117141:C:T	0	35117141	T	C
21	chr21:35117190:G:A	0	35117190	A	G
21	chr21:35117514:A:G	0	35117514	G	A
21	chr21:35117869:C:G	0	35117869	G	C
21	chr21:35117961:T:C	0	35117961	C	T
21	chr21:35118101:A:T	0	35118101	T	A
21	chr21:35118750:G:A	0	35118750	A	G
21	chr21:35119187:A:C	0	35119187	C	A
21	chr21:35119234:A:G	0	35119234	G	A
21	chr21:35120280:A:G	0	35120280	G	A
21	chr21:35121776:A:G	0	35121776	G	A
21	chr21:35121802:G:A	0	35121802	A	G
21	chr21:35122442:T:C	0	35122442	C	T
21	chr21:35122751:G:A	0	35122751	A	G
21	chr21:35124020:C:T	0	35124020	T	C
21	chr21:35124101:C:T	0	35124101	T	C
21	chr21:35124535:T:C	0	35124535	C	T
21	chr21:35124541:T:C	0	35124541	C	T
21	chr21:35124846:A:C	0	35124846	C	A
21	chr21:35126487:C:T	0	35126487	T	C
21	chr21:35126707:C:T	0	35126707	T	C
21	chr21:35127804:C:T	0	35127804	T	C
21	chr21:35127894:C:A	0	35127894	A	C
21	chr21:35128650:T:C	0	35128650	C	T
21	chr21:35128655:T:C	0	35128655	C	T
21	chr21:35129169:G:T	0	35129169	T	G
21	chr21:35129824:T:C	0	35129824	C	T
21	chr21:35130051:G:A	0	35130051	A	G
21	chr21:35130261:A:G	0	35130261	G	A
21	chr21:35130811:A:G	0	35130811	G	A
21	chr21:35131015:A:G	0	35131015	G	A
21	chr21:35132135:T:C	0	35132135	C	T
21	chr21:35132262:C:T	0	35132262	T	C
21	chr21:35132354:G:T	0	35132354	T	G
21	chr21:35132398:G:T	0	35132398	T	G
21	chr21:35132505:A:G	0	35132505	G	A
21	chr21:35133271:A:G	0	35133271	G	A
21	chr21:35133391:C:T	0	35133391	T	C
21	chr21:35133580:C:T	0	35133580	T	C
21	chr21:35134711:G:A	0	35134711	A	G
21	chr21:35134952:T:C	0	35134952	C	T
21	chr21:35135153:T:C	0	35135153	C	T
21	chr21:35135346:TTTTAC:T	0	35135346	T	TTTTAC
21	chr21:35135489:A:G	0	35135489	G	A
21	chr21:35135734:A:C	0	35135734	C	A
21	chr21:35135998:A:C	0	35135998	C	A
21	chr21:35136302:G:A	0	35136302	A	G
21	chr21:35136460:TA:T	0	35136460	T	TA
21	chr21:35137421:G:T	0	35137421	T	G
21	chr21:35137445:C:T	0	35137445	T	C
21	chr21:35137612:C:T	0	35137612	T	C
21	chr21:35137688:A:G	0	35137688	G	A
21	chr21:35137711:C:T	0	35137711	T	C
21	chr21:35138147:G:A	0	35138147	A	G
21	chr21:35138184:TCTGTCTGCACATGGCCCTCTCC:T	0	35138184	T	TCTGTCTGCACATGGCCCTCTCC
21	chr21:35138436:C:T	0	35138436	T	C
21	chr21:35138567:T:C	0	35138567	C	T
21	chr21:35139901:C:T	0	35139901	T	C
21	chr21:35140146:C:T	0	35140146	T	C
21	chr21:35140267:C:A	0	35140267	A	C
21	chr21:35140330:C:T	0	35140330	T	C
21	chr21:35140423:T:C	0	35140423	C	T
21	chr21:35140440:C:T	0	35140440	T	C
21	chr21:35140457:C:A	0	35140457	A	C
21	chr21:35140550:C:A	0	35140550	A	C
21	chr21:35141055:A:G	0	35141055	G	A
21	chr21:35141512:T:C	0	35141512	C	T
21	chr21:35141627:C:A	0	35141627	A	C
21	chr21:35141700:A:T	0	35141700	T	A
21	chr21:35141919:C:T	0	35141919	T	C
21	chr21:35142046:T:A	0	35142046	A	T
21	chr21:35142208:C:T	0	35142208	T	C
21	chr21:35142355:A:G	0	35142355	G	A
21	chr21:35142383:T:C	0	35142383	C	T
21	chr21:35143025:C:T	0	35143025	T	C
21	chr21:35143029:C:CT	0	35143029	CT	C
21	chr21:35143134:G:A	0	35143134	A	G
21	chr21:35143706:G:A	0	35143706	A	G
21	chr21:35144279:T:C	0	35144279	C	T
21	chr21:35144715:T:C	0	35144715	C	T
21	chr21:35145068:G:A	0	35145068	A	G
21	chr21:35145196:G:A	0	35145196	A	G
21	chr21:35145377:T:C	0	35145377	C	T
21	chr21:35145408:A:G	0	35145408	G	A
21	chr21:35145721:A:G	0	35145721	G	A
21	chr21:35145859:C:T	0	35145859	T	C
21	chr21:35147629:T:C	0	35147629	C	T
21	chr21:35147725:T:C	0	35147725	C	T
21	chr21:35149358:C:T	0	35149358	T	C
21	chr21:35150215:T:G	0	35150215	G	T
21	chr21:35150373:A:G	0	35150373	G	A
21	chr21:35150444:A:G	0	35150444	G	A
21	chr21:35150475:G:A	0	35150475	A	G
21	chr21:35150682:A:C	0	35150682	C	A
21	chr21:35150696:C:T	0	35150696	T	C
21	chr21:35150743:G:A	0	35150743	A	G
21	chr21:35152641:A:T	0	35152641	T	A
21	chr21:35153052:T:C	0	35153052	C	T
21	chr21:35154093:T:C	0	35154093	C	T
21	chr21:35155502:G:A	0	35155502	A	G
21	chr21:35155885:G:A	0	35155885	A	G
21	chr21:35155903:C:T	0	35155903	T	C
21	chr21:35156428:G:A	0	35156428	A	G
21	chr21:35156746:C:T	0	35156746	T	C
21	chr21:35156843:A:G	0	35156843	G	A
21	chr21:35157298:G:A	0	35157298	A	G
21	chr21:35157476:C:T	0	35157476	T	C
21	chr21:35157840:G:A	0	35157840	A	G
21	chr21:35158119:T:C	0	35158119	C	T
21	chr21:35158259:A:G	0	35158259	G	A
21	chr21:35158278:C:T	0	35158278	T	C
21	chr21:35158372:T:C	0	35158372	C	T
21	chr21:35158903:G:A	0	35158903	A	G
21	chr21:35158918:T:G	0	35158918	G	T
21	chr21:35159285:G:A	0	35159285	A	G
21	chr21:35159388:T:C	0	35159388	C	T
21	chr21:35159583:G:A	0	35159583	A	G
21	chr21:35159638:G:A	0	35159638	A	G
21	chr21:35159679:C:T	0	35159679	T	C
21	chr21:35160494:A:T	0	35160494	T	A
21	chr21:35161365:C:T	0	35161365	T	C
21	chr21:35161823:C:T	0	35161823	T	C
21	chr21:35161926:G:A	0	35161926	A	G
21	chr21:35161969:A:G	0	35161969	G	A
21	chr21:35162269:T:G	0	35162269	G	T
21	chr21:35162357:T:C	0	35162357	C	T
21	chr21:35162733:A:G	0	35162733	G	A
21	chr21:35162771:C:T	0	35162771	T	C
21	chr21:35163430:G:A	0	35163430	A	G
21	chr21:35164158:C:A	0	35164158	A	C
21	chr21:35164294:AAAC:A	0	35164294	A	AAAC
21	chr21:35164800:A:C	0	35164800	C	A
21	chr21:35165465:T:C	0	35165465	C	T
21	chr21:35165522:C:G	0	35165522	G	C
21	chr21:35166570:C:G	0	35166570	G	C
21	chr21:35167011:G:A	0	35167011	A	G
21	chr21:35167228:T:C	0	35167228	C	T
21	chr21:35167543:G:C	0	35167543	C	G
21	chr21:35167605:C:G	0	35167605	G	C
21	chr21:35168182:T:C	0	35168182	C	T
21	chr21:35169136:CCACGGTT:C	0	35169136	C	CCACGGTT
21	chr21:35170120:A:G	0	35170120	G	A
21	chr21:35171319:C:A	0	35171319	A	C
21	chr21:35171611:C:T	0	35171611	T	C
21	chr21:35171835:G:A	0	35171835	A	G
21	chr21:35172312:T:C	0	35172312	C	T
21	chr21:35173233:C:T	0	35173233	T	C
21	chr21:35173728:A:G	0	35173728	G	A
21	chr21:35174459:A:C	0	35174459	C	A
21	chr21:35174879:C:A	0	35174879	A	C
21	chr21:35175094:C:T	0	35175094	T	C
21	chr21:35175421:G:A	0	35175421	A	G
21	chr21:35175571:G:C	0	35175571	C	G
21	chr21:35176134:C:CA	0	35176134	CA	C
21	chr21:35177074:C:T	0	35177074	T	C
21	chr21:35177076:G:A	0	35177076	A	G
21	chr21:35177420:T:C	0	35177420	C	T
21	chr21:35177447:C:T	0	35177447	T	C
21	chr21:35177806:T:C	0	35177806	C	T
21	chr21:35179264:T:C	0	35179264	C	T
21	chr21:35179491:T:A	0	35179491	A	T
21	chr21:35180279:T:G	0	35180279	G	T
21	chr21:35181052:T:C	0	35181052	C	T
21	chr21:35182494:G:A	0	35182494	A	G
21	chr21:35182646:T:C	0	35182646	C	T
21	chr21:35182822:G:A	0	35182822	A	G
21	chr21:35183108:A:G	0	35183108	G	A
21	chr21:35183615:C:T	0	35183615	T	C
21	chr21:35183699:G:A	0	35183699	A	G
21	chr21:35184551:A:T	0	35184551	T	A
21	chr21:35184704:C:T	0	35184704	T	C
21	chr21:35185207:G:A	0	35185207	A	G
21	chr21:35185705:C:A	0	35185705	A	C
21	chr21:35185885:G:A	0	35185885	A	G
21	chr21:35187341:T:G	0	35187341	G	T
21	chr21:35187472:G:A	0	35187472	A	G
21	chr21:35188482:T:C	0	35188482	C	T
21	chr21:35188777:G:A	0	35188777	A	G
21	chr21:35189920:G:A	0	35189920	A	G
21	chr21:35190125:TTA:T	0	35190125	T	TTA
21	chr21:35190782:T:C	0	35190782	C	T
21	chr21:35192303:T:A	0	35192303	A	T
21	chr21:35192354:C:T	0	35192354	T	C
21	chr21:35192412:T:C	0	35192412	C	T
21	chr21:35192527:G:A	0	35192527	A	G
21	chr21:35192562:A:G	0	35192562	G	A
21	chr21:35192701:T:C	0	35192701	C	T
21	chr21:35192981:G:A	0	35192981	A	G
21	chr21:35193138:G:A	0	35193138	A	G
21	chr21:35193460:G:C	0	35193460	C	G
21	chr21:35193959:G:A	0	35193959	A	G
21	chr21:35194144:C:T	0	35194144	T	C
21	chr21:35194180:T:A	0	35194180	A	T
21	chr21:35194458:T:C	0	35194458	C	T
21	chr21:35194597:A:G	0	35194597	G	A
21	chr21:35194988:G:A	0	35194988	A	G
21	chr21:35195429:T:C	0	35195429	C	T
21	chr21:35195761:T:C	0	35195761	C	T
21	chr21:35195967:T:C	0	35195967	C	T
21	chr21:35196027:T:C	0	35196027	C	T
21	chr21:35196135:AT:A	0	35196135	A	AT
21	chr21:35196166:G:A	0	35196166	A	G
21	chr21:35196204:T:C	0	35196204	C	T
21	chr21:35196550:C:A	0	35196550	A	C
21	chr21:35197019:T:C	0	35197019	C	T
21	chr21:35197783:T:A	0	35197783	A	T
21	chr21:35197853:A:G	0	35197853	G	A
21	chr21:35197938:T:C	0	35197938	C	T
21	chr21:35197984:A:C	0	35197984	C	A
21	chr21:35198053:C:A	0	35198053	A	C
21	chr21:35198374:A:C	0	35198374	C	A
21	chr21:35198707:C:T	0	35198707	T	C
21	chr21:35198751:GA:G	0	35198751	G	GA
21	chr21:35198997:A:AAC	0	35198997	AAC	A
21	chr21:35199372:G:T	0	35199372	T	G
21	chr21:35199664:G:A	0	35199664	A	G
21	chr21:35199822:A:G	0	35199822	G	A
21	chr21:35199902:T:C	0	35199902	C	T
21	chr21:35199920:T:C	0	35199920	C	T
21	chr21:35200208:T:C	0	35200208	C	T
21	chr21:35200716:C:T	0	35200716	T	C
21	chr21:35201693:G:C	0	35201693	C	G
21	chr21:35201783:G:C	0	35201783	C	G
21	chr21:35201814:T:C	0	35201814	C	T
21	chr21:35202170:CTA:C	0	35202170	C	CTA
21	chr21:35202278:T:C	0	35202278	C	T
21	chr21:35202665:C:T	0	35202665	T	C
21	chr21:35202710:G:A	0	35202710	A	G
21	chr21:35202800:T:G	0	35202800	G	T
21	chr21:35202856:G:T	0	35202856	T	G
21	chr21:35203051:A:G	0	35203051	G	A
21	chr21:35204128:C:T	0	35204128	T	C
21	chr21:35204202:C:T	0	35204202	T	C
21	chr21:35204304:G:A	0	35204304	A	G
21	chr21:35204452:A:G	0	35204452	G	A
21	chr21:35204513:A:G	0	35204513	G	A
21	chr21:35204698:T:C	0	35204698	C	T
21	chr21:35205201:C:T	0	35205201	T	C
21	chr21:35205406:AGC:A	0	35205406	A	AGC
21	chr21:35205532:C:T	0	35205532	T	C
21	chr21:35206066:C:T	0	35206066	T	C
21	chr21:35206135:A:C	0	35206135	C	A
21	chr21:35206219:T:C	0	35206219	C	T
21	chr21:35206534:T:A	0	35206534	A	T
21	chr21:35207943:C:T	0	35207943	T	C
21	chr21:35208474:G:C	0	35208474	C	G
21	chr21:35208493:C:T	0	35208493	T	C
21	chr21:35209433:T:C	0	35209433	C	T
21	chr21:35209735:C:T	0	35209735	T	C
21	chr21:35209880:CAGTAG:C	0	35209880	C	CAGTAG
21	chr21:35209908:C:T	0	35209908	T	C
21	chr21:35210599:T:A	0	35210599	A	T
21	chr21:35211390:A:C	0	35211390	C	A
21	chr21:35211760:A:G	0	35211760	G	A
21	chr21:35211775:G:A	0	35211775	A	G
21	chr21:35212452:C:T	0	35212452	T	C
21	chr21:35214569:T:C	0	35214569	C	T
21	chr21:35214815:T:A	0	35214815	A	T
21	chr21:35214817:T:A	0	35214817	A	T
21	chr21:35215322:A:T	0	35215322	T	A
21	chr21:35215742:T:C	0	35215742	C	T
21	chr21:35215883:A:C	0	35215883	C	A
21	chr21:35216262:G:T	0	35216262	T	G
21	chr21:35216294:AT:A	0	35216294	A	AT
21	chr21:35216326:C:CTAAATT	0	35216326	CTAAATT	C
21	chr21:35216647:C:G	0	35216647	G	C
21	chr21:35216870:C:T	0	35216870	T	C
21	chr21:35216883:G:A	0	35216883	A	G
21	chr21:35217308:T:C	0	35217308	C	T
21	chr21:35218199:A:AT	0	35218199	AT	A
21	chr21:35218743:C:T	0	35218743	T	C
21	chr21:35219593:C:T	0	35219593	T	C
21	chr21:35219675:CAAT:C	0	35219675	C	CAAT
21	chr21:35219765:A:G	0	35219765	G	A
21	chr21:35220999:T:C	0	35220999	C	T
21	chr21:35221194:TTAC:T	0	35221194	T	TTAC
21	chr21:35221349:C:T	0	35221349	T	C
21	chr21:35221707:A:G	0	35221707	G	A
21	chr21:35222561:G:A	0	35222561	A	G
21	chr21:35222605:G:A	0	35222605	A	G
21	chr21:35222631:T:C	0	35222631	C	T
21	chr21:35222653:A:G	0	35222653	G	A
21	chr21:35222811:C:T	0	35222811	T	C
21	chr21:35222973:C:T	0	35222973	T	C
21	chr21:35223793:T:C	0	35223793	C	T
21	chr21:35224081:G:A	0	35224081	A	G
21	chr21:35224298:T:C	0	35224298	C	T
21	chr21:35224896:G:A	0	35224896	A	G
21	chr21:35224912:T:G	0	35224912	G	T
21	chr21:35225191:G:A	0	35225191	A	G
21	chr21:35225283:C:T	0	35225283	T	C
21	chr21:35225498:T:C	0	35225498	C	T
21	chr21:35225618:T:C	0	35225618	C	T
21	chr21:35225987:T:C	0	35225987	C	T
21	chr21:35227026:C:T	0	35227026	T	C
21	chr21:35227096:C:CT	0	35227096	CT	C
21	chr21:35227123:C:T	0	35227123	T	C
21	chr21:35227186:G:A	0	35227186	A	G
21	chr21:35227464:G:A	0	35227464	A	G
21	chr21:35228310:C:T	0	35228310	T	C
21	chr21:35229663:C:T	0	35229663	T	C
21	chr21:35231194:T:C	0	35231194	C	T
21	chr21:35231232:G:A	0	35231232	A	G
21	chr21:35231291:G:T	0	35231291	T	G
21	chr21:35232043:T:C	0	35232043	C	T
21	chr21:35232415:G:A	0	35232415	A	G
21	chr21:35232552:C:T	0	35232552	T	C
21	chr21:35232611:C:G	0	35232611	G	C
21	chr21:35232671:C:A	0	35232671	A	C
21	chr21:35233018:T:A	0	35233018	A	T
21	chr21:35234140:C:T	0	35234140	T	C
21	chr21:35234609:A:G	0	35234609	G	A
21	chr21:35237441:T:C	0	35237441	C	T
21	chr21:35238758:T:C	0	35238758	C	T
21	chr21:35239526:A:G	0	35239526	G	A
21	chr21:35240441:T:G	0	35240441	G	T
21	chr21:35240877:G:A	0	35240877	A	G
21	chr21:35240958:G:A	0	35240958	A	G
21	chr21:35241972:GAAAT:G	0	35241972	G	GAAAT
21	chr21:35242118:A:G	0	35242118	G	A
21	chr21:35242298:C:G	0	35242298	G	C
21	chr21:35242668:G:A	0	35242668	A	G
21	chr21:35242692:C:CTTA	0	35242692	CTTA	C
21	chr21:35243305:A:G	0	35243305	G	A
21	chr21:35243346:T:A	0	35243346	A	T
21	chr21:35243491:T:G	0	35243491	G	T
21	chr21:35243599:G:A	0	35243599	A	G
21	chr21:35243737:G:A	0	35243737	A	G
21	chr21:35243861:GA:G	0	35243861	G	GA
21	chr21:35245668:T:C	0	35245668	C	T
21	chr21:35245718:T:C	0	35245718	C	T
21	chr21:35245727:C:T	0	35245727	T	C
21	chr21:35247514:G:C	0	35247514	C	G
21	chr21:35247619:T:C	0	35247619	C	T
21	chr21:35247723:G:C	0	35247723	C	G
21	chr21:35248512:C:T	0	35248512	T	C
21	chr21:35250333:T:C	0	35250333	C	T
21	chr21:35251306:T:C	0	35251306	C	T
21	chr21:35252658:C:A	0	35252658	A	C
21	chr21:35252730:C:T	0	35252730	T	C
21	chr21:35253552:T:C	0	35253552	C	T
21	chr21:35254674:A:G	0	35254674	G	A
21	chr21:35255005:C:A	0	35255005	A	C
21	chr21:35255160:G:GGAGAACAAAAACA	0	35255160	GGAGAACAAAAACA	G
21	chr21:35256082:T:C	0	35256082	C	T
21	chr21:35259217:C:T	0	35259217	T	C
21	chr21:35259533:A:G	0	35259533	G	A
21	chr21:35259574:T:C	0	35259574	C	T
21	chr21:35259726:A:G	0	35259726	G	A
21	chr21:35259743:C:T	0	35259743	T	C
21	chr21:35260001:A:G	0	35260001	G	A
21	chr21:35260118:ACT:A	0	35260118	A	ACT
21	chr21:35260345:A:G	0	35260345	G	A
21	chr21:35261350:A:C	0	35261350	C	A
21	chr21:35261736:G:A	0	35261736	A	G
21	chr21:35261783:G:GTA	0	35261783	GTA	G
21	chr21:35261919:C:T	0	35261919	T	C
21	chr21:35262082:T:C	0	35262082	C	T
21	chr21:35262548:C:T	0	35262548	T	C
21	chr21:35265267:T:C	0	35265267	C	T
21	chr21:35266234:C:A	0	35266234	A	C
21	chr21:35267709:A:C	0	35267709	C	A
21	chr21:35267966:G:A	0	35267966	A	G
21	chr21:35268361:G:A	0	35268361	A	G
21	chr21:35268477:A:G	0	35268477	G	A
21	chr21:35268973:T:C	0	35268973	C	T
21	chr21:35270277:G:C	0	35270277	C	G
21	chr21:35270718:T:A	0	35270718	A	T
21	chr21:35271311:G:A	0	35271311	A	G
21	chr21:35271792:A:G	0	35271792	G	A
21	chr21:35272120:C:T	0	35272120	T	C
21	chr21:35272341:C:A	0	35272341	A	C
21	chr21:35272657:C:G	0	35272657	G	C
21	chr21:35272835:C:T	0	35272835	T	C
21	chr21:35272975:T:C	0	35272975	C	T
21	chr21:35273966:T:C	0	35273966	C	T
21	chr21:35273982:A:C	0	35273982	C	A
21	chr21:35274580:G:A	0	35274580	A	G
21	chr21:35274680:T:C	0	35274680	C	T
21	chr21:35275267:G:A	0	35275267	A	G
21	chr21:35275791:A:C	0	35275791	C	A
21	chr21:35275919:A:AC	0	35275919	AC	A
21	chr21:35275965:T:TG	0	35275965	TG	T
21	chr21:35275976:T:G	0	35275976	G	T
21	chr21:35276011:T:C	0	35276011	C	T
21	chr21:35276331:A:G	0	35276331	G	A
21	chr21:35276352:G:C	0	35276352	C	G
21	chr21:35277403:A:G	0	35277403	G	A
21	chr21:35277413:G:GA	0	35277413	GA	G
21	chr21:35277946:T:G	0	35277946	G	T
21	chr21:35278091:T:C	0	35278091	C	T
21	chr21:35278299:T:C	0	35278299	C	T
21	chr21:35278868:C:T	0	35278868	T	C
21	chr21:35279546:A:C	0	35279546	C	A
21	chr21:35279644:T:C	0	35279644	C	T
21	chr21:35279764:T:C	0	35279764	C	T
21	chr21:35279765:G:A	0	35279765	A	G
21	chr21:35279780:C:A	0	35279780	A	C
21	chr21:35279955:C:T	0	35279955	T	C
21	chr21:35280056:C:T	0	35280056	T	C
21	chr21:35282003:A:C	0	35282003	C	A
21	chr21:35282980:C:T	0	35282980	T	C
21	chr21:35284012:C:T	0	35284012	T	C
21	chr21:35284039:T:G	0	35284039	G	T
21	chr21:35284992:A:T	0	35284992	T	A
21	chr21:35285151:T:C	0	35285151	C	T
21	chr21:35285164:T:C	0	35285164	C	T
21	chr21:35285270:A:G	0	35285270	G	A
21	chr21:35285374:G:C	0	35285374	C	G
21	chr21:35286945:C:A	0	35286945	A	C
21	chr21:35288149:G:T	0	35288149	T	G
21	chr21:35288753:G:T	0	35288753	T	G
21	chr21:35288818:G:T	0	35288818	T	G
21	chr21:35289568:C:T	0	35289568	T	C
21	chr21:35290514:G:T	0	35290514	T	G
21	chr21:35290576:A:T	0	35290576	T	A
21	chr21:35291576:A:G	0	35291576	G	A
21	chr21:35292079:G:A	0	35292079	A	G
21	chr21:35292533:G:T	0	35292533	T	G
21	chr21:35292541:T:C	0	35292541	C	T
21	chr21:35292904:T:C	0	35292904	C	T
21	chr21:35293865:A:G	0	35293865	G	A
21	chr21:35294162:C:T	0	35294162	T	C
21	chr21:35294362:A:T	0	35294362	T	A
21	chr21:35294370:G:A	0	35294370	A	G
21	chr21:35295861:G:A	0	35295861	A	G
21	chr21:35295863:G:A	0	35295863	A	G
21	chr21:35296757:T:C	0	35296757	C	T
21	chr21:35296999:T:C	0	35296999	C	T
21	chr21:35297149:A:G	0	35297149	G	A
21	chr21:35297972:C:A	0	35297972	A	C
21	chr21:35298374:C:G	0	35298374	G	C
21	chr21:35299940:ATT:A	0	35299940	A	ATT
21	chr21:35300509:G:C	0	35300509	C	G
21	chr21:35300742:T:C	0	35300742	C	T
21	chr21:35300918:T:C	0	35300918	C	T
21	chr21:35301144:T:C	0	35301144	C	T
21	chr21:35301186:T:C	0	35301186	C	T
21	chr21:35301320:C:T	0	35301320	T	C
21	chr21:35301863:A:C	0	35301863	C	A
21	chr21:35302036:T:A	0	35302036	A	T
21	chr21:35302134:G:A	0	35302134	A	G
21	chr21:35302382:T:G	0	35302382	G	T
21	chr21:35302563:T:C	0	35302563	C	T
21	chr21:35302889:T:G	0	35302889	G	T
21	chr21:35302996:A:C	0	35302996	C	A
21	chr21:35303016:C:T	0	35303016	T	C
21	chr21:35305020:G:A	0	35305020	A	G
21	chr21:35305389:G:A	0	35305389	A	G
21	chr21:35306235:T:C	0	35306235	C	T
21	chr21:35306499:T:C	0	35306499	C	T
21	chr21:35306959:G:C	0	35306959	C	G
21	chr21:35307256:A:G	0	35307256	G	A
21	chr21:35307579:T:C	0	35307579	C	T
21	chr21:35307681:A:G	0	35307681	G	A
21	chr21:35308013:C:T	0	35308013	T	C
21	chr21:35308334:G:C	0	35308334	C	G
21	chr21:35308918:G:A	0	35308918	A	G
21	chr21:35309327:A:C	0	35309327	C	A
21	chr21:35310081:T:C	0	35310081	C	T
21	chr21:35310104:A:G	0	35310104	G	A
21	chr21:35310263:A:G	0	35310263	G	A
21	chr21:35310612:CT:C	0	35310612	C	CT
21	chr21:35311268:T:C	0	35311268	C	T
21	chr21:35311349:G:A	0	35311349	A	G
21	chr21:35311376:T:C	0	35311376	C	T
21	chr21:35311430:T:C	0	35311430	C	T
21	chr21:35311609:A:G	0	35311609	G	A
21	chr21:35311760:T:C	0	35311760	C	T
21	chr21:35311946:C:T	0	35311946	T	C
21	chr21:35312797:C:T	0	35312797	T	C
21	chr21:35312846:C:A	0	35312846	A	C
21	chr21:35313490:A:G	0	35313490	G	A
21	chr21:35313925:T:C	0	35313925	C	T
21	chr21:35313954:C:T	0	35313954	T	C
21	chr21:35314287:A:G	0	35314287	G	A
21	chr21:35314566:A:G	0	35314566	G	A
21	chr21:35314776:C:A	0	35314776	A	C
21	chr21:35315490:T:C	0	35315490	C	T
21	chr21:35315492:A:G	0	35315492	G	A
21	chr21:35315731:T:C	0	35315731	C	T
21	chr21:35316472:T:C	0	35316472	C	T
21	chr21:35316695:A:G	0	35316695	G	A
21	chr21:35317453:C:A	0	35317453	A	C
21	chr21:35317698:C:T	0	35317698	T	C
21	chr21:35317839:G:A	0	35317839	A	G
21	chr21:35318345:T:C	0	35318345	C	T
21	chr21:35318499:C:T	0	35318499	T	C
21	chr21:35318529:A:T	0	35318529	T	A
21	chr21:35318546:G:A	0	35318546	A	G
21	chr21:35318558:C:T	0	35318558	T	C
21	chr21:35318686:T:C	0	35318686	C	T
21	chr21:35318891:T:C	0	35318891	C	T
21	chr21:35319725:AGCAGGGAGTTCCGC:A	0	35319725	A	AGCAGGGAGTTCCGC
21	chr21:35320056:G:T	0	35320056	T	G
21	chr21:35320745:A:G	0	35320745	G	A
21	chr21:35320979:G:A	0	35320979	A	G
21	chr21:35321790:C:T	0	35321790	T	C
21	chr21:35321897:C:T	0	35321897	T	C
21	chr21:35321948:T:C	0	35321948	C	T
21	chr21:35322300:CT:C	0	35322300	C	CT
21	chr21:35322878:T:C	0	35322878	C	T
21	chr21:35322959:C:T	0	35322959	T	C
21	chr21:35322960:A:G	0	35322960	G	A
21	chr21:35323185:G:A	0	35323185	A	G
21	chr21:35323240:T:C	0	35323240	C	T
21	chr21:35323263:G:C	0	35323263	C	G
21	chr21:35323792:C:T	0	35323792	T	C
21	chr21:35323979:T:C	0	35323979	C	T
21	chr21:35325674:A:G	0	35325674	G	A
21	chr21:35325897:G:A	0	35325897	A	G
21	chr21:35325954:A:G	0	35325954	G	A
21	chr21:35326093:T:C	0	35326093	C	T
21	chr21:35326736:T:C	0	35326736	C	T
21	chr21:35327526:T:C	0	35327526	C	T
21	chr21:35329941:C:T	0	35329941	T	C
21	chr21:35330191:C:T	0	35330191	T	C
21	chr21:35330687:G:A	0	35330687	A	G
21	chr21:35331208:C:CTCTT	0	35331208	CTCTT	C
21	chr21:35331307:A:C	0	35331307	C	A
21	chr21:35331631:C:T	0	35331631	T	C
21	chr21:35331747:C:T	0	35331747	T	C
21	chr21:35331852:C:T	0	35331852	T	C
21	chr21:35332147:C:T	0	35332147	T	C
21	chr21:35334126:T:G	0	35334126	G	T
21	chr21:35334420:G:A	0	35334420	A	G
21	chr21:35334461:T:A	0	35334461	A	T
21	chr21:35335233:A:G	0	35335233	G	A
21	chr21:35335342:C:T	0	35335342	T	C
21	chr21:35335828:C:T	0	35335828	T	C
21	chr21:35335877:C:T	0	35335877	T	C
21	chr21:35335914:G:A	0	35335914	A	G
21	chr21:35336220:A:T	0	35336220	T	A
21	chr21:35336327:T:C	0	35336327	C	T
21	chr21:35336386:C:A	0	35336386	A	C
21	chr21:35336422:G:A	0	35336422	A	G
21	chr21:35336458:C:T	0	35336458	T	C
21	chr21:35336464:A:G	0	35336464	G	A
21	chr21:35336482:GA:G	0	35336482	G	GA
21	chr21:35336582:A:G	0	35336582	G	A
21	chr21:35336667:A:T	0	35336667	T	A
21	chr21:35336713:T:C	0	35336713	C	T
21	chr21:35336831:G:A	0	35336831	A	G
21	chr21:35336970:GC:G	0	35336970	G	GC
21	chr21:35337368:C:T	0	35337368	T	C
21	chr21:35337446:C:T	0	35337446	T	C
21	chr21:35337496:T:G	0	35337496	G	T
21	chr21:35337873:C:T	0	35337873	T	C
21	chr21:35338320:G:A	0	35338320	A	G
21	chr21:35338451:ACTCAAGATAACTCATGTTATC:A	0	35338451	A	ACTCAAGATAACTCATGTTATC
21	chr21:35338618:AG:A	0	35338618	A	AG
21	chr21:35339122:C:T	0	35339122	T	C
21	chr21:35339123:G:A	0	35339123	A	G
21	chr21:35339236:T:C	0	35339236	C	T
21	chr21:35339492:A:C	0	35339492	C	A
21	chr21:35339632:G:A	0	35339632	A	G
21	chr21:35339735:C:A	0	35339735	A	C
21	chr21:35339921:T:C	0	35339921	C	T
21	chr21:35340226:T:C	0	35340226	C	T
21	chr21:35340290:T:A	0	35340290	A	T
21	chr21:35340352:T:C	0	35340352	C	T
21	chr21:35340748:G:A	0	35340748	A	G
21	chr21:35340984:A:G	0	35340984	G	A
21	chr21:35341412:A:G	0	35341412	G	A
21	chr21:35341744:A:G	0	35341744	G	A
21	chr21:35341903:C:A	0	35341903	A	C
21	chr21:35342180:G:A	0	35342180	A	G
21	chr21:35342423:A:G	0	35342423	G	A
21	chr21:35342682:TATGCAA:T	0	35342682	T	TATGCAA
21	chr21:35342704:A:G	0	35342704	G	A
21	chr21:35343463:C:T	0	35343463	T	C
21	chr21:35344336:C:T	0	35344336	T	C
21	chr21:35346204:T:C	0	35346204	C	T
21	chr21:35346259:C:T	0	35346259	T	C
21	chr21:35346630:AGTTCACT:A	0	35346630	A	AGTTCACT
21	chr21:35346778:T:C	0	35346778	C	T
21	chr21:35346789:A:G	0	35346789	G	A
21	chr21:35347807:T:C	0	35347807	C	T
21	chr21:35349265:C:T	0	35349265	T	C
21	chr21:35350264:T:C	0	35350264	C	T
21	chr21:35350695:T:C	0	35350695	C	T
21	chr21:35351031:G:C	0	35351031	C	G
21	chr21:35351038:G:A	0	35351038	A	G
21	chr21:35351125:G:C	0	35351125	C	G
21	chr21:35351246:T:C	0	35351246	C	T
21	chr21:35351894:T:C	0	35351894	C	T
21	chr21:35352472:T:A	0	35352472	A	T
21	chr21:35353035:A:G	0	35353035	G	A
21	chr21:35353673:A:G	0	35353673	G	A
21	chr21:35353922:C:G	0	35353922	G	C
21	chr21:35354401:T:G	0	35354401	G	T
21	chr21:35355154:C:G	0	35355154	G	C
21	chr21:35355365:A:G	0	35355365	G	A
21	chr21:35355528:C:A	0	35355528	A	C
21	chr21:35355738:A:T	0	35355738	T	A
21	chr21:35355804:T:A	0	35355804	A	T
21	chr21:35357327:T:C	0	35357327	C	T
21	chr21:35357552:C:T	0	35357552	T	C
21	chr21:35357670:A:G	0	35357670	G	A
21	chr21:35357987:G:A	0	35357987	A	G
21	chr21:35358003:A:G	0	35358003	G	A
21	chr21:35358173:A:G	0	35358173	G	A
21	chr21:35359193:A:C	0	35359193	C	A
21	chr21:35359532:A:G	0	35359532	G	A
21	chr21:35361403:C:G	0	35361403	G	C
21	chr21:35361445:C:T	0	35361445	T	C
21	chr21:35361514:T:A	0	35361514	A	T
21	chr21:35361898:A:G	0	35361898	G	A
21	chr21:35362636:A:T	0	35362636	T	A
21	chr21:35362740:G:T	0	35362740	T	G
21	chr21:35363416:T:C	0	35363416	C	T
21	chr21:35364788:G:A	0	35364788	A	G
21	chr21:35365944:G:A	0	35365944	A	G
21	chr21:35367354:T:C	0	35367354	C	T
21	chr21:35367963:T:TA	0	35367963	TA	T
21	chr21:35368156:C:T	0	35368156	T	C
21	chr21:35368964:A:G	0	35368964	G	A
21	chr21:35369104:G:A	0	35369104	A	G
21	chr21:35369251:C:T	0	35369251	T	C
21	chr21:35369332:A:G	0	35369332	G	A
21	chr21:35369638:A:G	0	35369638	G	A
21	chr21:35371840:G:A	0	35371840	A	G
21	chr21:35372570:A:G	0	35372570	G	A
21	chr21:35372661:T:C	0	35372661	C	T
21	chr21:35374023:A:G	0	35374023	G	A
21	chr21:35374336:A:G	0	35374336	G	A
21	chr21:35376199:A:C	0	35376199	C	A
21	chr21:35376565:A:T	0	35376565	T	A
21	chr21:35376756:T:C	0	35376756	C	T
21	chr21:35376819:A:G	0	35376819	G	A
21	chr21:35378571:A:T	0	35378571	T	A
21	chr21:35379214:T:C	0	35379214	C	T
21	chr21:35379488:C:T	0	35379488	T	C
21	chr21:35380732:T:C	0	35380732	C	T
21	chr21:35381311:C:A	0	35381311	A	C
21	chr21:35381370:A:G	0	35381370	G	A
21	chr21:35381430:G:A	0	35381430	A	G
21	chr21:35382153:T:C	0	35382153	C	T
21	chr21:35382166:G:A	0	35382166	A	G
21	chr21:35382334:T:C	0	35382334	C	T
21	chr21:35382472:G:A	0	35382472	A	G
21	chr21:35382946:C:G	0	35382946	G	C
21	chr21:35383733:T:C	0	35383733	C	T
21	chr21:35385120:A:C	0	35385120	C	A
21	chr21:35385240:T:G	0	35385240	G	T
21	chr21:35385313:A:G	0	35385313	G	A
21	chr21:35386283:A:G	0	35386283	G	A
21	chr21:35386406:T:C	0	35386406	C	T
21	chr21:35387237:T:G	0	35387237	G	T
21	chr21:35387437:AATAAAATGATTGT:A	0	35387437	A	AATAAAATGATTGT
21	chr21:35387597:A:T	0	35387597	T	A
21	chr21:35388367:T:C	0	35388367	C	T
21	chr21:35389384:T:C	0	35389384	C	T
21	chr21:35389750:A:T	0	35389750	T	A
21	chr21:35390190:G:A	0	35390190	A	G
21	chr21:35391471:A:G	0	35391471	G	A
21	chr21:35392122:A:G	0	35392122	G	A
21	chr21:35392371:C:A	0	35392371	A	C
21	chr21:35393430:C:T	0	35393430	T	C
21	chr21:35395840:G:T	0	35395840	T	G
21	chr21:35396041:T:C	0	35396041	C	T
21	chr21:35396974:T:C	0	35396974	C	T
21	chr21:35397891:T:C	0	35397891	C	T
21	chr21:35398622:T:C	0	35398622	C	T
21	chr21:35399039:A:C	0	35399039	C	A
21	chr21:35399912:A:G	0	35399912	G	A
21	chr21:35400980:A:G	0	35400980	G	A
21	chr21:35401041:T:C	0	35401041	C	T
21	chr21:35401641:C:T	0	35401641	T	C
21	chr21:35401905:G:A	0	35401905	A	G
21	chr21:35402856:G:A	0	35402856	A	G
21	chr21:35403513:G:A	0	35403513	A	G
21	chr21:35403761:T:C	0	35403761	C	T
21	chr21:35404191:A:C	0	35404191	C	A
21	chr21:35405676:T:C	0	35405676	C	T
21	chr21:35405813:C:T	0	35405813	T	C
21	chr21:35406989:C:T	0	35406989	T	C
21	chr21:35406997:AC:A	0	35406997	A	AC
21	chr21:35407667:G:A	0	35407667	A	G
21	chr21:35408844:T:C	0	35408844	C	T
21	chr21:35410079:T:TC	0	35410079	TC	T
21	chr21:35410261:T:C	0	35410261	C	T
21	chr21:35411078:T:G	0	35411078	G	T
21	chr21:35411238:A:G	0	35411238	G	A
21	chr21:35411305:G:A	0	35411305	A	G
21	chr21:35411983:C:G	0	35411983	G	C
21	chr21:35413064:C:T	0	35413064	T	C
21	chr21:35413547:C:CA	0	35413547	CA	C
21	chr21:35413744:A:G	0	35413744	G	A
21	chr21:35413887:C:T	0	35413887	T	C
21	chr21:35414294:G:A	0	35414294	A	G
21	chr21:35414336:G:A	0	35414336	A	G
21	chr21:35415663:A:G	0	35415663	G	A
21	chr21:35417281:C:A	0	35417281	A	C
21	chr21:35417886:A:G	0	35417886	G	A
21	chr21:35417950:T:C	0	35417950	C	T
21	chr21:35418339:C:T	0	35418339	T	C
21	chr21:35418935:T:C	0	35418935	C	T
21	chr21:35419706:G:A	0	35419706	A	G
21	chr21:35419960:T:C	0	35419960	C	T
21	chr21:35421042:G:A	0	35421042	A	G
21	chr21:35421587:T:C	0	35421587	C	T
21	chr21:35423248:C:G	0	35423248	G	C
21	chr21:35423414:G:A	0	35423414	A	G
21	chr21:35425723:T:C	0	35425723	C	T
21	chr21:35428006:T:G	0	35428006	G	T
21	chr21:35430205:C:T	0	35430205	T	C
21	chr21:35431439:T:C	0	35431439	C	T
21	chr21:35432496:G:A	0	35432496	A	G
21	chr21:35432497:G:A	0	35432497	A	G
21	chr21:35433536:T:G	0	35433536	G	T
21	chr21:35435390:T:C	0	35435390	C	T
21	chr21:35435962:T:C	0	35435962	C	T
21	chr21:35436723:C:T	0	35436723	T	C
21	chr21:35437637:G:T	0	35437637	T	G
21	chr21:35438446:T:G	0	35438446	G	T
21	chr21:35438861:C:T	0	35438861	T	C
21	chr21:35438950:T:TCCTGGGA	0	35438950	TCCTGGGA	T
21	chr21:35439518:G:A	0	35439518	A	G
21	chr21:35440861:A:G	0	35440861	G	A
21	chr21:35440953:A:T	0	35440953	T	A
21	chr21:35441673:T:C	0	35441673	C	T
21	chr21:35441812:G:A	0	35441812	A	G
21	chr21:35442792:C:T	0	35442792	T	C
21	chr21:35444054:A:G	0	35444054	G	A
21	chr21:35445203:C:T	0	35445203	T	C
21	chr21:35445341:A:G	0	35445341	G	A
21	chr21:35445493:C:T	0	35445493	T	C
21	chr21:35445838:T:A	0	35445838	A	T
21	chr21:35446011:C:CT	0	35446011	CT	C
21	chr21:35446449:C:T	0	35446449	T	C
21	chr21:35447781:T:C	0	35447781	C	T
21	chr21:35448828:C:G	0	35448828	G	C
21	chr21:35449197:A:C	0	35449197	C	A
21	chr21:35449575:G:T	0	35449575	T	G
21	chr21:35449600:A:G	0	35449600	G	A
21	chr21:35450246:C:T	0	35450246	T	C
21	chr21:35452125:G:A	0	35452125	A	G
21	chr21:35452243:T:C	0	35452243	C	T
21	chr21:35455134:G:A	0	35455134	A	G
21	chr21:35455917:T:C	0	35455917	C	T
21	chr21:35456086:T:A	0	35456086	A	T
21	chr21:35456778:T:C	0	35456778	C	T
21	chr21:35456961:T:C	0	35456961	C	T
21	chr21:35457404:G:A	0	35457404	A	G
21	chr21:35458559:T:A	0	35458559	A	T
21	chr21:35461632:G:A	0	35461632	A	G
21	chr21:35461791:T:C	0	35461791	C	T
21	chr21:35462299:C:T	0	35462299	T	C
21	chr21:35463278:T:C	0	35463278	C	T
21	chr21:35464998:C:T	0	35464998	T	C
21	chr21:35465710:T:C	0	35465710	C	T
21	chr21:35468948:G:A	0	35468948	A	G
21	chr21:35471634:T:C	0	35471634	C	T
21	chr21:35472374:T:C	0	35472374	C	T
21	chr21:35472973:T:C	0	35472973	C	T
21	chr21:35473014:ATCTCCC:A	0	35473014	A	ATCTCCC
21	chr21:35473194:T:C	0	35473194	C	T
21	chr21:35478028:T:A	0	35478028	A	T
21	chr21:35479321:C:T	0	35479321	T	C
21	chr21:35481219:A:G	0	35481219	G	A
21	chr21:35481291:G:A	0	35481291	A	G
21	chr21:35482393:A:G	0	35482393	G	A
21	chr21:35482658:T:C	0	35482658	C	T
21	chr21:35482700:T:C	0	35482700	C	T
21	chr21:35484330:C:T	0	35484330	T	C
21	chr21:35484467:T:G	0	35484467	G	T
21	chr21:35484629:T:C	0	35484629	C	T
21	chr21:35485190:C:T	0	35485190	T	C
21	chr21:35485671:G:A	0	35485671	A	G
21	chr21:35486930:A:T	0	35486930	T	A
21	chr21:35487584:T:C	0	35487584	C	T
21	chr21:35489339:T:C	0	35489339	C	T
21	chr21:35492159:T:C	0	35492159	C	T
21	chr21:35499830:T:C	0	35499830	C	T
21	chr21:35500340:G:A	0	35500340	A	G
21	chr21:35500649:C:A	0	35500649	A	C
21	chr21:35500865:T:C	0	35500865	C	T
21	chr21:35501545:C:T	0	35501545	T	C
21	chr21:35501549:G:T	0	35501549	T	G
21	chr21:35501603:G:C	0	35501603	C	G
21	chr21:35502301:C:T	0	35502301	T	C
21	chr21:35502622:A:T	0	35502622	T	A
21	chr21:35502923:C:T	0	35502923	T	C
21	chr21:35503000:C:T	0	35503000	T	C
21	chr21:35503130:G:A	0	35503130	A	G
21	chr21:35503871:CA:C	0	35503871	C	CA
21	chr21:35504650:G:A	0	35504650	A	G
21	chr21:35505036:T:C	0	35505036	C	T
21	chr21:35505161:A:T	0	35505161	T	A
21	chr21:35505738:C:T	0	35505738	T	C
21	chr21:35506627:CAA:C	0	35506627	C	CAA
21	chr21:35507385:G:A	0	35507385	A	G
21	chr21:35509097:C:T	0	35509097	T	C
21	chr21:35509682:G:A	0	35509682	A	G
21	chr21:35509930:T:C	0	35509930	C	T
21	chr21:35510086:AGCCT:A	0	35510086	A	AGCCT
21	chr21:35510796:T:C	0	35510796	C	T
21	chr21:35510837:T:C	0	35510837	C	T
21	chr21:35512695:T:C	0	35512695	C	T
21	chr21:35514440:C:T	0	35514440	T	C
21	chr21:35514481:C:A	0	35514481	A	C
21	chr21:35514738:C:T	0	35514738	T	C
21	chr21:35515258:T:TTA	0	35515258	TTA	T
21	chr21:35515900:T:C	0	35515900	C	T
21	chr21:35516194:G:C	0	35516194	C	G
```
