## Supplementary material for "Characterization of shared and ancestry-specific signals driving complex traits using multi-ancestry fine-mapping": mesusieoutput

```
                 eur          afr      eur_afr
   [1,] 9.638669e-05 9.844502e-05 3.214942e-05
   [2,] 8.342123e-05 9.844497e-05 2.781362e-05
   [3,] 8.918846e-05 9.844529e-05 2.974614e-05
   [4,] 7.998904e-05 9.844446e-05 2.667368e-05
   [5,] 1.085897e-04 9.844543e-05 3.627552e-05
   [6,] 1.261830e-04 9.844564e-05 4.221592e-05
   [7,] 8.766126e-05 3.564747e-03 7.918915e-04
   [8,] 1.089978e-04 9.844549e-05 3.641653e-05
   [9,] 7.740352e-05 9.844440e-05 2.580535e-05
  [10,] 9.540705e-05 9.844612e-05 3.169183e-05
  [11,] 1.021746e-04 9.844536e-05 3.405868e-05
  [12,] 8.843571e-05 3.528441e-04 1.217414e-04
  [13,] 8.751541e-05 5.074511e-04 1.621262e-04
  [14,] 8.844140e-05 3.413444e-04 1.179716e-04
  [15,] 1.065838e-04 9.844639e-05 3.536528e-05
  [16,] 8.861484e-05 4.295474e-04 1.498139e-04
  [17,] 8.840718e-05 3.723668e-04 1.281065e-04
  [18,] 8.853737e-05 4.560172e-04 1.581021e-04
  [19,] 8.865566e-05 4.042101e-04 1.414502e-04
  [20,] 8.758231e-05 4.293003e-04 1.342946e-04
  [21,] 7.838084e-05 9.844412e-05 2.612971e-05
  [22,] 8.811356e-05 2.217765e-04 5.029668e-05
  [23,] 7.937951e-05 9.844431e-05 2.645270e-05
  [24,] 1.533618e-04 9.844565e-05 5.132064e-05
  [25,] 8.822537e-05 5.575554e-04 1.612229e-04
  [26,] 1.089141e-04 9.844473e-05 3.620580e-05
  [27,] 1.077867e-04 9.844516e-05 3.581326e-05
  [28,] 1.063078e-04 9.844663e-05 3.528196e-05
  [29,] 6.950976e-05 9.844539e-05 2.314077e-05
  [30,] 6.642175e-05 9.844357e-05 2.214224e-05
  [31,] 6.812373e-05 9.844369e-05 2.271486e-05
  [32,] 1.034238e-04 9.844581e-05 3.435626e-05
  [33,] 6.797404e-05 9.844519e-05 2.268237e-05
  [34,] 6.984484e-05 9.844360e-05 2.328718e-05
  [35,] 6.695866e-05 9.844461e-05 2.231706e-05
  [36,] 1.774199e-04 9.844503e-05 5.766290e-05
  [37,] 9.509589e-05 9.844544e-05 3.169869e-05
  [38,] 8.399297e-05 9.844454e-05 2.794000e-05
  [39,] 1.094925e-04 9.844520e-05 3.652706e-05
  [40,] 1.000565e-04 9.844580e-05 3.340919e-05
  [41,] 9.965118e-05 9.844594e-05 3.328083e-05
  [42,] 7.680171e-05 9.844462e-05 2.560046e-05
  [43,] 6.910717e-05 9.844417e-05 2.304783e-05
  [44,] 7.444366e-05 9.844509e-05 2.481601e-05
  [45,] 6.699314e-05 9.844377e-05 2.232819e-05
  [46,] 9.608317e-05 9.844689e-05 3.209666e-05
  [47,] 6.694443e-05 9.844383e-05 2.231187e-05
  [48,] 6.690444e-05 9.844375e-05 2.229918e-05
  [49,] 6.690566e-05 9.844378e-05 2.229942e-05
  [50,] 6.702841e-05 9.844380e-05 2.233956e-05
  [51,] 6.708792e-05 9.844392e-05 2.235828e-05
  [52,] 8.762958e-05 9.844542e-05 2.921223e-05
  [53,] 6.691348e-05 9.844421e-05 2.230023e-05
  [54,] 6.685560e-05 9.844393e-05 2.228240e-05
  [55,] 6.681792e-05 9.844389e-05 2.227038e-05
  [56,] 7.136349e-05 9.844451e-05 2.378619e-05
  [57,] 6.681189e-05 9.844394e-05 2.226827e-05
  [58,] 6.683445e-05 9.844392e-05 2.227558e-05
  [59,] 6.705601e-05 9.844392e-05 2.234785e-05
  [60,] 6.693594e-05 9.844391e-05 2.230863e-05
  [61,] 9.986627e-05 9.844525e-05 3.331162e-05
  [62,] 1.061697e-04 9.844520e-05 3.541546e-05
  [63,] 6.687215e-05 9.844394e-05 2.228777e-05
  [64,] 6.698536e-05 9.844393e-05 2.232465e-05
  [65,] 9.757862e-05 9.844534e-05 3.255932e-05
  [66,] 6.698374e-05 9.844393e-05 2.232411e-05
  [67,] 6.688904e-05 9.844392e-05 2.229329e-05
  [68,] 7.800401e-05 9.844508e-05 2.600941e-05
  [69,] 6.688675e-05 9.844388e-05 2.229272e-05
  [70,] 1.198071e-04 9.844519e-05 3.998927e-05
  [71,] 7.957915e-05 9.844509e-05 2.653664e-05
  [72,] 6.721684e-05 9.844340e-05 2.240280e-05
  [73,] 6.779882e-05 9.844342e-05 2.259531e-05
  [74,] 6.718107e-05 9.844339e-05 2.239127e-05
  [75,] 6.711860e-05 9.844341e-05 2.237027e-05
  [76,] 6.764192e-05 9.844340e-05 2.254366e-05
  [77,] 6.596313e-05 9.844558e-05 2.197077e-05
  [78,] 6.488774e-05 9.844460e-05 2.162900e-05
  [79,] 6.792875e-05 9.844332e-05 2.264357e-05
  [80,] 6.762019e-05 9.844332e-05 2.254088e-05
  [81,] 6.739557e-05 9.844331e-05 2.246495e-05
  [82,] 6.718802e-05 9.844331e-05 2.239588e-05
  [83,] 6.725325e-05 9.844400e-05 2.241189e-05
  [84,] 1.004147e-04 9.844524e-05 3.349555e-05
  [85,] 6.774489e-05 9.844332e-05 2.258227e-05
  [86,] 7.539957e-05 9.844447e-05 2.512933e-05
  [87,] 7.020993e-05 9.844434e-05 2.341905e-05
  [88,] 7.521410e-05 9.844445e-05 2.508474e-05
  [89,] 1.080615e-04 9.844518e-05 3.601008e-05
  [90,] 7.969168e-05 9.844529e-05 2.656523e-05
  [91,] 7.821336e-05 9.844493e-05 2.607185e-05
  [92,] 8.373882e-05 9.844484e-05 2.789212e-05
  [93,] 8.612060e-05 9.844514e-05 2.870659e-05
  [94,] 8.346604e-05 9.844522e-05 2.785674e-05
  [95,] 7.862322e-05 9.844491e-05 2.620913e-05
  [96,] 8.337481e-05 9.844498e-05 2.778446e-05
  [97,] 1.073487e-04 9.844534e-05 3.579285e-05
  [98,] 7.902084e-05 9.844490e-05 2.634291e-05
  [99,] 7.244383e-05 9.844553e-05 2.411070e-05
 [100,] 7.935024e-05 9.844495e-05 2.644627e-05
 [101,] 9.092173e-05 9.844434e-05 3.030292e-05
 [102,] 8.600119e-05 9.844506e-05 2.862380e-05
 [103,] 8.211972e-05 9.844398e-05 2.733309e-05
 [104,] 7.516148e-05 9.844376e-05 2.505295e-05
 [105,] 9.653532e-05 9.844516e-05 3.217735e-05
 [106,] 7.914173e-05 9.844503e-05 2.636945e-05
 [107,] 6.560401e-05 9.844373e-05 2.186687e-05
 [108,] 7.640184e-05 9.844470e-05 2.546332e-05
 [109,] 1.098461e-04 9.844583e-05 3.669810e-05
 [110,] 1.062316e-04 9.844573e-05 3.547626e-05
 [111,] 9.661747e-05 9.844516e-05 3.220577e-05
 [112,] 6.696170e-05 9.844467e-05 2.230247e-05
 [113,] 8.358395e-05 9.844489e-05 2.786417e-05
 [114,] 9.650760e-05 9.844516e-05 3.216980e-05
 [115,] 7.429543e-05 9.844425e-05 2.476184e-05
 [116,] 8.543774e-05 9.844541e-05 2.848816e-05
 [117,] 9.093254e-05 9.844467e-05 3.030075e-05
 [118,] 1.160448e-04 9.844652e-05 5.101241e-05
 [119,] 1.160278e-04 9.844652e-05 5.090834e-05
 [120,] 9.120792e-05 9.844468e-05 3.039250e-05
 [121,] 8.298833e-05 9.844471e-05 2.765405e-05
 [122,] 1.115232e-04 1.131592e-04 3.726786e-05
 [123,] 8.019223e-05 9.844491e-05 2.673267e-05
 [124,] 8.945863e-05 9.844537e-05 2.981527e-05
 [125,] 7.927160e-05 9.844531e-05 2.641562e-05
 [126,] 7.523024e-05 9.844519e-05 2.508474e-05
 [127,] 9.083696e-05 9.844536e-05 3.028031e-05
 [128,] 8.928634e-05 9.844453e-05 2.973389e-05
 [129,] 7.305351e-05 9.844420e-05 2.435668e-05
 [130,] 8.185687e-05 9.844428e-05 2.730609e-05
 [131,] 7.148578e-05 9.844714e-05 2.838476e-05
 [132,] 8.979622e-05 1.046524e-04 2.994919e-05
 [133,] 9.068158e-05 1.179074e-04 3.024320e-05
 [134,] 1.289228e-04 9.844434e-05 4.282744e-05
 [135,] 8.482268e-05 9.844436e-05 2.830248e-05
 [136,] 7.123185e-05 9.844699e-05 2.629119e-05
 [137,] 7.452174e-05 9.844419e-05 2.484141e-05
 [138,] 1.037256e-04 9.844500e-05 3.445684e-05
 [139,] 7.590487e-05 9.844516e-05 2.530947e-05
 [140,] 7.180484e-05 9.985466e-05 3.240675e-05
 [141,] 8.706145e-05 9.844434e-05 2.904752e-05
 [142,] 8.948142e-05 3.238116e-04 4.319878e-05
 [143,] 7.895362e-05 9.844516e-05 2.632835e-05
 [144,] 8.765832e-05 9.844896e-05 3.504205e-05
 [145,] 1.155808e-04 9.844775e-05 3.827554e-05
 [146,] 8.475232e-05 9.844505e-05 2.827265e-05
 [147,] 1.185803e-04 9.844477e-05 3.938743e-05
 [148,] 1.160016e-04 1.250134e-04 7.908539e-05
 [149,] 8.910310e-05 5.145568e-04 1.551558e-04
 [150,] 2.040329e-04 9.844586e-05 6.753937e-05
 [151,] 9.937778e-05 9.844414e-05 3.310776e-05
 [152,] 9.754772e-05 9.844517e-05 3.251119e-05
 [153,] 8.913211e-05 1.970730e-04 6.080438e-05
 [154,] 8.153812e-05 9.844516e-05 2.719222e-05
 [155,] 8.446297e-05 9.844526e-05 2.811700e-05
 [156,] 1.115500e-04 9.844526e-05 3.703539e-05
 [157,] 9.710265e-05 9.844515e-05 3.236370e-05
 [158,] 1.569823e-04 9.844449e-05 5.213334e-05
 [159,] 1.268013e-04 9.844419e-05 4.214771e-05
 [160,] 9.820956e-05 9.844456e-05 3.270198e-05
 [161,] 9.738518e-05 9.844516e-05 3.245682e-05
 [162,] 7.866501e-05 9.844540e-05 2.615737e-05
 [163,] 1.523215e-04 9.844535e-05 5.097787e-05
 [164,] 1.297137e-04 9.844367e-05 4.316628e-05
 [165,] 8.711695e-05 9.844513e-05 2.905335e-05
 [166,] 7.621643e-05 9.844430e-05 2.543218e-05
 [167,] 8.703721e-05 9.844502e-05 2.902280e-05
 [168,] 9.225887e-05 9.844502e-05 3.075007e-05
 [169,] 8.874491e-05 9.844633e-05 2.957659e-05
 [170,] 8.873322e-05 9.844641e-05 2.957321e-05
 [171,] 9.785963e-05 9.844516e-05 3.261440e-05
 [172,] 8.720982e-05 9.844548e-05 2.907551e-05
 [173,] 9.879009e-05 9.844449e-05 3.290434e-05
 [174,] 7.753590e-05 9.844412e-05 2.581070e-05
 [175,] 8.793070e-05 9.844534e-05 2.930740e-05
 [176,] 6.872831e-05 9.844461e-05 2.290514e-05
 [177,] 6.593210e-05 9.844459e-05 2.197585e-05
 [178,] 1.843032e-04 9.844530e-05 5.728156e-05
 [179,] 6.441927e-05 9.844397e-05 2.147143e-05
 [180,] 6.441516e-05 9.844410e-05 2.147168e-05
 [181,] 6.537890e-05 9.844356e-05 2.179727e-05
 [182,] 1.095192e-04 9.844766e-05 3.628136e-05
 [183,] 1.987238e-04 9.844534e-05 6.047450e-05
 [184,] 9.202824e-05 9.844511e-05 3.067575e-05
 [185,] 9.195376e-05 9.844511e-05 3.065096e-05
 [186,] 6.457613e-05 9.844406e-05 2.152621e-05
 [187,] 6.440352e-05 9.844607e-05 2.146719e-05
 [188,] 1.034192e-04 9.844797e-05 3.460889e-05
 [189,] 8.671436e-05 9.844487e-05 2.891621e-05
 [190,] 1.784016e-04 9.844672e-05 5.901173e-05
 [191,] 6.463376e-05 9.844347e-05 2.154597e-05
 [192,] 9.183867e-05 9.844511e-05 3.061349e-05
 [193,] 1.504526e-04 9.844440e-05 5.016786e-05
 [194,] 1.031988e-04 9.844811e-05 3.453636e-05
 [195,] 1.389067e-04 9.844475e-05 4.621336e-05
 [196,] 2.070177e-04 9.844532e-05 6.230372e-05
 [197,] 1.870345e-04 9.844528e-05 5.788370e-05
 [198,] 1.605716e-04 9.844539e-05 5.340282e-05
 [199,] 6.447573e-05 9.844689e-05 2.148740e-05
 [200,] 6.446492e-05 9.844683e-05 2.148329e-05
 [201,] 9.181729e-05 9.844511e-05 3.060612e-05
 [202,] 6.515146e-05 9.844347e-05 2.171973e-05
 [203,] 9.136717e-05 9.844512e-05 3.045477e-05
 [204,] 6.529531e-05 9.844384e-05 2.176308e-05
 [205,] 9.132702e-05 9.844512e-05 3.044150e-05
 [206,] 6.496930e-05 9.844385e-05 2.165456e-05
 [207,] 9.906517e-05 9.844537e-05 3.298679e-05
 [208,] 9.288163e-05 9.844512e-05 3.096379e-05
 [209,] 2.054043e-04 9.844530e-05 6.195279e-05
 [210,] 9.254145e-05 9.844515e-05 3.084520e-05
 [211,] 1.070790e-04 9.844427e-05 3.558935e-05
 [212,] 9.264818e-05 9.844515e-05 3.088189e-05
 [213,] 1.043581e-04 9.844408e-05 3.469818e-05
 [214,] 9.280663e-05 9.844515e-05 3.093448e-05
 [215,] 1.040792e-04 9.844416e-05 3.460124e-05
 [216,] 7.890505e-05 9.844496e-05 2.627835e-05
 [217,] 1.521867e-04 9.844451e-05 5.067827e-05
 [218,] 1.145626e-04 9.844530e-05 3.816675e-05
 [219,] 6.601811e-05 9.844415e-05 2.201394e-05
 [220,] 1.014086e-04 9.844415e-05 3.371621e-05
 [221,] 1.757098e-04 9.844479e-05 5.882778e-05
 [222,] 9.184568e-05 9.844521e-05 3.061071e-05
 [223,] 1.160773e-04 9.844529e-05 3.867238e-05
 [224,] 1.146867e-04 9.844528e-05 3.820949e-05
 [225,] 8.923462e-05 9.844532e-05 2.974729e-05
 [226,] 1.964059e-04 9.844529e-05 6.534079e-05
 [227,] 1.102846e-04 9.844403e-05 3.673763e-05
 [228,] 1.155185e-04 9.844527e-05 3.849270e-05
 [229,] 1.061027e-04 9.844370e-05 3.535797e-05
 [230,] 1.150557e-04 9.844527e-05 3.833850e-05
 [231,] 7.627802e-05 9.844436e-05 2.543286e-05
 [232,] 9.578270e-05 9.844438e-05 3.194020e-05
 [233,] 9.057436e-05 9.844486e-05 3.016579e-05
 [234,] 1.168194e-04 9.844369e-05 3.894154e-05
 [235,] 9.994341e-05 1.189265e-04 3.344146e-05
 [236,] 1.136360e-04 9.844527e-05 3.786500e-05
 [237,] 1.145261e-04 9.844527e-05 3.816352e-05
 [238,] 8.178099e-05 9.844572e-05 2.729105e-05
 [239,] 1.075705e-04 9.844369e-05 3.584593e-05
 [240,] 8.324702e-05 9.844490e-05 2.772510e-05
 [241,] 1.141302e-04 9.844527e-05 3.803031e-05
 [242,] 1.059107e-04 9.844556e-05 3.535982e-05
 [243,] 1.326598e-04 9.844540e-05 4.442722e-05
 [244,] 8.810296e-05 9.844492e-05 2.933839e-05
 [245,] 7.455015e-05 9.844433e-05 2.485297e-05
 [246,] 1.109239e-04 9.844500e-05 3.694794e-05
 [247,] 7.427795e-05 9.844433e-05 2.476200e-05
 [248,] 1.135846e-04 9.844527e-05 3.784866e-05
 [249,] 8.574418e-05 9.844490e-05 2.855544e-05
 [250,] 1.132921e-04 9.844528e-05 3.774984e-05
 [251,] 8.580601e-05 9.844491e-05 2.857575e-05
 [252,] 1.068725e-04 9.844369e-05 3.561033e-05
 [253,] 1.053282e-04 9.844800e-05 3.525767e-05
 [254,] 1.097055e-04 9.844402e-05 3.654849e-05
 [255,] 9.588311e-05 9.844449e-05 3.197748e-05
 [256,] 8.131461e-05 9.844506e-05 2.707437e-05
 [257,] 9.572865e-05 9.844450e-05 3.192549e-05
 [258,] 9.572485e-05 9.844444e-05 3.192246e-05
 [259,] 9.587313e-05 9.844359e-05 3.191396e-05
 [260,] 1.141525e-04 9.844527e-05 3.803774e-05
 [261,] 8.606775e-05 9.844498e-05 2.865723e-05
 [262,] 9.616761e-05 9.844448e-05 3.207300e-05
 [263,] 8.565630e-05 9.844491e-05 2.852564e-05
 [264,] 9.054578e-05 9.844455e-05 3.019066e-05
 [265,] 8.734313e-05 9.844534e-05 2.912323e-05
 [266,] 8.211782e-05 9.844352e-05 2.734886e-05
 [267,] 8.931795e-05 9.844490e-05 2.974359e-05
 [268,] 7.684089e-05 9.844434e-05 2.561801e-05
 [269,] 8.192271e-05 1.001608e-04 2.734171e-05
 [270,] 1.037236e-04 2.505506e-04 6.780842e-05
 [271,] 7.797437e-05 9.844477e-05 2.594270e-05
 [272,] 8.000480e-05 9.844566e-05 2.669316e-05
 [273,] 9.559116e-05 9.844354e-05 3.182479e-05
 [274,] 1.133807e-04 9.844528e-05 3.777809e-05
 [275,] 9.605513e-05 9.844448e-05 3.203503e-05
 [276,] 9.429965e-05 9.844355e-05 3.139443e-05
 [277,] 1.481423e-04 9.844441e-05 4.936843e-05
 [278,] 1.103383e-04 9.844511e-05 3.673787e-05
 [279,] 9.496457e-05 9.844358e-05 3.161330e-05
 [280,] 7.645402e-05 9.844434e-05 2.548845e-05
 [281,] 8.770789e-05 9.844491e-05 2.920751e-05
 [282,] 7.639832e-05 9.844433e-05 2.546905e-05
 [283,] 1.096436e-04 9.844404e-05 3.652399e-05
 [284,] 1.097378e-04 9.844369e-05 3.656659e-05
 [285,] 9.586077e-05 9.844448e-05 3.196960e-05
 [286,] 1.074409e-04 9.844405e-05 3.578817e-05
 [287,] 7.692414e-05 9.844434e-05 2.564510e-05
 [288,] 9.598420e-05 9.844436e-05 3.200782e-05
 [289,] 9.737675e-05 9.844353e-05 3.241922e-05
 [290,] 1.108288e-04 9.844368e-05 3.695141e-05
 [291,] 1.078987e-04 9.844609e-05 3.605466e-05
 [292,] 1.084321e-04 9.844370e-05 3.616096e-05
 [293,] 9.229907e-05 9.844491e-05 3.073454e-05
 [294,] 9.589185e-05 9.844444e-05 3.197902e-05
 [295,] 9.384121e-05 9.844350e-05 3.124610e-05
 [296,] 1.042250e-04 9.844528e-05 3.469049e-05
 [297,] 1.041320e-04 9.844512e-05 3.466678e-05
 [298,] 1.025802e-04 2.275726e-04 1.203252e-04
 [299,] 8.792770e-05 9.844345e-05 2.928414e-05
 [300,] 1.054478e-04 9.844513e-05 3.511070e-05
 [301,] 1.115286e-04 9.844528e-05 3.716400e-05
 [302,] 8.350996e-05 9.844575e-05 2.787233e-05
 [303,] 1.005670e-04 9.844506e-05 3.359491e-05
 [304,] 1.883124e-04 9.844429e-05 6.281358e-05
 [305,] 9.647601e-05 9.844482e-05 3.217315e-05
 [306,] 9.614863e-05 9.844435e-05 3.206264e-05
 [307,] 1.093711e-04 9.844371e-05 3.649835e-05
 [308,] 1.087687e-04 9.844377e-05 3.630177e-05
 [309,] 9.381590e-05 9.844347e-05 3.126263e-05
 [310,] 1.100520e-04 9.844375e-05 3.673009e-05
 [311,] 1.050685e-04 2.614346e-04 7.779085e-05
 [312,] 9.597500e-05 9.844433e-05 3.200330e-05
 [313,] 9.598455e-05 9.844432e-05 3.200630e-05
 [314,] 7.513180e-05 9.844429e-05 2.505066e-05
 [315,] 8.847738e-05 9.844367e-05 2.945133e-05
 [316,] 9.409105e-05 9.844349e-05 3.135233e-05
 [317,] 1.024537e-04 9.844535e-05 3.410535e-05
 [318,] 1.049562e-04 9.844416e-05 3.500191e-05
 [319,] 1.130639e-04 9.844527e-05 3.767727e-05
 [320,] 7.256496e-05 9.844427e-05 2.419281e-05
 [321,] 7.347437e-05 9.844520e-05 2.446555e-05
 [322,] 1.103111e-04 9.844371e-05 3.681268e-05
 [323,] 1.103643e-04 9.844379e-05 3.683806e-05
 [324,] 9.560657e-05 9.844379e-05 3.189339e-05
 [325,] 1.440805e-04 9.844450e-05 4.811196e-05
 [326,] 8.737715e-05 9.844490e-05 2.909872e-05
 [327,] 1.135389e-04 9.844528e-05 3.783313e-05
 [328,] 9.688335e-05 9.844476e-05 3.232239e-05
 [329,] 9.709979e-05 9.844455e-05 3.239025e-05
 [330,] 7.475819e-05 9.844428e-05 2.492587e-05
 [331,] 1.521978e-04 9.844438e-05 5.069834e-05
 [332,] 1.460108e-04 9.844449e-05 4.875689e-05
 [333,] 9.677152e-05 9.844466e-05 3.228228e-05
 [334,] 8.730720e-05 9.844453e-05 2.914374e-05
 [335,] 5.397646e-04 9.844516e-05 1.528813e-04
 [336,] 2.124394e-04 9.844525e-05 7.035525e-05
 [337,] 8.797224e-05 9.844449e-05 2.936376e-05
 [338,] 1.441350e-04 9.844449e-05 4.812893e-05
 [339,] 8.798888e-05 9.844443e-05 2.936584e-05
 [340,] 1.121044e-04 9.844528e-05 3.735382e-05
 [341,] 1.079117e-04 9.844784e-05 3.630987e-05
 [342,] 1.084749e-04 9.844372e-05 3.619891e-05
 [343,] 1.470131e-04 9.844438e-05 4.896927e-05
 [344,] 1.490353e-04 9.844444e-05 4.975685e-05
 [345,] 9.370506e-05 9.844358e-05 3.121732e-05
 [346,] 1.084290e-04 9.844789e-05 3.804397e-05
 [347,] 8.842146e-05 9.844449e-05 2.951435e-05
 [348,] 1.073034e-04 9.844802e-05 3.720039e-05
 [349,] 1.128860e-04 9.844528e-05 3.761528e-05
 [350,] 7.911819e-05 9.844578e-05 2.639800e-05
 [351,] 1.764514e-04 9.844448e-05 5.878006e-05
 [352,] 8.999123e-05 9.844450e-05 3.004010e-05
 [353,] 9.391452e-05 9.844367e-05 3.131906e-05
 [354,] 1.130908e-04 9.844528e-05 3.768391e-05
 [355,] 1.034082e-04 9.844541e-05 3.441799e-05
 [356,] 9.691801e-05 9.844481e-05 3.233511e-05
 [357,] 7.542709e-05 9.844433e-05 2.515357e-05
 [358,] 8.006301e-05 9.844577e-05 2.671528e-05
 [359,] 9.180830e-05 9.844565e-05 3.055145e-05
 [360,] 1.462038e-04 9.844448e-05 4.881762e-05
 [361,] 9.873616e-05 9.844379e-05 3.288892e-05
 [362,] 7.306027e-05 9.844427e-05 2.435824e-05
 [363,] 8.675188e-05 9.844384e-05 2.890638e-05
 [364,] 1.042163e-04 9.844531e-05 3.468881e-05
 [365,] 8.368642e-05 9.844518e-05 2.782236e-05
 [366,] 9.681192e-05 9.844465e-05 3.229560e-05
 [367,] 1.031483e-04 9.844513e-05 3.443970e-05
 [368,] 8.206872e-05 9.844524e-05 2.728592e-05
 [369,] 8.800841e-05 9.844486e-05 2.931228e-05
 [370,] 1.122481e-04 9.844528e-05 3.740333e-05
 [371,] 1.002755e-04 9.844387e-05 3.349366e-05
 [372,] 9.870991e-05 9.844356e-05 3.294600e-05
 [373,] 1.032590e-04 9.844538e-05 3.455741e-05
 [374,] 1.011923e-04 9.844357e-05 3.377700e-05
 [375,] 1.042208e-04 9.844534e-05 3.487911e-05
 [376,] 1.010513e-04 9.844476e-05 3.379292e-05
 [377,] 1.039660e-04 9.844422e-05 3.459765e-05
 [378,] 1.032363e-04 9.844543e-05 3.455173e-05
 [379,] 8.429760e-05 9.844416e-05 2.807081e-05
 [380,] 1.019352e-04 9.844478e-05 3.409038e-05
 [381,] 9.687527e-05 9.844474e-05 3.231915e-05
 [382,] 1.005814e-04 9.844491e-05 3.364112e-05
 [383,] 9.953069e-05 9.844527e-05 3.330069e-05
 [384,] 9.756530e-05 9.844520e-05 3.263809e-05
 [385,] 9.683598e-05 9.844474e-05 3.230595e-05
 [386,] 9.589762e-05 9.844344e-05 3.199048e-05
 [387,] 9.688146e-05 9.844344e-05 3.231772e-05
 [388,] 9.602806e-05 9.844344e-05 3.203283e-05
 [389,] 9.622047e-05 9.844344e-05 3.209784e-05
 [390,] 9.417688e-05 9.844344e-05 3.141542e-05
 [391,] 9.641051e-05 9.844345e-05 3.216307e-05
 [392,] 9.518836e-05 9.844344e-05 3.175247e-05
 [393,] 8.366541e-05 9.844416e-05 2.786094e-05
 [394,] 9.198677e-05 9.844343e-05 3.068204e-05
 [395,] 9.563818e-05 9.844344e-05 3.190319e-05
 [396,] 9.124532e-05 9.844349e-05 3.044229e-05
 [397,] 1.100647e-04 9.844366e-05 3.672481e-05
 [398,] 7.311211e-05 9.844433e-05 2.438102e-05
 [399,] 9.895914e-05 9.844521e-05 3.310657e-05
 [400,] 9.615400e-05 9.844342e-05 3.207302e-05
 [401,] 9.539372e-05 9.844346e-05 3.182364e-05
 [402,] 9.509649e-05 9.844345e-05 3.172426e-05
 [403,] 9.455888e-05 9.844344e-05 3.154325e-05
 [404,] 9.551966e-05 9.844345e-05 3.186451e-05
 [405,] 7.253192e-05 9.844436e-05 2.418889e-05
 [406,] 9.844490e-05 9.844474e-05 3.284922e-05
 [407,] 8.686340e-05 9.844488e-05 2.892916e-05
 [408,] 7.307446e-05 9.844433e-05 2.436850e-05
 [409,] 9.633249e-05 9.844626e-05 3.225414e-05
 [410,] 8.634475e-05 9.844486e-05 2.875877e-05
 [411,] 8.330879e-05 9.844495e-05 2.782300e-05
 [412,] 9.560009e-05 9.844622e-05 3.200649e-05
 [413,] 8.325536e-05 9.844536e-05 2.775948e-05
 [414,] 9.638171e-05 9.844628e-05 3.227107e-05
 [415,] 9.658576e-05 9.844614e-05 3.233631e-05
 [416,] 9.579912e-05 9.844629e-05 3.207528e-05
 [417,] 9.644861e-05 9.844441e-05 3.216558e-05
 [418,] 1.471837e-04 9.844437e-05 4.903447e-05
 [419,] 9.574669e-05 9.844633e-05 3.205853e-05
 [420,] 9.690947e-05 9.844474e-05 3.233064e-05
 [421,] 1.057922e-04 9.844411e-05 3.532540e-05
 [422,] 8.923575e-05 9.844494e-05 2.971418e-05
 [423,] 1.052385e-04 9.844409e-05 3.513828e-05
 [424,] 9.707072e-05 9.844637e-05 3.250561e-05
 [425,] 9.642109e-05 9.844457e-05 3.216149e-05
 [426,] 1.029509e-04 9.844537e-05 3.426844e-05
 [427,] 8.192310e-05 9.844581e-05 2.734103e-05
 [428,] 1.055686e-04 9.844410e-05 3.524962e-05
 [429,] 1.050124e-04 9.844406e-05 3.506102e-05
 [430,] 1.066014e-04 9.844404e-05 3.559322e-05
 [431,] 9.643635e-05 9.844557e-05 3.227024e-05
 [432,] 9.626301e-05 9.844380e-05 3.208925e-05
 [433,] 9.659047e-05 9.844610e-05 3.233694e-05
 [434,] 1.132415e-04 9.844528e-05 3.773360e-05
 [435,] 1.361669e-04 9.844483e-05 4.551535e-05
 [436,] 9.568966e-05 9.844454e-05 3.191457e-05
 [437,] 9.574120e-05 9.844592e-05 3.204630e-05
 [438,] 9.594570e-05 9.844586e-05 3.211355e-05
 [439,] 9.551703e-05 9.844611e-05 3.197581e-05
 [440,] 1.020607e-04 9.844535e-05 3.397532e-05
 [441,] 7.346887e-05 9.844429e-05 2.449236e-05
 [442,] 7.325320e-05 9.844522e-05 2.439169e-05
 [443,] 1.041521e-04 1.518010e-04 4.801786e-05
 [444,] 1.387218e-04 9.844448e-05 4.619548e-05
 [445,] 1.692984e-04 9.844440e-05 5.638848e-05
 [446,] 1.072166e-04 9.844417e-05 3.580741e-05
 [447,] 1.135651e-04 9.844528e-05 3.784126e-05
 [448,] 1.140971e-04 9.844528e-05 3.801852e-05
 [449,] 8.193211e-05 9.844393e-05 2.733036e-05
 [450,] 9.660064e-05 9.844474e-05 3.222650e-05
 [451,] 1.168186e-04 9.844530e-05 3.891480e-05
 [452,] 8.987211e-05 9.844434e-05 2.993436e-05
 [453,] 6.568801e-05 9.844502e-05 2.189583e-05
 [454,] 9.657891e-05 9.844483e-05 3.222094e-05
 [455,] 1.098740e-04 4.784957e-04 2.065441e-04
 [456,] 8.014534e-05 1.096195e-04 2.674720e-05
 [457,] 2.044162e-04 9.844521e-05 6.838299e-05
 [458,] 1.060201e-04 9.844400e-05 3.538657e-05
 [459,] 1.061137e-04 9.844448e-05 3.544397e-05
 [460,] 7.821390e-05 9.844576e-05 2.609393e-05
 [461,] 7.789962e-05 1.087085e-04 2.599005e-05
 [462,] 1.673610e-04 9.844483e-05 5.598727e-05
 [463,] 1.282717e-04 9.844523e-05 4.283727e-05
 [464,] 1.275337e-04 9.844522e-05 4.258821e-05
 [465,] 9.880645e-05 9.844589e-05 3.299724e-05
 [466,] 1.797385e-04 9.844494e-05 6.005701e-05
 [467,] 1.683883e-04 9.844475e-05 5.611917e-05
 [468,] 7.695633e-05 9.844558e-05 2.567606e-05
 [469,] 9.501663e-05 9.844533e-05 3.168624e-05
 [470,] 9.516969e-05 9.844568e-05 3.182785e-05
 [471,] 7.926980e-05 9.844546e-05 2.646599e-05
 [472,] 6.665579e-05 9.844488e-05 2.222340e-05
 [473,] 8.484872e-05 9.844806e-05 2.840529e-05
 [474,] 8.954316e-05 9.844491e-05 2.984571e-05
 [475,] 8.613003e-05 9.844464e-05 2.874223e-05
 [476,] 8.346007e-05 9.844464e-05 2.784818e-05
 [477,] 8.478499e-05 9.844466e-05 2.829332e-05
 [478,] 1.082234e-04 9.844431e-05 3.612763e-05
 [479,] 8.943403e-05 1.505350e-04 2.992215e-05
 [480,] 7.801730e-05 9.844780e-05 2.606829e-05
 [481,] 1.202186e-04 9.844443e-05 4.020705e-05
 [482,] 7.773910e-05 9.844772e-05 2.597306e-05
 [483,] 7.981108e-05 1.201375e-04 2.667519e-05
 [484,] 8.976898e-05 1.301788e-04 3.003239e-05
 [485,] 1.330397e-04 9.844522e-05 4.456125e-05
 [486,] 1.270536e-04 9.844463e-05 4.251292e-05
 [487,] 7.895339e-05 9.844799e-05 2.638810e-05
 [488,] 8.467140e-05 9.844492e-05 2.822867e-05
 [489,] 7.916777e-05 1.253181e-04 2.645769e-05
 [490,] 1.225590e-04 9.844742e-05 4.113301e-05
 [491,] 7.717528e-05 1.013583e-04 2.578809e-05
 [492,] 7.330341e-05 9.844510e-05 2.444308e-05
 [493,] 7.128679e-05 2.116591e-04 6.412474e-05
 [494,] 1.098286e-04 9.844534e-05 3.662874e-05
 [495,] 1.116892e-04 9.844534e-05 3.725000e-05
 [496,] 6.947704e-05 9.844341e-05 2.316184e-05
 [497,] 9.566163e-05 9.844536e-05 3.190611e-05
 [498,] 7.132445e-05 9.844360e-05 2.376971e-05
 [499,] 6.994760e-05 9.844342e-05 2.331963e-05
 [500,] 6.961397e-05 9.844339e-05 2.320652e-05
 [501,] 7.129183e-05 2.207331e-04 6.663228e-05
 [502,] 7.130017e-05 9.844581e-05 2.377834e-05
 [503,] 7.076068e-05 9.844335e-05 2.358779e-05
 [504,] 1.107117e-04 9.844535e-05 3.692501e-05
 [505,] 7.030959e-05 9.844363e-05 2.344575e-05
 [506,] 6.941605e-05 9.844336e-05 2.314102e-05
 [507,] 9.566450e-05 9.844530e-05 3.190661e-05
 [508,] 7.024848e-05 9.844362e-05 2.342492e-05
 [509,] 1.114842e-04 9.844534e-05 3.718137e-05
 [510,] 6.961134e-05 9.844338e-05 2.320668e-05
 [511,] 6.952910e-05 9.844366e-05 2.318421e-05
 [512,] 7.027676e-05 9.844341e-05 2.342936e-05
 [513,] 7.059331e-05 9.844340e-05 2.353473e-05
 [514,] 6.993854e-05 9.844332e-05 2.331135e-05
 [515,] 6.984647e-05 9.844333e-05 2.327965e-05
 [516,] 1.096636e-04 9.844534e-05 3.657428e-05
 [517,] 7.322663e-05 9.844628e-05 2.442740e-05
 [518,] 9.566896e-05 9.844538e-05 3.190898e-05
 [519,] 7.074205e-05 9.844339e-05 2.358066e-05
 [520,] 6.990284e-05 9.844333e-05 2.329858e-05
 [521,] 6.935090e-05 9.844333e-05 2.311449e-05
 [522,] 7.130787e-05 9.844549e-05 2.377754e-05
 [523,] 1.126401e-04 9.844533e-05 3.756616e-05
 [524,] 9.582945e-05 9.844512e-05 3.194780e-05
 [525,] 1.114599e-04 9.844533e-05 3.717198e-05
 [526,] 7.307038e-05 9.844624e-05 2.437308e-05
 [527,] 8.731177e-05 9.844524e-05 2.910256e-05
 [528,] 6.966516e-05 9.844333e-05 2.321942e-05
 [529,] 1.120978e-04 9.844533e-05 3.738364e-05
 [530,] 7.127787e-05 2.304390e-04 6.933113e-05
 [531,] 1.115694e-04 9.844535e-05 3.721143e-05
 [532,] 6.951682e-05 9.844335e-05 2.317403e-05
 [533,] 8.765338e-05 9.844521e-05 2.921522e-05
 [534,] 7.118634e-05 9.844345e-05 2.372553e-05
 [535,] 7.268600e-05 9.844553e-05 2.423688e-05
 [536,] 9.566826e-05 9.844540e-05 3.190875e-05
 [537,] 7.279522e-05 9.844354e-05 2.425818e-05
 [538,] 7.448218e-05 9.844564e-05 2.485271e-05
 [539,] 6.961785e-05 9.844336e-05 2.320811e-05
 [540,] 6.947760e-05 9.844335e-05 2.316094e-05
 [541,] 1.144446e-04 9.844544e-05 3.818314e-05
 [542,] 1.150977e-04 9.844545e-05 3.840261e-05
 [543,] 1.150730e-04 9.844544e-05 3.839316e-05
 [544,] 6.891685e-05 9.844596e-05 2.300719e-05
 [545,] 6.979355e-05 9.844336e-05 2.326709e-05
 [546,] 6.987872e-05 9.844335e-05 2.329473e-05
 [547,] 7.008554e-05 9.844334e-05 2.336337e-05
 [548,] 7.007113e-05 9.844335e-05 2.335893e-05
 [549,] 7.135133e-05 9.844368e-05 2.379559e-05
 [550,] 7.001540e-05 9.844367e-05 2.334532e-05
 [551,] 7.307446e-05 2.032122e-04 6.981298e-05
 [552,] 7.350884e-05 2.053263e-04 7.169469e-05
 [553,] 7.351575e-05 1.705797e-04 5.949479e-05
 [554,] 7.363760e-05 1.736533e-04 6.079634e-05
 [555,] 7.360080e-05 2.302574e-04 8.025185e-05
 [556,] 7.191932e-05 4.089058e-04 9.958412e-05
 [557,] 6.697549e-05 9.844483e-05 2.232819e-05
 [558,] 7.349473e-05 1.739706e-04 6.059425e-05
 [559,] 9.407221e-05 9.844759e-05 3.135341e-05
 [560,] 6.560363e-05 9.844481e-05 2.186906e-05
 [561,] 9.573717e-05 9.844507e-05 3.191529e-05
 [562,] 7.431673e-05 9.844512e-05 2.479523e-05
 [563,] 7.438712e-05 9.844514e-05 2.481920e-05
 [564,] 9.407593e-05 9.844705e-05 3.134822e-05
 [565,] 7.337308e-05 1.568461e-04 5.454686e-05
 [566,] 9.409199e-05 9.844772e-05 3.135750e-05
 [567,] 9.407267e-05 9.844771e-05 3.135374e-05
 [568,] 9.439403e-05 1.448966e-04 3.160076e-05
 [569,] 9.401515e-05 9.844756e-05 3.133832e-05
 [570,] 9.408798e-05 9.844734e-05 3.135672e-05
 [571,] 9.406852e-05 9.844746e-05 3.135338e-05
 [572,] 9.406727e-05 9.844746e-05 3.135258e-05
 [573,] 9.408214e-05 9.844746e-05 3.135541e-05
 [574,] 9.492186e-05 9.844817e-05 3.160598e-05
 [575,] 7.014814e-05 9.844610e-05 2.342414e-05
 [576,] 9.407117e-05 9.844744e-05 3.135883e-05
 [577,] 9.406849e-05 9.844742e-05 3.135764e-05
 [578,] 7.110145e-05 9.844335e-05 2.369908e-05
 [579,] 6.884495e-05 9.844565e-05 2.298009e-05
 [580,] 9.407982e-05 9.844770e-05 3.135702e-05
 [581,] 9.407142e-05 9.844762e-05 3.135917e-05
 [582,] 9.407041e-05 9.844759e-05 3.135887e-05
 [583,] 9.408136e-05 9.844759e-05 3.135761e-05
 [584,] 9.406600e-05 9.844761e-05 3.136183e-05
 [585,] 7.282055e-05 9.844480e-05 2.428365e-05
 [586,] 7.254267e-05 9.844337e-05 2.417592e-05
 [587,] 7.503329e-05 9.844458e-05 2.503212e-05
 [588,] 9.575444e-05 9.844515e-05 3.192204e-05
 [589,] 7.333030e-05 9.844475e-05 2.444986e-05
 [590,] 9.404447e-05 9.844737e-05 3.134142e-05
 [591,] 6.502968e-05 9.844520e-05 2.167441e-05
 [592,] 8.702098e-05 9.844739e-05 2.909090e-05
 [593,] 7.249761e-05 9.844444e-05 2.417142e-05
 [594,] 9.581841e-05 9.844511e-05 3.194393e-05
 [595,] 1.210162e-04 9.844521e-05 4.022231e-05
 [596,] 9.423733e-05 9.844752e-05 3.139555e-05
 [597,] 7.758541e-05 9.844487e-05 2.589093e-05
 [598,] 9.423505e-05 9.844776e-05 3.139435e-05
 [599,] 9.422395e-05 9.844774e-05 3.139116e-05
 [600,] 9.417670e-05 9.844769e-05 3.137775e-05
 [601,] 7.523533e-05 1.256583e-04 2.679254e-05
 [602,] 9.593722e-05 9.844519e-05 3.199978e-05
 [603,] 7.422468e-05 9.844513e-05 2.476030e-05
 [604,] 9.420948e-05 9.844753e-05 3.138748e-05
 [605,] 6.500982e-05 9.844714e-05 2.166717e-05
 [606,] 7.662445e-05 9.844487e-05 2.556729e-05
 [607,] 9.419345e-05 9.844775e-05 3.138216e-05
 [608,] 9.421550e-05 9.844781e-05 3.138863e-05
 [609,] 9.425420e-05 9.844798e-05 3.139941e-05
 [610,] 9.422765e-05 9.844775e-05 3.139224e-05
 [611,] 7.450589e-05 9.844545e-05 2.485797e-05
 [612,] 9.424472e-05 9.844805e-05 3.139653e-05
 [613,] 9.421405e-05 9.844801e-05 3.138777e-05
 [614,] 7.631675e-05 9.844487e-05 2.546344e-05
 [615,] 7.472680e-05 9.844536e-05 2.493212e-05
 [616,] 7.490049e-05 9.844520e-05 2.498960e-05
 [617,] 8.383497e-05 9.844738e-05 2.801070e-05
 [618,] 9.579806e-05 9.844527e-05 3.195270e-05
 [619,] 9.590227e-05 9.844496e-05 3.198521e-05
 [620,] 9.532487e-05 9.845020e-05 3.171728e-05
 [621,] 6.499624e-05 9.844673e-05 2.166419e-05
 [622,] 8.777181e-05 9.844518e-05 2.925377e-05
 [623,] 9.660169e-05 9.845041e-05 3.539018e-05
 [624,] 7.816956e-05 9.844408e-05 2.607386e-05
 [625,] 6.505420e-05 9.844364e-05 2.168343e-05
 [626,] 9.571932e-05 9.844869e-05 3.185218e-05
 [627,] 6.523475e-05 9.844365e-05 2.174184e-05
 [628,] 6.526809e-05 9.844365e-05 2.175270e-05
 [629,] 6.507538e-05 9.844351e-05 2.169163e-05
 [630,] 8.811596e-05 9.844518e-05 2.936821e-05
 [631,] 6.503325e-05 9.844570e-05 2.168296e-05
 [632,] 6.501828e-05 9.844363e-05 2.167180e-05
 [633,] 7.086029e-05 9.844479e-05 2.362770e-05
 [634,] 7.128778e-05 9.844546e-05 2.375691e-05
 [635,] 6.538499e-05 9.844349e-05 2.179712e-05
 [636,] 6.504926e-05 9.844654e-05 2.168456e-05
 [637,] 7.935521e-05 1.195848e-04 4.017077e-05
 [638,] 7.294720e-05 9.844371e-05 2.431167e-05
 [639,] 9.808964e-05 9.844491e-05 3.269602e-05
 [640,] 7.284176e-05 9.844471e-05 2.425525e-05
 [641,] 7.371598e-05 9.845104e-05 3.273107e-05
 [642,] 9.490103e-05 9.844560e-05 3.167570e-05
 [643,] 7.209505e-05 9.844648e-05 2.402842e-05
 [644,] 8.615477e-05 9.844524e-05 2.870790e-05
 [645,] 7.232808e-05 9.844395e-05 2.409478e-05
 [646,] 7.296435e-05 4.102444e-04 1.260587e-04
 [647,] 8.970288e-05 9.844533e-05 2.989192e-05
 [648,] 9.383429e-05 9.844549e-05 3.131273e-05
 [649,] 8.558904e-05 9.844517e-05 2.852989e-05
 [650,] 9.672013e-05 9.844507e-05 3.225847e-05
 [651,] 1.163878e-04 9.844755e-05 3.905299e-05
 [652,] 8.617698e-05 9.844545e-05 2.873022e-05
 [653,] 1.043088e-04 9.844511e-05 3.479617e-05
 [654,] 8.979996e-05 9.844550e-05 2.993080e-05
 [655,] 9.913036e-05 9.844496e-05 3.306480e-05
 [656,] 1.098577e-04 9.844510e-05 3.664880e-05
 [657,] 1.037480e-04 9.844510e-05 3.460821e-05
 [658,] 9.464389e-05 9.844544e-05 3.153436e-05
 [659,] 1.034171e-04 9.844514e-05 3.450279e-05
 [660,] 9.219339e-05 9.844468e-05 3.072404e-05
 [661,] 9.402268e-05 9.844493e-05 3.140706e-05
 [662,] 9.902471e-05 9.844537e-05 3.301097e-05
 [663,] 1.053842e-04 9.844510e-05 3.515520e-05
 [664,] 1.056229e-04 9.844512e-05 3.523779e-05
 [665,] 9.495858e-05 9.844483e-05 3.165558e-05
 [666,] 1.027020e-04 9.844508e-05 3.425569e-05
 [667,] 1.055700e-04 9.844511e-05 3.521789e-05
 [668,] 1.049214e-04 9.844511e-05 3.500174e-05
 [669,] 9.316836e-05 9.844516e-05 3.105595e-05
 [670,] 6.700121e-05 9.844476e-05 2.231891e-05
 [671,] 1.047008e-04 9.844510e-05 3.492583e-05
 [672,] 6.787885e-05 9.844389e-05 2.262364e-05
 [673,] 1.061370e-04 9.844531e-05 3.539930e-05
 [674,] 1.004221e-04 9.844511e-05 3.349787e-05
 [675,] 8.251157e-05 9.844469e-05 2.750772e-05
 [676,] 7.528562e-05 9.844444e-05 2.509933e-05
 [677,] 8.623534e-05 9.844536e-05 2.874637e-05
 [678,] 6.917341e-05 9.844491e-05 2.307465e-05
 [679,] 9.377558e-05 9.844554e-05 3.124095e-05
 [680,] 7.908019e-05 9.844561e-05 2.634921e-05
 [681,] 9.406384e-05 9.844507e-05 3.137119e-05
 [682,] 6.789144e-05 9.844404e-05 2.262486e-05
 [683,] 9.514410e-05 9.844539e-05 3.170136e-05
 [684,] 7.884076e-05 9.844503e-05 2.627775e-05
 [685,] 9.338282e-05 9.844504e-05 3.112543e-05
 [686,] 6.727645e-05 9.844361e-05 2.242842e-05
 [687,] 7.888646e-05 9.844532e-05 2.629108e-05
 [688,] 7.908319e-05 9.844488e-05 2.635560e-05
 [689,] 8.158543e-05 9.844510e-05 2.720720e-05
 [690,] 6.715829e-05 9.844440e-05 2.237462e-05
 [691,] 7.901993e-05 9.844501e-05 2.633371e-05
 [692,] 9.410716e-05 9.844547e-05 3.135039e-05
 [693,] 9.850239e-05 9.844500e-05 3.283410e-05
 [694,] 9.447092e-05 9.844542e-05 3.146977e-05
 [695,] 9.483911e-05 9.844540e-05 3.159065e-05
 [696,] 7.907838e-05 9.844502e-05 2.635287e-05
 [697,] 6.879677e-05 9.844411e-05 2.292484e-05
 [698,] 9.393445e-05 9.844540e-05 3.129495e-05
 [699,] 9.400443e-05 9.844545e-05 3.131718e-05
 [700,] 8.100681e-05 9.844525e-05 2.701137e-05
 [701,] 6.963415e-05 9.844367e-05 2.321711e-05
 [702,] 9.462829e-05 9.844554e-05 3.151949e-05
 [703,] 7.222192e-05 9.844378e-05 2.409194e-05
 [704,] 9.451025e-05 9.844553e-05 3.148116e-05
 [705,] 7.302059e-05 9.844392e-05 2.436316e-05
 [706,] 7.863191e-05 9.844341e-05 2.619625e-05
 [707,] 9.439953e-05 9.844550e-05 3.147628e-05
 [708,] 7.162393e-05 9.844396e-05 2.389634e-05
 [709,] 6.645182e-05 9.844348e-05 2.214950e-05
 [710,] 9.295227e-05 9.844554e-05 3.097419e-05
 [711,] 9.296621e-05 9.844572e-05 3.097723e-05
 [712,] 7.168535e-05 9.844394e-05 2.391631e-05
 [713,] 9.287743e-05 9.844547e-05 3.095079e-05
 [714,] 9.293594e-05 9.844547e-05 3.096939e-05
 [715,] 9.294296e-05 9.844555e-05 3.097113e-05
 [716,] 9.288323e-05 9.844557e-05 3.095199e-05
 [717,] 7.093797e-05 9.844395e-05 2.366608e-05
 [718,] 9.430147e-05 9.844551e-05 3.140147e-05
 [719,] 6.644378e-05 9.844481e-05 2.214264e-05
 [720,] 9.288643e-05 9.844552e-05 3.095353e-05
 [721,] 7.031621e-05 9.844469e-05 2.341674e-05
 [722,] 7.014321e-05 9.844486e-05 2.335663e-05
 [723,] 6.631229e-05 9.844465e-05 2.210192e-05
 [724,] 7.159919e-05 9.844486e-05 2.386381e-05
 [725,] 7.471429e-05 9.844335e-05 2.490399e-05
 [726,] 6.614816e-05 9.844428e-05 2.204601e-05
 [727,] 6.860903e-05 9.844639e-05 2.282835e-05
 [728,] 6.606941e-05 9.844548e-05 2.200106e-05
 [729,] 9.916679e-05 9.844469e-05 3.306812e-05
 [730,] 7.013966e-05 9.844473e-05 2.334853e-05
 [731,] 6.941312e-05 9.844474e-05 2.310851e-05
 [732,] 6.850579e-05 9.844356e-05 2.282364e-05
 [733,] 7.063290e-05 9.844447e-05 2.351543e-05
 [734,] 7.863193e-05 9.844493e-05 2.615317e-05
 [735,] 1.031069e-04 9.844468e-05 3.435568e-05
 [736,] 8.785768e-05 9.844734e-05 2.915014e-05
 [737,] 9.353012e-05 9.844521e-05 3.118019e-05
 [738,] 2.336438e-04 9.844410e-05 7.777074e-05
 [739,] 9.432665e-05 1.381479e-04 4.385096e-05
 [740,] 6.734683e-05 9.844460e-05 2.245798e-05
 [741,] 1.251026e-04 9.844525e-05 4.167347e-05
 [742,] 6.738910e-05 9.844421e-05 2.246110e-05
 [743,] 6.790597e-05 9.844420e-05 2.264263e-05
 [744,] 9.127210e-05 1.078843e-04 3.044124e-05
 [745,] 8.418960e-05 9.844493e-05 2.803330e-05
 [746,] 8.429940e-05 9.844446e-05 2.808179e-05
 [747,] 8.074740e-05 9.844501e-05 2.688883e-05
 [748,] 1.204515e-04 9.844530e-05 4.011482e-05
 [749,] 8.696439e-05 9.844686e-05 2.901260e-05
 [750,] 7.865121e-05 9.844565e-05 2.617958e-05
 [751,] 8.763262e-05 9.844441e-05 2.920336e-05
 [752,] 8.546070e-05 9.844451e-05 2.846374e-05
 [753,] 8.505066e-05 9.844451e-05 2.832776e-05
 [754,] 8.003180e-05 9.844555e-05 2.663583e-05
 [755,] 9.135475e-05 9.844381e-05 3.042731e-05
 [756,] 7.819886e-05 9.844561e-05 2.602884e-05
 [757,] 9.510405e-05 9.844384e-05 3.167045e-05
 [758,] 8.729028e-05 3.067290e-04 6.741410e-05
 [759,] 7.494761e-05 9.844754e-05 2.491588e-05
 [760,] 8.734767e-05 9.844676e-05 2.914027e-05
 [761,] 7.490253e-05 9.844503e-05 2.495164e-05
 [762,] 8.650854e-05 9.844740e-05 2.885075e-05
 [763,] 9.012852e-05 9.844547e-05 3.001262e-05
 [764,] 8.379310e-05 9.844678e-05 3.385878e-05
 [765,] 7.546404e-05 9.844526e-05 2.515839e-05
 [766,] 9.065724e-05 9.844528e-05 3.020111e-05
 [767,] 8.385803e-05 9.844533e-05 2.791094e-05
 [768,] 8.097191e-05 9.844660e-05 3.053577e-05
 [769,] 8.753115e-05 9.844700e-05 2.920373e-05
 [770,] 7.676457e-05 1.225595e-04 4.405400e-05
 [771,] 1.053391e-04 9.844520e-05 3.511381e-05
 [772,] 8.047381e-05 1.956715e-04 7.795038e-05
 [773,] 9.488362e-05 9.844745e-05 3.231827e-05
 [774,] 8.529739e-05 9.844415e-05 2.841439e-05
 [775,] 7.449790e-05 9.844652e-05 2.478134e-05
 [776,] 7.378464e-05 1.061190e-04 3.200194e-05
 [777,] 1.135281e-04 9.844535e-05 3.783479e-05
 [778,] 8.507484e-05 9.844438e-05 2.833901e-05
 [779,] 7.333658e-05 9.844579e-05 2.443755e-05
 [780,] 7.049705e-05 9.844487e-05 2.347816e-05
 [781,] 7.023815e-05 9.844475e-05 2.339421e-05
 [782,] 7.767777e-05 9.844559e-05 2.586599e-05
 [783,] 7.096529e-05 9.844404e-05 2.363729e-05
 [784,] 8.112485e-05 2.535027e-04 9.641683e-05
 [785,] 9.714216e-05 9.844541e-05 3.239221e-05
 [786,] 9.750955e-05 1.177641e-04 3.252984e-05
 [787,] 7.400152e-05 1.061395e-04 4.297990e-05
 [788,] 9.003658e-05 9.844520e-05 3.001218e-05
 [789,] 7.311465e-05 9.844376e-05 2.439514e-05
 [790,] 6.700771e-05 9.844510e-05 2.234016e-05
 [791,] 6.871436e-05 9.844533e-05 2.291724e-05
 [792,] 1.014377e-04 9.844543e-05 3.378578e-05
 [793,] 6.926152e-05 1.102590e-04 3.037165e-05
 [794,] 6.801169e-05 9.844585e-05 2.268683e-05
 [795,] 6.797516e-05 9.844522e-05 2.266745e-05
 [796,] 8.918286e-05 9.844543e-05 2.971578e-05
 [797,] 9.374204e-05 9.844571e-05 3.129012e-05
 [798,] 6.906580e-05 9.844546e-05 2.304143e-05
 [799,] 6.898203e-05 9.844536e-05 2.301285e-05
 [800,] 9.498168e-05 1.569409e-04 4.213017e-05
 [801,] 7.068576e-05 9.844631e-05 2.669321e-05
 [802,] 6.828410e-05 9.844543e-05 2.277950e-05
 [803,] 6.699609e-05 9.844502e-05 2.233571e-05
 [804,] 6.705902e-05 9.844502e-05 2.235701e-05
 [805,] 6.946761e-05 9.844582e-05 2.314306e-05
 [806,] 6.512265e-05 9.844556e-05 2.171359e-05
 [807,] 1.082450e-04 9.844546e-05 3.875712e-05
 [808,] 9.497232e-05 1.431614e-04 6.258990e-05
 [809,] 6.714247e-05 9.844480e-05 2.238203e-05
 [810,] 9.433840e-05 9.844548e-05 3.144347e-05
 [811,] 9.425835e-05 9.844555e-05 3.142338e-05
 [812,] 6.878733e-05 9.844471e-05 2.292905e-05
 [813,] 9.712267e-05 9.844662e-05 3.249840e-05
 [814,] 9.435931e-05 9.844552e-05 3.145804e-05
 [815,] 9.969174e-05 9.844643e-05 3.336358e-05
 [816,] 9.221062e-05 9.844616e-05 3.082094e-05
 [817,] 9.489107e-05 9.844528e-05 3.162123e-05
 [818,] 9.961131e-05 9.844468e-05 3.320099e-05
 [819,] 9.841761e-05 9.844471e-05 3.279761e-05
 [820,] 8.430566e-05 1.753894e-04 6.887004e-05
 [821,] 9.688569e-05 9.844475e-05 3.228560e-05
 [822,] 9.876779e-05 9.844468e-05 3.291940e-05
 [823,] 9.057822e-05 9.844452e-05 3.023365e-05
 [824,] 9.490931e-05 9.844527e-05 3.162908e-05
 [825,] 9.059974e-05 9.844472e-05 3.024594e-05
 [826,] 9.020866e-05 9.844487e-05 3.011805e-05
 [827,] 8.838234e-05 9.844486e-05 2.950262e-05
 [828,] 9.004671e-05 9.844414e-05 3.003941e-05
 [829,] 9.392774e-05 9.844506e-05 3.137534e-05
 [830,] 6.579242e-05 9.844468e-05 2.192216e-05
 [831,] 1.026299e-04 9.844494e-05 3.422282e-05
 [832,] 8.841288e-05 9.844431e-05 2.949646e-05
 [833,] 9.119542e-05 9.844440e-05 3.043473e-05
 [834,] 9.260087e-05 9.844756e-05 3.096291e-05
 [835,] 6.540553e-05 9.844566e-05 2.178982e-05
 [836,] 7.766624e-05 9.844700e-05 2.586574e-05
 [837,] 8.932123e-05 1.490438e-04 5.863333e-05
 [838,] 8.089998e-05 9.981026e-05 3.554291e-05
 [839,] 9.304885e-05 9.844619e-05 3.109441e-05
 [840,] 6.877339e-05 9.844448e-05 2.292868e-05
 [841,] 7.004546e-05 9.844461e-05 2.333204e-05
 [842,] 1.067221e-04 9.844527e-05 3.557152e-05
 [843,] 1.100156e-04 9.844527e-05 3.667157e-05
 [844,] 9.831782e-05 1.086539e-04 3.282523e-05
 [845,] 6.721800e-05 9.844433e-05 2.238627e-05
 [846,] 6.747864e-05 9.844410e-05 2.247837e-05
 [847,] 1.143351e-04 9.844679e-05 3.790942e-05
 [848,] 1.144812e-04 9.844565e-05 3.823552e-05
 [849,] 1.142197e-04 9.844561e-05 3.814443e-05
 [850,] 1.075137e-04 9.844362e-05 3.578161e-05
 [851,] 9.011267e-05 9.844540e-05 3.003059e-05
 [852,] 7.331317e-05 9.844394e-05 2.444752e-05
 [853,] 1.050587e-04 9.844835e-05 3.641933e-05
 [854,] 1.000337e-04 9.844508e-05 3.334027e-05
 [855,] 1.113771e-04 1.568811e-04 9.901040e-05
 [856,] 9.554132e-05 9.844537e-05 3.185162e-05
 [857,] 9.193466e-05 9.844523e-05 3.063599e-05
 [858,] 1.011465e-04 2.782365e-04 1.651785e-04
 [859,] 7.628347e-05 9.844496e-05 2.542766e-05
 [860,] 1.107381e-04 9.844559e-05 3.697659e-05
 [861,] 7.451389e-05 9.844353e-05 2.483324e-05
 [862,] 8.153105e-05 9.844448e-05 2.713587e-05
 [863,] 9.540138e-05 3.509216e-04 1.956566e-04
 [864,] 7.570065e-05 9.844404e-05 2.520832e-05
 [865,] 9.352195e-05 1.812936e-04 9.404485e-05
 [866,] 8.048328e-05 2.091554e-04 8.836561e-05
 [867,] 7.855214e-05 9.844509e-05 2.614491e-05
 [868,] 6.954322e-05 9.844393e-05 2.318730e-05
 [869,] 7.664884e-05 9.844489e-05 2.555200e-05
 [870,] 7.760863e-05 9.844413e-05 2.584987e-05
 [871,] 9.536322e-05 9.844527e-05 3.179023e-05
 [872,] 6.793950e-05 9.844390e-05 2.264957e-05
 [873,] 9.446195e-05 9.844752e-05 3.133356e-05
 [874,] 8.205404e-05 9.844830e-05 3.532910e-05
 [875,] 8.071032e-05 9.844546e-05 2.691345e-05
 [876,] 7.958255e-05 9.844505e-05 2.655810e-05
 [877,] 8.762156e-05 9.844537e-05 2.922020e-05
 [878,] 6.752800e-05 9.844393e-05 2.251029e-05
 [879,] 8.087206e-05 9.844528e-05 2.695090e-05
 [880,] 1.113088e-04 9.844557e-05 3.716430e-05
 [881,] 8.821305e-05 2.553025e-04 1.229731e-04
 [882,] 1.370495e-04 5.486502e-04 4.925732e-04
 [883,] 7.220096e-05 9.844402e-05 2.404372e-05
 [884,] 8.111065e-05 9.844444e-05 2.702739e-05
 [885,] 1.021526e-04 9.844496e-05 3.405128e-05
 [886,] 9.554881e-05 9.844541e-05 3.185402e-05
 [887,] 8.457119e-05 9.844487e-05 2.818037e-05
 [888,] 9.553124e-05 3.497602e-04 1.922139e-04
 [889,] 7.532041e-05 9.844453e-05 2.510805e-05
 [890,] 9.280066e-05 5.738420e-04 3.072885e-04
 [891,] 8.131930e-05 9.844391e-05 2.712923e-05
 [892,] 8.897203e-05 9.844569e-05 2.961740e-05
 [893,] 9.359570e-05 9.844507e-05 3.120277e-05
 [894,] 9.505329e-05 9.844442e-05 3.167708e-05
 [895,] 8.867267e-05 9.844522e-05 2.955398e-05
 [896,] 8.876709e-05 9.844624e-05 2.952671e-05
 [897,] 6.599709e-05 9.844646e-05 2.197567e-05
 [898,] 6.588502e-05 9.844658e-05 2.193875e-05
 [899,] 1.083856e-04 9.844520e-05 3.611808e-05
 [900,] 9.216916e-05 9.844735e-05 3.062503e-05
 [901,] 1.157333e-04 9.844509e-05 3.865155e-05
 [902,] 1.007608e-04 9.844480e-05 3.347383e-05
 [903,] 8.512029e-05 1.121510e-04 2.876512e-05
 [904,] 8.488743e-05 9.844538e-05 2.829283e-05
 [905,] 9.042186e-05 9.844492e-05 3.014148e-05
 [906,] 8.684580e-05 9.844485e-05 2.894475e-05
 [907,] 7.033281e-05 9.844690e-05 2.339245e-05
 [908,] 9.229897e-05 9.844477e-05 3.073404e-05
 [909,] 8.522969e-05 9.844468e-05 2.841107e-05
 [910,] 7.985599e-05 9.844620e-05 2.660532e-05
 [911,] 6.899799e-05 9.844673e-05 2.295565e-05
 [912,] 8.084103e-05 9.844539e-05 2.692520e-05
 [913,] 9.848155e-05 9.844517e-05 3.284253e-05
 [914,] 8.618849e-05 9.844543e-05 2.872991e-05
 [915,] 7.437475e-05 9.844582e-05 2.473545e-05
 [916,] 8.161044e-05 9.844446e-05 2.718772e-05
 [917,] 9.769161e-05 2.493367e-04 1.092976e-04
 [918,] 8.182955e-05 9.844597e-05 2.724602e-05
 [919,] 8.411668e-05 9.844512e-05 2.804243e-05
 [920,] 6.467414e-05 9.844351e-05 2.155856e-05
 [921,] 9.093358e-05 9.844523e-05 3.031897e-05
 [922,] 8.458131e-05 1.101281e-04 3.140750e-05
 [923,] 8.640525e-05 9.844537e-05 2.880769e-05
 [924,] 8.297269e-05 9.844484e-05 2.765809e-05
 [925,] 8.314036e-05 9.844521e-05 2.771622e-05
 [926,] 1.007702e-04 9.844740e-05 3.377040e-05
 [927,] 1.222633e-04 9.844521e-05 4.078377e-05
 [928,] 7.390130e-05 9.844498e-05 2.464443e-05
 [929,] 1.155284e-04 9.844650e-05 3.872249e-05
 [930,] 8.665610e-05 9.844466e-05 2.887663e-05
 [931,] 8.840398e-05 9.844466e-05 2.945748e-05
 [932,] 9.333008e-05 9.844455e-05 3.109329e-05
 [933,] 8.454705e-05 1.120769e-04 3.146899e-05
 [934,] 1.083734e-04 9.844504e-05 3.618734e-05
 [935,] 1.020066e-04 9.844526e-05 3.406963e-05
 [936,] 8.712301e-05 9.844504e-05 2.902495e-05
 [937,] 8.323539e-05 9.844476e-05 2.774614e-05
 [938,] 1.043573e-04 9.844562e-05 3.487881e-05
 [939,] 9.188530e-05 9.844391e-05 3.062912e-05
 [940,] 8.434459e-05 9.844550e-05 2.811376e-05
 [941,] 8.072575e-05 9.844553e-05 2.687888e-05
 [942,] 8.481095e-05 9.844461e-05 2.832883e-05
 [943,] 7.829239e-05 9.844886e-05 2.752694e-05
 [944,] 8.403675e-05 9.844823e-05 2.811180e-05
 [945,] 8.022958e-05 9.844345e-05 2.673709e-05
 [946,] 7.538829e-05 2.166862e-04 4.939385e-05
 [947,] 8.228779e-05 9.844510e-05 2.743979e-05
 [948,] 2.167715e-04 9.844514e-05 6.994483e-05
 [949,] 1.375404e-04 9.844742e-05 4.614819e-05
 [950,] 8.974749e-05 9.844716e-05 2.991283e-05
 [951,] 8.489560e-05 9.844483e-05 2.831524e-05
 [952,] 1.611028e-03 9.844598e-05 1.896539e-04
 [953,] 8.521947e-05 9.844594e-05 2.832716e-05
 [954,] 5.084362e-04 9.844425e-05 1.406776e-04
 [955,] 1.068047e-04 9.844544e-05 3.556797e-05
 [956,] 7.164368e-05 9.844414e-05 2.388216e-05
 [957,] 9.554705e-05 9.844540e-05 3.184395e-05
 [958,] 1.113624e-04 9.844545e-05 3.707891e-05
 [959,] 9.473998e-04 9.844517e-05 1.472743e-04
 [960,] 9.562297e-05 9.844542e-05 3.186862e-05
 [961,] 9.547527e-05 9.844542e-05 3.182024e-05
 [962,] 6.532366e-05 9.844570e-05 2.177642e-05
 [963,] 1.050603e-04 9.844539e-05 3.499319e-05
 [964,] 9.548110e-05 9.844543e-05 3.182205e-05
 [965,] 1.110268e-04 9.844543e-05 3.696966e-05
 [966,] 6.534496e-05 9.844564e-05 2.178417e-05
 [967,] 9.552507e-05 9.844541e-05 3.183664e-05
 [968,] 8.491354e-05 5.898556e-03 1.000967e-03
 [969,] 1.069351e-04 9.844544e-05 3.561093e-05
 [970,] 1.005996e-03 9.844498e-05 1.516332e-04
 [971,] 7.168931e-05 9.844724e-05 2.390570e-05
 [972,] 7.436818e-05 9.844738e-05 2.478640e-05
 [973,] 9.649115e-05 9.844536e-05 3.216810e-05
 [974,] 1.065502e-04 9.844551e-05 3.547871e-05
 [975,] 1.063398e-04 9.844530e-05 3.546760e-05
 [976,] 1.104840e-04 9.844485e-05 3.682741e-05
 [977,] 1.099933e-04 9.844485e-05 3.666249e-05
 [978,] 9.494409e-05 4.745091e-02 2.112782e-02
 [979,] 4.908916e-04 9.844535e-05 2.022303e-04
 [980,] 4.013953e-04 9.844501e-05 1.026053e-04
 [981,] 8.845282e-05 9.844481e-05 2.947868e-05
 [982,] 8.072904e-05 9.844367e-05 2.689754e-05
 [983,] 2.409957e-04 9.844505e-05 7.517445e-05
 [984,] 9.501122e-05 9.844530e-05 3.167190e-05
 [985,] 5.125460e-04 9.844598e-05 1.132869e-04
 [986,] 6.389939e-04 9.844493e-05 1.244274e-04
 [987,] 5.945078e-04 9.844492e-05 1.208090e-04
 [988,] 5.571583e-04 9.844494e-05 1.172659e-04
 [989,] 6.564735e-04 9.844500e-05 1.257617e-04
 [990,] 1.149080e-04 9.844529e-05 3.829087e-05
 [991,] 1.124785e-04 9.844485e-05 3.748525e-05
 [992,] 8.753554e-05 9.844466e-05 2.917458e-05
 [993,] 6.286664e-04 9.844491e-05 1.233930e-04
 [994,] 9.510498e-05 9.844531e-05 3.170371e-05
 [995,] 9.882233e-05 5.653425e-02 3.100855e-02
 [996,] 6.933732e-04 9.844490e-05 1.287050e-04
 [997,] 7.171573e-04 9.844496e-05 1.346915e-04
 [998,] 5.959040e-04 9.844490e-05 1.207049e-04
 [999,] 2.536788e-04 9.844558e-05 8.097294e-05
[1000,] 1.672668e-04 9.844463e-05 5.595136e-05
[1001,] 6.505921e-05 9.844568e-05 2.168701e-05
[1002,] 2.853923e-04 9.844558e-05 8.911469e-05
[1003,] 7.901377e-05 9.844462e-05 2.630366e-05
[1004,] 1.125584e-04 9.844485e-05 3.751097e-05
[1005,] 7.281435e-05 9.844532e-05 2.430642e-05
[1006,] 7.335184e-05 9.844486e-05 2.448319e-05
[1007,] 5.652519e-04 9.844495e-05 1.182402e-04
[1008,] 1.093952e-04 9.844485e-05 3.645994e-05
[1009,] 7.198381e-05 9.844443e-05 2.401664e-05
[1010,] 7.277420e-05 9.844441e-05 2.428288e-05
[1011,] 7.618707e-05 2.522445e-04 5.803657e-05
[1012,] 6.394765e-04 9.844499e-05 1.475475e-04
[1013,] 2.023861e-04 9.844494e-05 6.725848e-05
[1014,] 2.643420e-04 9.844404e-05 8.498390e-05
[1015,] 1.083441e-04 9.844562e-05 3.619235e-05
[1016,] 6.512033e-05 9.844504e-05 2.170587e-05
[1017,] 2.461724e-03 9.844501e-05 4.475588e-04
[1018,] 9.135329e-05 9.844628e-05 3.056981e-05
[1019,] 9.592471e-05 9.844499e-05 3.197843e-05
[1020,] 1.054377e-04 9.844513e-05 3.515761e-05
[1021,] 9.833885e-05 9.844502e-05 3.278154e-05
[1022,] 6.579855e-05 9.844526e-05 2.193738e-05
[1023,] 5.100209e-03 9.844536e-05 3.023877e-04
[1024,] 7.663227e-05 9.844547e-05 2.551163e-05
[1025,] 1.135966e-04 9.844543e-05 3.790791e-05
[1026,] 8.404236e-05 9.844402e-05 2.797617e-05
[1027,] 1.032008e-02 9.844501e-05 1.975086e-03
[1028,] 9.945586e-05 9.844506e-05 3.315940e-05
[1029,] 6.029043e-03 9.844505e-05 3.284563e-04
[1030,] 8.405759e-05 9.844347e-05 2.803182e-05
[1031,] 9.588496e-05 9.844501e-05 3.195773e-05
[1032,] 1.076373e-04 9.844508e-05 3.592501e-05
[1033,] 7.803524e-05 9.844346e-05 2.600498e-05
[1034,] 9.858359e-05 9.844507e-05 3.283639e-05
[1035,] 8.223303e-05 9.844462e-05 2.736768e-05
[1036,] 6.513392e-05 9.844483e-05 2.171135e-05
[1037,] 9.648058e-05 9.844521e-05 3.213475e-05
[1038,] 8.956688e-05 9.844446e-05 2.985487e-05
[1039,] 7.949147e-05 9.844534e-05 2.651039e-05
[1040,] 8.038195e-04 9.844508e-05 2.515796e-04
[1041,] 1.021265e-04 9.844519e-05 3.404764e-05
[1042,] 6.859810e-04 9.844510e-05 2.282738e-04
[1043,] 7.887880e-05 9.844605e-05 2.627542e-05
[1044,] 8.928515e-05 9.844446e-05 2.976211e-05
[1045,] 1.054873e-04 9.844500e-05 3.519540e-05
[1046,] 9.033408e-05 9.844556e-05 3.009677e-05
[1047,] 7.810047e-05 9.844574e-05 2.601123e-05
[1048,] 1.490744e-04 9.844483e-05 4.948120e-05
[1049,] 8.028071e-05 1.277114e-04 4.114710e-05
[1050,] 1.015179e-04 9.844501e-05 3.386664e-05
[1051,] 1.017714e-04 9.844487e-05 3.393761e-05
[1052,] 7.955623e-05 1.500940e-04 5.085229e-05
[1053,] 1.778187e-03 9.844484e-05 2.864192e-04
[1054,] 1.022613e-04 9.844484e-05 3.409674e-05
[1055,] 6.510383e-05 9.844490e-05 2.170104e-05
[1056,] 1.028562e-04 9.844481e-05 3.429707e-05
[1057,] 6.509370e-05 9.844491e-05 2.169782e-05
[1058,] 8.391257e-05 9.844666e-05 2.789901e-05
[1059,] 8.592393e-05 9.844695e-05 2.855541e-05
[1060,] 6.519750e-05 9.844503e-05 2.172933e-05
[1061,] 1.054288e-03 9.844492e-05 2.414688e-04
[1062,] 7.980555e-05 9.844634e-05 2.657317e-05
[1063,] 6.522842e-05 9.844488e-05 2.174220e-05
[1064,] 1.789363e-04 9.844524e-05 5.998571e-05
[1065,] 6.542795e-05 9.844487e-05 2.180952e-05
[1066,] 2.132036e-04 9.844603e-05 7.053502e-05
[1067,] 2.823232e-04 9.844788e-05 8.853118e-05
[1068,] 2.115810e-04 9.844363e-05 7.047312e-05
[1069,] 9.170747e-05 9.844530e-05 3.059002e-05
[1070,] 1.308681e-04 9.844471e-05 4.344302e-05
[1071,] 1.312176e-04 9.844477e-05 4.355478e-05
[1072,] 9.492768e-05 9.844656e-05 3.152105e-05
[1073,] 8.018097e-05 9.844383e-05 2.669155e-05
[1074,] 9.607336e-05 9.844531e-05 3.199771e-05
[1075,] 9.091793e-05 9.844476e-05 3.031890e-05
[1076,] 8.376893e-05 9.844342e-05 2.790568e-05
[1077,] 7.863627e-05 9.844413e-05 2.616943e-05
[1078,] 6.738968e-04 9.844717e-05 6.506093e-04
[1079,] 7.771181e-05 9.844780e-05 2.599710e-05
[1080,] 1.013563e-04 1.687296e-04 3.404413e-05
[1081,] 8.358908e-05 9.844859e-05 2.799423e-05
[1082,] 6.454019e-05 9.844497e-05 2.151101e-05
[1083,] 6.453574e-05 9.844498e-05 2.150958e-05
[1084,] 6.460141e-05 9.844496e-05 2.153053e-05
[1085,] 1.069396e-04 9.844595e-05 3.579216e-05
[1086,] 6.472585e-05 9.844497e-05 2.157071e-05
[1087,] 9.374551e-05 9.844494e-05 3.127020e-05
[1088,] 1.158326e-04 2.485872e-04 4.247868e-05
[1089,] 6.461927e-05 9.844483e-05 2.153662e-05
[1090,] 9.080922e-05 9.844519e-05 3.026572e-05
[1091,] 6.449127e-05 9.844453e-05 2.149511e-05
[1092,] 6.449276e-05 9.844408e-05 2.149803e-05
[1093,] 6.502829e-05 9.844426e-05 2.167231e-05
[1094,] 9.405912e-05 9.844519e-05 3.146155e-05
[1095,] 6.469025e-05 9.844431e-05 2.156214e-05
[1096,] 1.926483e-03 9.844673e-05 1.660135e-03
[1097,] 4.494114e-04 9.844500e-05 1.394739e-04
[1098,] 4.712198e-04 9.844491e-05 1.451721e-04
[1099,] 1.560289e-04 9.844371e-05 5.205092e-05
[1100,] 1.541823e-04 9.844370e-05 5.143024e-05
[1101,] 9.769999e-05 9.844489e-05 3.258099e-05
[1102,] 1.326684e-04 1.316925e-04 4.438937e-05
[1103,] 6.774450e-05 9.844394e-05 2.256862e-05
[1104,] 1.364793e-04 1.336127e-04 4.567015e-05
[1105,] 1.537488e-04 9.844509e-05 5.101176e-05
[1106,] 1.037659e-04 9.844439e-05 3.461259e-05
[1107,] 9.844119e-05 9.844405e-05 3.276709e-05
[1108,] 8.831989e-05 9.844444e-05 2.939641e-05
[1109,] 8.400649e-05 9.844653e-05 2.791082e-05
[1110,] 8.737246e-05 9.844498e-05 2.913778e-05
[1111,] 8.772968e-05 9.844629e-05 2.926820e-05
[1112,] 6.902468e-05 9.844601e-05 2.301364e-05
[1113,] 7.396467e-05 9.844478e-05 2.462263e-05
[1114,] 9.975960e-05 9.844410e-05 3.322295e-05
[1115,] 7.058946e-05 9.844366e-05 2.352064e-05
[1116,] 9.982431e-05 9.844557e-05 3.314372e-05
[1117,] 1.013383e-04 9.844561e-05 3.364280e-05
[1118,] 1.031274e-04 9.844565e-05 3.423262e-05
[1119,] 1.003244e-04 9.844549e-05 3.331159e-05
[1120,] 1.008443e-04 9.844564e-05 3.347851e-05
[1121,] 9.564796e-05 9.844551e-05 3.176540e-05
[1122,] 9.876599e-05 9.844563e-05 3.279218e-05
[1123,] 1.016275e-04 9.844557e-05 3.373951e-05
[1124,] 9.859838e-05 9.844563e-05 3.273675e-05
[1125,] 1.020536e-04 9.844584e-05 3.387202e-05
[1126,] 1.039818e-04 9.844566e-05 3.451526e-05
[1127,] 9.885737e-05 9.844564e-05 3.282239e-05
[1128,] 2.029562e-04 9.844377e-05 6.624678e-05
[1129,] 1.040342e-04 9.844561e-05 3.453374e-05
[1130,] 1.039589e-04 9.844544e-05 3.451488e-05
[1131,] 1.014133e-04 9.844558e-05 3.366868e-05
[1132,] 1.010049e-04 9.844573e-05 3.352890e-05
[1133,] 9.741159e-05 9.844514e-05 3.238881e-05
[1134,] 1.018989e-04 9.844568e-05 3.382590e-05
[1135,] 8.798909e-05 9.844695e-05 2.935748e-05
[1136,] 1.046178e-04 9.844567e-05 3.472428e-05
[1137,] 1.034406e-04 9.844519e-05 3.435246e-05
[1138,] 1.035310e-04 9.844506e-05 3.438711e-05
[1139,] 9.964241e-05 9.844528e-05 3.309311e-05
[1140,] 1.013293e-04 9.844512e-05 3.365669e-05
[1141,] 1.029450e-04 9.844520e-05 3.418819e-05
[1142,] 1.296915e-04 1.062929e-04 7.355139e-05
[1143,] 9.678208e-05 9.844664e-05 3.212513e-05
[1144,] 1.072623e-04 9.844425e-05 3.567628e-05
[1145,] 1.060189e-04 9.844423e-05 3.526415e-05
[1146,] 1.016154e-04 9.844425e-05 3.380167e-05
[1147,] 9.270405e-05 9.844678e-05 3.077625e-05
[1148,] 9.041331e-05 9.844661e-05 3.002411e-05
[1149,] 1.050115e-04 9.844417e-05 3.493422e-05
[1150,] 1.070523e-04 9.844594e-05 3.552949e-05
[1151,] 1.094314e-04 9.844751e-05 3.626320e-05
[1152,] 1.124353e-04 9.844627e-05 3.729566e-05
[1153,] 1.331424e-04 9.844527e-05 4.451085e-05
[1154,] 7.096953e-05 9.844359e-05 2.366285e-05
[1155,] 7.029769e-05 9.844412e-05 2.344337e-05
[1156,] 1.209308e-04 9.844633e-05 4.009977e-05
[1157,] 1.230913e-04 9.844607e-05 4.082456e-05
[1158,] 1.302070e-04 9.844487e-05 4.346470e-05
[1159,] 1.918104e-04 9.844604e-05 6.284366e-05
[1160,] 9.854476e-05 9.844719e-05 3.269328e-05
[1161,] 9.286927e-05 9.844534e-05 3.094544e-05
[1162,] 1.343794e-04 9.844494e-05 4.487241e-05
[1163,] 7.219508e-05 9.844416e-05 2.404228e-05
[1164,] 1.311853e-04 9.844520e-05 4.384753e-05
[1165,] 1.661954e-04 9.844539e-05 5.513339e-05
[1166,] 1.030020e-04 9.844714e-05 3.416456e-05
[1167,] 1.132873e-04 9.844567e-05 3.788253e-05
[1168,] 1.292487e-04 9.844642e-05 5.606785e-05
[1169,] 1.869851e-04 9.844526e-05 6.169178e-05
[1170,] 1.036798e-04 9.844606e-05 3.442159e-05
[1171,] 1.232667e-04 9.844494e-05 4.115951e-05
[1172,] 1.033375e-04 9.844706e-05 3.427701e-05
[1173,] 1.347018e-04 9.844652e-05 6.205465e-05
[1174,] 7.171497e-05 9.844922e-05 2.384485e-05
[1175,] 1.119170e-04 9.844403e-05 3.730969e-05
[1176,] 8.700960e-05 9.844645e-05 2.901157e-05
[1177,] 1.093219e-04 9.844580e-05 3.629977e-05
[1178,] 1.048475e-04 9.844446e-05 3.488471e-05
[1179,] 1.218990e-04 9.844486e-05 4.069854e-05
[1180,] 9.475129e-05 9.844523e-05 3.158427e-05
[1181,] 1.262301e-04 2.173898e-04 1.627056e-04
[1182,] 1.351963e-04 9.844429e-05 4.500461e-05
[1183,] 2.188673e-04 9.844468e-05 6.911355e-05
[1184,] 7.957267e-05 9.844511e-05 2.651970e-05
[1185,] 1.011466e-04 9.844521e-05 3.371324e-05
[1186,] 1.308921e-04 1.024809e-04 6.403572e-05
[1187,] 1.483928e-04 9.844479e-05 4.938725e-05
[1188,] 7.497616e-05 9.844487e-05 2.498008e-05
[1189,] 5.980340e-04 9.844558e-05 1.821276e-04
[1190,] 9.119497e-05 9.844400e-05 3.045300e-05
[1191,] 8.631686e-05 9.844516e-05 2.877112e-05
[1192,] 1.604179e-04 9.844477e-05 5.343816e-05
[1193,] 8.784764e-05 9.844516e-05 2.928082e-05
[1194,] 8.674218e-05 9.844517e-05 2.889954e-05
[1195,] 5.244568e-04 9.844387e-05 1.621058e-04
[1196,] 8.709766e-05 9.844516e-05 2.903171e-05
[1197,] 1.091439e-04 9.844503e-05 3.634410e-05
[1198,] 7.648426e-04 9.844565e-05 2.248654e-04
[1199,] 1.121994e-04 9.844516e-05 3.724453e-05
[1200,] 5.493744e-04 9.844515e-05 1.691302e-04
[1201,] 1.135553e-04 9.844523e-05 3.782538e-05
[1202,] 1.591960e-04 9.844458e-05 5.301661e-05
[1203,] 1.303838e-04 9.844468e-05 4.340021e-05
[1204,] 9.686745e-05 9.844482e-05 3.228431e-05
[1205,] 9.785137e-05 9.844495e-05 3.258518e-05
[1206,] 1.165233e-04 9.844467e-05 3.881102e-05
[1207,] 1.639150e-04 9.844369e-05 5.463219e-05
[1208,] 7.009009e-04 9.844488e-05 2.076770e-04
[1209,] 1.814915e-04 9.844349e-05 6.043022e-05
[1210,] 8.384909e-05 9.844538e-05 2.793964e-05
[1211,] 1.243134e-04 9.844521e-05 4.143510e-05
[1212,] 8.059537e-05 9.844568e-05 2.684768e-05
[1213,] 6.962924e-04 9.844526e-05 2.072141e-04
[1214,] 7.606264e-04 9.844519e-05 2.234381e-04
[1215,] 8.502482e-05 9.844536e-05 2.832900e-05
[1216,] 8.444998e-05 9.844528e-05 2.814404e-05
[1217,] 8.746823e-04 9.844459e-05 2.512371e-04
[1218,] 5.140008e-04 9.844639e-05 1.581617e-04
[1219,] 4.148827e-04 9.844599e-05 1.316484e-04
[1220,] 3.647855e-04 9.844696e-05 1.181780e-04
[1221,] 3.051333e-04 9.844779e-05 1.016265e-04
[1222,] 1.086101e-04 2.255926e-04 3.643413e-05
[1223,] 9.638379e-05 9.844519e-05 3.213053e-05
[1224,] 2.130929e-04 9.844526e-05 6.628564e-05
[1225,] 1.082386e-04 9.844456e-05 3.612755e-05
[1226,] 9.594755e-05 9.844553e-05 3.194268e-05
[1227,] 7.209916e-05 9.844448e-05 2.403265e-05
[1228,] 1.090134e-04 9.844537e-05 3.629496e-05
[1229,] 1.147980e-04 9.844465e-05 3.818789e-05
[1230,] 1.101238e-04 9.844344e-05 3.671624e-05
[1231,] 8.546650e-05 9.844428e-05 2.844389e-05
[1232,] 9.942217e-05 9.844467e-05 3.317245e-05
[1233,] 7.071937e-05 9.844448e-05 2.355332e-05
[1234,] 8.311456e-05 9.844404e-05 2.767226e-05
[1235,] 6.909468e-05 9.844376e-05 2.302844e-05
[1236,] 1.048725e-04 9.844407e-05 3.497631e-05
[1237,] 9.580314e-05 9.844453e-05 3.195489e-05
[1238,] 8.618751e-05 9.844522e-05 2.864792e-05
[1239,] 8.610769e-05 9.844427e-05 2.865728e-05
[1240,] 1.175981e-04 9.844531e-05 3.917597e-05
[1241,] 8.135559e-05 9.844340e-05 2.713192e-05
[1242,] 6.990704e-05 9.844380e-05 2.329618e-05
[1243,] 1.038586e-04 9.844473e-05 3.465537e-05
[1244,] 6.765103e-05 9.844359e-05 2.255017e-05
[1245,] 9.503110e-05 9.844353e-05 3.171147e-05
[1246,] 6.789808e-05 9.844360e-05 2.263410e-05
[1247,] 1.047638e-04 9.844484e-05 3.497161e-05
[1248,] 1.056518e-04 9.844345e-05 3.520572e-05
[1249,] 1.049773e-04 9.844480e-05 3.503829e-05
[1250,] 1.046406e-04 9.844476e-05 3.492024e-05
[1251,] 8.714803e-05 9.844368e-05 2.902497e-05
[1252,] 9.698370e-05 9.844540e-05 3.231609e-05
[1253,] 7.685894e-05 9.844429e-05 2.558793e-05
[1254,] 1.082828e-04 9.844348e-05 3.613086e-05
[1255,] 9.399562e-05 9.844444e-05 3.135206e-05
[1256,] 9.455940e-05 9.844492e-05 3.154496e-05
[1257,] 1.153780e-04 9.844344e-05 3.842306e-05
[1258,] 9.442514e-05 9.844502e-05 3.150139e-05
[1259,] 8.590358e-05 9.844383e-05 2.861225e-05
[1260,] 9.469017e-05 9.844490e-05 3.158887e-05
[1261,] 8.114634e-05 9.844376e-05 2.704840e-05
[1262,] 9.404137e-05 9.844439e-05 3.136011e-05
[1263,] 9.470653e-05 9.844492e-05 3.159551e-05
[1264,] 9.496237e-05 9.844502e-05 3.168404e-05
[1265,] 8.980898e-05 9.844481e-05 2.994871e-05
[1266,] 9.484813e-05 9.844482e-05 3.164157e-05
[1267,] 9.484849e-05 9.844500e-05 3.164509e-05
[1268,] 9.457279e-05 9.844482e-05 3.154836e-05
[1269,] 9.527366e-05 9.844491e-05 3.178744e-05
[1270,] 9.505144e-05 9.844535e-05 3.167665e-05
[1271,] 9.467938e-05 9.844491e-05 3.158618e-05
[1272,] 9.449679e-05 9.844482e-05 3.152269e-05
[1273,] 9.439644e-05 9.844481e-05 3.148847e-05
[1274,] 9.473515e-05 9.844484e-05 3.160390e-05
[1275,] 9.777988e-05 9.844483e-05 3.263449e-05
[1276,] 9.443040e-05 9.844493e-05 3.150124e-05
[1277,] 9.460039e-05 9.844482e-05 3.155695e-05
[1278,] 9.455999e-05 9.844480e-05 3.154292e-05
[1279,] 8.992639e-05 9.844463e-05 2.998675e-05
[1280,] 9.454812e-05 9.844485e-05 3.153990e-05
[1281,] 9.383285e-05 9.844429e-05 3.128746e-05
[1282,] 9.452283e-05 9.844484e-05 3.153103e-05
[1283,] 9.445506e-05 9.844481e-05 3.150760e-05
[1284,] 8.744101e-05 9.844474e-05 2.916541e-05
[1285,] 9.447777e-05 9.844480e-05 3.151515e-05
[1286,] 9.193657e-05 9.844533e-05 3.064212e-05
[1287,] 9.456480e-05 9.844481e-05 3.154471e-05
[1288,] 9.435485e-05 9.844484e-05 3.147423e-05
[1289,] 1.029513e-04 9.844469e-05 3.433408e-05
[1290,] 9.462846e-05 9.844484e-05 3.156680e-05
[1291,] 9.487614e-05 9.844484e-05 3.165070e-05
[1292,] 9.457363e-05 9.844488e-05 3.154911e-05
[1293,] 9.453697e-05 9.844479e-05 3.153500e-05
[1294,] 9.443391e-05 9.844481e-05 3.150048e-05
[1295,] 9.450645e-05 9.844478e-05 3.152452e-05
[1296,] 9.502232e-05 9.844520e-05 3.171221e-05
[1297,] 9.459694e-05 9.844455e-05 3.155737e-05
[1298,] 1.066912e-04 9.844468e-05 3.556698e-05
[1299,] 9.367928e-05 9.844495e-05 3.125151e-05
[1300,] 9.936643e-05 9.844479e-05 3.314554e-05
[1301,] 9.924351e-05 1.123408e-04 3.310481e-05
[1302,] 9.674002e-05 1.259878e-04 3.226438e-05
[1303,] 8.835107e-05 9.844475e-05 2.946942e-05
[1304,] 1.189703e-04 9.844345e-05 3.965018e-05
[1305,] 1.055660e-04 9.844548e-05 3.513962e-05
[1306,] 1.013657e-04 1.043161e-04 3.383099e-05
[1307,] 6.711462e-05 9.844369e-05 2.237010e-05
[1308,] 1.037171e-04 9.844546e-05 3.460106e-05
[1309,] 9.473680e-05 9.844467e-05 3.160512e-05
[1310,] 1.007714e-04 9.844543e-05 3.361516e-05
[1311,] 9.452232e-05 9.844474e-05 3.153353e-05
[1312,] 1.030635e-04 1.330081e-04 3.438935e-05
[1313,] 9.666844e-05 9.844581e-05 3.227800e-05
[1314,] 1.013410e-04 9.844543e-05 3.380626e-05
[1315,] 1.010365e-04 9.844543e-05 3.370414e-05
[1316,] 1.015095e-04 9.844543e-05 3.386272e-05
[1317,] 1.014657e-04 9.844543e-05 3.384804e-05
[1318,] 1.025853e-04 1.353937e-04 3.422933e-05
[1319,] 9.559986e-05 9.844388e-05 3.190568e-05
[1320,] 9.802574e-05 9.844534e-05 3.267119e-05
[1321,] 9.673464e-05 9.844578e-05 3.229998e-05
[1322,] 9.734858e-05 9.844427e-05 3.245239e-05
[1323,] 9.627870e-05 9.844568e-05 3.214347e-05
[1324,] 9.753766e-05 9.844427e-05 3.251713e-05
[1325,] 8.443194e-05 9.844504e-05 2.818798e-05
[1326,] 9.977009e-05 9.844554e-05 3.328541e-05
[1327,] 9.665160e-05 9.844560e-05 3.226893e-05
[1328,] 9.625957e-05 9.844557e-05 3.213533e-05
[1329,] 9.716006e-05 9.844426e-05 3.238735e-05
[1330,] 9.616827e-05 9.844464e-05 3.207674e-05
[1331,] 9.956565e-05 9.844545e-05 3.321319e-05
[1332,] 9.601637e-05 9.844508e-05 3.201518e-05
[1333,] 1.092964e-04 9.844508e-05 3.651373e-05
[1334,] 7.103828e-05 9.844541e-05 2.367605e-05
[1335,] 8.414489e-05 9.844392e-05 2.807105e-05
[1336,] 9.557146e-05 9.844470e-05 3.189154e-05
[1337,] 9.893962e-05 9.844442e-05 3.305690e-05
[1338,] 9.667695e-05 9.844490e-05 3.221268e-05
[1339,] 8.292350e-05 9.844493e-05 2.765241e-05
[1340,] 1.059630e-04 9.844423e-05 3.528469e-05
[1341,] 1.311386e-04 9.844404e-05 4.370823e-05
[1342,] 1.184683e-04 9.844441e-05 3.953750e-05
[1343,] 1.157052e-04 9.844388e-05 3.854445e-05
[1344,] 1.042407e-04 9.844499e-05 3.485397e-05
[1345,] 7.170059e-05 9.844336e-05 2.390360e-05
[1346,] 8.046565e-05 9.844506e-05 2.685470e-05
[1347,] 8.066676e-05 9.844496e-05 2.691826e-05
[1348,] 6.896916e-05 9.844368e-05 2.299224e-05
[1349,] 7.147503e-05 9.844339e-05 2.383002e-05
[1350,] 9.347007e-05 9.844478e-05 3.115393e-05
[1351,] 6.861831e-05 9.844432e-05 2.286744e-05
[1352,] 9.762656e-05 9.844530e-05 3.253208e-05
[1353,] 8.329103e-04 9.844394e-05 2.318720e-04
[1354,] 2.072066e-04 9.844490e-05 6.880986e-05
[1355,] 9.664494e-05 9.844495e-05 3.221452e-05
[1356,] 9.862727e-05 9.844493e-05 3.286230e-05
[1357,] 1.606103e-04 9.844404e-05 5.351522e-05
[1358,] 1.350736e-04 9.844367e-05 4.496902e-05
[1359,] 7.174315e-05 9.844491e-05 2.391025e-05
[1360,] 1.050564e-04 9.844490e-05 3.505122e-05
[1361,] 1.046747e-04 9.844512e-05 3.491067e-05
[1362,] 7.221096e-05 9.844450e-05 2.406885e-05
[1363,] 7.595219e-04 9.844366e-05 2.221281e-04
[1364,] 1.081695e-04 9.844428e-05 3.610984e-05
[1365,] 9.599835e-05 9.844523e-05 3.199746e-05
[1366,] 2.259455e-04 9.844405e-05 7.459205e-05
[1367,] 9.125496e-05 9.844581e-05 3.048190e-05
[1368,] 9.350885e-05 1.194560e-04 3.126641e-05
[1369,] 1.248609e-04 9.844471e-05 4.169253e-05
[1370,] 9.325028e-05 1.065235e-04 3.117211e-05
[1371,] 1.253044e-04 9.844478e-05 4.165101e-05
[1372,] 9.621377e-05 9.844564e-05 3.205976e-05
[1373,] 8.362619e-05 9.844695e-05 2.797496e-05
[1374,] 1.298435e-04 9.844646e-05 4.305669e-05
[1375,] 1.018579e-04 9.844359e-05 3.398791e-05
[1376,] 1.398385e-04 9.844385e-05 4.664160e-05
[1377,] 2.035533e-04 9.844391e-05 6.807827e-05
[1378,] 1.028655e-04 9.844459e-05 3.432495e-05
[1379,] 1.283415e-04 9.844540e-05 4.297801e-05
[1380,] 7.459290e-05 9.844443e-05 2.488754e-05
[1381,] 1.019880e-04 9.844498e-05 3.406018e-05
[1382,] 9.017152e-05 9.844503e-05 3.008552e-05
[1383,] 1.007637e-04 9.844471e-05 3.364318e-05
[1384,] 1.036183e-04 9.844371e-05 3.456445e-05
[1385,] 1.044478e-04 9.844371e-05 3.484178e-05
[1386,] 1.098111e-04 9.844453e-05 3.652606e-05
[1387,] 1.070140e-04 9.844438e-05 3.566232e-05
[1388,] 9.176876e-05 9.844569e-05 3.065504e-05
[1389,] 1.054563e-04 9.844544e-05 3.521879e-05
[1390,] 1.909946e-04 9.844487e-05 6.385381e-05
[1391,] 1.040837e-04 9.844439e-05 3.468342e-05
[1392,] 1.064290e-04 9.844546e-05 3.554595e-05
[1393,] 1.683971e-04 9.844396e-05 5.621658e-05
[1394,] 1.025065e-04 9.844561e-05 3.425045e-05
[1395,] 1.049521e-04 9.844561e-05 3.507011e-05
[1396,] 1.407734e-04 9.844624e-05 4.667844e-05
[1397,] 1.035191e-04 9.844564e-05 3.459129e-05
[1398,] 1.060485e-04 9.844366e-05 3.534549e-05
[1399,] 9.703522e-05 9.844420e-05 3.233790e-05
[1400,] 2.243333e-04 9.844345e-05 7.465596e-05
[1401,] 1.285391e-04 9.844635e-05 4.263028e-05
[1402,] 1.060470e-04 9.844526e-05 3.539579e-05
[1403,] 1.637397e-04 9.844383e-05 5.460129e-05
[1404,] 9.662438e-05 9.844491e-05 3.223925e-05
[1405,] 1.054713e-04 9.844448e-05 3.513089e-05
[1406,] 1.709837e-04 9.844378e-05 5.697903e-05
[1407,] 1.037631e-04 9.844488e-05 3.458736e-05
[1408,] 1.589560e-04 9.844387e-05 5.289572e-05
[1409,] 1.655102e-04 9.844378e-05 5.516080e-05
[1410,] 1.039310e-04 9.844513e-05 3.461586e-05
[1411,] 1.547709e-04 9.844715e-05 5.407758e-05
[1412,] 1.018046e-04 9.844464e-05 3.393970e-05
[1413,] 9.613859e-05 9.844513e-05 3.202699e-05
[1414,] 9.563149e-05 9.844566e-05 3.187333e-05
[1415,] 1.066402e-04 9.844470e-05 3.549466e-05
[1416,] 1.104074e-04 9.844561e-05 3.668160e-05
[1417,] 1.050455e-04 9.844458e-05 3.497379e-05
[1418,] 1.450849e-04 9.844530e-05 4.815563e-05
[1419,] 1.605700e-04 9.844379e-05 5.350438e-05
[1420,] 2.447180e-04 9.844526e-05 8.103217e-05
[1421,] 1.039005e-04 9.844566e-05 3.473200e-05
[1422,] 9.945855e-05 9.844580e-05 3.322460e-05
[1423,] 1.336943e-04 9.844395e-05 4.451760e-05
[1424,] 1.021738e-04 9.844596e-05 3.415200e-05
[1425,] 1.339547e-04 9.844503e-05 4.449717e-05
[1426,] 1.039381e-04 9.844543e-05 3.473858e-05
[1427,] 1.061882e-04 9.844436e-05 3.539442e-05
[1428,] 7.162083e-05 9.844560e-05 2.386726e-05
[1429,] 1.068041e-04 9.844436e-05 3.559887e-05
[1430,] 1.039845e-04 9.844679e-05 3.456293e-05
[1431,] 8.886695e-05 9.844467e-05 2.955915e-05
[1432,] 1.208422e-04 9.844431e-05 4.024833e-05
[1433,] 1.381853e-04 9.844668e-05 4.580294e-05
[1434,] 1.335345e-04 9.844567e-05 4.427197e-05
[1435,] 1.352245e-04 9.844665e-05 4.482699e-05
[1436,] 1.366840e-04 9.844502e-05 4.566025e-05
[1437,] 1.128837e-04 9.844423e-05 3.754135e-05
[1438,] 8.555728e-05 9.844543e-05 2.855663e-05
[1439,] 1.142397e-04 9.844430e-05 3.804635e-05
[1440,] 2.311574e-04 9.844444e-05 7.666328e-05
[1441,] 9.587134e-05 9.844559e-05 3.197239e-05
[1442,] 1.137257e-04 9.844501e-05 3.775438e-05
[1443,] 6.472818e-05 3.844538e-04 8.970467e-05
[1444,] 1.029159e-04 9.844580e-05 3.420356e-05
[1445,] 1.496531e-04 9.845001e-05 6.818622e-05
[1446,] 1.187039e-04 9.844438e-05 3.943573e-05
[1447,] 1.475946e-04 9.845000e-05 6.714919e-05
[1448,] 1.203503e-04 9.844485e-05 3.995462e-05
[1449,] 1.685958e-04 9.844458e-05 5.627053e-05
[1450,] 1.398481e-04 9.845017e-05 6.359580e-05
[1451,] 1.245406e-04 9.844493e-05 4.136722e-05
[1452,] 1.201664e-04 9.844490e-05 4.004653e-05
[1453,] 1.851018e-04 9.844409e-05 6.163438e-05
[1454,] 1.230400e-04 9.844520e-05 4.101902e-05
[1455,] 1.219155e-04 9.844517e-05 4.068502e-05
[1456,] 1.012876e-04 9.844515e-05 3.380037e-05
[1457,] 1.232400e-04 9.844520e-05 4.108610e-05
[1458,] 9.966030e-05 9.844526e-05 3.326201e-05
[1459,] 7.116995e-05 9.844386e-05 2.372568e-05
[1460,] 9.629303e-05 9.844483e-05 3.211365e-05
[1461,] 1.883364e-04 9.844458e-05 6.287000e-05
[1462,] 3.555983e-04 9.844526e-05 1.142668e-04
[1463,] 1.370036e-04 9.844453e-05 4.570865e-05
[1464,] 5.063480e-04 9.844427e-05 1.476066e-04
[1465,] 1.222053e-04 9.844520e-05 4.074096e-05
[1466,] 1.825493e-04 9.844467e-05 6.097218e-05
[1467,] 1.235116e-04 9.844520e-05 4.118211e-05
[1468,] 2.781221e-04 9.844358e-05 9.293421e-05
[1469,] 1.245202e-04 9.844520e-05 4.151438e-05
[1470,] 1.834523e-04 9.844457e-05 6.123471e-05
[1471,] 9.770937e-05 9.844522e-05 3.260582e-05
[1472,] 1.166874e-04 9.844539e-05 3.874495e-05
[1473,] 1.173670e-04 9.844534e-05 3.897609e-05
[1474,] 3.302229e-04 9.844727e-05 1.069848e-04
[1475,] 9.649930e-05 9.844552e-05 3.226655e-05
[1476,] 2.200628e-04 9.844521e-05 7.224642e-05
[1477,] 3.230842e-04 9.844338e-05 1.062144e-04
[1478,] 7.166577e-05 9.844674e-05 2.387451e-05
[1479,] 1.204638e-04 9.844527e-05 4.000457e-05
[1480,] 9.500034e-05 9.844461e-05 3.166677e-05
[1481,] 1.050189e-04 9.844558e-05 3.512968e-05
[1482,] 1.038919e-04 9.844524e-05 3.467471e-05
[1483,] 2.934817e-04 9.844430e-05 9.744111e-05
[1484,] 1.095959e-04 9.844543e-05 3.639643e-05
[1485,] 9.488977e-05 9.844648e-05 3.164257e-05
[1486,] 1.202120e-04 9.844536e-05 3.991642e-05
[1487,] 1.809543e-04 9.844517e-05 6.052753e-05
[1488,] 1.871058e-04 9.844464e-05 6.248247e-05
[1489,] 1.009911e-04 9.844525e-05 3.370592e-05
[1490,] 1.866185e-04 9.844465e-05 6.232186e-05
[1491,] 8.319415e-05 9.844423e-05 2.778207e-05
[1492,] 1.262581e-04 9.844521e-05 4.209879e-05
[1493,] 1.815161e-04 9.844525e-05 6.072944e-05
[1494,] 1.111849e-04 9.844572e-05 3.692819e-05
[1495,] 1.580729e-04 9.844471e-05 5.280874e-05
[1496,] 1.227079e-04 9.844514e-05 4.094721e-05
[1497,] 1.121524e-04 9.844586e-05 3.722354e-05
[1498,] 1.575381e-04 9.844572e-05 5.228421e-05
[1499,] 6.984702e-05 9.844611e-05 2.326821e-05
[1500,] 2.229623e-04 9.844563e-05 7.333669e-05
[1501,] 1.518175e-04 3.182445e-04 2.957299e-04
[1502,] 4.148406e-04 9.844755e-05 1.235692e-04
[1503,] 7.255489e-05 9.844521e-05 2.420286e-05
[1504,] 7.237796e-05 9.844500e-05 2.412730e-05
[1505,] 7.238274e-05 9.844500e-05 2.412890e-05
[1506,] 1.313822e-04 9.844443e-05 4.377557e-05
[1507,] 1.054198e-04 9.844566e-05 3.506377e-05
[1508,] 7.281530e-05 9.844516e-05 2.426856e-05
[1509,] 1.156795e-04 9.844554e-05 4.154482e-05
[1510,] 1.351935e-03 9.844947e-05 3.546334e-04
[1511,] 1.003728e-04 9.844426e-05 3.351558e-05
[1512,] 1.039260e-04 9.844534e-05 3.454790e-05
[1513,] 5.548093e-04 9.844552e-05 1.642604e-04
[1514,] 9.356421e-05 9.844549e-05 3.115589e-05
[1515,] 9.774623e-05 9.844711e-05 3.270553e-05
[1516,] 9.558912e-05 9.844674e-05 3.196858e-05
[1517,] 1.413539e-04 9.844970e-05 5.903268e-05
[1518,] 1.484064e-04 9.844551e-05 4.919086e-05
[1519,] 9.778496e-05 9.844586e-05 3.483131e-05
[1520,] 9.482112e-05 9.844572e-05 3.158393e-05
[1521,] 9.401001e-05 9.844436e-05 3.138804e-05
[1522,] 9.129670e-05 9.844509e-05 3.047572e-05
[1523,] 9.227668e-05 9.844413e-05 3.079728e-05
[1524,] 9.702712e-05 9.844595e-05 3.785442e-05
[1525,] 9.104155e-05 9.844510e-05 3.039014e-05
[1526,] 9.028703e-05 9.844496e-05 3.013204e-05
[1527,] 1.911189e-04 9.844813e-05 6.312465e-05
[1528,] 7.121265e-05 9.844513e-05 2.373608e-05
[1529,] 9.040012e-05 9.844427e-05 3.017078e-05
[1530,] 9.022437e-05 9.844396e-05 3.010191e-05
[1531,] 9.039831e-05 9.844547e-05 3.011196e-05
[1532,] 8.861444e-05 9.844488e-05 2.956644e-05
[1533,] 1.179852e-04 9.844804e-05 4.208022e-05
[1534,] 1.062515e-04 9.844479e-05 3.548512e-05
[1535,] 1.086070e-04 9.844543e-05 3.615843e-05
[1536,] 1.428776e-04 9.844491e-05 4.740308e-05
[1537,] 1.055528e-04 9.844370e-05 3.521410e-05
[1538,] 1.047051e-04 9.844375e-05 3.493705e-05
[1539,] 1.381572e-04 9.844580e-05 4.581918e-05
[1540,] 1.040888e-04 9.844520e-05 3.477835e-05
[1541,] 1.111661e-04 9.844585e-05 3.689530e-05
[1542,] 1.037939e-04 9.844511e-05 3.449051e-05
[1543,] 9.515063e-05 9.844448e-05 3.171481e-05
[1544,] 1.017945e-04 9.844758e-05 3.373626e-05
[1545,] 6.964830e-05 9.844861e-05 2.448500e-05
[1546,] 7.074293e-05 9.845086e-05 3.643914e-05
[1547,] 7.208169e-05 9.844908e-05 2.394956e-05
[1548,] 6.918642e-05 9.845074e-05 3.088358e-05
[1549,] 6.853540e-05 9.845121e-05 3.369449e-05
[1550,] 1.139497e-04 9.844537e-05 3.796616e-05
[1551,] 7.179651e-05 9.844547e-05 2.388918e-05
[1552,] 9.825860e-05 1.125307e-04 3.278440e-05
[1553,] 6.706903e-05 1.115769e-04 3.720061e-05
[1554,] 6.652414e-05 9.844429e-05 2.218071e-05
[1555,] 7.076167e-05 9.844488e-05 2.355512e-05
[1556,] 9.591831e-05 9.844548e-05 3.198356e-05
[1557,] 7.189088e-05 9.844477e-05 2.398537e-05
[1558,] 9.782803e-05 9.844805e-05 3.249780e-05
[1559,] 7.302033e-05 9.844467e-05 2.434813e-05
[1560,] 7.062173e-05 9.844378e-05 2.353979e-05
[1561,] 8.531360e-05 9.844376e-05 2.843413e-05
[1562,] 9.474152e-05 9.844388e-05 3.157863e-05
[1563,] 8.773774e-05 9.844342e-05 2.924973e-05
[1564,] 8.716909e-05 9.844535e-05 2.900581e-05
[1565,] 6.840078e-05 9.844512e-05 2.281421e-05
[1566,] 7.236865e-05 9.844344e-05 2.413203e-05
[1567,] 9.538983e-05 9.844424e-05 3.173006e-05
[1568,] 6.832489e-05 9.844429e-05 2.276834e-05
[1569,] 8.203355e-05 9.844531e-05 2.734422e-05
[1570,] 6.634377e-05 9.844359e-05 2.211752e-05
[1571,] 9.618151e-05 9.844620e-05 3.204329e-05
[1572,] 7.293762e-05 9.844388e-05 2.429738e-05
[1573,] 7.041997e-05 9.844375e-05 2.346454e-05
[1574,] 6.558431e-05 9.844372e-05 2.185745e-05
[1575,] 7.118228e-05 9.844514e-05 2.369182e-05
[1576,] 7.091157e-05 3.444559e-04 1.196595e-04
[1577,] 6.488494e-05 9.844484e-05 2.162217e-05
[1578,] 7.031067e-05 9.844426e-05 2.341604e-05
[1579,] 6.975454e-05 9.844414e-05 2.323434e-05
[1580,] 1.012003e-04 3.476667e-04 3.912449e-05
[1581,] 6.928190e-05 9.844479e-05 2.306892e-05
[1582,] 7.231238e-05 9.844345e-05 2.411596e-05
[1583,] 7.499840e-05 9.844614e-05 2.494496e-05
[1584,] 7.102884e-05 9.844590e-05 2.365936e-05
[1585,] 1.152929e-04 9.844390e-05 3.850612e-05
[1586,] 8.457132e-05 9.844419e-05 2.822514e-05
[1587,] 1.302573e-04 9.844427e-05 4.328889e-05
[1588,] 8.445669e-05 9.844531e-05 2.815428e-05
[1589,] 7.725641e-05 9.844486e-05 2.574934e-05
[1590,] 1.244260e-04 9.844402e-05 4.135912e-05
[1591,] 1.337383e-04 9.844350e-05 4.462167e-05
[1592,] 1.316356e-04 9.844352e-05 4.392660e-05
[1593,] 1.260373e-04 9.844343e-05 4.201810e-05
[1594,] 1.291195e-04 9.844355e-05 4.309323e-05
[1595,] 7.892782e-05 9.844541e-05 2.625821e-05
[1596,] 8.069064e-05 9.844499e-05 2.688388e-05
[1597,] 9.586210e-05 1.208899e-04 4.115046e-05
[1598,] 9.608053e-05 9.844488e-05 3.201853e-05
[1599,] 7.322235e-05 9.844401e-05 2.438238e-05
[1600,] 7.380877e-05 9.844524e-05 2.456891e-05
[1601,] 7.469977e-05 9.844428e-05 2.491967e-05
[1602,] 6.785704e-05 9.844581e-05 2.262466e-05
[1603,] 9.553921e-05 9.844428e-05 3.184749e-05
[1604,] 7.666166e-05 9.844483e-05 2.556044e-05
[1605,] 7.092287e-05 9.844429e-05 2.361819e-05
[1606,] 7.110615e-05 9.844419e-05 2.372342e-05
[1607,] 1.014367e-04 3.380782e-04 1.577583e-04
[1608,] 7.107307e-05 9.844703e-05 2.373814e-05
[1609,] 7.128135e-05 9.844727e-05 2.381052e-05
[1610,] 7.330738e-05 9.844690e-05 2.449078e-05
[1611,] 7.137718e-05 9.844337e-05 2.379594e-05
[1612,] 7.208537e-05 9.844337e-05 2.403166e-05
[1613,] 8.389126e-05 9.844682e-05 2.786122e-05
[1614,] 7.489205e-05 9.844635e-05 2.490357e-05
[1615,] 7.262098e-05 9.844683e-05 2.415335e-05
[1616,] 8.987163e-05 9.844502e-05 2.991342e-05
[1617,] 1.008233e-04 3.638773e-04 1.678514e-04
[1618,] 1.005890e-04 3.807224e-04 1.749466e-04
[1619,] 7.747802e-05 1.324406e-03 5.532884e-04
[1620,] 1.001405e-04 2.956407e-04 1.324172e-04
[1621,] 1.005536e-04 3.295241e-04 1.500897e-04
[1622,] 1.025004e-04 3.278714e-04 1.567204e-04
[1623,] 7.682751e-05 9.844439e-05 2.561278e-05
[1624,] 7.038592e-05 9.844448e-05 2.346789e-05
[1625,] 1.089422e-04 3.059603e-04 1.649986e-04
[1626,] 9.063294e-05 1.275549e-03 6.913542e-04
[1627,] 1.108089e-04 2.922446e-04 1.618304e-04
[1628,] 1.005315e-04 4.636154e-03 2.181292e-03
[1629,] 9.975283e-05 1.103085e-02 5.208181e-03
[1630,] 9.426850e-05 9.844883e-05 4.453047e-05
[1631,] 1.001474e-04 1.620717e-02 7.788295e-03
[1632,] 9.942575e-05 1.054443e-02 4.933931e-03
[1633,] 9.958651e-05 1.113722e-02 5.239160e-03
[1634,] 7.289268e-05 9.844469e-05 2.431354e-05
[1635,] 7.995867e-05 9.844881e-05 3.998843e-05
[1636,] 8.665355e-05 3.656786e-04 1.807004e-04
[1637,] 8.719143e-05 3.275431e-04 1.625743e-04
[1638,] 8.320571e-05 9.844792e-05 2.886553e-05
[1639,] 6.770372e-05 9.844526e-05 2.255968e-05
[1640,] 8.536461e-05 3.287883e-04 1.588913e-04
[1641,] 8.238307e-05 1.381639e-04 6.180287e-05
[1642,] 7.935074e-05 1.738006e-03 7.627909e-04
[1643,] 8.229310e-05 2.652956e-03 1.248823e-03
[1644,] 8.337981e-05 2.806421e-03 1.352776e-03
[1645,] 8.296610e-05 9.844574e-05 2.757412e-05
[1646,] 6.735901e-05 9.844534e-05 2.244586e-05
[1647,] 8.033721e-05 2.409053e-03 1.084365e-03
[1648,] 8.287815e-05 9.844436e-05 2.762874e-05
[1649,] 9.924060e-05 2.129749e-03 5.545080e-04
[1650,] 6.734605e-05 9.844476e-05 2.244806e-05
[1651,] 1.151937e-04 9.844769e-05 3.864799e-05
[1652,] 8.058955e-05 1.911691e-04 4.957522e-05
[1653,] 8.029066e-05 1.907596e-04 5.004018e-05
[1654,] 8.023301e-05 1.900555e-04 4.998174e-05
[1655,] 8.259854e-05 2.019909e-04 4.824668e-05
[1656,] 8.042802e-05 1.899444e-04 4.957698e-05
[1657,] 8.120399e-05 9.844480e-05 2.709537e-05
[1658,] 8.560019e-05 9.844438e-05 2.854190e-05
[1659,] 8.130624e-05 1.931378e-04 4.882077e-05
[1660,] 1.225026e-04 9.844768e-05 4.111748e-05
[1661,] 8.295841e-05 1.911969e-04 4.550594e-05
[1662,] 8.206445e-05 2.223442e-04 5.455487e-05
[1663,] 1.065019e-04 9.844784e-05 3.571334e-05
[1664,] 6.700021e-05 9.844475e-05 2.233218e-05
[1665,] 7.991266e-05 9.844706e-05 2.667176e-05
[1666,] 8.095122e-05 9.844655e-05 2.702873e-05
[1667,] 8.004683e-05 9.844685e-05 2.672153e-05
[1668,] 6.833536e-05 9.844480e-05 2.278151e-05
[1669,] 8.960682e-05 9.844442e-05 2.988740e-05
[1670,] 8.054262e-05 9.844382e-05 2.685185e-05
[1671,] 9.259752e-05 9.844443e-05 3.088760e-05
[1672,] 8.061233e-05 9.844432e-05 2.686889e-05
[1673,] 9.665888e-05 1.047744e-04 3.242116e-05
[1674,] 9.455112e-05 9.844520e-05 3.151167e-05
[1675,] 8.022926e-05 9.844536e-05 2.679131e-05
[1676,] 8.277585e-05 1.470137e-04 2.940033e-05
[1677,] 9.362447e-05 9.844542e-05 3.120590e-05
[1678,] 7.349729e-05 9.844564e-05 2.449641e-05
[1679,] 1.024564e-04 9.844573e-05 3.423283e-05
[1680,] 7.386660e-05 9.844584e-05 2.461330e-05
[1681,] 7.408769e-05 2.181042e-04 6.688962e-05
[1682,] 2.074531e-04 9.844577e-05 6.868682e-05
[1683,] 9.240927e-05 9.844541e-05 3.081494e-05
[1684,] 1.300579e-04 9.844423e-05 4.348892e-05
[1685,] 1.444026e-04 9.844572e-05 4.786942e-05
[1686,] 1.432145e-04 9.844574e-05 4.747574e-05
[1687,] 1.501901e-04 9.844589e-05 4.977021e-05
[1688,] 1.440024e-04 9.844589e-05 4.772850e-05
[1689,] 1.422843e-04 9.844583e-05 4.716475e-05
[1690,] 2.000005e-04 9.844791e-05 6.604365e-05
[1691,] 2.054079e-04 9.844493e-05 6.810639e-05
[1692,] 1.813370e-04 9.844526e-05 6.010642e-05
[1693,] 1.773015e-04 9.844531e-05 5.876759e-05
[1694,] 1.789457e-04 9.844526e-05 5.931626e-05
[1695,] 1.828527e-04 9.844468e-05 6.067025e-05
[1696,] 1.824343e-04 9.844476e-05 6.052226e-05
[1697,] 1.877551e-04 9.844498e-05 6.225695e-05
[1698,] 1.776134e-04 9.844491e-05 5.891004e-05
[1699,] 1.796647e-04 9.844492e-05 5.958709e-05
[1700,] 1.761159e-04 9.844489e-05 5.841641e-05
[1701,] 1.861889e-04 9.844494e-05 6.174285e-05
[1702,] 1.834284e-04 9.844493e-05 6.083130e-05
[1703,] 1.303513e-04 9.844534e-05 4.345037e-05
[1704,] 1.055038e-04 9.844479e-05 3.524322e-05
[1705,] 1.140056e-04 9.844564e-05 3.811745e-05
[1706,] 7.437509e-05 9.844784e-05 2.471406e-05
[1707,] 1.929786e-04 9.844579e-05 6.390190e-05
[1708,] 1.769715e-04 9.844506e-05 5.868140e-05
[1709,] 1.712895e-04 9.844582e-05 5.674514e-05
[1710,] 1.759085e-04 9.844496e-05 5.834062e-05
[1711,] 1.834316e-04 9.844508e-05 6.081641e-05
[1712,] 1.845298e-04 9.844507e-05 6.118022e-05
[1713,] 1.852294e-04 9.844505e-05 6.141307e-05
[1714,] 1.776894e-04 9.844560e-05 5.887443e-05
[1715,] 1.713452e-04 9.844545e-05 5.679226e-05
[1716,] 1.035352e-04 9.844382e-05 3.454138e-05
[1717,] 1.047824e-04 9.844457e-05 3.498687e-05
[1718,] 7.488531e-05 9.844818e-05 2.487818e-05
[1719,] 9.456094e-05 9.844457e-05 3.156699e-05
[1720,] 1.002406e-04 9.844459e-05 3.346900e-05
[1721,] 1.000384e-04 9.844462e-05 3.340296e-05
[1722,] 7.782295e-05 9.844535e-05 2.594759e-05
[1723,] 6.798913e-05 9.844509e-05 2.264304e-05
[1724,] 6.769443e-05 9.844433e-05 2.255823e-05
[1725,] 6.845079e-05 9.844447e-05 2.280329e-05
[1726,] 9.551095e-05 9.844532e-05 3.190317e-05
[1727,] 6.856484e-05 9.844539e-05 2.282952e-05
[1728,] 6.885053e-05 9.844514e-05 2.292474e-05
[1729,] 9.475397e-05 9.844539e-05 3.166076e-05
[1730,] 9.757955e-05 9.844525e-05 3.259309e-05
[1731,] 6.887487e-05 9.844540e-05 2.293098e-05
[1732,] 6.885510e-05 9.844590e-05 2.292165e-05
[1733,] 6.783266e-05 9.844507e-05 2.259214e-05
[1734,] 6.862346e-05 9.844451e-05 2.285490e-05
[1735,] 9.665128e-05 9.844451e-05 3.226369e-05
[1736,] 1.279124e-04 9.844478e-05 4.247022e-05
[1737,] 6.981528e-05 9.844822e-05 2.323209e-05
[1738,] 1.150496e-04 9.844392e-05 3.833719e-05
[1739,] 1.227558e-04 9.844412e-05 4.085818e-05
[1740,] 9.803772e-05 9.844448e-05 3.274699e-05
[1741,] 1.260781e-04 9.844436e-05 4.193161e-05
[1742,] 6.945789e-05 9.844875e-05 2.311708e-05
[1743,] 6.844180e-05 9.844505e-05 2.280165e-05
[1744,] 6.790892e-05 9.844403e-05 2.263885e-05
[1745,] 6.956876e-05 9.844663e-05 2.316098e-05
[1746,] 6.886746e-05 9.844677e-05 2.293327e-05
[1747,] 6.886026e-05 9.844663e-05 2.293141e-05
[1748,] 6.893681e-05 9.845077e-05 3.009668e-05
[1749,] 9.500160e-05 9.844451e-05 3.159490e-05
[1750,] 7.742313e-05 9.844539e-05 2.577480e-05
[1751,] 1.101235e-04 9.844404e-05 3.674791e-05
[1752,] 6.875107e-05 9.844951e-05 2.288918e-05
[1753,] 6.950040e-05 9.844585e-05 2.314157e-05
[1754,] 6.775295e-05 9.844375e-05 2.258375e-05
[1755,] 6.811606e-05 9.844544e-05 2.269526e-05
[1756,] 6.839582e-05 9.844363e-05 2.279403e-05
[1757,] 1.083806e-04 9.844498e-05 3.618779e-05
[1758,] 1.071881e-04 9.844498e-05 3.578871e-05
[1759,] 6.970751e-05 9.844584e-05 2.320945e-05
[1760,] 7.131654e-05 9.845030e-05 2.987516e-05
[1761,] 6.853795e-05 9.844558e-05 2.283168e-05
[1762,] 7.936402e-05 9.844555e-05 2.644705e-05
[1763,] 7.983774e-05 9.844454e-05 2.660356e-05
[1764,] 7.980816e-05 9.844403e-05 2.660081e-05
[1765,] 8.431734e-05 9.844539e-05 2.809589e-05
[1766,] 8.432892e-05 9.844376e-05 2.807505e-05
[1767,] 7.969314e-05 9.844411e-05 2.655629e-05
[1768,] 7.553201e-05 9.844603e-05 2.522647e-05
[1769,] 7.923798e-05 9.844576e-05 2.642386e-05
[1770,] 8.635078e-05 9.844524e-05 2.886767e-05
[1771,] 7.491440e-05 9.844894e-05 2.506423e-05
[1772,] 7.354465e-05 9.844887e-05 2.459901e-05
[1773,] 8.574549e-05 9.844531e-05 2.866594e-05
[1774,] 7.410181e-05 9.844830e-05 2.478340e-05
[1775,] 8.265597e-05 9.844526e-05 2.757639e-05
[1776,] 7.346992e-05 9.844586e-05 2.452593e-05
[1777,] 7.259018e-05 9.844552e-05 2.422540e-05
[1778,] 7.819435e-05 9.844541e-05 2.609791e-05
[1779,] 7.295748e-05 9.844558e-05 2.434999e-05
[1780,] 7.758809e-05 9.844506e-05 2.588523e-05
[1781,] 7.636819e-05 9.844529e-05 2.547156e-05
[1782,] 7.796258e-05 9.844497e-05 2.601160e-05
[1783,] 7.646728e-05 9.844517e-05 2.549787e-05
[1784,] 8.801421e-05 9.844540e-05 2.934573e-05
[1785,] 9.379892e-05 9.844511e-05 3.128123e-05
[1786,] 6.602645e-05 9.844344e-05 2.201228e-05
[1787,] 8.051323e-05 9.844473e-05 2.689059e-05
[1788,] 6.586923e-05 9.844348e-05 2.195322e-05
[1789,] 7.521744e-05 9.844390e-05 2.507425e-05
[1790,] 7.590194e-05 9.844428e-05 2.530423e-05
[1791,] 9.498277e-05 9.844529e-05 3.167816e-05
[1792,] 8.646348e-05 9.844515e-05 2.880259e-05
[1793,] 9.356991e-05 9.844575e-05 3.106860e-05
[1794,] 7.735759e-05 9.844483e-05 2.577268e-05
[1795,] 8.094499e-05 9.844358e-05 2.695505e-05
[1796,] 8.017041e-05 9.844357e-05 2.669840e-05
[1797,] 8.080362e-05 9.844349e-05 2.691327e-05
[1798,] 7.455523e-05 9.844476e-05 2.480921e-05
[1799,] 8.759242e-05 9.844497e-05 2.911445e-05
[1800,] 7.188060e-05 9.844520e-05 2.393060e-05
[1801,] 7.752325e-05 9.844439e-05 2.579830e-05
[1802,] 8.765358e-05 9.844567e-05 2.911916e-05
[1803,] 8.856877e-05 9.844437e-05 2.952190e-05
[1804,] 6.877451e-05 9.844512e-05 2.290704e-05
[1805,] 7.282861e-05 9.844348e-05 2.426884e-05
[1806,] 6.800740e-05 9.844515e-05 2.265444e-05
[1807,] 6.810171e-05 9.844521e-05 2.268496e-05
[1808,] 7.807016e-05 9.844495e-05 2.600581e-05
[1809,] 6.864182e-05 9.844508e-05 2.286368e-05
[1810,] 6.821131e-05 9.844520e-05 2.272108e-05
[1811,] 6.837251e-05 9.844527e-05 2.277347e-05
[1812,] 7.777643e-05 9.844498e-05 2.586957e-05
[1813,] 7.767942e-05 9.844378e-05 2.586598e-05
[1814,] 7.077720e-05 9.844353e-05 2.359431e-05
[1815,] 7.187290e-05 9.844522e-05 2.392857e-05
[1816,] 7.062415e-05 9.844338e-05 2.354271e-05
[1817,] 9.446423e-05 9.844548e-05 3.151099e-05
[1818,] 7.040311e-05 9.844339e-05 2.347007e-05
[1819,] 7.209338e-05 9.844342e-05 2.403606e-05
[1820,] 9.062093e-05 9.844479e-05 3.012331e-05
[1821,] 7.353401e-05 9.844362e-05 2.452640e-05
[1822,] 7.503928e-05 9.844345e-05 2.502232e-05
[1823,] 9.302947e-05 9.844358e-05 3.102632e-05
[1824,] 7.335572e-05 9.844350e-05 2.446248e-05
[1825,] 7.374128e-05 9.844349e-05 2.459120e-05
[1826,] 9.173545e-05 9.844360e-05 3.059786e-05
[1827,] 8.600199e-05 9.844529e-05 2.865758e-05
[1828,] 7.524531e-05 9.844525e-05 2.507469e-05
[1829,] 7.351475e-05 9.844346e-05 2.451401e-05
[1830,] 7.341582e-05 9.844347e-05 2.448130e-05
[1831,] 8.668728e-05 9.844474e-05 2.889021e-05
[1832,] 8.789507e-05 9.844494e-05 2.927601e-05
[1833,] 8.650699e-05 9.844478e-05 2.882930e-05
[1834,] 7.195588e-05 9.844578e-05 2.394917e-05
[1835,] 8.650944e-05 9.844485e-05 2.882779e-05
[1836,] 8.615976e-05 9.844485e-05 2.871276e-05
[1837,] 7.209427e-05 9.844592e-05 2.398355e-05
[1838,] 7.305078e-05 9.844379e-05 2.433198e-05
[1839,] 8.653968e-05 9.844484e-05 2.883792e-05
[1840,] 8.637056e-05 9.844483e-05 2.878251e-05
[1841,] 6.926706e-05 9.844714e-05 2.304537e-05
[1842,] 8.639557e-05 9.844486e-05 2.879012e-05
[1843,] 8.615226e-05 9.844481e-05 2.871110e-05
[1844,] 8.587310e-05 9.844516e-05 2.862356e-05
[1845,] 7.465101e-05 9.844444e-05 2.488046e-05
[1846,] 7.178027e-05 9.844653e-05 2.388387e-05
[1847,] 8.645948e-05 9.844479e-05 2.881252e-05
[1848,] 7.736624e-05 9.844335e-05 2.578179e-05
[1849,] 8.080002e-05 9.844351e-05 2.691090e-05
[1850,] 8.832210e-05 9.844481e-05 2.945162e-05
[1851,] 7.950342e-05 9.844351e-05 2.647981e-05
[1852,] 8.108378e-05 9.844350e-05 2.700554e-05
[1853,] 8.563138e-05 9.844566e-05 2.853860e-05
[1854,] 7.352519e-05 9.844396e-05 2.448097e-05
[1855,] 7.350506e-05 9.844446e-05 2.446381e-05
[1856,] 7.442570e-05 9.844366e-05 2.480130e-05
[1857,] 7.386635e-05 9.844365e-05 2.461627e-05
[1858,] 6.963081e-05 9.844556e-05 2.318577e-05
[1859,] 6.941835e-05 9.844564e-05 2.311517e-05
[1860,] 7.041838e-05 9.844579e-05 2.344265e-05
[1861,] 7.961059e-05 9.844463e-05 2.648004e-05
[1862,] 7.819596e-05 9.844435e-05 2.601830e-05
[1863,] 9.345089e-05 9.844438e-05 3.117977e-05
[1864,] 8.894197e-05 9.844541e-05 2.962100e-05
[1865,] 7.680847e-05 9.844522e-05 2.558428e-05
[1866,] 6.938722e-05 9.844514e-05 2.312773e-05
[1867,] 8.646906e-05 9.844356e-05 2.881985e-05
[1868,] 7.417768e-05 9.844587e-05 2.468096e-05
[1869,] 7.004148e-05 9.844419e-05 2.335037e-05
[1870,] 7.077151e-05 9.844394e-05 2.359138e-05
[1871,] 7.693118e-05 9.844675e-05 2.557640e-05
[1872,] 8.676098e-05 9.844463e-05 2.893176e-05
[1873,] 8.767661e-05 9.844464e-05 2.923946e-05
[1874,] 8.746300e-05 9.844467e-05 2.916879e-05
[1875,] 8.777781e-05 9.844463e-05 2.927292e-05
[1876,] 8.555781e-05 9.844568e-05 2.851513e-05
[1877,] 8.582407e-05 9.844473e-05 2.862027e-05
[1878,] 8.595923e-05 9.844464e-05 2.866454e-05
[1879,] 7.135401e-05 9.844489e-05 2.379678e-05
[1880,] 8.642286e-05 9.844472e-05 2.881362e-05
[1881,] 8.622223e-05 9.844466e-05 2.875404e-05
[1882,] 8.716496e-05 9.844476e-05 2.906334e-05
[1883,] 8.640793e-05 9.844516e-05 2.878317e-05
[1884,] 7.186749e-05 9.844588e-05 2.391857e-05
[1885,] 8.892769e-05 9.844651e-05 2.955844e-05
[1886,] 7.103226e-05 9.844405e-05 2.367600e-05
[1887,] 7.046749e-05 9.844434e-05 2.348602e-05
[1888,] 7.295127e-05 9.844604e-05 2.427460e-05
[1889,] 7.418745e-05 9.844498e-05 2.473776e-05
[1890,] 9.734507e-05 9.844522e-05 3.245150e-05
[1891,] 7.065812e-05 9.844407e-05 2.355423e-05
[1892,] 8.806079e-05 9.844432e-05 2.929268e-05
[1893,] 7.189702e-05 9.844443e-05 2.397868e-05
[1894,] 9.159341e-05 9.844509e-05 3.044452e-05
[1895,] 9.492011e-05 9.844548e-05 3.153213e-05
[1896,] 9.864863e-05 9.844359e-05 3.286583e-05
[1897,] 7.273124e-05 9.844367e-05 2.425215e-05
[1898,] 9.196471e-05 1.058532e-04 4.612264e-05
[1899,] 8.654106e-05 9.844579e-05 2.882694e-05
[1900,] 9.908067e-05 9.844423e-05 3.296923e-05
[1901,] 8.944531e-05 9.844413e-05 2.986497e-05
[1902,] 6.959210e-05 9.844618e-05 2.319455e-05
[1903,] 7.467837e-05 9.844515e-05 2.485669e-05
[1904,] 9.060493e-05 9.844383e-05 3.023304e-05
[1905,] 8.983586e-05 9.844389e-05 2.993960e-05
[1906,] 8.592224e-05 9.844573e-05 2.862700e-05
[1907,] 1.002986e-04 9.844622e-05 3.333900e-05
[1908,] 1.149795e-04 9.844388e-05 3.838653e-05
[1909,] 1.101361e-04 9.844434e-05 3.663097e-05
[1910,] 7.495450e-05 9.844431e-05 2.502302e-05
[1911,] 1.008434e-04 9.844627e-05 3.351733e-05
[1912,] 9.844422e-05 9.844550e-05 3.275228e-05
[1913,] 9.331292e-05 9.844391e-05 3.112590e-05
[1914,] 7.583935e-05 9.844504e-05 2.523443e-05
[1915,] 8.416982e-05 9.844536e-05 2.801665e-05
[1916,] 8.489099e-05 9.844535e-05 2.825457e-05
[1917,] 9.242980e-05 9.844559e-05 3.087577e-05
[1918,] 8.344785e-05 9.844545e-05 2.777700e-05
[1919,] 6.900441e-05 9.844657e-05 2.296006e-05
[1920,] 9.848300e-05 9.844547e-05 3.285706e-05
[1921,] 7.398826e-05 9.844392e-05 2.468706e-05
[1922,] 7.927640e-05 9.844594e-05 2.644514e-05
[1923,] 1.572062e-04 1.928292e-03 2.742540e-03
[1924,] 7.961167e-05 9.844403e-05 2.653231e-05
[1925,] 9.255143e-05 9.844516e-05 3.085142e-05
[1926,] 9.260403e-05 9.844515e-05 3.087048e-05
[1927,] 8.819861e-05 9.844410e-05 2.945903e-05
[1928,] 7.460244e-05 9.844437e-05 2.487780e-05
[1929,] 8.390176e-05 2.917995e-04 4.773558e-05
[1930,] 7.806116e-05 9.844414e-05 2.600636e-05
[1931,] 9.118589e-05 9.845017e-05 3.058811e-05
[1932,] 1.045814e-04 9.844640e-05 3.503245e-05
[1933,] 1.229406e-04 9.844596e-05 4.118414e-05
[1934,] 1.035148e-04 9.844669e-05 3.468156e-05
[1935,] 8.095983e-05 9.844516e-05 2.699482e-05
[1936,] 8.068963e-05 9.844446e-05 2.689696e-05
[1937,] 8.067575e-05 9.844541e-05 2.689614e-05
[1938,] 1.027219e-04 9.844640e-05 3.440630e-05
[1939,] 1.009107e-04 9.844635e-05 3.379501e-05
[1940,] 9.959744e-05 9.844624e-05 3.334968e-05
[1941,] 1.032337e-04 9.844634e-05 3.457681e-05
[1942,] 1.048494e-04 9.844448e-05 3.500139e-05
[1943,] 1.019184e-04 9.844642e-05 3.413620e-05
[1944,] 1.347781e-04 9.844770e-05 4.524736e-05
[1945,] 8.059470e-05 9.844576e-05 2.686235e-05
[1946,] 8.791600e-05 6.404632e-04 8.110696e-05
[1947,] 8.056399e-05 9.844621e-05 2.685504e-05
[1948,] 1.334527e-04 9.844894e-05 4.484822e-05
[1949,] 9.456564e-05 9.844739e-05 3.167130e-05
[1950,] 8.107024e-05 9.844514e-05 2.700930e-05
[1951,] 7.875844e-05 9.844458e-05 2.624113e-05
[1952,] 8.299791e-05 9.844777e-05 2.777795e-05
[1953,] 8.318912e-05 9.844564e-05 2.770246e-05
[1954,] 8.377792e-05 9.844554e-05 2.789948e-05
[1955,] 8.164722e-05 9.844459e-05 2.722384e-05
[1956,] 8.188567e-05 9.844577e-05 2.726938e-05
[1957,] 7.966713e-05 9.844596e-05 2.649981e-05
[1958,] 8.237195e-05 9.844337e-05 2.745086e-05
[1959,] 8.477839e-05 9.844603e-05 2.821938e-05
[1960,] 8.033270e-05 9.844346e-05 2.676567e-05
[1961,] 8.209461e-05 9.844349e-05 2.734893e-05
[1962,] 6.917625e-05 9.844375e-05 2.306398e-05
[1963,] 8.602652e-05 9.844564e-05 2.869822e-05
[1964,] 8.519580e-05 1.854157e-04 7.132872e-05
[1965,] 8.676046e-05 9.844605e-05 2.887045e-05
[1966,] 8.892876e-05 9.844530e-05 2.960576e-05
[1967,] 8.559620e-05 1.036802e-04 2.971865e-05
[1968,] 6.883573e-05 9.844343e-05 2.294334e-05
[1969,] 8.701201e-05 9.844595e-05 2.895492e-05
[1970,] 8.983906e-05 9.844566e-05 2.990146e-05
[1971,] 7.717614e-05 9.844599e-05 2.568955e-05
[1972,] 7.877405e-05 9.844508e-05 2.628731e-05
[1973,] 7.603308e-05 9.844611e-05 2.531774e-05
[1974,] 8.703144e-05 2.066589e-04 3.298779e-05
[1975,] 6.874131e-05 9.844350e-05 2.291179e-05
[1976,] 6.876952e-05 9.844343e-05 2.292162e-05
[1977,] 6.893626e-05 9.844354e-05 2.298112e-05
[1978,] 6.909537e-05 9.844574e-05 2.304558e-05
[1979,] 6.884620e-05 9.844555e-05 2.295800e-05
[1980,] 6.865765e-05 9.844528e-05 2.288397e-05
[1981,] 6.866066e-05 9.844958e-05 2.289722e-05
[1982,] 8.673248e-05 9.844498e-05 2.891951e-05
[1983,] 8.643973e-05 9.844491e-05 2.881238e-05
[1984,] 6.862306e-05 9.844598e-05 2.287734e-05
[1985,] 7.291874e-05 9.844500e-05 2.430117e-05
[1986,] 8.504402e-05 9.844409e-05 2.835372e-05
[1987,] 8.757886e-05 9.844612e-05 2.913958e-05
[1988,] 1.017004e-04 9.844505e-05 3.386890e-05
[1989,] 7.957097e-05 9.844529e-05 2.653639e-05
[1990,] 8.659099e-05 9.844531e-05 2.883728e-05
[1991,] 1.098300e-04 9.844897e-05 3.686563e-05
[1992,] 7.624151e-05 9.845008e-05 2.552607e-05
[1993,] 1.019865e-04 9.844590e-05 3.413295e-05
[1994,] 9.296261e-05 4.952742e-04 4.517597e-05
[1995,] 8.192119e-05 1.203353e-04 2.746167e-05
[1996,] 7.344762e-05 9.844786e-05 2.455689e-05
[1997,] 8.947932e-05 9.844913e-05 2.999195e-05
[1998,] 8.628366e-05 9.844556e-05 2.874131e-05
[1999,] 8.926939e-05 9.844546e-05 2.976806e-05
[2000,] 6.595332e-05 1.223150e-04 2.861267e-05
[2001,] 8.755931e-05 9.844558e-05 2.916116e-05
[2002,] 7.566973e-05 9.844628e-05 2.528813e-05
[2003,] 8.347701e-05 9.844677e-05 2.792595e-05
[2004,] 8.817268e-05 9.844416e-05 2.944371e-05
[2005,] 1.093100e-04 9.844416e-05 3.650128e-05
[2006,] 8.351131e-05 9.844439e-05 2.788269e-05
[2007,] 7.426895e-05 9.844461e-05 2.478870e-05
[2008,] 8.797216e-05 9.844687e-05 2.936552e-05
[2009,] 1.092407e-04 9.844372e-05 3.647352e-05
[2010,] 7.325645e-05 9.844371e-05 2.441793e-05
[2011,] 7.847704e-05 9.844499e-05 2.612178e-05
[2012,] 9.241526e-05 9.844721e-05 3.088732e-05
[2013,] 8.589417e-05 9.844369e-05 2.864962e-05
[2014,] 9.015423e-05 9.844357e-05 3.005567e-05
[2015,] 3.244815e-04 9.844493e-05 1.000176e-04
[2016,] 8.199299e-05 9.844526e-05 2.733765e-05
[2017,] 8.419453e-05 9.844536e-05 2.807207e-05
[2018,] 9.188152e-05 9.844711e-05 3.070837e-05
[2019,] 1.320378e-04 9.844423e-05 4.389227e-05
[2020,] 7.547543e-05 9.844350e-05 2.517134e-05
[2021,] 2.603104e-04 9.844493e-05 8.354376e-05
[2022,] 1.598412e-04 9.844341e-05 5.329571e-05
[2023,] 7.069263e-05 9.844450e-05 2.355002e-05
[2024,] 7.046703e-05 9.844436e-05 2.347721e-05
[2025,] 6.781022e-05 9.844423e-05 2.259767e-05
[2026,] 7.188093e-05 9.844490e-05 2.392898e-05
[2027,] 8.825008e-05 9.844666e-05 2.947516e-05
[2028,] 8.804087e-05 9.844661e-05 2.940336e-05
[2029,] 7.771763e-05 9.844384e-05 2.588307e-05
[2030,] 7.099148e-05 9.844467e-05 2.364572e-05
[2031,] 7.489112e-05 9.844502e-05 2.493331e-05
[2032,] 7.184544e-05 9.844471e-05 2.392776e-05
[2033,] 7.156304e-05 9.844455e-05 2.383632e-05
[2034,] 7.143322e-05 9.844455e-05 2.379327e-05
[2035,] 7.290027e-05 9.844455e-05 2.427886e-05
[2036,] 7.167221e-05 9.844455e-05 2.387222e-05
[2037,] 7.142654e-05 9.844464e-05 2.378922e-05
[2038,] 7.042150e-05 9.844438e-05 2.346764e-05
[2039,] 7.343395e-05 9.844471e-05 2.445272e-05
[2040,] 1.165756e-04 9.844412e-05 3.886867e-05
[2041,] 8.909453e-05 9.844545e-05 2.968083e-05
[2042,] 1.001644e-04 9.844383e-05 3.341724e-05
[2043,] 9.069302e-05 9.844383e-05 3.024095e-05
[2044,] 9.925358e-05 9.894765e-05 4.715295e-05
[2045,] 9.387114e-05 9.844383e-05 3.130051e-05
[2046,] 8.309294e-05 9.844533e-05 2.769748e-05
[2047,] 9.164813e-05 9.844385e-05 3.055937e-05
[2048,] 9.185430e-05 9.844382e-05 3.062752e-05
[2049,] 8.728762e-05 9.844384e-05 2.910715e-05
[2050,] 7.334285e-05 9.844483e-05 2.441772e-05
[2051,] 7.552176e-05 9.844524e-05 2.517239e-05
[2052,] 1.939345e-04 9.844533e-05 6.475663e-05
[2053,] 8.768015e-05 9.844395e-05 2.922849e-05
[2054,] 8.902247e-05 9.844529e-05 2.965753e-05
[2055,] 8.589213e-05 9.844393e-05 2.865039e-05
[2056,] 8.779040e-05 9.844508e-05 2.924894e-05
[2057,] 7.450707e-05 9.844348e-05 2.485003e-05
[2058,] 7.603672e-05 9.844426e-05 2.533474e-05
[2059,] 8.901197e-05 9.844428e-05 2.965962e-05
[2060,] 8.942963e-05 9.844428e-05 2.979666e-05
[2061,] 1.229581e-04 9.844404e-05 4.086931e-05
[2062,] 8.022339e-05 9.844386e-05 2.674593e-05
[2063,] 8.800378e-05 9.844397e-05 2.933419e-05
[2064,] 7.376348e-05 9.844342e-05 2.457976e-05
[2065,] 8.912061e-05 9.844467e-05 2.969194e-05
[2066,] 1.101564e-04 9.844466e-05 3.669263e-05
[2067,] 6.963007e-05 9.844385e-05 2.322459e-05
[2068,] 9.674108e-05 9.844864e-05 3.244409e-05
[2069,] 7.298574e-05 1.411851e-04 3.599699e-05
[2070,] 1.019491e-04 9.844380e-05 3.404294e-05
[2071,] 8.585122e-05 9.844860e-05 2.876481e-05
[2072,] 7.993826e-05 9.844347e-05 2.665648e-05
[2073,] 8.911894e-05 9.844536e-05 2.969193e-05
[2074,] 8.817722e-05 9.844609e-05 2.934533e-05
[2075,] 7.322534e-05 4.942537e-04 1.421550e-04
[2076,] 8.497553e-05 9.844516e-05 2.832219e-05
[2077,] 8.495859e-05 9.844594e-05 2.830057e-05
[2078,] 7.929690e-05 9.844525e-05 2.640622e-05
[2079,] 8.525778e-05 9.844595e-05 2.839621e-05
[2080,] 9.546023e-05 9.844410e-05 3.184339e-05
[2081,] 8.459248e-05 9.844584e-05 2.818597e-05
[2082,] 8.958424e-05 9.844335e-05 2.986219e-05
[2083,] 7.614044e-05 9.844488e-05 2.541604e-05
[2084,] 8.535963e-05 9.844652e-05 2.842548e-05
[2085,] 8.203049e-05 9.844515e-05 2.730853e-05
[2086,] 7.640804e-05 9.844468e-05 2.551980e-05
[2087,] 7.917633e-05 9.844572e-05 2.636469e-05
[2088,] 6.505599e-05 9.844712e-05 2.167013e-05
[2089,] 8.925365e-05 9.844376e-05 2.974803e-05
[2090,] 9.959060e-05 9.844626e-05 3.334179e-05
[2091,] 8.173470e-05 9.844531e-05 2.724029e-05
[2092,] 9.925187e-05 1.497253e-04 3.319646e-05
[2093,] 9.015394e-05 9.844346e-05 3.006908e-05
[2094,] 9.895954e-05 1.260336e-04 3.309165e-05
[2095,] 8.343317e-05 9.844488e-05 2.780336e-05
[2096,] 8.293677e-05 9.844486e-05 2.763981e-05
[2097,] 6.644526e-05 9.844474e-05 2.215350e-05
[2098,] 6.606520e-05 9.844472e-05 2.202379e-05
[2099,] 8.432726e-05 9.844468e-05 2.810377e-05
[2100,] 8.424586e-05 9.844427e-05 2.808848e-05
[2101,] 7.085602e-05 9.844469e-05 2.361418e-05
[2102,] 9.206564e-05 9.844533e-05 3.070221e-05
[2103,] 8.364992e-05 9.844538e-05 2.787230e-05
[2104,] 6.858146e-05 9.844472e-05 2.286987e-05
[2105,] 6.923929e-05 9.844481e-05 2.309195e-05
[2106,] 8.418629e-05 9.844403e-05 2.806159e-05
[2107,] 7.200257e-05 9.844655e-05 2.400638e-05
[2108,] 9.732096e-05 1.270131e-04 3.250672e-05
[2109,] 8.404390e-05 9.844404e-05 2.801463e-05
[2110,] 8.379752e-05 9.844657e-05 2.801584e-05
[2111,] 7.057106e-05 9.844397e-05 2.351437e-05
[2112,] 8.417304e-05 9.844423e-05 2.805943e-05
[2113,] 9.704548e-05 2.177602e-04 3.243426e-05
[2114,] 8.409316e-05 9.844459e-05 2.803495e-05
[2115,] 6.895857e-05 9.844484e-05 2.299718e-05
[2116,] 8.258677e-05 9.844428e-05 2.755633e-05
[2117,] 8.412723e-05 9.844425e-05 2.804406e-05
[2118,] 9.071689e-05 9.844494e-05 3.024776e-05
[2119,] 9.237542e-05 9.844527e-05 3.077826e-05
[2120,] 8.770663e-05 1.558577e-04 2.928275e-05
[2121,] 8.478651e-05 9.844527e-05 2.827521e-05
[2122,] 9.248047e-05 9.844426e-05 3.083330e-05
[2123,] 6.974021e-05 9.844442e-05 2.324975e-05
[2124,] 8.112210e-05 9.844340e-05 2.702868e-05
[2125,] 9.464791e-05 2.550424e-04 3.162660e-05
[2126,] 9.142817e-05 9.844510e-05 3.047531e-05
[2127,] 8.305623e-05 2.339103e-04 3.388465e-05
[2128,] 1.016331e-04 9.844539e-05 3.382684e-05
[2129,] 1.097619e-04 9.844455e-05 3.659513e-05
[2130,] 8.549547e-05 9.844503e-05 2.854634e-05
[2131,] 1.118962e-04 9.844484e-05 3.731975e-05
[2132,] 8.484033e-05 9.844568e-05 2.832362e-05
[2133,] 1.307463e-04 9.844565e-05 4.335088e-05
[2134,] 2.869157e-04 9.844348e-05 9.571177e-05
[2135,] 8.168569e-05 9.844512e-05 2.724688e-05
[2136,] 8.155778e-05 9.844532e-05 2.721394e-05
[2137,] 8.050193e-05 9.844512e-05 2.684714e-05
[2138,] 1.375129e-04 9.844465e-05 4.593155e-05
[2139,] 8.035243e-05 9.844510e-05 2.679648e-05
[2140,] 8.038998e-05 9.844512e-05 2.680938e-05
[2141,] 8.008247e-05 9.844513e-05 2.670572e-05
[2142,] 8.062754e-05 9.844517e-05 2.689020e-05
[2143,] 8.001104e-05 9.844499e-05 2.667881e-05
[2144,] 3.034613e-04 9.844344e-05 9.844184e-05
[2145,] 8.572857e-05 9.844473e-05 2.860379e-05
[2146,] 9.625038e-05 9.844529e-05 3.210260e-05
[2147,] 7.767310e-05 9.844402e-05 2.589619e-05
[2148,] 7.145561e-05 9.844425e-05 2.379569e-05
[2149,] 7.871355e-05 9.844355e-05 2.623631e-05
[2150,] 8.278617e-05 9.844609e-05 2.764318e-05
[2151,] 7.995212e-05 9.844541e-05 2.666826e-05
[2152,] 7.928595e-05 9.844562e-05 2.644293e-05
[2153,] 8.554629e-05 9.844337e-05 2.851980e-05
[2154,] 9.874765e-05 9.844535e-05 3.299064e-05
[2155,] 7.819094e-05 9.844405e-05 2.609700e-05
[2156,] 8.105452e-05 9.844541e-05 2.704165e-05
[2157,] 7.894141e-05 9.844507e-05 2.631319e-05
[2158,] 7.079585e-05 9.844337e-05 2.359821e-05
[2159,] 7.163749e-05 9.844341e-05 2.387696e-05
[2160,] 7.931767e-05 9.844472e-05 2.644407e-05
[2161,] 7.084625e-05 9.844370e-05 2.361575e-05
[2162,] 9.830717e-05 1.385555e-04 3.280734e-05
[2163,] 9.764022e-05 9.844551e-05 3.261276e-05
[2164,] 6.536452e-05 9.844403e-05 2.178972e-05
[2165,] 9.920788e-05 9.844386e-05 3.302470e-05
[2166,] 9.635489e-05 9.844491e-05 3.213734e-05
[2167,] 7.464643e-05 9.844463e-05 2.488189e-05
[2168,] 8.060057e-05 9.844442e-05 2.685664e-05
[2169,] 8.668150e-05 9.844335e-05 2.889614e-05
[2170,] 8.917406e-05 9.844461e-05 2.972882e-05
[2171,] 9.723428e-05 2.006053e-04 3.261574e-05
[2172,] 9.669678e-05 9.844442e-05 3.226229e-05
[2173,] 1.287896e-04 9.844626e-05 4.314180e-05
[2174,] 8.990388e-05 9.844540e-05 2.999908e-05
[2175,] 9.264039e-05 9.845001e-05 3.107888e-05
[2176,] 8.276758e-05 9.844839e-05 2.768874e-05
[2177,] 7.168147e-05 9.844441e-05 2.391726e-05
[2178,] 7.741646e-05 9.844421e-05 2.578634e-05
[2179,] 8.541983e-05 9.844515e-05 2.846327e-05
[2180,] 9.704069e-05 9.844379e-05 3.235274e-05
[2181,] 9.801433e-05 9.844375e-05 3.267907e-05
[2182,] 8.574791e-05 9.844548e-05 2.860180e-05
[2183,] 8.560749e-05 9.844549e-05 2.855347e-05
[2184,] 9.733573e-05 9.844415e-05 3.246210e-05
[2185,] 7.122933e-05 9.844364e-05 2.372937e-05
[2186,] 7.707801e-05 9.844469e-05 2.565607e-05
[2187,] 8.932034e-05 9.844541e-05 2.978602e-05
[2188,] 9.742431e-05 9.844374e-05 3.248073e-05
[2189,] 7.335267e-05 9.844530e-05 2.441506e-05
[2190,] 8.430254e-05 9.844575e-05 2.808754e-05
[2191,] 7.092339e-05 9.844341e-05 2.363386e-05
[2192,] 1.588910e-04 9.844476e-05 5.319037e-05
[2193,] 1.223308e-04 9.844465e-05 4.077476e-05
[2194,] 6.638762e-05 9.844528e-05 2.211645e-05
[2195,] 7.841182e-05 9.844431e-05 2.614549e-05
[2196,] 7.407850e-05 9.844719e-05 2.461925e-05
[2197,] 7.341866e-05 9.844350e-05 2.446160e-05
[2198,] 7.183025e-05 9.844349e-05 2.393407e-05
[2199,] 8.398083e-05 9.844487e-05 2.799324e-05
[2200,] 6.443050e-05 9.844369e-05 2.147531e-05
[2201,] 6.447102e-05 9.844369e-05 2.148847e-05
[2202,] 6.454069e-05 9.844339e-05 2.151297e-05
[2203,] 9.503255e-05 9.844504e-05 3.176379e-05
[2204,] 6.447153e-05 9.844371e-05 2.148859e-05
[2205,] 1.369787e-04 9.844496e-05 4.563412e-05
[2206,] 6.480794e-05 9.844375e-05 2.159816e-05
[2207,] 8.077319e-05 9.844690e-05 2.692388e-05
[2208,] 8.263104e-05 9.844587e-05 2.751317e-05
[2209,] 8.690105e-05 9.844369e-05 2.893903e-05
[2210,] 6.575702e-05 9.844342e-05 2.192123e-05
[2211,] 6.571965e-05 9.844408e-05 2.190247e-05
[2212,] 1.154369e-04 9.844483e-05 3.844475e-05
[2213,] 1.179251e-04 9.844472e-05 3.916323e-05
[2214,] 6.523106e-05 9.844385e-05 2.174405e-05
[2215,] 1.548161e-04 9.844339e-05 5.156539e-05
[2216,] 1.544662e-04 9.844343e-05 5.142794e-05
[2217,] 9.786296e-05 9.844497e-05 3.258231e-05
[2218,] 9.650289e-05 9.844494e-05 3.213298e-05
[2219,] 8.309695e-05 9.844559e-05 2.771707e-05
[2220,] 8.092151e-05 9.844506e-05 2.698049e-05
[2221,] 9.227728e-05 9.844601e-05 3.063847e-05
[2222,] 9.685805e-05 9.844390e-05 3.223559e-05
[2223,] 8.364772e-05 9.844544e-05 2.786870e-05
[2224,] 8.182932e-05 9.844543e-05 2.728854e-05
[2225,] 9.362676e-05 9.844470e-05 3.120476e-05
[2226,] 8.299447e-05 9.844598e-05 2.757592e-05
[2227,] 8.571913e-05 9.844623e-05 2.846970e-05
[2228,] 8.567221e-05 9.844623e-05 2.845423e-05
[2229,] 8.173381e-05 9.844535e-05 2.725509e-05
[2230,] 1.018253e-04 9.844489e-05 3.392050e-05
[2231,] 8.500895e-05 9.844522e-05 2.828623e-05
[2232,] 9.079662e-05 9.844602e-05 3.014889e-05
[2233,] 1.035502e-04 9.844495e-05 3.448469e-05
[2234,] 8.766267e-05 9.844640e-05 2.910746e-05
[2235,] 8.671963e-05 9.844671e-05 2.879119e-05
[2236,] 1.068003e-04 9.845010e-05 4.154855e-05
[2237,] 8.434664e-05 9.844616e-05 2.801891e-05
[2238,] 1.377592e-04 9.844444e-05 4.581564e-05
[2239,] 1.377117e-04 9.844433e-05 4.581769e-05
[2240,] 1.306576e-04 9.844484e-05 4.338663e-05
[2241,] 7.657178e-05 9.844374e-05 2.552067e-05
[2242,] 6.941670e-05 9.844430e-05 2.314124e-05
[2243,] 1.325534e-04 9.844462e-05 4.429593e-05
[2244,] 1.645568e-04 9.844482e-05 5.206399e-05
[2245,] 3.082832e-04 9.844535e-05 1.044672e-04
[2246,] 2.304546e-04 9.844485e-05 5.837976e-05
[2247,] 3.180686e-04 9.844535e-05 1.030082e-04
[2248,] 2.086146e-04 9.844489e-05 5.709018e-05
[2249,] 6.526114e-05 9.844431e-05 2.174867e-05
[2250,] 1.133502e-04 9.844368e-05 3.777962e-05
[2251,] 9.354738e-05 9.844518e-05 3.117372e-05
[2252,] 1.142270e-04 9.844373e-05 3.806404e-05
[2253,] 1.290026e-04 9.844431e-05 4.296818e-05
[2254,] 7.803187e-05 9.844390e-05 2.600613e-05
[2255,] 1.395346e-04 9.844526e-05 4.599959e-05
[2256,] 1.605022e-04 9.844420e-05 5.344983e-05
[2257,] 8.541746e-05 9.844486e-05 2.845726e-05
[2258,] 1.104471e-04 9.844432e-05 3.672669e-05
[2259,] 1.389854e-04 9.844535e-05 4.586335e-05
[2260,] 1.369936e-04 9.844414e-05 4.559526e-05
[2261,] 8.468258e-05 9.844530e-05 2.823628e-05
[2262,] 1.037886e-04 9.844601e-05 3.448272e-05
[2263,] 7.227573e-05 9.844538e-05 2.410339e-05
[2264,] 8.732068e-05 9.844590e-05 2.907016e-05
[2265,] 8.787638e-05 9.844586e-05 2.925371e-05
[2266,] 1.385893e-04 9.844407e-05 4.621561e-05
[2267,] 1.356374e-04 9.844420e-05 4.513413e-05
[2268,] 9.732437e-05 9.844524e-05 3.247580e-05
[2269,] 1.110299e-04 9.844491e-05 3.693824e-05
[2270,] 8.745133e-05 9.844610e-05 2.910915e-05
[2271,] 2.008930e-04 9.844405e-05 6.692163e-05
[2272,] 1.088504e-04 9.844576e-05 3.616638e-05
[2273,] 1.172868e-04 9.844542e-05 3.894064e-05
[2274,] 1.277464e-04 9.844409e-05 4.264391e-05
[2275,] 1.023163e-04 9.844545e-05 3.413671e-05
[2276,] 2.252840e-04 9.844487e-05 6.793161e-05
[2277,] 6.799630e-05 9.844407e-05 2.266540e-05
[2278,] 1.120619e-04 9.844566e-05 3.723061e-05
[2279,] 1.981319e-04 9.844570e-05 6.148656e-05
[2280,] 2.211166e-04 9.844485e-05 6.699534e-05
[2281,] 6.701607e-05 9.844407e-05 2.233904e-05
[2282,] 8.330516e-05 9.844469e-05 2.774312e-05
[2283,] 8.467087e-05 9.844453e-05 2.820273e-05
[2284,] 1.260064e-04 9.844391e-05 4.202125e-05
[2285,] 1.268397e-04 9.844390e-05 4.229039e-05
[2286,] 1.119252e-04 9.844574e-05 3.718151e-05
[2287,] 8.496579e-05 9.844526e-05 2.829896e-05
[2288,] 1.080465e-04 9.844514e-05 3.597786e-05
[2289,] 1.084829e-04 9.844529e-05 3.607113e-05
[2290,] 1.256475e-04 9.844389e-05 4.188342e-05
[2291,] 8.642877e-05 9.844479e-05 2.877438e-05
[2292,] 8.216928e-05 9.844398e-05 2.734842e-05
[2293,] 8.825355e-05 9.844400e-05 2.936258e-05
[2294,] 9.291824e-05 9.844363e-05 3.098470e-05
[2295,] 1.164818e-04 9.844566e-05 3.868975e-05
[2296,] 9.588566e-05 9.844408e-05 3.201789e-05
[2297,] 8.531442e-05 9.844397e-05 2.848671e-05
[2298,] 8.841438e-05 9.844413e-05 2.952135e-05
[2299,] 8.728542e-05 9.844415e-05 2.914430e-05
[2300,] 1.310406e-04 9.844389e-05 4.367598e-05
[2301,] 1.080083e-04 9.844501e-05 3.598758e-05
[2302,] 7.367918e-05 9.844364e-05 2.454963e-05
[2303,] 1.044662e-04 9.844370e-05 3.485654e-05
[2304,] 8.602563e-05 9.844371e-05 2.869818e-05
[2305,] 8.100541e-05 9.844511e-05 2.707188e-05
[2306,] 9.109618e-05 9.844392e-05 3.035126e-05
[2307,] 1.242056e-04 9.844544e-05 4.126584e-05
[2308,] 9.038457e-05 9.844513e-05 3.011257e-05
[2309,] 1.040465e-04 9.844495e-05 3.463518e-05
[2310,] 8.240824e-05 9.844517e-05 2.746908e-05
[2311,] 9.615188e-05 9.844499e-05 3.204351e-05
[2312,] 6.699680e-05 9.844526e-05 2.231575e-05
[2313,] 1.085372e-04 9.844578e-05 3.608091e-05
[2314,] 6.879024e-05 9.844392e-05 2.294471e-05
[2315,] 6.994982e-05 9.844401e-05 2.333548e-05
[2316,] 1.065824e-04 9.844499e-05 3.552209e-05
[2317,] 1.038178e-04 9.844495e-05 3.455900e-05
[2318,] 9.339192e-05 9.844400e-05 3.111495e-05
[2319,] 1.086229e-04 9.844477e-05 3.614507e-05
[2320,] 1.033885e-04 9.844483e-05 3.442776e-05
[2321,] 6.590617e-05 9.844374e-05 2.196602e-05
[2322,] 1.528723e-04 9.844350e-05 5.094502e-05
[2323,] 6.584776e-05 9.844344e-05 2.194853e-05
[2324,] 9.215410e-05 9.844533e-05 3.068163e-05
[2325,] 7.453591e-05 9.844347e-05 2.483703e-05
[2326,] 8.491855e-05 9.844540e-05 2.830750e-05
[2327,] 1.442298e-04 9.844366e-05 4.813407e-05
[2328,] 6.848330e-05 9.844364e-05 2.282533e-05
[2329,] 7.151489e-05 9.844381e-05 2.385859e-05
[2330,] 6.669615e-05 9.844388e-05 2.223247e-05
[2331,] 1.117378e-04 9.844517e-05 3.733512e-05
[2332,] 1.030030e-04 9.844444e-05 3.431776e-05
[2333,] 1.008734e-04 9.844415e-05 3.365436e-05
[2334,] 1.043558e-04 9.844444e-05 3.476639e-05
[2335,] 1.130165e-04 9.844557e-05 3.779390e-05
[2336,] 1.345775e-04 9.844338e-05 4.486639e-05
[2337,] 1.136600e-04 9.844562e-05 3.801194e-05
[2338,] 6.701043e-05 9.844390e-05 2.233554e-05
[2339,] 6.830526e-05 9.844368e-05 2.276446e-05
[2340,] 9.277474e-05 9.844397e-05 3.091362e-05
[2341,] 1.588508e-04 9.844438e-05 5.303452e-05
[2342,] 6.802532e-05 9.844378e-05 2.267094e-05
[2343,] 8.491244e-05 9.844518e-05 2.828473e-05
[2344,] 6.709166e-05 9.844391e-05 2.236214e-05
[2345,] 1.312665e-04 9.844397e-05 4.374130e-05
[2346,] 8.570026e-05 9.844514e-05 2.855250e-05
[2347,] 1.344899e-04 9.844399e-05 4.480515e-05
[2348,] 1.586417e-04 9.844422e-05 5.282796e-05
[2349,] 6.640779e-05 9.844391e-05 2.213500e-05
[2350,] 9.561575e-05 9.844542e-05 3.182973e-05
[2351,] 1.576985e-04 9.844389e-05 5.260251e-05
[2352,] 1.567695e-04 9.844438e-05 5.234597e-05
[2353,] 9.212058e-05 9.844518e-05 3.068091e-05
[2354,] 1.505702e-04 9.844424e-05 5.027288e-05
[2355,] 1.601035e-04 9.844426e-05 5.329444e-05
[2356,] 8.563530e-05 1.558447e-04 6.384424e-05
[2357,] 1.352646e-04 9.844427e-05 4.516329e-05
[2358,] 8.800914e-05 9.844517e-05 2.931474e-05
[2359,] 7.546944e-05 9.844363e-05 2.513477e-05
[2360,] 9.656451e-05 9.844528e-05 3.221402e-05
[2361,] 6.843950e-05 9.844443e-05 2.281605e-05
[2362,] 8.536159e-05 9.844385e-05 2.844842e-05
[2363,] 8.825542e-05 9.844399e-05 2.940600e-05
[2364,] 7.496195e-05 9.844402e-05 2.498766e-05
[2365,] 6.557419e-05 9.844468e-05 2.186238e-05
[2366,] 8.078486e-05 9.844504e-05 2.693358e-05
[2367,] 8.397464e-05 9.844395e-05 2.799795e-05
[2368,] 6.845640e-05 9.844560e-05 2.283742e-05
[2369,] 6.867859e-05 9.844418e-05 2.290995e-05
[2370,] 6.985367e-05 9.844419e-05 2.328396e-05
[2371,] 7.913358e-05 1.319819e-04 2.640604e-05
[2372,] 6.955718e-05 9.844387e-05 2.318445e-05
[2373,] 8.389470e-05 9.844567e-05 2.798466e-05
[2374,] 3.700563e-04 9.844664e-05 1.169677e-04
[2375,] 4.334904e-04 9.844655e-05 1.337373e-04
[2376,] 4.655801e-04 9.844556e-05 1.304239e-04
[2377,] 2.649097e-04 9.844350e-05 8.840503e-05
[2378,] 2.560598e-04 9.844347e-05 8.541743e-05
[2379,] 9.518268e-05 9.844537e-05 3.174110e-05
[2380,] 2.419586e-04 9.844367e-05 8.084338e-05
[2381,] 2.357738e-04 9.844371e-05 7.879177e-05
[2382,] 6.578983e-04 9.844451e-05 1.861238e-04
[2383,] 4.505003e-04 9.844447e-05 1.361179e-04
[2384,] 6.354952e-04 9.844491e-05 1.868037e-04
[2385,] 4.280591e-04 9.844463e-05 1.305582e-04
[2386,] 3.838793e-04 9.844472e-05 1.193348e-04
[2387,] 4.291174e-04 9.844471e-05 1.310055e-04
[2388,] 6.313813e-04 9.844501e-05 1.857134e-04
[2389,] 6.880376e-05 9.844537e-05 2.291490e-05
[2390,] 4.574966e-04 9.844448e-05 1.380939e-04
[2391,] 4.242576e-04 9.844521e-05 1.288288e-04
[2392,] 6.424914e-04 9.844448e-05 1.836721e-04
[2393,] 6.025950e-04 9.844448e-05 1.742883e-04
[2394,] 4.300086e-04 9.844512e-05 1.310787e-04
[2395,] 8.825103e-05 9.844537e-05 2.943743e-05
[2396,] 7.025025e-05 9.844538e-05 2.339241e-05
[2397,] 3.562366e-04 9.844474e-05 1.128152e-04
[2398,] 6.794554e-05 9.844397e-05 2.264364e-05
[2399,] 7.563583e-05 9.844537e-05 2.521627e-05
[2400,] 9.777710e-05 9.844365e-05 3.260420e-05
[2401,] 2.598651e-04 9.844510e-05 8.086064e-05
[2402,] 8.768340e-05 9.844536e-05 2.923009e-05
[2403,] 8.596292e-05 9.844537e-05 2.865638e-05
[2404,] 6.709368e-05 9.844460e-05 2.237354e-05
[2405,] 1.014911e-04 9.844480e-05 3.378942e-05
[2406,] 1.008573e-04 9.844517e-05 3.357212e-05
[2407,] 9.490756e-05 9.844436e-05 3.161519e-05
[2408,] 9.348438e-05 9.844449e-05 3.114847e-05
[2409,] 9.962447e-05 9.844402e-05 3.318489e-05
[2410,] 9.427403e-05 9.844429e-05 3.142342e-05
[2411,] 8.304234e-05 9.844466e-05 2.769224e-05
[2412,] 2.304942e-04 9.844427e-05 7.182375e-05
[2413,] 9.594730e-05 9.844523e-05 3.198251e-05
[2414,] 1.105665e-04 9.844408e-05 3.687550e-05
[2415,] 2.247128e-04 9.844483e-05 7.452183e-05
[2416,] 9.457739e-05 9.844453e-05 3.150583e-05
[2417,] 1.055184e-04 9.844538e-05 3.518677e-05
[2418,] 8.096103e-05 9.844407e-05 2.696661e-05
[2419,] 8.945716e-05 9.844976e-05 3.722647e-05
[2420,] 7.841913e-05 9.844399e-05 2.612793e-05
[2421,] 1.142835e-04 9.844474e-05 3.811284e-05
[2422,] 7.231202e-05 9.844559e-05 2.412417e-05
[2423,] 8.051430e-05 9.844401e-05 2.682274e-05
[2424,] 9.018154e-05 9.844930e-05 3.338601e-05
[2425,] 8.966955e-05 5.110824e-04 2.041344e-04
[2426,] 8.788113e-05 9.844993e-05 3.833669e-05
[2427,] 8.755234e-05 9.844665e-05 2.907768e-05
[2428,] 8.725123e-05 9.844702e-05 2.897498e-05
[2429,] 9.368598e-05 1.281580e-04 6.445013e-05
[2430,] 8.858075e-05 9.844561e-05 2.944010e-05
[2431,] 1.355992e-04 9.844870e-05 4.481937e-05
[2432,] 9.784987e-05 9.844655e-05 3.266341e-05
[2433,] 8.552142e-05 1.936267e-04 2.923341e-05
[2434,] 7.934731e-05 9.844530e-05 2.646684e-05
[2435,] 6.616939e-05 9.844387e-05 2.206182e-05
[2436,] 9.466096e-05 9.844390e-05 3.156642e-05
[2437,] 7.764074e-05 9.844460e-05 2.582926e-05
[2438,] 6.883632e-05 9.844508e-05 2.294644e-05
[2439,] 7.393518e-05 9.844414e-05 2.461771e-05
[2440,] 7.149151e-05 9.844456e-05 2.380022e-05
[2441,] 7.724165e-05 9.844467e-05 2.573477e-05
[2442,] 7.686678e-05 9.844467e-05 2.561058e-05
[2443,] 9.873320e-05 9.844501e-05 3.279663e-05
[2444,] 9.680796e-05 9.844545e-05 3.214633e-05
[2445,] 1.100860e-04 9.844405e-05 3.669431e-05
[2446,] 7.712792e-05 9.844459e-05 2.570059e-05
[2447,] 7.642747e-05 9.844466e-05 2.546552e-05
[2448,] 9.962662e-05 9.844476e-05 3.310123e-05
[2449,] 7.758892e-05 9.844457e-05 2.585073e-05
[2450,] 1.106646e-04 9.844405e-05 3.688466e-05
[2451,] 9.892286e-05 9.844513e-05 3.285508e-05
[2452,] 9.748129e-05 9.844537e-05 3.237105e-05
[2453,] 9.873861e-05 9.844535e-05 3.278705e-05
[2454,] 9.868098e-05 1.470614e-04 3.296010e-05
[2455,] 7.629829e-05 9.844444e-05 2.539320e-05
[2456,] 7.720331e-05 9.844461e-05 2.572207e-05
[2457,] 7.662276e-05 9.844486e-05 2.552774e-05
[2458,] 7.671957e-05 9.844569e-05 2.554965e-05
[2459,] 6.781743e-05 9.844534e-05 2.262164e-05
[2460,] 7.753825e-05 9.844453e-05 2.583710e-05
[2461,] 7.795548e-05 9.844450e-05 2.597531e-05
[2462,] 6.825778e-05 9.844543e-05 2.277108e-05
[2463,] 1.009824e-04 9.844460e-05 3.355620e-05
[2464,] 9.882480e-05 9.844511e-05 3.282322e-05
[2465,] 9.428189e-05 9.844504e-05 3.132383e-05
[2466,] 9.688466e-05 9.844490e-05 3.218898e-05
[2467,] 1.102587e-04 9.844397e-05 3.674139e-05
[2468,] 9.719400e-05 9.844843e-05 3.246323e-05
[2469,] 1.041052e-04 9.844453e-05 3.476989e-05
[2470,] 1.001724e-04 9.844403e-05 3.339501e-05
[2471,] 8.518397e-05 9.844470e-05 2.844021e-05
[2472,] 7.407976e-05 9.844646e-05 3.154654e-05
[2473,] 9.168344e-05 9.844411e-05 3.057049e-05
[2474,] 7.735838e-05 9.844491e-05 2.583215e-05
[2475,] 8.920344e-05 1.684382e-04 5.382043e-05
[2476,] 2.059683e-04 9.844570e-05 1.524009e-04
[2477,] 2.040177e-04 9.844665e-05 2.227498e-04
[2478,] 6.614711e-05 9.844335e-05 2.204877e-05
[2479,] 7.555464e-05 9.844414e-05 2.518672e-05
[2480,] 8.230031e-05 9.844562e-05 2.745613e-05
[2481,] 7.823437e-05 9.844555e-05 2.609086e-05
[2482,] 8.716332e-05 1.400637e-03 4.686329e-04
[2483,] 1.017899e-04 9.844515e-05 3.393745e-05
[2484,] 7.882770e-05 9.844545e-05 2.628680e-05
[2485,] 6.299858e-04 1.749576e-04 3.473843e-03
[2486,] 7.865173e-05 9.844564e-05 2.623140e-05
[2487,] 7.865363e-05 9.844569e-05 2.623269e-05
[2488,] 3.390795e-04 9.844590e-05 3.237498e-04
[2489,] 3.116064e-04 9.844589e-05 2.940123e-04
[2490,] 7.415937e-05 9.844415e-05 3.298939e-05
[2491,] 8.409141e-05 1.949467e-03 4.132956e-04
[2492,] 8.416932e-05 1.107299e-04 3.064197e-05
[2493,] 7.879468e-05 9.844568e-05 2.628004e-05
[2494,] 2.998739e-04 9.844349e-05 1.079231e-04
[2495,] 8.415875e-05 1.187893e-03 2.717657e-04
[2496,] 5.883291e-04 9.844687e-05 1.224043e-03
[2497,] 7.916345e-05 9.844561e-05 2.640311e-05
[2498,] 7.167846e-05 9.844342e-05 2.388533e-05
[2499,] 8.482343e-05 9.844652e-05 2.824967e-05
[2500,] 8.409408e-05 1.138380e-03 2.157834e-04
[2501,] 8.374193e-05 9.909140e-05 3.343135e-05
[2502,] 2.820753e-03 9.844630e-05 4.800498e-03
[2503,] 3.035670e-03 9.844607e-05 4.725792e-03
[2504,] 8.429102e-05 1.284523e-03 2.271410e-04
[2505,] 3.227133e-03 9.844609e-05 5.072843e-03
[2506,] 8.430195e-05 1.139366e-03 2.047537e-04
[2507,] 3.124001e-03 9.844614e-05 5.006946e-03
[2508,] 2.896006e-03 9.844612e-05 4.604937e-03
[2509,] 3.104102e-03 9.844606e-05 4.816004e-03
[2510,] 3.369331e-03 9.844617e-05 5.467255e-03
[2511,] 8.751874e-05 9.844557e-05 2.920438e-05
[2512,] 2.216296e-03 9.844697e-05 5.250951e-03
[2513,] 2.992891e-03 9.844625e-05 5.010826e-03
[2514,] 3.099928e-03 9.844614e-05 4.981574e-03
[2515,] 9.930232e-04 9.844527e-05 6.879318e-04
[2516,] 2.528225e-03 9.844570e-05 3.380119e-03
[2517,] 8.550979e-05 1.109549e-03 1.724350e-04
[2518,] 8.543386e-05 8.810731e-04 1.438309e-04
[2519,] 8.557260e-05 9.672997e-04 1.531296e-04
[2520,] 8.633858e-05 1.012589e-04 2.881595e-05
[2521,] 3.404758e-03 9.844596e-05 5.087183e-03
[2522,] 6.855137e-05 9.844339e-05 2.284476e-05
[2523,] 1.957323e-03 9.844656e-05 3.971318e-03
[2524,] 6.760707e-05 9.844367e-05 2.252703e-05
[2525,] 8.312999e-05 9.844568e-05 2.773640e-05
[2526,] 2.603311e-03 9.844640e-05 5.040441e-03
[2527,] 7.909295e-05 9.844617e-05 2.642246e-05
[2528,] 4.930419e-04 9.844351e-05 1.770743e-04
[2529,] 4.788863e-04 9.844350e-05 1.701346e-04
[2530,] 4.200824e-03 9.844614e-05 6.760344e-03
[2531,] 8.379822e-05 1.271052e-04 3.584317e-05
[2532,] 4.879795e-04 9.844351e-05 1.754469e-04
[2533,] 5.172095e-04 9.844347e-05 1.686939e-04
[2534,] 6.919203e-05 9.844333e-05 2.306515e-05
[2535,] 5.032342e-04 9.844348e-05 1.692734e-04
[2536,] 8.510553e-05 9.642127e-04 1.585227e-04
[2537,] 8.379008e-05 1.373588e-04 3.853421e-05
[2538,] 8.386585e-05 1.349205e-04 3.751597e-05
[2539,] 2.296763e-03 9.844646e-05 4.518400e-03
[2540,] 7.016633e-05 9.844369e-05 2.337335e-05
[2541,] 7.102731e-05 9.844336e-05 2.368064e-05
[2542,] 8.523623e-05 9.844566e-05 2.844260e-05
[2543,] 5.271975e-04 9.844347e-05 1.719240e-04
[2544,] 8.351369e-05 9.844571e-05 2.786563e-05
[2545,] 2.717267e-03 9.844639e-05 5.229637e-03
[2546,] 2.145461e-03 9.844643e-05 4.159727e-03
[2547,] 5.789265e-04 9.844349e-05 1.934806e-04
[2548,] 8.403282e-05 9.844572e-05 2.804029e-05
[2549,] 8.487538e-05 9.844568e-05 2.832189e-05
[2550,] 8.555395e-05 9.525548e-04 1.504390e-04
[2551,] 4.230172e-03 9.844626e-05 7.195148e-03
[2552,] 8.532217e-05 9.604434e-04 1.546718e-04
[2553,] 2.437336e-03 9.844646e-05 4.810953e-03
[2554,] 1.009222e-03 9.844509e-05 6.056260e-04
[2555,] 8.466181e-05 9.844568e-05 2.825033e-05
[2556,] 2.928612e-03 9.844643e-05 5.758328e-03
[2557,] 7.009443e-05 9.844374e-05 2.334840e-05
[2558,] 8.487368e-05 9.844574e-05 2.832314e-05
[2559,] 2.301300e-03 9.844642e-05 4.450817e-03
[2560,] 6.961127e-05 9.844376e-05 2.318751e-05
[2561,] 2.506377e-03 9.844647e-05 4.972366e-03
[2562,] 3.892287e-04 9.844367e-05 1.604106e-04
[2563,] 8.616761e-05 9.912427e-05 2.875803e-05
[2564,] 8.654450e-05 9.327927e-04 1.375364e-04
[2565,] 8.220906e-05 9.844551e-05 2.743192e-05
[2566,] 8.226126e-05 9.844541e-05 2.744748e-05
[2567,] 2.832903e-03 9.844602e-05 4.676110e-03
[2568,] 4.035095e-03 9.844607e-05 6.838368e-03
[2569,] 8.634226e-05 9.543790e-04 1.421491e-04
[2570,] 3.447548e-04 9.844459e-05 2.740552e-04
[2571,] 3.178846e-03 9.844614e-05 5.551690e-03
[2572,] 8.542324e-05 9.844572e-05 2.850691e-05
[2573,] 3.610341e-04 9.844359e-05 1.322578e-04
[2574,] 8.576943e-05 9.327927e-04 1.458122e-04
[2575,] 8.654409e-05 9.869601e-04 1.438730e-04
[2576,] 3.016460e-03 9.844638e-05 5.829546e-03
[2577,] 2.929458e-03 9.844622e-05 5.256829e-03
[2578,] 6.920617e-05 9.844345e-05 2.305994e-05
[2579,] 3.343616e-03 9.844639e-05 6.487698e-03
[2580,] 7.237429e-05 9.844342e-05 2.411462e-05
[2581,] 7.766798e-05 1.910701e-04 4.872593e-05
[2582,] 4.619324e-03 9.844602e-05 7.097265e-03
[2583,] 1.557911e-04 9.844480e-05 5.353526e-05
[2584,] 4.377710e-03 9.844622e-05 7.983392e-03
[2585,] 4.195909e-03 9.844581e-05 5.901215e-03
[2586,] 4.246043e-03 9.844582e-05 5.979526e-03
[2587,] 8.258238e-05 1.062352e-04 2.755527e-05
[2588,] 6.480828e-05 9.844333e-05 2.160281e-05
[2589,] 9.216637e-05 7.973123e-04 1.077440e-04
[2590,] 2.171043e-03 9.844627e-05 4.001897e-03
[2591,] 3.122690e-03 9.844607e-05 5.316806e-03
[2592,] 6.771830e-05 9.844335e-05 2.256946e-05
[2593,] 3.702755e-03 9.844638e-05 7.170343e-03
[2594,] 5.862459e-03 9.844591e-05 8.558471e-03
[2595,] 9.310769e-05 1.033355e-03 1.140019e-04
[2596,] 8.259302e-05 9.844571e-05 2.755641e-05
[2597,] 3.478081e-03 9.844653e-05 7.135158e-03
[2598,] 8.224092e-05 9.964572e-05 2.743802e-05
[2599,] 9.250644e-05 1.638807e-03 1.686776e-04
[2600,] 1.058454e-04 1.004532e-03 8.212707e-05
[2601,] 8.896054e-05 9.844530e-05 2.965097e-05
[2602,] 6.800503e-05 9.844334e-05 2.266627e-05
[2603,] 1.818342e-03 9.844524e-05 1.269724e-03
[2604,] 8.982131e-05 1.134870e-04 5.098341e-05
[2605,] 8.149302e-05 1.000719e-04 2.718730e-05
[2606,] 6.596167e-05 9.844386e-05 2.198685e-05
[2607,] 9.549738e-05 1.039449e-03 1.064272e-04
[2608,] 9.400876e-05 1.087899e-03 1.149213e-04
[2609,] 9.462945e-05 1.041844e-03 1.093115e-04
[2610,] 8.200313e-05 9.844574e-05 2.735919e-05
[2611,] 4.244507e-03 9.844621e-05 7.697035e-03
[2612,] 9.518580e-05 1.055449e-03 1.085947e-04
[2613,] 9.184645e-05 1.751834e-03 1.822474e-04
[2614,] 3.485661e-03 9.844605e-05 5.879388e-03
[2615,] 9.334426e-05 1.100306e-03 1.185370e-04
[2616,] 6.814633e-05 9.844376e-05 2.270180e-05
[2617,] 8.234890e-05 1.045163e-04 2.747670e-05
[2618,] 9.723689e-05 1.400763e-04 6.729277e-05
[2619,] 2.039765e-04 9.844486e-05 7.888343e-05
[2620,] 1.995818e-04 9.844485e-05 7.701123e-05
[2621,] 4.811313e-03 9.844602e-05 8.074595e-03
[2622,] 6.860252e-05 9.844374e-05 2.285221e-05
[2623,] 1.905427e-03 9.844498e-05 1.045028e-03
[2624,] 6.917849e-05 9.844386e-05 2.304196e-05
[2625,] 8.295324e-05 1.003421e-04 2.767918e-05
[2626,] 4.416588e-03 9.844612e-05 7.725403e-03
[2627,] 2.027075e-04 9.844484e-05 7.639679e-05
[2628,] 8.381578e-05 9.844566e-05 2.796517e-05
[2629,] 9.237436e-05 1.644645e-03 1.699455e-04
[2630,] 6.895769e-05 9.844382e-05 2.296946e-05
[2631,] 6.784884e-05 9.844383e-05 2.260210e-05
[2632,] 6.741717e-05 9.844361e-05 2.246191e-05
[2633,] 9.138682e-05 9.844441e-05 2.942017e-05
[2634,] 1.106652e-04 9.844564e-05 3.694757e-05
[2635,] 6.556005e-05 9.844390e-05 2.185308e-05
[2636,] 6.739965e-05 9.844360e-05 2.245632e-05
[2637,] 3.781902e-04 9.844343e-05 1.149665e-04
[2638,] 8.432166e-05 9.935004e-05 2.813829e-05
[2639,] 9.478063e-05 1.037775e-03 1.085151e-04
[2640,] 9.376816e-05 1.794871e-03 1.734611e-04
[2641,] 7.211549e-05 9.844353e-05 2.402346e-05
[2642,] 6.767161e-05 9.844333e-05 2.255516e-05
[2643,] 2.563546e-03 9.844661e-05 5.358853e-03
[2644,] 2.284416e-03 9.844666e-05 4.858212e-03
[2645,] 9.648957e-05 1.574032e-04 7.202834e-05
[2646,] 9.972135e-04 9.844493e-05 5.187663e-04
[2647,] 3.562354e-03 9.844620e-05 5.888677e-03
[2648,] 2.545921e-03 9.844620e-05 4.537859e-03
[2649,] 9.488635e-05 9.633282e-04 1.023521e-04
[2650,] 2.523969e-03 9.844621e-05 4.514840e-03
[2651,] 6.683241e-05 9.844368e-05 2.226712e-05
[2652,] 8.182504e-05 9.844443e-05 2.728223e-05
[2653,] 8.136802e-05 1.068363e-04 2.714682e-05
[2654,] 9.340504e-05 1.014351e-03 1.113687e-04
[2655,] 8.377624e-05 9.844574e-05 2.795459e-05
[2656,] 9.479720e-05 1.106055e-03 1.135234e-04
[2657,] 6.740609e-05 9.844338e-05 2.246407e-05
[2658,] 6.782553e-05 9.844334e-05 2.260609e-05
[2659,] 9.514215e-05 1.042483e-03 1.073075e-04
[2660,] 9.490711e-05 1.096864e-03 1.124376e-04
[2661,] 9.489974e-05 1.077876e-03 1.110297e-04
[2662,] 9.634894e-05 1.332850e-04 6.036772e-05
[2663,] 8.501250e-05 1.004306e-04 2.837126e-05
[2664,] 8.356652e-05 1.113705e-04 2.788796e-05
[2665,] 9.438824e-05 1.103519e-04 3.148994e-05
[2666,] 9.423516e-05 9.587782e-04 1.147745e-04
[2667,] 6.703034e-05 9.844349e-05 2.233617e-05
[2668,] 8.101460e-05 1.031863e-04 2.702763e-05
[2669,] 9.253357e-05 1.038900e-03 1.165764e-04
[2670,] 9.241987e-05 1.101743e-03 1.225153e-04
[2671,] 3.567401e-04 9.844356e-05 1.417423e-04
[2672,] 4.306223e-03 9.844637e-05 8.338719e-03
[2673,] 6.593141e-05 9.844393e-05 2.196806e-05
[2674,] 6.579730e-05 9.844396e-05 2.192361e-05
[2675,] 6.964314e-05 9.844334e-05 2.321116e-05
[2676,] 4.436393e-03 9.844663e-05 9.536058e-03
[2677,] 9.424504e-05 9.909401e-04 1.060681e-04
[2678,] 9.338424e-05 1.116353e-03 1.195778e-04
[2679,] 9.433790e-05 1.144299e-03 1.179083e-04
[2680,] 3.948631e-04 9.844348e-05 9.135626e-05
[2681,] 7.832714e-03 9.844558e-05 9.883046e-03
[2682,] 8.362872e-05 1.020366e-04 2.790603e-05
[2683,] 8.533714e-05 9.844496e-05 2.844120e-05
[2684,] 6.856542e-05 9.844383e-05 2.283849e-05
[2685,] 1.605462e-03 9.844534e-05 1.211178e-03
[2686,] 9.367604e-05 1.049945e-03 1.130561e-04
[2687,] 3.410132e-04 9.844344e-05 9.667229e-05
[2688,] 6.747779e-05 9.844339e-05 2.248746e-05
[2689,] 6.828386e-05 9.844432e-05 2.274018e-05
[2690,] 4.697476e-03 9.844625e-05 8.707325e-03
[2691,] 6.761014e-05 9.844446e-05 2.251637e-05
[2692,] 8.301523e-05 1.027878e-04 2.770022e-05
[2693,] 6.637738e-05 9.844439e-05 2.211084e-05
[2694,] 6.753205e-05 9.844436e-05 2.249164e-05
[2695,] 9.118120e-05 2.409737e-03 2.668680e-04
[2696,] 8.287984e-05 1.115512e-04 2.765609e-05
[2697,] 3.899426e-03 9.844599e-05 6.418164e-03
[2698,] 3.201329e-03 9.844606e-05 5.437184e-03
[2699,] 1.024658e-04 9.844513e-05 3.415425e-05
[2700,] 8.271690e-05 1.080863e-04 2.760091e-05
[2701,] 6.744747e-05 9.844370e-05 2.247051e-05
[2702,] 8.388344e-05 9.844573e-05 2.799043e-05
[2703,] 3.013735e-03 9.844584e-05 4.633292e-03
[2704,] 8.076258e-05 1.315516e-04 2.818071e-05
[2705,] 4.433407e-03 9.844616e-05 7.898465e-03
[2706,] 1.976301e-03 9.844537e-05 1.529847e-03
[2707,] 7.103866e-05 9.844504e-05 2.364030e-05
[2708,] 9.241340e-05 1.164087e-03 1.278313e-04
[2709,] 8.381558e-05 1.001581e-04 2.796868e-05
[2710,] 6.689351e-05 9.844383e-05 2.228541e-05
[2711,] 9.208120e-05 1.058121e-03 1.201601e-04
[2712,] 9.263529e-05 1.052905e-04 3.090176e-05
[2713,] 2.974248e-04 9.844344e-05 8.583662e-05
[2714,] 8.381878e-05 1.067219e-04 2.797096e-05
[2715,] 6.711139e-05 9.844438e-05 2.235276e-05
[2716,] 8.119969e-05 1.403146e-04 2.867469e-05
[2717,] 3.991355e-03 9.844585e-05 6.197542e-03
[2718,] 9.345605e-05 1.051743e-03 1.140441e-04
[2719,] 8.247054e-05 9.844552e-05 2.750769e-05
[2720,] 9.382618e-05 1.277676e-03 1.306949e-04
[2721,] 2.618674e-03 9.844603e-05 4.367264e-03
[2722,] 2.783413e-03 9.844616e-05 4.912433e-03
[2723,] 9.291319e-05 1.039664e-03 1.151043e-04
[2724,] 2.252856e-03 9.844610e-05 3.850812e-03
[2725,] 8.452690e-05 9.844546e-05 2.819371e-05
[2726,] 6.550774e-05 9.844395e-05 2.183687e-05
[2727,] 9.047836e-05 1.998374e-03 2.357419e-04
[2728,] 8.913979e-05 1.926783e-03 2.447016e-04
[2729,] 3.634885e-04 9.844352e-05 7.979197e-05
[2730,] 9.329022e-05 1.042936e-03 1.139238e-04
[2731,] 6.677211e-05 9.844351e-05 2.224994e-05
[2732,] 8.362187e-05 9.968172e-05 2.790368e-05
[2733,] 8.361255e-05 9.844575e-05 2.790005e-05
[2734,] 8.320844e-05 1.001814e-04 2.776483e-05
[2735,] 3.963369e-04 9.844348e-05 9.057328e-05
[2736,] 9.315112e-05 1.097528e-04 3.107538e-05
[2737,] 8.344905e-05 1.015456e-04 2.784543e-05
[2738,] 9.079208e-05 2.139794e-03 2.466730e-04
[2739,] 2.176542e-03 9.844598e-05 3.510805e-03
[2740,] 1.954842e-03 9.844547e-05 2.506192e-03
[2741,] 3.667143e-03 9.844585e-05 5.215101e-03
[2742,] 2.290282e-03 9.844592e-05 3.603233e-03
[2743,] 1.149122e-03 9.844521e-05 7.832262e-04
[2744,] 3.116444e-03 9.844594e-05 4.973934e-03
[2745,] 1.026915e-04 9.844513e-05 3.422940e-05
[2746,] 9.006627e-04 9.844521e-05 6.072721e-04
[2747,] 9.280418e-05 1.146104e-03 1.245123e-04
[2748,] 8.384162e-05 1.034716e-04 2.797536e-05
[2749,] 3.445296e-03 9.844628e-05 6.321200e-03
[2750,] 2.452557e-03 9.844687e-05 4.918103e-03
[2751,] 9.277324e-05 1.354696e-03 1.420919e-04
[2752,] 9.207038e-05 1.219560e-03 1.345614e-04
[2753,] 8.112810e-05 1.043521e-04 2.706438e-05
[2754,] 3.509523e-04 9.844347e-05 8.250366e-05
[2755,] 8.168008e-05 1.042990e-04 2.725021e-05
[2756,] 7.958221e-05 1.339933e-04 3.297701e-05
[2757,] 7.957068e-05 1.386770e-04 3.371067e-05
[2758,] 3.361937e-04 9.844353e-05 7.322531e-05
[2759,] 9.243846e-05 1.226742e-03 1.330791e-04
[2760,] 6.882395e-05 9.844353e-05 2.293008e-05
[2761,] 7.840028e-05 9.844547e-05 2.614443e-05
[2762,] 9.242808e-05 4.374999e-04 5.686056e-05
[2763,] 6.695107e-05 9.844350e-05 2.230963e-05
[2764,] 2.592682e-04 9.844347e-05 6.378451e-05
[2765,] 2.337346e-03 9.844610e-05 3.986138e-03
[2766,] 8.347409e-04 9.844496e-05 4.476652e-04
[2767,] 1.749287e-03 9.844602e-05 2.876474e-03
[2768,] 9.456788e-04 9.844668e-05 1.971465e-03
[2769,] 2.111641e-03 9.844627e-05 3.851728e-03
[2770,] 9.317111e-05 1.058121e-03 1.156815e-04
[2771,] 9.316709e-05 1.041047e-04 3.107962e-05
[2772,] 7.019915e-05 9.844352e-05 2.340914e-05
[2773,] 8.089371e-05 1.068753e-04 2.698568e-05
[2774,] 3.322770e-03 9.844624e-05 6.058104e-03
[2775,] 4.108430e-04 9.844350e-05 9.210597e-05
[2776,] 3.483260e-04 9.844348e-05 8.668849e-05
[2777,] 9.328168e-05 1.109240e-03 1.195051e-04
[2778,] 9.210726e-05 1.106200e-03 1.243682e-04
[2779,] 2.893437e-03 9.844646e-05 5.730585e-03
[2780,] 3.989639e-04 9.844345e-05 9.629679e-05
[2781,] 3.460594e-03 9.844642e-05 6.781251e-03
[2782,] 3.525978e-04 9.844361e-05 8.324157e-05
[2783,] 8.115228e-05 1.070576e-04 2.707282e-05
[2784,] 8.853402e-05 1.058510e-03 1.397755e-04
[2785,] 8.137329e-05 1.072123e-04 2.714726e-05
[2786,] 3.809667e-04 9.844348e-05 8.846963e-05
[2787,] 8.058981e-05 1.021438e-04 2.688101e-05
[2788,] 8.101791e-05 1.137446e-04 2.702827e-05
[2789,] 9.797438e-05 1.347512e-04 6.576405e-05
[2790,] 7.242523e-05 9.844498e-05 2.412648e-05
[2791,] 1.107663e-03 9.844498e-05 6.053349e-04
[2792,] 9.330063e-05 1.051474e-03 1.146353e-04
[2793,] 8.668999e-05 3.205514e-03 4.363995e-04
[2794,] 1.542413e-04 9.844925e-05 4.267822e-05
[2795,] 2.024342e-04 9.844378e-05 9.722071e-05
[2796,] 7.417928e-05 9.844342e-05 2.472773e-05
[2797,] 7.850526e-05 9.844536e-05 2.617179e-05
[2798,] 7.095746e-05 9.844341e-05 2.365220e-05
[2799,] 1.196124e-04 9.844359e-05 4.246504e-05
[2800,] 6.989754e-05 9.844341e-05 2.329890e-05
[2801,] 7.844667e-05 9.844537e-05 2.615199e-05
[2802,] 7.018388e-05 9.844341e-05 2.339432e-05
[2803,] 1.455396e-03 9.844489e-05 1.391397e-03
[2804,] 1.310084e-03 9.844477e-05 1.173997e-03
[2805,] 1.514065e-04 9.844360e-05 5.581462e-05
[2806,] 7.841823e-05 9.844538e-05 2.614232e-05
[2807,] 7.839887e-05 9.844535e-05 2.613535e-05
[2808,] 7.431383e-05 9.844342e-05 2.476650e-05
[2809,] 1.040925e-04 9.844359e-05 3.465138e-05
[2810,] 7.846664e-05 9.844537e-05 2.615876e-05
[2811,] 1.661739e-04 9.844356e-05 6.630336e-05
[2812,] 1.280842e-03 9.844476e-05 1.139960e-03
[2813,] 7.865062e-05 9.844535e-05 2.622061e-05
[2814,] 6.722665e-05 9.844344e-05 2.240615e-05
[2815,] 1.552163e-04 9.844361e-05 5.882087e-05
[2816,] 1.611322e-04 9.844367e-05 6.723099e-05
[2817,] 1.422199e-04 9.844366e-05 5.879385e-05
[2818,] 1.774192e-04 9.844371e-05 8.054554e-05
[2819,] 2.469085e-04 9.844369e-05 1.082220e-04
[2820,] 2.136011e-04 9.844365e-05 8.473503e-05
[2821,] 2.201445e-04 9.844364e-05 8.503416e-05
[2822,] 7.813804e-05 9.844531e-05 2.604498e-05
[2823,] 9.096804e-05 9.844345e-05 3.095060e-05
[2824,] 8.945416e-05 9.844339e-05 3.060814e-05
[2825,] 7.822279e-05 9.844528e-05 2.607276e-05
[2826,] 8.811813e-05 2.261177e-04 3.737912e-05
[2827,] 7.748585e-05 9.844528e-05 2.582844e-05
[2828,] 9.305219e-05 9.844539e-05 3.097793e-05
[2829,] 1.328455e-03 9.844445e-05 9.576092e-04
[2830,] 7.821012e-05 9.844531e-05 2.606824e-05
[2831,] 7.957768e-05 9.844352e-05 3.089479e-05
[2832,] 1.475011e-04 9.844392e-05 7.872979e-05
[2833,] 1.796171e-04 9.844381e-05 8.516486e-05
[2834,] 7.814333e-05 9.844532e-05 2.604663e-05
[2835,] 2.291411e-04 9.844394e-05 1.227162e-04
[2836,] 7.405155e-05 9.844376e-05 3.096311e-05
[2837,] 5.500734e-04 9.844470e-05 2.217271e-04
[2838,] 7.871585e-05 9.844523e-05 2.623675e-05
[2839,] 6.774213e-04 9.844480e-05 2.881763e-04
[2840,] 1.154720e-04 9.844438e-05 4.217144e-05
[2841,] 1.637357e-04 9.844436e-05 5.797874e-05
[2842,] 7.170871e-05 9.844362e-05 2.391689e-05
[2843,] 8.941753e-05 9.844399e-05 4.598454e-05
[2844,] 8.351378e-05 9.844498e-05 2.784009e-05
[2845,] 1.766063e-04 9.844352e-05 5.939900e-05
[2846,] 1.807459e-04 9.844455e-05 1.223091e-04
[2847,] 8.190360e-04 9.844433e-05 4.933026e-04
[2848,] 7.808277e-05 9.844541e-05 2.602746e-05
[2849,] 7.857167e-05 9.844497e-05 2.619198e-05
[2850,] 7.819404e-05 9.844497e-05 2.606548e-05
[2851,] 9.389520e-04 9.844403e-05 4.586085e-04
[2852,] 8.685140e-04 9.844412e-05 4.556830e-04
[2853,] 2.205409e-04 9.844419e-05 1.268287e-04
[2854,] 8.142506e-05 9.844397e-05 2.715628e-05
[2855,] 7.813834e-05 9.844536e-05 2.604550e-05
[2856,] 7.812974e-05 9.844503e-05 2.604188e-05
[2857,] 7.948950e-05 9.844497e-05 2.649835e-05
[2858,] 9.694581e-04 9.844395e-05 4.406692e-04
[2859,] 2.187976e-04 9.844405e-05 1.175309e-04
[2860,] 7.812131e-05 9.844497e-05 2.604110e-05
[2861,] 2.015953e-04 9.844401e-05 1.055554e-04
[2862,] 2.058569e-04 9.844392e-05 1.022578e-04
[2863,] 2.164154e-04 9.844392e-05 1.076947e-04
[2864,] 2.076514e-04 9.844411e-05 1.146630e-04
[2865,] 8.386811e-05 1.371757e-04 2.962503e-05
[2866,] 7.821343e-05 9.844497e-05 2.607201e-05
[2867,] 1.028818e-03 9.844400e-05 4.864389e-04
[2868,] 1.054490e-03 9.844399e-05 4.930470e-04
[2869,] 7.863809e-05 9.844338e-05 2.622123e-05
[2870,] 1.085016e-03 9.844402e-05 5.201870e-04
[2871,] 8.425556e-05 1.300656e-04 2.809614e-05
[2872,] 7.814162e-05 9.844497e-05 2.604781e-05
[2873,] 9.648146e-04 9.844399e-05 4.532472e-04
[2874,] 2.147417e-04 9.844409e-05 1.172996e-04
[2875,] 7.945939e-05 9.844353e-05 2.650425e-05
[2876,] 4.198573e-04 9.844470e-05 1.637948e-04
[2877,] 7.810453e-05 9.844542e-05 2.603526e-05
[2878,] 2.077682e-04 9.844414e-05 1.165157e-04
[2879,] 7.859377e-05 9.844533e-05 2.620212e-05
[2880,] 6.784978e-05 9.844348e-05 2.261713e-05
[2881,] 1.033063e-04 9.844484e-05 3.441133e-05
[2882,] 7.441721e-05 9.844663e-05 2.475985e-05
[2883,] 6.739092e-05 9.844478e-05 2.248148e-05
[2884,] 9.751811e-05 9.844486e-05 3.248459e-05
[2885,] 7.292285e-05 9.844608e-05 2.427434e-05
[2886,] 6.762092e-05 9.844480e-05 2.255930e-05
[2887,] 8.596516e-05 9.844512e-05 2.863602e-05
[2888,] 7.301165e-05 9.844572e-05 2.430623e-05
[2889,] 9.925913e-05 9.844484e-05 3.306556e-05
[2890,] 7.343119e-05 9.844556e-05 2.444559e-05
[2891,] 9.758696e-05 9.844480e-05 3.251557e-05
[2892,] 8.285816e-05 9.844454e-05 2.763268e-05
[2893,] 8.419450e-05 9.844521e-05 2.806235e-05
[2894,] 9.979396e-05 9.844486e-05 3.324001e-05
[2895,] 8.380457e-05 9.844519e-05 2.793323e-05
[2896,] 9.909831e-05 9.844487e-05 3.300832e-05
[2897,] 8.907582e-05 9.844413e-05 2.965478e-05
[2898,] 9.899593e-05 9.844487e-05 3.297435e-05
[2899,] 8.396934e-05 9.844430e-05 2.798625e-05
[2900,] 8.376849e-05 9.844419e-05 2.792165e-05
[2901,] 6.697105e-05 9.844384e-05 2.233488e-05
[2902,] 9.764823e-05 9.844480e-05 3.253333e-05
[2903,] 8.389265e-05 9.844539e-05 2.796012e-05
[2904,] 8.435479e-05 9.844449e-05 2.811002e-05
[2905,] 7.272399e-05 9.844563e-05 2.421194e-05
[2906,] 6.660883e-05 9.844357e-05 2.220871e-05
[2907,] 6.652610e-05 9.844428e-05 2.218501e-05
[2908,] 7.415248e-05 9.844601e-05 2.467707e-05
[2909,] 1.017572e-04 9.844482e-05 3.390407e-05
[2910,] 8.395270e-05 9.844553e-05 2.798274e-05
[2911,] 7.124379e-05 9.844478e-05 2.374145e-05
[2912,] 6.748450e-05 9.844363e-05 2.250382e-05
[2913,] 1.098789e-04 9.844536e-05 3.666333e-05
[2914,] 7.098813e-05 9.844337e-05 2.366574e-05
[2915,] 9.193164e-05 9.844556e-05 3.525765e-05
[2916,] 6.886311e-05 9.844334e-05 2.295555e-05
[2917,] 7.766702e-05 9.844599e-05 2.583410e-05
[2918,] 8.195927e-05 9.844841e-05 3.363224e-05
[2919,] 6.723653e-05 9.844356e-05 2.241136e-05
[2920,] 1.184783e-04 9.844511e-05 3.948291e-05
[2921,] 1.144442e-04 9.844535e-05 3.810077e-05
[2922,] 1.149486e-04 9.844512e-05 3.830644e-05
[2923,] 6.714202e-05 9.844355e-05 2.238010e-05
[2924,] 6.728110e-05 9.844354e-05 2.242684e-05
[2925,] 6.771407e-05 9.844389e-05 2.257785e-05
[2926,] 7.646510e-05 9.844429e-05 2.546425e-05
[2927,] 6.746334e-05 9.844389e-05 2.249240e-05
[2928,] 7.415000e-05 9.844423e-05 2.469847e-05
[2929,] 7.460339e-05 9.844422e-05 2.484904e-05
[2930,] 7.073598e-05 9.844440e-05 2.356045e-05
[2931,] 9.625248e-05 9.844539e-05 3.206788e-05
[2932,] 9.931551e-05 9.844537e-05 3.307847e-05
[2933,] 9.882970e-05 9.844534e-05 3.291932e-05
[2934,] 7.323664e-05 9.844411e-05 2.439864e-05
[2935,] 6.829557e-05 9.844380e-05 2.275791e-05
[2936,] 9.692760e-05 9.844515e-05 3.227708e-05
[2937,] 7.451281e-05 9.844407e-05 2.480866e-05
[2938,] 8.730032e-05 9.844337e-05 2.908836e-05
[2939,] 9.170997e-05 9.844417e-05 3.051969e-05
[2940,] 7.878816e-05 9.844415e-05 2.622730e-05
[2941,] 7.016659e-05 9.844560e-05 2.335888e-05
[2942,] 8.071846e-05 9.844337e-05 2.689388e-05
[2943,] 8.150325e-05 9.844383e-05 2.713773e-05
[2944,] 7.897466e-05 9.844338e-05 2.633035e-05
[2945,] 7.942529e-05 9.844351e-05 2.649388e-05
[2946,] 8.040979e-05 9.844346e-05 2.681913e-05
[2947,] 8.043708e-05 9.844366e-05 2.678337e-05
[2948,] 8.041616e-05 9.844473e-05 2.674700e-05
[2949,] 7.949381e-05 9.844378e-05 2.646564e-05
[2950,] 8.105121e-05 9.844431e-05 2.696947e-05
[2951,] 9.377725e-05 9.844510e-05 3.125631e-05
[2952,] 8.062992e-05 9.844551e-05 2.680210e-05
[2953,] 9.519572e-05 9.844537e-05 3.172923e-05
[2954,] 7.847919e-05 9.844544e-05 2.609375e-05
[2955,] 7.521361e-05 9.844542e-05 2.501732e-05
[2956,] 7.752357e-05 9.844424e-05 2.580106e-05
[2957,] 7.324442e-05 9.844592e-05 2.436737e-05
[2958,] 7.721432e-05 9.844366e-05 2.571431e-05
[2959,] 8.156500e-05 9.844539e-05 2.718724e-05
[2960,] 7.749849e-05 9.844371e-05 2.580619e-05
[2961,] 8.195207e-05 9.844390e-05 2.727694e-05
[2962,] 8.097612e-05 9.844345e-05 2.697346e-05
[2963,] 7.669505e-05 9.844357e-05 2.555119e-05
[2964,] 7.261690e-05 9.844855e-05 2.426191e-05
[2965,] 7.957482e-05 9.844537e-05 2.659198e-05
[2966,] 8.154484e-05 9.844539e-05 2.725524e-05
[2967,] 6.631875e-05 9.844580e-05 2.210920e-05
[2968,] 7.855422e-05 9.844680e-05 2.609488e-05
[2969,] 8.320129e-05 9.844530e-05 2.772631e-05
[2970,] 7.298754e-05 9.844695e-05 2.430416e-05
[2971,] 7.417403e-05 9.844431e-05 2.473017e-05
[2972,] 7.256983e-05 9.844827e-05 2.417477e-05
[2973,] 8.085149e-05 9.844384e-05 2.696574e-05
[2974,] 8.059772e-05 9.844433e-05 2.687537e-05
[2975,] 9.327312e-05 9.844547e-05 3.097753e-05
[2976,] 8.582217e-05 9.844849e-05 2.846293e-05
[2977,] 7.291856e-05 9.844525e-05 2.429136e-05
[2978,] 7.317615e-05 9.844679e-05 2.436521e-05
[2979,] 7.456834e-05 9.844696e-05 2.481570e-05
[2980,] 7.316674e-05 9.844681e-05 2.436258e-05
[2981,] 8.604745e-05 9.844500e-05 2.863474e-05
[2982,] 7.359193e-05 9.844621e-05 2.450272e-05
[2983,] 7.395502e-05 9.844663e-05 2.461873e-05
[2984,] 7.239310e-05 9.844789e-05 2.407788e-05
[2985,] 9.480628e-05 9.844986e-05 3.162737e-05
[2986,] 7.989253e-05 9.844418e-05 2.659779e-05
[2987,] 7.861695e-05 9.844494e-05 2.616335e-05
[2988,] 8.023837e-05 9.844484e-05 2.669945e-05
[2989,] 7.906157e-05 9.844482e-05 2.631172e-05
[2990,] 7.967770e-05 9.844381e-05 2.653736e-05
[2991,] 1.117348e-04 9.844532e-05 3.721188e-05
[2992,] 7.971164e-05 9.844517e-05 2.652079e-05
[2993,] 7.882766e-05 9.844504e-05 2.623146e-05
[2994,] 7.853060e-05 9.844520e-05 2.613127e-05
[2995,] 7.808239e-05 9.844513e-05 2.598461e-05
[2996,] 8.004200e-05 9.844658e-05 2.661051e-05
[2997,] 7.892638e-05 9.844542e-05 2.625853e-05
[2998,] 7.439259e-05 9.844437e-05 2.480530e-05
[2999,] 7.437399e-05 9.844439e-05 2.479994e-05
[3000,] 8.113252e-05 9.844730e-05 2.695992e-05
[3001,] 7.865990e-05 9.844509e-05 2.617531e-05
[3002,] 7.890310e-05 9.844481e-05 2.625948e-05
[3003,] 9.459448e-05 9.844506e-05 3.155108e-05
[3004,] 7.903332e-05 9.844542e-05 2.629371e-05
[3005,] 7.857983e-05 9.844505e-05 2.614948e-05
[3006,] 9.461227e-05 9.844458e-05 3.154914e-05
[3007,] 7.901816e-05 9.844539e-05 2.628916e-05
[3008,] 8.228854e-05 9.844600e-05 2.735471e-05
[3009,] 7.169526e-05 9.844439e-05 2.390473e-05
[3010,] 8.597662e-05 9.844531e-05 2.865529e-05
[3011,] 9.689242e-05 9.844540e-05 3.230336e-05
[3012,] 8.244923e-05 9.844618e-05 2.740520e-05
[3013,] 8.160504e-05 9.844605e-05 2.712949e-05
[3014,] 7.720474e-05 9.844495e-05 2.569811e-05
[3015,] 7.763834e-05 9.844509e-05 2.583905e-05
[3016,] 7.815476e-05 9.844544e-05 2.600445e-05
[3017,] 8.238493e-05 9.844653e-05 2.737935e-05
[3018,] 7.831896e-05 9.844515e-05 2.606218e-05
[3019,] 8.149649e-05 9.844614e-05 2.709247e-05
[3020,] 7.826512e-05 9.844500e-05 2.605789e-05
[3021,] 8.619837e-05 9.844531e-05 2.872909e-05
[3022,] 7.796010e-05 9.844516e-05 2.594403e-05
[3023,] 8.163364e-05 9.844615e-05 2.713749e-05
[3024,] 7.769344e-05 9.844518e-05 2.585594e-05
[3025,] 7.842759e-05 9.844500e-05 2.611148e-05
[3026,] 8.159556e-05 9.844616e-05 2.712478e-05
[3027,] 8.232434e-05 9.844594e-05 2.736738e-05
[3028,] 8.474098e-05 9.844438e-05 2.825073e-05
[3029,] 7.871312e-05 9.844539e-05 2.616826e-05
[3030,] 7.229429e-05 9.844654e-05 2.404538e-05
[3031,] 8.029032e-05 9.844511e-05 2.669455e-05
[3032,] 7.875732e-05 9.844563e-05 2.617890e-05
[3033,] 8.018357e-05 9.844562e-05 2.664996e-05
[3034,] 8.074674e-05 9.844560e-05 2.683621e-05
[3035,] 7.248722e-05 9.844582e-05 2.411513e-05
[3036,] 7.742411e-05 9.844461e-05 2.580282e-05
[3037,] 1.384052e-04 9.844538e-05 4.611347e-05
[3038,] 8.110916e-05 9.844626e-05 2.694475e-05
[3039,] 8.199517e-05 9.844465e-05 2.729827e-05
[3040,] 9.213292e-05 9.844539e-05 3.071660e-05
[3041,] 9.078012e-05 9.844531e-05 3.026185e-05
[3042,] 7.116058e-05 9.844477e-05 2.369858e-05
[3043,] 8.266278e-05 9.844436e-05 2.752660e-05
[3044,] 8.178520e-05 9.844545e-05 2.718165e-05
[3045,] 8.238915e-05 9.844437e-05 2.743527e-05
[3046,] 8.084556e-05 9.844555e-05 2.690050e-05
[3047,] 8.211037e-05 9.844558e-05 2.731712e-05
[3048,] 7.151630e-05 9.844499e-05 2.381372e-05
[3049,] 8.036898e-05 9.844542e-05 2.674583e-05
[3050,] 7.963288e-05 9.844455e-05 2.653784e-05
[3051,] 7.956206e-05 9.844445e-05 2.651559e-05
[3052,] 8.089460e-05 9.844515e-05 2.697414e-05
[3053,] 8.203032e-05 9.844534e-05 2.733907e-05
[3054,] 8.018522e-05 9.844518e-05 2.668902e-05
[3055,] 7.716437e-05 9.844483e-05 2.572087e-05
[3056,] 8.026805e-05 9.844410e-05 2.674151e-05
[3057,] 9.184647e-05 9.844532e-05 3.061948e-05
[3058,] 8.151623e-05 9.844435e-05 2.714657e-05
[3059,] 8.106094e-05 9.844567e-05 2.696949e-05
[3060,] 8.162679e-05 9.844435e-05 2.718342e-05
[3061,] 8.126551e-05 9.844572e-05 2.703607e-05
[3062,] 8.202249e-05 9.844432e-05 2.731556e-05
[3063,] 8.084701e-05 9.844414e-05 2.694344e-05
[3064,] 8.166332e-05 9.844529e-05 2.717290e-05
[3065,] 7.955506e-05 9.844548e-05 2.647632e-05
[3066,] 9.581371e-05 9.844546e-05 3.192923e-05
[3067,] 8.124589e-05 9.844486e-05 2.708758e-05
[3068,] 7.861350e-05 9.844571e-05 2.616176e-05
[3069,] 7.910378e-05 9.844582e-05 2.632167e-05
[3070,] 8.067510e-05 9.844473e-05 2.689356e-05
[3071,] 7.453370e-05 9.844447e-05 2.481217e-05
[3072,] 7.350074e-05 9.844448e-05 2.447034e-05
[3073,] 7.609642e-05 9.844605e-05 2.529516e-05
[3074,] 1.064663e-04 9.844540e-05 3.545037e-05
[3075,] 8.049621e-05 9.844483e-05 2.683766e-05
[3076,] 7.681732e-05 9.844528e-05 2.560630e-05
[3077,] 7.333107e-05 9.844450e-05 2.441371e-05
[3078,] 7.682691e-05 9.844528e-05 2.560957e-05
[3079,] 7.688234e-05 9.844518e-05 2.562770e-05
[3080,] 7.298534e-05 9.844443e-05 2.430070e-05
[3081,] 7.694235e-05 9.844519e-05 2.564802e-05
[3082,] 7.685793e-05 9.844517e-05 2.561945e-05
[3083,] 7.666771e-05 9.844365e-05 2.557686e-05
[3084,] 8.490539e-05 9.844535e-05 2.830223e-05
[3085,] 8.017446e-05 9.844907e-05 2.684358e-05
[3086,] 8.735527e-05 9.844534e-05 2.910664e-05
[3087,] 8.084000e-05 9.844508e-05 2.695907e-05
[3088,] 8.344118e-05 9.844476e-05 2.782724e-05
[3089,] 6.933179e-05 9.844428e-05 2.312466e-05
[3090,] 8.381835e-05 9.844475e-05 2.795322e-05
[3091,] 7.676730e-05 9.844639e-05 2.565643e-05
[3092,] 8.363489e-05 9.844488e-05 2.789741e-05
[3093,] 7.605791e-05 9.844657e-05 2.541909e-05
[3094,] 7.720109e-05 9.844514e-05 2.576612e-05
[3095,] 8.478305e-05 1.145824e-04 2.838833e-05
[3096,] 7.473710e-05 9.844513e-05 2.493612e-05
[3097,] 8.246898e-05 9.844465e-05 2.750018e-05
[3098,] 8.424768e-05 9.844463e-05 2.809174e-05
[3099,] 6.877693e-05 9.844457e-05 2.293853e-05
[3100,] 8.323246e-05 9.844455e-05 2.773473e-05
[3101,] 8.361488e-05 9.844460e-05 2.787233e-05
[3102,] 9.263852e-05 1.811779e-04 4.458282e-05
[3103,] 8.133023e-05 1.351663e-04 2.713914e-05
[3104,] 7.445234e-05 9.844494e-05 2.484033e-05
[3105,] 7.157810e-05 9.844597e-05 2.390957e-05
[3106,] 9.800678e-05 9.844473e-05 3.268642e-05
[3107,] 7.271998e-05 9.844495e-05 2.428331e-05
[3108,] 7.227884e-05 9.844518e-05 2.413765e-05
[3109,] 7.283270e-05 9.844563e-05 2.432961e-05
[3110,] 9.117319e-05 6.241311e-04 1.480908e-04
[3111,] 7.100185e-05 9.844776e-05 2.372945e-05
[3112,] 9.725133e-05 9.844471e-05 3.243151e-05
[3113,] 7.122281e-05 9.844763e-05 2.380349e-05
[3114,] 7.251161e-05 9.844563e-05 2.422135e-05
[3115,] 9.117164e-05 6.189098e-04 1.467123e-04
[3116,] 9.100441e-05 4.875334e-04 1.209950e-04
[3117,] 7.171109e-05 9.844531e-05 2.394789e-05
[3118,] 7.309589e-05 9.844546e-05 2.441631e-05
[3119,] 7.161072e-05 9.844658e-05 2.392653e-05
[3120,] 7.273185e-05 9.844561e-05 2.429535e-05
[3121,] 7.212502e-05 9.844608e-05 2.409558e-05
[3122,] 9.732860e-05 9.844470e-05 3.245666e-05
[3123,] 7.326234e-05 9.844562e-05 2.447431e-05
[3124,] 7.234804e-05 9.844552e-05 2.416495e-05
[3125,] 7.765223e-05 1.278411e-04 2.597834e-05
[3126,] 7.176642e-05 9.844561e-05 2.396950e-05
[3127,] 7.283976e-05 9.844580e-05 2.433394e-05
[3128,] 7.245074e-05 9.844590e-05 2.420375e-05
[3129,] 7.228647e-05 9.844516e-05 2.413996e-05
[3130,] 7.174713e-05 9.844622e-05 2.396926e-05
[3131,] 7.198000e-05 9.844622e-05 2.404798e-05
[3132,] 7.202476e-05 9.844626e-05 2.406349e-05
[3133,] 7.578065e-05 9.844523e-05 2.529285e-05
[3134,] 9.103741e-05 4.834565e-04 1.196616e-04
[3135,] 7.343811e-05 9.844423e-05 2.449155e-05
[3136,] 9.102548e-05 4.603202e-04 1.152789e-04
[3137,] 6.963658e-05 9.844345e-05 2.320494e-05
[3138,] 6.976927e-05 9.844352e-05 2.324610e-05
[3139,] 7.260623e-05 9.844470e-05 2.424139e-05
[3140,] 7.219874e-05 9.844437e-05 2.409953e-05
[3141,] 8.116309e-05 9.844529e-05 2.705323e-05
[3142,] 9.173691e-05 9.844542e-05 3.054642e-05
[3143,] 9.862788e-05 9.844480e-05 3.289850e-05
[3144,] 7.043704e-05 9.844354e-05 2.346728e-05
[3145,] 7.641400e-05 9.844506e-05 2.549977e-05
[3146,] 1.017171e-04 9.844477e-05 3.393228e-05
[3147,] 9.066017e-05 4.746684e-04 1.312206e-04
[3148,] 6.909507e-05 9.844347e-05 2.302436e-05
[3149,] 7.043150e-05 9.844528e-05 2.351579e-05
[3150,] 6.838413e-05 9.844340e-05 2.279089e-05
[3151,] 6.865450e-05 9.844352e-05 2.287597e-05
[3152,] 6.837346e-05 9.844340e-05 2.278725e-05
[3153,] 6.883257e-05 9.844340e-05 2.293987e-05
[3154,] 9.109352e-05 5.049766e-04 1.234147e-04
[3155,] 6.736939e-05 9.844343e-05 2.245102e-05
[3156,] 6.785184e-05 9.844340e-05 2.261379e-05
[3157,] 7.101579e-05 9.844435e-05 2.370161e-05
[3158,] 7.074038e-05 9.844388e-05 2.360138e-05
[3159,] 7.306173e-05 9.844515e-05 2.437956e-05
[3160,] 9.098230e-05 4.929751e-04 1.235761e-04
[3161,] 9.100625e-05 4.943449e-04 1.233900e-04
[3162,] 9.099245e-05 4.943449e-04 1.236396e-04
[3163,] 6.787467e-05 9.844343e-05 2.261984e-05
[3164,] 8.632518e-05 9.844476e-05 2.877119e-05
[3165,] 9.047526e-05 9.844566e-05 3.011446e-05
[3166,] 8.952096e-05 9.844568e-05 2.980203e-05
[3167,] 8.868951e-05 9.844498e-05 2.954008e-05
[3168,] 9.880159e-05 9.844471e-05 3.295095e-05
[3169,] 8.867947e-05 9.844433e-05 2.954751e-05
[3170,] 8.894635e-05 9.844455e-05 2.963270e-05
[3171,] 8.878808e-05 9.844459e-05 2.957934e-05
[3172,] 8.878472e-05 9.844459e-05 2.957823e-05
[3173,] 7.541764e-05 9.844529e-05 2.513454e-05
[3174,] 8.916017e-05 9.844461e-05 2.970169e-05
[3175,] 8.918454e-05 9.844459e-05 2.971018e-05
[3176,] 7.493018e-05 9.844390e-05 2.500416e-05
[3177,] 8.695755e-05 9.844441e-05 2.898411e-05
[3178,] 7.300441e-05 9.844502e-05 2.435695e-05
[3179,] 8.913754e-05 9.844431e-05 2.970508e-05
[3180,] 8.863871e-05 9.844435e-05 2.953604e-05
[3181,] 8.851626e-05 9.844437e-05 2.949497e-05
[3182,] 8.861020e-05 9.844434e-05 2.952721e-05
[3183,] 8.822328e-05 9.844435e-05 2.939854e-05
[3184,] 8.890665e-05 9.844440e-05 2.962302e-05
[3185,] 8.888364e-05 9.844427e-05 2.962194e-05
[3186,] 8.880275e-05 9.844439e-05 2.958919e-05
[3187,] 8.873949e-05 9.844439e-05 2.956819e-05
[3188,] 7.222736e-05 9.844467e-05 2.411371e-05
[3189,] 7.591034e-05 9.844499e-05 2.532903e-05
[3190,] 9.084308e-05 4.275524e-04 1.110553e-04
[3191,] 9.444028e-05 9.844536e-05 3.148563e-05
[3192,] 9.199431e-05 9.844551e-05 3.067285e-05
[3193,] 8.848637e-05 9.844438e-05 2.948456e-05
[3194,] 9.136047e-05 5.093919e-04 1.202931e-04
[3195,] 8.873227e-05 9.844435e-05 2.956755e-05
[3196,] 8.990007e-05 9.844429e-05 2.995784e-05
[3197,] 8.868288e-05 9.844438e-05 2.954989e-05
[3198,] 8.882844e-05 9.844435e-05 2.959889e-05
[3199,] 8.879041e-05 9.844437e-05 2.958552e-05
[3200,] 9.094465e-05 5.002764e-04 1.253507e-04
[3201,] 8.572432e-05 9.844369e-05 2.857427e-05
[3202,] 8.869350e-05 9.844443e-05 2.955151e-05
[3203,] 8.862178e-05 9.844438e-05 2.952956e-05
[3204,] 8.839922e-05 9.844451e-05 2.945237e-05
[3205,] 8.844098e-05 9.844436e-05 2.947027e-05
[3206,] 8.838547e-05 9.844435e-05 2.945234e-05
[3207,] 8.917576e-05 9.844448e-05 2.970955e-05
[3208,] 7.757512e-05 9.844516e-05 2.589213e-05
[3209,] 8.798384e-05 9.844430e-05 2.931936e-05
[3210,] 8.838561e-05 9.844436e-05 2.945222e-05
[3211,] 8.886277e-05 9.844434e-05 2.961073e-05
[3212,] 8.913811e-05 9.844446e-05 2.969780e-05
[3213,] 9.579942e-05 1.045313e-04 3.194562e-05
[3214,] 8.873846e-05 9.844433e-05 2.957029e-05
[3215,] 8.943976e-05 9.844445e-05 2.979806e-05
[3216,] 8.899232e-05 9.844445e-05 2.965060e-05
[3217,] 8.893053e-05 9.844435e-05 2.963313e-05
[3218,] 8.897581e-05 9.844437e-05 2.964727e-05
[3219,] 9.092285e-05 4.858946e-04 1.226151e-04
[3220,] 8.878234e-05 9.844433e-05 2.958449e-05
[3221,] 8.856224e-05 9.844431e-05 2.951287e-05
[3222,] 9.107015e-05 9.844595e-05 3.037137e-05
[3223,] 9.104307e-05 9.844595e-05 3.036198e-05
[3224,] 8.930205e-05 9.844562e-05 2.966060e-05
[3225,] 9.101511e-05 4.884642e-04 1.211649e-04
[3226,] 9.100526e-05 9.844618e-05 3.035019e-05
[3227,] 9.110715e-05 9.844615e-05 3.038539e-05
[3228,] 9.101871e-05 4.335653e-04 1.085102e-04
[3229,] 9.080346e-05 4.810197e-04 1.289898e-04
[3230,] 9.091261e-05 4.231293e-04 1.119798e-04
[3231,] 8.580472e-05 9.844676e-05 2.857798e-05
[3232,] 8.569660e-05 9.844663e-05 2.854464e-05
[3233,] 8.588789e-05 9.844691e-05 2.860360e-05
[3234,] 8.601846e-05 9.844673e-05 2.864542e-05
[3235,] 8.585561e-05 9.844682e-05 2.859381e-05
[3236,] 8.586039e-05 9.844693e-05 2.859490e-05
[3237,] 9.106315e-05 9.844578e-05 3.036567e-05
[3238,] 8.584866e-05 9.844684e-05 2.859147e-05
[3239,] 8.605656e-05 9.844682e-05 2.865708e-05
[3240,] 8.583782e-05 9.844691e-05 2.858793e-05
[3241,] 8.583542e-05 9.844689e-05 2.858722e-05
[3242,] 8.593967e-05 9.844693e-05 2.861978e-05
[3243,] 8.123159e-05 9.844483e-05 2.710369e-05
[3244,] 8.577369e-05 9.844703e-05 2.856745e-05
[3245,] 7.736569e-05 9.844500e-05 2.581642e-05
[3246,] 8.578920e-05 9.844686e-05 2.857292e-05
[3247,] 8.589259e-05 9.844689e-05 2.860518e-05
[3248,] 9.092647e-05 4.154412e-04 1.067813e-04
[3249,] 8.568557e-05 9.844680e-05 2.854084e-05
[3250,] 8.573951e-05 9.844683e-05 2.855743e-05
[3251,] 8.590946e-05 9.844687e-05 2.861050e-05
[3252,] 8.613585e-05 9.844687e-05 2.868179e-05
[3253,] 9.108498e-05 9.844576e-05 3.037303e-05
[3254,] 8.586323e-05 9.844670e-05 2.859653e-05
[3255,] 8.567847e-05 9.844685e-05 2.853842e-05
[3256,] 8.578829e-05 9.844661e-05 2.857340e-05
[3257,] 9.126580e-05 2.530297e-04 8.320244e-05
[3258,] 8.587117e-05 9.844745e-05 2.859650e-05
[3259,] 8.587773e-05 9.844746e-05 2.859856e-05
[3260,] 8.589680e-05 9.844740e-05 2.860468e-05
[3261,] 8.236735e-05 9.844789e-05 2.745962e-05
[3262,] 8.605854e-05 9.844878e-05 2.865048e-05
[3263,] 9.136433e-05 2.499317e-04 8.353165e-05
[3264,] 8.549751e-05 9.844864e-05 2.847847e-05
[3265,] 8.549282e-05 9.844838e-05 2.847759e-05
[3266,] 8.554867e-05 9.844839e-05 2.849438e-05
[3267,] 8.290592e-05 9.844779e-05 2.768563e-05
[3268,] 8.361646e-05 9.844668e-05 2.792241e-05
[3269,] 8.788636e-05 9.844564e-05 2.927186e-05
[3270,] 6.918101e-05 9.844469e-05 2.305362e-05
[3271,] 7.892057e-05 9.844404e-05 2.630742e-05
[3272,] 9.215094e-05 4.825373e-04 1.378590e-04
[3273,] 7.270733e-05 9.844604e-05 2.428264e-05
[3274,] 1.165645e-04 9.844483e-05 3.887776e-05
[3275,] 9.736521e-05 9.844554e-05 3.247753e-05
[3276,] 7.299938e-05 9.844885e-05 2.440713e-05
[3277,] 7.696062e-05 1.125105e-04 2.576264e-05
[3278,] 8.748539e-05 9.844542e-05 2.916264e-05
[3279,] 8.747323e-05 9.844542e-05 2.915741e-05
[3280,] 1.403080e-04 9.844480e-05 4.677893e-05
[3281,] 8.038127e-05 1.717658e-04 3.032772e-05
[3282,] 8.747482e-05 9.844539e-05 2.915783e-05
[3283,] 8.745883e-05 9.844540e-05 2.915260e-05
[3284,] 8.746211e-05 9.844540e-05 2.915354e-05
[3285,] 1.066147e-04 9.844572e-05 3.544050e-05
[3286,] 8.755131e-05 9.844545e-05 2.918164e-05
[3287,] 1.039870e-04 9.844574e-05 3.456900e-05
[3288,] 1.050676e-04 9.844577e-05 3.492542e-05
[3289,] 8.982404e-05 9.844642e-05 2.983580e-05
[3290,] 1.419867e-04 9.844406e-05 4.739718e-05
[3291,] 8.761540e-05 9.844542e-05 2.920246e-05
[3292,] 1.029362e-04 5.461500e-04 1.052144e-04
[3293,] 1.195923e-04 9.844484e-05 3.983643e-05
[3294,] 7.208426e-05 9.844985e-05 2.409471e-05
[3295,] 1.344322e-04 9.844978e-05 4.521263e-05
[3296,] 1.226999e-04 9.844486e-05 4.086780e-05
[3297,] 7.038443e-05 9.844589e-05 2.349767e-05
[3298,] 8.727101e-05 1.449998e-04 4.182619e-05
[3299,] 1.432966e-04 9.844421e-05 4.780338e-05
[3300,] 1.356880e-04 9.844417e-05 4.525445e-05
[3301,] 1.431915e-04 9.844422e-05 4.777255e-05
[3302,] 1.429420e-04 9.844421e-05 4.768361e-05
[3303,] 8.719676e-05 9.844544e-05 2.906435e-05
[3304,] 1.431463e-04 9.844420e-05 4.774886e-05
[3305,] 1.458576e-04 9.844783e-05 4.899897e-05
[3306,] 1.417058e-04 9.844418e-05 4.726708e-05
[3307,] 8.721884e-05 1.404232e-04 4.079534e-05
[3308,] 1.459498e-04 9.844423e-05 4.869682e-05
[3309,] 1.032169e-04 9.844566e-05 3.431804e-05
[3310,] 1.354806e-04 9.844678e-05 4.546348e-05
[3311,] 1.453524e-04 9.844421e-05 4.848815e-05
[3312,] 1.462746e-04 9.844421e-05 4.879590e-05
[3313,] 1.440701e-04 9.844422e-05 4.806451e-05
[3314,] 1.491654e-04 9.844423e-05 4.976698e-05
[3315,] 1.439938e-04 9.844420e-05 4.803106e-05
[3316,] 1.487285e-04 9.844424e-05 4.962563e-05
[3317,] 1.486020e-04 9.844423e-05 4.958004e-05
[3318,] 8.694878e-05 1.118131e-04 3.406104e-05
[3319,] 8.698776e-05 1.186779e-04 3.580412e-05
[3320,] 8.693730e-05 1.258572e-04 3.826028e-05
[3321,] 1.541263e-04 9.844783e-05 5.179013e-05
[3322,] 8.699573e-05 1.408140e-04 4.210222e-05
[3323,] 8.694784e-05 1.358518e-04 4.107597e-05
[3324,] 1.424812e-04 9.844421e-05 4.753114e-05
[3325,] 8.708143e-05 1.429870e-04 4.213749e-05
[3326,] 8.708070e-05 1.563562e-04 4.584225e-05
[3327,] 8.700849e-05 1.328349e-04 3.967119e-05
[3328,] 8.700834e-05 1.328349e-04 3.967105e-05
[3329,] 8.698150e-05 1.222702e-04 3.669172e-05
[3330,] 8.714195e-05 1.375807e-04 4.018636e-05
[3331,] 1.323436e-04 9.844362e-05 4.408979e-05
[3332,] 7.882880e-05 2.664503e-04 7.752511e-05
[3333,] 6.856065e-05 9.844959e-05 2.287690e-05
[3334,] 7.153614e-05 9.844903e-05 2.430881e-05
[3335,] 6.871496e-05 9.844915e-05 2.293457e-05
[3336,] 1.234343e-04 9.844469e-05 4.117670e-05
[3337,] 9.431080e-05 9.844580e-05 3.136033e-05
[3338,] 7.512734e-05 9.844374e-05 2.506099e-05
[3339,] 7.510697e-05 9.844372e-05 2.505353e-05
[3340,] 7.372291e-05 9.844374e-05 2.459114e-05
[3341,] 7.465762e-05 9.844371e-05 2.490280e-05
[3342,] 7.484976e-05 9.844373e-05 2.496800e-05
[3343,] 7.394616e-05 9.844375e-05 2.466634e-05
[3344,] 7.422372e-05 9.844376e-05 2.475933e-05
[3345,] 7.413906e-05 9.844379e-05 2.473217e-05
[3346,] 7.358499e-05 9.844376e-05 2.454563e-05
[3347,] 8.544847e-05 9.844535e-05 2.848305e-05
[3348,] 8.914744e-05 9.844514e-05 2.973743e-05
[3349,] 9.598606e-05 9.844576e-05 3.191660e-05
[3350,] 8.997888e-05 9.844524e-05 2.999477e-05
[3351,] 7.265484e-05 9.844376e-05 2.423419e-05
[3352,] 1.398506e-04 9.844471e-05 4.658518e-05
[3353,] 1.425331e-04 9.844476e-05 4.750325e-05
[3354,] 9.665169e-05 3.384465e-04 6.962040e-05
[3355,] 9.038989e-05 9.844529e-05 3.012837e-05
[3356,] 8.675321e-05 9.844549e-05 2.891400e-05
[3357,] 6.886942e-05 9.844368e-05 2.295634e-05
[3358,] 6.903571e-05 9.844512e-05 2.303398e-05
[3359,] 6.999871e-05 9.844437e-05 2.331823e-05
[3360,] 7.030725e-05 9.844471e-05 2.341767e-05
[3361,] 8.879982e-05 9.844530e-05 2.960034e-05
[3362,] 8.591814e-05 9.844530e-05 2.864022e-05
[3363,] 1.687145e-04 9.844460e-05 5.643867e-05
[3364,] 8.843156e-05 9.844412e-05 2.947852e-05
[3365,] 7.691709e-05 9.844535e-05 2.568304e-05
[3366,] 7.768461e-05 9.844562e-05 2.594544e-05
[3367,] 8.578880e-05 9.844531e-05 2.859682e-05
[3368,] 7.682560e-05 9.844568e-05 2.565595e-05
[3369,] 7.633824e-05 9.844568e-05 2.549123e-05
[3370,] 7.656205e-05 9.844569e-05 2.556703e-05
[3371,] 8.605761e-05 9.844530e-05 2.868681e-05
[3372,] 7.586662e-05 9.844572e-05 2.533504e-05
[3373,] 7.736891e-05 9.844550e-05 2.583730e-05
[3374,] 7.612592e-05 9.844547e-05 2.541722e-05
[3375,] 8.839810e-05 9.844412e-05 2.946802e-05
[3376,] 9.448615e-05 3.751194e-04 8.024001e-05
[3377,] 7.601976e-05 9.844550e-05 2.538164e-05
[3378,] 7.766073e-05 9.844539e-05 2.593426e-05
[3379,] 1.185388e-04 9.844434e-05 3.958869e-05
[3380,] 7.720684e-05 9.844541e-05 2.578147e-05
[3381,] 8.596743e-05 9.844531e-05 2.865702e-05
[3382,] 7.702394e-05 9.844543e-05 2.571995e-05
[3383,] 9.537640e-05 2.923874e-04 6.303874e-05
[3384,] 1.545620e-04 9.844429e-05 5.139805e-05
[3385,] 7.618782e-05 9.844509e-05 2.540171e-05
[3386,] 8.572479e-05 9.844528e-05 2.857518e-05
[3387,] 1.648713e-04 9.844446e-05 5.479788e-05
[3388,] 7.667218e-05 9.844544e-05 2.560133e-05
[3389,] 7.745812e-05 9.844544e-05 2.586663e-05
[3390,] 8.611601e-05 9.844536e-05 2.870574e-05
[3391,] 7.661159e-05 9.844551e-05 2.558172e-05
[3392,] 7.712329e-05 9.844556e-05 2.575511e-05
[3393,] 7.695395e-05 9.844552e-05 2.569751e-05
[3394,] 7.686447e-05 9.844550e-05 2.566698e-05
[3395,] 1.191917e-04 9.844362e-05 3.966435e-05
[3396,] 8.838029e-05 9.844527e-05 2.946119e-05
[3397,] 1.053666e-04 9.844543e-05 3.515077e-05
[3398,] 7.729182e-05 9.844554e-05 2.581178e-05
[3399,] 7.851673e-05 9.844554e-05 2.622517e-05
[3400,] 8.054803e-05 9.844574e-05 2.687590e-05
[3401,] 7.761484e-05 9.844550e-05 2.592032e-05
[3402,] 7.704530e-05 9.844564e-05 2.572978e-05
[3403,] 7.777140e-05 9.844560e-05 2.597449e-05
[3404,] 7.764605e-05 9.844544e-05 2.593010e-05
[3405,] 7.652591e-05 9.844541e-05 2.555157e-05
[3406,] 1.001047e-04 9.844539e-05 3.338596e-05
[3407,] 7.706856e-05 9.844540e-05 2.573465e-05
[3408,] 9.322028e-05 9.844501e-05 3.111951e-05
[3409,] 7.696111e-05 9.844553e-05 2.570001e-05
[3410,] 7.704460e-05 9.844555e-05 2.572847e-05
[3411,] 7.722880e-05 9.844565e-05 2.579183e-05
[3412,] 1.643738e-04 9.844414e-05 5.487992e-05
[3413,] 7.476926e-05 9.844518e-05 2.495629e-05
[3414,] 7.541179e-05 9.844489e-05 2.516963e-05
[3415,] 7.639196e-05 9.844453e-05 2.549504e-05
[3416,] 8.670212e-05 9.844534e-05 2.890317e-05
[3417,] 1.625804e-04 9.844456e-05 5.402212e-05
[3418,] 7.634374e-05 9.844425e-05 2.547446e-05
[3419,] 7.854057e-05 9.844500e-05 2.622556e-05
[3420,] 7.734870e-05 9.844500e-05 2.582390e-05
[3421,] 7.870682e-05 9.844487e-05 2.627938e-05
[3422,] 7.728289e-05 9.844501e-05 2.580192e-05
[3423,] 7.618699e-05 9.844500e-05 2.543217e-05
[3424,] 7.937900e-05 9.844486e-05 2.650390e-05
[3425,] 1.671957e-04 9.844443e-05 5.557470e-05
[3426,] 7.759794e-05 9.844474e-05 2.590376e-05
[3427,] 1.382572e-04 9.844448e-05 4.600212e-05
[3428,] 7.584935e-05 9.844516e-05 2.532032e-05
[3429,] 1.264403e-04 9.844446e-05 4.207800e-05
[3430,] 9.141117e-05 9.844511e-05 3.052337e-05
[3431,] 1.243490e-04 9.844449e-05 4.137950e-05
[3432,] 7.590972e-05 9.844519e-05 2.534097e-05
[3433,] 7.534403e-05 9.844488e-05 2.514647e-05
[3434,] 9.072675e-05 9.844524e-05 3.029970e-05
[3435,] 7.528155e-05 9.844490e-05 2.512566e-05
[3436,] 7.379986e-05 9.844528e-05 2.462840e-05
[3437,] 8.755495e-05 9.844567e-05 2.920721e-05
[3438,] 8.606842e-05 9.844534e-05 2.869004e-05
[3439,] 7.475968e-05 9.844512e-05 2.495184e-05
[3440,] 1.838143e-04 9.844365e-05 6.113793e-05
[3441,] 9.686218e-05 9.844416e-05 3.229080e-05
[3442,] 2.068638e-04 9.844373e-05 6.877551e-05
[3443,] 9.564716e-05 9.844423e-05 3.188621e-05
[3444,] 1.999106e-04 9.844527e-05 6.622529e-05
[3445,] 1.651498e-04 9.844344e-05 5.500677e-05
[3446,] 1.620175e-04 9.844342e-05 5.398053e-05
[3447,] 8.848746e-05 9.844532e-05 2.949613e-05
[3448,] 9.683870e-05 9.844554e-05 3.230737e-05
[3449,] 1.693270e-04 9.844351e-05 5.635975e-05
[3450,] 1.815115e-04 9.844350e-05 6.041636e-05
[3451,] 1.292405e-04 9.844587e-05 4.327646e-05
[3452,] 1.686178e-04 9.844352e-05 5.612175e-05
[3453,] 9.567080e-05 9.844434e-05 3.189620e-05
[3454,] 1.676274e-04 9.844351e-05 5.579445e-05
[3455,] 1.579728e-04 9.844491e-05 5.245216e-05
[3456,] 1.830609e-04 9.844349e-05 6.092628e-05
[3457,] 1.620093e-04 9.844345e-05 5.394162e-05
[3458,] 8.803318e-05 9.844527e-05 2.934902e-05
[3459,] 8.802882e-05 9.844526e-05 2.934741e-05
[3460,] 1.211181e-04 9.844396e-05 4.029264e-05
[3461,] 8.794798e-05 9.844535e-05 2.931625e-05
[3462,] 1.543522e-04 9.844369e-05 5.133391e-05
[3463,] 1.277924e-04 9.844412e-05 4.246711e-05
[3464,] 1.473256e-04 9.844410e-05 4.896269e-05
[3465,] 1.363400e-04 9.844422e-05 4.529674e-05
[3466,] 1.320234e-04 9.844393e-05 4.389468e-05
[3467,] 1.372880e-04 9.844378e-05 4.566345e-05
[3468,] 8.731866e-05 9.844530e-05 2.910631e-05
[3469,] 1.400198e-04 9.844391e-05 4.656145e-05
[3470,] 1.173571e-04 9.844378e-05 3.904391e-05
[3471,] 1.272099e-04 9.844342e-05 4.236664e-05
[3472,] 1.309804e-04 9.844341e-05 4.362478e-05
[3473,] 1.041941e-04 9.844478e-05 3.474623e-05
[3474,] 8.330290e-05 9.844569e-05 2.768708e-05
[3475,] 1.212017e-04 9.844350e-05 4.034805e-05
[3476,] 9.458422e-05 9.844450e-05 3.144595e-05
[3477,] 9.702970e-05 9.844349e-05 3.231222e-05
[3478,] 9.446323e-05 9.844349e-05 3.145947e-05
[3479,] 8.714613e-05 9.844441e-05 2.898902e-05
[3480,] 9.400132e-05 9.844393e-05 3.129240e-05
[3481,] 1.039914e-04 9.844337e-05 3.468146e-05
[3482,] 1.011974e-04 9.844537e-05 3.373881e-05
[3483,] 1.062356e-04 9.844338e-05 3.543218e-05
[3484,] 1.542903e-04 9.844339e-05 5.146138e-05
[3485,] 8.929322e-05 9.844536e-05 2.977425e-05
[3486,] 1.109200e-04 9.844333e-05 3.696366e-05
[3487,] 8.921218e-05 9.844535e-05 2.974633e-05
[3488,] 9.556263e-05 9.844513e-05 3.185474e-05
[3489,] 1.066357e-04 9.844334e-05 3.553648e-05
[3490,] 1.538227e-04 9.844356e-05 5.135344e-05
[3491,] 8.984080e-05 9.844534e-05 2.995076e-05
[3492,] 8.890481e-05 9.844535e-05 2.964354e-05
[3493,] 8.889720e-05 9.844535e-05 2.964112e-05
[3494,] 8.846814e-05 9.844535e-05 2.949747e-05
[3495,] 8.885885e-05 9.844535e-05 2.962818e-05
[3496,] 8.908197e-05 9.844533e-05 2.970123e-05
[3497,] 8.580126e-05 9.844551e-05 2.851299e-05
[3498,] 8.640948e-05 9.844531e-05 2.871824e-05
[3499,] 8.093515e-05 9.844536e-05 2.690919e-05
[3500,] 9.477118e-05 9.844509e-05 3.159369e-05
[3501,] 9.747678e-05 9.844536e-05 3.250407e-05
[3502,] 8.965094e-05 9.844535e-05 2.988468e-05
[3503,] 6.620511e-05 9.844808e-05 2.204171e-05
[3504,] 1.245589e-04 9.844743e-05 4.178264e-05
[3505,] 1.307160e-04 9.844483e-05 4.362984e-05
[3506,] 1.279037e-04 9.844490e-05 4.266575e-05
[3507,] 6.961356e-05 9.844495e-05 2.319891e-05
[3508,] 7.005889e-05 9.844495e-05 2.334721e-05
[3509,] 1.417338e-04 9.844491e-05 4.728863e-05
[3510,] 9.878088e-05 9.844537e-05 3.294517e-05
[3511,] 1.708549e-04 9.844335e-05 5.691589e-05
[3512,] 6.558325e-05 9.844507e-05 2.185372e-05
[3513,] 1.508720e-04 9.844383e-05 5.026373e-05
[3514,] 1.464255e-04 9.844502e-05 4.880712e-05
[3515,] 1.389625e-04 9.844587e-05 4.605223e-05
[3516,] 7.254013e-05 9.844495e-05 2.417246e-05
[3517,] 9.830536e-05 9.844513e-05 3.276654e-05
[3518,] 9.657262e-05 9.844529e-05 3.221154e-05
[3519,] 6.727020e-05 9.844498e-05 2.241932e-05
[3520,] 1.561961e-04 9.844392e-05 5.199745e-05
[3521,] 1.491453e-04 9.844566e-05 4.942538e-05
[3522,] 1.413761e-04 9.844427e-05 4.703821e-05
[3523,] 1.303010e-04 9.844561e-05 4.330386e-05
[3524,] 1.442388e-04 9.844394e-05 4.801306e-05
[3525,] 1.475383e-04 9.844505e-05 4.914830e-05
[3526,] 1.862483e-04 9.844484e-05 6.224852e-05
[3527,] 1.453819e-04 9.844411e-05 4.835750e-05
[3528,] 1.550788e-04 9.844418e-05 5.156509e-05
[3529,] 1.260915e-04 9.844558e-05 4.184726e-05
[3530,] 1.528715e-04 9.844501e-05 5.094754e-05
[3531,] 1.590019e-04 9.844430e-05 5.284875e-05
[3532,] 1.118438e-04 9.844534e-05 3.727699e-05
[3533,] 1.115685e-04 9.844534e-05 3.718320e-05
[3534,] 1.862833e-04 9.844489e-05 6.227514e-05
[3535,] 9.647192e-05 9.844496e-05 3.217256e-05
[3536,] 1.886049e-04 9.844493e-05 6.295389e-05
[3537,] 1.867478e-04 9.844497e-05 6.244844e-05
[3538,] 1.916579e-04 9.844495e-05 6.377467e-05
[3539,] 1.113420e-04 9.844534e-05 3.710256e-05
[3540,] 1.129659e-04 9.844539e-05 3.763253e-05
[3541,] 9.565367e-05 9.844533e-05 3.189469e-05
[3542,] 1.770582e-04 9.844394e-05 5.881881e-05
[3543,] 9.761218e-05 9.844459e-05 3.255699e-05
[3544,] 7.134269e-05 9.844608e-05 2.373454e-05
[3545,] 7.115728e-05 9.844606e-05 2.367370e-05
[3546,] 1.027225e-04 9.844529e-05 3.421350e-05
[3547,] 8.292775e-05 9.844378e-05 2.764630e-05
[3548,] 1.311279e-04 9.844522e-05 4.358257e-05
[3549,] 8.878238e-05 9.844485e-05 2.960590e-05
[3550,] 1.292258e-04 9.844510e-05 4.294871e-05
[3551,] 7.284222e-05 9.844665e-05 2.422676e-05
[3552,] 9.018376e-05 9.844497e-05 3.009791e-05
[3553,] 1.463136e-04 6.342177e-04 5.806643e-04
[3554,] 1.594670e-04 9.844565e-05 5.297822e-05
[3555,] 8.385707e-05 9.844391e-05 2.795367e-05
[3556,] 1.293158e-04 9.844487e-05 4.299868e-05
[3557,] 7.149577e-05 9.844537e-05 2.379556e-05
[3558,] 7.135809e-05 9.844500e-05 2.375365e-05
[3559,] 1.365608e-04 4.846206e-04 4.024307e-04
[3560,] 9.490623e-05 9.844535e-05 3.161759e-05
[3561,] 9.187254e-05 9.844864e-05 4.730620e-05
[3562,] 1.157629e-04 9.844427e-05 3.850272e-05
[3563,] 1.347346e-04 9.844433e-05 4.499757e-05
[3564,] 8.298088e-05 9.844465e-05 2.769091e-05
[3565,] 8.905884e-05 9.844377e-05 2.971195e-05
[3566,] 7.790717e-05 9.844425e-05 2.597853e-05
[3567,] 1.220868e-04 9.844547e-05 5.002436e-05
[3568,] 1.142141e-04 9.844529e-05 3.803127e-05
[3569,] 1.968146e-04 9.844490e-05 6.494445e-05
[3570,] 1.539557e-04 9.844475e-05 5.121280e-05
[3571,] 9.407940e-05 9.844540e-05 3.127509e-05
[3572,] 1.497976e-04 9.844554e-05 5.463755e-05
[3573,] 1.281037e-04 9.844727e-05 4.241544e-05
[3574,] 1.624354e-04 9.844441e-05 5.401048e-05
[3575,] 1.740421e-04 9.844481e-05 5.633317e-05
[3576,] 1.203272e-04 9.844553e-05 5.512780e-05
[3577,] 7.516156e-05 9.844447e-05 2.507490e-05
[3578,] 7.959119e-05 9.844354e-05 2.652076e-05
[3579,] 1.045368e-04 9.844525e-05 3.494707e-05
[3580,] 8.136811e-05 9.844367e-05 2.712350e-05
[3581,] 7.720722e-05 9.844543e-05 2.571829e-05
[3582,] 7.666091e-05 9.844458e-05 2.555672e-05
[3583,] 8.990412e-05 9.844372e-05 2.992785e-05
[3584,] 1.312812e-04 9.844537e-05 4.375428e-05
[3585,] 9.649660e-05 9.844362e-05 3.212379e-05
[3586,] 8.639647e-05 9.844513e-05 2.879706e-05
[3587,] 9.843792e-05 9.844356e-05 3.278237e-05
[3588,] 7.977450e-05 9.844519e-05 2.657896e-05
[3589,] 1.942630e-04 9.844531e-05 6.232052e-05
[3590,] 8.282710e-05 9.844366e-05 2.758193e-05
[3591,] 8.812721e-05 9.844337e-05 2.937847e-05
[3592,] 1.023769e-04 9.844451e-05 3.415172e-05
[3593,] 8.318924e-05 9.844342e-05 2.771435e-05
[3594,] 8.605958e-05 1.768459e-04 5.487679e-05
[3595,] 1.451831e-04 9.844665e-05 4.870275e-05
[3596,] 8.637604e-05 2.663318e-04 7.622787e-05
[3597,] 1.728591e-04 9.844523e-05 5.722086e-05
[3598,] 1.045396e-04 9.844449e-05 3.487390e-05
[3599,] 7.839894e-05 9.844335e-05 2.613050e-05
[3600,] 1.381890e-04 9.844569e-05 4.590209e-05
[3601,] 8.579545e-05 9.844363e-05 2.862899e-05
[3602,] 8.544316e-05 9.949966e-05 3.506217e-05
[3603,] 8.699277e-05 9.844553e-05 2.968592e-05
[3604,] 9.616359e-05 9.844374e-05 3.210377e-05
[3605,] 1.267115e-04 9.844480e-05 4.218866e-05
[3606,] 1.176306e-04 9.844476e-05 3.917494e-05
[3607,] 7.464757e-05 9.844531e-05 2.488330e-05
[3608,] 7.467540e-05 9.844533e-05 2.489168e-05
[3609,] 1.092935e-04 9.844343e-05 3.646278e-05
[3610,] 1.149507e-04 9.844340e-05 3.834313e-05
[3611,] 1.089827e-04 9.844341e-05 3.635580e-05
[3612,] 1.991283e-04 9.844475e-05 6.632537e-05
[3613,] 1.028668e-04 9.844505e-05 3.432088e-05
[3614,] 9.450662e-05 9.844395e-05 3.151042e-05
[3615,] 6.968889e-05 9.844352e-05 2.322525e-05
[3616,] 9.843975e-05 9.844500e-05 3.284455e-05
[3617,] 8.949236e-05 9.844536e-05 2.983443e-05
[3618,] 7.596136e-05 9.844468e-05 2.533445e-05
[3619,] 7.916153e-05 9.844457e-05 2.640459e-05
[3620,] 9.395398e-05 9.844511e-05 3.128130e-05
[3621,] 7.471280e-05 9.844702e-05 2.484997e-05
[3622,] 8.737004e-05 9.844533e-05 2.912675e-05
[3623,] 8.300557e-05 9.844526e-05 2.766234e-05
[3624,] 8.829024e-05 9.844510e-05 2.940392e-05
[3625,] 8.174189e-05 9.844526e-05 2.724273e-05
[3626,] 7.368113e-05 9.844742e-05 2.463628e-05
[3627,] 8.808490e-05 9.844507e-05 2.933703e-05
[3628,] 7.535258e-05 9.844747e-05 2.505440e-05
[3629,] 7.444937e-05 9.844744e-05 2.475902e-05
[3630,] 7.714196e-05 9.844734e-05 2.564326e-05
[3631,] 7.670764e-05 9.844768e-05 2.549763e-05
[3632,] 8.130106e-05 9.938809e-05 3.168497e-05
[3633,] 6.545311e-05 9.844529e-05 2.182335e-05
[3634,] 6.466561e-05 9.844958e-05 2.157175e-05
[3635,] 8.232117e-05 9.844482e-05 2.743807e-05
[3636,] 8.267809e-05 9.844527e-05 2.754965e-05
[3637,] 6.442705e-05 9.844861e-05 2.148437e-05
[3638,] 8.238749e-05 9.844486e-05 2.746016e-05
[3639,] 7.584696e-05 9.844396e-05 2.531165e-05
[3640,] 1.041655e-04 1.595586e-04 3.500306e-05
[3641,] 6.446199e-05 1.356651e-03 3.176144e-04
[3642,] 7.230276e-05 9.844559e-05 2.412939e-05
[3643,] 6.693074e-05 9.844382e-05 2.231132e-05
[3644,] 6.476365e-05 9.844392e-05 2.158193e-05
[3645,] 7.361038e-05 9.844468e-05 2.454249e-05
[3646,] 7.410843e-05 9.844592e-05 2.471802e-05
[3647,] 7.334345e-05 9.844569e-05 2.444812e-05
[3648,] 7.410203e-05 9.844520e-05 2.470557e-05
[3649,] 6.848427e-05 9.844395e-05 2.283725e-05
[3650,] 6.505903e-05 9.844374e-05 2.168001e-05
[3651,] 6.572368e-05 9.844356e-05 2.190129e-05
[3652,] 6.845498e-05 9.844392e-05 2.282678e-05
[3653,] 6.970581e-05 9.844384e-05 2.324342e-05
[3654,] 8.463816e-05 9.844516e-05 2.821049e-05
[3655,] 6.967583e-05 9.844395e-05 2.323664e-05
[3656,] 6.605356e-05 9.844365e-05 2.200919e-05
[3657,] 6.788547e-05 9.844516e-05 2.261752e-05
[3658,] 7.437184e-05 9.844475e-05 2.482320e-05
[3659,] 6.756769e-05 9.844691e-05 2.255469e-05
[3660,] 1.126141e-04 1.074322e-04 3.761310e-05
[3661,] 6.782902e-05 9.844447e-05 2.262285e-05
[3662,] 9.531072e-05 1.317658e-04 4.707691e-05
[3663,] 7.752950e-05 1.286626e-04 5.480431e-05
[3664,] 9.767816e-05 9.844544e-05 3.254190e-05
[3665,] 7.191744e-05 9.844385e-05 2.396207e-05
[3666,] 7.104059e-05 9.844464e-05 2.367997e-05
[3667,] 7.280290e-05 9.844577e-05 2.425957e-05
[3668,] 7.124435e-05 9.844377e-05 2.374803e-05
[3669,] 7.122457e-05 9.844433e-05 2.374203e-05
[3670,] 6.620626e-05 9.844480e-05 2.206293e-05
[3671,] 7.169620e-05 9.844341e-05 2.389813e-05
[3672,] 9.321324e-05 9.844555e-05 3.109528e-05
[3673,] 7.698385e-05 9.844460e-05 2.565294e-05
[3674,] 9.520866e-05 1.122226e-04 3.360166e-05
[3675,] 9.303419e-05 9.844534e-05 3.102005e-05
[3676,] 7.211719e-05 9.844490e-05 2.403032e-05
[3677,] 7.459473e-05 9.844486e-05 2.489318e-05
[3678,] 7.233625e-05 9.844443e-05 2.412305e-05
[3679,] 7.389756e-05 9.844505e-05 2.464673e-05
[3680,] 9.510602e-05 9.844394e-05 3.164368e-05
[3681,] 8.767997e-05 9.844355e-05 2.921127e-05
[3682,] 1.640524e-04 9.844386e-05 5.411613e-05
[3683,] 9.063643e-05 9.844390e-05 3.021550e-05
[3684,] 1.671284e-04 9.844583e-05 5.510955e-05
[3685,] 1.753050e-04 9.844456e-05 5.532276e-05
[3686,] 8.589115e-05 9.844360e-05 2.860856e-05
[3687,] 9.348168e-05 9.844333e-05 3.116418e-05
[3688,] 2.163142e-04 9.844753e-05 7.272251e-05
[3689,] 1.613835e-04 9.844545e-05 5.295960e-05
[3690,] 2.195340e-04 9.844352e-05 7.329482e-05
[3691,] 2.886525e-04 9.844378e-05 9.622537e-05
[3692,] 1.087829e-04 9.844344e-05 3.623084e-05
[3693,] 1.267857e-04 9.844338e-05 4.226543e-05
[3694,] 7.993313e-05 9.844404e-05 2.668792e-05
[3695,] 2.293099e-04 9.844542e-05 6.957724e-05
[3696,] 8.769433e-05 9.844333e-05 2.922850e-05
[3697,] 6.911815e-05 9.844379e-05 2.305648e-05
[3698,] 6.853623e-05 9.844383e-05 2.286198e-05
[3699,] 6.548375e-05 9.844501e-05 2.184213e-05
[3700,] 6.763175e-05 9.844454e-05 2.256652e-05
[3701,] 6.621574e-05 9.844336e-05 2.207458e-05
[3702,] 6.715532e-05 9.844422e-05 2.240269e-05
[3703,] 6.792531e-05 9.844381e-05 2.265668e-05
[3704,] 6.625600e-05 9.844416e-05 2.209878e-05
[3705,] 6.589310e-05 9.844443e-05 2.197108e-05
[3706,] 6.647649e-05 9.844352e-05 2.216533e-05
[3707,] 6.634571e-05 9.844417e-05 2.212912e-05
[3708,] 6.766135e-05 9.844359e-05 2.256361e-05
[3709,] 1.359169e-04 9.844515e-05 4.552271e-05
[3710,] 1.189613e-04 9.844610e-05 3.984884e-05
[3711,] 6.804021e-05 9.844779e-05 2.272563e-05
[3712,] 6.755592e-05 9.844412e-05 2.252177e-05
[3713,] 6.811505e-05 9.844410e-05 2.270606e-05
[3714,] 1.837641e-04 9.844527e-05 5.740907e-05
[3715,] 1.564227e-04 9.844490e-05 5.103623e-05
[3716,] 6.818526e-05 9.844410e-05 2.273361e-05
[3717,] 1.185094e-04 9.844369e-05 3.951618e-05
[3718,] 9.571737e-05 9.844521e-05 3.188880e-05
[3719,] 1.217768e-04 9.844343e-05 4.055953e-05
[3720,] 6.806986e-05 9.844416e-05 2.269548e-05
[3721,] 1.110502e-04 9.844347e-05 3.699049e-05
[3722,] 1.225520e-04 9.844690e-05 4.110142e-05
[3723,] 1.830258e-04 9.844355e-05 6.113318e-05
[3724,] 2.026849e-04 9.844356e-05 6.749543e-05
[3725,] 1.814069e-04 9.844608e-05 6.089464e-05
[3726,] 9.444777e-05 9.844473e-05 3.156215e-05
[3727,] 1.215052e-04 9.844464e-05 4.049451e-05
[3728,] 9.998936e-05 9.845001e-05 3.356906e-05
[3729,] 9.445074e-05 9.844530e-05 3.148914e-05
[3730,] 1.243567e-04 9.844572e-05 4.160338e-05
[3731,] 1.238157e-04 9.844577e-05 4.142431e-05
[3732,] 1.212922e-04 9.844658e-05 4.062459e-05
[3733,] 1.254154e-04 9.844640e-05 4.200732e-05
[3734,] 1.246188e-04 9.844574e-05 4.169242e-05
[3735,] 1.368473e-04 9.844577e-05 4.586853e-05
[3736,] 8.339260e-05 9.844520e-05 2.779668e-05
[3737,] 1.250837e-04 9.844581e-05 4.185379e-05
[3738,] 1.169099e-04 9.844500e-05 3.882859e-05
[3739,] 1.043328e-04 9.844343e-05 3.479374e-05
[3740,] 1.717001e-04 9.844468e-05 5.425091e-05
[3741,] 2.776232e-04 9.844444e-05 6.649743e-05
[3742,] 1.717049e-04 9.844467e-05 5.425042e-05
[3743,] 1.042377e-04 9.844342e-05 3.476239e-05
[3744,] 9.601969e-05 9.844480e-05 3.205905e-05
[3745,] 1.147789e-04 9.844437e-05 3.821258e-05
[3746,] 1.032545e-04 9.844544e-05 3.446876e-05
[3747,] 1.184851e-04 9.844428e-05 3.946366e-05
[3748,] 1.143338e-04 9.844482e-05 3.802512e-05
[3749,] 1.127203e-04 9.844500e-05 3.748516e-05
[3750,] 1.159301e-04 9.844475e-05 3.856318e-05
[3751,] 1.161582e-04 9.844481e-05 3.863464e-05
[3752,] 1.167620e-04 9.844478e-05 3.883690e-05
[3753,] 9.076928e-05 9.844466e-05 3.028988e-05
[3754,] 9.063686e-05 9.844484e-05 3.024937e-05
[3755,] 9.163009e-05 9.844482e-05 3.058379e-05
[3756,] 1.125670e-04 9.844489e-05 3.744092e-05
[3757,] 9.073234e-05 9.844429e-05 3.025796e-05
[3758,] 1.148561e-04 9.844478e-05 3.820582e-05
[3759,] 1.149342e-04 9.844482e-05 3.822834e-05
[3760,] 1.034278e-04 9.844423e-05 3.444947e-05
[3761,] 1.054099e-04 9.844476e-05 3.508207e-05
[3762,] 1.013010e-04 9.844443e-05 3.378170e-05
[3763,] 1.028962e-04 9.844571e-05 3.444524e-05
[3764,] 1.006161e-04 9.844511e-05 3.361300e-05
[3765,] 1.019204e-04 9.844519e-05 3.390968e-05
[3766,] 9.672365e-05 9.844498e-05 3.229907e-05
[3767,] 1.001800e-04 9.844457e-05 3.336570e-05
[3768,] 9.185701e-05 9.844452e-05 3.066413e-05
[3769,] 9.734614e-05 9.844507e-05 3.251173e-05
[3770,] 9.718555e-05 9.844520e-05 3.246159e-05
[3771,] 9.730747e-05 9.844519e-05 3.250239e-05
[3772,] 9.695826e-05 9.844513e-05 3.238276e-05
[3773,] 9.785930e-05 9.844519e-05 3.268815e-05
[3774,] 9.758773e-05 9.844519e-05 3.259683e-05
[3775,] 9.712074e-05 9.844516e-05 3.243855e-05
[3776,] 1.040428e-04 1.343841e-04 3.476486e-05
[3777,] 8.541445e-05 9.844412e-05 2.848403e-05
[3778,] 1.041759e-04 1.040970e-04 3.480430e-05
[3779,] 1.085917e-04 1.468861e-04 4.708536e-05
[3780,] 1.048282e-04 1.046394e-04 3.502469e-05
[3781,] 1.089630e-04 1.294146e-04 4.359824e-05
[3782,] 1.083847e-04 1.319827e-04 4.279915e-05
[3783,] 1.081050e-04 1.376213e-04 4.347454e-05
[3784,] 1.084038e-04 1.339556e-04 4.332338e-05
[3785,] 9.116401e-05 9.844377e-05 3.039780e-05
[3786,] 1.133824e-04 1.481510e-04 6.040402e-05
[3787,] 1.121928e-04 9.844537e-05 3.738816e-05
[3788,] 8.189704e-05 9.844416e-05 2.731421e-05
[3789,] 1.396240e-04 9.844570e-05 4.672463e-05
[3790,] 1.135610e-04 1.627127e-04 6.635892e-05
[3791,] 1.123240e-04 1.522794e-04 5.220102e-05
[3792,] 1.455157e-04 9.844608e-05 5.977330e-05
[3793,] 7.271172e-05 9.844488e-05 2.426177e-05
[3794,] 8.896759e-05 9.844541e-05 2.966247e-05
[3795,] 7.205969e-05 9.844516e-05 2.401857e-05
[3796,] 9.814256e-05 9.844533e-05 3.273355e-05
[3797,] 8.779445e-05 9.844538e-05 2.926212e-05
[3798,] 9.627586e-05 9.844519e-05 3.209760e-05
[3799,] 6.970332e-05 9.844339e-05 2.323286e-05
[3800,] 7.747255e-05 9.844579e-05 2.610496e-05
[3801,] 6.727115e-05 9.844409e-05 2.242275e-05
[3802,] 1.240422e-04 9.844533e-05 4.134151e-05
[3803,] 1.248931e-04 9.844548e-05 4.172589e-05
[3804,] 1.243466e-04 9.844538e-05 4.153246e-05
[3805,] 1.270200e-04 9.844484e-05 4.239725e-05
[3806,] 9.413552e-05 9.844436e-05 3.138427e-05
[3807,] 7.234713e-05 9.844485e-05 2.411331e-05
[3808,] 9.653688e-05 9.844417e-05 3.218480e-05
[3809,] 7.069363e-05 9.844508e-05 2.356319e-05
[3810,] 7.091225e-05 9.844508e-05 2.363535e-05
[3811,] 7.838617e-05 9.844443e-05 2.614509e-05
[3812,] 7.495774e-05 9.844497e-05 2.498539e-05
[3813,] 6.670237e-05 9.844431e-05 2.223264e-05
[3814,] 7.651801e-05 9.844514e-05 2.550589e-05
[3815,] 1.350609e-04 9.844369e-05 4.505216e-05
[3816,] 1.091764e-04 9.844546e-05 3.644396e-05
[3817,] 1.076006e-04 9.844370e-05 3.588283e-05
[3818,] 7.347861e-05 9.844481e-05 2.446191e-05
[3819,] 6.726891e-05 9.844390e-05 2.242472e-05
[3820,] 7.618369e-05 9.844460e-05 2.536308e-05
[3821,] 7.782991e-05 9.844488e-05 2.596484e-05
[3822,] 7.442051e-05 9.844411e-05 2.481923e-05
[3823,] 8.828244e-05 9.844516e-05 2.940447e-05
[3824,] 1.149876e-04 9.844540e-05 3.829886e-05
[3825,] 7.858547e-05 9.844530e-05 2.618158e-05
[3826,] 7.871791e-05 9.844496e-05 2.623996e-05
[3827,] 7.453867e-05 9.844364e-05 2.484616e-05
[3828,] 7.502620e-05 9.844598e-05 2.499829e-05
[3829,] 1.095583e-04 9.844522e-05 3.647737e-05
[3830,] 7.620201e-05 9.844484e-05 2.538506e-05
[3831,] 7.442298e-05 9.844378e-05 2.480830e-05
[3832,] 1.016595e-04 9.844531e-05 3.388500e-05
[3833,] 7.499828e-05 9.844522e-05 2.499075e-05
[3834,] 7.518314e-05 9.844988e-05 2.510103e-05
[3835,] 7.431039e-05 9.844377e-05 2.477307e-05
[3836,] 7.494806e-05 9.844456e-05 2.497469e-05
[3837,] 7.467328e-05 9.844455e-05 2.488485e-05
[3838,] 7.406601e-05 9.844869e-05 2.470878e-05
[3839,] 7.944670e-05 9.844459e-05 2.648023e-05
[3840,] 7.477899e-05 9.844501e-05 2.491858e-05
[3841,] 9.589035e-05 3.197127e-04 1.067354e-04
[3842,] 9.588106e-05 3.159310e-04 1.051621e-04
[3843,] 7.516432e-05 9.844523e-05 2.504252e-05
[3844,] 7.411916e-05 9.844917e-05 2.472765e-05
[3845,] 7.538496e-05 9.844511e-05 2.511429e-05
[3846,] 7.453161e-05 9.844510e-05 2.483891e-05
[3847,] 7.448531e-05 9.844512e-05 2.482456e-05
[3848,] 7.594534e-05 9.844545e-05 2.534312e-05
[3849,] 9.570716e-05 9.844823e-05 3.191208e-05
[3850,] 6.903697e-05 9.844489e-05 2.300807e-05
[3851,] 7.381602e-05 9.844486e-05 2.461241e-05
[3852,] 7.509954e-05 9.844512e-05 2.502343e-05
[3853,] 9.567967e-05 9.844818e-05 3.190007e-05
[3854,] 9.565781e-05 9.844848e-05 3.188287e-05
[3855,] 7.618400e-05 9.844512e-05 2.537503e-05
[3856,] 7.527142e-05 9.844502e-05 2.507796e-05
[3857,] 7.442363e-05 9.844515e-05 2.482448e-05
[3858,] 9.594140e-05 9.844647e-05 3.198594e-05
[3859,] 9.578749e-05 9.844843e-05 3.194429e-05
[3860,] 7.539943e-05 9.844568e-05 2.511765e-05
[3861,] 7.561302e-05 9.844476e-05 2.522768e-05
[3862,] 7.521195e-05 9.844487e-05 2.509218e-05
[3863,] 7.492343e-05 9.844484e-05 2.499377e-05
[3864,] 7.504205e-05 9.844481e-05 2.503397e-05
[3865,] 7.542329e-05 9.844477e-05 2.516327e-05
[3866,] 7.490820e-05 9.844484e-05 2.498863e-05
[3867,] 7.558813e-05 9.844508e-05 2.518008e-05
[3868,] 7.444543e-05 9.844450e-05 2.482752e-05
[3869,] 9.579362e-05 9.844776e-05 3.194426e-05
[3870,] 7.498780e-05 9.844505e-05 2.498497e-05
[3871,] 7.475160e-05 9.844443e-05 2.493239e-05
[3872,] 9.570860e-05 9.844878e-05 3.191241e-05
[3873,] 7.527241e-05 9.844464e-05 2.511108e-05
[3874,] 7.548942e-05 9.844513e-05 2.514749e-05
[3875,] 7.533068e-05 9.844499e-05 2.513358e-05
[3876,] 1.085520e-04 9.844532e-05 3.614177e-05
[3877,] 9.550024e-05 9.844760e-05 3.183694e-05
[3878,] 9.550206e-05 9.844754e-05 3.183767e-05
[3879,] 9.550502e-05 9.844755e-05 3.183914e-05
[3880,] 7.545885e-05 9.844507e-05 2.513790e-05
[3881,] 7.485756e-05 9.844439e-05 2.496811e-05
[3882,] 9.551030e-05 9.844680e-05 3.184116e-05
[3883,] 7.947773e-05 9.844473e-05 2.648865e-05
[3884,] 9.550205e-05 9.844740e-05 3.183721e-05
[3885,] 6.950530e-05 9.844700e-05 2.316288e-05
[3886,] 6.952599e-05 9.844697e-05 2.316919e-05
[3887,] 9.557016e-05 9.844611e-05 3.184512e-05
[3888,] 9.558420e-05 9.844623e-05 3.186681e-05
[3889,] 9.550386e-05 9.844760e-05 3.183960e-05
[3890,] 9.558708e-05 9.844610e-05 3.185001e-05
[3891,] 9.549981e-05 9.844750e-05 3.183560e-05
[3892,] 7.488507e-05 9.844447e-05 2.497803e-05
[3893,] 7.649003e-05 9.844439e-05 2.548478e-05
[3894,] 7.697549e-05 9.844519e-05 2.563428e-05
[3895,] 9.553686e-05 9.844607e-05 3.183601e-05
[3896,] 7.567494e-05 9.844503e-05 2.520880e-05
[3897,] 9.550971e-05 9.844747e-05 3.184112e-05
[3898,] 6.985290e-05 9.844680e-05 2.327159e-05
[3899,] 7.586214e-05 9.844508e-05 2.526963e-05
[3900,] 7.581419e-05 9.844501e-05 2.525457e-05
[3901,] 7.515771e-05 9.844449e-05 2.507071e-05
[3902,] 7.405195e-05 9.844475e-05 2.467719e-05
[3903,] 1.142696e-04 9.844530e-05 3.804303e-05
[3904,] 7.391592e-05 9.844480e-05 2.463375e-05
[3905,] 7.475916e-05 9.844440e-05 2.493476e-05
[3906,] 7.553527e-05 9.844453e-05 2.519906e-05
[3907,] 9.550957e-05 9.844753e-05 3.184109e-05
[3908,] 6.940712e-05 9.844678e-05 2.313021e-05
[3909,] 7.582051e-05 9.844493e-05 2.525733e-05
[3910,] 8.022888e-05 9.844554e-05 2.672949e-05
[3911,] 7.513391e-05 9.844447e-05 2.506247e-05
[3912,] 7.553126e-05 9.844498e-05 2.516218e-05
[3913,] 9.550120e-05 9.844747e-05 3.183391e-05
[3914,] 8.018354e-05 9.844470e-05 2.672048e-05
[3915,] 7.539215e-05 9.844452e-05 2.515053e-05
[3916,] 7.518543e-05 9.844454e-05 2.508056e-05
[3917,] 7.576654e-05 9.844505e-05 2.523866e-05
[3918,] 6.845904e-05 9.844494e-05 2.281379e-05
[3919,] 7.575052e-05 9.844500e-05 2.523375e-05
[3920,] 7.512084e-05 9.844448e-05 2.505813e-05
[3921,] 8.533568e-05 9.844544e-05 2.843058e-05
[3922,] 9.551344e-05 9.844775e-05 3.184312e-05
[3923,] 6.942569e-05 9.844720e-05 2.379282e-05
[3924,] 7.612794e-05 9.844506e-05 2.535690e-05
[3925,] 7.618004e-05 9.844500e-05 2.537469e-05
[3926,] 7.559071e-05 9.844495e-05 2.518189e-05
[3927,] 7.593559e-05 9.844484e-05 2.529608e-05
[3928,] 7.570287e-05 9.844500e-05 2.521820e-05
[3929,] 7.582033e-05 9.844501e-05 2.525659e-05
[3930,] 6.836233e-05 9.844364e-05 2.278780e-05
[3931,] 7.605808e-05 9.844500e-05 2.533455e-05
[3932,] 7.985611e-05 9.844467e-05 2.661320e-05
[3933,] 7.586817e-05 9.844502e-05 2.527213e-05
[3934,] 7.618542e-05 9.844499e-05 2.537641e-05
[3935,] 7.503668e-05 9.844423e-05 2.502738e-05
[3936,] 7.577744e-05 9.844489e-05 2.524351e-05
[3937,] 6.748727e-05 9.844409e-05 2.248548e-05
[3938,] 7.572261e-05 9.844496e-05 2.522499e-05
[3939,] 7.595238e-05 9.844501e-05 2.529976e-05
[3940,] 7.624752e-05 9.844492e-05 2.539742e-05
[3941,] 7.568743e-05 9.844500e-05 2.521318e-05
[3942,] 7.552927e-05 9.844428e-05 2.519455e-05
[3943,] 7.580843e-05 9.844497e-05 2.525292e-05
[3944,] 9.574217e-05 9.844684e-05 3.194117e-05
[3945,] 7.565983e-05 9.844496e-05 2.520435e-05
[3946,] 7.867303e-05 9.844490e-05 2.626428e-05
[3947,] 7.799621e-05 9.844418e-05 2.598659e-05
[3948,] 7.316392e-05 9.844499e-05 2.437972e-05
[3949,] 7.863613e-05 9.844432e-05 2.619578e-05
[3950,] 7.606478e-05 9.844494e-05 2.533655e-05
[3951,] 7.523157e-05 9.844497e-05 2.506440e-05
[3952,] 6.631681e-05 9.844501e-05 2.210254e-05
[3953,] 6.605013e-05 9.844509e-05 2.201416e-05
[3954,] 7.516704e-05 9.844505e-05 2.504293e-05
[3955,] 7.582181e-05 9.844438e-05 2.526434e-05
[3956,] 7.519766e-05 9.844506e-05 2.505281e-05
[3957,] 6.591252e-05 9.844342e-05 2.197021e-05
[3958,] 6.588084e-05 9.844342e-05 2.195974e-05
[3959,] 6.582123e-05 9.844341e-05 2.194004e-05
[3960,] 6.596462e-05 9.844447e-05 2.197667e-05
[3961,] 6.581300e-05 9.844342e-05 2.193725e-05
[3962,] 6.590381e-05 9.844342e-05 2.196739e-05
[3963,] 6.583340e-05 9.844342e-05 2.194405e-05
[3964,] 6.588463e-05 9.844342e-05 2.196184e-05
[3965,] 6.650752e-05 9.844385e-05 2.215965e-05
[3966,] 7.537275e-05 9.844461e-05 2.511505e-05
[3967,] 7.527605e-05 9.844464e-05 2.508318e-05
[3968,] 7.337523e-05 9.844667e-05 2.527009e-05
[3969,] 6.621496e-05 9.844342e-05 2.207178e-05
[3970,] 8.492656e-05 9.844545e-05 2.829554e-05
[3971,] 6.579238e-05 9.844428e-05 2.192139e-05
[3972,] 7.649482e-05 9.844482e-05 2.547619e-05
[3973,] 7.649388e-05 9.844483e-05 2.547566e-05
[3974,] 7.612634e-05 9.844482e-05 2.535477e-05
[3975,] 7.600182e-05 9.844481e-05 2.531401e-05
[3976,] 6.647931e-05 9.844341e-05 2.215943e-05
[3977,] 7.590834e-05 9.844485e-05 2.528257e-05
[3978,] 7.574552e-05 9.844482e-05 2.522933e-05
[3979,] 7.632769e-05 9.844480e-05 2.542130e-05
[3980,] 6.587619e-05 9.844423e-05 2.194846e-05
[3981,] 6.595194e-05 9.844377e-05 2.197844e-05
[3982,] 8.410840e-05 9.844541e-05 2.803604e-05
[3983,] 8.236041e-05 9.844514e-05 2.743403e-05
[3984,] 6.593543e-05 9.844343e-05 2.197882e-05
[3985,] 7.323015e-05 9.844358e-05 2.440528e-05
[3986,] 6.538462e-05 9.844440e-05 2.180172e-05
[3987,] 6.698716e-05 9.844343e-05 2.233417e-05
[3988,] 7.146137e-05 9.844386e-05 2.382049e-05
[3989,] 6.918576e-05 9.844341e-05 2.306393e-05
[3990,] 9.013846e-05 1.276981e-04 4.651819e-05
[3991,] 8.812094e-05 1.836449e-04 6.009374e-05
[3992,] 8.813898e-05 1.848394e-04 6.059804e-05
[3993,] 6.585909e-05 9.844433e-05 2.195328e-05
[3994,] 7.151595e-05 9.844603e-05 2.647879e-05
[3995,] 6.588583e-05 9.844402e-05 2.195420e-05
[3996,] 6.703700e-05 9.844400e-05 2.234247e-05
[3997,] 7.941621e-05 9.844613e-05 3.715618e-05
[3998,] 6.781876e-05 9.844415e-05 2.260130e-05
[3999,] 6.764338e-05 9.844415e-05 2.254311e-05
[4000,] 6.762548e-05 9.844414e-05 2.253742e-05
[4001,] 8.434971e-05 9.844559e-05 2.812810e-05
[4002,] 6.785200e-05 9.844415e-05 2.261233e-05
[4003,] 6.815401e-05 9.844417e-05 2.271208e-05
[4004,] 6.734772e-05 9.844419e-05 2.244451e-05
[4005,] 6.731296e-05 9.844421e-05 2.243281e-05
[4006,] 6.733077e-05 9.844418e-05 2.243906e-05
[4007,] 6.716946e-05 9.844424e-05 2.238519e-05
[4008,] 8.958183e-05 1.074878e-04 3.854922e-05
[4009,] 7.176098e-05 9.921553e-05 2.989439e-05
[4010,] 9.255800e-05 1.330407e-04 3.087892e-05
[4011,] 6.563405e-05 9.844595e-05 2.186376e-05
[4012,] 6.733558e-05 9.844500e-05 2.244602e-05
[4013,] 9.525498e-05 9.844512e-05 3.177434e-05
[4014,] 8.214272e-05 9.844392e-05 2.738889e-05
[4015,] 8.462693e-05 9.844516e-05 2.822361e-05
[4016,] 8.410257e-05 9.844525e-05 2.804838e-05
[4017,] 8.441272e-05 9.844523e-05 2.815260e-05
[4018,] 9.030602e-05 9.844399e-05 3.012349e-05
[4019,] 9.940582e-05 9.844372e-05 3.314342e-05
[4020,] 9.058244e-05 9.844515e-05 3.027557e-05
[4021,] 8.410603e-05 9.844517e-05 2.804817e-05
[4022,] 8.944148e-05 9.844408e-05 2.984267e-05
[4023,] 8.399015e-05 9.844516e-05 2.800881e-05
[4024,] 7.518309e-05 9.844510e-05 2.510371e-05
[4025,] 7.029601e-05 9.844350e-05 2.343981e-05
[4026,] 8.772680e-05 9.844398e-05 2.926030e-05
[4027,] 6.989690e-05 9.844352e-05 2.330647e-05
[4028,] 8.278930e-05 9.844536e-05 2.760197e-05
[4029,] 1.050355e-04 9.844491e-05 3.505176e-05
[4030,] 8.486283e-05 9.844393e-05 2.829759e-05
[4031,] 8.693466e-05 9.844408e-05 2.900381e-05
[4032,] 7.511395e-05 9.844519e-05 2.508167e-05
[4033,] 8.858920e-05 9.844406e-05 2.955610e-05
[4034,] 7.122136e-05 9.844478e-05 2.376395e-05
[4035,] 7.806487e-05 9.844439e-05 2.605705e-05
[4036,] 8.449631e-05 9.844512e-05 2.817843e-05
[4037,] 6.967790e-05 9.844512e-05 2.323373e-05
[4038,] 8.920963e-05 9.844369e-05 2.973226e-05
[4039,] 8.930557e-05 9.844369e-05 2.976570e-05
[4040,] 8.726477e-05 9.844409e-05 2.911526e-05
[4041,] 8.174131e-05 9.844398e-05 2.726055e-05
[4042,] 7.584207e-05 9.844596e-05 2.533737e-05
[4043,] 8.412246e-05 9.844486e-05 2.804641e-05
[4044,] 8.419426e-05 9.844486e-05 2.807053e-05
[4045,] 9.052411e-05 9.844405e-05 3.019909e-05
[4046,] 8.288082e-05 9.844395e-05 2.763470e-05
[4047,] 7.183702e-05 9.844361e-05 2.394376e-05
[4048,] 7.424682e-05 9.844407e-05 2.477541e-05
[4049,] 6.886597e-05 9.844414e-05 2.297534e-05
[4050,] 8.171712e-05 9.844429e-05 2.723653e-05
[4051,] 8.878911e-05 9.844404e-05 2.961826e-05
[4052,] 9.239916e-05 9.844473e-05 3.081601e-05
[4053,] 8.632113e-05 9.844404e-05 2.879333e-05
[4054,] 1.242760e-04 9.844537e-05 4.143830e-05
[4055,] 7.259612e-05 9.844543e-05 2.423479e-05
[4056,] 8.173491e-05 9.844398e-05 2.725439e-05
[4057,] 7.019621e-05 9.844487e-05 2.339835e-05
[4058,] 9.955440e-05 9.844598e-05 3.330209e-05
[4059,] 8.993725e-05 9.844476e-05 2.999520e-05
[4060,] 7.040097e-05 9.844490e-05 2.346593e-05
[4061,] 9.004353e-05 9.844584e-05 3.006868e-05
[4062,] 7.931427e-05 9.844399e-05 2.644600e-05
[4063,] 6.635580e-05 9.844464e-05 2.211212e-05
[4064,] 8.469726e-05 9.844499e-05 2.824332e-05
[4065,] 6.663275e-05 9.844465e-05 2.220342e-05
[4066,] 8.252601e-05 9.844448e-05 2.754012e-05
[4067,] 8.079537e-05 9.844461e-05 2.696345e-05
[4068,] 8.557231e-05 9.844651e-05 2.862635e-05
[4069,] 7.451681e-05 9.844491e-05 2.483616e-05
[4070,] 6.658992e-05 9.844351e-05 2.219499e-05
[4071,] 7.394003e-05 9.844491e-05 2.464391e-05
[4072,] 1.043049e-04 9.844680e-05 3.494228e-05
[4073,] 7.333194e-05 9.844491e-05 2.444106e-05
[4074,] 6.905076e-05 9.844388e-05 2.302282e-05
[4075,] 8.462098e-05 9.844501e-05 2.821844e-05
[4076,] 8.442467e-05 9.844501e-05 2.815244e-05
[4077,] 8.231645e-05 9.844472e-05 2.747707e-05
[4078,] 9.439457e-05 9.844538e-05 3.151340e-05
[4079,] 7.250326e-05 9.844468e-05 2.420222e-05
[4080,] 8.585612e-05 9.844436e-05 2.865099e-05
[4081,] 6.666338e-05 9.844381e-05 2.223062e-05
[4082,] 9.655378e-05 9.844493e-05 3.225935e-05
[4083,] 9.423675e-05 9.844815e-05 3.158035e-05
[4084,] 7.384536e-05 9.844446e-05 2.463947e-05
[4085,] 9.646695e-05 9.844753e-05 3.232607e-05
[4086,] 8.494745e-05 9.844502e-05 2.832824e-05
[4087,] 8.493164e-05 9.844456e-05 2.834912e-05
[4088,] 8.499904e-05 9.844501e-05 2.834534e-05
[4089,] 6.744521e-05 9.844470e-05 2.248990e-05
[4090,] 9.434207e-05 9.844808e-05 3.161442e-05
[4091,] 7.969455e-05 9.844492e-05 2.661202e-05
[4092,] 1.033641e-04 9.844479e-05 3.450014e-05
[4093,] 7.551422e-05 1.973492e-04 2.757712e-05
[4094,] 9.693598e-05 9.844772e-05 3.248219e-05
[4095,] 9.557594e-05 9.844810e-05 3.202204e-05
[4096,] 7.220646e-05 9.844433e-05 2.406976e-05
[4097,] 8.659800e-05 9.844457e-05 2.887527e-05
[4098,] 8.438059e-05 9.844500e-05 2.813739e-05
[4099,] 8.425329e-05 9.844500e-05 2.809462e-05
[4100,] 9.975769e-05 9.844722e-05 3.341090e-05
[4101,] 8.434444e-05 9.844494e-05 2.812284e-05
[4102,] 8.815463e-05 9.844883e-05 2.952788e-05
[4103,] 9.740343e-05 9.844578e-05 3.254636e-05
[4104,] 8.338993e-05 9.844494e-05 2.781253e-05
[4105,] 7.651750e-05 9.888992e-05 2.559790e-05
[4106,] 7.599723e-05 2.142905e-04 2.869695e-05
[4107,] 8.397248e-05 9.844506e-05 2.800128e-05
[4108,] 8.474892e-05 9.844499e-05 2.830155e-05
[4109,] 7.151737e-05 9.844490e-05 2.383741e-05
[4110,] 9.774757e-05 9.844996e-05 3.280541e-05
[4111,] 9.710324e-05 9.844962e-05 3.258148e-05
[4112,] 8.413124e-05 9.844517e-05 2.805672e-05
[4113,] 1.020948e-04 9.845022e-05 3.428148e-05
[4114,] 8.539272e-05 9.844449e-05 2.846428e-05
[4115,] 6.944788e-05 9.844518e-05 2.315801e-05
[4116,] 8.266916e-05 9.844560e-05 2.762966e-05
[4117,] 8.473432e-05 9.844503e-05 2.824369e-05
[4118,] 9.599876e-05 9.844413e-05 3.199252e-05
[4119,] 8.554134e-05 9.844504e-05 2.851280e-05
[4120,] 1.045737e-04 9.844683e-05 3.504587e-05
[4121,] 8.589043e-05 9.844505e-05 2.863099e-05
[4122,] 8.589972e-05 9.844505e-05 2.863373e-05
[4123,] 8.597671e-05 9.844505e-05 2.866009e-05
[4124,] 6.910882e-05 9.844500e-05 2.303756e-05
[4125,] 8.639696e-05 9.844505e-05 2.879974e-05
[4126,] 6.906273e-05 9.844500e-05 2.302056e-05
[4127,] 8.882764e-05 1.859958e-04 2.977956e-05
[4128,] 9.934526e-05 9.844403e-05 3.313524e-05
[4129,] 6.638139e-05 9.844513e-05 2.212534e-05
[4130,] 8.424831e-05 9.844529e-05 2.807939e-05
[4131,] 8.886324e-05 9.844534e-05 2.966628e-05
[4132,] 8.155919e-05 9.844617e-05 2.725297e-05
[4133,] 7.181466e-05 1.437082e-04 2.533841e-05
[4134,] 9.101122e-05 9.844487e-05 3.037415e-05
[4135,] 6.857288e-05 9.844338e-05 2.286089e-05
[4136,] 8.097375e-05 9.844416e-05 2.703725e-05
[4137,] 9.115456e-05 9.844548e-05 3.044137e-05
[4138,] 8.333678e-05 9.844565e-05 2.779669e-05
[4139,] 6.548417e-05 9.844365e-05 2.182594e-05
[4140,] 8.996300e-05 9.844545e-05 3.003913e-05
[4141,] 7.301451e-05 9.844576e-05 2.436797e-05
[4142,] 8.894992e-05 9.844538e-05 2.969657e-05
[4143,] 8.617427e-05 9.844688e-05 2.883106e-05
[4144,] 7.973290e-05 9.844619e-05 2.664168e-05
[4145,] 8.575195e-05 9.844695e-05 2.868941e-05
[4146,] 7.332883e-05 9.844582e-05 2.447468e-05
[4147,] 8.576019e-05 9.844712e-05 2.869473e-05
[4148,] 8.036844e-05 9.844554e-05 2.684172e-05
[4149,] 8.164872e-05 9.844443e-05 2.725045e-05
[4150,] 9.283665e-05 9.844479e-05 3.099332e-05
[4151,] 9.096430e-05 9.844558e-05 3.038160e-05
[4152,] 7.962014e-05 9.844362e-05 2.654228e-05
[4153,] 8.995051e-05 9.844548e-05 3.003577e-05
[4154,] 8.259980e-05 9.844508e-05 2.755487e-05
[4155,] 6.814542e-05 9.844500e-05 2.271534e-05
[4156,] 6.813074e-05 9.844501e-05 2.270916e-05
[4157,] 8.280742e-05 9.844512e-05 2.762710e-05
[4158,] 7.160242e-05 1.313571e-04 2.408795e-05
[4159,] 8.943626e-05 9.844552e-05 2.986567e-05
[4160,] 8.241586e-05 9.844517e-05 2.749579e-05
[4161,] 7.575198e-05 9.844514e-05 2.527627e-05
[4162,] 8.884882e-05 9.844571e-05 2.967197e-05
[4163,] 7.156488e-05 1.492763e-04 2.631123e-05
[4164,] 6.516042e-05 9.844359e-05 2.172301e-05
[4165,] 6.537698e-05 9.844351e-05 2.179563e-05
[4166,] 9.034163e-05 9.844550e-05 3.017010e-05
[4167,] 8.309364e-05 9.844523e-05 2.772524e-05
[4168,] 8.291408e-05 9.844520e-05 2.766440e-05
[4169,] 9.003386e-05 9.844555e-05 3.006762e-05
[4170,] 9.002476e-05 9.844537e-05 3.005780e-05
[4171,] 8.935964e-05 9.844557e-05 2.984102e-05
[4172,] 6.526849e-05 9.844356e-05 2.175938e-05
[4173,] 8.998782e-05 9.844548e-05 3.005002e-05
[4174,] 9.038082e-05 9.844556e-05 3.018458e-05
[4175,] 8.303130e-05 9.844513e-05 2.770273e-05
[4176,] 6.493712e-05 9.844336e-05 2.164474e-05
[4177,] 7.587078e-05 9.844493e-05 2.531407e-05
[4178,] 8.274944e-05 9.844516e-05 2.760812e-05
[4179,] 8.284348e-05 9.844519e-05 2.764033e-05
[4180,] 8.261103e-05 9.844517e-05 2.756152e-05
[4181,] 8.296176e-05 9.844517e-05 2.767998e-05
[4182,] 9.042793e-05 9.844555e-05 3.020019e-05
[4183,] 9.007800e-05 9.844553e-05 3.008196e-05
[4184,] 8.918251e-05 9.844565e-05 2.978312e-05
[4185,] 7.109244e-05 1.222310e-04 2.371607e-05
[4186,] 8.310374e-05 9.844512e-05 2.772686e-05
[4187,] 7.957253e-05 9.844365e-05 2.652711e-05
[4188,] 8.245150e-05 9.844517e-05 2.750775e-05
[4189,] 8.811580e-05 9.844531e-05 2.938237e-05
[4190,] 8.961089e-05 9.844554e-05 2.992490e-05
[4191,] 8.436078e-05 9.844378e-05 2.813477e-05
[4192,] 8.954860e-05 9.844553e-05 2.990365e-05
[4193,] 8.937806e-05 9.844555e-05 2.984656e-05
[4194,] 8.920153e-05 9.844544e-05 2.978262e-05
[4195,] 8.925259e-05 9.844558e-05 2.980518e-05
[4196,] 8.425603e-05 9.844378e-05 2.809941e-05
[4197,] 9.011945e-05 9.844556e-05 3.009674e-05
[4198,] 9.009175e-05 9.844556e-05 3.008742e-05
[4199,] 8.954427e-05 9.844562e-05 2.990434e-05
[4200,] 9.000723e-05 9.844557e-05 3.005909e-05
[4201,] 9.014520e-05 9.844565e-05 3.010735e-05
[4202,] 8.922842e-05 9.844563e-05 2.979820e-05
[4203,] 8.970966e-05 9.844563e-05 2.996033e-05
[4204,] 9.046805e-05 9.844555e-05 3.021373e-05
[4205,] 9.027416e-05 9.844559e-05 3.014941e-05
[4206,] 9.059238e-05 9.844558e-05 3.025618e-05
[4207,] 9.156606e-05 9.844564e-05 3.058566e-05
[4208,] 8.992410e-05 9.844563e-05 3.003238e-05
[4209,] 9.046186e-05 9.844566e-05 3.021439e-05
[4210,] 9.007852e-05 9.844565e-05 3.008489e-05
[4211,] 6.788046e-05 9.844446e-05 2.262650e-05
[4212,] 8.983016e-05 9.844563e-05 3.000080e-05
[4213,] 8.973536e-05 9.844562e-05 2.996855e-05
[4214,] 8.948663e-05 9.844563e-05 2.988500e-05
[4215,] 9.011966e-05 9.844567e-05 3.009924e-05
[4216,] 8.961461e-05 9.844558e-05 2.992708e-05
[4217,] 8.991019e-05 9.844572e-05 3.002977e-05
[4218,] 9.036814e-05 9.844563e-05 3.018195e-05
[4219,] 9.042812e-05 9.844561e-05 3.020170e-05
[4220,] 8.979114e-05 9.844566e-05 2.998841e-05
[4221,] 9.010889e-05 9.844569e-05 3.009619e-05
[4222,] 7.148702e-05 1.370269e-04 2.494860e-05
[4223,] 9.015155e-05 9.844564e-05 3.010929e-05
[4224,] 9.036638e-05 9.844591e-05 3.018736e-05
[4225,] 8.531071e-05 9.844530e-05 2.843260e-05
[4226,] 8.886915e-05 9.844542e-05 2.967196e-05
[4227,] 8.995548e-05 9.844566e-05 3.004373e-05
[4228,] 8.925733e-05 9.844566e-05 2.980850e-05
[4229,] 8.924021e-05 9.844566e-05 2.980277e-05
[4230,] 8.993007e-05 9.844563e-05 3.003458e-05
[4231,] 8.985128e-05 9.844577e-05 3.001103e-05
[4232,] 8.243460e-05 9.844520e-05 2.750247e-05
[4233,] 8.973571e-05 9.844561e-05 2.996861e-05
[4234,] 8.962840e-05 9.844558e-05 2.993167e-05
[4235,] 7.951849e-05 9.844369e-05 2.650967e-05
[4236,] 8.257716e-05 9.844526e-05 2.755157e-05
[4237,] 8.263683e-05 9.844523e-05 2.757126e-05
[4238,] 8.256598e-05 9.844521e-05 2.754691e-05
[4239,] 8.910890e-05 9.844565e-05 2.975833e-05
[4240,] 8.902350e-05 9.844569e-05 2.973029e-05
[4241,] 8.199372e-05 9.844528e-05 2.735458e-05
[4242,] 8.185311e-05 9.844526e-05 2.730678e-05
[4243,] 8.870906e-05 9.844563e-05 2.962304e-05
[4244,] 8.852450e-05 9.844563e-05 2.956088e-05
[4245,] 8.812035e-05 9.844565e-05 2.942500e-05
[4246,] 8.829319e-05 9.844566e-05 2.948357e-05
[4247,] 8.856984e-05 9.844563e-05 2.957622e-05
[4248,] 8.874564e-05 9.844562e-05 2.963520e-05
[4249,] 8.853091e-05 9.844564e-05 2.956320e-05
[4250,] 8.794397e-05 9.844564e-05 2.936533e-05
[4251,] 8.838646e-05 9.844563e-05 2.951443e-05
[4252,] 8.837151e-05 9.844567e-05 2.951020e-05
[4253,] 8.907891e-05 9.844553e-05 2.974363e-05
[4254,] 8.179765e-05 9.844528e-05 2.728821e-05
[4255,] 8.923149e-05 9.844568e-05 2.980022e-05
[4256,] 8.870432e-05 9.844566e-05 2.962221e-05
[4257,] 8.237587e-05 9.844381e-05 2.746982e-05
[4258,] 8.852960e-05 9.844563e-05 2.956264e-05
[4259,] 8.231190e-05 9.844524e-05 2.746154e-05
[4260,] 8.243339e-05 9.844524e-05 2.750265e-05
[4261,] 8.235399e-05 9.844525e-05 2.747593e-05
[4262,] 8.830364e-05 9.844558e-05 2.948535e-05
[4263,] 8.944051e-05 9.844564e-05 2.986992e-05
[4264,] 8.844966e-05 9.844561e-05 2.953524e-05
[4265,] 8.922614e-05 9.844564e-05 2.979762e-05
[4266,] 8.936579e-05 9.844553e-05 2.984209e-05
[4267,] 8.960472e-05 9.844564e-05 2.992505e-05
[4268,] 8.860096e-05 9.844564e-05 2.958694e-05
[4269,] 6.528436e-05 9.844337e-05 2.176246e-05
[4270,] 7.100755e-05 1.226544e-04 2.368716e-05
[4271,] 8.448174e-05 9.844557e-05 2.818036e-05
[4272,] 8.520969e-05 1.268008e-04 2.842876e-05
[4273,] 6.800964e-05 9.844449e-05 2.267166e-05
[4274,] 8.315756e-05 9.844683e-05 2.777331e-05
[4275,] 9.197265e-05 9.844530e-05 3.064728e-05
[4276,] 6.735314e-05 9.844451e-05 2.245252e-05
[4277,] 6.793003e-05 9.844501e-05 2.264353e-05
[4278,] 8.812506e-05 9.844686e-05 2.944489e-05
[4279,] 7.066276e-05 9.844513e-05 2.357108e-05
[4280,] 6.879246e-05 9.844466e-05 2.294061e-05
[4281,] 6.735769e-05 9.844562e-05 2.246142e-05
[4282,] 8.192186e-05 9.844586e-05 2.734286e-05
[4283,] 8.486866e-05 9.844565e-05 2.832533e-05
[4284,] 6.731196e-05 9.844448e-05 2.243944e-05
[4285,] 6.728262e-05 9.844439e-05 2.242656e-05
[4286,] 6.752556e-05 9.844531e-05 2.251771e-05
[4287,] 6.538848e-05 9.844354e-05 2.179932e-05
[4288,] 6.746168e-05 9.844530e-05 2.249625e-05
[4289,] 8.537213e-05 9.844553e-05 2.847800e-05
[4290,] 6.493545e-05 9.844340e-05 2.164437e-05
[4291,] 6.735226e-05 9.844557e-05 2.245967e-05
[4292,] 6.498793e-05 9.844340e-05 2.166159e-05
[4293,] 8.666685e-05 9.844570e-05 2.893300e-05
[4294,] 8.356245e-05 9.844549e-05 2.789779e-05
[4295,] 6.845599e-05 9.844402e-05 2.281825e-05
[4296,] 6.540789e-05 9.844339e-05 2.180398e-05
[4297,] 7.076565e-05 1.300610e-04 2.509904e-05
[4298,] 6.795505e-05 9.844434e-05 2.265509e-05
[4299,] 7.168456e-05 9.844402e-05 2.389312e-05
[4300,] 6.849733e-05 9.844498e-05 2.285856e-05
[4301,] 6.716510e-05 9.844435e-05 2.238977e-05
[4302,] 7.192996e-05 9.844372e-05 2.397158e-05
[4303,] 6.816529e-05 9.844503e-05 2.272355e-05
[4304,] 7.734837e-05 9.844371e-05 2.578267e-05
[4305,] 6.777313e-05 9.844460e-05 2.259193e-05
[4306,] 6.734537e-05 9.844400e-05 2.244171e-05
[4307,] 1.060140e-04 1.107883e-04 6.288058e-05
[4308,] 7.011306e-05 1.210821e-04 2.969119e-05
[4309,] 8.428872e-05 9.844486e-05 2.811615e-05
[4310,] 7.966030e-05 9.844473e-05 2.655333e-05
[4311,] 7.054100e-05 9.844650e-05 2.353059e-05
[4312,] 9.940072e-05 9.844534e-05 3.311496e-05
[4313,] 8.250843e-05 9.844565e-05 2.753443e-05
[4314,] 8.242838e-05 9.844518e-05 2.749473e-05
[4315,] 7.972922e-05 9.844477e-05 2.658247e-05
[4316,] 1.053321e-04 9.844534e-05 3.511157e-05
[4317,] 7.085638e-05 9.844747e-05 2.362833e-05
[4318,] 7.872949e-05 9.844429e-05 2.624367e-05
[4319,] 7.089024e-05 9.844532e-05 2.364212e-05
[4320,] 6.680985e-05 9.844494e-05 2.228158e-05
[4321,] 7.909506e-05 9.844402e-05 2.636862e-05
[4322,] 6.953998e-05 9.844439e-05 2.320114e-05
[4323,] 7.582772e-05 9.844460e-05 2.531282e-05
[4324,] 6.534498e-05 9.844474e-05 2.177220e-05
[4325,] 7.562815e-05 9.844498e-05 2.521623e-05
[4326,] 6.478900e-05 9.844413e-05 2.159281e-05
[4327,] 7.706931e-05 9.844469e-05 2.570781e-05
[4328,] 9.049324e-05 9.844682e-05 3.026135e-05
[4329,] 7.063060e-05 9.844681e-05 2.358344e-05
[4330,] 7.600838e-05 4.122016e-04 6.553039e-05
[4331,] 7.653021e-05 9.844700e-05 2.557921e-05
[4332,] 8.039745e-05 5.190989e-04 1.125804e-04
[4333,] 7.620628e-05 9.844682e-05 2.546921e-05
[4334,] 1.009138e-04 9.844556e-05 4.214766e-05
[4335,] 8.603713e-05 9.844425e-05 2.871571e-05
[4336,] 7.474857e-05 9.844430e-05 2.492963e-05
[4337,] 8.276006e-05 9.844505e-05 2.761770e-05
```
