## Supplementary material for "Characterization of shared and ancestry-specific signals driving complex traits using multi-ancestry fine-mapping": s1_data.bim

```
21	chr21:37968409:G:A	0	37968409	A	G
21	chr21:37968501:G:A	0	37968501	A	G
21	chr21:37968503:A:G	0	37968503	G	A
21	chr21:37969990:T:C	0	37969990	C	T
21	chr21:37971165:G:A	0	37971165	A	G
21	chr21:37971333:GT:G	0	37971333	G	GT
21	chr21:37971341:T:C	0	37971341	C	T
21	chr21:37971485:G:A	0	37971485	A	G
21	chr21:37971818:A:G	0	37971818	G	A
21	chr21:37971925:T:G	0	37971925	G	T
21	chr21:37972042:A:G	0	37972042	G	A
21	chr21:37972865:C:G	0	37972865	G	C
21	chr21:37972874:G:T	0	37972874	T	G
21	chr21:37972937:T:C	0	37972937	C	T
21	chr21:37973035:A:G	0	37973035	G	A
21	chr21:37973203:C:CAGGAGGCCTGA	0	37973203	CAGGAGGCCTGA	C
21	chr21:37973288:T:A	0	37973288	A	T
21	chr21:37973309:C:A	0	37973309	A	C
21	chr21:37973354:A:G	0	37973354	G	A
21	chr21:37973438:C:A	0	37973438	A	C
21	chr21:37974030:T:C	0	37974030	C	T
21	chr21:37974225:T:A	0	37974225	A	T
21	chr21:37974399:A:G	0	37974399	G	A
21	chr21:37975345:T:C	0	37975345	C	T
21	chr21:37975740:G:A	0	37975740	A	G
21	chr21:37976399:A:AT	0	37976399	AT	A
21	chr21:37977700:A:G	0	37977700	G	A
21	chr21:37979215:T:C	0	37979215	C	T
21	chr21:37979323:T:C	0	37979323	C	T
21	chr21:37981257:C:T	0	37981257	T	C
21	chr21:37981659:T:C	0	37981659	C	T
21	chr21:37981730:C:T	0	37981730	T	C
21	chr21:37982468:C:T	0	37982468	T	C
21	chr21:37982733:T:C	0	37982733	C	T
21	chr21:37983418:T:A	0	37983418	A	T
21	chr21:37985231:T:C	0	37985231	C	T
21	chr21:37985244:G:A	0	37985244	A	G
21	chr21:37986209:C:G	0	37986209	G	C
21	chr21:37986405:A:C	0	37986405	C	A
21	chr21:37987459:A:G	0	37987459	G	A
21	chr21:37987521:C:G	0	37987521	G	C
21	chr21:37987606:G:A	0	37987606	A	G
21	chr21:37988192:G:A	0	37988192	A	G
21	chr21:37988361:G:C	0	37988361	C	G
21	chr21:37988501:T:C	0	37988501	C	T
21	chr21:37988504:T:C	0	37988504	C	T
21	chr21:37988897:T:C	0	37988897	C	T
21	chr21:37989009:T:C	0	37989009	C	T
21	chr21:37989028:T:C	0	37989028	C	T
21	chr21:37989243:A:C	0	37989243	C	A
21	chr21:37990249:G:A	0	37990249	A	G
21	chr21:37990283:C:T	0	37990283	T	C
21	chr21:37990304:C:T	0	37990304	T	C
21	chr21:37990562:G:T	0	37990562	T	G
21	chr21:37990641:T:C	0	37990641	C	T
21	chr21:37990867:T:G	0	37990867	G	T
21	chr21:37990952:G:A	0	37990952	A	G
21	chr21:37990968:T:C	0	37990968	C	T
21	chr21:37991445:A:G	0	37991445	G	A
21	chr21:37991647:C:T	0	37991647	T	C
21	chr21:37991655:C:T	0	37991655	T	C
21	chr21:37991668:T:C	0	37991668	C	T
21	chr21:37991871:G:A	0	37991871	A	G
21	chr21:37991933:G:A	0	37991933	A	G
21	chr21:37992800:G:A	0	37992800	A	G
21	chr21:37992999:C:T	0	37992999	T	C
21	chr21:37993015:C:T	0	37993015	T	C
21	chr21:37993170:G:A	0	37993170	A	G
21	chr21:37993294:C:T	0	37993294	T	C
21	chr21:37994224:T:C	0	37994224	C	T
21	chr21:37994506:T:C	0	37994506	C	T
21	chr21:37994725:T:C	0	37994725	C	T
21	chr21:37995141:A:G	0	37995141	G	A
21	chr21:37995425:C:A	0	37995425	A	C
21	chr21:37995442:G:A	0	37995442	A	G
21	chr21:37995736:A:C	0	37995736	C	A
21	chr21:37995843:A:G	0	37995843	G	A
21	chr21:37995875:C:T	0	37995875	T	C
21	chr21:37996251:A:C	0	37996251	C	A
21	chr21:37996257:A:AC	0	37996257	AC	A
21	chr21:37996493:G:A	0	37996493	A	G
21	chr21:37996547:A:G	0	37996547	G	A
21	chr21:37997010:C:T	0	37997010	T	C
21	chr21:37997249:A:G	0	37997249	G	A
21	chr21:38000332:G:A	0	38000332	A	G
21	chr21:38000379:T:A	0	38000379	A	T
21	chr21:38002811:T:G	0	38002811	G	T
21	chr21:38005867:G:T	0	38005867	T	G
21	chr21:38006939:T:C	0	38006939	C	T
21	chr21:38009438:G:A	0	38009438	A	G
21	chr21:38009915:G:A	0	38009915	A	G
21	chr21:38010583:T:C	0	38010583	C	T
21	chr21:38011556:AT:A	0	38011556	A	AT
21	chr21:38012308:T:C	0	38012308	C	T
21	chr21:38012433:A:T	0	38012433	T	A
21	chr21:38012626:A:C	0	38012626	C	A
21	chr21:38013311:T:C	0	38013311	C	T
21	chr21:38013331:G:A	0	38013331	A	G
21	chr21:38017141:A:G	0	38017141	G	A
21	chr21:38017917:C:T	0	38017917	T	C
21	chr21:38018026:T:A	0	38018026	A	T
21	chr21:38018703:G:A	0	38018703	A	G
21	chr21:38018786:G:A	0	38018786	A	G
21	chr21:38019374:G:A	0	38019374	A	G
21	chr21:38021849:G:A	0	38021849	A	G
21	chr21:38022548:G:T	0	38022548	T	G
21	chr21:38022677:T:C	0	38022677	C	T
21	chr21:38023575:C:T	0	38023575	T	C
21	chr21:38024079:A:G	0	38024079	G	A
21	chr21:38024891:G:C	0	38024891	C	G
21	chr21:38026485:G:A	0	38026485	A	G
21	chr21:38026548:G:A	0	38026548	A	G
21	chr21:38027679:T:C	0	38027679	C	T
21	chr21:38027861:C:T	0	38027861	T	C
21	chr21:38027907:A:C	0	38027907	C	A
21	chr21:38028677:G:A	0	38028677	A	G
21	chr21:38029903:C:G	0	38029903	G	C
21	chr21:38029974:T:TG	0	38029974	TG	T
21	chr21:38029975:T:C	0	38029975	C	T
21	chr21:38030517:A:T	0	38030517	T	A
21	chr21:38030575:C:T	0	38030575	T	C
21	chr21:38031041:G:T	0	38031041	T	G
21	chr21:38031977:A:G	0	38031977	G	A
21	chr21:38032412:T:A	0	38032412	A	T
21	chr21:38033890:T:C	0	38033890	C	T
21	chr21:38034404:C:G	0	38034404	G	C
21	chr21:38034684:G:A	0	38034684	A	G
21	chr21:38034910:C:T	0	38034910	T	C
21	chr21:38036673:T:C	0	38036673	C	T
21	chr21:38036900:C:T	0	38036900	T	C
21	chr21:38036987:A:C	0	38036987	C	A
21	chr21:38038070:C:A	0	38038070	A	C
21	chr21:38038931:G:T	0	38038931	T	G
21	chr21:38039022:C:T	0	38039022	T	C
21	chr21:38039932:G:A	0	38039932	A	G
21	chr21:38040116:A:G	0	38040116	G	A
21	chr21:38040294:T:C	0	38040294	C	T
21	chr21:38041565:C:T	0	38041565	T	C
21	chr21:38043589:T:A	0	38043589	A	T
21	chr21:38044704:A:C	0	38044704	C	A
21	chr21:38045070:C:T	0	38045070	T	C
21	chr21:38045687:G:A	0	38045687	A	G
21	chr21:38045823:C:T	0	38045823	T	C
21	chr21:38049272:T:G	0	38049272	G	T
21	chr21:38051217:T:C	0	38051217	C	T
21	chr21:38052456:C:T	0	38052456	T	C
21	chr21:38053456:A:T	0	38053456	T	A
21	chr21:38053544:G:A	0	38053544	A	G
21	chr21:38053900:G:A	0	38053900	A	G
21	chr21:38053958:T:C	0	38053958	C	T
21	chr21:38055400:C:A	0	38055400	A	C
21	chr21:38056520:C:T	0	38056520	T	C
21	chr21:38056716:G:C	0	38056716	C	G
21	chr21:38057250:A:G	0	38057250	G	A
21	chr21:38060257:G:T	0	38060257	T	G
21	chr21:38062356:T:C	0	38062356	C	T
21	chr21:38063648:A:T	0	38063648	T	A
21	chr21:38063772:A:G	0	38063772	G	A
21	chr21:38064486:G:A	0	38064486	A	G
21	chr21:38064782:C:T	0	38064782	T	C
21	chr21:38066087:T:A	0	38066087	A	T
21	chr21:38067276:T:C	0	38067276	C	T
21	chr21:38067602:G:A	0	38067602	A	G
21	chr21:38068848:G:A	0	38068848	A	G
21	chr21:38069130:A:G	0	38069130	G	A
21	chr21:38069636:C:T	0	38069636	T	C
21	chr21:38069764:T:C	0	38069764	C	T
21	chr21:38070092:T:C	0	38070092	C	T
21	chr21:38070734:A:C	0	38070734	C	A
21	chr21:38070754:A:G	0	38070754	G	A
21	chr21:38072714:G:A	0	38072714	A	G
21	chr21:38073962:G:A	0	38073962	A	G
21	chr21:38075698:A:G	0	38075698	G	A
21	chr21:38076541:G:T	0	38076541	T	G
21	chr21:38076783:G:A	0	38076783	A	G
21	chr21:38079309:A:G	0	38079309	G	A
21	chr21:38080576:C:T	0	38080576	T	C
21	chr21:38080707:T:C	0	38080707	C	T
21	chr21:38082794:T:C	0	38082794	C	T
21	chr21:38082967:T:C	0	38082967	C	T
21	chr21:38084132:T:A	0	38084132	A	T
21	chr21:38084635:G:A	0	38084635	A	G
21	chr21:38087397:C:G	0	38087397	G	C
21	chr21:38087431:C:T	0	38087431	T	C
21	chr21:38087755:T:C	0	38087755	C	T
21	chr21:38090091:TTTG:T	0	38090091	T	TTTG
21	chr21:38090229:C:T	0	38090229	T	C
21	chr21:38092224:C:A	0	38092224	A	C
21	chr21:38092921:C:T	0	38092921	T	C
21	chr21:38092922:G:A	0	38092922	A	G
21	chr21:38093091:C:G	0	38093091	G	C
21	chr21:38094492:A:T	0	38094492	T	A
21	chr21:38094620:A:G	0	38094620	G	A
21	chr21:38094642:A:T	0	38094642	T	A
21	chr21:38094919:A:G	0	38094919	G	A
21	chr21:38095124:T:G	0	38095124	G	T
21	chr21:38095700:G:A	0	38095700	A	G
21	chr21:38098664:C:T	0	38098664	T	C
21	chr21:38100884:CA:C	0	38100884	C	CA
21	chr21:38101033:C:T	0	38101033	T	C
21	chr21:38102162:C:A	0	38102162	A	C
21	chr21:38102649:A:G	0	38102649	G	A
21	chr21:38104929:G:C	0	38104929	C	G
21	chr21:38105706:T:A	0	38105706	A	T
21	chr21:38106259:A:G	0	38106259	G	A
21	chr21:38107830:A:G	0	38107830	G	A
21	chr21:38107851:T:A	0	38107851	A	T
21	chr21:38108737:A:T	0	38108737	T	A
21	chr21:38108756:C:T	0	38108756	T	C
21	chr21:38109074:T:C	0	38109074	C	T
21	chr21:38111369:TG:T	0	38111369	T	TG
21	chr21:38112179:G:C	0	38112179	C	G
21	chr21:38112229:G:A	0	38112229	A	G
21	chr21:38112250:G:A	0	38112250	A	G
21	chr21:38112947:T:C	0	38112947	C	T
21	chr21:38113464:G:A	0	38113464	A	G
21	chr21:38113748:C:T	0	38113748	T	C
21	chr21:38114160:G:T	0	38114160	T	G
21	chr21:38114226:A:C	0	38114226	C	A
21	chr21:38114839:A:G	0	38114839	G	A
21	chr21:38115944:TTAC:T	0	38115944	T	TTAC
21	chr21:38116096:A:G	0	38116096	G	A
21	chr21:38116333:C:T	0	38116333	T	C
21	chr21:38117206:T:C	0	38117206	C	T
21	chr21:38118023:C:G	0	38118023	G	C
21	chr21:38122147:G:A	0	38122147	A	G
21	chr21:38122726:A:G	0	38122726	G	A
21	chr21:38122780:T:C	0	38122780	C	T
21	chr21:38123143:G:A	0	38123143	A	G
21	chr21:38124157:G:T	0	38124157	T	G
21	chr21:38124184:T:C	0	38124184	C	T
21	chr21:38124213:C:T	0	38124213	T	C
21	chr21:38124267:T:C	0	38124267	C	T
21	chr21:38124872:C:T	0	38124872	T	C
21	chr21:38125220:T:G	0	38125220	G	T
21	chr21:38125391:A:C	0	38125391	C	A
21	chr21:38127056:C:T	0	38127056	T	C
21	chr21:38128463:T:C	0	38128463	C	T
21	chr21:38128539:C:T	0	38128539	T	C
21	chr21:38129370:G:C	0	38129370	C	G
21	chr21:38130692:A:C	0	38130692	C	A
21	chr21:38130823:G:A	0	38130823	A	G
21	chr21:38132262:A:G	0	38132262	G	A
21	chr21:38132727:T:C	0	38132727	C	T
21	chr21:38133562:C:T	0	38133562	T	C
21	chr21:38133883:G:A	0	38133883	A	G
21	chr21:38134113:G:A	0	38134113	A	G
21	chr21:38134276:T:C	0	38134276	C	T
21	chr21:38134390:A:G	0	38134390	G	A
21	chr21:38135037:G:A	0	38135037	A	G
21	chr21:38136351:A:C	0	38136351	C	A
21	chr21:38136442:A:G	0	38136442	G	A
21	chr21:38136696:A:G	0	38136696	G	A
21	chr21:38137223:T:C	0	38137223	C	T
21	chr21:38137817:A:G	0	38137817	G	A
21	chr21:38138934:G:A	0	38138934	A	G
21	chr21:38139347:T:G	0	38139347	G	T
21	chr21:38140686:C:T	0	38140686	T	C
21	chr21:38140747:T:C	0	38140747	C	T
21	chr21:38140993:CTT:C	0	38140993	C	CTT
21	chr21:38141223:G:A	0	38141223	A	G
21	chr21:38141440:A:C	0	38141440	C	A
21	chr21:38144758:G:A	0	38144758	A	G
21	chr21:38145094:T:C	0	38145094	C	T
21	chr21:38147667:C:T	0	38147667	T	C
21	chr21:38149016:T:G	0	38149016	G	T
21	chr21:38151171:G:A	0	38151171	A	G
21	chr21:38151173:A:C	0	38151173	C	A
21	chr21:38152252:G:C	0	38152252	C	G
21	chr21:38153604:T:G	0	38153604	G	T
21	chr21:38154315:G:A	0	38154315	A	G
21	chr21:38154878:C:T	0	38154878	T	C
21	chr21:38155877:A:G	0	38155877	G	A
21	chr21:38155902:CA:C	0	38155902	C	CA
21	chr21:38156361:A:T	0	38156361	T	A
21	chr21:38157843:C:T	0	38157843	T	C
21	chr21:38159440:G:A	0	38159440	A	G
21	chr21:38161313:T:A	0	38161313	A	T
21	chr21:38162352:C:T	0	38162352	T	C
21	chr21:38163485:A:G	0	38163485	G	A
21	chr21:38164435:T:A	0	38164435	A	T
21	chr21:38165117:T:A	0	38165117	A	T
21	chr21:38165250:C:G	0	38165250	G	C
21	chr21:38166455:C:T	0	38166455	T	C
21	chr21:38166866:T:C	0	38166866	C	T
21	chr21:38166996:C:T	0	38166996	T	C
21	chr21:38167017:T:C	0	38167017	C	T
21	chr21:38168186:C:T	0	38168186	T	C
21	chr21:38169239:A:G	0	38169239	G	A
21	chr21:38169353:A:G	0	38169353	G	A
21	chr21:38170130:G:A	0	38170130	A	G
21	chr21:38170880:A:G	0	38170880	G	A
21	chr21:38170889:C:G	0	38170889	G	C
21	chr21:38171339:A:G	0	38171339	G	A
21	chr21:38172065:G:A	0	38172065	A	G
21	chr21:38172667:C:T	0	38172667	T	C
21	chr21:38172797:C:T	0	38172797	T	C
21	chr21:38173034:A:G	0	38173034	G	A
21	chr21:38173896:C:A	0	38173896	A	C
21	chr21:38174733:C:A	0	38174733	A	C
21	chr21:38176102:C:T	0	38176102	T	C
21	chr21:38177672:C:T	0	38177672	T	C
21	chr21:38178586:G:A	0	38178586	A	G
21	chr21:38180098:C:T	0	38180098	T	C
21	chr21:38180600:C:T	0	38180600	T	C
21	chr21:38184534:A:G	0	38184534	G	A
21	chr21:38185637:A:G	0	38185637	G	A
21	chr21:38187465:G:A	0	38187465	A	G
21	chr21:38187695:A:G	0	38187695	G	A
21	chr21:38187991:C:T	0	38187991	T	C
21	chr21:38188059:A:G	0	38188059	G	A
21	chr21:38188596:GC:G	0	38188596	G	GC
21	chr21:38188598:C:T	0	38188598	T	C
21	chr21:38189191:C:T	0	38189191	T	C
21	chr21:38190526:C:T	0	38190526	T	C
21	chr21:38190656:C:T	0	38190656	T	C
21	chr21:38190835:T:A	0	38190835	A	T
21	chr21:38190895:A:G	0	38190895	G	A
21	chr21:38191401:G:A	0	38191401	A	G
21	chr21:38191505:T:C	0	38191505	C	T
21	chr21:38191767:G:T	0	38191767	T	G
21	chr21:38192168:A:G	0	38192168	G	A
21	chr21:38192184:A:G	0	38192184	G	A
21	chr21:38192527:A:G	0	38192527	G	A
21	chr21:38192700:C:T	0	38192700	T	C
21	chr21:38193667:A:G	0	38193667	G	A
21	chr21:38194105:A:G	0	38194105	G	A
21	chr21:38194368:G:A	0	38194368	A	G
21	chr21:38194825:T:C	0	38194825	C	T
21	chr21:38195063:A:G	0	38195063	G	A
21	chr21:38195409:T:C	0	38195409	C	T
21	chr21:38196902:C:T	0	38196902	T	C
21	chr21:38197299:C:T	0	38197299	T	C
21	chr21:38198590:C:T	0	38198590	T	C
21	chr21:38202623:G:A	0	38202623	A	G
21	chr21:38202739:G:A	0	38202739	A	G
21	chr21:38203170:G:T	0	38203170	T	G
21	chr21:38203231:A:T	0	38203231	T	A
21	chr21:38203710:C:A	0	38203710	A	C
21	chr21:38203857:A:G	0	38203857	G	A
21	chr21:38204031:T:A	0	38204031	A	T
21	chr21:38204713:G:A	0	38204713	A	G
21	chr21:38205156:G:C	0	38205156	C	G
21	chr21:38206127:T:C	0	38206127	C	T
21	chr21:38206918:A:G	0	38206918	G	A
21	chr21:38208918:A:G	0	38208918	G	A
21	chr21:38208951:A:G	0	38208951	G	A
21	chr21:38209042:G:A	0	38209042	A	G
21	chr21:38209188:C:T	0	38209188	T	C
21	chr21:38209602:C:T	0	38209602	T	C
21	chr21:38209964:A:G	0	38209964	G	A
21	chr21:38211226:C:G	0	38211226	G	C
21	chr21:38212028:T:C	0	38212028	C	T
21	chr21:38212749:A:G	0	38212749	G	A
21	chr21:38212933:G:A	0	38212933	A	G
21	chr21:38213013:C:T	0	38213013	T	C
21	chr21:38213557:T:C	0	38213557	C	T
21	chr21:38216261:C:T	0	38216261	T	C
21	chr21:38217377:AAAC:A	0	38217377	A	AAAC
21	chr21:38218023:C:A	0	38218023	A	C
21	chr21:38219227:C:T	0	38219227	T	C
21	chr21:38219252:T:G	0	38219252	G	T
21	chr21:38219374:G:A	0	38219374	A	G
21	chr21:38219379:A:C	0	38219379	C	A
21	chr21:38219434:G:T	0	38219434	T	G
21	chr21:38219521:C:G	0	38219521	G	C
21	chr21:38220382:A:G	0	38220382	G	A
21	chr21:38220439:A:G	0	38220439	G	A
21	chr21:38221074:T:C	0	38221074	C	T
21	chr21:38221386:G:A	0	38221386	A	G
21	chr21:38221659:G:A	0	38221659	A	G
21	chr21:38222015:G:A	0	38222015	A	G
21	chr21:38222146:T:C	0	38222146	C	T
21	chr21:38222182:G:A	0	38222182	A	G
21	chr21:38222617:G:A	0	38222617	A	G
21	chr21:38222906:G:A	0	38222906	A	G
21	chr21:38222942:G:A	0	38222942	A	G
21	chr21:38222975:C:T	0	38222975	T	C
21	chr21:38223554:A:G	0	38223554	G	A
21	chr21:38224184:A:G	0	38224184	G	A
21	chr21:38224185:G:A	0	38224185	A	G
21	chr21:38224275:G:A	0	38224275	A	G
21	chr21:38224444:A:G	0	38224444	G	A
21	chr21:38224463:C:T	0	38224463	T	C
21	chr21:38224760:CAAGG:C	0	38224760	C	CAAGG
21	chr21:38225008:A:G	0	38225008	G	A
21	chr21:38225104:C:A	0	38225104	A	C
21	chr21:38225531:T:G	0	38225531	G	T
21	chr21:38225635:C:T	0	38225635	T	C
21	chr21:38225696:A:G	0	38225696	G	A
21	chr21:38225763:T:G	0	38225763	G	T
21	chr21:38225972:C:T	0	38225972	T	C
21	chr21:38226132:G:C	0	38226132	C	G
21	chr21:38226137:A:G	0	38226137	G	A
21	chr21:38226139:A:G	0	38226139	G	A
21	chr21:38226281:G:A	0	38226281	A	G
21	chr21:38226922:C:T	0	38226922	T	C
21	chr21:38227103:A:G	0	38227103	G	A
21	chr21:38227215:C:T	0	38227215	T	C
21	chr21:38227741:A:G	0	38227741	G	A
21	chr21:38227863:T:C	0	38227863	C	T
21	chr21:38228221:C:T	0	38228221	T	C
21	chr21:38228362:A:G	0	38228362	G	A
21	chr21:38228670:T:C	0	38228670	C	T
21	chr21:38228810:A:G	0	38228810	G	A
21	chr21:38229181:C:T	0	38229181	T	C
21	chr21:38229182:A:G	0	38229182	G	A
21	chr21:38229205:A:G	0	38229205	G	A
21	chr21:38229225:G:A	0	38229225	A	G
21	chr21:38229305:A:G	0	38229305	G	A
21	chr21:38230329:T:C	0	38230329	C	T
21	chr21:38230691:G:A	0	38230691	A	G
21	chr21:38231734:T:G	0	38231734	G	T
21	chr21:38232021:G:T	0	38232021	T	G
21	chr21:38232391:G:C	0	38232391	C	G
21	chr21:38232699:T:G	0	38232699	G	T
21	chr21:38232720:T:C	0	38232720	C	T
21	chr21:38232736:T:C	0	38232736	C	T
21	chr21:38232956:G:T	0	38232956	T	G
21	chr21:38233758:G:A	0	38233758	A	G
21	chr21:38234293:T:A	0	38234293	A	T
21	chr21:38234415:C:G	0	38234415	G	C
21	chr21:38234450:G:C	0	38234450	C	G
21	chr21:38234610:A:T	0	38234610	T	A
21	chr21:38235320:G:A	0	38235320	A	G
21	chr21:38235955:A:G	0	38235955	G	A
21	chr21:38235992:T:A	0	38235992	A	T
21	chr21:38236502:T:A	0	38236502	A	T
21	chr21:38237295:G:A	0	38237295	A	G
21	chr21:38237396:G:A	0	38237396	A	G
21	chr21:38237945:C:T	0	38237945	T	C
21	chr21:38238471:A:G	0	38238471	G	A
21	chr21:38239128:A:G	0	38239128	G	A
21	chr21:38239283:G:A	0	38239283	A	G
21	chr21:38239442:G:A	0	38239442	A	G
21	chr21:38240876:C:T	0	38240876	T	C
21	chr21:38240968:A:T	0	38240968	T	A
21	chr21:38241314:AC:A	0	38241314	A	AC
21	chr21:38241861:T:C	0	38241861	C	T
21	chr21:38242518:G:T	0	38242518	T	G
21	chr21:38243842:A:G	0	38243842	G	A
21	chr21:38244393:A:G	0	38244393	G	A
21	chr21:38245156:C:T	0	38245156	T	C
21	chr21:38246568:C:T	0	38246568	T	C
21	chr21:38247344:G:A	0	38247344	A	G
21	chr21:38247680:G:T	0	38247680	T	G
21	chr21:38247839:C:G	0	38247839	G	C
21	chr21:38248617:T:A	0	38248617	A	T
21	chr21:38249291:T:C	0	38249291	C	T
21	chr21:38252776:A:G	0	38252776	G	A
21	chr21:38253298:T:C	0	38253298	C	T
21	chr21:38254499:C:T	0	38254499	T	C
21	chr21:38254552:T:A	0	38254552	A	T
21	chr21:38254654:G:T	0	38254654	T	G
21	chr21:38255287:C:T	0	38255287	T	C
21	chr21:38255548:G:C	0	38255548	C	G
21	chr21:38255790:A:G	0	38255790	G	A
21	chr21:38256276:T:C	0	38256276	C	T
21	chr21:38256487:A:G	0	38256487	G	A
21	chr21:38256530:C:G	0	38256530	G	C
21	chr21:38256871:C:T	0	38256871	T	C
21	chr21:38257275:G:A	0	38257275	A	G
21	chr21:38257289:T:G	0	38257289	G	T
21	chr21:38257397:G:C	0	38257397	C	G
21	chr21:38257496:C:T	0	38257496	T	C
21	chr21:38259542:C:T	0	38259542	T	C
21	chr21:38260000:A:G	0	38260000	G	A
21	chr21:38260411:A:C	0	38260411	C	A
21	chr21:38260670:T:A	0	38260670	A	T
21	chr21:38261270:T:G	0	38261270	G	T
21	chr21:38261465:A:C	0	38261465	C	A
21	chr21:38261523:T:A	0	38261523	A	T
21	chr21:38261746:C:T	0	38261746	T	C
21	chr21:38261884:T:C	0	38261884	C	T
21	chr21:38263208:A:G	0	38263208	G	A
21	chr21:38263627:C:T	0	38263627	T	C
21	chr21:38264002:A:C	0	38264002	C	A
21	chr21:38264500:C:A	0	38264500	A	C
21	chr21:38264653:A:G	0	38264653	G	A
21	chr21:38265171:C:G	0	38265171	G	C
21	chr21:38265507:G:A	0	38265507	A	G
21	chr21:38265545:C:T	0	38265545	T	C
21	chr21:38266537:T:C	0	38266537	C	T
21	chr21:38267945:T:C	0	38267945	C	T
21	chr21:38269364:T:C	0	38269364	C	T
21	chr21:38270731:A:C	0	38270731	C	A
21	chr21:38270882:C:T	0	38270882	T	C
21	chr21:38271744:T:C	0	38271744	C	T
21	chr21:38272691:T:C	0	38272691	C	T
21	chr21:38272728:A:G	0	38272728	G	A
21	chr21:38273201:A:G	0	38273201	G	A
21	chr21:38273285:C:T	0	38273285	T	C
21	chr21:38274423:GA:G	0	38274423	G	GA
21	chr21:38274686:C:T	0	38274686	T	C
21	chr21:38275010:C:T	0	38275010	T	C
21	chr21:38275014:A:C	0	38275014	C	A
21	chr21:38275203:A:G	0	38275203	G	A
21	chr21:38275463:A:G	0	38275463	G	A
21	chr21:38275560:A:G	0	38275560	G	A
21	chr21:38275679:A:G	0	38275679	G	A
21	chr21:38275734:G:A	0	38275734	A	G
21	chr21:38276461:T:G	0	38276461	G	T
21	chr21:38277171:C:T	0	38277171	T	C
21	chr21:38277272:C:T	0	38277272	T	C
21	chr21:38277627:A:G	0	38277627	G	A
21	chr21:38277844:TTTATAGA:T	0	38277844	T	TTTATAGA
21	chr21:38277972:A:G	0	38277972	G	A
21	chr21:38277991:C:T	0	38277991	T	C
21	chr21:38278108:C:T	0	38278108	T	C
21	chr21:38278905:C:T	0	38278905	T	C
21	chr21:38279174:C:T	0	38279174	T	C
21	chr21:38279631:T:C	0	38279631	C	T
21	chr21:38279646:A:G	0	38279646	G	A
21	chr21:38280101:G:T	0	38280101	T	G
21	chr21:38280337:T:C	0	38280337	C	T
21	chr21:38280477:C:T	0	38280477	T	C
21	chr21:38280478:G:A	0	38280478	A	G
21	chr21:38280567:A:G	0	38280567	G	A
21	chr21:38280918:A:G	0	38280918	G	A
21	chr21:38280964:C:T	0	38280964	T	C
21	chr21:38281136:G:A	0	38281136	A	G
21	chr21:38281163:G:A	0	38281163	A	G
21	chr21:38281517:A:G	0	38281517	G	A
21	chr21:38281719:C:A	0	38281719	A	C
21	chr21:38281733:C:A	0	38281733	A	C
21	chr21:38282006:C:T	0	38282006	T	C
21	chr21:38282110:G:A	0	38282110	A	G
21	chr21:38282451:C:T	0	38282451	T	C
21	chr21:38283023:A:G	0	38283023	G	A
21	chr21:38283478:T:G	0	38283478	G	T
21	chr21:38283745:TTACTC:T	0	38283745	T	TTACTC
21	chr21:38283844:GAAA:G	0	38283844	G	GAAA
21	chr21:38284191:T:G	0	38284191	G	T
21	chr21:38284451:T:C	0	38284451	C	T
21	chr21:38284583:T:C	0	38284583	C	T
21	chr21:38285041:G:A	0	38285041	A	G
21	chr21:38285105:A:G	0	38285105	G	A
21	chr21:38285330:C:T	0	38285330	T	C
21	chr21:38286445:T:C	0	38286445	C	T
21	chr21:38287135:A:C	0	38287135	C	A
21	chr21:38287292:G:C	0	38287292	C	G
21	chr21:38287298:A:T	0	38287298	T	A
21	chr21:38287315:G:T	0	38287315	T	G
21	chr21:38287844:C:A	0	38287844	A	C
21	chr21:38287951:A:G	0	38287951	G	A
21	chr21:38288180:A:G	0	38288180	G	A
21	chr21:38288197:C:T	0	38288197	T	C
21	chr21:38288283:C:T	0	38288283	T	C
21	chr21:38288800:T:C	0	38288800	C	T
21	chr21:38289089:C:T	0	38289089	T	C
21	chr21:38290518:T:C	0	38290518	C	T
21	chr21:38290535:A:G	0	38290535	G	A
21	chr21:38290632:T:C	0	38290632	C	T
21	chr21:38290698:A:G	0	38290698	G	A
21	chr21:38290989:A:AG	0	38290989	AG	A
21	chr21:38291067:C:T	0	38291067	T	C
21	chr21:38291838:T:G	0	38291838	G	T
21	chr21:38291905:T:G	0	38291905	G	T
21	chr21:38292177:A:G	0	38292177	G	A
21	chr21:38293054:G:A	0	38293054	A	G
21	chr21:38293223:T:C	0	38293223	C	T
21	chr21:38293729:A:ACT	0	38293729	ACT	A
21	chr21:38293730:AAAAGTG:A	0	38293730	A	AAAAGTG
21	chr21:38294004:A:G	0	38294004	G	A
21	chr21:38294187:T:G	0	38294187	G	T
21	chr21:38294283:A:G	0	38294283	G	A
21	chr21:38294342:A:G	0	38294342	G	A
21	chr21:38294656:ACTACCCTTCCATTTC:A	0	38294656	A	ACTACCCTTCCATTTC
21	chr21:38294924:C:T	0	38294924	T	C
21	chr21:38295004:A:G	0	38295004	G	A
21	chr21:38295046:G:C	0	38295046	C	G
21	chr21:38295047:C:T	0	38295047	T	C
21	chr21:38295216:G:T	0	38295216	T	G
21	chr21:38295334:C:T	0	38295334	T	C
21	chr21:38295378:C:T	0	38295378	T	C
21	chr21:38295481:C:G	0	38295481	G	C
21	chr21:38296218:G:C	0	38296218	C	G
21	chr21:38296292:AATAG:A	0	38296292	A	AATAG
21	chr21:38297596:C:T	0	38297596	T	C
21	chr21:38297992:C:T	0	38297992	T	C
21	chr21:38298038:T:G	0	38298038	G	T
21	chr21:38298064:C:T	0	38298064	T	C
21	chr21:38298260:T:C	0	38298260	C	T
21	chr21:38298438:A:G	0	38298438	G	A
21	chr21:38298470:C:T	0	38298470	T	C
21	chr21:38298570:A:G	0	38298570	G	A
21	chr21:38299060:C:G	0	38299060	G	C
21	chr21:38299525:C:T	0	38299525	T	C
21	chr21:38299554:G:A	0	38299554	A	G
21	chr21:38301297:G:A	0	38301297	A	G
21	chr21:38301377:C:T	0	38301377	T	C
21	chr21:38302172:G:A	0	38302172	A	G
21	chr21:38302648:G:T	0	38302648	T	G
21	chr21:38302906:A:T	0	38302906	T	A
21	chr21:38303680:A:AAAG	0	38303680	AAAG	A
21	chr21:38306061:C:T	0	38306061	T	C
21	chr21:38306694:C:T	0	38306694	T	C
21	chr21:38307004:T:C	0	38307004	C	T
21	chr21:38307471:C:G	0	38307471	G	C
21	chr21:38307523:C:G	0	38307523	G	C
21	chr21:38307786:C:G	0	38307786	G	C
21	chr21:38308159:GAGT:G	0	38308159	G	GAGT
21	chr21:38309114:C:T	0	38309114	T	C
21	chr21:38309187:A:C	0	38309187	C	A
21	chr21:38309396:AT:A	0	38309396	A	AT
21	chr21:38309435:G:T	0	38309435	T	G
21	chr21:38310168:G:A	0	38310168	A	G
21	chr21:38310205:AG:A	0	38310205	A	AG
21	chr21:38310226:G:T	0	38310226	T	G
21	chr21:38310597:C:G	0	38310597	G	C
21	chr21:38310851:C:T	0	38310851	T	C
21	chr21:38310860:C:T	0	38310860	T	C
21	chr21:38311184:G:A	0	38311184	A	G
21	chr21:38311266:T:A	0	38311266	A	T
21	chr21:38311279:CTG:C	0	38311279	C	CTG
21	chr21:38311282:G:A	0	38311282	A	G
21	chr21:38311388:C:T	0	38311388	T	C
21	chr21:38313044:T:C	0	38313044	C	T
21	chr21:38313590:A:C	0	38313590	C	A
21	chr21:38314650:G:A	0	38314650	A	G
21	chr21:38315166:C:G	0	38315166	G	C
21	chr21:38315249:T:G	0	38315249	G	T
21	chr21:38315266:T:C	0	38315266	C	T
21	chr21:38315650:A:T	0	38315650	T	A
21	chr21:38316185:A:G	0	38316185	G	A
21	chr21:38316351:A:T	0	38316351	T	A
21	chr21:38316397:T:C	0	38316397	C	T
21	chr21:38317214:A:G	0	38317214	G	A
21	chr21:38317768:C:T	0	38317768	T	C
21	chr21:38317856:G:A	0	38317856	A	G
21	chr21:38318197:C:T	0	38318197	T	C
21	chr21:38318297:C:T	0	38318297	T	C
21	chr21:38318323:C:G	0	38318323	G	C
21	chr21:38318457:T:C	0	38318457	C	T
21	chr21:38318741:A:G	0	38318741	G	A
21	chr21:38318832:T:TA	0	38318832	TA	T
21	chr21:38321714:C:T	0	38321714	T	C
21	chr21:38322534:G:A	0	38322534	A	G
21	chr21:38322940:T:C	0	38322940	C	T
21	chr21:38323387:A:T	0	38323387	T	A
21	chr21:38323610:A:G	0	38323610	G	A
21	chr21:38323992:C:G	0	38323992	G	C
21	chr21:38324554:T:C	0	38324554	C	T
21	chr21:38324936:T:C	0	38324936	C	T
21	chr21:38325459:G:GA	0	38325459	GA	G
21	chr21:38325514:C:A	0	38325514	A	C
21	chr21:38325527:C:T	0	38325527	T	C
21	chr21:38325592:T:C	0	38325592	C	T
21	chr21:38326016:G:A	0	38326016	A	G
21	chr21:38326579:G:A	0	38326579	A	G
21	chr21:38326995:AC:A	0	38326995	A	AC
21	chr21:38327107:G:A	0	38327107	A	G
21	chr21:38328274:C:G	0	38328274	G	C
21	chr21:38328338:A:G	0	38328338	G	A
21	chr21:38328582:A:G	0	38328582	G	A
21	chr21:38328838:C:T	0	38328838	T	C
21	chr21:38329104:G:A	0	38329104	A	G
21	chr21:38329571:G:A	0	38329571	A	G
21	chr21:38329990:A:T	0	38329990	T	A
21	chr21:38330866:G:A	0	38330866	A	G
21	chr21:38331214:G:A	0	38331214	A	G
21	chr21:38331555:G:A	0	38331555	A	G
21	chr21:38331726:G:A	0	38331726	A	G
21	chr21:38332586:A:T	0	38332586	T	A
21	chr21:38333119:C:T	0	38333119	T	C
21	chr21:38333345:C:T	0	38333345	T	C
21	chr21:38335210:T:C	0	38335210	C	T
21	chr21:38335428:A:C	0	38335428	C	A
21	chr21:38335433:T:C	0	38335433	C	T
21	chr21:38335526:C:T	0	38335526	T	C
21	chr21:38335839:A:G	0	38335839	G	A
21	chr21:38335987:G:A	0	38335987	A	G
21	chr21:38336777:C:T	0	38336777	T	C
21	chr21:38336808:A:G	0	38336808	G	A
21	chr21:38337819:C:A	0	38337819	A	C
21	chr21:38338539:C:G	0	38338539	G	C
21	chr21:38338934:A:T	0	38338934	T	A
21	chr21:38339020:A:G	0	38339020	G	A
21	chr21:38339402:A:G	0	38339402	G	A
21	chr21:38339475:C:T	0	38339475	T	C
21	chr21:38340143:A:G	0	38340143	G	A
21	chr21:38340985:C:T	0	38340985	T	C
21	chr21:38341313:C:T	0	38341313	T	C
21	chr21:38342627:G:C	0	38342627	C	G
21	chr21:38342718:G:A	0	38342718	A	G
21	chr21:38343867:C:T	0	38343867	T	C
21	chr21:38344024:C:T	0	38344024	T	C
21	chr21:38344152:T:C	0	38344152	C	T
21	chr21:38344544:G:A	0	38344544	A	G
21	chr21:38344679:G:T	0	38344679	T	G
21	chr21:38345026:C:CTA	0	38345026	CTA	C
21	chr21:38345815:C:T	0	38345815	T	C
21	chr21:38346104:T:C	0	38346104	C	T
21	chr21:38347105:C:A	0	38347105	A	C
21	chr21:38347173:G:C	0	38347173	C	G
21	chr21:38347339:T:C	0	38347339	C	T
21	chr21:38347976:G:C	0	38347976	C	G
21	chr21:38348217:G:A	0	38348217	A	G
21	chr21:38348753:G:T	0	38348753	T	G
21	chr21:38349630:G:A	0	38349630	A	G
21	chr21:38349842:C:G	0	38349842	G	C
21	chr21:38349907:A:G	0	38349907	G	A
21	chr21:38349966:C:T	0	38349966	T	C
21	chr21:38350424:G:C	0	38350424	C	G
21	chr21:38350466:G:A	0	38350466	A	G
21	chr21:38350497:A:G	0	38350497	G	A
21	chr21:38350750:AG:A	0	38350750	A	AG
21	chr21:38350896:G:A	0	38350896	A	G
21	chr21:38350991:T:C	0	38350991	C	T
21	chr21:38351295:C:T	0	38351295	T	C
21	chr21:38351358:G:A	0	38351358	A	G
21	chr21:38351455:G:A	0	38351455	A	G
21	chr21:38351465:G:A	0	38351465	A	G
21	chr21:38351501:T:C	0	38351501	C	T
21	chr21:38351640:A:G	0	38351640	G	A
21	chr21:38351779:G:C	0	38351779	C	G
21	chr21:38351853:G:A	0	38351853	A	G
21	chr21:38352137:C:T	0	38352137	T	C
21	chr21:38352432:A:G	0	38352432	G	A
21	chr21:38352490:A:G	0	38352490	G	A
21	chr21:38352649:A:T	0	38352649	T	A
21	chr21:38352778:A:G	0	38352778	G	A
21	chr21:38352851:A:G	0	38352851	G	A
21	chr21:38353686:T:G	0	38353686	G	T
21	chr21:38354218:C:T	0	38354218	T	C
21	chr21:38354472:G:C	0	38354472	C	G
21	chr21:38355198:A:G	0	38355198	G	A
21	chr21:38356244:T:C	0	38356244	C	T
21	chr21:38356624:A:C	0	38356624	C	A
21	chr21:38358098:TTAAA:T	0	38358098	T	TTAAA
21	chr21:38358325:A:G	0	38358325	G	A
21	chr21:38358336:T:C	0	38358336	C	T
21	chr21:38358395:A:T	0	38358395	T	A
21	chr21:38358827:A:C	0	38358827	C	A
21	chr21:38359469:T:C	0	38359469	C	T
21	chr21:38359991:A:C	0	38359991	C	A
21	chr21:38360723:G:A	0	38360723	A	G
21	chr21:38360876:CT:C	0	38360876	C	CT
21	chr21:38361389:G:A	0	38361389	A	G
21	chr21:38361607:T:C	0	38361607	C	T
21	chr21:38361779:C:T	0	38361779	T	C
21	chr21:38361801:G:A	0	38361801	A	G
21	chr21:38362006:G:A	0	38362006	A	G
21	chr21:38363219:T:C	0	38363219	C	T
21	chr21:38364093:C:T	0	38364093	T	C
21	chr21:38364524:T:A	0	38364524	A	T
21	chr21:38365050:G:T	0	38365050	T	G
21	chr21:38366023:G:C	0	38366023	C	G
21	chr21:38366065:A:C	0	38366065	C	A
21	chr21:38366261:C:T	0	38366261	T	C
21	chr21:38366403:G:A	0	38366403	A	G
21	chr21:38366447:A:G	0	38366447	G	A
21	chr21:38366595:A:G	0	38366595	G	A
21	chr21:38366922:G:A	0	38366922	A	G
21	chr21:38367214:A:G	0	38367214	G	A
21	chr21:38367556:A:G	0	38367556	G	A
21	chr21:38367743:T:A	0	38367743	A	T
21	chr21:38368282:C:G	0	38368282	G	C
21	chr21:38368388:T:TA	0	38368388	TA	T
21	chr21:38368833:A:G	0	38368833	G	A
21	chr21:38369012:A:C	0	38369012	C	A
21	chr21:38369553:T:G	0	38369553	G	T
21	chr21:38371796:A:T	0	38371796	T	A
21	chr21:38371962:G:A	0	38371962	A	G
21	chr21:38374343:G:A	0	38374343	A	G
21	chr21:38374415:T:C	0	38374415	C	T
21	chr21:38375582:C:T	0	38375582	T	C
21	chr21:38375676:C:G	0	38375676	G	C
21	chr21:38376602:G:A	0	38376602	A	G
21	chr21:38376732:T:G	0	38376732	G	T
21	chr21:38376773:A:G	0	38376773	G	A
21	chr21:38377053:T:G	0	38377053	G	T
21	chr21:38377054:C:T	0	38377054	T	C
21	chr21:38377564:A:C	0	38377564	C	A
21	chr21:38377724:G:A	0	38377724	A	G
21	chr21:38378764:T:C	0	38378764	C	T
21	chr21:38379317:G:T	0	38379317	T	G
21	chr21:38380007:G:C	0	38380007	C	G
21	chr21:38380033:G:A	0	38380033	A	G
21	chr21:38380751:C:T	0	38380751	T	C
21	chr21:38380799:GAATAT:G	0	38380799	G	GAATAT
21	chr21:38381424:A:C	0	38381424	C	A
21	chr21:38381453:T:C	0	38381453	C	T
21	chr21:38384054:T:A	0	38384054	A	T
21	chr21:38385378:G:A	0	38385378	A	G
21	chr21:38386938:G:A	0	38386938	A	G
21	chr21:38388789:C:T	0	38388789	T	C
21	chr21:38390961:T:C	0	38390961	C	T
21	chr21:38392094:A:T	0	38392094	T	A
21	chr21:38392289:T:A	0	38392289	A	T
21	chr21:38392515:T:C	0	38392515	C	T
21	chr21:38392594:T:C	0	38392594	C	T
21	chr21:38393588:C:T	0	38393588	T	C
21	chr21:38394109:C:T	0	38394109	T	C
21	chr21:38394499:C:T	0	38394499	T	C
21	chr21:38394504:C:T	0	38394504	T	C
21	chr21:38394526:G:A	0	38394526	A	G
21	chr21:38394575:C:A	0	38394575	A	C
21	chr21:38394647:T:C	0	38394647	C	T
21	chr21:38395328:C:T	0	38395328	T	C
21	chr21:38395952:C:T	0	38395952	T	C
21	chr21:38396352:A:G	0	38396352	G	A
21	chr21:38397191:T:C	0	38397191	C	T
21	chr21:38397327:T:C	0	38397327	C	T
21	chr21:38397895:G:C	0	38397895	C	G
21	chr21:38398442:T:C	0	38398442	C	T
21	chr21:38399707:T:A	0	38399707	A	T
21	chr21:38400919:C:T	0	38400919	T	C
21	chr21:38401606:T:C	0	38401606	C	T
21	chr21:38402757:G:A	0	38402757	A	G
21	chr21:38403352:C:T	0	38403352	T	C
21	chr21:38404563:A:T	0	38404563	T	A
21	chr21:38404640:T:C	0	38404640	C	T
21	chr21:38405806:C:T	0	38405806	T	C
21	chr21:38405909:T:C	0	38405909	C	T
21	chr21:38406027:T:C	0	38406027	C	T
21	chr21:38407430:G:C	0	38407430	C	G
21	chr21:38407465:C:T	0	38407465	T	C
21	chr21:38407611:G:A	0	38407611	A	G
21	chr21:38407919:AT:A	0	38407919	A	AT
21	chr21:38408254:A:G	0	38408254	G	A
21	chr21:38408630:T:C	0	38408630	C	T
21	chr21:38409221:T:C	0	38409221	C	T
21	chr21:38409252:G:A	0	38409252	A	G
21	chr21:38409273:G:C	0	38409273	C	G
21	chr21:38409738:G:A	0	38409738	A	G
21	chr21:38409766:T:C	0	38409766	C	T
21	chr21:38410495:C:T	0	38410495	T	C
21	chr21:38411049:A:G	0	38411049	G	A
21	chr21:38411406:C:T	0	38411406	T	C
21	chr21:38411468:T:C	0	38411468	C	T
21	chr21:38411640:A:C	0	38411640	C	A
21	chr21:38411886:G:A	0	38411886	A	G
21	chr21:38413264:G:A	0	38413264	A	G
21	chr21:38414691:A:G	0	38414691	G	A
21	chr21:38415005:G:A	0	38415005	A	G
21	chr21:38415660:T:A	0	38415660	A	T
21	chr21:38416581:A:C	0	38416581	C	A
21	chr21:38417238:A:G	0	38417238	G	A
21	chr21:38417516:C:T	0	38417516	T	C
21	chr21:38417684:G:C	0	38417684	C	G
21	chr21:38418596:G:A	0	38418596	A	G
21	chr21:38419018:G:A	0	38419018	A	G
21	chr21:38419558:ACT:A	0	38419558	A	ACT
21	chr21:38419939:C:T	0	38419939	T	C
21	chr21:38420519:C:T	0	38420519	T	C
21	chr21:38420679:A:G	0	38420679	G	A
21	chr21:38420825:A:T	0	38420825	T	A
21	chr21:38422509:C:G	0	38422509	G	C
21	chr21:38422579:G:A	0	38422579	A	G
21	chr21:38422958:T:G	0	38422958	G	T
21	chr21:38423280:T:G	0	38423280	G	T
21	chr21:38424676:C:T	0	38424676	T	C
21	chr21:38425227:T:C	0	38425227	C	T
21	chr21:38425858:G:A	0	38425858	A	G
21	chr21:38425859:G:T	0	38425859	T	G
21	chr21:38426879:A:G	0	38426879	G	A
21	chr21:38427092:G:A	0	38427092	A	G
21	chr21:38427169:G:A	0	38427169	A	G
21	chr21:38427543:C:G	0	38427543	G	C
21	chr21:38427616:T:C	0	38427616	C	T
21	chr21:38428174:G:C	0	38428174	C	G
21	chr21:38428304:C:T	0	38428304	T	C
21	chr21:38428775:T:C	0	38428775	C	T
21	chr21:38429423:ATG:A	0	38429423	A	ATG
21	chr21:38429710:TGC:T	0	38429710	T	TGC
21	chr21:38429817:T:G	0	38429817	G	T
21	chr21:38430201:C:G	0	38430201	G	C
21	chr21:38430644:C:T	0	38430644	T	C
21	chr21:38430744:A:G	0	38430744	G	A
21	chr21:38430814:A:G	0	38430814	G	A
21	chr21:38430870:C:G	0	38430870	G	C
21	chr21:38431740:T:C	0	38431740	C	T
21	chr21:38431871:C:T	0	38431871	T	C
21	chr21:38432361:T:C	0	38432361	C	T
21	chr21:38432488:C:A	0	38432488	A	C
21	chr21:38432918:A:G	0	38432918	G	A
21	chr21:38432943:C:T	0	38432943	T	C
21	chr21:38433256:G:A	0	38433256	A	G
21	chr21:38433336:A:G	0	38433336	G	A
21	chr21:38433875:G:A	0	38433875	A	G
21	chr21:38433953:A:G	0	38433953	G	A
21	chr21:38434205:A:G	0	38434205	G	A
21	chr21:38434963:C:T	0	38434963	T	C
21	chr21:38435111:T:C	0	38435111	C	T
21	chr21:38435114:G:A	0	38435114	A	G
21	chr21:38435575:C:T	0	38435575	T	C
21	chr21:38436343:T:C	0	38436343	C	T
21	chr21:38436779:T:C	0	38436779	C	T
21	chr21:38436865:AG:A	0	38436865	A	AG
21	chr21:38437036:T:C	0	38437036	C	T
21	chr21:38437968:G:C	0	38437968	C	G
21	chr21:38438275:T:C	0	38438275	C	T
21	chr21:38440326:G:T	0	38440326	T	G
21	chr21:38440466:T:C	0	38440466	C	T
21	chr21:38441162:A:G	0	38441162	G	A
21	chr21:38441595:C:G	0	38441595	G	C
21	chr21:38441734:G:T	0	38441734	T	G
21	chr21:38441843:G:A	0	38441843	A	G
21	chr21:38441985:A:C	0	38441985	C	A
21	chr21:38442029:T:A	0	38442029	A	T
21	chr21:38442032:T:C	0	38442032	C	T
21	chr21:38442252:G:A	0	38442252	A	G
21	chr21:38442328:G:C	0	38442328	C	G
21	chr21:38442446:T:C	0	38442446	C	T
21	chr21:38442451:C:T	0	38442451	T	C
21	chr21:38443289:T:C	0	38443289	C	T
21	chr21:38443344:C:T	0	38443344	T	C
21	chr21:38443445:C:T	0	38443445	T	C
21	chr21:38443601:A:C	0	38443601	C	A
21	chr21:38443916:A:C	0	38443916	C	A
21	chr21:38444037:C:A	0	38444037	A	C
21	chr21:38444265:C:T	0	38444265	T	C
21	chr21:38444694:T:C	0	38444694	C	T
21	chr21:38444848:G:A	0	38444848	A	G
21	chr21:38444899:C:T	0	38444899	T	C
21	chr21:38445100:G:A	0	38445100	A	G
21	chr21:38447152:GT:G	0	38447152	G	GT
21	chr21:38447640:A:G	0	38447640	G	A
21	chr21:38448485:T:C	0	38448485	C	T
21	chr21:38449342:A:G	0	38449342	G	A
21	chr21:38450239:G:A	0	38450239	A	G
21	chr21:38450663:C:T	0	38450663	T	C
21	chr21:38450727:G:T	0	38450727	T	G
21	chr21:38450983:G:C	0	38450983	C	G
21	chr21:38451426:T:C	0	38451426	C	T
21	chr21:38452130:AAG:A	0	38452130	A	AAG
21	chr21:38452322:C:T	0	38452322	T	C
21	chr21:38453089:C:T	0	38453089	T	C
21	chr21:38453845:C:T	0	38453845	T	C
21	chr21:38454110:T:C	0	38454110	C	T
21	chr21:38454262:G:A	0	38454262	A	G
21	chr21:38454511:CT:C	0	38454511	C	CT
21	chr21:38454852:C:T	0	38454852	T	C
21	chr21:38455502:C:A	0	38455502	A	C
21	chr21:38456598:C:CAG	0	38456598	CAG	C
21	chr21:38456921:A:G	0	38456921	G	A
21	chr21:38457324:T:C	0	38457324	C	T
21	chr21:38458137:G:A	0	38458137	A	G
21	chr21:38458627:C:T	0	38458627	T	C
21	chr21:38458633:C:T	0	38458633	T	C
21	chr21:38459737:G:C	0	38459737	C	G
21	chr21:38459873:C:T	0	38459873	T	C
21	chr21:38461646:T:C	0	38461646	C	T
21	chr21:38461845:C:T	0	38461845	T	C
21	chr21:38462407:C:T	0	38462407	T	C
21	chr21:38462869:C:G	0	38462869	G	C
21	chr21:38463108:T:C	0	38463108	C	T
21	chr21:38463238:T:C	0	38463238	C	T
21	chr21:38463275:T:C	0	38463275	C	T
21	chr21:38463363:T:C	0	38463363	C	T
21	chr21:38464281:G:A	0	38464281	A	G
21	chr21:38465463:T:A	0	38465463	A	T
21	chr21:38465700:G:A	0	38465700	A	G
21	chr21:38466392:C:A	0	38466392	A	C
21	chr21:38466649:T:C	0	38466649	C	T
21	chr21:38466813:T:C	0	38466813	C	T
21	chr21:38466871:A:T	0	38466871	T	A
21	chr21:38466902:C:T	0	38466902	T	C
21	chr21:38467042:C:T	0	38467042	T	C
21	chr21:38467284:A:G	0	38467284	G	A
21	chr21:38467317:GCCTCAAACAAA:G	0	38467317	G	GCCTCAAACAAA
21	chr21:38468901:C:T	0	38468901	T	C
21	chr21:38468902:G:A	0	38468902	A	G
21	chr21:38469339:T:C	0	38469339	C	T
21	chr21:38469476:A:G	0	38469476	G	A
21	chr21:38469549:T:TAAC	0	38469549	TAAC	T
21	chr21:38470326:G:T	0	38470326	T	G
21	chr21:38470355:A:G	0	38470355	G	A
21	chr21:38471160:G:A	0	38471160	A	G
21	chr21:38471469:C:T	0	38471469	T	C
21	chr21:38473317:G:A	0	38473317	A	G
21	chr21:38473352:T:C	0	38473352	C	T
21	chr21:38475121:C:T	0	38475121	T	C
21	chr21:38475640:G:A	0	38475640	A	G
21	chr21:38477462:C:G	0	38477462	G	C
21	chr21:38478072:T:C	0	38478072	C	T
21	chr21:38478716:A:C	0	38478716	C	A
21	chr21:38478786:G:C	0	38478786	C	G
21	chr21:38479755:AC:A	0	38479755	A	AC
21	chr21:38480156:G:A	0	38480156	A	G
21	chr21:38480530:TA:T	0	38480530	T	TA
21	chr21:38480549:T:C	0	38480549	C	T
21	chr21:38481562:A:G	0	38481562	G	A
21	chr21:38481765:T:C	0	38481765	C	T
21	chr21:38482337:A:T	0	38482337	T	A
21	chr21:38482587:A:G	0	38482587	G	A
21	chr21:38482870:C:G	0	38482870	G	C
21	chr21:38483074:A:G	0	38483074	G	A
21	chr21:38483215:A:G	0	38483215	G	A
21	chr21:38483239:G:A	0	38483239	A	G
21	chr21:38483736:G:A	0	38483736	A	G
21	chr21:38484492:G:A	0	38484492	A	G
21	chr21:38484974:T:G	0	38484974	G	T
21	chr21:38485068:A:C	0	38485068	C	A
21	chr21:38485177:A:G	0	38485177	G	A
21	chr21:38485620:C:T	0	38485620	T	C
21	chr21:38485705:A:G	0	38485705	G	A
21	chr21:38486287:G:A	0	38486287	A	G
21	chr21:38486979:A:G	0	38486979	G	A
21	chr21:38487267:A:G	0	38487267	G	A
21	chr21:38488333:G:A	0	38488333	A	G
21	chr21:38488765:C:T	0	38488765	T	C
21	chr21:38489457:T:C	0	38489457	C	T
21	chr21:38489807:T:C	0	38489807	C	T
21	chr21:38489880:G:T	0	38489880	T	G
21	chr21:38489906:T:C	0	38489906	C	T
21	chr21:38489923:C:T	0	38489923	T	C
21	chr21:38491361:T:A	0	38491361	A	T
21	chr21:38492090:A:C	0	38492090	C	A
21	chr21:38492660:A:G	0	38492660	G	A
21	chr21:38492803:A:G	0	38492803	G	A
21	chr21:38493226:C:T	0	38493226	T	C
21	chr21:38493931:C:T	0	38493931	T	C
21	chr21:38495287:A:C	0	38495287	C	A
21	chr21:38496857:A:G	0	38496857	G	A
21	chr21:38498386:G:A	0	38498386	A	G
21	chr21:38499118:A:G	0	38499118	G	A
21	chr21:38499296:T:C	0	38499296	C	T
21	chr21:38499511:T:C	0	38499511	C	T
21	chr21:38499944:C:T	0	38499944	T	C
21	chr21:38500772:G:A	0	38500772	A	G
21	chr21:38501032:T:A	0	38501032	A	T
21	chr21:38501160:G:A	0	38501160	A	G
21	chr21:38501749:A:G	0	38501749	G	A
21	chr21:38502057:C:T	0	38502057	T	C
21	chr21:38502162:C:T	0	38502162	T	C
21	chr21:38503096:C:T	0	38503096	T	C
21	chr21:38505507:T:C	0	38505507	C	T
21	chr21:38506662:C:T	0	38506662	T	C
21	chr21:38506738:C:T	0	38506738	T	C
21	chr21:38506776:C:T	0	38506776	T	C
21	chr21:38507426:G:A	0	38507426	A	G
21	chr21:38508728:T:A	0	38508728	A	T
21	chr21:38508930:C:T	0	38508930	T	C
21	chr21:38509924:C:T	0	38509924	T	C
21	chr21:38510402:G:A	0	38510402	A	G
21	chr21:38511638:G:A	0	38511638	A	G
21	chr21:38518906:A:G	0	38518906	G	A
21	chr21:38519181:A:G	0	38519181	G	A
21	chr21:38519648:G:A	0	38519648	A	G
21	chr21:38520191:C:G	0	38520191	G	C
21	chr21:38520432:C:T	0	38520432	T	C
21	chr21:38520596:G:A	0	38520596	A	G
21	chr21:38520660:T:C	0	38520660	C	T
21	chr21:38521452:T:G	0	38521452	G	T
21	chr21:38523158:T:C	0	38523158	C	T
21	chr21:38523346:T:C	0	38523346	C	T
21	chr21:38523547:C:T	0	38523547	T	C
21	chr21:38523646:C:T	0	38523646	T	C
21	chr21:38523876:G:A	0	38523876	A	G
21	chr21:38524450:C:T	0	38524450	T	C
21	chr21:38524668:G:A	0	38524668	A	G
21	chr21:38524928:C:T	0	38524928	T	C
21	chr21:38524932:A:C	0	38524932	C	A
21	chr21:38525094:C:T	0	38525094	T	C
21	chr21:38525262:G:A	0	38525262	A	G
21	chr21:38525340:T:C	0	38525340	C	T
21	chr21:38525447:A:G	0	38525447	G	A
21	chr21:38525629:C:T	0	38525629	T	C
21	chr21:38525975:T:C	0	38525975	C	T
21	chr21:38526086:C:T	0	38526086	T	C
21	chr21:38526465:C:T	0	38526465	T	C
21	chr21:38526783:C:T	0	38526783	T	C
21	chr21:38527553:C:T	0	38527553	T	C
21	chr21:38527580:G:A	0	38527580	A	G
21	chr21:38527611:G:T	0	38527611	T	G
21	chr21:38527851:CT:C	0	38527851	C	CT
21	chr21:38527939:C:T	0	38527939	T	C
21	chr21:38528102:C:T	0	38528102	T	C
21	chr21:38528103:T:C	0	38528103	C	T
21	chr21:38528217:C:T	0	38528217	T	C
21	chr21:38529577:G:C	0	38529577	C	G
21	chr21:38529675:A:G	0	38529675	G	A
21	chr21:38529692:C:T	0	38529692	T	C
21	chr21:38529914:C:T	0	38529914	T	C
21	chr21:38530517:T:A	0	38530517	A	T
21	chr21:38531435:C:G	0	38531435	G	C
21	chr21:38531999:T:C	0	38531999	C	T
21	chr21:38532056:C:T	0	38532056	T	C
21	chr21:38532264:T:C	0	38532264	C	T
21	chr21:38533114:A:G	0	38533114	G	A
21	chr21:38533302:A:T	0	38533302	T	A
21	chr21:38534381:A:G	0	38534381	G	A
21	chr21:38534450:T:G	0	38534450	G	T
21	chr21:38534859:C:T	0	38534859	T	C
21	chr21:38534935:T:A	0	38534935	A	T
21	chr21:38535272:A:G	0	38535272	G	A
21	chr21:38535439:A:G	0	38535439	G	A
21	chr21:38535543:TA:T	0	38535543	T	TA
21	chr21:38535856:C:T	0	38535856	T	C
21	chr21:38536079:C:T	0	38536079	T	C
21	chr21:38536217:G:A	0	38536217	A	G
21	chr21:38536239:A:G	0	38536239	G	A
21	chr21:38536271:C:T	0	38536271	T	C
21	chr21:38536297:CAGT:C	0	38536297	C	CAGT
21	chr21:38536586:T:C	0	38536586	C	T
21	chr21:38536597:T:C	0	38536597	C	T
21	chr21:38536839:A:G	0	38536839	G	A
21	chr21:38536846:G:A	0	38536846	A	G
21	chr21:38537011:T:A	0	38537011	A	T
21	chr21:38537109:A:G	0	38537109	G	A
21	chr21:38538756:C:T	0	38538756	T	C
21	chr21:38539398:G:T	0	38539398	T	G
21	chr21:38540543:G:A	0	38540543	A	G
21	chr21:38540636:C:T	0	38540636	T	C
21	chr21:38541037:T:C	0	38541037	C	T
21	chr21:38541223:G:A	0	38541223	A	G
21	chr21:38541282:T:C	0	38541282	C	T
21	chr21:38541417:A:G	0	38541417	G	A
21	chr21:38541462:G:A	0	38541462	A	G
21	chr21:38541701:T:C	0	38541701	C	T
21	chr21:38541910:G:A	0	38541910	A	G
21	chr21:38542071:C:T	0	38542071	T	C
21	chr21:38542384:T:C	0	38542384	C	T
21	chr21:38544832:T:C	0	38544832	C	T
21	chr21:38544866:C:A	0	38544866	A	C
21	chr21:38544925:T:C	0	38544925	C	T
21	chr21:38544986:T:C	0	38544986	C	T
21	chr21:38545256:C:T	0	38545256	T	C
21	chr21:38546024:T:C	0	38546024	C	T
21	chr21:38546585:G:A	0	38546585	A	G
21	chr21:38547792:T:C	0	38547792	C	T
21	chr21:38548084:A:G	0	38548084	G	A
21	chr21:38548397:G:A	0	38548397	A	G
21	chr21:38548474:A:G	0	38548474	G	A
21	chr21:38548925:A:G	0	38548925	G	A
21	chr21:38548970:A:G	0	38548970	G	A
21	chr21:38549389:A:G	0	38549389	G	A
21	chr21:38549395:A:G	0	38549395	G	A
21	chr21:38549412:G:A	0	38549412	A	G
21	chr21:38549558:G:C	0	38549558	C	G
21	chr21:38549659:A:G	0	38549659	G	A
21	chr21:38549871:G:A	0	38549871	A	G
21	chr21:38549942:G:A	0	38549942	A	G
21	chr21:38550674:C:G	0	38550674	G	C
21	chr21:38551451:T:A	0	38551451	A	T
21	chr21:38551477:C:T	0	38551477	T	C
21	chr21:38551802:G:T	0	38551802	T	G
21	chr21:38551911:T:C	0	38551911	C	T
21	chr21:38551928:C:A	0	38551928	A	C
21	chr21:38551999:C:T	0	38551999	T	C
21	chr21:38552352:G:T	0	38552352	T	G
21	chr21:38553301:T:C	0	38553301	C	T
21	chr21:38553457:G:A	0	38553457	A	G
21	chr21:38553498:G:A	0	38553498	A	G
21	chr21:38553799:G:A	0	38553799	A	G
21	chr21:38553847:A:C	0	38553847	C	A
21	chr21:38553886:TACAG:T	0	38553886	T	TACAG
21	chr21:38554338:A:G	0	38554338	G	A
21	chr21:38554930:A:G	0	38554930	G	A
21	chr21:38555098:G:A	0	38555098	A	G
21	chr21:38556764:A:G	0	38556764	G	A
21	chr21:38558375:G:T	0	38558375	T	G
21	chr21:38558559:T:C	0	38558559	C	T
21	chr21:38559550:A:G	0	38559550	G	A
21	chr21:38559712:G:A	0	38559712	A	G
21	chr21:38559737:C:A	0	38559737	A	C
21	chr21:38559833:A:G	0	38559833	G	A
21	chr21:38560455:C:T	0	38560455	T	C
21	chr21:38560995:C:T	0	38560995	T	C
21	chr21:38561356:A:G	0	38561356	G	A
21	chr21:38563376:G:A	0	38563376	A	G
21	chr21:38564460:T:G	0	38564460	G	T
21	chr21:38564799:T:G	0	38564799	G	T
21	chr21:38565161:C:T	0	38565161	T	C
21	chr21:38565519:G:A	0	38565519	A	G
21	chr21:38565958:G:A	0	38565958	A	G
21	chr21:38566173:G:A	0	38566173	A	G
21	chr21:38566201:A:G	0	38566201	G	A
21	chr21:38566488:C:A	0	38566488	A	C
21	chr21:38567228:G:A	0	38567228	A	G
21	chr21:38567435:C:T	0	38567435	T	C
21	chr21:38568966:G:A	0	38568966	A	G
21	chr21:38569637:G:T	0	38569637	T	G
21	chr21:38569703:C:A	0	38569703	A	C
21	chr21:38569848:T:C	0	38569848	C	T
21	chr21:38570163:G:A	0	38570163	A	G
21	chr21:38570289:C:T	0	38570289	T	C
21	chr21:38570820:G:A	0	38570820	A	G
21	chr21:38571161:T:G	0	38571161	G	T
21	chr21:38571346:A:G	0	38571346	G	A
21	chr21:38573655:C:T	0	38573655	T	C
21	chr21:38573710:T:C	0	38573710	C	T
21	chr21:38573750:A:G	0	38573750	G	A
21	chr21:38573905:G:A	0	38573905	A	G
21	chr21:38573925:A:G	0	38573925	G	A
21	chr21:38574305:C:T	0	38574305	T	C
21	chr21:38574556:T:C	0	38574556	C	T
21	chr21:38575064:C:T	0	38575064	T	C
21	chr21:38575787:C:T	0	38575787	T	C
21	chr21:38575823:C:A	0	38575823	A	C
21	chr21:38576150:C:CT	0	38576150	CT	C
21	chr21:38576178:T:C	0	38576178	C	T
21	chr21:38576212:A:G	0	38576212	G	A
21	chr21:38576230:C:T	0	38576230	T	C
21	chr21:38576998:G:A	0	38576998	A	G
21	chr21:38577066:A:G	0	38577066	G	A
21	chr21:38577120:A:T	0	38577120	T	A
21	chr21:38577269:T:C	0	38577269	C	T
21	chr21:38577532:A:C	0	38577532	C	A
21	chr21:38577627:T:C	0	38577627	C	T
21	chr21:38578104:AG:A	0	38578104	A	AG
21	chr21:38578366:A:G	0	38578366	G	A
21	chr21:38578378:C:T	0	38578378	T	C
21	chr21:38579042:T:C	0	38579042	C	T
21	chr21:38579238:C:A	0	38579238	A	C
21	chr21:38579624:C:A	0	38579624	A	C
21	chr21:38579723:C:T	0	38579723	T	C
21	chr21:38581308:A:G	0	38581308	G	A
21	chr21:38581553:G:A	0	38581553	A	G
21	chr21:38581562:C:T	0	38581562	T	C
21	chr21:38582238:G:A	0	38582238	A	G
21	chr21:38582344:A:T	0	38582344	T	A
21	chr21:38582462:TA:T	0	38582462	T	TA
21	chr21:38582489:T:C	0	38582489	C	T
21	chr21:38582946:C:T	0	38582946	T	C
21	chr21:38583329:A:G	0	38583329	G	A
21	chr21:38583488:TC:T	0	38583488	T	TC
21	chr21:38583514:A:C	0	38583514	C	A
21	chr21:38583540:C:T	0	38583540	T	C
21	chr21:38584030:G:A	0	38584030	A	G
21	chr21:38584137:G:A	0	38584137	A	G
21	chr21:38586941:T:C	0	38586941	C	T
21	chr21:38587233:G:A	0	38587233	A	G
21	chr21:38587255:T:C	0	38587255	C	T
21	chr21:38587390:G:A	0	38587390	A	G
21	chr21:38587987:G:A	0	38587987	A	G
21	chr21:38589386:G:A	0	38589386	A	G
21	chr21:38590077:C:T	0	38590077	T	C
21	chr21:38590354:T:C	0	38590354	C	T
21	chr21:38590379:G:C	0	38590379	C	G
21	chr21:38590889:T:C	0	38590889	C	T
21	chr21:38591200:C:A	0	38591200	A	C
21	chr21:38591377:A:G	0	38591377	G	A
21	chr21:38592275:G:A	0	38592275	A	G
21	chr21:38592374:G:A	0	38592374	A	G
21	chr21:38592451:T:C	0	38592451	C	T
21	chr21:38592941:T:A	0	38592941	A	T
21	chr21:38593574:C:T	0	38593574	T	C
21	chr21:38593620:G:T	0	38593620	T	G
21	chr21:38594209:A:G	0	38594209	G	A
21	chr21:38595152:C:T	0	38595152	T	C
21	chr21:38595297:C:T	0	38595297	T	C
21	chr21:38595299:A:G	0	38595299	G	A
21	chr21:38596215:A:G	0	38596215	G	A
21	chr21:38596558:G:A	0	38596558	A	G
21	chr21:38596610:A:C	0	38596610	C	A
21	chr21:38596676:C:A	0	38596676	A	C
21	chr21:38596908:AC:A	0	38596908	A	AC
21	chr21:38598257:G:A	0	38598257	A	G
21	chr21:38598792:A:G	0	38598792	G	A
21	chr21:38600453:T:C	0	38600453	C	T
21	chr21:38600803:C:A	0	38600803	A	C
21	chr21:38601440:T:C	0	38601440	C	T
21	chr21:38601737:T:C	0	38601737	C	T
21	chr21:38601745:C:G	0	38601745	G	C
21	chr21:38601846:A:G	0	38601846	G	A
21	chr21:38602183:G:A	0	38602183	A	G
21	chr21:38602216:A:G	0	38602216	G	A
21	chr21:38602235:C:G	0	38602235	G	C
21	chr21:38602260:T:C	0	38602260	C	T
21	chr21:38602414:C:T	0	38602414	T	C
21	chr21:38603042:G:C	0	38603042	C	G
21	chr21:38603210:C:T	0	38603210	T	C
21	chr21:38603292:A:T	0	38603292	T	A
21	chr21:38603375:T:C	0	38603375	C	T
21	chr21:38603430:T:C	0	38603430	C	T
21	chr21:38603509:T:C	0	38603509	C	T
21	chr21:38603552:G:T	0	38603552	T	G
21	chr21:38603670:A:G	0	38603670	G	A
21	chr21:38603675:A:G	0	38603675	G	A
21	chr21:38603677:G:C	0	38603677	C	G
21	chr21:38603778:A:G	0	38603778	G	A
21	chr21:38604000:G:A	0	38604000	A	G
21	chr21:38604114:A:G	0	38604114	G	A
21	chr21:38604144:T:C	0	38604144	C	T
21	chr21:38604183:G:A	0	38604183	A	G
21	chr21:38604229:G:A	0	38604229	A	G
21	chr21:38604443:T:C	0	38604443	C	T
21	chr21:38604516:C:T	0	38604516	T	C
21	chr21:38604552:A:G	0	38604552	G	A
21	chr21:38604741:A:G	0	38604741	G	A
21	chr21:38604777:G:A	0	38604777	A	G
21	chr21:38604847:A:G	0	38604847	G	A
21	chr21:38605128:C:T	0	38605128	T	C
21	chr21:38605511:A:G	0	38605511	G	A
21	chr21:38605732:A:C	0	38605732	C	A
21	chr21:38606519:G:T	0	38606519	T	G
21	chr21:38606944:A:G	0	38606944	G	A
21	chr21:38606949:G:A	0	38606949	A	G
21	chr21:38607211:A:G	0	38607211	G	A
21	chr21:38607748:A:G	0	38607748	G	A
21	chr21:38608295:A:G	0	38608295	G	A
21	chr21:38608373:G:A	0	38608373	A	G
21	chr21:38609235:A:G	0	38609235	G	A
21	chr21:38610075:A:G	0	38610075	G	A
21	chr21:38610416:G:A	0	38610416	A	G
21	chr21:38610417:A:C	0	38610417	C	A
21	chr21:38611327:C:T	0	38611327	T	C
21	chr21:38611788:C:T	0	38611788	T	C
21	chr21:38611812:C:T	0	38611812	T	C
21	chr21:38611929:G:GA	0	38611929	GA	G
21	chr21:38613130:C:T	0	38613130	T	C
21	chr21:38613247:G:T	0	38613247	T	G
21	chr21:38613922:G:A	0	38613922	A	G
21	chr21:38614321:T:C	0	38614321	C	T
21	chr21:38614813:C:T	0	38614813	T	C
21	chr21:38614894:C:G	0	38614894	G	C
21	chr21:38615924:G:A	0	38615924	A	G
21	chr21:38616446:A:G	0	38616446	G	A
21	chr21:38616998:G:A	0	38616998	A	G
21	chr21:38618184:T:C	0	38618184	C	T
21	chr21:38618263:CAGGGCAG:C	0	38618263	C	CAGGGCAG
21	chr21:38618275:T:C	0	38618275	C	T
21	chr21:38618276:C:CT	0	38618276	CT	C
21	chr21:38618277:A:G	0	38618277	G	A
21	chr21:38618438:T:C	0	38618438	C	T
21	chr21:38618704:A:G	0	38618704	G	A
21	chr21:38618766:A:G	0	38618766	G	A
21	chr21:38618805:T:C	0	38618805	C	T
21	chr21:38618923:C:T	0	38618923	T	C
21	chr21:38619149:G:A	0	38619149	A	G
21	chr21:38619222:A:G	0	38619222	G	A
21	chr21:38619700:T:C	0	38619700	C	T
21	chr21:38619771:T:C	0	38619771	C	T
21	chr21:38619969:A:G	0	38619969	G	A
21	chr21:38620259:T:A	0	38620259	A	T
21	chr21:38621467:G:A	0	38621467	A	G
21	chr21:38621552:C:T	0	38621552	T	C
21	chr21:38621573:A:C	0	38621573	C	A
21	chr21:38621842:C:G	0	38621842	G	C
21	chr21:38623255:C:T	0	38623255	T	C
21	chr21:38624158:A:G	0	38624158	G	A
21	chr21:38626142:A:G	0	38626142	G	A
21	chr21:38626676:TTTAA:T	0	38626676	T	TTTAA
21	chr21:38627970:T:C	0	38627970	C	T
21	chr21:38628260:T:C	0	38628260	C	T
21	chr21:38628863:C:T	0	38628863	T	C
21	chr21:38628952:T:C	0	38628952	C	T
21	chr21:38629622:T:C	0	38629622	C	T
21	chr21:38630275:T:A	0	38630275	A	T
21	chr21:38630611:T:A	0	38630611	A	T
21	chr21:38631193:T:C	0	38631193	C	T
21	chr21:38634157:T:C	0	38634157	C	T
21	chr21:38636103:A:AT	0	38636103	AT	A
21	chr21:38636397:A:G	0	38636397	G	A
21	chr21:38636401:G:A	0	38636401	A	G
21	chr21:38636744:A:T	0	38636744	T	A
21	chr21:38636751:G:A	0	38636751	A	G
21	chr21:38637666:A:G	0	38637666	G	A
21	chr21:38638581:A:G	0	38638581	G	A
21	chr21:38640732:A:G	0	38640732	G	A
21	chr21:38640743:C:T	0	38640743	T	C
21	chr21:38641135:C:T	0	38641135	T	C
21	chr21:38641301:T:G	0	38641301	G	T
21	chr21:38641642:T:C	0	38641642	C	T
21	chr21:38641949:C:T	0	38641949	T	C
21	chr21:38641954:C:T	0	38641954	T	C
21	chr21:38642513:C:T	0	38642513	T	C
21	chr21:38643354:A:T	0	38643354	T	A
21	chr21:38643384:C:T	0	38643384	T	C
21	chr21:38643867:T:A	0	38643867	A	T
21	chr21:38644063:C:G	0	38644063	G	C
21	chr21:38644200:A:G	0	38644200	G	A
21	chr21:38645522:G:T	0	38645522	T	G
21	chr21:38646547:G:A	0	38646547	A	G
21	chr21:38647412:C:A	0	38647412	A	C
21	chr21:38649166:C:T	0	38649166	T	C
21	chr21:38649927:T:C	0	38649927	C	T
21	chr21:38650175:C:T	0	38650175	T	C
21	chr21:38650406:CAGG:C	0	38650406	C	CAGG
21	chr21:38651506:A:G	0	38651506	G	A
21	chr21:38651933:C:T	0	38651933	T	C
21	chr21:38652258:A:G	0	38652258	G	A
21	chr21:38652492:A:T	0	38652492	T	A
21	chr21:38652500:A:G	0	38652500	G	A
21	chr21:38652794:T:C	0	38652794	C	T
21	chr21:38652834:C:G	0	38652834	G	C
21	chr21:38652906:T:C	0	38652906	C	T
21	chr21:38653108:G:C	0	38653108	C	G
21	chr21:38653301:C:T	0	38653301	T	C
21	chr21:38653417:G:A	0	38653417	A	G
21	chr21:38654324:T:C	0	38654324	C	T
21	chr21:38654699:T:C	0	38654699	C	T
21	chr21:38655364:T:C	0	38655364	C	T
21	chr21:38655897:G:A	0	38655897	A	G
21	chr21:38656019:C:T	0	38656019	T	C
21	chr21:38656497:T:C	0	38656497	C	T
21	chr21:38656892:C:A	0	38656892	A	C
21	chr21:38656954:C:T	0	38656954	T	C
21	chr21:38656975:C:T	0	38656975	T	C
21	chr21:38656982:C:T	0	38656982	T	C
21	chr21:38657166:T:C	0	38657166	C	T
21	chr21:38657437:T:G	0	38657437	G	T
21	chr21:38657644:C:A	0	38657644	A	C
21	chr21:38657650:T:C	0	38657650	C	T
21	chr21:38658505:T:C	0	38658505	C	T
21	chr21:38659187:C:G	0	38659187	G	C
21	chr21:38660216:C:T	0	38660216	T	C
21	chr21:38660320:C:A	0	38660320	A	C
21	chr21:38661111:C:G	0	38661111	G	C
21	chr21:38661253:T:A	0	38661253	A	T
21	chr21:38661293:G:C	0	38661293	C	G
21	chr21:38663103:C:T	0	38663103	T	C
21	chr21:38663389:C:T	0	38663389	T	C
21	chr21:38664231:G:A	0	38664231	A	G
21	chr21:38664319:T:C	0	38664319	C	T
21	chr21:38665422:C:T	0	38665422	T	C
21	chr21:38665504:G:A	0	38665504	A	G
21	chr21:38666283:G:A	0	38666283	A	G
21	chr21:38666669:C:A	0	38666669	A	C
21	chr21:38666832:A:G	0	38666832	G	A
21	chr21:38667400:G:A	0	38667400	A	G
21	chr21:38668724:C:A	0	38668724	A	C
21	chr21:38668805:TCAGCCATGTAGAC:T	0	38668805	T	TCAGCCATGTAGAC
21	chr21:38669348:T:G	0	38669348	G	T
21	chr21:38669371:A:C	0	38669371	C	A
21	chr21:38669829:C:T	0	38669829	T	C
21	chr21:38670226:C:A	0	38670226	A	C
21	chr21:38671470:A:G	0	38671470	G	A
21	chr21:38671767:G:A	0	38671767	A	G
21	chr21:38671840:GTCTGTT:G	0	38671840	G	GTCTGTT
21	chr21:38672177:T:C	0	38672177	C	T
21	chr21:38672221:C:T	0	38672221	T	C
21	chr21:38672350:T:C	0	38672350	C	T
21	chr21:38673417:T:C	0	38673417	C	T
21	chr21:38673476:G:A	0	38673476	A	G
21	chr21:38673682:G:A	0	38673682	A	G
21	chr21:38673836:A:G	0	38673836	G	A
21	chr21:38675252:G:A	0	38675252	A	G
21	chr21:38676115:C:T	0	38676115	T	C
21	chr21:38676142:G:A	0	38676142	A	G
21	chr21:38676254:G:A	0	38676254	A	G
21	chr21:38676371:G:A	0	38676371	A	G
21	chr21:38676961:C:T	0	38676961	T	C
21	chr21:38678443:C:A	0	38678443	A	C
21	chr21:38679523:A:G	0	38679523	G	A
21	chr21:38681448:A:G	0	38681448	G	A
21	chr21:38682225:C:T	0	38682225	T	C
21	chr21:38682815:C:T	0	38682815	T	C
21	chr21:38684499:A:C	0	38684499	C	A
21	chr21:38684763:A:C	0	38684763	C	A
21	chr21:38685584:A:G	0	38685584	G	A
21	chr21:38685617:C:A	0	38685617	A	C
21	chr21:38685634:C:T	0	38685634	T	C
21	chr21:38685643:T:A	0	38685643	A	T
21	chr21:38686268:G:A	0	38686268	A	G
21	chr21:38686514:G:T	0	38686514	T	G
21	chr21:38687368:C:T	0	38687368	T	C
21	chr21:38687810:C:T	0	38687810	T	C
21	chr21:38687989:C:T	0	38687989	T	C
21	chr21:38688096:A:G	0	38688096	G	A
21	chr21:38688282:C:T	0	38688282	T	C
21	chr21:38688344:G:A	0	38688344	A	G
21	chr21:38688347:A:G	0	38688347	G	A
21	chr21:38688762:C:T	0	38688762	T	C
21	chr21:38688842:G:A	0	38688842	A	G
21	chr21:38689764:G:A	0	38689764	A	G
21	chr21:38689908:A:G	0	38689908	G	A
21	chr21:38690639:G:A	0	38690639	A	G
21	chr21:38692647:T:C	0	38692647	C	T
21	chr21:38692700:G:A	0	38692700	A	G
21	chr21:38693121:C:A	0	38693121	A	C
21	chr21:38693345:G:A	0	38693345	A	G
21	chr21:38693379:C:T	0	38693379	T	C
21	chr21:38693695:T:C	0	38693695	C	T
21	chr21:38693982:T:G	0	38693982	G	T
21	chr21:38694082:TA:T	0	38694082	T	TA
21	chr21:38694231:T:C	0	38694231	C	T
21	chr21:38694317:A:G	0	38694317	G	A
21	chr21:38694961:C:G	0	38694961	G	C
21	chr21:38695043:C:A	0	38695043	A	C
21	chr21:38695521:A:G	0	38695521	G	A
21	chr21:38695571:A:C	0	38695571	C	A
21	chr21:38696097:G:A	0	38696097	A	G
21	chr21:38696306:T:A	0	38696306	A	T
21	chr21:38696647:C:T	0	38696647	T	C
21	chr21:38696786:A:T	0	38696786	T	A
21	chr21:38697047:C:T	0	38697047	T	C
21	chr21:38697326:A:T	0	38697326	T	A
21	chr21:38697901:T:C	0	38697901	C	T
21	chr21:38697926:A:G	0	38697926	G	A
21	chr21:38698205:T:A	0	38698205	A	T
21	chr21:38698580:G:C	0	38698580	C	G
21	chr21:38698634:C:T	0	38698634	T	C
21	chr21:38698814:C:T	0	38698814	T	C
21	chr21:38698923:A:C	0	38698923	C	A
21	chr21:38699062:T:C	0	38699062	C	T
21	chr21:38699220:G:T	0	38699220	T	G
21	chr21:38699800:C:T	0	38699800	T	C
21	chr21:38700100:G:A	0	38700100	A	G
21	chr21:38700404:G:A	0	38700404	A	G
21	chr21:38700452:C:T	0	38700452	T	C
21	chr21:38701119:G:A	0	38701119	A	G
21	chr21:38702472:C:T	0	38702472	T	C
21	chr21:38702763:C:T	0	38702763	T	C
21	chr21:38703130:T:C	0	38703130	C	T
21	chr21:38703288:C:T	0	38703288	T	C
21	chr21:38703949:T:C	0	38703949	C	T
21	chr21:38704068:T:C	0	38704068	C	T
21	chr21:38706146:C:CA	0	38706146	CA	C
21	chr21:38706507:C:G	0	38706507	G	C
21	chr21:38706513:A:G	0	38706513	G	A
21	chr21:38706514:T:A	0	38706514	A	T
21	chr21:38706782:A:G	0	38706782	G	A
21	chr21:38707751:C:T	0	38707751	T	C
21	chr21:38708278:T:C	0	38708278	C	T
21	chr21:38709015:T:A	0	38709015	A	T
21	chr21:38709836:C:T	0	38709836	T	C
21	chr21:38712825:A:G	0	38712825	G	A
21	chr21:38713010:A:G	0	38713010	G	A
21	chr21:38713296:G:A	0	38713296	A	G
21	chr21:38715123:C:T	0	38715123	T	C
21	chr21:38715229:G:A	0	38715229	A	G
21	chr21:38715245:G:A	0	38715245	A	G
21	chr21:38718283:G:A	0	38718283	A	G
21	chr21:38718699:G:T	0	38718699	T	G
21	chr21:38719102:A:G	0	38719102	G	A
21	chr21:38719735:C:A	0	38719735	A	C
21	chr21:38720500:G:A	0	38720500	A	G
21	chr21:38721160:C:T	0	38721160	T	C
21	chr21:38721203:C:T	0	38721203	T	C
21	chr21:38721610:C:T	0	38721610	T	C
21	chr21:38721734:C:T	0	38721734	T	C
21	chr21:38724454:T:G	0	38724454	G	T
21	chr21:38725473:C:T	0	38725473	T	C
21	chr21:38725912:A:G	0	38725912	G	A
21	chr21:38726289:CT:C	0	38726289	C	CT
21	chr21:38726512:A:G	0	38726512	G	A
21	chr21:38727830:A:G	0	38727830	G	A
21	chr21:38727923:C:T	0	38727923	T	C
21	chr21:38728433:C:T	0	38728433	T	C
21	chr21:38728506:T:C	0	38728506	C	T
21	chr21:38729025:C:T	0	38729025	T	C
21	chr21:38729528:A:T	0	38729528	T	A
21	chr21:38729656:C:T	0	38729656	T	C
21	chr21:38729865:G:A	0	38729865	A	G
21	chr21:38730855:T:C	0	38730855	C	T
21	chr21:38731052:C:T	0	38731052	T	C
21	chr21:38731295:G:A	0	38731295	A	G
21	chr21:38732522:C:T	0	38732522	T	C
21	chr21:38733003:T:C	0	38733003	C	T
21	chr21:38733245:C:T	0	38733245	T	C
21	chr21:38734770:G:T	0	38734770	T	G
21	chr21:38735218:G:GA	0	38735218	GA	G
21	chr21:38735552:A:T	0	38735552	T	A
21	chr21:38735825:ATG:A	0	38735825	A	ATG
21	chr21:38735926:TG:T	0	38735926	T	TG
21	chr21:38736452:C:T	0	38736452	T	C
21	chr21:38740395:T:C	0	38740395	C	T
21	chr21:38741198:G:A	0	38741198	A	G
21	chr21:38743399:T:C	0	38743399	C	T
21	chr21:38744120:T:C	0	38744120	C	T
21	chr21:38746239:A:C	0	38746239	C	A
21	chr21:38747135:C:T	0	38747135	T	C
21	chr21:38747844:G:A	0	38747844	A	G
21	chr21:38748274:C:T	0	38748274	T	C
21	chr21:38748608:C:T	0	38748608	T	C
21	chr21:38749185:C:T	0	38749185	T	C
21	chr21:38750097:A:T	0	38750097	T	A
21	chr21:38751104:G:T	0	38751104	T	G
21	chr21:38751500:C:T	0	38751500	T	C
21	chr21:38751816:G:A	0	38751816	A	G
21	chr21:38752048:T:C	0	38752048	C	T
21	chr21:38752139:T:C	0	38752139	C	T
21	chr21:38752324:C:A	0	38752324	A	C
21	chr21:38752417:A:T	0	38752417	T	A
21	chr21:38752822:C:T	0	38752822	T	C
21	chr21:38753159:C:G	0	38753159	G	C
21	chr21:38753164:G:C	0	38753164	C	G
21	chr21:38753852:G:A	0	38753852	A	G
21	chr21:38754587:G:A	0	38754587	A	G
21	chr21:38756797:T:C	0	38756797	C	T
21	chr21:38757559:C:T	0	38757559	T	C
21	chr21:38758849:C:T	0	38758849	T	C
21	chr21:38758993:A:G	0	38758993	G	A
21	chr21:38759468:C:G	0	38759468	G	C
21	chr21:38760394:G:A	0	38760394	A	G
21	chr21:38760868:C:T	0	38760868	T	C
21	chr21:38761103:G:A	0	38761103	A	G
21	chr21:38761354:C:T	0	38761354	T	C
21	chr21:38761786:C:T	0	38761786	T	C
21	chr21:38763760:T:A	0	38763760	A	T
21	chr21:38764360:A:T	0	38764360	T	A
21	chr21:38765739:T:C	0	38765739	C	T
21	chr21:38767200:C:T	0	38767200	T	C
21	chr21:38767220:G:A	0	38767220	A	G
21	chr21:38767783:C:T	0	38767783	T	C
21	chr21:38768296:C:T	0	38768296	T	C
21	chr21:38769776:C:T	0	38769776	T	C
21	chr21:38770626:C:T	0	38770626	T	C
21	chr21:38770930:T:C	0	38770930	C	T
21	chr21:38771000:C:T	0	38771000	T	C
21	chr21:38774331:G:C	0	38774331	C	G
21	chr21:38774616:T:C	0	38774616	C	T
21	chr21:38776541:G:A	0	38776541	A	G
21	chr21:38776565:T:G	0	38776565	G	T
21	chr21:38777556:G:A	0	38777556	A	G
21	chr21:38777718:G:A	0	38777718	A	G
21	chr21:38778561:T:A	0	38778561	A	T
21	chr21:38780448:G:A	0	38780448	A	G
21	chr21:38780691:A:G	0	38780691	G	A
21	chr21:38782555:A:G	0	38782555	G	A
21	chr21:38783137:C:T	0	38783137	T	C
21	chr21:38783696:T:A	0	38783696	A	T
21	chr21:38784313:G:T	0	38784313	T	G
21	chr21:38784351:G:C	0	38784351	C	G
21	chr21:38784643:G:A	0	38784643	A	G
21	chr21:38784666:G:A	0	38784666	A	G
21	chr21:38785066:A:T	0	38785066	T	A
21	chr21:38785200:T:C	0	38785200	C	T
21	chr21:38785357:T:C	0	38785357	C	T
21	chr21:38786567:T:A	0	38786567	A	T
21	chr21:38787017:A:T	0	38787017	T	A
21	chr21:38787058:G:A	0	38787058	A	G
21	chr21:38787091:G:C	0	38787091	C	G
21	chr21:38787272:C:T	0	38787272	T	C
21	chr21:38787466:G:A	0	38787466	A	G
21	chr21:38788019:A:G	0	38788019	G	A
21	chr21:38788287:T:G	0	38788287	G	T
21	chr21:38788393:A:G	0	38788393	G	A
21	chr21:38788903:C:T	0	38788903	T	C
21	chr21:38789148:T:A	0	38789148	A	T
21	chr21:38789526:C:G	0	38789526	G	C
21	chr21:38790052:T:C	0	38790052	C	T
21	chr21:38790251:G:A	0	38790251	A	G
21	chr21:38791679:G:A	0	38791679	A	G
21	chr21:38791791:A:T	0	38791791	T	A
21	chr21:38792032:C:G	0	38792032	G	C
21	chr21:38792059:T:C	0	38792059	C	T
21	chr21:38792076:A:G	0	38792076	G	A
21	chr21:38792580:A:G	0	38792580	G	A
21	chr21:38792968:C:T	0	38792968	T	C
21	chr21:38793688:T:C	0	38793688	C	T
21	chr21:38794472:A:G	0	38794472	G	A
21	chr21:38794862:G:A	0	38794862	A	G
21	chr21:38795138:T:G	0	38795138	G	T
21	chr21:38796511:A:T	0	38796511	T	A
21	chr21:38796852:C:T	0	38796852	T	C
21	chr21:38797782:T:C	0	38797782	C	T
21	chr21:38797797:A:G	0	38797797	G	A
21	chr21:38797849:T:C	0	38797849	C	T
21	chr21:38797908:T:C	0	38797908	C	T
21	chr21:38797954:T:C	0	38797954	C	T
21	chr21:38798021:G:T	0	38798021	T	G
21	chr21:38798141:G:A	0	38798141	A	G
21	chr21:38798154:C:T	0	38798154	T	C
21	chr21:38798912:T:C	0	38798912	C	T
21	chr21:38799366:A:T	0	38799366	T	A
21	chr21:38799529:A:G	0	38799529	G	A
21	chr21:38800044:T:C	0	38800044	C	T
21	chr21:38800412:T:C	0	38800412	C	T
21	chr21:38800572:A:G	0	38800572	G	A
21	chr21:38800642:A:G	0	38800642	G	A
21	chr21:38800780:A:G	0	38800780	G	A
21	chr21:38801421:T:C	0	38801421	C	T
21	chr21:38801604:C:T	0	38801604	T	C
21	chr21:38801750:A:AG	0	38801750	AG	A
21	chr21:38801784:T:C	0	38801784	C	T
21	chr21:38801971:T:C	0	38801971	C	T
21	chr21:38803710:C:T	0	38803710	T	C
21	chr21:38803903:C:T	0	38803903	T	C
21	chr21:38804187:C:A	0	38804187	A	C
21	chr21:38805401:G:A	0	38805401	A	G
21	chr21:38806119:G:C	0	38806119	C	G
21	chr21:38806138:A:G	0	38806138	G	A
21	chr21:38806457:C:T	0	38806457	T	C
21	chr21:38808459:T:A	0	38808459	A	T
21	chr21:38808735:C:T	0	38808735	T	C
21	chr21:38808960:A:G	0	38808960	G	A
21	chr21:38809102:A:G	0	38809102	G	A
21	chr21:38809842:A:G	0	38809842	G	A
21	chr21:38810253:T:C	0	38810253	C	T
21	chr21:38813473:A:T	0	38813473	T	A
21	chr21:38814051:G:A	0	38814051	A	G
21	chr21:38817989:C:T	0	38817989	T	C
21	chr21:38819990:T:C	0	38819990	C	T
21	chr21:38821990:T:C	0	38821990	C	T
21	chr21:38822104:C:T	0	38822104	T	C
21	chr21:38822185:G:C	0	38822185	C	G
21	chr21:38822292:C:T	0	38822292	T	C
21	chr21:38822370:C:A	0	38822370	A	C
21	chr21:38823561:T:C	0	38823561	C	T
21	chr21:38823904:T:C	0	38823904	C	T
21	chr21:38823912:C:G	0	38823912	G	C
21	chr21:38824464:C:T	0	38824464	T	C
21	chr21:38825063:C:T	0	38825063	T	C
21	chr21:38825232:GC:G	0	38825232	G	GC
21	chr21:38825514:T:C	0	38825514	C	T
21	chr21:38825783:C:T	0	38825783	T	C
21	chr21:38826135:C:T	0	38826135	T	C
21	chr21:38826350:C:T	0	38826350	T	C
21	chr21:38826366:C:G	0	38826366	G	C
21	chr21:38826638:G:A	0	38826638	A	G
21	chr21:38826783:G:A	0	38826783	A	G
21	chr21:38826954:G:A	0	38826954	A	G
21	chr21:38827046:A:G	0	38827046	G	A
21	chr21:38827284:C:A	0	38827284	A	C
21	chr21:38827357:C:T	0	38827357	T	C
21	chr21:38827404:G:A	0	38827404	A	G
21	chr21:38827484:T:C	0	38827484	C	T
21	chr21:38827606:CAAG:C	0	38827606	C	CAAG
21	chr21:38828288:T:C	0	38828288	C	T
21	chr21:38829560:T:C	0	38829560	C	T
21	chr21:38830415:G:A	0	38830415	A	G
21	chr21:38830880:C:T	0	38830880	T	C
21	chr21:38831508:T:TC	0	38831508	TC	T
21	chr21:38831534:A:G	0	38831534	G	A
21	chr21:38831902:G:C	0	38831902	C	G
21	chr21:38832160:T:C	0	38832160	C	T
21	chr21:38832225:T:C	0	38832225	C	T
21	chr21:38832700:T:C	0	38832700	C	T
21	chr21:38834478:T:C	0	38834478	C	T
21	chr21:38834686:G:A	0	38834686	A	G
21	chr21:38834914:A:G	0	38834914	G	A
21	chr21:38834941:T:C	0	38834941	C	T
21	chr21:38835263:G:A	0	38835263	A	G
21	chr21:38835270:C:T	0	38835270	T	C
21	chr21:38835664:A:G	0	38835664	G	A
21	chr21:38835849:G:A	0	38835849	A	G
21	chr21:38836092:A:G	0	38836092	G	A
21	chr21:38836627:C:T	0	38836627	T	C
21	chr21:38836728:GCACT:G	0	38836728	G	GCACT
21	chr21:38836748:G:A	0	38836748	A	G
21	chr21:38836761:T:C	0	38836761	C	T
21	chr21:38836919:C:G	0	38836919	G	C
21	chr21:38837247:C:T	0	38837247	T	C
21	chr21:38837339:A:G	0	38837339	G	A
21	chr21:38837392:G:A	0	38837392	A	G
21	chr21:38838137:A:G	0	38838137	G	A
21	chr21:38838559:G:A	0	38838559	A	G
21	chr21:38838592:G:A	0	38838592	A	G
21	chr21:38838687:A:G	0	38838687	G	A
21	chr21:38838694:A:C	0	38838694	C	A
21	chr21:38839311:T:C	0	38839311	C	T
21	chr21:38839565:G:A	0	38839565	A	G
21	chr21:38839963:C:G	0	38839963	G	C
21	chr21:38839979:G:A	0	38839979	A	G
21	chr21:38840420:A:G	0	38840420	G	A
21	chr21:38840594:T:C	0	38840594	C	T
21	chr21:38841503:G:A	0	38841503	A	G
21	chr21:38841761:A:G	0	38841761	G	A
21	chr21:38842183:A:G	0	38842183	G	A
21	chr21:38842746:C:T	0	38842746	T	C
21	chr21:38843054:C:CAT	0	38843054	CAT	C
21	chr21:38843074:A:T	0	38843074	T	A
21	chr21:38845112:T:C	0	38845112	C	T
21	chr21:38845296:G:A	0	38845296	A	G
21	chr21:38845691:A:G	0	38845691	G	A
21	chr21:38846858:T:C	0	38846858	C	T
21	chr21:38848034:A:G	0	38848034	G	A
21	chr21:38849355:C:T	0	38849355	T	C
21	chr21:38850115:G:A	0	38850115	A	G
21	chr21:38851113:A:G	0	38851113	G	A
21	chr21:38853029:G:A	0	38853029	A	G
21	chr21:38853147:C:T	0	38853147	T	C
21	chr21:38853517:C:T	0	38853517	T	C
21	chr21:38853941:A:T	0	38853941	T	A
21	chr21:38854562:A:G	0	38854562	G	A
21	chr21:38854568:G:GA	0	38854568	GA	G
21	chr21:38855397:G:A	0	38855397	A	G
21	chr21:38855569:AGAC:A	0	38855569	A	AGAC
21	chr21:38855768:G:A	0	38855768	A	G
21	chr21:38856003:G:C	0	38856003	C	G
21	chr21:38856112:A:G	0	38856112	G	A
21	chr21:38856118:A:G	0	38856118	G	A
21	chr21:38856278:T:C	0	38856278	C	T
21	chr21:38856996:A:G	0	38856996	G	A
21	chr21:38857205:A:G	0	38857205	G	A
21	chr21:38857425:T:G	0	38857425	G	T
21	chr21:38857527:T:C	0	38857527	C	T
21	chr21:38858107:C:T	0	38858107	T	C
21	chr21:38858449:G:C	0	38858449	C	G
21	chr21:38858780:C:T	0	38858780	T	C
21	chr21:38858928:C:T	0	38858928	T	C
21	chr21:38860106:A:G	0	38860106	G	A
21	chr21:38860110:G:C	0	38860110	C	G
21	chr21:38860139:C:A	0	38860139	A	C
21	chr21:38860510:C:T	0	38860510	T	C
21	chr21:38860809:T:C	0	38860809	C	T
21	chr21:38860884:T:C	0	38860884	C	T
21	chr21:38861986:G:A	0	38861986	A	G
21	chr21:38862194:G:A	0	38862194	A	G
21	chr21:38862574:C:T	0	38862574	T	C
21	chr21:38863009:G:A	0	38863009	A	G
21	chr21:38863073:G:A	0	38863073	A	G
21	chr21:38863366:T:C	0	38863366	C	T
21	chr21:38863703:A:G	0	38863703	G	A
21	chr21:38863842:C:T	0	38863842	T	C
21	chr21:38864135:G:A	0	38864135	A	G
21	chr21:38864763:C:T	0	38864763	T	C
21	chr21:38864886:G:A	0	38864886	A	G
21	chr21:38865152:T:C	0	38865152	C	T
21	chr21:38865314:C:T	0	38865314	T	C
21	chr21:38865319:C:T	0	38865319	T	C
21	chr21:38865429:A:T	0	38865429	T	A
21	chr21:38865838:C:A	0	38865838	A	C
21	chr21:38866502:G:A	0	38866502	A	G
21	chr21:38866531:G:A	0	38866531	A	G
21	chr21:38866627:AT:A	0	38866627	A	AT
21	chr21:38866671:A:G	0	38866671	G	A
21	chr21:38866858:A:T	0	38866858	T	A
21	chr21:38867345:A:G	0	38867345	G	A
21	chr21:38867572:C:T	0	38867572	T	C
21	chr21:38867713:G:A	0	38867713	A	G
21	chr21:38867920:T:C	0	38867920	C	T
21	chr21:38868455:C:T	0	38868455	T	C
21	chr21:38868666:T:G	0	38868666	G	T
21	chr21:38868724:T:C	0	38868724	C	T
21	chr21:38868788:C:T	0	38868788	T	C
21	chr21:38868814:T:C	0	38868814	C	T
21	chr21:38869146:G:A	0	38869146	A	G
21	chr21:38869358:A:G	0	38869358	G	A
21	chr21:38869400:TG:T	0	38869400	T	TG
21	chr21:38869433:C:T	0	38869433	T	C
21	chr21:38869544:C:A	0	38869544	A	C
21	chr21:38869706:A:C	0	38869706	C	A
21	chr21:38869884:A:T	0	38869884	T	A
21	chr21:38869983:G:A	0	38869983	A	G
21	chr21:38870068:C:T	0	38870068	T	C
21	chr21:38870260:A:G	0	38870260	G	A
21	chr21:38870435:TG:T	0	38870435	T	TG
21	chr21:38870543:T:C	0	38870543	C	T
21	chr21:38870722:T:A	0	38870722	A	T
21	chr21:38870789:G:A	0	38870789	A	G
21	chr21:38871128:C:T	0	38871128	T	C
21	chr21:38871313:C:T	0	38871313	T	C
21	chr21:38871441:G:A	0	38871441	A	G
21	chr21:38871535:C:T	0	38871535	T	C
21	chr21:38871910:C:T	0	38871910	T	C
21	chr21:38872000:T:C	0	38872000	C	T
21	chr21:38872248:C:A	0	38872248	A	C
21	chr21:38872444:C:T	0	38872444	T	C
21	chr21:38872559:A:AT	0	38872559	AT	A
21	chr21:38872632:G:A	0	38872632	A	G
21	chr21:38872806:G:A	0	38872806	A	G
21	chr21:38872910:C:T	0	38872910	T	C
21	chr21:38873100:G:T	0	38873100	T	G
21	chr21:38873877:T:A	0	38873877	A	T
21	chr21:38874397:C:T	0	38874397	T	C
21	chr21:38874577:T:C	0	38874577	C	T
21	chr21:38874594:G:A	0	38874594	A	G
21	chr21:38874602:G:A	0	38874602	A	G
21	chr21:38874863:C:T	0	38874863	T	C
21	chr21:38874878:G:C	0	38874878	C	G
21	chr21:38874997:A:G	0	38874997	G	A
21	chr21:38875957:G:A	0	38875957	A	G
21	chr21:38875964:G:C	0	38875964	C	G
21	chr21:38876374:C:G	0	38876374	G	C
21	chr21:38876466:G:A	0	38876466	A	G
21	chr21:38876516:G:A	0	38876516	A	G
21	chr21:38876883:G:A	0	38876883	A	G
21	chr21:38878043:G:C	0	38878043	C	G
21	chr21:38878084:G:A	0	38878084	A	G
21	chr21:38878838:GA:G	0	38878838	G	GA
21	chr21:38879266:G:A	0	38879266	A	G
21	chr21:38879645:A:G	0	38879645	G	A
21	chr21:38879790:C:A	0	38879790	A	C
21	chr21:38880109:C:A	0	38880109	A	C
21	chr21:38880203:C:G	0	38880203	G	C
21	chr21:38880226:C:A	0	38880226	A	C
21	chr21:38880386:A:G	0	38880386	G	A
21	chr21:38880570:C:T	0	38880570	T	C
21	chr21:38881231:T:A	0	38881231	A	T
21	chr21:38882541:C:T	0	38882541	T	C
21	chr21:38882650:C:T	0	38882650	T	C
21	chr21:38882899:T:C	0	38882899	C	T
21	chr21:38883238:A:T	0	38883238	T	A
21	chr21:38883302:C:G	0	38883302	G	C
21	chr21:38883607:T:C	0	38883607	C	T
21	chr21:38884166:C:T	0	38884166	T	C
21	chr21:38884425:TTACCAGACTCCTAGTCTCTCTCTGTGGAATCTGG:T	0	38884425	T	TTACCAGACTCCTAGTCTCTCTCTGTGGAATCTGG
21	chr21:38884962:T:C	0	38884962	C	T
21	chr21:38885531:T:C	0	38885531	C	T
21	chr21:38886778:T:G	0	38886778	G	T
21	chr21:38886810:C:T	0	38886810	T	C
21	chr21:38886905:A:G	0	38886905	G	A
21	chr21:38887928:G:A	0	38887928	A	G
21	chr21:38888076:A:T	0	38888076	T	A
21	chr21:38888665:T:A	0	38888665	A	T
21	chr21:38888688:T:A	0	38888688	A	T
21	chr21:38888819:T:C	0	38888819	C	T
21	chr21:38889504:CA:C	0	38889504	C	CA
21	chr21:38890511:C:A	0	38890511	A	C
21	chr21:38890654:C:A	0	38890654	A	C
21	chr21:38892434:C:T	0	38892434	T	C
21	chr21:38893979:C:T	0	38893979	T	C
21	chr21:38894510:T:A	0	38894510	A	T
21	chr21:38894516:C:T	0	38894516	T	C
21	chr21:38895834:T:A	0	38895834	A	T
21	chr21:38896542:G:A	0	38896542	A	G
21	chr21:38896901:T:A	0	38896901	A	T
21	chr21:38897169:C:T	0	38897169	T	C
21	chr21:38899194:A:G	0	38899194	G	A
21	chr21:38899433:G:T	0	38899433	T	G
21	chr21:38899468:A:G	0	38899468	G	A
21	chr21:38900238:T:C	0	38900238	C	T
21	chr21:38902003:G:A	0	38902003	A	G
21	chr21:38902255:C:A	0	38902255	A	C
21	chr21:38902440:C:T	0	38902440	T	C
21	chr21:38903109:T:C	0	38903109	C	T
21	chr21:38903307:T:A	0	38903307	A	T
21	chr21:38903993:C:T	0	38903993	T	C
21	chr21:38904446:A:AGT	0	38904446	AGT	A
21	chr21:38904888:C:A	0	38904888	A	C
21	chr21:38906266:G:A	0	38906266	A	G
21	chr21:38906541:T:C	0	38906541	C	T
21	chr21:38906591:T:C	0	38906591	C	T
21	chr21:38906853:C:T	0	38906853	T	C
21	chr21:38908110:G:A	0	38908110	A	G
21	chr21:38909024:TG:T	0	38909024	T	TG
21	chr21:38909090:TG:T	0	38909090	T	TG
21	chr21:38909359:G:T	0	38909359	T	G
21	chr21:38911090:T:C	0	38911090	C	T
21	chr21:38911343:T:C	0	38911343	C	T
21	chr21:38911863:T:C	0	38911863	C	T
21	chr21:38911947:G:A	0	38911947	A	G
21	chr21:38913562:C:T	0	38913562	T	C
21	chr21:38913684:G:A	0	38913684	A	G
21	chr21:38914167:A:G	0	38914167	G	A
21	chr21:38916131:G:T	0	38916131	T	G
21	chr21:38916587:T:C	0	38916587	C	T
21	chr21:38917189:G:A	0	38917189	A	G
21	chr21:38917200:G:C	0	38917200	C	G
21	chr21:38917202:T:G	0	38917202	G	T
21	chr21:38917243:T:G	0	38917243	G	T
21	chr21:38917530:T:C	0	38917530	C	T
21	chr21:38917695:G:A	0	38917695	A	G
21	chr21:38917858:G:T	0	38917858	T	G
21	chr21:38918579:A:G	0	38918579	G	A
21	chr21:38919035:C:T	0	38919035	T	C
21	chr21:38919057:A:G	0	38919057	G	A
21	chr21:38919263:T:C	0	38919263	C	T
21	chr21:38919489:G:A	0	38919489	A	G
21	chr21:38920404:T:C	0	38920404	C	T
21	chr21:38920536:G:A	0	38920536	A	G
21	chr21:38920588:C:T	0	38920588	T	C
21	chr21:38920776:T:C	0	38920776	C	T
21	chr21:38920780:C:T	0	38920780	T	C
21	chr21:38921022:A:G	0	38921022	G	A
21	chr21:38921027:T:C	0	38921027	C	T
21	chr21:38921157:C:T	0	38921157	T	C
21	chr21:38922531:C:T	0	38922531	T	C
21	chr21:38922822:G:A	0	38922822	A	G
21	chr21:38923117:G:C	0	38923117	C	G
21	chr21:38923145:A:G	0	38923145	G	A
21	chr21:38923166:T:C	0	38923166	C	T
21	chr21:38923252:G:A	0	38923252	A	G
21	chr21:38924260:A:G	0	38924260	G	A
21	chr21:38924453:A:G	0	38924453	G	A
21	chr21:38924487:C:T	0	38924487	T	C
21	chr21:38924641:C:T	0	38924641	T	C
21	chr21:38924704:TG:T	0	38924704	T	TG
21	chr21:38925047:C:CT	0	38925047	CT	C
21	chr21:38925261:T:A	0	38925261	A	T
21	chr21:38925403:G:C	0	38925403	C	G
21	chr21:38925612:T:C	0	38925612	C	T
21	chr21:38925735:TCAA:T	0	38925735	T	TCAA
21	chr21:38925839:A:G	0	38925839	G	A
21	chr21:38926733:T:G	0	38926733	G	T
21	chr21:38926800:T:C	0	38926800	C	T
21	chr21:38927576:C:T	0	38927576	T	C
21	chr21:38927995:G:A	0	38927995	A	G
21	chr21:38927997:A:T	0	38927997	T	A
21	chr21:38928128:G:T	0	38928128	T	G
21	chr21:38928317:G:T	0	38928317	T	G
21	chr21:38928764:C:T	0	38928764	T	C
21	chr21:38928882:T:TCA	0	38928882	TCA	T
21	chr21:38929329:T:C	0	38929329	C	T
21	chr21:38930032:C:T	0	38930032	T	C
21	chr21:38930089:T:C	0	38930089	C	T
21	chr21:38930492:T:C	0	38930492	C	T
21	chr21:38930587:AAG:A	0	38930587	A	AAG
21	chr21:38930964:C:T	0	38930964	T	C
21	chr21:38931079:C:T	0	38931079	T	C
21	chr21:38931202:C:T	0	38931202	T	C
21	chr21:38931338:C:T	0	38931338	T	C
21	chr21:38931504:G:T	0	38931504	T	G
21	chr21:38931753:C:T	0	38931753	T	C
21	chr21:38931836:G:A	0	38931836	A	G
21	chr21:38931924:A:T	0	38931924	T	A
21	chr21:38931997:G:A	0	38931997	A	G
21	chr21:38932140:G:GA	0	38932140	GA	G
21	chr21:38932232:T:C	0	38932232	C	T
21	chr21:38933360:T:C	0	38933360	C	T
21	chr21:38933384:TCAGTTGAAGTTCAGTTCAACATAATTA:T	0	38933384	T	TCAGTTGAAGTTCAGTTCAACATAATTA
21	chr21:38935583:ATGCATCAACCTGC:A	0	38935583	A	ATGCATCAACCTGC
21	chr21:38935809:T:C	0	38935809	C	T
21	chr21:38935822:C:T	0	38935822	T	C
21	chr21:38936332:C:T	0	38936332	T	C
21	chr21:38937198:G:A	0	38937198	A	G
21	chr21:38937835:A:G	0	38937835	G	A
21	chr21:38938747:C:G	0	38938747	G	C
21	chr21:38938776:T:C	0	38938776	C	T
21	chr21:38940283:T:C	0	38940283	C	T
21	chr21:38940467:A:G	0	38940467	G	A
21	chr21:38941105:T:C	0	38941105	C	T
21	chr21:38941194:C:T	0	38941194	T	C
21	chr21:38942674:G:C	0	38942674	C	G
21	chr21:38942772:A:G	0	38942772	G	A
21	chr21:38944176:G:A	0	38944176	A	G
21	chr21:38944318:G:A	0	38944318	A	G
21	chr21:38946387:T:C	0	38946387	C	T
21	chr21:38946905:G:A	0	38946905	A	G
21	chr21:38947932:C:A	0	38947932	A	C
21	chr21:38948904:G:T	0	38948904	T	G
21	chr21:38949625:A:T	0	38949625	T	A
21	chr21:38949873:C:T	0	38949873	T	C
21	chr21:38950378:G:A	0	38950378	A	G
21	chr21:38950753:C:T	0	38950753	T	C
21	chr21:38951147:ATGTT:A	0	38951147	A	ATGTT
21	chr21:38951419:G:T	0	38951419	T	G
21	chr21:38951803:C:T	0	38951803	T	C
21	chr21:38952298:T:C	0	38952298	C	T
21	chr21:38952979:G:C	0	38952979	C	G
21	chr21:38953146:C:T	0	38953146	T	C
21	chr21:38953555:G:A	0	38953555	A	G
21	chr21:38954597:G:A	0	38954597	A	G
21	chr21:38956110:C:T	0	38956110	T	C
21	chr21:38956395:T:G	0	38956395	G	T
21	chr21:38957337:T:G	0	38957337	G	T
21	chr21:38957958:T:G	0	38957958	G	T
21	chr21:38957999:C:T	0	38957999	T	C
21	chr21:38958048:G:C	0	38958048	C	G
21	chr21:38958842:T:G	0	38958842	G	T
21	chr21:38958847:G:A	0	38958847	A	G
21	chr21:38959680:A:G	0	38959680	G	A
21	chr21:38960251:A:G	0	38960251	G	A
21	chr21:38960610:A:T	0	38960610	T	A
21	chr21:38960710:T:C	0	38960710	C	T
21	chr21:38960792:C:G	0	38960792	G	C
21	chr21:38961449:C:T	0	38961449	T	C
21	chr21:38961451:C:T	0	38961451	T	C
21	chr21:38963121:A:G	0	38963121	G	A
21	chr21:38963293:C:T	0	38963293	T	C
21	chr21:38963382:T:C	0	38963382	C	T
21	chr21:38964626:G:A	0	38964626	A	G
21	chr21:38964966:A:G	0	38964966	G	A
21	chr21:38965687:T:C	0	38965687	C	T
21	chr21:38965709:C:T	0	38965709	T	C
21	chr21:38966121:GT:G	0	38966121	G	GT
21	chr21:38966891:A:G	0	38966891	G	A
21	chr21:38967020:T:C	0	38967020	C	T
21	chr21:38967069:C:T	0	38967069	T	C
21	chr21:38967236:C:T	0	38967236	T	C
21	chr21:38967494:C:T	0	38967494	T	C
21	chr21:38967593:G:A	0	38967593	A	G
21	chr21:38967807:C:T	0	38967807	T	C
21	chr21:38969676:G:A	0	38969676	A	G
21	chr21:38970055:G:A	0	38970055	A	G
21	chr21:38970095:C:T	0	38970095	T	C
21	chr21:38970962:C:T	0	38970962	T	C
21	chr21:38971069:T:A	0	38971069	A	T
21	chr21:38971161:T:C	0	38971161	C	T
21	chr21:38971992:T:C	0	38971992	C	T
21	chr21:38973414:A:G	0	38973414	G	A
21	chr21:38973558:A:G	0	38973558	G	A
21	chr21:38974368:A:C	0	38974368	C	A
21	chr21:38974594:T:C	0	38974594	C	T
21	chr21:38975040:T:C	0	38975040	C	T
21	chr21:38975759:C:T	0	38975759	T	C
21	chr21:38977567:T:C	0	38977567	C	T
21	chr21:38977735:T:C	0	38977735	C	T
21	chr21:38977951:T:C	0	38977951	C	T
21	chr21:38977980:G:A	0	38977980	A	G
21	chr21:38978194:A:G	0	38978194	G	A
21	chr21:38978656:A:G	0	38978656	G	A
21	chr21:38978818:G:A	0	38978818	A	G
21	chr21:38979005:T:C	0	38979005	C	T
21	chr21:38979275:T:C	0	38979275	C	T
21	chr21:38979854:G:A	0	38979854	A	G
21	chr21:38979902:C:T	0	38979902	T	C
21	chr21:38980432:G:A	0	38980432	A	G
21	chr21:38980535:C:T	0	38980535	T	C
21	chr21:38981625:G:A	0	38981625	A	G
21	chr21:38982115:G:T	0	38982115	T	G
21	chr21:38982127:T:C	0	38982127	C	T
21	chr21:38982504:A:T	0	38982504	T	A
21	chr21:38982518:C:T	0	38982518	T	C
21	chr21:38982554:G:A	0	38982554	A	G
21	chr21:38982605:G:T	0	38982605	T	G
21	chr21:38982727:G:A	0	38982727	A	G
21	chr21:38982733:T:C	0	38982733	C	T
21	chr21:38983314:A:G	0	38983314	G	A
21	chr21:38983542:T:C	0	38983542	C	T
21	chr21:38983666:T:C	0	38983666	C	T
21	chr21:38983721:C:T	0	38983721	T	C
21	chr21:38983860:C:T	0	38983860	T	C
21	chr21:38984054:T:C	0	38984054	C	T
21	chr21:38984260:C:G	0	38984260	G	C
21	chr21:38984348:T:C	0	38984348	C	T
21	chr21:38984448:T:C	0	38984448	C	T
21	chr21:38984698:T:A	0	38984698	A	T
21	chr21:38985555:G:A	0	38985555	A	G
21	chr21:38985845:G:C	0	38985845	C	G
21	chr21:38987079:A:G	0	38987079	G	A
21	chr21:38987218:A:T	0	38987218	T	A
21	chr21:38988208:G:A	0	38988208	A	G
21	chr21:38988322:T:C	0	38988322	C	T
21	chr21:38988688:C:T	0	38988688	T	C
21	chr21:38988983:A:G	0	38988983	G	A
21	chr21:38989630:A:G	0	38989630	G	A
21	chr21:38989806:G:A	0	38989806	A	G
21	chr21:38990002:G:A	0	38990002	A	G
21	chr21:38990647:C:T	0	38990647	T	C
21	chr21:38990766:G:C	0	38990766	C	G
21	chr21:38990792:G:T	0	38990792	T	G
21	chr21:38990876:G:T	0	38990876	T	G
21	chr21:38991064:A:G	0	38991064	G	A
21	chr21:38991153:G:A	0	38991153	A	G
21	chr21:38991236:TA:T	0	38991236	T	TA
21	chr21:38991378:C:T	0	38991378	T	C
21	chr21:38991448:T:C	0	38991448	C	T
21	chr21:38991535:A:G	0	38991535	G	A
21	chr21:38991552:CCAATA:C	0	38991552	C	CCAATA
21	chr21:38991607:G:A	0	38991607	A	G
21	chr21:38992319:A:G	0	38992319	G	A
21	chr21:38992554:CT:C	0	38992554	C	CT
21	chr21:38992627:A:G	0	38992627	G	A
21	chr21:38992678:G:A	0	38992678	A	G
21	chr21:38992773:C:G	0	38992773	G	C
21	chr21:38993245:T:C	0	38993245	C	T
21	chr21:38993578:A:G	0	38993578	G	A
21	chr21:38994271:G:A	0	38994271	A	G
21	chr21:38994294:C:T	0	38994294	T	C
21	chr21:38994325:C:T	0	38994325	T	C
21	chr21:38995028:T:A	0	38995028	A	T
21	chr21:38995238:C:T	0	38995238	T	C
21	chr21:38995471:G:C	0	38995471	C	G
21	chr21:38996115:C:T	0	38996115	T	C
21	chr21:38997104:C:G	0	38997104	G	C
21	chr21:38997203:A:C	0	38997203	C	A
21	chr21:38997233:C:A	0	38997233	A	C
21	chr21:38997741:C:T	0	38997741	T	C
21	chr21:38998036:T:C	0	38998036	C	T
21	chr21:38999438:G:A	0	38999438	A	G
21	chr21:38999525:GTAGT:G	0	38999525	G	GTAGT
21	chr21:38999645:C:A	0	38999645	A	C
21	chr21:38999732:A:G	0	38999732	G	A
21	chr21:39000260:C:T	0	39000260	T	C
21	chr21:39000739:C:T	0	39000739	T	C
21	chr21:39001017:C:T	0	39001017	T	C
21	chr21:39001161:G:A	0	39001161	A	G
21	chr21:39001778:T:C	0	39001778	C	T
21	chr21:39001801:T:C	0	39001801	C	T
21	chr21:39001837:G:A	0	39001837	A	G
21	chr21:39002096:A:G	0	39002096	G	A
21	chr21:39002812:C:A	0	39002812	A	C
21	chr21:39003118:T:C	0	39003118	C	T
21	chr21:39003244:G:A	0	39003244	A	G
21	chr21:39003516:A:C	0	39003516	C	A
21	chr21:39003911:A:C	0	39003911	C	A
21	chr21:39004710:C:T	0	39004710	T	C
21	chr21:39004799:C:G	0	39004799	G	C
21	chr21:39005289:A:G	0	39005289	G	A
21	chr21:39005506:T:C	0	39005506	C	T
21	chr21:39005629:C:T	0	39005629	T	C
21	chr21:39005649:C:T	0	39005649	T	C
21	chr21:39005681:G:T	0	39005681	T	G
21	chr21:39005933:C:T	0	39005933	T	C
21	chr21:39006218:C:T	0	39006218	T	C
21	chr21:39006706:G:A	0	39006706	A	G
21	chr21:39007606:G:A	0	39007606	A	G
21	chr21:39007736:C:A	0	39007736	A	C
21	chr21:39008323:C:T	0	39008323	T	C
21	chr21:39008457:T:G	0	39008457	G	T
21	chr21:39008856:G:A	0	39008856	A	G
21	chr21:39008897:C:T	0	39008897	T	C
21	chr21:39009051:T:C	0	39009051	C	T
21	chr21:39010116:G:A	0	39010116	A	G
21	chr21:39010378:T:C	0	39010378	C	T
21	chr21:39010458:G:A	0	39010458	A	G
21	chr21:39010689:G:A	0	39010689	A	G
21	chr21:39010698:G:A	0	39010698	A	G
21	chr21:39010893:TC:T	0	39010893	T	TC
21	chr21:39011560:A:G	0	39011560	G	A
21	chr21:39012111:T:C	0	39012111	C	T
21	chr21:39012532:G:A	0	39012532	A	G
21	chr21:39012614:C:T	0	39012614	T	C
21	chr21:39013100:A:T	0	39013100	T	A
21	chr21:39013109:C:T	0	39013109	T	C
21	chr21:39013282:C:T	0	39013282	T	C
21	chr21:39013546:G:A	0	39013546	A	G
21	chr21:39013790:G:A	0	39013790	A	G
21	chr21:39013810:A:G	0	39013810	G	A
21	chr21:39014113:A:G	0	39014113	G	A
21	chr21:39014422:T:A	0	39014422	A	T
21	chr21:39014453:C:T	0	39014453	T	C
21	chr21:39014642:G:A	0	39014642	A	G
21	chr21:39015558:A:G	0	39015558	G	A
21	chr21:39016132:T:C	0	39016132	C	T
21	chr21:39016279:ACT:A	0	39016279	A	ACT
21	chr21:39016347:A:G	0	39016347	G	A
21	chr21:39017091:G:A	0	39017091	A	G
21	chr21:39017308:C:A	0	39017308	A	C
21	chr21:39017546:G:A	0	39017546	A	G
21	chr21:39017565:G:T	0	39017565	T	G
21	chr21:39017798:G:A	0	39017798	A	G
21	chr21:39018305:T:C	0	39018305	C	T
21	chr21:39018525:T:C	0	39018525	C	T
21	chr21:39018589:G:A	0	39018589	A	G
21	chr21:39018899:C:G	0	39018899	G	C
21	chr21:39018935:C:T	0	39018935	T	C
21	chr21:39018999:G:A	0	39018999	A	G
21	chr21:39019190:C:T	0	39019190	T	C
21	chr21:39019757:T:C	0	39019757	C	T
21	chr21:39020440:T:C	0	39020440	C	T
21	chr21:39020599:A:G	0	39020599	G	A
21	chr21:39020611:C:T	0	39020611	T	C
21	chr21:39020677:G:T	0	39020677	T	G
21	chr21:39020858:A:G	0	39020858	G	A
21	chr21:39021021:C:G	0	39021021	G	C
21	chr21:39021941:G:C	0	39021941	C	G
21	chr21:39022559:T:C	0	39022559	C	T
21	chr21:39022690:T:C	0	39022690	C	T
21	chr21:39023180:A:G	0	39023180	G	A
21	chr21:39023219:C:T	0	39023219	T	C
21	chr21:39023417:C:T	0	39023417	T	C
21	chr21:39023450:G:A	0	39023450	A	G
21	chr21:39024187:T:C	0	39024187	C	T
21	chr21:39024385:T:C	0	39024385	C	T
21	chr21:39025171:G:A	0	39025171	A	G
21	chr21:39025190:G:A	0	39025190	A	G
21	chr21:39025224:G:A	0	39025224	A	G
21	chr21:39026129:G:A	0	39026129	A	G
21	chr21:39026395:T:A	0	39026395	A	T
21	chr21:39026400:T:C	0	39026400	C	T
21	chr21:39026735:G:A	0	39026735	A	G
21	chr21:39027870:C:G	0	39027870	G	C
21	chr21:39028082:G:A	0	39028082	A	G
21	chr21:39028374:C:T	0	39028374	T	C
21	chr21:39028974:C:T	0	39028974	T	C
21	chr21:39029033:G:A	0	39029033	A	G
21	chr21:39029299:G:C	0	39029299	C	G
21	chr21:39029422:T:C	0	39029422	C	T
21	chr21:39029773:A:T	0	39029773	T	A
21	chr21:39030562:G:GGCT	0	39030562	GGCT	G
21	chr21:39030743:T:C	0	39030743	C	T
21	chr21:39031609:G:A	0	39031609	A	G
21	chr21:39031670:A:C	0	39031670	C	A
21	chr21:39032218:C:A	0	39032218	A	C
21	chr21:39033048:T:C	0	39033048	C	T
21	chr21:39033181:A:G	0	39033181	G	A
21	chr21:39034470:T:C	0	39034470	C	T
21	chr21:39034809:G:T	0	39034809	T	G
21	chr21:39035058:T:A	0	39035058	A	T
21	chr21:39035298:GTCA:G	0	39035298	G	GTCA
21	chr21:39035736:T:A	0	39035736	A	T
21	chr21:39035999:C:T	0	39035999	T	C
21	chr21:39036397:C:T	0	39036397	T	C
21	chr21:39037680:A:G	0	39037680	G	A
21	chr21:39037823:T:C	0	39037823	C	T
21	chr21:39037931:T:C	0	39037931	C	T
21	chr21:39038128:A:T	0	39038128	T	A
21	chr21:39038184:C:T	0	39038184	T	C
21	chr21:39038954:C:T	0	39038954	T	C
21	chr21:39039185:A:G	0	39039185	G	A
21	chr21:39039288:T:C	0	39039288	C	T
21	chr21:39039985:T:C	0	39039985	C	T
21	chr21:39040177:C:T	0	39040177	T	C
21	chr21:39040860:C:A	0	39040860	A	C
21	chr21:39041176:G:A	0	39041176	A	G
21	chr21:39041889:C:T	0	39041889	T	C
21	chr21:39042763:C:T	0	39042763	T	C
21	chr21:39042854:A:G	0	39042854	G	A
21	chr21:39042950:C:G	0	39042950	G	C
21	chr21:39043446:T:C	0	39043446	C	T
21	chr21:39043777:C:T	0	39043777	T	C
21	chr21:39044122:A:G	0	39044122	G	A
21	chr21:39044242:T:C	0	39044242	C	T
21	chr21:39046081:T:C	0	39046081	C	T
21	chr21:39046173:A:T	0	39046173	T	A
21	chr21:39046257:T:C	0	39046257	C	T
21	chr21:39046376:T:C	0	39046376	C	T
21	chr21:39046939:A:G	0	39046939	G	A
21	chr21:39047284:TA:T	0	39047284	T	TA
21	chr21:39047715:A:G	0	39047715	G	A
21	chr21:39048484:C:T	0	39048484	T	C
21	chr21:39048527:A:G	0	39048527	G	A
21	chr21:39049143:C:A	0	39049143	A	C
21	chr21:39049306:T:G	0	39049306	G	T
21	chr21:39049557:C:T	0	39049557	T	C
21	chr21:39049719:T:C	0	39049719	C	T
21	chr21:39049926:T:C	0	39049926	C	T
21	chr21:39050095:A:G	0	39050095	G	A
21	chr21:39050115:TG:T	0	39050115	T	TG
21	chr21:39050437:C:G	0	39050437	G	C
21	chr21:39051213:GT:G	0	39051213	G	GT
21	chr21:39051217:T:C	0	39051217	C	T
21	chr21:39051545:T:C	0	39051545	C	T
21	chr21:39051767:T:C	0	39051767	C	T
21	chr21:39052038:C:T	0	39052038	T	C
21	chr21:39052300:A:G	0	39052300	G	A
21	chr21:39052612:T:C	0	39052612	C	T
21	chr21:39052647:C:T	0	39052647	T	C
21	chr21:39052693:A:G	0	39052693	G	A
21	chr21:39053028:A:G	0	39053028	G	A
21	chr21:39053048:A:C	0	39053048	C	A
21	chr21:39053157:T:C	0	39053157	C	T
21	chr21:39053229:G:A	0	39053229	A	G
21	chr21:39053363:C:T	0	39053363	T	C
21	chr21:39053512:A:G	0	39053512	G	A
21	chr21:39053538:A:G	0	39053538	G	A
21	chr21:39053734:CCATCTGTT:C	0	39053734	C	CCATCTGTT
21	chr21:39054842:A:G	0	39054842	G	A
21	chr21:39055492:A:G	0	39055492	G	A
21	chr21:39056183:CT:C	0	39056183	C	CT
21	chr21:39056764:C:T	0	39056764	T	C
21	chr21:39056818:C:T	0	39056818	T	C
21	chr21:39057169:C:T	0	39057169	T	C
21	chr21:39057334:T:C	0	39057334	C	T
21	chr21:39058185:T:C	0	39058185	C	T
21	chr21:39058553:G:A	0	39058553	A	G
21	chr21:39058624:G:A	0	39058624	A	G
21	chr21:39058875:G:A	0	39058875	A	G
21	chr21:39059063:C:T	0	39059063	T	C
21	chr21:39059363:TG:T	0	39059363	T	TG
21	chr21:39059514:C:G	0	39059514	G	C
21	chr21:39060645:A:T	0	39060645	T	A
21	chr21:39061304:C:G	0	39061304	G	C
21	chr21:39061324:G:A	0	39061324	A	G
21	chr21:39062394:C:T	0	39062394	T	C
21	chr21:39063564:C:G	0	39063564	G	C
21	chr21:39063630:T:TA	0	39063630	TA	T
21	chr21:39064289:T:G	0	39064289	G	T
21	chr21:39064929:C:A	0	39064929	A	C
21	chr21:39066095:C:T	0	39066095	T	C
21	chr21:39066160:T:C	0	39066160	C	T
21	chr21:39067210:C:T	0	39067210	T	C
21	chr21:39067336:T:C	0	39067336	C	T
21	chr21:39068449:T:C	0	39068449	C	T
21	chr21:39068588:C:T	0	39068588	T	C
21	chr21:39069254:G:GA	0	39069254	GA	G
21	chr21:39069315:G:A	0	39069315	A	G
21	chr21:39070274:G:A	0	39070274	A	G
21	chr21:39070584:G:A	0	39070584	A	G
21	chr21:39070983:C:T	0	39070983	T	C
21	chr21:39071205:C:T	0	39071205	T	C
21	chr21:39071353:T:C	0	39071353	C	T
21	chr21:39071690:C:T	0	39071690	T	C
21	chr21:39072087:G:T	0	39072087	T	G
21	chr21:39073280:C:T	0	39073280	T	C
21	chr21:39073393:T:C	0	39073393	C	T
21	chr21:39073501:G:A	0	39073501	A	G
21	chr21:39073568:A:C	0	39073568	C	A
21	chr21:39073627:C:T	0	39073627	T	C
21	chr21:39074758:T:A	0	39074758	A	T
21	chr21:39076124:T:C	0	39076124	C	T
21	chr21:39076125:G:A	0	39076125	A	G
21	chr21:39076130:A:G	0	39076130	G	A
21	chr21:39076176:G:A	0	39076176	A	G
21	chr21:39077368:A:G	0	39077368	G	A
21	chr21:39077664:G:A	0	39077664	A	G
21	chr21:39077732:A:G	0	39077732	G	A
21	chr21:39077903:G:A	0	39077903	A	G
21	chr21:39078071:G:A	0	39078071	A	G
21	chr21:39078097:A:G	0	39078097	G	A
21	chr21:39078904:T:C	0	39078904	C	T
21	chr21:39079204:A:G	0	39079204	G	A
21	chr21:39079686:G:A	0	39079686	A	G
21	chr21:39079861:C:T	0	39079861	T	C
21	chr21:39079868:G:A	0	39079868	A	G
21	chr21:39079907:A:G	0	39079907	G	A
21	chr21:39079918:G:A	0	39079918	A	G
21	chr21:39079982:T:C	0	39079982	C	T
21	chr21:39080647:C:T	0	39080647	T	C
21	chr21:39080767:G:A	0	39080767	A	G
21	chr21:39081110:C:T	0	39081110	T	C
21	chr21:39082308:T:A	0	39082308	A	T
21	chr21:39083122:G:A	0	39083122	A	G
21	chr21:39083441:G:A	0	39083441	A	G
21	chr21:39083585:G:T	0	39083585	T	G
21	chr21:39086796:A:G	0	39086796	G	A
21	chr21:39087166:C:T	0	39087166	T	C
21	chr21:39087414:T:C	0	39087414	C	T
21	chr21:39088933:G:A	0	39088933	A	G
21	chr21:39089452:G:A	0	39089452	A	G
21	chr21:39089540:G:A	0	39089540	A	G
21	chr21:39090452:CA:C	0	39090452	C	CA
21	chr21:39090687:T:TG	0	39090687	TG	T
21	chr21:39091357:G:A	0	39091357	A	G
21	chr21:39092998:G:C	0	39092998	C	G
21	chr21:39093252:G:A	0	39093252	A	G
21	chr21:39093586:G:T	0	39093586	T	G
21	chr21:39093608:G:A	0	39093608	A	G
21	chr21:39093975:C:T	0	39093975	T	C
21	chr21:39094313:G:C	0	39094313	C	G
21	chr21:39094352:C:T	0	39094352	T	C
21	chr21:39094373:G:T	0	39094373	T	G
21	chr21:39094542:G:A	0	39094542	A	G
21	chr21:39094644:G:A	0	39094644	A	G
21	chr21:39094818:G:A	0	39094818	A	G
21	chr21:39095717:T:C	0	39095717	C	T
21	chr21:39095953:C:T	0	39095953	T	C
21	chr21:39096504:C:T	0	39096504	T	C
21	chr21:39096912:G:A	0	39096912	A	G
21	chr21:39097594:A:G	0	39097594	G	A
21	chr21:39098622:T:C	0	39098622	C	T
21	chr21:39099095:T:C	0	39099095	C	T
21	chr21:39099149:A:G	0	39099149	G	A
21	chr21:39099522:C:T	0	39099522	T	C
21	chr21:39100052:T:C	0	39100052	C	T
21	chr21:39100545:TTA:T	0	39100545	T	TTA
21	chr21:39101694:A:G	0	39101694	G	A
21	chr21:39101973:C:T	0	39101973	T	C
21	chr21:39102599:G:A	0	39102599	A	G
21	chr21:39103192:A:G	0	39103192	G	A
21	chr21:39104656:T:C	0	39104656	C	T
21	chr21:39106761:G:A	0	39106761	A	G
21	chr21:39107461:A:G	0	39107461	G	A
21	chr21:39108155:G:A	0	39108155	A	G
21	chr21:39108200:C:T	0	39108200	T	C
21	chr21:39108983:G:A	0	39108983	A	G
21	chr21:39111851:G:C	0	39111851	C	G
21	chr21:39112084:C:T	0	39112084	T	C
21	chr21:39113396:C:A	0	39113396	A	C
21	chr21:39113648:C:T	0	39113648	T	C
21	chr21:39114564:C:T	0	39114564	T	C
21	chr21:39114581:G:A	0	39114581	A	G
21	chr21:39114768:G:A	0	39114768	A	G
21	chr21:39115350:G:A	0	39115350	A	G
21	chr21:39115372:T:C	0	39115372	C	T
21	chr21:39116433:T:A	0	39116433	A	T
21	chr21:39116821:T:C	0	39116821	C	T
21	chr21:39117101:C:T	0	39117101	T	C
21	chr21:39117324:T:C	0	39117324	C	T
21	chr21:39117535:G:C	0	39117535	C	G
21	chr21:39118292:A:G	0	39118292	G	A
21	chr21:39118377:A:G	0	39118377	G	A
21	chr21:39118553:G:T	0	39118553	T	G
21	chr21:39119322:A:T	0	39119322	T	A
21	chr21:39119394:G:A	0	39119394	A	G
21	chr21:39119580:G:A	0	39119580	A	G
21	chr21:39119643:C:G	0	39119643	G	C
21	chr21:39119977:A:G	0	39119977	G	A
21	chr21:39120277:A:G	0	39120277	G	A
21	chr21:39120348:A:G	0	39120348	G	A
21	chr21:39120933:G:A	0	39120933	A	G
21	chr21:39120955:A:C	0	39120955	C	A
21	chr21:39121955:G:A	0	39121955	A	G
21	chr21:39122263:G:A	0	39122263	A	G
21	chr21:39123922:A:T	0	39123922	T	A
21	chr21:39124017:C:G	0	39124017	G	C
21	chr21:39124553:G:A	0	39124553	A	G
21	chr21:39125274:G:C	0	39125274	C	G
21	chr21:39125648:A:T	0	39125648	T	A
21	chr21:39125958:CACACAT:C	0	39125958	C	CACACAT
21	chr21:39126183:A:G	0	39126183	G	A
21	chr21:39126342:C:T	0	39126342	T	C
21	chr21:39126946:G:A	0	39126946	A	G
21	chr21:39127175:T:C	0	39127175	C	T
21	chr21:39127240:C:T	0	39127240	T	C
21	chr21:39127268:T:C	0	39127268	C	T
21	chr21:39127318:G:A	0	39127318	A	G
21	chr21:39127444:T:G	0	39127444	G	T
21	chr21:39127615:A:G	0	39127615	G	A
21	chr21:39127954:T:C	0	39127954	C	T
21	chr21:39128513:C:T	0	39128513	T	C
21	chr21:39128570:G:T	0	39128570	T	G
21	chr21:39128975:C:T	0	39128975	T	C
21	chr21:39129442:A:G	0	39129442	G	A
21	chr21:39130587:A:C	0	39130587	C	A
21	chr21:39131502:C:A	0	39131502	A	C
21	chr21:39132380:C:G	0	39132380	G	C
21	chr21:39132576:G:A	0	39132576	A	G
21	chr21:39132731:C:T	0	39132731	T	C
21	chr21:39133467:A:G	0	39133467	G	A
21	chr21:39133587:C:T	0	39133587	T	C
21	chr21:39133643:A:G	0	39133643	G	A
21	chr21:39134123:G:A	0	39134123	A	G
21	chr21:39134134:A:T	0	39134134	T	A
21	chr21:39134268:G:A	0	39134268	A	G
21	chr21:39134689:A:G	0	39134689	G	A
21	chr21:39135610:T:C	0	39135610	C	T
21	chr21:39135686:A:G	0	39135686	G	A
21	chr21:39137263:C:T	0	39137263	T	C
21	chr21:39137966:G:A	0	39137966	A	G
21	chr21:39138750:T:C	0	39138750	C	T
21	chr21:39140867:A:G	0	39140867	G	A
21	chr21:39141134:A:C	0	39141134	C	A
21	chr21:39141547:T:C	0	39141547	C	T
21	chr21:39142756:G:A	0	39142756	A	G
21	chr21:39142786:A:G	0	39142786	G	A
21	chr21:39142935:T:C	0	39142935	C	T
21	chr21:39143843:G:A	0	39143843	A	G
21	chr21:39143978:G:C	0	39143978	C	G
21	chr21:39144144:G:A	0	39144144	A	G
21	chr21:39144362:G:C	0	39144362	C	G
21	chr21:39144382:C:T	0	39144382	T	C
21	chr21:39144575:T:G	0	39144575	G	T
21	chr21:39144915:T:C	0	39144915	C	T
21	chr21:39145849:A:G	0	39145849	G	A
21	chr21:39148857:A:C	0	39148857	C	A
21	chr21:39149668:G:A	0	39149668	A	G
21	chr21:39149862:G:A	0	39149862	A	G
21	chr21:39150447:C:T	0	39150447	T	C
21	chr21:39150493:A:T	0	39150493	T	A
21	chr21:39151238:A:T	0	39151238	T	A
21	chr21:39152949:T:G	0	39152949	G	T
21	chr21:39153361:G:A	0	39153361	A	G
21	chr21:39153590:G:A	0	39153590	A	G
21	chr21:39154952:A:G	0	39154952	G	A
21	chr21:39155047:T:G	0	39155047	G	T
21	chr21:39155385:A:G	0	39155385	G	A
21	chr21:39155415:A:C	0	39155415	C	A
21	chr21:39155848:C:T	0	39155848	T	C
21	chr21:39155901:C:T	0	39155901	T	C
21	chr21:39155974:A:G	0	39155974	G	A
21	chr21:39155990:C:T	0	39155990	T	C
21	chr21:39156078:G:C	0	39156078	C	G
21	chr21:39156161:T:C	0	39156161	C	T
21	chr21:39156420:A:C	0	39156420	C	A
21	chr21:39156449:C:T	0	39156449	T	C
21	chr21:39156795:G:C	0	39156795	C	G
21	chr21:39157204:T:C	0	39157204	C	T
21	chr21:39157804:T:G	0	39157804	G	T
21	chr21:39158535:C:G	0	39158535	G	C
21	chr21:39159043:G:A	0	39159043	A	G
21	chr21:39159061:A:G	0	39159061	G	A
21	chr21:39159220:A:AC	0	39159220	AC	A
21	chr21:39159380:C:T	0	39159380	T	C
21	chr21:39160121:C:T	0	39160121	T	C
21	chr21:39161238:T:C	0	39161238	C	T
21	chr21:39161493:T:C	0	39161493	C	T
21	chr21:39161776:T:C	0	39161776	C	T
21	chr21:39161847:C:T	0	39161847	T	C
21	chr21:39163290:G:A	0	39163290	A	G
21	chr21:39163345:A:G	0	39163345	G	A
21	chr21:39163707:A:G	0	39163707	G	A
21	chr21:39164098:A:G	0	39164098	G	A
21	chr21:39164728:A:T	0	39164728	T	A
21	chr21:39164808:T:C	0	39164808	C	T
21	chr21:39164864:G:A	0	39164864	A	G
21	chr21:39165257:T:C	0	39165257	C	T
21	chr21:39165523:C:A	0	39165523	A	C
21	chr21:39165811:C:T	0	39165811	T	C
21	chr21:39165894:C:T	0	39165894	T	C
21	chr21:39165910:T:A	0	39165910	A	T
21	chr21:39166182:G:A	0	39166182	A	G
21	chr21:39166330:T:C	0	39166330	C	T
21	chr21:39167013:T:C	0	39167013	C	T
21	chr21:39167834:G:A	0	39167834	A	G
21	chr21:39167863:C:T	0	39167863	T	C
21	chr21:39168319:A:G	0	39168319	G	A
21	chr21:39168442:CTATTT:C	0	39168442	C	CTATTT
21	chr21:39169100:GATGATC:G	0	39169100	G	GATGATC
21	chr21:39169758:G:C	0	39169758	C	G
21	chr21:39170707:T:C	0	39170707	C	T
21	chr21:39170769:T:C	0	39170769	C	T
21	chr21:39170842:G:A	0	39170842	A	G
21	chr21:39170975:TTAAAAAA:T	0	39170975	T	TTAAAAAA
21	chr21:39171290:T:C	0	39171290	C	T
21	chr21:39171394:C:T	0	39171394	T	C
21	chr21:39171651:C:T	0	39171651	T	C
21	chr21:39171885:T:C	0	39171885	C	T
21	chr21:39172035:T:C	0	39172035	C	T
21	chr21:39172367:G:A	0	39172367	A	G
21	chr21:39172576:C:T	0	39172576	T	C
21	chr21:39173730:A:G	0	39173730	G	A
21	chr21:39174791:G:A	0	39174791	A	G
21	chr21:39175078:A:G	0	39175078	G	A
21	chr21:39175157:G:T	0	39175157	T	G
21	chr21:39175384:G:A	0	39175384	A	G
21	chr21:39175403:T:C	0	39175403	C	T
21	chr21:39175461:A:G	0	39175461	G	A
21	chr21:39176926:A:G	0	39176926	G	A
21	chr21:39176929:C:A	0	39176929	A	C
21	chr21:39176972:A:C	0	39176972	C	A
21	chr21:39177363:G:C	0	39177363	C	G
21	chr21:39177540:T:C	0	39177540	C	T
21	chr21:39177879:G:A	0	39177879	A	G
21	chr21:39178057:T:A	0	39178057	A	T
21	chr21:39178802:C:T	0	39178802	T	C
21	chr21:39179212:C:T	0	39179212	T	C
21	chr21:39180017:A:G	0	39180017	G	A
21	chr21:39180018:G:GT	0	39180018	GT	G
21	chr21:39180381:A:G	0	39180381	G	A
21	chr21:39180482:A:G	0	39180482	G	A
21	chr21:39181418:G:A	0	39181418	A	G
21	chr21:39181609:A:C	0	39181609	C	A
21	chr21:39182054:T:C	0	39182054	C	T
21	chr21:39182192:C:G	0	39182192	G	C
21	chr21:39182767:C:T	0	39182767	T	C
21	chr21:39183566:A:G	0	39183566	G	A
21	chr21:39183571:G:A	0	39183571	A	G
21	chr21:39183785:C:G	0	39183785	G	C
21	chr21:39183865:TAGAGGGGCAGGGGGCG:T	0	39183865	T	TAGAGGGGCAGGGGGCG
21	chr21:39184669:C:T	0	39184669	T	C
21	chr21:39185406:T:C	0	39185406	C	T
21	chr21:39185514:CCT:C	0	39185514	C	CCT
21	chr21:39186495:G:A	0	39186495	A	G
21	chr21:39186673:GTTCAC:G	0	39186673	G	GTTCAC
21	chr21:39188336:T:C	0	39188336	C	T
21	chr21:39188510:C:T	0	39188510	T	C
21	chr21:39188752:T:G	0	39188752	G	T
21	chr21:39189086:G:T	0	39189086	T	G
21	chr21:39189559:G:A	0	39189559	A	G
21	chr21:39190204:C:T	0	39190204	T	C
21	chr21:39190239:A:T	0	39190239	T	A
21	chr21:39191488:A:G	0	39191488	G	A
21	chr21:39192261:ACTTTT:A	0	39192261	A	ACTTTT
21	chr21:39194141:A:G	0	39194141	G	A
21	chr21:39194446:T:G	0	39194446	G	T
21	chr21:39195426:G:A	0	39195426	A	G
21	chr21:39197582:T:C	0	39197582	C	T
21	chr21:39197853:G:A	0	39197853	A	G
21	chr21:39198383:C:T	0	39198383	T	C
21	chr21:39199320:A:G	0	39199320	G	A
21	chr21:39199919:T:C	0	39199919	C	T
21	chr21:39200146:G:A	0	39200146	A	G
21	chr21:39200605:A:C	0	39200605	C	A
21	chr21:39202164:C:T	0	39202164	T	C
21	chr21:39202265:C:T	0	39202265	T	C
21	chr21:39202743:T:C	0	39202743	C	T
21	chr21:39203162:T:C	0	39203162	C	T
21	chr21:39204614:T:G	0	39204614	G	T
21	chr21:39205957:G:A	0	39205957	A	G
21	chr21:39206620:G:A	0	39206620	A	G
21	chr21:39207693:G:A	0	39207693	A	G
21	chr21:39208077:C:T	0	39208077	T	C
21	chr21:39208091:T:A	0	39208091	A	T
21	chr21:39208243:G:A	0	39208243	A	G
21	chr21:39209367:T:C	0	39209367	C	T
21	chr21:39209503:A:C	0	39209503	C	A
21	chr21:39209604:T:C	0	39209604	C	T
21	chr21:39210255:TAG:T	0	39210255	T	TAG
21	chr21:39211240:T:C	0	39211240	C	T
21	chr21:39212155:G:A	0	39212155	A	G
21	chr21:39212332:A:T	0	39212332	T	A
21	chr21:39212486:A:T	0	39212486	T	A
21	chr21:39213404:AAAGCCAACATTTTCTTCACTTT:A	0	39213404	A	AAAGCCAACATTTTCTTCACTTT
21	chr21:39213707:G:A	0	39213707	A	G
21	chr21:39213915:T:A	0	39213915	A	T
21	chr21:39216315:A:G	0	39216315	G	A
21	chr21:39216770:T:C	0	39216770	C	T
21	chr21:39216893:G:A	0	39216893	A	G
21	chr21:39218973:C:T	0	39218973	T	C
21	chr21:39219049:T:TA	0	39219049	TA	T
21	chr21:39219179:C:G	0	39219179	G	C
21	chr21:39219455:A:G	0	39219455	G	A
21	chr21:39220685:C:T	0	39220685	T	C
21	chr21:39221613:G:A	0	39221613	A	G
21	chr21:39222097:T:C	0	39222097	C	T
21	chr21:39222375:A:T	0	39222375	T	A
21	chr21:39222730:C:G	0	39222730	G	C
21	chr21:39222972:C:A	0	39222972	A	C
21	chr21:39223591:G:A	0	39223591	A	G
21	chr21:39223952:A:G	0	39223952	G	A
21	chr21:39224159:G:A	0	39224159	A	G
21	chr21:39224831:C:T	0	39224831	T	C
21	chr21:39224837:G:A	0	39224837	A	G
21	chr21:39225310:A:T	0	39225310	T	A
21	chr21:39225899:C:T	0	39225899	T	C
21	chr21:39226450:G:T	0	39226450	T	G
21	chr21:39227299:C:T	0	39227299	T	C
21	chr21:39227603:G:A	0	39227603	A	G
21	chr21:39227751:T:C	0	39227751	C	T
21	chr21:39227794:C:T	0	39227794	T	C
21	chr21:39227950:C:T	0	39227950	T	C
21	chr21:39228387:T:C	0	39228387	C	T
21	chr21:39228766:AAT:A	0	39228766	A	AAT
21	chr21:39230177:T:C	0	39230177	C	T
21	chr21:39230469:A:T	0	39230469	T	A
21	chr21:39232004:C:T	0	39232004	T	C
21	chr21:39233292:C:T	0	39233292	T	C
21	chr21:39233999:G:A	0	39233999	A	G
21	chr21:39236112:T:C	0	39236112	C	T
21	chr21:39239381:G:A	0	39239381	A	G
21	chr21:39240540:T:C	0	39240540	C	T
21	chr21:39241860:A:G	0	39241860	G	A
21	chr21:39242372:T:C	0	39242372	C	T
21	chr21:39242952:C:T	0	39242952	T	C
21	chr21:39243062:A:G	0	39243062	G	A
21	chr21:39243417:A:G	0	39243417	G	A
21	chr21:39243441:T:C	0	39243441	C	T
21	chr21:39243927:A:T	0	39243927	T	A
21	chr21:39244299:T:C	0	39244299	C	T
21	chr21:39244642:G:C	0	39244642	C	G
21	chr21:39245318:T:C	0	39245318	C	T
21	chr21:39245557:G:A	0	39245557	A	G
21	chr21:39246313:G:C	0	39246313	C	G
21	chr21:39246493:G:C	0	39246493	C	G
21	chr21:39246757:T:C	0	39246757	C	T
21	chr21:39247961:G:A	0	39247961	A	G
21	chr21:39248201:T:G	0	39248201	G	T
21	chr21:39249232:G:A	0	39249232	A	G
21	chr21:39249477:GAAT:G	0	39249477	G	GAAT
21	chr21:39251092:G:C	0	39251092	C	G
21	chr21:39251208:T:C	0	39251208	C	T
21	chr21:39251600:T:C	0	39251600	C	T
21	chr21:39251641:C:G	0	39251641	G	C
21	chr21:39252814:TC:T	0	39252814	T	TC
21	chr21:39253826:A:C	0	39253826	C	A
21	chr21:39254423:TA:T	0	39254423	T	TA
21	chr21:39255285:G:A	0	39255285	A	G
21	chr21:39255399:C:T	0	39255399	T	C
21	chr21:39256839:C:T	0	39256839	T	C
21	chr21:39257028:T:C	0	39257028	C	T
21	chr21:39257056:T:C	0	39257056	C	T
21	chr21:39258101:C:T	0	39258101	T	C
21	chr21:39258810:C:G	0	39258810	G	C
21	chr21:39259080:T:C	0	39259080	C	T
21	chr21:39260421:T:C	0	39260421	C	T
21	chr21:39261705:G:C	0	39261705	C	G
21	chr21:39262132:G:A	0	39262132	A	G
21	chr21:39262776:T:G	0	39262776	G	T
21	chr21:39264134:G:A	0	39264134	A	G
21	chr21:39264322:A:G	0	39264322	G	A
21	chr21:39265595:A:G	0	39265595	G	A
21	chr21:39265721:C:T	0	39265721	T	C
21	chr21:39266286:GA:G	0	39266286	G	GA
21	chr21:39266315:A:G	0	39266315	G	A
21	chr21:39266634:G:C	0	39266634	C	G
21	chr21:39267387:A:G	0	39267387	G	A
21	chr21:39267524:G:A	0	39267524	A	G
21	chr21:39268040:A:C	0	39268040	C	A
21	chr21:39268331:T:C	0	39268331	C	T
21	chr21:39269336:T:C	0	39269336	C	T
21	chr21:39270263:C:T	0	39270263	T	C
21	chr21:39270460:A:G	0	39270460	G	A
21	chr21:39271264:C:A	0	39271264	A	C
21	chr21:39271954:A:G	0	39271954	G	A
21	chr21:39272136:T:G	0	39272136	G	T
21	chr21:39272184:C:T	0	39272184	T	C
21	chr21:39272244:T:C	0	39272244	C	T
21	chr21:39273811:G:A	0	39273811	A	G
21	chr21:39274164:T:C	0	39274164	C	T
21	chr21:39276339:G:A	0	39276339	A	G
21	chr21:39276669:C:T	0	39276669	T	C
21	chr21:39276754:TTAGA:T	0	39276754	T	TTAGA
21	chr21:39276787:C:T	0	39276787	T	C
21	chr21:39277162:TA:T	0	39277162	T	TA
21	chr21:39278641:G:C	0	39278641	C	G
21	chr21:39280114:A:C	0	39280114	C	A
21	chr21:39280456:G:A	0	39280456	A	G
21	chr21:39280463:A:G	0	39280463	G	A
21	chr21:39280690:C:G	0	39280690	G	C
21	chr21:39281066:G:A	0	39281066	A	G
21	chr21:39282914:G:A	0	39282914	A	G
21	chr21:39283002:A:G	0	39283002	G	A
21	chr21:39283826:T:C	0	39283826	C	T
21	chr21:39283828:A:G	0	39283828	G	A
21	chr21:39284316:C:T	0	39284316	T	C
21	chr21:39284386:G:A	0	39284386	A	G
21	chr21:39284993:A:G	0	39284993	G	A
21	chr21:39285095:A:G	0	39285095	G	A
21	chr21:39285857:T:A	0	39285857	A	T
21	chr21:39286664:G:A	0	39286664	A	G
21	chr21:39287661:T:C	0	39287661	C	T
21	chr21:39288567:C:T	0	39288567	T	C
21	chr21:39289531:A:G	0	39289531	G	A
21	chr21:39290823:T:G	0	39290823	G	T
21	chr21:39291195:G:T	0	39291195	T	G
21	chr21:39291309:C:G	0	39291309	G	C
21	chr21:39291327:G:T	0	39291327	T	G
21	chr21:39291329:T:C	0	39291329	C	T
21	chr21:39291734:CCT:C	0	39291734	C	CCT
21	chr21:39291744:C:T	0	39291744	T	C
21	chr21:39292262:A:G	0	39292262	G	A
21	chr21:39292395:T:C	0	39292395	C	T
21	chr21:39292512:T:C	0	39292512	C	T
21	chr21:39293266:G:A	0	39293266	A	G
21	chr21:39293370:G:A	0	39293370	A	G
21	chr21:39294140:T:C	0	39294140	C	T
21	chr21:39294939:T:C	0	39294939	C	T
21	chr21:39295111:T:G	0	39295111	G	T
21	chr21:39295114:C:T	0	39295114	T	C
21	chr21:39297157:G:T	0	39297157	T	G
21	chr21:39297379:C:T	0	39297379	T	C
21	chr21:39297972:G:A	0	39297972	A	G
21	chr21:39299260:AT:A	0	39299260	A	AT
21	chr21:39300418:G:A	0	39300418	A	G
21	chr21:39301476:GC:G	0	39301476	G	GC
21	chr21:39303437:T:G	0	39303437	G	T
21	chr21:39303567:G:T	0	39303567	T	G
21	chr21:39305389:C:G	0	39305389	G	C
21	chr21:39305603:A:G	0	39305603	G	A
21	chr21:39305767:G:A	0	39305767	A	G
21	chr21:39306269:C:T	0	39306269	T	C
21	chr21:39306281:G:A	0	39306281	A	G
21	chr21:39307042:C:T	0	39307042	T	C
21	chr21:39307938:A:C	0	39307938	C	A
21	chr21:39307961:C:T	0	39307961	T	C
21	chr21:39308176:CA:C	0	39308176	C	CA
21	chr21:39308268:G:A	0	39308268	A	G
21	chr21:39308285:T:C	0	39308285	C	T
21	chr21:39308810:A:G	0	39308810	G	A
21	chr21:39309342:T:A	0	39309342	A	T
21	chr21:39309690:T:G	0	39309690	G	T
21	chr21:39310046:G:C	0	39310046	C	G
21	chr21:39311219:A:G	0	39311219	G	A
21	chr21:39312501:C:T	0	39312501	T	C
21	chr21:39313049:C:T	0	39313049	T	C
21	chr21:39315285:A:T	0	39315285	T	A
21	chr21:39315692:G:T	0	39315692	T	G
21	chr21:39316785:A:T	0	39316785	T	A
21	chr21:39317236:A:G	0	39317236	G	A
21	chr21:39317245:C:A	0	39317245	A	C
21	chr21:39317410:G:A	0	39317410	A	G
21	chr21:39317831:G:A	0	39317831	A	G
21	chr21:39318037:G:A	0	39318037	A	G
21	chr21:39318471:A:C	0	39318471	C	A
21	chr21:39318611:A:G	0	39318611	G	A
21	chr21:39318635:G:T	0	39318635	T	G
21	chr21:39319016:A:C	0	39319016	C	A
21	chr21:39321089:T:C	0	39321089	C	T
21	chr21:39322530:T:A	0	39322530	A	T
21	chr21:39322600:A:G	0	39322600	G	A
21	chr21:39323273:G:A	0	39323273	A	G
21	chr21:39323399:A:G	0	39323399	G	A
21	chr21:39323573:G:A	0	39323573	A	G
21	chr21:39324297:G:A	0	39324297	A	G
21	chr21:39325048:G:A	0	39325048	A	G
21	chr21:39326240:A:G	0	39326240	G	A
21	chr21:39326419:T:TG	0	39326419	TG	T
21	chr21:39327387:A:G	0	39327387	G	A
21	chr21:39327450:A:C	0	39327450	C	A
21	chr21:39328005:C:T	0	39328005	T	C
21	chr21:39328167:C:T	0	39328167	T	C
21	chr21:39328482:A:G	0	39328482	G	A
21	chr21:39328681:A:G	0	39328681	G	A
21	chr21:39328688:G:T	0	39328688	T	G
21	chr21:39329023:A:C	0	39329023	C	A
21	chr21:39329731:C:G	0	39329731	G	C
21	chr21:39329993:A:G	0	39329993	G	A
21	chr21:39330860:G:A	0	39330860	A	G
21	chr21:39331325:A:G	0	39331325	G	A
21	chr21:39332956:C:A	0	39332956	A	C
21	chr21:39333145:ATATT:A	0	39333145	A	ATATT
21	chr21:39333587:T:C	0	39333587	C	T
21	chr21:39333921:G:A	0	39333921	A	G
21	chr21:39334668:C:T	0	39334668	T	C
21	chr21:39335833:A:C	0	39335833	C	A
21	chr21:39336049:A:G	0	39336049	G	A
21	chr21:39336776:A:C	0	39336776	C	A
21	chr21:39336892:C:T	0	39336892	T	C
21	chr21:39336898:A:G	0	39336898	G	A
21	chr21:39336927:C:T	0	39336927	T	C
21	chr21:39337078:A:G	0	39337078	G	A
21	chr21:39337080:T:C	0	39337080	C	T
21	chr21:39337132:C:T	0	39337132	T	C
21	chr21:39337147:T:C	0	39337147	C	T
21	chr21:39337240:A:ACC	0	39337240	ACC	A
21	chr21:39338034:C:T	0	39338034	T	C
21	chr21:39338493:G:A	0	39338493	A	G
21	chr21:39338621:C:T	0	39338621	T	C
21	chr21:39339177:T:C	0	39339177	C	T
21	chr21:39339289:G:A	0	39339289	A	G
21	chr21:39339540:T:C	0	39339540	C	T
21	chr21:39339551:C:A	0	39339551	A	C
21	chr21:39339763:C:T	0	39339763	T	C
21	chr21:39339936:C:T	0	39339936	T	C
21	chr21:39340005:T:A	0	39340005	A	T
21	chr21:39340029:AGTCG:A	0	39340029	A	AGTCG
21	chr21:39340223:C:G	0	39340223	G	C
21	chr21:39340376:A:G	0	39340376	G	A
21	chr21:39341208:G:A	0	39341208	A	G
21	chr21:39341828:A:G	0	39341828	G	A
21	chr21:39341844:A:G	0	39341844	G	A
21	chr21:39341861:T:C	0	39341861	C	T
21	chr21:39342234:G:T	0	39342234	T	G
21	chr21:39342552:C:T	0	39342552	T	C
21	chr21:39342628:A:ACAAC	0	39342628	ACAAC	A
21	chr21:39343206:G:A	0	39343206	A	G
21	chr21:39343241:A:C	0	39343241	C	A
21	chr21:39343249:A:G	0	39343249	G	A
21	chr21:39343387:C:T	0	39343387	T	C
21	chr21:39343593:C:T	0	39343593	T	C
21	chr21:39343865:A:G	0	39343865	G	A
21	chr21:39343905:A:G	0	39343905	G	A
21	chr21:39343930:T:C	0	39343930	C	T
21	chr21:39344020:C:T	0	39344020	T	C
21	chr21:39344021:A:G	0	39344021	G	A
21	chr21:39344210:C:A	0	39344210	A	C
21	chr21:39344283:A:G	0	39344283	G	A
21	chr21:39344406:A:G	0	39344406	G	A
21	chr21:39344484:T:C	0	39344484	C	T
21	chr21:39347101:A:G	0	39347101	G	A
21	chr21:39347315:C:T	0	39347315	T	C
21	chr21:39348568:C:T	0	39348568	T	C
21	chr21:39349685:A:C	0	39349685	C	A
21	chr21:39350144:T:A	0	39350144	A	T
21	chr21:39350398:C:A	0	39350398	A	C
21	chr21:39350807:A:G	0	39350807	G	A
21	chr21:39351231:G:A	0	39351231	A	G
21	chr21:39351330:A:G	0	39351330	G	A
21	chr21:39352729:G:C	0	39352729	C	G
21	chr21:39356040:A:T	0	39356040	T	A
21	chr21:39356662:C:T	0	39356662	T	C
21	chr21:39357711:GGTA:G	0	39357711	G	GGTA
21	chr21:39357982:A:C	0	39357982	C	A
21	chr21:39359213:G:A	0	39359213	A	G
21	chr21:39359819:A:AATC	0	39359819	AATC	A
21	chr21:39360288:A:G	0	39360288	G	A
21	chr21:39361169:C:T	0	39361169	T	C
21	chr21:39361299:A:ATAGTTGTAAG	0	39361299	ATAGTTGTAAG	A
21	chr21:39361318:C:T	0	39361318	T	C
21	chr21:39361641:A:G	0	39361641	G	A
21	chr21:39362964:C:CA	0	39362964	CA	C
21	chr21:39363680:C:T	0	39363680	T	C
21	chr21:39364654:AT:A	0	39364654	A	AT
21	chr21:39364915:C:T	0	39364915	T	C
21	chr21:39365599:T:C	0	39365599	C	T
21	chr21:39365873:C:T	0	39365873	T	C
21	chr21:39366032:A:G	0	39366032	G	A
21	chr21:39366694:G:A	0	39366694	A	G
21	chr21:39367636:C:T	0	39367636	T	C
21	chr21:39368000:T:G	0	39368000	G	T
21	chr21:39368066:T:A	0	39368066	A	T
21	chr21:39368980:A:G	0	39368980	G	A
21	chr21:39369142:G:A	0	39369142	A	G
21	chr21:39370064:G:A	0	39370064	A	G
21	chr21:39371139:A:G	0	39371139	G	A
21	chr21:39371282:A:G	0	39371282	G	A
21	chr21:39371604:A:G	0	39371604	G	A
21	chr21:39371919:T:C	0	39371919	C	T
21	chr21:39372422:T:A	0	39372422	A	T
21	chr21:39372725:A:C	0	39372725	C	A
21	chr21:39373126:G:A	0	39373126	A	G
21	chr21:39374484:C:T	0	39374484	T	C
21	chr21:39374608:G:C	0	39374608	C	G
21	chr21:39375597:A:G	0	39375597	G	A
21	chr21:39375657:T:C	0	39375657	C	T
21	chr21:39375698:T:C	0	39375698	C	T
21	chr21:39375722:T:C	0	39375722	C	T
21	chr21:39376080:T:C	0	39376080	C	T
21	chr21:39376706:A:T	0	39376706	T	A
21	chr21:39376772:CTA:C	0	39376772	C	CTA
21	chr21:39376875:A:G	0	39376875	G	A
21	chr21:39378195:C:A	0	39378195	A	C
21	chr21:39378475:T:G	0	39378475	G	T
21	chr21:39379005:G:A	0	39379005	A	G
21	chr21:39379247:G:T	0	39379247	T	G
21	chr21:39379885:G:A	0	39379885	A	G
21	chr21:39380075:G:A	0	39380075	A	G
21	chr21:39381081:C:T	0	39381081	T	C
21	chr21:39383115:G:A	0	39383115	A	G
21	chr21:39384068:T:C	0	39384068	C	T
21	chr21:39384749:G:A	0	39384749	A	G
21	chr21:39386047:T:G	0	39386047	G	T
21	chr21:39387956:T:C	0	39387956	C	T
21	chr21:39388679:A:T	0	39388679	T	A
21	chr21:39389130:G:C	0	39389130	C	G
21	chr21:39389381:A:G	0	39389381	G	A
21	chr21:39389619:T:G	0	39389619	G	T
21	chr21:39390329:G:A	0	39390329	A	G
21	chr21:39392060:T:G	0	39392060	G	T
21	chr21:39392123:G:A	0	39392123	A	G
21	chr21:39394122:G:A	0	39394122	A	G
21	chr21:39396259:G:A	0	39396259	A	G
21	chr21:39396344:C:T	0	39396344	T	C
21	chr21:39396390:C:T	0	39396390	T	C
21	chr21:39397091:G:T	0	39397091	T	G
21	chr21:39397364:A:G	0	39397364	G	A
21	chr21:39397881:T:C	0	39397881	C	T
21	chr21:39398686:T:C	0	39398686	C	T
21	chr21:39398959:C:T	0	39398959	T	C
21	chr21:39399456:ATTTTT:A	0	39399456	A	ATTTTT
21	chr21:39400119:C:T	0	39400119	T	C
21	chr21:39400510:T:C	0	39400510	C	T
21	chr21:39400558:C:T	0	39400558	T	C
21	chr21:39401561:C:T	0	39401561	T	C
21	chr21:39403455:T:C	0	39403455	C	T
21	chr21:39403555:T:C	0	39403555	C	T
21	chr21:39403558:A:G	0	39403558	G	A
21	chr21:39403573:C:T	0	39403573	T	C
21	chr21:39404993:A:G	0	39404993	G	A
21	chr21:39406256:C:T	0	39406256	T	C
21	chr21:39407306:T:C	0	39407306	C	T
21	chr21:39408634:A:C	0	39408634	C	A
21	chr21:39409603:A:T	0	39409603	T	A
21	chr21:39412384:C:A	0	39412384	A	C
21	chr21:39413061:A:G	0	39413061	G	A
21	chr21:39413925:A:G	0	39413925	G	A
21	chr21:39414128:G:A	0	39414128	A	G
21	chr21:39414393:G:A	0	39414393	A	G
21	chr21:39414489:T:A	0	39414489	A	T
21	chr21:39414902:T:G	0	39414902	G	T
21	chr21:39416157:G:A	0	39416157	A	G
21	chr21:39416201:G:A	0	39416201	A	G
21	chr21:39416294:T:C	0	39416294	C	T
21	chr21:39416429:C:A	0	39416429	A	C
21	chr21:39417449:T:G	0	39417449	G	T
21	chr21:39417587:A:C	0	39417587	C	A
21	chr21:39419684:A:T	0	39419684	T	A
21	chr21:39419803:C:T	0	39419803	T	C
21	chr21:39421539:T:C	0	39421539	C	T
21	chr21:39421842:CAG:C	0	39421842	C	CAG
21	chr21:39424697:G:A	0	39424697	A	G
21	chr21:39424825:T:C	0	39424825	C	T
21	chr21:39425814:C:T	0	39425814	T	C
21	chr21:39426237:G:T	0	39426237	T	G
21	chr21:39426311:C:T	0	39426311	T	C
21	chr21:39426640:C:T	0	39426640	T	C
21	chr21:39427013:T:C	0	39427013	C	T
21	chr21:39427170:T:C	0	39427170	C	T
21	chr21:39427871:A:G	0	39427871	G	A
21	chr21:39428029:A:C	0	39428029	C	A
21	chr21:39428445:C:T	0	39428445	T	C
21	chr21:39429095:A:G	0	39429095	G	A
21	chr21:39429677:C:T	0	39429677	T	C
21	chr21:39431183:C:T	0	39431183	T	C
21	chr21:39431430:T:G	0	39431430	G	T
21	chr21:39431642:C:G	0	39431642	G	C
21	chr21:39432799:G:T	0	39432799	T	G
21	chr21:39433011:A:C	0	39433011	C	A
21	chr21:39433591:T:C	0	39433591	C	T
21	chr21:39434880:T:A	0	39434880	A	T
21	chr21:39435131:G:A	0	39435131	A	G
21	chr21:39435195:G:A	0	39435195	A	G
21	chr21:39437844:C:T	0	39437844	T	C
21	chr21:39438117:G:T	0	39438117	T	G
21	chr21:39438447:C:T	0	39438447	T	C
21	chr21:39438563:G:A	0	39438563	A	G
21	chr21:39438781:G:GAAT	0	39438781	GAAT	G
21	chr21:39439062:T:C	0	39439062	C	T
21	chr21:39439893:T:C	0	39439893	C	T
21	chr21:39440015:T:G	0	39440015	G	T
21	chr21:39440623:G:A	0	39440623	A	G
21	chr21:39440632:A:C	0	39440632	C	A
21	chr21:39441632:G:T	0	39441632	T	G
21	chr21:39441855:T:C	0	39441855	C	T
21	chr21:39441925:T:C	0	39441925	C	T
21	chr21:39442080:CTG:C	0	39442080	C	CTG
21	chr21:39442400:A:G	0	39442400	G	A
21	chr21:39442679:C:T	0	39442679	T	C
21	chr21:39444413:C:T	0	39444413	T	C
21	chr21:39445145:C:A	0	39445145	A	C
21	chr21:39445174:T:C	0	39445174	C	T
21	chr21:39445201:G:C	0	39445201	C	G
21	chr21:39445213:CACAG:C	0	39445213	C	CACAG
21	chr21:39445430:C:T	0	39445430	T	C
21	chr21:39445581:C:A	0	39445581	A	C
21	chr21:39445765:G:A	0	39445765	A	G
21	chr21:39446453:A:G	0	39446453	G	A
21	chr21:39447742:G:A	0	39447742	A	G
21	chr21:39447759:C:A	0	39447759	A	C
21	chr21:39448275:T:C	0	39448275	C	T
21	chr21:39448489:T:C	0	39448489	C	T
21	chr21:39449610:T:G	0	39449610	G	T
21	chr21:39450095:GT:G	0	39450095	G	GT
21	chr21:39450562:A:G	0	39450562	G	A
21	chr21:39451014:C:A	0	39451014	A	C
21	chr21:39451976:C:G	0	39451976	G	C
21	chr21:39452235:C:T	0	39452235	T	C
21	chr21:39453402:TA:T	0	39453402	T	TA
21	chr21:39453620:T:C	0	39453620	C	T
21	chr21:39453629:T:C	0	39453629	C	T
21	chr21:39454038:A:G	0	39454038	G	A
21	chr21:39454089:A:G	0	39454089	G	A
21	chr21:39454137:A:G	0	39454137	G	A
21	chr21:39454379:G:A	0	39454379	A	G
21	chr21:39454689:T:C	0	39454689	C	T
21	chr21:39455430:G:A	0	39455430	A	G
21	chr21:39455656:G:A	0	39455656	A	G
21	chr21:39455804:G:A	0	39455804	A	G
21	chr21:39456011:C:T	0	39456011	T	C
21	chr21:39456456:T:C	0	39456456	C	T
21	chr21:39456526:A:G	0	39456526	G	A
21	chr21:39456557:G:C	0	39456557	C	G
21	chr21:39456625:A:AT	0	39456625	AT	A
21	chr21:39457142:A:C	0	39457142	C	A
21	chr21:39458350:A:T	0	39458350	T	A
21	chr21:39458544:G:A	0	39458544	A	G
21	chr21:39459624:C:T	0	39459624	T	C
21	chr21:39459996:A:G	0	39459996	G	A
21	chr21:39460439:T:C	0	39460439	C	T
21	chr21:39462710:A:G	0	39462710	G	A
21	chr21:39462923:A:G	0	39462923	G	A
21	chr21:39462978:A:G	0	39462978	G	A
21	chr21:39463897:A:G	0	39463897	G	A
21	chr21:39464515:G:A	0	39464515	A	G
21	chr21:39464544:G:A	0	39464544	A	G
21	chr21:39464570:A:G	0	39464570	G	A
21	chr21:39464948:G:T	0	39464948	T	G
21	chr21:39465342:T:C	0	39465342	C	T
21	chr21:39465781:A:G	0	39465781	G	A
21	chr21:39465892:C:T	0	39465892	T	C
21	chr21:39466516:A:G	0	39466516	G	A
21	chr21:39467296:G:T	0	39467296	T	G
21	chr21:39467704:T:G	0	39467704	G	T
21	chr21:39468678:A:G	0	39468678	G	A
21	chr21:39468701:C:T	0	39468701	T	C
21	chr21:39469638:TA:T	0	39469638	T	TA
21	chr21:39469858:G:A	0	39469858	A	G
21	chr21:39469947:T:C	0	39469947	C	T
21	chr21:39470022:T:C	0	39470022	C	T
21	chr21:39470534:T:C	0	39470534	C	T
21	chr21:39471224:C:G	0	39471224	G	C
21	chr21:39471308:G:A	0	39471308	A	G
21	chr21:39471319:C:T	0	39471319	T	C
21	chr21:39471379:G:A	0	39471379	A	G
21	chr21:39471638:T:A	0	39471638	A	T
21	chr21:39471777:A:G	0	39471777	G	A
21	chr21:39472374:T:C	0	39472374	C	T
21	chr21:39472917:A:T	0	39472917	T	A
21	chr21:39473700:C:T	0	39473700	T	C
21	chr21:39475085:T:C	0	39475085	C	T
21	chr21:39475270:A:G	0	39475270	G	A
21	chr21:39476248:T:C	0	39476248	C	T
21	chr21:39477625:C:T	0	39477625	T	C
21	chr21:39477963:C:A	0	39477963	A	C
21	chr21:39479630:T:G	0	39479630	G	T
21	chr21:39479858:C:T	0	39479858	T	C
21	chr21:39479932:T:A	0	39479932	A	T
21	chr21:39481206:T:C	0	39481206	C	T
21	chr21:39482313:A:G	0	39482313	G	A
21	chr21:39482574:G:C	0	39482574	C	G
21	chr21:39483028:T:C	0	39483028	C	T
21	chr21:39483331:A:G	0	39483331	G	A
21	chr21:39484361:C:T	0	39484361	T	C
21	chr21:39484471:G:A	0	39484471	A	G
21	chr21:39485427:T:C	0	39485427	C	T
21	chr21:39485515:C:T	0	39485515	T	C
21	chr21:39485832:C:T	0	39485832	T	C
21	chr21:39485978:A:G	0	39485978	G	A
21	chr21:39487782:G:A	0	39487782	A	G
21	chr21:39488584:T:C	0	39488584	C	T
21	chr21:39489601:G:C	0	39489601	C	G
21	chr21:39489750:A:G	0	39489750	G	A
21	chr21:39489795:C:G	0	39489795	G	C
21	chr21:39490318:T:A	0	39490318	A	T
21	chr21:39490386:G:A	0	39490386	A	G
21	chr21:39490407:A:G	0	39490407	G	A
21	chr21:39490796:A:G	0	39490796	G	A
21	chr21:39490834:A:G	0	39490834	G	A
21	chr21:39491075:A:G	0	39491075	G	A
21	chr21:39491235:C:T	0	39491235	T	C
21	chr21:39491297:G:T	0	39491297	T	G
21	chr21:39491788:C:T	0	39491788	T	C
21	chr21:39491809:C:T	0	39491809	T	C
21	chr21:39492288:G:A	0	39492288	A	G
21	chr21:39493077:C:T	0	39493077	T	C
21	chr21:39494160:C:T	0	39494160	T	C
21	chr21:39494697:T:A	0	39494697	A	T
21	chr21:39495090:G:A	0	39495090	A	G
21	chr21:39495633:C:T	0	39495633	T	C
21	chr21:39495654:A:T	0	39495654	T	A
21	chr21:39495707:C:T	0	39495707	T	C
21	chr21:39495806:C:T	0	39495806	T	C
21	chr21:39495972:A:C	0	39495972	C	A
21	chr21:39496327:C:T	0	39496327	T	C
21	chr21:39496368:C:T	0	39496368	T	C
21	chr21:39496392:C:T	0	39496392	T	C
21	chr21:39496456:C:T	0	39496456	T	C
21	chr21:39497215:G:C	0	39497215	C	G
21	chr21:39497320:G:A	0	39497320	A	G
21	chr21:39497344:G:A	0	39497344	A	G
21	chr21:39498037:A:G	0	39498037	G	A
21	chr21:39498718:C:T	0	39498718	T	C
21	chr21:39498857:A:G	0	39498857	G	A
21	chr21:39499113:A:G	0	39499113	G	A
21	chr21:39499800:T:C	0	39499800	C	T
21	chr21:39499884:T:C	0	39499884	C	T
21	chr21:39500159:G:T	0	39500159	T	G
21	chr21:39500202:T:C	0	39500202	C	T
21	chr21:39500335:G:C	0	39500335	C	G
21	chr21:39501837:A:G	0	39501837	G	A
21	chr21:39501973:G:C	0	39501973	C	G
21	chr21:39502112:G:T	0	39502112	T	G
21	chr21:39502113:C:T	0	39502113	T	C
21	chr21:39502166:A:G	0	39502166	G	A
21	chr21:39502806:C:T	0	39502806	T	C
21	chr21:39503482:C:T	0	39503482	T	C
21	chr21:39503487:A:C	0	39503487	C	A
21	chr21:39503788:C:T	0	39503788	T	C
21	chr21:39504323:G:A	0	39504323	A	G
21	chr21:39504416:A:G	0	39504416	G	A
21	chr21:39504459:C:G	0	39504459	G	C
21	chr21:39504708:C:T	0	39504708	T	C
21	chr21:39504709:C:T	0	39504709	T	C
21	chr21:39505104:C:T	0	39505104	T	C
21	chr21:39505264:C:G	0	39505264	G	C
21	chr21:39505540:A:G	0	39505540	G	A
21	chr21:39505879:G:T	0	39505879	T	G
21	chr21:39506665:T:C	0	39506665	C	T
21	chr21:39506682:C:T	0	39506682	T	C
21	chr21:39506834:T:A	0	39506834	A	T
21	chr21:39507026:A:C	0	39507026	C	A
21	chr21:39507274:A:G	0	39507274	G	A
21	chr21:39507459:A:G	0	39507459	G	A
21	chr21:39507480:T:C	0	39507480	C	T
21	chr21:39507728:C:T	0	39507728	T	C
21	chr21:39508145:A:G	0	39508145	G	A
21	chr21:39508212:G:T	0	39508212	T	G
21	chr21:39508223:C:T	0	39508223	T	C
21	chr21:39508248:G:T	0	39508248	T	G
21	chr21:39508954:CTTGAA:C	0	39508954	C	CTTGAA
21	chr21:39509913:C:T	0	39509913	T	C
21	chr21:39510372:A:G	0	39510372	G	A
21	chr21:39510375:CACACACACACACACACTGTAGCT:C	0	39510375	C	CACACACACACACACACTGTAGCT
21	chr21:39510569:T:G	0	39510569	G	T
21	chr21:39511215:G:A	0	39511215	A	G
21	chr21:39511325:T:C	0	39511325	C	T
21	chr21:39511335:T:A	0	39511335	A	T
21	chr21:39511587:T:G	0	39511587	G	T
21	chr21:39511785:T:C	0	39511785	C	T
21	chr21:39511873:A:G	0	39511873	G	A
21	chr21:39513017:A:G	0	39513017	G	A
21	chr21:39513181:G:A	0	39513181	A	G
21	chr21:39513255:A:G	0	39513255	G	A
21	chr21:39513272:A:G	0	39513272	G	A
21	chr21:39513280:T:C	0	39513280	C	T
21	chr21:39513354:T:C	0	39513354	C	T
21	chr21:39514142:C:T	0	39514142	T	C
21	chr21:39514642:A:C	0	39514642	C	A
21	chr21:39514889:T:C	0	39514889	C	T
21	chr21:39515647:A:G	0	39515647	G	A
21	chr21:39515765:C:T	0	39515765	T	C
21	chr21:39515875:CTGT:C	0	39515875	C	CTGT
21	chr21:39515970:T:C	0	39515970	C	T
21	chr21:39516144:A:G	0	39516144	G	A
21	chr21:39516303:C:T	0	39516303	T	C
21	chr21:39516486:A:G	0	39516486	G	A
21	chr21:39516687:TC:T	0	39516687	T	TC
21	chr21:39517104:A:C	0	39517104	C	A
21	chr21:39517394:G:A	0	39517394	A	G
21	chr21:39517784:T:C	0	39517784	C	T
21	chr21:39518250:T:C	0	39518250	C	T
21	chr21:39518379:C:G	0	39518379	G	C
21	chr21:39518860:A:G	0	39518860	G	A
21	chr21:39518865:T:C	0	39518865	C	T
21	chr21:39518898:T:G	0	39518898	G	T
21	chr21:39518993:T:C	0	39518993	C	T
21	chr21:39519043:T:A	0	39519043	A	T
21	chr21:39519079:G:T	0	39519079	T	G
21	chr21:39519154:C:G	0	39519154	G	C
21	chr21:39519230:C:T	0	39519230	T	C
21	chr21:39519253:T:G	0	39519253	G	T
21	chr21:39519337:C:A	0	39519337	A	C
21	chr21:39519348:G:A	0	39519348	A	G
21	chr21:39519495:C:G	0	39519495	G	C
21	chr21:39519935:C:T	0	39519935	T	C
21	chr21:39520245:A:G	0	39520245	G	A
21	chr21:39520249:T:A	0	39520249	A	T
21	chr21:39520344:T:G	0	39520344	G	T
21	chr21:39520391:C:G	0	39520391	G	C
21	chr21:39520533:A:G	0	39520533	G	A
21	chr21:39520612:A:G	0	39520612	G	A
21	chr21:39520648:C:T	0	39520648	T	C
21	chr21:39521209:A:G	0	39521209	G	A
21	chr21:39521297:C:T	0	39521297	T	C
21	chr21:39521459:T:C	0	39521459	C	T
21	chr21:39521478:A:G	0	39521478	G	A
21	chr21:39521514:C:A	0	39521514	A	C
21	chr21:39521734:A:G	0	39521734	G	A
21	chr21:39521837:A:G	0	39521837	G	A
21	chr21:39522070:G:A	0	39522070	A	G
21	chr21:39522249:T:G	0	39522249	G	T
21	chr21:39522449:A:G	0	39522449	G	A
21	chr21:39522634:C:T	0	39522634	T	C
21	chr21:39522969:A:G	0	39522969	G	A
21	chr21:39523070:G:T	0	39523070	T	G
21	chr21:39523368:AC:A	0	39523368	A	AC
21	chr21:39523606:T:C	0	39523606	C	T
21	chr21:39523927:A:G	0	39523927	G	A
21	chr21:39524231:A:G	0	39524231	G	A
21	chr21:39524258:C:T	0	39524258	T	C
21	chr21:39524457:C:A	0	39524457	A	C
21	chr21:39524515:T:C	0	39524515	C	T
21	chr21:39524838:G:A	0	39524838	A	G
21	chr21:39524905:C:T	0	39524905	T	C
21	chr21:39524953:A:G	0	39524953	G	A
21	chr21:39525028:A:G	0	39525028	G	A
21	chr21:39525033:G:A	0	39525033	A	G
21	chr21:39525125:G:C	0	39525125	C	G
21	chr21:39525232:A:G	0	39525232	G	A
21	chr21:39525287:G:A	0	39525287	A	G
21	chr21:39525547:C:T	0	39525547	T	C
21	chr21:39525607:A:G	0	39525607	G	A
21	chr21:39526446:C:T	0	39526446	T	C
21	chr21:39527144:C:A	0	39527144	A	C
21	chr21:39527250:G:A	0	39527250	A	G
21	chr21:39528075:A:G	0	39528075	G	A
21	chr21:39528358:G:A	0	39528358	A	G
21	chr21:39528421:A:G	0	39528421	G	A
21	chr21:39528543:T:C	0	39528543	C	T
21	chr21:39528681:G:A	0	39528681	A	G
21	chr21:39528852:C:T	0	39528852	T	C
21	chr21:39528868:T:C	0	39528868	C	T
21	chr21:39528934:G:A	0	39528934	A	G
21	chr21:39529245:T:C	0	39529245	C	T
21	chr21:39529256:C:G	0	39529256	G	C
21	chr21:39529504:G:A	0	39529504	A	G
21	chr21:39529636:T:C	0	39529636	C	T
21	chr21:39529707:T:C	0	39529707	C	T
21	chr21:39529747:G:T	0	39529747	T	G
21	chr21:39529767:G:A	0	39529767	A	G
21	chr21:39530530:T:C	0	39530530	C	T
21	chr21:39530536:C:T	0	39530536	T	C
21	chr21:39530562:C:A	0	39530562	A	C
21	chr21:39530585:A:T	0	39530585	T	A
21	chr21:39530978:C:T	0	39530978	T	C
21	chr21:39531020:A:G	0	39531020	G	A
21	chr21:39531106:A:G	0	39531106	G	A
21	chr21:39531233:CAA:C	0	39531233	C	CAA
21	chr21:39531598:A:G	0	39531598	G	A
21	chr21:39531924:C:A	0	39531924	A	C
21	chr21:39532000:A:G	0	39532000	G	A
21	chr21:39532122:C:T	0	39532122	T	C
21	chr21:39532257:GA:G	0	39532257	G	GA
21	chr21:39532280:C:T	0	39532280	T	C
21	chr21:39532302:T:C	0	39532302	C	T
21	chr21:39532821:C:T	0	39532821	T	C
21	chr21:39532931:G:A	0	39532931	A	G
21	chr21:39533015:C:T	0	39533015	T	C
21	chr21:39533179:C:T	0	39533179	T	C
21	chr21:39533203:C:T	0	39533203	T	C
21	chr21:39533298:T:TG	0	39533298	TG	T
21	chr21:39533388:T:C	0	39533388	C	T
21	chr21:39533623:T:C	0	39533623	C	T
21	chr21:39533633:C:T	0	39533633	T	C
21	chr21:39533702:T:C	0	39533702	C	T
21	chr21:39533749:G:T	0	39533749	T	G
21	chr21:39533784:C:T	0	39533784	T	C
21	chr21:39533884:C:A	0	39533884	A	C
21	chr21:39534579:T:C	0	39534579	C	T
21	chr21:39534590:A:T	0	39534590	T	A
21	chr21:39534651:C:G	0	39534651	G	C
21	chr21:39534957:G:C	0	39534957	C	G
21	chr21:39535233:G:A	0	39535233	A	G
21	chr21:39535334:C:T	0	39535334	T	C
21	chr21:39535470:C:T	0	39535470	T	C
21	chr21:39535802:C:T	0	39535802	T	C
21	chr21:39536095:G:C	0	39536095	C	G
21	chr21:39536232:A:G	0	39536232	G	A
21	chr21:39536233:G:T	0	39536233	T	G
21	chr21:39536313:G:T	0	39536313	T	G
21	chr21:39536344:C:A	0	39536344	A	C
21	chr21:39536362:G:A	0	39536362	A	G
21	chr21:39536832:A:G	0	39536832	G	A
21	chr21:39536836:T:C	0	39536836	C	T
21	chr21:39536893:T:C	0	39536893	C	T
21	chr21:39536945:A:C	0	39536945	C	A
21	chr21:39537214:T:C	0	39537214	C	T
21	chr21:39537589:C:T	0	39537589	T	C
21	chr21:39537779:G:A	0	39537779	A	G
21	chr21:39537788:T:C	0	39537788	C	T
21	chr21:39537927:A:G	0	39537927	G	A
21	chr21:39538174:G:A	0	39538174	A	G
21	chr21:39538633:A:G	0	39538633	G	A
21	chr21:39538764:CTGTGACCAAT:C	0	39538764	C	CTGTGACCAAT
21	chr21:39538779:A:G	0	39538779	G	A
21	chr21:39538813:C:T	0	39538813	T	C
21	chr21:39539070:T:C	0	39539070	C	T
21	chr21:39539100:C:A	0	39539100	A	C
21	chr21:39539123:G:A	0	39539123	A	G
21	chr21:39539140:G:A	0	39539140	A	G
21	chr21:39539582:A:G	0	39539582	G	A
21	chr21:39539904:G:T	0	39539904	T	G
21	chr21:39540073:C:T	0	39540073	T	C
21	chr21:39540426:T:A	0	39540426	A	T
21	chr21:39540790:C:T	0	39540790	T	C
21	chr21:39540905:C:T	0	39540905	T	C
21	chr21:39541183:G:A	0	39541183	A	G
21	chr21:39541416:G:A	0	39541416	A	G
21	chr21:39541440:C:T	0	39541440	T	C
21	chr21:39541633:T:C	0	39541633	C	T
21	chr21:39541641:G:A	0	39541641	A	G
21	chr21:39542065:T:C	0	39542065	C	T
21	chr21:39542068:A:G	0	39542068	G	A
21	chr21:39542578:T:C	0	39542578	C	T
21	chr21:39543305:A:G	0	39543305	G	A
21	chr21:39543354:A:G	0	39543354	G	A
21	chr21:39543399:A:G	0	39543399	G	A
21	chr21:39543698:C:G	0	39543698	G	C
21	chr21:39543726:A:G	0	39543726	G	A
21	chr21:39543787:G:A	0	39543787	A	G
21	chr21:39543913:A:T	0	39543913	T	A
21	chr21:39543965:A:T	0	39543965	T	A
21	chr21:39543968:T:G	0	39543968	G	T
21	chr21:39544206:T:C	0	39544206	C	T
21	chr21:39544626:G:A	0	39544626	A	G
21	chr21:39545041:C:T	0	39545041	T	C
21	chr21:39545457:C:T	0	39545457	T	C
21	chr21:39545782:C:T	0	39545782	T	C
21	chr21:39546087:T:C	0	39546087	C	T
21	chr21:39546902:TCTAA:T	0	39546902	T	TCTAA
21	chr21:39547217:T:C	0	39547217	C	T
21	chr21:39547348:G:A	0	39547348	A	G
21	chr21:39547737:T:C	0	39547737	C	T
21	chr21:39547883:G:T	0	39547883	T	G
21	chr21:39548028:G:A	0	39548028	A	G
21	chr21:39548130:T:C	0	39548130	C	T
21	chr21:39548546:C:T	0	39548546	T	C
21	chr21:39548976:C:T	0	39548976	T	C
21	chr21:39549244:C:T	0	39549244	T	C
21	chr21:39549312:T:C	0	39549312	C	T
21	chr21:39549343:C:T	0	39549343	T	C
21	chr21:39549362:T:C	0	39549362	C	T
21	chr21:39549400:A:G	0	39549400	G	A
21	chr21:39549403:A:T	0	39549403	T	A
21	chr21:39549542:A:G	0	39549542	G	A
21	chr21:39550118:T:A	0	39550118	A	T
21	chr21:39550429:C:T	0	39550429	T	C
21	chr21:39550545:G:A	0	39550545	A	G
21	chr21:39550662:G:A	0	39550662	A	G
21	chr21:39551380:C:T	0	39551380	T	C
21	chr21:39552180:T:A	0	39552180	A	T
21	chr21:39552303:G:A	0	39552303	A	G
21	chr21:39552593:G:A	0	39552593	A	G
21	chr21:39552636:G:A	0	39552636	A	G
21	chr21:39552678:C:T	0	39552678	T	C
21	chr21:39552776:G:T	0	39552776	T	G
21	chr21:39552934:A:C	0	39552934	C	A
21	chr21:39552984:G:A	0	39552984	A	G
21	chr21:39552992:C:T	0	39552992	T	C
21	chr21:39553177:T:C	0	39553177	C	T
21	chr21:39553203:A:T	0	39553203	T	A
21	chr21:39553238:T:C	0	39553238	C	T
21	chr21:39553581:G:A	0	39553581	A	G
21	chr21:39553671:C:T	0	39553671	T	C
21	chr21:39553710:G:C	0	39553710	C	G
21	chr21:39553893:A:G	0	39553893	G	A
21	chr21:39554071:G:C	0	39554071	C	G
21	chr21:39554073:C:T	0	39554073	T	C
21	chr21:39554129:C:T	0	39554129	T	C
21	chr21:39554191:G:A	0	39554191	A	G
21	chr21:39554237:T:C	0	39554237	C	T
21	chr21:39554257:G:A	0	39554257	A	G
21	chr21:39554292:A:G	0	39554292	G	A
21	chr21:39554649:A:G	0	39554649	G	A
21	chr21:39555267:G:A	0	39555267	A	G
21	chr21:39555419:A:C	0	39555419	C	A
21	chr21:39555568:C:T	0	39555568	T	C
21	chr21:39556006:C:A	0	39556006	A	C
21	chr21:39556084:A:T	0	39556084	T	A
21	chr21:39556761:CAG:C	0	39556761	C	CAG
21	chr21:39556937:G:A	0	39556937	A	G
21	chr21:39557191:G:A	0	39557191	A	G
21	chr21:39559108:G:A	0	39559108	A	G
21	chr21:39559408:G:A	0	39559408	A	G
21	chr21:39559648:C:T	0	39559648	T	C
21	chr21:39559668:C:A	0	39559668	A	C
21	chr21:39560406:T:G	0	39560406	G	T
21	chr21:39560956:G:A	0	39560956	A	G
21	chr21:39561388:A:G	0	39561388	G	A
21	chr21:39561903:G:A	0	39561903	A	G
21	chr21:39562543:A:G	0	39562543	G	A
21	chr21:39562654:GACCACAGCC:G	0	39562654	G	GACCACAGCC
21	chr21:39563714:C:G	0	39563714	G	C
21	chr21:39564425:T:A	0	39564425	A	T
21	chr21:39564709:C:A	0	39564709	A	C
21	chr21:39565144:T:A	0	39565144	A	T
21	chr21:39565353:C:A	0	39565353	A	C
21	chr21:39565581:G:A	0	39565581	A	G
21	chr21:39565796:C:T	0	39565796	T	C
21	chr21:39565905:A:AC	0	39565905	AC	A
21	chr21:39566002:T:G	0	39566002	G	T
21	chr21:39566204:A:G	0	39566204	G	A
21	chr21:39566342:T:C	0	39566342	C	T
21	chr21:39566388:C:T	0	39566388	T	C
21	chr21:39566716:C:T	0	39566716	T	C
21	chr21:39566788:C:T	0	39566788	T	C
21	chr21:39567835:C:T	0	39567835	T	C
21	chr21:39568296:G:A	0	39568296	A	G
21	chr21:39568459:C:A	0	39568459	A	C
21	chr21:39568491:GCTCCCTGT:G	0	39568491	G	GCTCCCTGT
21	chr21:39568605:A:G	0	39568605	G	A
21	chr21:39568966:TG:T	0	39568966	T	TG
21	chr21:39569012:A:C	0	39569012	C	A
21	chr21:39569323:G:A	0	39569323	A	G
21	chr21:39569347:A:G	0	39569347	G	A
21	chr21:39569381:C:G	0	39569381	G	C
21	chr21:39569474:C:T	0	39569474	T	C
21	chr21:39569485:C:T	0	39569485	T	C
21	chr21:39569521:C:T	0	39569521	T	C
21	chr21:39569571:C:T	0	39569571	T	C
21	chr21:39569964:A:G	0	39569964	G	A
21	chr21:39570113:A:G	0	39570113	G	A
21	chr21:39570203:T:A	0	39570203	A	T
21	chr21:39570548:C:T	0	39570548	T	C
21	chr21:39570563:T:C	0	39570563	C	T
21	chr21:39570566:C:T	0	39570566	T	C
21	chr21:39570606:T:G	0	39570606	G	T
21	chr21:39571120:A:G	0	39571120	G	A
21	chr21:39571179:T:C	0	39571179	C	T
21	chr21:39571709:G:A	0	39571709	A	G
21	chr21:39572085:G:A	0	39572085	A	G
21	chr21:39572302:G:A	0	39572302	A	G
21	chr21:39572741:C:T	0	39572741	T	C
21	chr21:39572762:T:C	0	39572762	C	T
21	chr21:39573101:G:T	0	39573101	T	G
21	chr21:39573177:C:T	0	39573177	T	C
21	chr21:39573341:C:T	0	39573341	T	C
21	chr21:39573486:A:C	0	39573486	C	A
21	chr21:39573489:T:G	0	39573489	G	T
21	chr21:39573849:T:G	0	39573849	G	T
21	chr21:39574197:G:A	0	39574197	A	G
21	chr21:39574546:A:T	0	39574546	T	A
21	chr21:39574901:A:C	0	39574901	C	A
21	chr21:39575330:C:A	0	39575330	A	C
21	chr21:39575400:T:TC	0	39575400	TC	T
21	chr21:39575480:T:C	0	39575480	C	T
21	chr21:39575679:G:A	0	39575679	A	G
21	chr21:39575924:A:G	0	39575924	G	A
21	chr21:39576017:A:G	0	39576017	G	A
21	chr21:39576141:G:A	0	39576141	A	G
21	chr21:39577080:AG:A	0	39577080	A	AG
21	chr21:39577088:G:A	0	39577088	A	G
21	chr21:39577315:G:T	0	39577315	T	G
21	chr21:39577801:C:T	0	39577801	T	C
21	chr21:39577848:G:A	0	39577848	A	G
21	chr21:39578097:C:G	0	39578097	G	C
21	chr21:39578189:C:G	0	39578189	G	C
21	chr21:39578244:C:T	0	39578244	T	C
21	chr21:39578493:T:G	0	39578493	G	T
21	chr21:39578701:T:C	0	39578701	C	T
21	chr21:39579617:C:G	0	39579617	G	C
21	chr21:39579665:T:C	0	39579665	C	T
21	chr21:39579918:C:A	0	39579918	A	C
21	chr21:39581201:T:C	0	39581201	C	T
21	chr21:39582264:G:A	0	39582264	A	G
21	chr21:39582781:G:A	0	39582781	A	G
21	chr21:39583158:G:A	0	39583158	A	G
21	chr21:39583263:G:A	0	39583263	A	G
21	chr21:39583312:A:G	0	39583312	G	A
21	chr21:39583757:A:G	0	39583757	G	A
21	chr21:39584920:C:A	0	39584920	A	C
21	chr21:39585153:A:G	0	39585153	G	A
21	chr21:39585207:C:A	0	39585207	A	C
21	chr21:39585801:C:T	0	39585801	T	C
21	chr21:39586009:C:T	0	39586009	T	C
21	chr21:39586173:T:C	0	39586173	C	T
21	chr21:39586619:A:G	0	39586619	G	A
21	chr21:39588365:G:A	0	39588365	A	G
21	chr21:39589057:C:T	0	39589057	T	C
21	chr21:39589586:C:T	0	39589586	T	C
21	chr21:39589635:A:T	0	39589635	T	A
21	chr21:39589988:T:G	0	39589988	G	T
21	chr21:39590147:G:A	0	39590147	A	G
21	chr21:39590189:T:C	0	39590189	C	T
21	chr21:39590382:A:G	0	39590382	G	A
21	chr21:39590388:C:T	0	39590388	T	C
21	chr21:39590466:G:C	0	39590466	C	G
21	chr21:39590474:T:G	0	39590474	G	T
21	chr21:39590485:T:G	0	39590485	G	T
21	chr21:39590563:T:C	0	39590563	C	T
21	chr21:39590742:C:T	0	39590742	T	C
21	chr21:39591402:T:G	0	39591402	G	T
21	chr21:39591480:G:A	0	39591480	A	G
21	chr21:39591503:T:C	0	39591503	C	T
21	chr21:39591737:G:C	0	39591737	C	G
21	chr21:39591738:T:C	0	39591738	C	T
21	chr21:39592179:C:T	0	39592179	T	C
21	chr21:39593749:A:T	0	39593749	T	A
21	chr21:39593803:A:G	0	39593803	G	A
21	chr21:39594229:T:C	0	39594229	C	T
21	chr21:39594812:A:G	0	39594812	G	A
21	chr21:39595264:G:T	0	39595264	T	G
21	chr21:39595348:C:T	0	39595348	T	C
21	chr21:39595544:G:A	0	39595544	A	G
21	chr21:39595666:C:T	0	39595666	T	C
21	chr21:39596533:A:G	0	39596533	G	A
21	chr21:39596885:G:A	0	39596885	A	G
21	chr21:39597186:A:G	0	39597186	G	A
21	chr21:39597693:G:A	0	39597693	A	G
21	chr21:39597694:C:T	0	39597694	T	C
21	chr21:39598257:G:T	0	39598257	T	G
21	chr21:39598449:T:A	0	39598449	A	T
21	chr21:39599263:G:A	0	39599263	A	G
21	chr21:39599578:C:T	0	39599578	T	C
21	chr21:39601382:G:A	0	39601382	A	G
21	chr21:39601599:A:G	0	39601599	G	A
21	chr21:39601764:G:A	0	39601764	A	G
21	chr21:39602361:G:C	0	39602361	C	G
21	chr21:39602825:C:T	0	39602825	T	C
21	chr21:39604460:G:A	0	39604460	A	G
21	chr21:39605836:C:T	0	39605836	T	C
21	chr21:39605899:A:G	0	39605899	G	A
21	chr21:39606188:C:T	0	39606188	T	C
21	chr21:39607624:T:C	0	39607624	C	T
21	chr21:39608311:A:G	0	39608311	G	A
21	chr21:39608594:A:G	0	39608594	G	A
21	chr21:39608639:C:T	0	39608639	T	C
21	chr21:39609134:T:C	0	39609134	C	T
21	chr21:39609291:T:C	0	39609291	C	T
21	chr21:39609682:A:G	0	39609682	G	A
21	chr21:39609848:A:T	0	39609848	T	A
21	chr21:39610089:G:A	0	39610089	A	G
21	chr21:39610731:ACAGTGGTGCT:A	0	39610731	A	ACAGTGGTGCT
21	chr21:39612519:C:G	0	39612519	G	C
21	chr21:39613737:A:G	0	39613737	G	A
21	chr21:39614193:G:C	0	39614193	C	G
21	chr21:39615448:C:T	0	39615448	T	C
21	chr21:39615960:C:T	0	39615960	T	C
21	chr21:39617206:A:G	0	39617206	G	A
21	chr21:39617769:C:T	0	39617769	T	C
21	chr21:39618007:AC:A	0	39618007	A	AC
21	chr21:39620055:G:A	0	39620055	A	G
21	chr21:39620185:T:C	0	39620185	C	T
21	chr21:39620574:C:T	0	39620574	T	C
21	chr21:39620768:A:G	0	39620768	G	A
21	chr21:39621081:A:G	0	39621081	G	A
21	chr21:39621544:C:T	0	39621544	T	C
21	chr21:39621564:C:T	0	39621564	T	C
21	chr21:39622926:C:T	0	39622926	T	C
21	chr21:39624509:T:C	0	39624509	C	T
21	chr21:39625016:G:A	0	39625016	A	G
21	chr21:39625738:G:A	0	39625738	A	G
21	chr21:39626804:TG:T	0	39626804	T	TG
21	chr21:39628362:G:A	0	39628362	A	G
21	chr21:39628426:A:G	0	39628426	G	A
21	chr21:39629203:C:T	0	39629203	T	C
21	chr21:39629352:A:G	0	39629352	G	A
21	chr21:39632225:A:G	0	39632225	G	A
21	chr21:39632299:G:A	0	39632299	A	G
21	chr21:39633621:T:G	0	39633621	G	T
21	chr21:39633951:T:C	0	39633951	C	T
21	chr21:39634298:A:G	0	39634298	G	A
21	chr21:39636504:A:G	0	39636504	G	A
21	chr21:39636570:C:G	0	39636570	G	C
21	chr21:39636947:T:C	0	39636947	C	T
21	chr21:39637029:T:C	0	39637029	C	T
21	chr21:39637710:C:T	0	39637710	T	C
21	chr21:39638778:C:G	0	39638778	G	C
21	chr21:39638874:C:T	0	39638874	T	C
21	chr21:39639624:C:T	0	39639624	T	C
21	chr21:39639729:C:T	0	39639729	T	C
21	chr21:39639742:C:T	0	39639742	T	C
21	chr21:39639769:C:T	0	39639769	T	C
21	chr21:39640448:C:T	0	39640448	T	C
21	chr21:39641420:TCTAA:T	0	39641420	T	TCTAA
21	chr21:39641467:A:G	0	39641467	G	A
21	chr21:39641982:T:C	0	39641982	C	T
21	chr21:39644043:A:AT	0	39644043	AT	A
21	chr21:39644681:G:C	0	39644681	C	G
21	chr21:39644864:C:CCTG	0	39644864	CCTG	C
21	chr21:39644906:G:C	0	39644906	C	G
21	chr21:39644946:C:T	0	39644946	T	C
21	chr21:39646141:G:T	0	39646141	T	G
21	chr21:39646323:A:G	0	39646323	G	A
21	chr21:39647545:GCCACGCTGGT:G	0	39647545	G	GCCACGCTGGT
21	chr21:39647725:T:A	0	39647725	A	T
21	chr21:39647764:G:C	0	39647764	C	G
21	chr21:39647931:A:G	0	39647931	G	A
21	chr21:39647961:A:T	0	39647961	T	A
21	chr21:39648397:A:T	0	39648397	T	A
21	chr21:39648674:C:T	0	39648674	T	C
21	chr21:39648800:TC:T	0	39648800	T	TC
21	chr21:39648869:G:A	0	39648869	A	G
21	chr21:39649655:CA:C	0	39649655	C	CA
21	chr21:39649825:T:C	0	39649825	C	T
21	chr21:39650052:T:C	0	39650052	C	T
21	chr21:39650422:G:A	0	39650422	A	G
21	chr21:39650706:T:G	0	39650706	G	T
21	chr21:39650767:C:T	0	39650767	T	C
21	chr21:39650782:TG:T	0	39650782	T	TG
21	chr21:39651826:G:A	0	39651826	A	G
21	chr21:39652094:C:T	0	39652094	T	C
21	chr21:39652319:G:A	0	39652319	A	G
21	chr21:39652895:A:T	0	39652895	T	A
21	chr21:39653413:A:G	0	39653413	G	A
21	chr21:39653630:T:C	0	39653630	C	T
21	chr21:39653957:A:T	0	39653957	T	A
21	chr21:39655036:C:T	0	39655036	T	C
21	chr21:39655820:G:A	0	39655820	A	G
21	chr21:39655896:T:C	0	39655896	C	T
21	chr21:39655927:A:G	0	39655927	G	A
21	chr21:39656270:A:G	0	39656270	G	A
21	chr21:39656337:T:C	0	39656337	C	T
21	chr21:39656448:C:T	0	39656448	T	C
21	chr21:39656491:C:T	0	39656491	T	C
21	chr21:39656644:C:T	0	39656644	T	C
21	chr21:39657904:T:C	0	39657904	C	T
21	chr21:39658830:C:T	0	39658830	T	C
21	chr21:39658868:TA:T	0	39658868	T	TA
21	chr21:39658875:A:G	0	39658875	G	A
21	chr21:39659683:C:T	0	39659683	T	C
21	chr21:39660813:T:C	0	39660813	C	T
21	chr21:39661135:G:A	0	39661135	A	G
21	chr21:39662288:G:A	0	39662288	A	G
21	chr21:39663758:C:T	0	39663758	T	C
21	chr21:39664138:A:G	0	39664138	G	A
21	chr21:39664306:A:C	0	39664306	C	A
21	chr21:39665796:A:G	0	39665796	G	A
21	chr21:39665872:A:G	0	39665872	G	A
21	chr21:39666516:G:A	0	39666516	A	G
21	chr21:39667261:G:A	0	39667261	A	G
21	chr21:39668768:C:T	0	39668768	T	C
21	chr21:39669894:C:T	0	39669894	T	C
21	chr21:39670082:T:C	0	39670082	C	T
21	chr21:39670271:T:C	0	39670271	C	T
21	chr21:39670716:T:C	0	39670716	C	T
21	chr21:39670772:G:A	0	39670772	A	G
21	chr21:39671078:C:T	0	39671078	T	C
21	chr21:39671263:T:G	0	39671263	G	T
21	chr21:39674795:C:G	0	39674795	G	C
21	chr21:39675099:C:T	0	39675099	T	C
21	chr21:39675823:G:A	0	39675823	A	G
21	chr21:39675949:A:G	0	39675949	G	A
21	chr21:39676197:G:A	0	39676197	A	G
21	chr21:39676734:A:G	0	39676734	G	A
21	chr21:39677018:G:A	0	39677018	A	G
21	chr21:39677118:G:A	0	39677118	A	G
21	chr21:39677417:GC:G	0	39677417	G	GC
21	chr21:39677545:A:G	0	39677545	G	A
21	chr21:39678399:T:C	0	39678399	C	T
21	chr21:39678574:A:G	0	39678574	G	A
21	chr21:39679500:C:G	0	39679500	G	C
21	chr21:39680600:T:G	0	39680600	G	T
21	chr21:39681582:C:T	0	39681582	T	C
21	chr21:39682657:T:C	0	39682657	C	T
21	chr21:39683309:A:G	0	39683309	G	A
21	chr21:39683882:G:T	0	39683882	T	G
21	chr21:39683942:C:T	0	39683942	T	C
21	chr21:39684411:G:A	0	39684411	A	G
21	chr21:39685219:G:T	0	39685219	T	G
21	chr21:39685597:A:G	0	39685597	G	A
21	chr21:39688558:C:G	0	39688558	G	C
21	chr21:39690341:C:T	0	39690341	T	C
21	chr21:39690362:T:C	0	39690362	C	T
21	chr21:39690717:T:G	0	39690717	G	T
21	chr21:39693574:C:T	0	39693574	T	C
21	chr21:39693668:T:C	0	39693668	C	T
21	chr21:39694299:A:G	0	39694299	G	A
21	chr21:39694899:C:T	0	39694899	T	C
21	chr21:39696988:A:G	0	39696988	G	A
21	chr21:39697448:A:G	0	39697448	G	A
21	chr21:39698266:C:T	0	39698266	T	C
21	chr21:39698315:G:C	0	39698315	C	G
21	chr21:39699392:C:T	0	39699392	T	C
21	chr21:39699459:A:G	0	39699459	G	A
21	chr21:39700203:T:C	0	39700203	C	T
21	chr21:39701079:G:A	0	39701079	A	G
21	chr21:39701377:T:C	0	39701377	C	T
21	chr21:39701451:G:A	0	39701451	A	G
21	chr21:39701767:A:G	0	39701767	G	A
21	chr21:39702757:T:C	0	39702757	C	T
21	chr21:39702888:A:T	0	39702888	T	A
21	chr21:39702917:C:T	0	39702917	T	C
21	chr21:39703005:CAACATACAATAGAATAT:C	0	39703005	C	CAACATACAATAGAATAT
21	chr21:39704885:C:T	0	39704885	T	C
21	chr21:39705585:C:A	0	39705585	A	C
21	chr21:39706440:C:T	0	39706440	T	C
21	chr21:39706882:C:T	0	39706882	T	C
21	chr21:39707727:T:C	0	39707727	C	T
21	chr21:39707744:G:A	0	39707744	A	G
21	chr21:39707965:C:T	0	39707965	T	C
21	chr21:39708166:G:A	0	39708166	A	G
21	chr21:39708321:A:G	0	39708321	G	A
21	chr21:39709585:G:A	0	39709585	A	G
21	chr21:39709799:G:A	0	39709799	A	G
21	chr21:39710252:G:A	0	39710252	A	G
21	chr21:39711123:G:A	0	39711123	A	G
21	chr21:39711233:G:A	0	39711233	A	G
21	chr21:39711476:T:C	0	39711476	C	T
21	chr21:39711722:G:A	0	39711722	A	G
21	chr21:39711866:A:G	0	39711866	G	A
21	chr21:39711985:G:A	0	39711985	A	G
21	chr21:39712109:T:C	0	39712109	C	T
21	chr21:39712451:T:C	0	39712451	C	T
21	chr21:39712694:T:C	0	39712694	C	T
21	chr21:39712884:C:A	0	39712884	A	C
21	chr21:39713346:C:T	0	39713346	T	C
21	chr21:39713773:A:G	0	39713773	G	A
21	chr21:39714328:T:C	0	39714328	C	T
21	chr21:39714365:T:C	0	39714365	C	T
21	chr21:39715923:G:A	0	39715923	A	G
21	chr21:39716012:C:A	0	39716012	A	C
21	chr21:39716082:G:C	0	39716082	C	G
21	chr21:39716515:C:T	0	39716515	T	C
21	chr21:39716654:T:C	0	39716654	C	T
21	chr21:39716772:A:G	0	39716772	G	A
21	chr21:39717133:A:C	0	39717133	C	A
21	chr21:39717134:C:T	0	39717134	T	C
21	chr21:39717138:T:C	0	39717138	C	T
21	chr21:39717165:T:C	0	39717165	C	T
21	chr21:39717986:T:C	0	39717986	C	T
21	chr21:39718091:T:A	0	39718091	A	T
21	chr21:39718096:TG:T	0	39718096	T	TG
21	chr21:39718282:G:C	0	39718282	C	G
21	chr21:39718289:A:G	0	39718289	G	A
21	chr21:39718429:T:C	0	39718429	C	T
21	chr21:39719904:G:A	0	39719904	A	G
21	chr21:39720864:G:A	0	39720864	A	G
21	chr21:39721023:G:A	0	39721023	A	G
21	chr21:39721253:T:C	0	39721253	C	T
21	chr21:39721790:C:T	0	39721790	T	C
21	chr21:39721792:C:T	0	39721792	T	C
21	chr21:39721927:T:G	0	39721927	G	T
21	chr21:39721988:A:T	0	39721988	T	A
21	chr21:39722125:T:C	0	39722125	C	T
21	chr21:39722399:C:G	0	39722399	G	C
21	chr21:39723050:C:T	0	39723050	T	C
21	chr21:39723190:C:T	0	39723190	T	C
21	chr21:39723314:A:T	0	39723314	T	A
21	chr21:39724108:A:G	0	39724108	G	A
21	chr21:39724453:G:T	0	39724453	T	G
21	chr21:39724891:C:T	0	39724891	T	C
21	chr21:39724977:A:T	0	39724977	T	A
21	chr21:39725455:T:C	0	39725455	C	T
21	chr21:39725775:C:T	0	39725775	T	C
21	chr21:39725817:C:T	0	39725817	T	C
21	chr21:39726382:G:C	0	39726382	C	G
21	chr21:39726817:A:G	0	39726817	G	A
21	chr21:39727254:G:A	0	39727254	A	G
21	chr21:39727797:T:C	0	39727797	C	T
21	chr21:39727894:G:A	0	39727894	A	G
21	chr21:39728010:C:T	0	39728010	T	C
21	chr21:39728063:A:G	0	39728063	G	A
21	chr21:39728175:T:C	0	39728175	C	T
21	chr21:39728585:G:A	0	39728585	A	G
21	chr21:39728661:T:C	0	39728661	C	T
21	chr21:39729162:C:T	0	39729162	T	C
21	chr21:39730494:T:C	0	39730494	C	T
21	chr21:39731004:G:A	0	39731004	A	G
21	chr21:39731795:G:C	0	39731795	C	G
21	chr21:39732012:G:A	0	39732012	A	G
21	chr21:39732282:A:C	0	39732282	C	A
21	chr21:39732618:G:A	0	39732618	A	G
21	chr21:39733202:C:G	0	39733202	G	C
21	chr21:39733652:A:C	0	39733652	C	A
21	chr21:39734113:T:A	0	39734113	A	T
21	chr21:39734221:G:A	0	39734221	A	G
21	chr21:39734387:C:T	0	39734387	T	C
21	chr21:39735117:T:C	0	39735117	C	T
21	chr21:39735441:G:C	0	39735441	C	G
21	chr21:39736734:T:A	0	39736734	A	T
21	chr21:39738355:A:G	0	39738355	G	A
21	chr21:39739145:A:G	0	39739145	G	A
21	chr21:39739167:T:C	0	39739167	C	T
21	chr21:39739941:T:C	0	39739941	C	T
21	chr21:39739948:G:A	0	39739948	A	G
21	chr21:39740899:A:T	0	39740899	T	A
21	chr21:39741194:A:G	0	39741194	G	A
21	chr21:39741367:A:G	0	39741367	G	A
21	chr21:39741944:G:A	0	39741944	A	G
21	chr21:39742156:A:G	0	39742156	G	A
21	chr21:39742447:T:C	0	39742447	C	T
21	chr21:39742512:C:A	0	39742512	A	C
21	chr21:39743053:A:G	0	39743053	G	A
21	chr21:39743630:CA:C	0	39743630	C	CA
21	chr21:39744243:A:G	0	39744243	G	A
21	chr21:39744530:A:T	0	39744530	T	A
21	chr21:39744738:C:T	0	39744738	T	C
21	chr21:39744860:C:T	0	39744860	T	C
21	chr21:39744931:C:T	0	39744931	T	C
21	chr21:39745245:T:C	0	39745245	C	T
21	chr21:39745289:T:C	0	39745289	C	T
21	chr21:39745317:T:C	0	39745317	C	T
21	chr21:39745353:G:A	0	39745353	A	G
21	chr21:39745441:G:A	0	39745441	A	G
21	chr21:39746097:A:G	0	39746097	G	A
21	chr21:39746590:C:T	0	39746590	T	C
21	chr21:39746625:G:T	0	39746625	T	G
21	chr21:39746682:TTAACAC:T	0	39746682	T	TTAACAC
21	chr21:39746706:A:C	0	39746706	C	A
21	chr21:39746856:G:A	0	39746856	A	G
21	chr21:39746885:G:A	0	39746885	A	G
21	chr21:39746914:A:G	0	39746914	G	A
21	chr21:39747161:T:C	0	39747161	C	T
21	chr21:39747187:C:A	0	39747187	A	C
21	chr21:39747409:T:A	0	39747409	A	T
21	chr21:39747443:TG:T	0	39747443	T	TG
21	chr21:39747708:A:C	0	39747708	C	A
21	chr21:39747951:AC:A	0	39747951	A	AC
21	chr21:39748124:G:A	0	39748124	A	G
21	chr21:39748264:T:C	0	39748264	C	T
21	chr21:39748478:T:G	0	39748478	G	T
21	chr21:39748555:C:T	0	39748555	T	C
21	chr21:39748750:G:A	0	39748750	A	G
21	chr21:39748842:A:C	0	39748842	C	A
21	chr21:39748921:T:C	0	39748921	C	T
21	chr21:39748981:T:C	0	39748981	C	T
21	chr21:39749145:G:A	0	39749145	A	G
21	chr21:39749244:G:A	0	39749244	A	G
21	chr21:39749316:G:C	0	39749316	C	G
21	chr21:39749414:T:C	0	39749414	C	T
21	chr21:39749459:C:T	0	39749459	T	C
21	chr21:39749513:G:A	0	39749513	A	G
21	chr21:39749563:A:G	0	39749563	G	A
21	chr21:39749619:C:T	0	39749619	T	C
21	chr21:39749659:A:G	0	39749659	G	A
21	chr21:39749830:A:G	0	39749830	G	A
21	chr21:39749888:C:T	0	39749888	T	C
21	chr21:39749989:T:C	0	39749989	C	T
21	chr21:39750031:A:G	0	39750031	G	A
21	chr21:39750215:T:C	0	39750215	C	T
21	chr21:39750361:C:G	0	39750361	G	C
21	chr21:39750421:C:T	0	39750421	T	C
21	chr21:39750438:T:C	0	39750438	C	T
21	chr21:39750683:T:A	0	39750683	A	T
21	chr21:39750710:G:A	0	39750710	A	G
21	chr21:39750738:CT:C	0	39750738	C	CT
21	chr21:39750768:G:T	0	39750768	T	G
21	chr21:39750989:G:C	0	39750989	C	G
21	chr21:39751062:G:C	0	39751062	C	G
21	chr21:39751113:C:G	0	39751113	G	C
21	chr21:39751215:C:T	0	39751215	T	C
21	chr21:39751374:T:C	0	39751374	C	T
21	chr21:39751442:T:G	0	39751442	G	T
21	chr21:39751545:C:A	0	39751545	A	C
21	chr21:39751719:T:C	0	39751719	C	T
21	chr21:39751839:C:G	0	39751839	G	C
21	chr21:39752218:A:G	0	39752218	G	A
21	chr21:39752392:C:T	0	39752392	T	C
21	chr21:39752972:C:T	0	39752972	T	C
21	chr21:39753023:G:T	0	39753023	T	G
21	chr21:39753074:A:G	0	39753074	G	A
21	chr21:39753122:T:C	0	39753122	C	T
21	chr21:39753124:GA:G	0	39753124	G	GA
21	chr21:39753125:A:G	0	39753125	G	A
21	chr21:39753783:T:C	0	39753783	C	T
21	chr21:39753943:A:T	0	39753943	T	A
21	chr21:39754116:T:C	0	39754116	C	T
21	chr21:39754333:T:C	0	39754333	C	T
21	chr21:39754398:G:A	0	39754398	A	G
21	chr21:39754423:G:A	0	39754423	A	G
21	chr21:39754461:T:C	0	39754461	C	T
21	chr21:39754476:A:G	0	39754476	G	A
21	chr21:39754658:A:G	0	39754658	G	A
21	chr21:39754760:T:C	0	39754760	C	T
21	chr21:39754804:G:A	0	39754804	A	G
21	chr21:39755019:G:A	0	39755019	A	G
21	chr21:39755056:A:G	0	39755056	G	A
21	chr21:39755070:G:A	0	39755070	A	G
21	chr21:39755137:G:A	0	39755137	A	G
21	chr21:39755201:T:C	0	39755201	C	T
21	chr21:39755245:A:G	0	39755245	G	A
21	chr21:39755438:T:C	0	39755438	C	T
21	chr21:39755443:C:T	0	39755443	T	C
21	chr21:39755456:A:G	0	39755456	G	A
21	chr21:39755499:A:G	0	39755499	G	A
21	chr21:39755512:G:A	0	39755512	A	G
21	chr21:39755582:A:G	0	39755582	G	A
21	chr21:39755685:C:T	0	39755685	T	C
21	chr21:39755852:T:C	0	39755852	C	T
21	chr21:39755964:A:G	0	39755964	G	A
21	chr21:39756015:T:C	0	39756015	C	T
21	chr21:39756030:G:A	0	39756030	A	G
21	chr21:39756297:T:C	0	39756297	C	T
21	chr21:39756611:G:A	0	39756611	A	G
21	chr21:39756687:G:A	0	39756687	A	G
21	chr21:39756833:G:A	0	39756833	A	G
21	chr21:39756880:G:A	0	39756880	A	G
21	chr21:39756909:T:C	0	39756909	C	T
21	chr21:39756936:T:C	0	39756936	C	T
21	chr21:39756977:T:C	0	39756977	C	T
21	chr21:39757068:C:T	0	39757068	T	C
21	chr21:39757312:AG:A	0	39757312	A	AG
21	chr21:39757376:G:T	0	39757376	T	G
21	chr21:39757670:G:A	0	39757670	A	G
21	chr21:39757720:G:A	0	39757720	A	G
21	chr21:39757947:C:T	0	39757947	T	C
21	chr21:39757974:A:G	0	39757974	G	A
21	chr21:39758001:G:A	0	39758001	A	G
21	chr21:39758054:G:A	0	39758054	A	G
21	chr21:39758126:G:A	0	39758126	A	G
21	chr21:39758521:C:A	0	39758521	A	C
21	chr21:39758599:C:T	0	39758599	T	C
21	chr21:39758616:C:T	0	39758616	T	C
21	chr21:39758912:G:A	0	39758912	A	G
21	chr21:39759337:A:G	0	39759337	G	A
21	chr21:39759510:T:C	0	39759510	C	T
21	chr21:39759557:G:A	0	39759557	A	G
21	chr21:39759558:A:T	0	39759558	T	A
21	chr21:39759659:G:T	0	39759659	T	G
21	chr21:39759729:T:C	0	39759729	C	T
21	chr21:39760018:T:C	0	39760018	C	T
21	chr21:39760250:T:C	0	39760250	C	T
21	chr21:39760516:G:A	0	39760516	A	G
21	chr21:39760631:C:T	0	39760631	T	C
21	chr21:39760674:G:A	0	39760674	A	G
21	chr21:39760685:T:C	0	39760685	C	T
21	chr21:39760695:C:T	0	39760695	T	C
21	chr21:39760791:C:T	0	39760791	T	C
21	chr21:39761184:G:A	0	39761184	A	G
21	chr21:39761435:A:G	0	39761435	G	A
21	chr21:39761489:A:G	0	39761489	G	A
21	chr21:39761822:A:C	0	39761822	C	A
21	chr21:39761830:G:T	0	39761830	T	G
21	chr21:39762063:G:A	0	39762063	A	G
21	chr21:39762128:A:G	0	39762128	G	A
21	chr21:39762316:T:C	0	39762316	C	T
21	chr21:39762668:C:T	0	39762668	T	C
21	chr21:39762763:C:T	0	39762763	T	C
21	chr21:39762883:T:A	0	39762883	A	T
21	chr21:39762912:C:T	0	39762912	T	C
21	chr21:39762956:G:A	0	39762956	A	G
21	chr21:39763209:T:C	0	39763209	C	T
21	chr21:39763399:G:A	0	39763399	A	G
21	chr21:39763411:T:C	0	39763411	C	T
21	chr21:39764067:T:A	0	39764067	A	T
21	chr21:39764419:C:T	0	39764419	T	C
21	chr21:39764465:G:A	0	39764465	A	G
21	chr21:39764721:A:G	0	39764721	G	A
21	chr21:39764785:C:T	0	39764785	T	C
21	chr21:39765329:G:A	0	39765329	A	G
21	chr21:39765489:T:C	0	39765489	C	T
21	chr21:39765530:TC:T	0	39765530	T	TC
21	chr21:39765572:A:G	0	39765572	G	A
21	chr21:39766925:C:T	0	39766925	T	C
21	chr21:39767647:A:G	0	39767647	G	A
21	chr21:39767789:A:G	0	39767789	G	A
21	chr21:39768243:G:C	0	39768243	C	G
21	chr21:39768289:C:T	0	39768289	T	C
21	chr21:39768306:C:T	0	39768306	T	C
21	chr21:39768528:T:C	0	39768528	C	T
21	chr21:39769070:T:A	0	39769070	A	T
21	chr21:39769318:A:T	0	39769318	T	A
21	chr21:39769925:G:A	0	39769925	A	G
21	chr21:39770668:A:G	0	39770668	G	A
21	chr21:39770676:T:TTG	0	39770676	TTG	T
21	chr21:39770713:T:C	0	39770713	C	T
21	chr21:39770876:T:C	0	39770876	C	T
21	chr21:39771005:C:T	0	39771005	T	C
21	chr21:39771013:G:A	0	39771013	A	G
21	chr21:39772015:C:G	0	39772015	G	C
21	chr21:39772079:A:T	0	39772079	T	A
21	chr21:39772822:T:C	0	39772822	C	T
21	chr21:39773708:C:T	0	39773708	T	C
21	chr21:39773719:A:G	0	39773719	G	A
21	chr21:39773796:T:A	0	39773796	A	T
21	chr21:39774036:T:C	0	39774036	C	T
21	chr21:39774107:T:C	0	39774107	C	T
21	chr21:39774118:C:A	0	39774118	A	C
21	chr21:39774142:T:C	0	39774142	C	T
21	chr21:39774597:C:T	0	39774597	T	C
21	chr21:39774774:G:A	0	39774774	A	G
21	chr21:39774908:A:C	0	39774908	C	A
21	chr21:39774955:A:G	0	39774955	G	A
21	chr21:39774993:A:T	0	39774993	T	A
21	chr21:39775477:A:G	0	39775477	G	A
21	chr21:39775496:T:C	0	39775496	C	T
21	chr21:39776158:T:C	0	39776158	C	T
21	chr21:39776186:G:A	0	39776186	A	G
21	chr21:39776308:C:T	0	39776308	T	C
21	chr21:39776467:T:G	0	39776467	G	T
21	chr21:39776633:T:C	0	39776633	C	T
21	chr21:39776636:G:A	0	39776636	A	G
21	chr21:39776918:C:A	0	39776918	A	C
21	chr21:39777398:C:T	0	39777398	T	C
21	chr21:39777594:T:C	0	39777594	C	T
21	chr21:39778558:G:A	0	39778558	A	G
21	chr21:39779522:A:G	0	39779522	G	A
21	chr21:39779925:C:T	0	39779925	T	C
21	chr21:39780185:TG:T	0	39780185	T	TG
21	chr21:39780196:A:C	0	39780196	C	A
21	chr21:39780379:A:G	0	39780379	G	A
21	chr21:39781119:C:T	0	39781119	T	C
21	chr21:39781673:G:T	0	39781673	T	G
21	chr21:39781876:T:C	0	39781876	C	T
21	chr21:39781885:C:T	0	39781885	T	C
21	chr21:39782127:A:T	0	39782127	T	A
21	chr21:39782276:T:C	0	39782276	C	T
21	chr21:39782688:T:A	0	39782688	A	T
21	chr21:39782837:C:T	0	39782837	T	C
21	chr21:39782871:G:C	0	39782871	C	G
21	chr21:39783410:G:C	0	39783410	C	G
21	chr21:39783430:A:G	0	39783430	G	A
21	chr21:39783568:C:G	0	39783568	G	C
21	chr21:39783977:C:T	0	39783977	T	C
21	chr21:39784133:A:G	0	39784133	G	A
21	chr21:39784589:A:G	0	39784589	G	A
21	chr21:39784653:A:G	0	39784653	G	A
21	chr21:39785027:C:G	0	39785027	G	C
21	chr21:39785289:G:A	0	39785289	A	G
21	chr21:39786889:A:G	0	39786889	G	A
21	chr21:39786900:C:T	0	39786900	T	C
21	chr21:39786922:T:C	0	39786922	C	T
21	chr21:39786927:A:G	0	39786927	G	A
21	chr21:39786934:A:C	0	39786934	C	A
21	chr21:39787750:C:T	0	39787750	T	C
21	chr21:39787953:A:G	0	39787953	G	A
21	chr21:39788315:A:G	0	39788315	G	A
21	chr21:39788674:A:G	0	39788674	G	A
21	chr21:39788701:G:A	0	39788701	A	G
21	chr21:39789011:T:C	0	39789011	C	T
21	chr21:39789183:T:TG	0	39789183	TG	T
21	chr21:39789440:C:T	0	39789440	T	C
21	chr21:39789443:C:T	0	39789443	T	C
21	chr21:39789727:A:G	0	39789727	G	A
21	chr21:39790207:T:C	0	39790207	C	T
21	chr21:39790385:C:T	0	39790385	T	C
21	chr21:39790772:T:C	0	39790772	C	T
21	chr21:39791115:G:A	0	39791115	A	G
21	chr21:39791306:T:C	0	39791306	C	T
21	chr21:39791532:G:T	0	39791532	T	G
21	chr21:39791619:A:G	0	39791619	G	A
21	chr21:39792442:C:T	0	39792442	T	C
21	chr21:39792763:G:A	0	39792763	A	G
21	chr21:39792848:C:G	0	39792848	G	C
21	chr21:39793282:A:T	0	39793282	T	A
21	chr21:39793322:T:G	0	39793322	G	T
21	chr21:39793374:A:G	0	39793374	G	A
21	chr21:39793491:G:A	0	39793491	A	G
21	chr21:39793535:C:A	0	39793535	A	C
21	chr21:39793639:T:C	0	39793639	C	T
21	chr21:39793750:G:A	0	39793750	A	G
21	chr21:39793781:G:A	0	39793781	A	G
21	chr21:39793850:T:C	0	39793850	C	T
21	chr21:39794208:A:T	0	39794208	T	A
21	chr21:39794566:C:T	0	39794566	T	C
21	chr21:39795078:C:A	0	39795078	A	C
21	chr21:39795988:G:A	0	39795988	A	G
21	chr21:39796105:G:A	0	39796105	A	G
21	chr21:39796106:A:G	0	39796106	G	A
21	chr21:39797569:T:C	0	39797569	C	T
21	chr21:39797964:G:A	0	39797964	A	G
21	chr21:39798164:G:C	0	39798164	C	G
21	chr21:39798272:C:T	0	39798272	T	C
21	chr21:39798326:T:C	0	39798326	C	T
21	chr21:39798906:T:C	0	39798906	C	T
21	chr21:39798998:A:G	0	39798998	G	A
21	chr21:39799758:G:T	0	39799758	T	G
21	chr21:39799817:G:A	0	39799817	A	G
21	chr21:39800239:C:T	0	39800239	T	C
21	chr21:39800545:A:G	0	39800545	G	A
21	chr21:39800589:G:A	0	39800589	A	G
21	chr21:39800613:T:A	0	39800613	A	T
21	chr21:39800846:G:A	0	39800846	A	G
21	chr21:39801622:T:G	0	39801622	G	T
21	chr21:39801787:C:T	0	39801787	T	C
21	chr21:39802936:A:G	0	39802936	G	A
21	chr21:39804404:G:T	0	39804404	T	G
21	chr21:39804410:C:T	0	39804410	T	C
21	chr21:39804476:G:A	0	39804476	A	G
21	chr21:39804670:T:C	0	39804670	C	T
21	chr21:39805509:A:G	0	39805509	G	A
21	chr21:39805668:C:T	0	39805668	T	C
21	chr21:39806008:C:T	0	39806008	T	C
21	chr21:39806492:C:T	0	39806492	T	C
21	chr21:39807273:A:G	0	39807273	G	A
21	chr21:39807286:G:A	0	39807286	A	G
21	chr21:39807551:T:A	0	39807551	A	T
21	chr21:39808137:T:C	0	39808137	C	T
21	chr21:39808149:A:G	0	39808149	G	A
21	chr21:39808818:T:G	0	39808818	G	T
21	chr21:39809849:C:T	0	39809849	T	C
21	chr21:39810705:C:T	0	39810705	T	C
21	chr21:39810867:C:T	0	39810867	T	C
21	chr21:39811254:T:C	0	39811254	C	T
21	chr21:39811263:G:A	0	39811263	A	G
21	chr21:39811792:T:C	0	39811792	C	T
21	chr21:39811990:T:A	0	39811990	A	T
21	chr21:39812969:A:C	0	39812969	C	A
21	chr21:39813105:C:T	0	39813105	T	C
21	chr21:39814690:C:T	0	39814690	T	C
21	chr21:39815353:G:C	0	39815353	C	G
21	chr21:39815519:C:T	0	39815519	T	C
21	chr21:39815832:C:G	0	39815832	G	C
21	chr21:39816661:CT:C	0	39816661	C	CT
21	chr21:39817435:T:C	0	39817435	C	T
21	chr21:39817614:C:CA	0	39817614	CA	C
21	chr21:39817854:C:T	0	39817854	T	C
21	chr21:39818422:C:T	0	39818422	T	C
21	chr21:39819770:CCTG:C	0	39819770	C	CCTG
21	chr21:39823380:G:A	0	39823380	A	G
21	chr21:39823876:C:T	0	39823876	T	C
21	chr21:39824329:A:G	0	39824329	G	A
21	chr21:39824514:A:C	0	39824514	C	A
21	chr21:39824580:A:G	0	39824580	G	A
21	chr21:39824929:G:A	0	39824929	A	G
21	chr21:39825183:C:T	0	39825183	T	C
21	chr21:39825573:A:C	0	39825573	C	A
21	chr21:39825641:G:A	0	39825641	A	G
21	chr21:39825717:C:T	0	39825717	T	C
21	chr21:39825930:T:C	0	39825930	C	T
21	chr21:39826057:A:G	0	39826057	G	A
21	chr21:39826505:G:C	0	39826505	C	G
21	chr21:39826608:G:A	0	39826608	A	G
21	chr21:39826673:G:C	0	39826673	C	G
21	chr21:39826783:T:C	0	39826783	C	T
21	chr21:39826845:C:T	0	39826845	T	C
21	chr21:39826881:T:C	0	39826881	C	T
21	chr21:39826910:CTGTT:C	0	39826910	C	CTGTT
21	chr21:39827453:T:C	0	39827453	C	T
21	chr21:39827524:T:C	0	39827524	C	T
21	chr21:39827795:G:A	0	39827795	A	G
21	chr21:39827913:A:T	0	39827913	T	A
21	chr21:39828266:A:G	0	39828266	G	A
21	chr21:39828292:G:A	0	39828292	A	G
21	chr21:39828692:T:C	0	39828692	C	T
21	chr21:39828777:T:C	0	39828777	C	T
21	chr21:39828816:A:C	0	39828816	C	A
21	chr21:39828920:T:C	0	39828920	C	T
21	chr21:39829020:A:G	0	39829020	G	A
21	chr21:39829067:T:G	0	39829067	G	T
21	chr21:39829362:A:T	0	39829362	T	A
21	chr21:39829381:C:G	0	39829381	G	C
21	chr21:39829383:G:A	0	39829383	A	G
21	chr21:39829749:G:A	0	39829749	A	G
21	chr21:39829772:A:C	0	39829772	C	A
21	chr21:39829850:T:C	0	39829850	C	T
21	chr21:39830073:G:T	0	39830073	T	G
21	chr21:39830224:T:C	0	39830224	C	T
21	chr21:39830909:AG:A	0	39830909	A	AG
21	chr21:39830955:C:G	0	39830955	G	C
21	chr21:39830996:T:C	0	39830996	C	T
21	chr21:39831044:T:C	0	39831044	C	T
21	chr21:39831088:T:C	0	39831088	C	T
21	chr21:39831224:A:C	0	39831224	C	A
21	chr21:39831231:T:C	0	39831231	C	T
21	chr21:39831824:G:C	0	39831824	C	G
21	chr21:39831952:A:G	0	39831952	G	A
21	chr21:39831953:G:A	0	39831953	A	G
21	chr21:39832154:C:G	0	39832154	G	C
21	chr21:39832342:C:T	0	39832342	T	C
21	chr21:39832638:A:C	0	39832638	C	A
21	chr21:39832736:A:T	0	39832736	T	A
21	chr21:39832861:C:T	0	39832861	T	C
21	chr21:39833124:T:A	0	39833124	A	T
21	chr21:39833181:T:C	0	39833181	C	T
21	chr21:39833182:A:G	0	39833182	G	A
21	chr21:39833190:G:A	0	39833190	A	G
21	chr21:39833210:A:G	0	39833210	G	A
21	chr21:39833225:A:C	0	39833225	C	A
21	chr21:39833460:T:C	0	39833460	C	T
21	chr21:39833584:C:T	0	39833584	T	C
21	chr21:39833997:T:C	0	39833997	C	T
21	chr21:39834065:T:C	0	39834065	C	T
21	chr21:39834115:T:C	0	39834115	C	T
21	chr21:39834125:T:G	0	39834125	G	T
21	chr21:39834239:T:C	0	39834239	C	T
21	chr21:39834334:A:G	0	39834334	G	A
21	chr21:39834355:C:T	0	39834355	T	C
21	chr21:39834375:G:C	0	39834375	C	G
21	chr21:39834417:A:C	0	39834417	C	A
21	chr21:39834528:A:G	0	39834528	G	A
21	chr21:39834580:C:T	0	39834580	T	C
21	chr21:39834615:G:A	0	39834615	A	G
21	chr21:39834688:G:A	0	39834688	A	G
21	chr21:39834715:G:A	0	39834715	A	G
21	chr21:39834729:G:A	0	39834729	A	G
21	chr21:39834977:A:G	0	39834977	G	A
21	chr21:39834995:C:T	0	39834995	T	C
21	chr21:39834996:A:G	0	39834996	G	A
21	chr21:39835025:T:G	0	39835025	G	T
21	chr21:39835063:TG:T	0	39835063	T	TG
21	chr21:39835256:G:A	0	39835256	A	G
21	chr21:39835365:T:C	0	39835365	C	T
21	chr21:39835369:G:T	0	39835369	T	G
21	chr21:39835465:C:A	0	39835465	A	C
21	chr21:39835575:A:G	0	39835575	G	A
21	chr21:39835622:A:C	0	39835622	C	A
21	chr21:39835655:A:T	0	39835655	T	A
21	chr21:39835756:G:A	0	39835756	A	G
21	chr21:39835902:A:G	0	39835902	G	A
21	chr21:39836002:C:T	0	39836002	T	C
21	chr21:39836003:A:G	0	39836003	G	A
21	chr21:39836296:A:G	0	39836296	G	A
21	chr21:39836486:A:G	0	39836486	G	A
21	chr21:39836544:T:C	0	39836544	C	T
21	chr21:39836611:G:A	0	39836611	A	G
21	chr21:39836725:C:T	0	39836725	T	C
21	chr21:39836758:C:G	0	39836758	G	C
21	chr21:39836764:C:T	0	39836764	T	C
21	chr21:39836770:A:T	0	39836770	T	A
21	chr21:39836782:G:A	0	39836782	A	G
21	chr21:39836807:T:C	0	39836807	C	T
21	chr21:39836838:A:C	0	39836838	C	A
21	chr21:39836849:A:G	0	39836849	G	A
21	chr21:39836900:T:C	0	39836900	C	T
21	chr21:39836947:A:G	0	39836947	G	A
21	chr21:39836994:T:C	0	39836994	C	T
21	chr21:39837255:A:G	0	39837255	G	A
21	chr21:39837381:C:T	0	39837381	T	C
21	chr21:39837383:A:G	0	39837383	G	A
21	chr21:39837560:G:C	0	39837560	C	G
21	chr21:39837756:T:C	0	39837756	C	T
21	chr21:39837886:G:A	0	39837886	A	G
21	chr21:39837997:A:G	0	39837997	G	A
21	chr21:39838107:G:C	0	39838107	C	G
21	chr21:39838174:A:G	0	39838174	G	A
21	chr21:39838294:T:C	0	39838294	C	T
21	chr21:39838328:G:C	0	39838328	C	G
21	chr21:39838816:T:C	0	39838816	C	T
21	chr21:39841609:T:G	0	39841609	G	T
21	chr21:39841893:T:C	0	39841893	C	T
21	chr21:39841917:G:T	0	39841917	T	G
21	chr21:39842026:G:A	0	39842026	A	G
21	chr21:39842418:A:T	0	39842418	T	A
21	chr21:39842462:A:G	0	39842462	G	A
21	chr21:39843091:T:C	0	39843091	C	T
21	chr21:39843309:C:T	0	39843309	T	C
21	chr21:39843359:G:A	0	39843359	A	G
21	chr21:39843871:T:C	0	39843871	C	T
21	chr21:39844210:C:A	0	39844210	A	C
21	chr21:39844551:G:A	0	39844551	A	G
21	chr21:39844741:C:T	0	39844741	T	C
21	chr21:39845051:G:C	0	39845051	C	G
21	chr21:39845246:C:T	0	39845246	T	C
21	chr21:39845989:T:C	0	39845989	C	T
21	chr21:39846041:C:T	0	39846041	T	C
21	chr21:39847187:TCA:T	0	39847187	T	TCA
21	chr21:39847473:G:C	0	39847473	C	G
21	chr21:39847505:T:C	0	39847505	C	T
21	chr21:39847841:A:G	0	39847841	G	A
21	chr21:39848200:G:A	0	39848200	A	G
21	chr21:39848337:A:G	0	39848337	G	A
21	chr21:39849256:G:A	0	39849256	A	G
21	chr21:39849374:G:A	0	39849374	A	G
21	chr21:39850044:T:C	0	39850044	C	T
21	chr21:39850194:C:A	0	39850194	A	C
21	chr21:39850466:CAG:C	0	39850466	C	CAG
21	chr21:39850803:C:T	0	39850803	T	C
21	chr21:39851889:A:G	0	39851889	G	A
21	chr21:39851905:G:T	0	39851905	T	G
21	chr21:39852146:C:A	0	39852146	A	C
21	chr21:39852483:T:C	0	39852483	C	T
21	chr21:39852923:C:T	0	39852923	T	C
21	chr21:39852971:C:T	0	39852971	T	C
21	chr21:39853323:C:A	0	39853323	A	C
21	chr21:39853615:T:G	0	39853615	G	T
21	chr21:39853637:T:C	0	39853637	C	T
21	chr21:39853755:T:C	0	39853755	C	T
21	chr21:39853843:C:A	0	39853843	A	C
21	chr21:39855535:T:A	0	39855535	A	T
21	chr21:39856037:C:T	0	39856037	T	C
21	chr21:39856920:C:T	0	39856920	T	C
21	chr21:39857308:G:A	0	39857308	A	G
21	chr21:39858078:C:T	0	39858078	T	C
21	chr21:39858197:G:A	0	39858197	A	G
21	chr21:39858992:T:A	0	39858992	A	T
21	chr21:39859066:C:T	0	39859066	T	C
21	chr21:39860541:A:C	0	39860541	C	A
21	chr21:39860633:A:G	0	39860633	G	A
21	chr21:39861191:C:T	0	39861191	T	C
21	chr21:39861391:G:C	0	39861391	C	G
21	chr21:39862513:C:T	0	39862513	T	C
21	chr21:39862592:G:A	0	39862592	A	G
21	chr21:39863423:C:T	0	39863423	T	C
21	chr21:39863694:C:T	0	39863694	T	C
21	chr21:39863826:A:G	0	39863826	G	A
21	chr21:39864600:G:C	0	39864600	C	G
21	chr21:39865038:C:T	0	39865038	T	C
21	chr21:39865039:A:G	0	39865039	G	A
21	chr21:39865278:T:TC	0	39865278	TC	T
21	chr21:39865556:T:C	0	39865556	C	T
21	chr21:39866451:T:C	0	39866451	C	T
21	chr21:39866917:G:C	0	39866917	C	G
21	chr21:39868098:A:G	0	39868098	G	A
21	chr21:39868653:T:C	0	39868653	C	T
21	chr21:39869484:G:A	0	39869484	A	G
21	chr21:39869621:C:T	0	39869621	T	C
```
