## Supplementary material for "Characterization of shared and ancestry-specific signals driving complex traits using multi-ancestry fine-mapping": s1_data.bim

```
22	chr22:36567840:T:G	0	36567840	G	T
22	chr22:36568312:T:C	0	36568312	C	T
22	chr22:36569237:T:C	0	36569237	C	T
22	chr22:36569445:C:G	0	36569445	G	C
22	chr22:36570162:C:T	0	36570162	T	C
22	chr22:36571278:G:A	0	36571278	A	G
22	chr22:36571792:G:A	0	36571792	A	G
22	chr22:36571827:G:A	0	36571827	A	G
22	chr22:36573087:A:G	0	36573087	G	A
22	chr22:36573552:G:A	0	36573552	A	G
22	chr22:36573636:T:G	0	36573636	G	T
22	chr22:36573885:G:A	0	36573885	A	G
22	chr22:36574240:T:C	0	36574240	C	T
22	chr22:36574865:C:T	0	36574865	T	C
22	chr22:36575502:G:A	0	36575502	A	G
22	chr22:36575910:A:C	0	36575910	C	A
22	chr22:36576354:A:C	0	36576354	C	A
22	chr22:36577612:C:T	0	36577612	T	C
22	chr22:36577615:G:A	0	36577615	A	G
22	chr22:36577901:G:A	0	36577901	A	G
22	chr22:36578106:C:A	0	36578106	A	C
22	chr22:36578485:G:A	0	36578485	A	G
22	chr22:36578846:G:T	0	36578846	T	G
22	chr22:36580928:T:C	0	36580928	C	T
22	chr22:36580965:A:G	0	36580965	G	A
22	chr22:36582143:C:T	0	36582143	T	C
22	chr22:36582213:G:T	0	36582213	T	G
22	chr22:36582482:T:C	0	36582482	C	T
22	chr22:36582693:G:A	0	36582693	A	G
22	chr22:36584055:G:A	0	36584055	A	G
22	chr22:36584904:C:T	0	36584904	T	C
22	chr22:36585038:C:T	0	36585038	T	C
22	chr22:36585209:T:C	0	36585209	C	T
22	chr22:36585360:A:G	0	36585360	G	A
22	chr22:36586005:A:G	0	36586005	G	A
22	chr22:36586628:G:A	0	36586628	A	G
22	chr22:36586730:C:CT	0	36586730	CT	C
22	chr22:36587381:G:A	0	36587381	A	G
22	chr22:36587914:A:G	0	36587914	G	A
22	chr22:36588049:C:T	0	36588049	T	C
22	chr22:36588150:G:A	0	36588150	A	G
22	chr22:36588871:C:T	0	36588871	T	C
22	chr22:36589452:C:T	0	36589452	T	C
22	chr22:36590045:T:C	0	36590045	C	T
22	chr22:36590180:C:T	0	36590180	T	C
22	chr22:36590629:C:T	0	36590629	T	C
22	chr22:36591025:A:G	0	36591025	G	A
22	chr22:36591046:T:A	0	36591046	A	T
22	chr22:36591067:T:C	0	36591067	C	T
22	chr22:36591194:G:A	0	36591194	A	G
22	chr22:36591220:A:T	0	36591220	T	A
22	chr22:36591242:T:C	0	36591242	C	T
22	chr22:36591275:T:C	0	36591275	C	T
22	chr22:36591814:A:G	0	36591814	G	A
22	chr22:36592071:A:G	0	36592071	G	A
22	chr22:36592205:T:A	0	36592205	A	T
22	chr22:36592537:G:A	0	36592537	A	G
22	chr22:36593359:A:G	0	36593359	G	A
22	chr22:36593903:A:G	0	36593903	G	A
22	chr22:36595302:G:A	0	36595302	A	G
22	chr22:36596440:G:C	0	36596440	C	G
22	chr22:36597623:G:A	0	36597623	A	G
22	chr22:36598016:C:T	0	36598016	T	C
22	chr22:36599265:GA:G	0	36599265	G	GA
22	chr22:36599862:G:A	0	36599862	A	G
22	chr22:36602372:A:T	0	36602372	T	A
22	chr22:36603467:T:G	0	36603467	G	T
22	chr22:36603966:A:G	0	36603966	G	A
22	chr22:36604539:T:C	0	36604539	C	T
22	chr22:36604614:T:G	0	36604614	G	T
22	chr22:36605448:T:G	0	36605448	G	T
22	chr22:36605528:C:T	0	36605528	T	C
22	chr22:36605529:A:G	0	36605529	G	A
22	chr22:36608124:C:T	0	36608124	T	C
22	chr22:36611912:A:C	0	36611912	C	A
22	chr22:36612283:C:T	0	36612283	T	C
22	chr22:36612440:T:C	0	36612440	C	T
22	chr22:36612631:A:G	0	36612631	G	A
22	chr22:36612745:C:T	0	36612745	T	C
22	chr22:36612881:A:G	0	36612881	G	A
22	chr22:36613899:T:C	0	36613899	C	T
22	chr22:36614820:G:A	0	36614820	A	G
22	chr22:36614943:C:T	0	36614943	T	C
22	chr22:36615512:C:T	0	36615512	T	C
22	chr22:36615772:A:AAC	0	36615772	AAC	A
22	chr22:36616050:CT:C	0	36616050	C	CT
22	chr22:36616172:A:T	0	36616172	T	A
22	chr22:36616253:A:G	0	36616253	G	A
22	chr22:36616274:A:G	0	36616274	G	A
22	chr22:36616527:T:C	0	36616527	C	T
22	chr22:36616571:T:G	0	36616571	G	T
22	chr22:36616581:T:C	0	36616581	C	T
22	chr22:36617333:T:C	0	36617333	C	T
22	chr22:36617346:A:G	0	36617346	G	A
22	chr22:36617408:G:A	0	36617408	A	G
22	chr22:36617647:A:C	0	36617647	C	A
22	chr22:36617772:C:T	0	36617772	T	C
22	chr22:36618051:G:A	0	36618051	A	G
22	chr22:36618297:C:T	0	36618297	T	C
22	chr22:36618451:C:T	0	36618451	T	C
22	chr22:36618716:T:C	0	36618716	C	T
22	chr22:36618910:A:ACT	0	36618910	ACT	A
22	chr22:36619224:A:T	0	36619224	T	A
22	chr22:36619471:A:G	0	36619471	G	A
22	chr22:36619753:C:T	0	36619753	T	C
22	chr22:36620215:G:A	0	36620215	A	G
22	chr22:36620567:C:T	0	36620567	T	C
22	chr22:36621106:T:A	0	36621106	A	T
22	chr22:36621199:C:T	0	36621199	T	C
22	chr22:36621321:T:C	0	36621321	C	T
22	chr22:36621444:C:T	0	36621444	T	C
22	chr22:36621744:G:C	0	36621744	C	G
22	chr22:36621843:C:T	0	36621843	T	C
22	chr22:36621906:A:G	0	36621906	G	A
22	chr22:36621935:T:C	0	36621935	C	T
22	chr22:36622787:C:T	0	36622787	T	C
22	chr22:36622815:T:C	0	36622815	C	T
22	chr22:36623871:A:G	0	36623871	G	A
22	chr22:36625168:G:A	0	36625168	A	G
22	chr22:36625351:G:A	0	36625351	A	G
22	chr22:36625490:G:A	0	36625490	A	G
22	chr22:36625748:G:A	0	36625748	A	G
22	chr22:36626439:G:C	0	36626439	C	G
22	chr22:36626485:G:A	0	36626485	A	G
22	chr22:36626685:T:A	0	36626685	A	T
22	chr22:36627049:A:C	0	36627049	C	A
22	chr22:36627173:AG:A	0	36627173	A	AG
22	chr22:36628446:G:C	0	36628446	C	G
22	chr22:36628906:C:G	0	36628906	G	C
22	chr22:36629628:G:A	0	36629628	A	G
22	chr22:36629772:G:A	0	36629772	A	G
22	chr22:36630948:G:A	0	36630948	A	G
22	chr22:36631420:A:G	0	36631420	G	A
22	chr22:36631633:C:T	0	36631633	T	C
22	chr22:36632103:G:A	0	36632103	A	G
22	chr22:36632186:A:T	0	36632186	T	A
22	chr22:36633873:G:A	0	36633873	A	G
22	chr22:36634125:G:T	0	36634125	T	G
22	chr22:36634200:T:A	0	36634200	A	T
22	chr22:36635938:T:C	0	36635938	C	T
22	chr22:36636116:A:G	0	36636116	G	A
22	chr22:36642467:T:C	0	36642467	C	T
22	chr22:36644152:C:T	0	36644152	T	C
22	chr22:36645622:A:G	0	36645622	G	A
22	chr22:36646922:G:A	0	36646922	A	G
22	chr22:36647171:T:C	0	36647171	C	T
22	chr22:36647323:C:T	0	36647323	T	C
22	chr22:36647441:C:T	0	36647441	T	C
22	chr22:36647620:A:G	0	36647620	G	A
22	chr22:36649052:A:G	0	36649052	G	A
22	chr22:36649066:T:C	0	36649066	C	T
22	chr22:36649411:T:C	0	36649411	C	T
22	chr22:36650551:A:T	0	36650551	T	A
22	chr22:36650714:G:C	0	36650714	C	G
22	chr22:36651091:C:T	0	36651091	T	C
22	chr22:36651299:G:A	0	36651299	A	G
22	chr22:36651417:T:C	0	36651417	C	T
22	chr22:36652271:C:T	0	36652271	T	C
22	chr22:36653337:G:C	0	36653337	C	G
22	chr22:36654087:G:A	0	36654087	A	G
22	chr22:36654628:C:G	0	36654628	G	C
22	chr22:36657291:C:G	0	36657291	G	C
22	chr22:36657422:T:C	0	36657422	C	T
22	chr22:36657518:G:C	0	36657518	C	G
22	chr22:36657772:C:T	0	36657772	T	C
22	chr22:36657787:G:A	0	36657787	A	G
22	chr22:36658013:A:T	0	36658013	T	A
22	chr22:36658195:T:A	0	36658195	A	T
22	chr22:36658350:C:T	0	36658350	T	C
22	chr22:36659389:G:T	0	36659389	T	G
22	chr22:36660160:C:T	0	36660160	T	C
22	chr22:36660338:A:G	0	36660338	G	A
22	chr22:36660552:T:G	0	36660552	G	T
22	chr22:36660655:G:A	0	36660655	A	G
22	chr22:36660972:G:A	0	36660972	A	G
22	chr22:36661485:T:C	0	36661485	C	T
22	chr22:36661675:T:A	0	36661675	A	T
22	chr22:36662207:C:T	0	36662207	T	C
22	chr22:36662383:A:G	0	36662383	G	A
22	chr22:36662703:A:G	0	36662703	G	A
22	chr22:36663208:G:A	0	36663208	A	G
22	chr22:36663306:T:C	0	36663306	C	T
22	chr22:36664605:G:C	0	36664605	C	G
22	chr22:36665649:C:A	0	36665649	A	C
22	chr22:36666165:G:C	0	36666165	C	G
22	chr22:36666401:C:G	0	36666401	G	C
22	chr22:36666483:G:C	0	36666483	C	G
22	chr22:36666772:T:C	0	36666772	C	T
22	chr22:36666803:G:A	0	36666803	A	G
22	chr22:36666969:T:C	0	36666969	C	T
22	chr22:36668121:C:T	0	36668121	T	C
22	chr22:36668184:T:C	0	36668184	C	T
22	chr22:36668481:G:A	0	36668481	A	G
22	chr22:36668587:C:T	0	36668587	T	C
22	chr22:36669367:T:G	0	36669367	G	T
22	chr22:36669399:T:C	0	36669399	C	T
22	chr22:36670004:T:C	0	36670004	C	T
22	chr22:36670176:G:A	0	36670176	A	G
22	chr22:36670410:G:T	0	36670410	T	G
22	chr22:36670443:A:C	0	36670443	C	A
22	chr22:36670663:C:T	0	36670663	T	C
22	chr22:36671041:C:A	0	36671041	A	C
22	chr22:36672342:G:A	0	36672342	A	G
22	chr22:36672683:T:C	0	36672683	C	T
22	chr22:36672779:C:T	0	36672779	T	C
22	chr22:36673385:C:T	0	36673385	T	C
22	chr22:36674009:G:A	0	36674009	A	G
22	chr22:36674126:A:T	0	36674126	T	A
22	chr22:36674472:A:G	0	36674472	G	A
22	chr22:36674779:G:A	0	36674779	A	G
22	chr22:36675184:G:T	0	36675184	T	G
22	chr22:36675245:C:A	0	36675245	A	C
22	chr22:36675487:T:C	0	36675487	C	T
22	chr22:36675773:G:C	0	36675773	C	G
22	chr22:36675973:T:C	0	36675973	C	T
22	chr22:36676673:C:G	0	36676673	G	C
22	chr22:36677062:C:T	0	36677062	T	C
22	chr22:36677702:A:G	0	36677702	G	A
22	chr22:36678049:A:T	0	36678049	T	A
22	chr22:36678459:A:G	0	36678459	G	A
22	chr22:36678796:T:C	0	36678796	C	T
22	chr22:36681319:T:C	0	36681319	C	T
22	chr22:36681369:G:T	0	36681369	T	G
22	chr22:36681598:C:T	0	36681598	T	C
22	chr22:36682913:A:T	0	36682913	T	A
22	chr22:36683471:T:C	0	36683471	C	T
22	chr22:36684469:G:T	0	36684469	T	G
22	chr22:36684693:G:C	0	36684693	C	G
22	chr22:36685650:T:C	0	36685650	C	T
22	chr22:36686376:C:T	0	36686376	T	C
22	chr22:36687449:T:C	0	36687449	C	T
22	chr22:36688788:G:A	0	36688788	A	G
22	chr22:36688936:A:G	0	36688936	G	A
22	chr22:36689397:G:A	0	36689397	A	G
22	chr22:36690136:C:T	0	36690136	T	C
22	chr22:36690621:C:A	0	36690621	A	C
22	chr22:36691308:AG:A	0	36691308	A	AG
22	chr22:36691448:C:A	0	36691448	A	C
22	chr22:36692294:G:T	0	36692294	T	G
22	chr22:36693480:T:A	0	36693480	A	T
22	chr22:36694201:T:A	0	36694201	A	T
22	chr22:36694298:G:A	0	36694298	A	G
22	chr22:36695397:G:C	0	36695397	C	G
22	chr22:36696464:C:T	0	36696464	T	C
22	chr22:36697406:T:C	0	36697406	C	T
22	chr22:36698448:G:A	0	36698448	A	G
22	chr22:36700749:T:C	0	36700749	C	T
22	chr22:36700882:T:C	0	36700882	C	T
22	chr22:36702846:A:T	0	36702846	T	A
22	chr22:36703493:G:C	0	36703493	C	G
22	chr22:36704215:G:A	0	36704215	A	G
22	chr22:36705302:A:C	0	36705302	C	A
22	chr22:36705813:G:C	0	36705813	C	G
22	chr22:36705845:T:C	0	36705845	C	T
22	chr22:36708722:A:G	0	36708722	G	A
22	chr22:36708828:C:T	0	36708828	T	C
22	chr22:36709135:G:A	0	36709135	A	G
22	chr22:36709329:C:G	0	36709329	G	C
22	chr22:36709425:T:C	0	36709425	C	T
22	chr22:36709775:A:G	0	36709775	G	A
22	chr22:36710340:C:T	0	36710340	T	C
22	chr22:36710562:C:T	0	36710562	T	C
22	chr22:36710743:G:A	0	36710743	A	G
22	chr22:36711221:A:C	0	36711221	C	A
22	chr22:36712220:C:T	0	36712220	T	C
22	chr22:36712247:TA:T	0	36712247	T	TA
22	chr22:36712253:G:A	0	36712253	A	G
22	chr22:36712421:G:T	0	36712421	T	G
22	chr22:36712498:G:A	0	36712498	A	G
22	chr22:36712506:A:G	0	36712506	G	A
22	chr22:36712612:T:C	0	36712612	C	T
22	chr22:36712638:G:A	0	36712638	A	G
22	chr22:36712647:G:A	0	36712647	A	G
22	chr22:36712677:C:T	0	36712677	T	C
22	chr22:36713264:G:A	0	36713264	A	G
22	chr22:36713608:A:C	0	36713608	C	A
22	chr22:36714224:T:C	0	36714224	C	T
22	chr22:36714714:G:A	0	36714714	A	G
22	chr22:36715715:A:C	0	36715715	C	A
22	chr22:36716168:T:A	0	36716168	A	T
22	chr22:36716647:C:T	0	36716647	T	C
22	chr22:36716772:A:C	0	36716772	C	A
22	chr22:36717323:G:A	0	36717323	A	G
22	chr22:36717340:G:A	0	36717340	A	G
22	chr22:36717753:G:T	0	36717753	T	G
22	chr22:36718740:G:T	0	36718740	T	G
22	chr22:36718925:A:G	0	36718925	G	A
22	chr22:36719113:G:A	0	36719113	A	G
22	chr22:36719203:G:A	0	36719203	A	G
22	chr22:36719238:C:T	0	36719238	T	C
22	chr22:36721010:T:C	0	36721010	C	T
22	chr22:36721039:G:A	0	36721039	A	G
22	chr22:36721268:T:C	0	36721268	C	T
22	chr22:36721774:C:T	0	36721774	T	C
22	chr22:36722059:C:T	0	36722059	T	C
22	chr22:36722244:C:A	0	36722244	A	C
22	chr22:36722498:C:T	0	36722498	T	C
22	chr22:36723316:A:C	0	36723316	C	A
22	chr22:36723571:T:C	0	36723571	C	T
22	chr22:36724143:ACT:A	0	36724143	A	ACT
22	chr22:36724820:T:C	0	36724820	C	T
22	chr22:36725639:A:G	0	36725639	G	A
22	chr22:36726306:T:C	0	36726306	C	T
22	chr22:36726410:A:G	0	36726410	G	A
22	chr22:36726428:G:T	0	36726428	T	G
22	chr22:36726557:A:T	0	36726557	T	A
22	chr22:36728253:T:C	0	36728253	C	T
22	chr22:36730001:C:T	0	36730001	T	C
22	chr22:36733392:A:G	0	36733392	G	A
22	chr22:36734227:C:T	0	36734227	T	C
22	chr22:36734666:A:G	0	36734666	G	A
22	chr22:36735814:A:G	0	36735814	G	A
22	chr22:36735959:T:C	0	36735959	C	T
22	chr22:36737368:C:T	0	36737368	T	C
22	chr22:36737992:G:C	0	36737992	C	G
22	chr22:36738517:T:C	0	36738517	C	T
22	chr22:36739260:G:A	0	36739260	A	G
22	chr22:36740449:G:A	0	36740449	A	G
22	chr22:36740941:C:T	0	36740941	T	C
22	chr22:36741020:G:A	0	36741020	A	G
22	chr22:36741538:G:A	0	36741538	A	G
22	chr22:36741739:G:A	0	36741739	A	G
22	chr22:36741975:T:C	0	36741975	C	T
22	chr22:36743326:G:C	0	36743326	C	G
22	chr22:36744753:A:G	0	36744753	G	A
22	chr22:36745183:T:C	0	36745183	C	T
22	chr22:36745513:C:T	0	36745513	T	C
22	chr22:36746327:C:T	0	36746327	T	C
22	chr22:36752891:T:C	0	36752891	C	T
22	chr22:36753292:C:T	0	36753292	T	C
22	chr22:36753866:G:A	0	36753866	A	G
22	chr22:36757018:G:A	0	36757018	A	G
22	chr22:36757141:C:T	0	36757141	T	C
22	chr22:36757399:A:G	0	36757399	G	A
22	chr22:36757530:TAA:T	0	36757530	T	TAA
22	chr22:36759413:A:C	0	36759413	C	A
22	chr22:36760988:C:T	0	36760988	T	C
22	chr22:36761507:G:C	0	36761507	C	G
22	chr22:36761528:T:C	0	36761528	C	T
22	chr22:36761803:G:A	0	36761803	A	G
22	chr22:36763306:G:A	0	36763306	A	G
22	chr22:36763775:T:C	0	36763775	C	T
22	chr22:36764577:C:T	0	36764577	T	C
22	chr22:36767036:C:T	0	36767036	T	C
22	chr22:36767285:C:T	0	36767285	T	C
22	chr22:36767682:A:G	0	36767682	G	A
22	chr22:36769757:G:A	0	36769757	A	G
22	chr22:36769773:T:C	0	36769773	C	T
22	chr22:36769859:T:C	0	36769859	C	T
22	chr22:36770413:C:T	0	36770413	T	C
22	chr22:36770630:C:T	0	36770630	T	C
22	chr22:36771302:A:G	0	36771302	G	A
22	chr22:36772594:A:G	0	36772594	G	A
22	chr22:36772681:C:T	0	36772681	T	C
22	chr22:36774776:C:T	0	36774776	T	C
22	chr22:36774856:T:C	0	36774856	C	T
22	chr22:36774871:C:T	0	36774871	T	C
22	chr22:36774933:C:T	0	36774933	T	C
22	chr22:36775567:A:G	0	36775567	G	A
22	chr22:36776377:A:G	0	36776377	G	A
22	chr22:36777041:A:G	0	36777041	G	A
22	chr22:36780155:C:T	0	36780155	T	C
22	chr22:36781146:A:G	0	36781146	G	A
22	chr22:36781594:T:C	0	36781594	C	T
22	chr22:36781834:C:T	0	36781834	T	C
22	chr22:36783502:G:C	0	36783502	C	G
22	chr22:36784140:G:A	0	36784140	A	G
22	chr22:36785544:C:T	0	36785544	T	C
22	chr22:36788174:C:T	0	36788174	T	C
22	chr22:36794301:C:T	0	36794301	T	C
22	chr22:36795374:A:G	0	36795374	G	A
22	chr22:36796955:A:G	0	36796955	G	A
22	chr22:36797375:T:G	0	36797375	G	T
22	chr22:36797942:C:A	0	36797942	A	C
22	chr22:36798672:A:C	0	36798672	C	A
22	chr22:36798723:A:C	0	36798723	C	A
22	chr22:36798840:A:G	0	36798840	G	A
22	chr22:36798856:T:C	0	36798856	C	T
22	chr22:36798957:G:C	0	36798957	C	G
22	chr22:36799000:C:T	0	36799000	T	C
22	chr22:36799210:G:A	0	36799210	A	G
22	chr22:36799213:C:A	0	36799213	A	C
22	chr22:36799312:G:T	0	36799312	T	G
22	chr22:36799412:G:A	0	36799412	A	G
22	chr22:36799586:C:G	0	36799586	G	C
22	chr22:36799849:C:T	0	36799849	T	C
22	chr22:36799853:C:T	0	36799853	T	C
22	chr22:36800404:T:C	0	36800404	C	T
22	chr22:36800636:C:T	0	36800636	T	C
22	chr22:36800827:G:A	0	36800827	A	G
22	chr22:36801288:G:A	0	36801288	A	G
22	chr22:36801486:G:A	0	36801486	A	G
22	chr22:36802215:T:G	0	36802215	G	T
22	chr22:36802339:G:A	0	36802339	A	G
22	chr22:36802357:C:T	0	36802357	T	C
22	chr22:36802404:T:C	0	36802404	C	T
22	chr22:36802665:G:A	0	36802665	A	G
22	chr22:36802832:C:T	0	36802832	T	C
22	chr22:36802978:C:T	0	36802978	T	C
22	chr22:36803549:T:C	0	36803549	C	T
22	chr22:36803903:T:C	0	36803903	C	T
22	chr22:36804090:G:A	0	36804090	A	G
22	chr22:36804791:G:A	0	36804791	A	G
22	chr22:36805406:A:G	0	36805406	G	A
22	chr22:36805773:C:T	0	36805773	T	C
22	chr22:36805847:T:C	0	36805847	C	T
22	chr22:36806135:T:C	0	36806135	C	T
22	chr22:36806275:T:C	0	36806275	C	T
22	chr22:36806504:C:T	0	36806504	T	C
22	chr22:36806787:G:A	0	36806787	A	G
22	chr22:36807253:G:A	0	36807253	A	G
22	chr22:36808021:G:A	0	36808021	A	G
22	chr22:36809106:G:A	0	36809106	A	G
22	chr22:36809430:TATA:T	0	36809430	T	TATA
22	chr22:36810118:T:C	0	36810118	C	T
22	chr22:36810248:C:T	0	36810248	T	C
22	chr22:36810827:C:T	0	36810827	T	C
22	chr22:36811034:G:A	0	36811034	A	G
22	chr22:36811136:G:C	0	36811136	C	G
22	chr22:36812105:G:T	0	36812105	T	G
22	chr22:36812604:G:A	0	36812604	A	G
22	chr22:36812616:A:C	0	36812616	C	A
22	chr22:36812657:A:AT	0	36812657	AT	A
22	chr22:36812742:A:G	0	36812742	G	A
22	chr22:36812762:T:C	0	36812762	C	T
22	chr22:36812908:A:G	0	36812908	G	A
22	chr22:36813403:C:T	0	36813403	T	C
22	chr22:36813933:C:T	0	36813933	T	C
22	chr22:36814425:G:A	0	36814425	A	G
22	chr22:36814612:T:C	0	36814612	C	T
22	chr22:36814633:T:C	0	36814633	C	T
22	chr22:36816042:ATT:A	0	36816042	A	ATT
22	chr22:36816110:C:T	0	36816110	T	C
22	chr22:36817342:T:C	0	36817342	C	T
22	chr22:36818135:C:A	0	36818135	A	C
22	chr22:36818136:T:C	0	36818136	C	T
22	chr22:36818391:G:A	0	36818391	A	G
22	chr22:36818677:C:T	0	36818677	T	C
22	chr22:36821128:C:T	0	36821128	T	C
22	chr22:36825539:T:C	0	36825539	C	T
22	chr22:36825758:T:G	0	36825758	G	T
22	chr22:36825816:G:A	0	36825816	A	G
22	chr22:36825915:A:G	0	36825915	G	A
22	chr22:36826192:C:A	0	36826192	A	C
22	chr22:36826885:G:A	0	36826885	A	G
22	chr22:36827391:C:T	0	36827391	T	C
22	chr22:36827622:T:C	0	36827622	C	T
22	chr22:36827630:A:G	0	36827630	G	A
22	chr22:36827888:G:T	0	36827888	T	G
22	chr22:36828117:A:G	0	36828117	G	A
22	chr22:36828288:T:C	0	36828288	C	T
22	chr22:36828314:C:G	0	36828314	G	C
22	chr22:36828826:A:G	0	36828826	G	A
22	chr22:36829056:T:C	0	36829056	C	T
22	chr22:36829244:G:A	0	36829244	A	G
22	chr22:36830165:G:A	0	36830165	A	G
22	chr22:36831903:T:C	0	36831903	C	T
22	chr22:36831939:A:G	0	36831939	G	A
22	chr22:36832234:A:G	0	36832234	G	A
22	chr22:36833414:A:G	0	36833414	G	A
22	chr22:36833853:A:C	0	36833853	C	A
22	chr22:36834165:G:A	0	36834165	A	G
22	chr22:36836925:T:A	0	36836925	A	T
22	chr22:36837269:C:G	0	36837269	G	C
22	chr22:36838569:C:T	0	36838569	T	C
22	chr22:36838743:C:T	0	36838743	T	C
22	chr22:36839306:A:G	0	36839306	G	A
22	chr22:36839589:G:A	0	36839589	A	G
22	chr22:36840279:T:A	0	36840279	A	T
22	chr22:36840584:G:T	0	36840584	T	G
22	chr22:36841148:T:G	0	36841148	G	T
22	chr22:36841337:G:T	0	36841337	T	G
22	chr22:36841574:A:G	0	36841574	G	A
22	chr22:36841742:T:C	0	36841742	C	T
22	chr22:36842039:G:A	0	36842039	A	G
22	chr22:36842365:C:T	0	36842365	T	C
22	chr22:36843509:G:A	0	36843509	A	G
22	chr22:36843755:A:G	0	36843755	G	A
22	chr22:36843871:G:A	0	36843871	A	G
22	chr22:36845745:C:A	0	36845745	A	C
22	chr22:36845851:C:T	0	36845851	T	C
22	chr22:36846270:A:G	0	36846270	G	A
22	chr22:36846280:G:A	0	36846280	A	G
22	chr22:36846433:T:C	0	36846433	C	T
22	chr22:36846582:T:C	0	36846582	C	T
22	chr22:36847177:T:C	0	36847177	C	T
22	chr22:36848197:A:T	0	36848197	T	A
22	chr22:36848245:A:G	0	36848245	G	A
22	chr22:36848407:A:G	0	36848407	G	A
22	chr22:36848514:G:T	0	36848514	T	G
22	chr22:36848978:T:C	0	36848978	C	T
22	chr22:36849452:T:C	0	36849452	C	T
22	chr22:36849662:T:C	0	36849662	C	T
22	chr22:36850287:C:T	0	36850287	T	C
22	chr22:36850402:T:C	0	36850402	C	T
22	chr22:36851836:C:A	0	36851836	A	C
22	chr22:36854391:G:T	0	36854391	T	G
22	chr22:36854415:T:A	0	36854415	A	T
22	chr22:36854729:G:A	0	36854729	A	G
22	chr22:36854817:C:A	0	36854817	A	C
22	chr22:36855335:T:C	0	36855335	C	T
22	chr22:36856576:C:A	0	36856576	A	C
22	chr22:36857197:C:T	0	36857197	T	C
22	chr22:36857341:T:A	0	36857341	A	T
22	chr22:36857530:G:A	0	36857530	A	G
22	chr22:36857534:A:G	0	36857534	G	A
22	chr22:36857941:G:T	0	36857941	T	G
22	chr22:36859193:C:CTCTT	0	36859193	CTCTT	C
22	chr22:36859811:T:C	0	36859811	C	T
22	chr22:36860309:G:T	0	36860309	T	G
22	chr22:36860434:G:A	0	36860434	A	G
22	chr22:36860804:G:A	0	36860804	A	G
22	chr22:36861670:C:A	0	36861670	A	C
22	chr22:36861780:C:T	0	36861780	T	C
22	chr22:36861813:G:A	0	36861813	A	G
22	chr22:36862771:A:G	0	36862771	G	A
22	chr22:36862802:G:A	0	36862802	A	G
22	chr22:36863231:C:T	0	36863231	T	C
22	chr22:36864180:GCTGACCTCTGAACCTTGCCCT:G	0	36864180	G	GCTGACCTCTGAACCTTGCCCT
22	chr22:36864432:A:G	0	36864432	G	A
22	chr22:36864771:A:G	0	36864771	G	A
22	chr22:36867576:G:A	0	36867576	A	G
22	chr22:36867664:C:T	0	36867664	T	C
22	chr22:36867804:T:C	0	36867804	C	T
22	chr22:36868404:G:A	0	36868404	A	G
22	chr22:36869019:C:G	0	36869019	G	C
22	chr22:36869130:A:C	0	36869130	C	A
22	chr22:36869272:G:A	0	36869272	A	G
22	chr22:36869344:T:C	0	36869344	C	T
22	chr22:36870280:A:G	0	36870280	G	A
22	chr22:36870937:A:G	0	36870937	G	A
22	chr22:36871120:C:A	0	36871120	A	C
22	chr22:36871901:C:A	0	36871901	A	C
22	chr22:36872037:A:G	0	36872037	G	A
22	chr22:36872215:C:T	0	36872215	T	C
22	chr22:36873292:G:C	0	36873292	C	G
22	chr22:36873514:C:T	0	36873514	T	C
22	chr22:36873716:G:C	0	36873716	C	G
22	chr22:36873862:AAC:A	0	36873862	A	AAC
22	chr22:36873903:A:G	0	36873903	G	A
22	chr22:36874083:C:T	0	36874083	T	C
22	chr22:36874401:G:T	0	36874401	T	G
22	chr22:36874971:G:C	0	36874971	C	G
22	chr22:36875265:A:G	0	36875265	G	A
22	chr22:36875760:C:T	0	36875760	T	C
22	chr22:36875840:T:C	0	36875840	C	T
22	chr22:36877032:T:TGA	0	36877032	TGA	T
22	chr22:36877700:G:A	0	36877700	A	G
22	chr22:36877763:C:T	0	36877763	T	C
22	chr22:36878305:G:A	0	36878305	A	G
22	chr22:36878352:G:C	0	36878352	C	G
22	chr22:36879284:ACCT:A	0	36879284	A	ACCT
22	chr22:36879484:A:G	0	36879484	G	A
22	chr22:36879718:T:G	0	36879718	G	T
22	chr22:36879862:C:T	0	36879862	T	C
22	chr22:36880208:T:A	0	36880208	A	T
22	chr22:36880243:C:A	0	36880243	A	C
22	chr22:36880388:C:T	0	36880388	T	C
22	chr22:36880619:C:A	0	36880619	A	C
22	chr22:36880702:G:A	0	36880702	A	G
22	chr22:36881574:A:G	0	36881574	G	A
22	chr22:36881622:A:C	0	36881622	C	A
22	chr22:36881659:G:A	0	36881659	A	G
22	chr22:36881802:C:A	0	36881802	A	C
22	chr22:36883026:G:A	0	36883026	A	G
22	chr22:36883930:A:T	0	36883930	T	A
22	chr22:36884074:TA:T	0	36884074	T	TA
22	chr22:36884340:CCTGTTGA:C	0	36884340	C	CCTGTTGA
22	chr22:36886051:T:C	0	36886051	C	T
22	chr22:36886631:C:T	0	36886631	T	C
22	chr22:36888177:A:G	0	36888177	G	A
22	chr22:36888574:G:A	0	36888574	A	G
22	chr22:36889497:C:T	0	36889497	T	C
22	chr22:36889852:G:A	0	36889852	A	G
22	chr22:36894505:A:T	0	36894505	T	A
22	chr22:36896390:G:A	0	36896390	A	G
22	chr22:36896415:A:G	0	36896415	G	A
22	chr22:36896539:C:T	0	36896539	T	C
22	chr22:36897313:C:T	0	36897313	T	C
22	chr22:36898538:C:T	0	36898538	T	C
22	chr22:36898910:G:A	0	36898910	A	G
22	chr22:36900087:A:G	0	36900087	G	A
22	chr22:36900494:C:T	0	36900494	T	C
22	chr22:36900630:G:A	0	36900630	A	G
22	chr22:36900889:G:A	0	36900889	A	G
22	chr22:36900957:G:A	0	36900957	A	G
22	chr22:36901248:T:A	0	36901248	A	T
22	chr22:36901959:C:T	0	36901959	T	C
22	chr22:36902302:A:G	0	36902302	G	A
22	chr22:36902640:A:G	0	36902640	G	A
22	chr22:36903122:T:C	0	36903122	C	T
22	chr22:36903207:G:C	0	36903207	C	G
22	chr22:36903457:A:G	0	36903457	G	A
22	chr22:36904248:A:C	0	36904248	C	A
22	chr22:36904368:A:G	0	36904368	G	A
22	chr22:36905984:T:G	0	36905984	G	T
22	chr22:36906050:G:A	0	36906050	A	G
22	chr22:36906744:AAC:A	0	36906744	A	AAC
22	chr22:36906863:C:T	0	36906863	T	C
22	chr22:36907084:T:C	0	36907084	C	T
22	chr22:36908050:T:C	0	36908050	C	T
22	chr22:36908367:G:C	0	36908367	C	G
22	chr22:36908368:G:A	0	36908368	A	G
22	chr22:36908456:A:G	0	36908456	G	A
22	chr22:36908822:T:A	0	36908822	A	T
22	chr22:36908876:A:G	0	36908876	G	A
22	chr22:36909266:G:T	0	36909266	T	G
22	chr22:36909379:G:A	0	36909379	A	G
22	chr22:36909638:G:A	0	36909638	A	G
22	chr22:36910622:A:G	0	36910622	G	A
22	chr22:36911012:G:A	0	36911012	A	G
22	chr22:36911206:G:A	0	36911206	A	G
22	chr22:36911324:A:G	0	36911324	G	A
22	chr22:36911798:C:T	0	36911798	T	C
22	chr22:36911823:T:C	0	36911823	C	T
22	chr22:36912474:C:T	0	36912474	T	C
22	chr22:36912649:C:T	0	36912649	T	C
22	chr22:36912777:C:T	0	36912777	T	C
22	chr22:36913405:C:T	0	36913405	T	C
22	chr22:36913765:G:A	0	36913765	A	G
22	chr22:36913874:G:A	0	36913874	A	G
22	chr22:36914004:G:A	0	36914004	A	G
22	chr22:36914227:T:C	0	36914227	C	T
22	chr22:36914713:A:AT	0	36914713	AT	A
22	chr22:36914912:A:G	0	36914912	G	A
22	chr22:36915177:C:T	0	36915177	T	C
22	chr22:36915383:A:C	0	36915383	C	A
22	chr22:36915764:T:G	0	36915764	G	T
22	chr22:36915816:G:A	0	36915816	A	G
22	chr22:36915835:C:T	0	36915835	T	C
22	chr22:36916131:T:C	0	36916131	C	T
22	chr22:36916194:C:A	0	36916194	A	C
22	chr22:36916222:G:T	0	36916222	T	G
22	chr22:36916519:A:G	0	36916519	G	A
22	chr22:36916703:C:T	0	36916703	T	C
22	chr22:36917954:A:G	0	36917954	G	A
22	chr22:36917959:A:G	0	36917959	G	A
22	chr22:36917966:A:G	0	36917966	G	A
22	chr22:36918143:A:C	0	36918143	C	A
22	chr22:36918491:C:T	0	36918491	T	C
22	chr22:36918558:G:A	0	36918558	A	G
22	chr22:36918728:A:T	0	36918728	T	A
22	chr22:36919625:G:A	0	36919625	A	G
22	chr22:36919658:A:G	0	36919658	G	A
22	chr22:36919691:G:A	0	36919691	A	G
22	chr22:36919700:C:T	0	36919700	T	C
22	chr22:36919870:C:A	0	36919870	A	C
22	chr22:36919946:C:T	0	36919946	T	C
22	chr22:36920091:G:A	0	36920091	A	G
22	chr22:36920217:T:C	0	36920217	C	T
22	chr22:36920346:T:G	0	36920346	G	T
22	chr22:36920831:A:G	0	36920831	G	A
22	chr22:36921067:T:C	0	36921067	C	T
22	chr22:36921216:A:G	0	36921216	G	A
22	chr22:36921274:GTGTGTGTATA:G	0	36921274	G	GTGTGTGTATA
22	chr22:36921326:T:C	0	36921326	C	T
22	chr22:36921349:A:G	0	36921349	G	A
22	chr22:36921451:G:A	0	36921451	A	G
22	chr22:36921487:A:G	0	36921487	G	A
22	chr22:36921806:T:C	0	36921806	C	T
22	chr22:36921872:C:T	0	36921872	T	C
22	chr22:36921928:A:G	0	36921928	G	A
22	chr22:36922133:C:T	0	36922133	T	C
22	chr22:36922384:C:T	0	36922384	T	C
22	chr22:36922437:G:A	0	36922437	A	G
22	chr22:36922473:T:C	0	36922473	C	T
22	chr22:36922967:G:A	0	36922967	A	G
22	chr22:36923383:G:T	0	36923383	T	G
22	chr22:36923547:G:C	0	36923547	C	G
22	chr22:36923905:C:G	0	36923905	G	C
22	chr22:36924292:C:T	0	36924292	T	C
22	chr22:36924313:G:A	0	36924313	A	G
22	chr22:36924831:T:C	0	36924831	C	T
22	chr22:36925038:T:C	0	36925038	C	T
22	chr22:36925740:C:G	0	36925740	G	C
22	chr22:36925818:G:A	0	36925818	A	G
22	chr22:36926778:T:G	0	36926778	G	T
22	chr22:36927478:AAG:A	0	36927478	A	AAG
22	chr22:36927596:C:T	0	36927596	T	C
22	chr22:36927946:C:T	0	36927946	T	C
22	chr22:36929791:C:T	0	36929791	T	C
22	chr22:36930401:G:C	0	36930401	C	G
22	chr22:36931665:C:T	0	36931665	T	C
22	chr22:36932009:G:A	0	36932009	A	G
22	chr22:36932383:C:T	0	36932383	T	C
22	chr22:36932457:G:A	0	36932457	A	G
22	chr22:36933069:G:C	0	36933069	C	G
22	chr22:36933406:G:A	0	36933406	A	G
22	chr22:36933634:T:C	0	36933634	C	T
22	chr22:36934032:C:T	0	36934032	T	C
22	chr22:36934040:T:C	0	36934040	C	T
22	chr22:36934207:A:G	0	36934207	G	A
22	chr22:36934458:T:G	0	36934458	G	T
22	chr22:36934679:C:T	0	36934679	T	C
22	chr22:36934737:G:C	0	36934737	C	G
22	chr22:36934769:C:G	0	36934769	G	C
22	chr22:36935565:G:A	0	36935565	A	G
22	chr22:36935961:AG:A	0	36935961	A	AG
22	chr22:36937016:G:T	0	36937016	T	G
22	chr22:36937067:G:T	0	36937067	T	G
22	chr22:36937364:T:G	0	36937364	G	T
22	chr22:36937752:A:G	0	36937752	G	A
22	chr22:36937762:G:A	0	36937762	A	G
22	chr22:36937894:C:T	0	36937894	T	C
22	chr22:36938208:G:A	0	36938208	A	G
22	chr22:36941367:C:T	0	36941367	T	C
22	chr22:36941730:A:G	0	36941730	G	A
22	chr22:36942466:A:AG	0	36942466	AG	A
22	chr22:36942755:T:C	0	36942755	C	T
22	chr22:36942976:C:T	0	36942976	T	C
22	chr22:36943153:A:G	0	36943153	G	A
22	chr22:36943223:C:T	0	36943223	T	C
22	chr22:36944145:C:T	0	36944145	T	C
22	chr22:36944387:A:G	0	36944387	G	A
22	chr22:36944549:G:T	0	36944549	T	G
22	chr22:36946034:T:G	0	36946034	G	T
22	chr22:36946243:TAAAAGGCATCTTCTTCCGATA:T	0	36946243	T	TAAAAGGCATCTTCTTCCGATA
22	chr22:36946832:C:T	0	36946832	T	C
22	chr22:36946846:T:G	0	36946846	G	T
22	chr22:36947604:T:A	0	36947604	A	T
22	chr22:36948819:G:A	0	36948819	A	G
22	chr22:36948967:A:G	0	36948967	G	A
22	chr22:36949045:T:C	0	36949045	C	T
22	chr22:36949136:T:C	0	36949136	C	T
22	chr22:36949212:G:C	0	36949212	C	G
22	chr22:36949270:T:C	0	36949270	C	T
22	chr22:36949395:T:A	0	36949395	A	T
22	chr22:36949423:C:T	0	36949423	T	C
22	chr22:36949562:G:A	0	36949562	A	G
22	chr22:36949772:G:A	0	36949772	A	G
22	chr22:36949940:C:T	0	36949940	T	C
22	chr22:36950608:G:A	0	36950608	A	G
22	chr22:36950970:A:G	0	36950970	G	A
22	chr22:36951038:T:C	0	36951038	C	T
22	chr22:36951319:G:A	0	36951319	A	G
22	chr22:36951323:T:A	0	36951323	A	T
22	chr22:36951374:T:A	0	36951374	A	T
22	chr22:36951529:T:C	0	36951529	C	T
22	chr22:36951790:G:T	0	36951790	T	G
22	chr22:36951809:C:T	0	36951809	T	C
22	chr22:36951819:T:C	0	36951819	C	T
22	chr22:36951918:C:T	0	36951918	T	C
22	chr22:36951978:C:T	0	36951978	T	C
22	chr22:36952352:G:A	0	36952352	A	G
22	chr22:36952886:T:C	0	36952886	C	T
22	chr22:36953208:A:G	0	36953208	G	A
22	chr22:36953951:T:C	0	36953951	C	T
22	chr22:36954110:G:T	0	36954110	T	G
22	chr22:36954376:G:A	0	36954376	A	G
22	chr22:36957451:C:T	0	36957451	T	C
22	chr22:36958313:C:T	0	36958313	T	C
22	chr22:36958869:T:C	0	36958869	C	T
22	chr22:36959427:G:A	0	36959427	A	G
22	chr22:36959440:A:G	0	36959440	G	A
22	chr22:36959665:G:A	0	36959665	A	G
22	chr22:36959940:C:T	0	36959940	T	C
22	chr22:36960603:A:G	0	36960603	G	A
22	chr22:36961128:C:T	0	36961128	T	C
22	chr22:36961178:G:A	0	36961178	A	G
22	chr22:36961836:G:A	0	36961836	A	G
22	chr22:36962357:C:T	0	36962357	T	C
22	chr22:36962393:A:AAC	0	36962393	AAC	A
22	chr22:36962669:T:G	0	36962669	G	T
22	chr22:36963448:G:A	0	36963448	A	G
22	chr22:36963913:C:T	0	36963913	T	C
22	chr22:36964370:TA:T	0	36964370	T	TA
22	chr22:36964375:C:T	0	36964375	T	C
22	chr22:36964511:A:G	0	36964511	G	A
22	chr22:36964832:C:T	0	36964832	T	C
22	chr22:36965734:C:T	0	36965734	T	C
22	chr22:36965816:A:G	0	36965816	G	A
22	chr22:36965961:A:T	0	36965961	T	A
22	chr22:36965965:G:A	0	36965965	A	G
22	chr22:36965969:A:C	0	36965969	C	A
22	chr22:36966002:T:G	0	36966002	G	T
22	chr22:36966011:G:A	0	36966011	A	G
22	chr22:36966013:A:G	0	36966013	G	A
22	chr22:36966132:A:G	0	36966132	G	A
22	chr22:36966213:A:T	0	36966213	T	A
22	chr22:36966244:C:T	0	36966244	T	C
22	chr22:36966245:A:G	0	36966245	G	A
22	chr22:36966327:A:G	0	36966327	G	A
22	chr22:36966345:T:C	0	36966345	C	T
22	chr22:36966361:TTTATTTTA:T	0	36966361	T	TTTATTTTA
22	chr22:36966441:C:T	0	36966441	T	C
22	chr22:36966450:C:T	0	36966450	T	C
22	chr22:36966451:C:A	0	36966451	A	C
22	chr22:36966458:A:G	0	36966458	G	A
22	chr22:36966528:C:T	0	36966528	T	C
22	chr22:36966675:T:C	0	36966675	C	T
22	chr22:36966834:G:A	0	36966834	A	G
22	chr22:36967080:T:C	0	36967080	C	T
22	chr22:36967114:C:G	0	36967114	G	C
22	chr22:36967159:C:T	0	36967159	T	C
22	chr22:36967186:A:T	0	36967186	T	A
22	chr22:36967361:G:A	0	36967361	A	G
22	chr22:36967417:A:G	0	36967417	G	A
22	chr22:36967593:G:GC	0	36967593	GC	G
22	chr22:36967740:T:C	0	36967740	C	T
22	chr22:36967923:G:A	0	36967923	A	G
22	chr22:36968005:C:T	0	36968005	T	C
22	chr22:36968083:C:T	0	36968083	T	C
22	chr22:36969233:C:T	0	36969233	T	C
22	chr22:36969885:C:T	0	36969885	T	C
22	chr22:36969920:AAAAAAAG:A	0	36969920	A	AAAAAAAG
22	chr22:36970577:T:C	0	36970577	C	T
22	chr22:36970721:C:T	0	36970721	T	C
22	chr22:36970785:T:C	0	36970785	C	T
22	chr22:36971267:G:A	0	36971267	A	G
22	chr22:36971324:G:T	0	36971324	T	G
22	chr22:36971495:C:T	0	36971495	T	C
22	chr22:36971682:C:T	0	36971682	T	C
22	chr22:36971887:T:C	0	36971887	C	T
22	chr22:36971974:G:A	0	36971974	A	G
22	chr22:36972071:T:C	0	36972071	C	T
22	chr22:36972210:T:C	0	36972210	C	T
22	chr22:36972214:G:A	0	36972214	A	G
22	chr22:36972360:C:CA	0	36972360	CA	C
22	chr22:36972837:C:T	0	36972837	T	C
22	chr22:36972929:CAAG:C	0	36972929	C	CAAG
22	chr22:36973047:G:C	0	36973047	C	G
22	chr22:36973255:C:T	0	36973255	T	C
22	chr22:36973313:T:C	0	36973313	C	T
22	chr22:36973336:A:G	0	36973336	G	A
22	chr22:36973424:C:A	0	36973424	A	C
22	chr22:36973691:C:A	0	36973691	A	C
22	chr22:36973713:C:A	0	36973713	A	C
22	chr22:36973839:G:A	0	36973839	A	G
22	chr22:36974126:G:A	0	36974126	A	G
22	chr22:36974291:C:T	0	36974291	T	C
22	chr22:36974722:A:AG	0	36974722	AG	A
22	chr22:36974947:C:T	0	36974947	T	C
22	chr22:36975068:G:A	0	36975068	A	G
22	chr22:36975156:C:T	0	36975156	T	C
22	chr22:36975885:A:G	0	36975885	G	A
22	chr22:36976088:T:G	0	36976088	G	T
22	chr22:36976091:T:C	0	36976091	C	T
22	chr22:36976286:G:A	0	36976286	A	G
22	chr22:36976320:C:T	0	36976320	T	C
22	chr22:36976366:G:A	0	36976366	A	G
22	chr22:36976676:A:G	0	36976676	G	A
22	chr22:36976903:A:G	0	36976903	G	A
22	chr22:36977477:C:T	0	36977477	T	C
22	chr22:36977479:G:A	0	36977479	A	G
22	chr22:36978388:G:A	0	36978388	A	G
22	chr22:36978710:C:T	0	36978710	T	C
22	chr22:36979076:A:G	0	36979076	G	A
22	chr22:36979627:G:A	0	36979627	A	G
22	chr22:36979717:A:G	0	36979717	G	A
22	chr22:36981053:T:C	0	36981053	C	T
22	chr22:36981083:G:A	0	36981083	A	G
22	chr22:36981395:CAG:C	0	36981395	C	CAG
22	chr22:36982167:A:G	0	36982167	G	A
22	chr22:36982410:T:C	0	36982410	C	T
22	chr22:36982702:G:A	0	36982702	A	G
22	chr22:36982817:A:G	0	36982817	G	A
22	chr22:36983498:A:G	0	36983498	G	A
22	chr22:36983505:C:T	0	36983505	T	C
22	chr22:36983599:G:A	0	36983599	A	G
22	chr22:36983648:T:C	0	36983648	C	T
22	chr22:36983722:T:G	0	36983722	G	T
22	chr22:36983979:T:C	0	36983979	C	T
22	chr22:36984040:C:T	0	36984040	T	C
22	chr22:36984256:A:C	0	36984256	C	A
22	chr22:36984339:G:C	0	36984339	C	G
22	chr22:36985302:C:T	0	36985302	T	C
22	chr22:36985410:G:A	0	36985410	A	G
22	chr22:36985633:C:T	0	36985633	T	C
22	chr22:36986209:A:G	0	36986209	G	A
22	chr22:36986277:T:C	0	36986277	C	T
22	chr22:36986444:A:G	0	36986444	G	A
22	chr22:36987006:C:T	0	36987006	T	C
22	chr22:36987362:T:C	0	36987362	C	T
22	chr22:36987436:G:A	0	36987436	A	G
22	chr22:36987574:G:A	0	36987574	A	G
22	chr22:36987768:G:T	0	36987768	T	G
22	chr22:36988159:A:G	0	36988159	G	A
22	chr22:36988295:C:T	0	36988295	T	C
22	chr22:36988658:G:A	0	36988658	A	G
22	chr22:36989008:C:A	0	36989008	A	C
22	chr22:36989229:C:G	0	36989229	G	C
22	chr22:36990016:G:A	0	36990016	A	G
22	chr22:36990753:G:A	0	36990753	A	G
22	chr22:36990879:T:C	0	36990879	C	T
22	chr22:36991216:T:C	0	36991216	C	T
22	chr22:36991420:C:T	0	36991420	T	C
22	chr22:36991794:C:A	0	36991794	A	C
22	chr22:36992999:A:C	0	36992999	C	A
22	chr22:36993486:A:G	0	36993486	G	A
22	chr22:36993957:A:C	0	36993957	C	A
22	chr22:36994293:C:T	0	36994293	T	C
22	chr22:36994694:A:G	0	36994694	G	A
22	chr22:36995594:C:T	0	36995594	T	C
22	chr22:36995956:G:T	0	36995956	T	G
22	chr22:36996235:AT:A	0	36996235	A	AT
22	chr22:36998253:G:A	0	36998253	A	G
22	chr22:36998282:C:T	0	36998282	T	C
22	chr22:36998294:T:C	0	36998294	C	T
22	chr22:36998350:C:T	0	36998350	T	C
22	chr22:36998467:A:G	0	36998467	G	A
22	chr22:36998679:A:G	0	36998679	G	A
22	chr22:36998690:T:C	0	36998690	C	T
22	chr22:36998736:A:T	0	36998736	T	A
22	chr22:36998806:C:T	0	36998806	T	C
22	chr22:36998978:G:A	0	36998978	A	G
22	chr22:36999293:G:C	0	36999293	C	G
22	chr22:36999430:T:A	0	36999430	A	T
22	chr22:37000262:A:G	0	37000262	G	A
22	chr22:37000376:C:T	0	37000376	T	C
22	chr22:37001509:T:C	0	37001509	C	T
22	chr22:37002154:C:T	0	37002154	T	C
22	chr22:37002160:C:A	0	37002160	A	C
22	chr22:37003293:C:T	0	37003293	T	C
22	chr22:37004103:A:C	0	37004103	C	A
22	chr22:37004462:C:A	0	37004462	A	C
22	chr22:37004746:A:G	0	37004746	G	A
22	chr22:37004837:A:G	0	37004837	G	A
22	chr22:37004916:G:A	0	37004916	A	G
22	chr22:37004935:G:A	0	37004935	A	G
22	chr22:37005060:G:A	0	37005060	A	G
22	chr22:37005218:G:A	0	37005218	A	G
22	chr22:37005323:G:A	0	37005323	A	G
22	chr22:37005469:G:A	0	37005469	A	G
22	chr22:37005477:C:T	0	37005477	T	C
22	chr22:37005491:G:A	0	37005491	A	G
22	chr22:37005688:G:A	0	37005688	A	G
22	chr22:37005751:G:T	0	37005751	T	G
22	chr22:37006341:C:A	0	37006341	A	C
22	chr22:37006739:G:T	0	37006739	T	G
22	chr22:37006778:T:C	0	37006778	C	T
22	chr22:37007261:C:T	0	37007261	T	C
22	chr22:37008126:A:C	0	37008126	C	A
22	chr22:37008208:G:A	0	37008208	A	G
22	chr22:37008368:G:C	0	37008368	C	G
22	chr22:37008796:G:A	0	37008796	A	G
22	chr22:37009367:G:T	0	37009367	T	G
22	chr22:37009376:G:A	0	37009376	A	G
22	chr22:37009400:G:A	0	37009400	A	G
22	chr22:37009589:C:T	0	37009589	T	C
22	chr22:37009630:C:T	0	37009630	T	C
22	chr22:37009870:A:C	0	37009870	C	A
22	chr22:37010216:T:G	0	37010216	G	T
22	chr22:37010360:G:T	0	37010360	T	G
22	chr22:37011486:T:C	0	37011486	C	T
22	chr22:37011913:A:C	0	37011913	C	A
22	chr22:37012094:T:C	0	37012094	C	T
22	chr22:37012189:A:G	0	37012189	G	A
22	chr22:37012470:C:T	0	37012470	T	C
22	chr22:37012678:T:C	0	37012678	C	T
22	chr22:37012788:G:A	0	37012788	A	G
22	chr22:37013037:C:T	0	37013037	T	C
22	chr22:37013185:G:A	0	37013185	A	G
22	chr22:37013278:T:C	0	37013278	C	T
22	chr22:37013438:A:C	0	37013438	C	A
22	chr22:37013535:A:G	0	37013535	G	A
22	chr22:37014168:C:T	0	37014168	T	C
22	chr22:37014327:A:G	0	37014327	G	A
22	chr22:37014926:T:C	0	37014926	C	T
22	chr22:37015139:T:A	0	37015139	A	T
22	chr22:37015149:T:C	0	37015149	C	T
22	chr22:37015166:C:T	0	37015166	T	C
22	chr22:37015541:A:G	0	37015541	G	A
22	chr22:37015662:T:A	0	37015662	A	T
22	chr22:37016092:T:C	0	37016092	C	T
22	chr22:37016103:C:T	0	37016103	T	C
22	chr22:37017566:T:C	0	37017566	C	T
22	chr22:37020759:A:T	0	37020759	T	A
22	chr22:37020762:G:A	0	37020762	A	G
22	chr22:37021156:T:C	0	37021156	C	T
22	chr22:37022220:G:A	0	37022220	A	G
22	chr22:37023179:T:G	0	37023179	G	T
22	chr22:37023234:C:T	0	37023234	T	C
22	chr22:37023301:T:C	0	37023301	C	T
22	chr22:37023541:A:G	0	37023541	G	A
22	chr22:37024849:C:T	0	37024849	T	C
22	chr22:37025428:T:C	0	37025428	C	T
22	chr22:37025563:A:C	0	37025563	C	A
22	chr22:37025621:G:A	0	37025621	A	G
22	chr22:37025661:A:G	0	37025661	G	A
22	chr22:37026349:C:G	0	37026349	G	C
22	chr22:37027039:G:A	0	37027039	A	G
22	chr22:37027053:A:G	0	37027053	G	A
22	chr22:37027101:T:C	0	37027101	C	T
22	chr22:37027445:T:G	0	37027445	G	T
22	chr22:37028950:G:A	0	37028950	A	G
22	chr22:37028990:G:A	0	37028990	A	G
22	chr22:37029160:G:A	0	37029160	A	G
22	chr22:37029161:G:A	0	37029161	A	G
22	chr22:37031542:C:T	0	37031542	T	C
22	chr22:37031552:C:T	0	37031552	T	C
22	chr22:37032558:A:G	0	37032558	G	A
22	chr22:37033088:C:T	0	37033088	T	C
22	chr22:37033511:C:G	0	37033511	G	C
22	chr22:37035004:A:G	0	37035004	G	A
22	chr22:37035831:T:C	0	37035831	C	T
22	chr22:37036203:G:A	0	37036203	A	G
22	chr22:37036381:C:T	0	37036381	T	C
22	chr22:37036470:A:T	0	37036470	T	A
22	chr22:37036796:GT:G	0	37036796	G	GT
22	chr22:37038733:A:G	0	37038733	G	A
22	chr22:37039403:T:A	0	37039403	A	T
22	chr22:37039860:A:G	0	37039860	G	A
22	chr22:37040303:G:A	0	37040303	A	G
22	chr22:37040308:T:C	0	37040308	C	T
22	chr22:37041314:G:A	0	37041314	A	G
22	chr22:37042870:T:C	0	37042870	C	T
22	chr22:37042914:T:C	0	37042914	C	T
22	chr22:37042993:A:G	0	37042993	G	A
22	chr22:37043661:G:C	0	37043661	C	G
22	chr22:37049628:T:C	0	37049628	C	T
22	chr22:37051006:G:C	0	37051006	C	G
22	chr22:37053568:T:C	0	37053568	C	T
22	chr22:37057219:A:G	0	37057219	G	A
22	chr22:37057412:C:T	0	37057412	T	C
22	chr22:37064409:C:T	0	37064409	T	C
22	chr22:37064510:G:A	0	37064510	A	G
22	chr22:37066592:C:G	0	37066592	G	C
22	chr22:37066773:G:A	0	37066773	A	G
22	chr22:37067410:C:T	0	37067410	T	C
22	chr22:37068584:T:C	0	37068584	C	T
22	chr22:37071230:C:T	0	37071230	T	C
22	chr22:37071314:G:C	0	37071314	C	G
22	chr22:37073781:G:A	0	37073781	A	G
22	chr22:37074001:C:A	0	37074001	A	C
22	chr22:37074184:T:C	0	37074184	C	T
22	chr22:37074496:C:T	0	37074496	T	C
22	chr22:37074564:G:A	0	37074564	A	G
22	chr22:37075345:G:A	0	37075345	A	G
22	chr22:37075468:C:T	0	37075468	T	C
22	chr22:37076815:T:C	0	37076815	C	T
22	chr22:37078039:G:A	0	37078039	A	G
22	chr22:37078790:GA:G	0	37078790	G	GA
22	chr22:37080153:A:G	0	37080153	G	A
22	chr22:37080529:T:A	0	37080529	A	T
22	chr22:37080927:C:T	0	37080927	T	C
22	chr22:37081692:C:T	0	37081692	T	C
22	chr22:37081930:T:C	0	37081930	C	T
22	chr22:37082735:A:G	0	37082735	G	A
22	chr22:37083588:G:A	0	37083588	A	G
22	chr22:37084115:C:T	0	37084115	T	C
22	chr22:37084141:A:G	0	37084141	G	A
22	chr22:37084565:C:T	0	37084565	T	C
22	chr22:37084757:C:T	0	37084757	T	C
22	chr22:37085001:G:C	0	37085001	C	G
22	chr22:37085303:G:T	0	37085303	T	G
22	chr22:37086824:G:A	0	37086824	A	G
22	chr22:37087441:A:G	0	37087441	G	A
22	chr22:37087651:A:G	0	37087651	G	A
22	chr22:37088904:G:A	0	37088904	A	G
22	chr22:37089153:T:C	0	37089153	C	T
22	chr22:37089684:T:C	0	37089684	C	T
22	chr22:37090165:T:C	0	37090165	C	T
22	chr22:37091489:C:T	0	37091489	T	C
22	chr22:37091619:A:G	0	37091619	G	A
22	chr22:37091770:A:G	0	37091770	G	A
22	chr22:37092534:C:T	0	37092534	T	C
22	chr22:37092810:A:T	0	37092810	T	A
22	chr22:37092941:A:G	0	37092941	G	A
22	chr22:37093840:C:T	0	37093840	T	C
22	chr22:37093965:A:G	0	37093965	G	A
22	chr22:37093993:A:G	0	37093993	G	A
22	chr22:37094356:A:G	0	37094356	G	A
22	chr22:37094651:A:G	0	37094651	G	A
22	chr22:37094652:C:T	0	37094652	T	C
22	chr22:37095100:A:G	0	37095100	G	A
22	chr22:37096545:C:T	0	37096545	T	C
22	chr22:37097097:T:TAC	0	37097097	TAC	T
22	chr22:37097138:G:A	0	37097138	A	G
22	chr22:37097666:G:A	0	37097666	A	G
22	chr22:37098278:T:C	0	37098278	C	T
22	chr22:37098380:T:C	0	37098380	C	T
22	chr22:37098774:A:G	0	37098774	G	A
22	chr22:37098875:G:A	0	37098875	A	G
22	chr22:37099011:T:C	0	37099011	C	T
22	chr22:37099510:C:T	0	37099510	T	C
22	chr22:37099595:G:A	0	37099595	A	G
22	chr22:37100087:C:T	0	37100087	T	C
22	chr22:37100243:G:A	0	37100243	A	G
22	chr22:37100420:A:T	0	37100420	T	A
22	chr22:37100807:C:T	0	37100807	T	C
22	chr22:37102691:G:A	0	37102691	A	G
22	chr22:37102979:G:A	0	37102979	A	G
22	chr22:37103006:C:T	0	37103006	T	C
22	chr22:37103346:C:T	0	37103346	T	C
22	chr22:37103652:A:G	0	37103652	G	A
22	chr22:37103659:C:T	0	37103659	T	C
22	chr22:37104603:A:G	0	37104603	G	A
22	chr22:37105030:A:G	0	37105030	G	A
22	chr22:37105861:C:T	0	37105861	T	C
22	chr22:37106155:AAGGCACAGAG:A	0	37106155	A	AAGGCACAGAG
22	chr22:37106383:T:C	0	37106383	C	T
22	chr22:37107125:T:C	0	37107125	C	T
22	chr22:37107628:A:G	0	37107628	G	A
22	chr22:37108117:A:C	0	37108117	C	A
22	chr22:37108472:C:A	0	37108472	A	C
22	chr22:37110640:T:C	0	37110640	C	T
22	chr22:37110673:G:T	0	37110673	T	G
22	chr22:37110807:C:T	0	37110807	T	C
22	chr22:37110822:C:T	0	37110822	T	C
22	chr22:37110836:A:G	0	37110836	G	A
22	chr22:37110952:T:C	0	37110952	C	T
22	chr22:37110979:G:A	0	37110979	A	G
22	chr22:37111169:G:GT	0	37111169	GT	G
22	chr22:37111210:A:G	0	37111210	G	A
22	chr22:37112384:G:C	0	37112384	C	G
22	chr22:37113047:C:T	0	37113047	T	C
22	chr22:37113084:T:C	0	37113084	C	T
22	chr22:37113139:T:C	0	37113139	C	T
22	chr22:37113925:A:C	0	37113925	C	A
22	chr22:37114032:C:T	0	37114032	T	C
22	chr22:37115116:C:G	0	37115116	G	C
22	chr22:37115402:T:C	0	37115402	C	T
22	chr22:37115578:G:A	0	37115578	A	G
22	chr22:37115597:G:A	0	37115597	A	G
22	chr22:37115624:G:A	0	37115624	A	G
22	chr22:37116395:T:C	0	37116395	C	T
22	chr22:37116504:G:A	0	37116504	A	G
22	chr22:37116571:C:T	0	37116571	T	C
22	chr22:37116606:A:G	0	37116606	G	A
22	chr22:37116831:A:G	0	37116831	G	A
22	chr22:37117027:G:A	0	37117027	A	G
22	chr22:37117982:G:C	0	37117982	C	G
22	chr22:37118186:C:T	0	37118186	T	C
22	chr22:37118299:G:A	0	37118299	A	G
22	chr22:37119975:A:G	0	37119975	G	A
22	chr22:37120330:C:T	0	37120330	T	C
22	chr22:37120528:C:G	0	37120528	G	C
22	chr22:37120706:G:A	0	37120706	A	G
22	chr22:37120946:T:A	0	37120946	A	T
22	chr22:37122592:T:C	0	37122592	C	T
22	chr22:37122701:A:ACTC	0	37122701	ACTC	A
22	chr22:37123627:G:A	0	37123627	A	G
22	chr22:37123824:T:C	0	37123824	C	T
22	chr22:37124132:T:G	0	37124132	G	T
22	chr22:37124185:A:G	0	37124185	G	A
22	chr22:37125171:C:T	0	37125171	T	C
22	chr22:37129168:T:C	0	37129168	C	T
22	chr22:37129280:T:C	0	37129280	C	T
22	chr22:37129330:T:C	0	37129330	C	T
22	chr22:37129840:T:C	0	37129840	C	T
22	chr22:37130319:A:G	0	37130319	G	A
22	chr22:37131886:A:G	0	37131886	G	A
22	chr22:37131976:T:C	0	37131976	C	T
22	chr22:37131986:A:G	0	37131986	G	A
22	chr22:37132322:T:G	0	37132322	G	T
22	chr22:37132536:A:G	0	37132536	G	A
22	chr22:37132566:G:A	0	37132566	A	G
22	chr22:37133308:C:T	0	37133308	T	C
22	chr22:37133684:G:A	0	37133684	A	G
22	chr22:37133758:A:G	0	37133758	G	A
22	chr22:37134043:C:T	0	37134043	T	C
22	chr22:37134292:A:G	0	37134292	G	A
22	chr22:37136132:A:G	0	37136132	G	A
22	chr22:37136401:G:A	0	37136401	A	G
22	chr22:37136659:C:T	0	37136659	T	C
22	chr22:37137028:C:T	0	37137028	T	C
22	chr22:37137490:G:C	0	37137490	C	G
22	chr22:37137746:C:G	0	37137746	G	C
22	chr22:37137994:G:A	0	37137994	A	G
22	chr22:37138907:G:A	0	37138907	A	G
22	chr22:37138936:C:T	0	37138936	T	C
22	chr22:37139431:C:T	0	37139431	T	C
22	chr22:37139454:G:A	0	37139454	A	G
22	chr22:37139908:A:G	0	37139908	G	A
22	chr22:37141023:G:A	0	37141023	A	G
22	chr22:37141474:T:C	0	37141474	C	T
22	chr22:37142288:T:C	0	37142288	C	T
22	chr22:37143157:C:G	0	37143157	G	C
22	chr22:37144685:A:G	0	37144685	G	A
22	chr22:37145088:C:CT	0	37145088	CT	C
22	chr22:37145772:A:G	0	37145772	G	A
22	chr22:37145791:G:C	0	37145791	C	G
22	chr22:37145834:A:T	0	37145834	T	A
22	chr22:37146161:G:A	0	37146161	A	G
22	chr22:37146722:G:A	0	37146722	A	G
22	chr22:37147116:G:A	0	37147116	A	G
22	chr22:37147133:G:A	0	37147133	A	G
22	chr22:37148446:G:A	0	37148446	A	G
22	chr22:37148562:G:A	0	37148562	A	G
22	chr22:37148770:G:A	0	37148770	A	G
22	chr22:37148877:C:T	0	37148877	T	C
22	chr22:37149465:T:A	0	37149465	A	T
22	chr22:37155270:G:T	0	37155270	T	G
22	chr22:37155567:A:G	0	37155567	G	A
22	chr22:37156197:A:G	0	37156197	G	A
22	chr22:37157579:A:G	0	37157579	G	A
22	chr22:37157685:A:C	0	37157685	C	A
22	chr22:37158659:A:G	0	37158659	G	A
22	chr22:37158799:C:G	0	37158799	G	C
22	chr22:37159006:T:C	0	37159006	C	T
22	chr22:37159545:G:T	0	37159545	T	G
22	chr22:37159726:G:A	0	37159726	A	G
22	chr22:37160971:A:G	0	37160971	G	A
22	chr22:37161876:A:G	0	37161876	G	A
22	chr22:37162239:C:T	0	37162239	T	C
22	chr22:37162316:G:A	0	37162316	A	G
22	chr22:37163761:G:T	0	37163761	T	G
22	chr22:37164064:G:A	0	37164064	A	G
22	chr22:37164552:C:T	0	37164552	T	C
22	chr22:37164711:C:T	0	37164711	T	C
22	chr22:37165112:A:T	0	37165112	T	A
22	chr22:37166071:A:G	0	37166071	G	A
22	chr22:37166106:C:T	0	37166106	T	C
22	chr22:37166427:G:A	0	37166427	A	G
22	chr22:37167365:G:A	0	37167365	A	G
22	chr22:37167474:G:A	0	37167474	A	G
22	chr22:37168437:G:A	0	37168437	A	G
22	chr22:37169452:C:T	0	37169452	T	C
22	chr22:37169917:A:G	0	37169917	G	A
22	chr22:37170171:G:A	0	37170171	A	G
22	chr22:37170216:A:G	0	37170216	G	A
22	chr22:37170990:T:G	0	37170990	G	T
22	chr22:37171250:T:C	0	37171250	C	T
22	chr22:37171450:G:A	0	37171450	A	G
22	chr22:37171787:G:A	0	37171787	A	G
22	chr22:37171803:A:T	0	37171803	T	A
22	chr22:37172630:C:T	0	37172630	T	C
22	chr22:37173621:A:C	0	37173621	C	A
22	chr22:37173970:T:C	0	37173970	C	T
22	chr22:37174744:C:T	0	37174744	T	C
22	chr22:37174974:G:A	0	37174974	A	G
22	chr22:37175457:A:G	0	37175457	G	A
22	chr22:37176196:A:G	0	37176196	G	A
22	chr22:37176317:C:T	0	37176317	T	C
22	chr22:37176959:ATGT:A	0	37176959	A	ATGT
22	chr22:37177389:G:A	0	37177389	A	G
22	chr22:37177596:G:A	0	37177596	A	G
22	chr22:37177754:G:T	0	37177754	T	G
22	chr22:37177807:C:T	0	37177807	T	C
22	chr22:37178224:C:T	0	37178224	T	C
22	chr22:37178594:G:A	0	37178594	A	G
22	chr22:37179358:C:T	0	37179358	T	C
22	chr22:37179429:G:A	0	37179429	A	G
22	chr22:37179891:A:G	0	37179891	G	A
22	chr22:37180019:C:A	0	37180019	A	C
22	chr22:37180446:A:G	0	37180446	G	A
22	chr22:37181105:A:T	0	37181105	T	A
22	chr22:37181697:A:T	0	37181697	T	A
22	chr22:37181832:A:G	0	37181832	G	A
22	chr22:37182174:T:C	0	37182174	C	T
22	chr22:37182348:C:T	0	37182348	T	C
22	chr22:37182767:G:A	0	37182767	A	G
22	chr22:37182812:C:T	0	37182812	T	C
22	chr22:37183763:C:T	0	37183763	T	C
22	chr22:37184294:G:A	0	37184294	A	G
22	chr22:37185343:C:T	0	37185343	T	C
22	chr22:37185445:C:A	0	37185445	A	C
22	chr22:37185637:C:T	0	37185637	T	C
22	chr22:37186126:C:T	0	37186126	T	C
22	chr22:37186165:G:A	0	37186165	A	G
22	chr22:37187056:T:A	0	37187056	A	T
22	chr22:37187274:CCTGT:C	0	37187274	C	CCTGT
22	chr22:37187538:TC:T	0	37187538	T	TC
22	chr22:37189056:T:C	0	37189056	C	T
22	chr22:37189696:T:C	0	37189696	C	T
22	chr22:37189882:T:C	0	37189882	C	T
22	chr22:37189960:G:A	0	37189960	A	G
22	chr22:37190632:A:C	0	37190632	C	A
22	chr22:37190852:T:C	0	37190852	C	T
22	chr22:37190921:T:A	0	37190921	A	T
22	chr22:37191071:A:C	0	37191071	C	A
22	chr22:37191665:T:A	0	37191665	A	T
22	chr22:37191973:T:C	0	37191973	C	T
22	chr22:37192036:CTTTAA:C	0	37192036	C	CTTTAA
22	chr22:37192453:TC:T	0	37192453	T	TC
22	chr22:37192526:G:T	0	37192526	T	G
22	chr22:37192780:A:G	0	37192780	G	A
22	chr22:37193028:C:A	0	37193028	A	C
22	chr22:37193478:A:G	0	37193478	G	A
22	chr22:37193829:A:G	0	37193829	G	A
22	chr22:37194163:A:C	0	37194163	C	A
22	chr22:37194262:C:G	0	37194262	G	C
22	chr22:37194509:C:A	0	37194509	A	C
22	chr22:37194678:T:C	0	37194678	C	T
22	chr22:37195221:T:C	0	37195221	C	T
22	chr22:37195250:T:G	0	37195250	G	T
22	chr22:37195278:G:A	0	37195278	A	G
22	chr22:37196066:T:C	0	37196066	C	T
22	chr22:37196464:T:G	0	37196464	G	T
22	chr22:37197040:G:A	0	37197040	A	G
22	chr22:37197051:A:G	0	37197051	G	A
22	chr22:37197116:C:T	0	37197116	T	C
22	chr22:37199116:C:T	0	37199116	T	C
22	chr22:37199446:G:A	0	37199446	A	G
22	chr22:37199876:C:T	0	37199876	T	C
22	chr22:37200194:G:A	0	37200194	A	G
22	chr22:37200293:A:G	0	37200293	G	A
22	chr22:37200356:C:T	0	37200356	T	C
22	chr22:37200815:C:T	0	37200815	T	C
22	chr22:37202360:G:C	0	37202360	C	G
22	chr22:37202587:G:A	0	37202587	A	G
22	chr22:37203532:A:G	0	37203532	G	A
22	chr22:37203666:G:A	0	37203666	A	G
22	chr22:37203762:C:A	0	37203762	A	C
22	chr22:37203971:G:C	0	37203971	C	G
22	chr22:37204523:C:A	0	37204523	A	C
22	chr22:37205266:A:G	0	37205266	G	A
22	chr22:37206091:G:A	0	37206091	A	G
22	chr22:37207012:C:T	0	37207012	T	C
22	chr22:37207351:C:T	0	37207351	T	C
22	chr22:37207705:C:T	0	37207705	T	C
22	chr22:37207706:G:A	0	37207706	A	G
22	chr22:37208528:C:A	0	37208528	A	C
22	chr22:37209484:A:G	0	37209484	G	A
22	chr22:37209757:C:T	0	37209757	T	C
22	chr22:37211338:C:T	0	37211338	T	C
22	chr22:37212671:C:T	0	37212671	T	C
22	chr22:37213008:T:C	0	37213008	C	T
22	chr22:37213254:A:G	0	37213254	G	A
22	chr22:37213302:T:C	0	37213302	C	T
22	chr22:37213437:C:A	0	37213437	A	C
22	chr22:37214379:A:G	0	37214379	G	A
22	chr22:37214799:C:G	0	37214799	G	C
22	chr22:37215180:C:T	0	37215180	T	C
22	chr22:37215352:G:C	0	37215352	C	G
22	chr22:37215356:A:G	0	37215356	G	A
22	chr22:37215429:G:A	0	37215429	A	G
22	chr22:37215431:A:G	0	37215431	G	A
22	chr22:37215472:A:G	0	37215472	G	A
22	chr22:37215511:G:A	0	37215511	A	G
22	chr22:37215644:T:G	0	37215644	G	T
22	chr22:37215767:T:C	0	37215767	C	T
22	chr22:37215822:G:T	0	37215822	T	G
22	chr22:37215911:C:G	0	37215911	G	C
22	chr22:37215947:C:T	0	37215947	T	C
22	chr22:37216002:C:A	0	37216002	A	C
22	chr22:37216012:A:AT	0	37216012	AT	A
22	chr22:37216870:G:A	0	37216870	A	G
22	chr22:37217119:T:C	0	37217119	C	T
22	chr22:37217269:C:T	0	37217269	T	C
22	chr22:37217324:TTA:T	0	37217324	T	TTA
22	chr22:37217720:C:CAG	0	37217720	CAG	C
22	chr22:37218168:A:G	0	37218168	G	A
22	chr22:37218385:G:A	0	37218385	A	G
22	chr22:37218462:G:A	0	37218462	A	G
22	chr22:37219316:G:A	0	37219316	A	G
22	chr22:37219385:A:G	0	37219385	G	A
22	chr22:37219642:C:T	0	37219642	T	C
22	chr22:37220597:G:A	0	37220597	A	G
22	chr22:37222038:A:G	0	37222038	G	A
22	chr22:37222096:T:C	0	37222096	C	T
22	chr22:37222597:T:C	0	37222597	C	T
22	chr22:37222794:G:A	0	37222794	A	G
22	chr22:37222893:C:T	0	37222893	T	C
22	chr22:37222898:C:T	0	37222898	T	C
22	chr22:37222960:A:G	0	37222960	G	A
22	chr22:37222981:C:T	0	37222981	T	C
22	chr22:37223245:C:T	0	37223245	T	C
22	chr22:37223250:A:G	0	37223250	G	A
22	chr22:37223293:G:T	0	37223293	T	G
22	chr22:37223415:T:C	0	37223415	C	T
22	chr22:37223437:G:A	0	37223437	A	G
22	chr22:37223503:A:G	0	37223503	G	A
22	chr22:37223536:C:T	0	37223536	T	C
22	chr22:37224010:T:G	0	37224010	G	T
22	chr22:37224432:G:A	0	37224432	A	G
22	chr22:37224493:A:C	0	37224493	C	A
22	chr22:37224749:T:G	0	37224749	G	T
22	chr22:37224828:G:A	0	37224828	A	G
22	chr22:37224877:G:A	0	37224877	A	G
22	chr22:37224895:G:A	0	37224895	A	G
22	chr22:37225069:C:G	0	37225069	G	C
22	chr22:37225089:GCCCTGAACTTGAACTTGGAAGGATGAAA:G	0	37225089	G	GCCCTGAACTTGAACTTGGAAGGATGAAA
22	chr22:37225229:A:C	0	37225229	C	A
22	chr22:37225318:C:G	0	37225318	G	C
22	chr22:37225405:C:G	0	37225405	G	C
22	chr22:37225989:T:C	0	37225989	C	T
22	chr22:37226270:C:A	0	37226270	A	C
22	chr22:37226550:A:T	0	37226550	T	A
22	chr22:37228009:T:C	0	37228009	C	T
22	chr22:37228355:AC:A	0	37228355	A	AC
22	chr22:37228959:A:G	0	37228959	G	A
22	chr22:37229037:A:G	0	37229037	G	A
22	chr22:37229237:G:A	0	37229237	A	G
22	chr22:37229260:AG:A	0	37229260	A	AG
22	chr22:37229379:A:G	0	37229379	G	A
22	chr22:37229604:T:C	0	37229604	C	T
22	chr22:37230062:A:G	0	37230062	G	A
22	chr22:37231194:T:C	0	37231194	C	T
22	chr22:37231805:G:A	0	37231805	A	G
22	chr22:37232013:A:AG	0	37232013	AG	A
22	chr22:37232105:A:G	0	37232105	G	A
22	chr22:37232953:T:G	0	37232953	G	T
22	chr22:37233103:T:A	0	37233103	A	T
22	chr22:37233281:TG:T	0	37233281	T	TG
22	chr22:37234278:A:C	0	37234278	C	A
22	chr22:37234443:T:C	0	37234443	C	T
22	chr22:37234557:C:T	0	37234557	T	C
22	chr22:37234822:C:T	0	37234822	T	C
22	chr22:37234968:C:T	0	37234968	T	C
22	chr22:37236898:T:G	0	37236898	G	T
22	chr22:37237310:A:G	0	37237310	G	A
22	chr22:37237735:G:A	0	37237735	A	G
22	chr22:37237811:C:T	0	37237811	T	C
22	chr22:37238812:G:A	0	37238812	A	G
22	chr22:37239015:A:G	0	37239015	G	A
22	chr22:37239388:A:G	0	37239388	G	A
22	chr22:37240543:TC:T	0	37240543	T	TC
22	chr22:37240909:G:C	0	37240909	C	G
22	chr22:37241801:C:A	0	37241801	A	C
22	chr22:37242249:G:A	0	37242249	A	G
22	chr22:37242256:A:T	0	37242256	T	A
22	chr22:37242920:T:C	0	37242920	C	T
22	chr22:37243008:G:GT	0	37243008	GT	G
22	chr22:37243047:T:C	0	37243047	C	T
22	chr22:37244631:T:C	0	37244631	C	T
22	chr22:37244838:G:T	0	37244838	T	G
22	chr22:37244915:G:A	0	37244915	A	G
22	chr22:37245228:G:A	0	37245228	A	G
22	chr22:37245370:T:C	0	37245370	C	T
22	chr22:37245400:T:C	0	37245400	C	T
22	chr22:37245584:A:G	0	37245584	G	A
22	chr22:37245956:G:A	0	37245956	A	G
22	chr22:37246161:G:A	0	37246161	A	G
22	chr22:37246174:G:A	0	37246174	A	G
22	chr22:37246274:C:T	0	37246274	T	C
22	chr22:37246308:T:A	0	37246308	A	T
22	chr22:37246376:G:A	0	37246376	A	G
22	chr22:37246829:G:A	0	37246829	A	G
22	chr22:37246885:G:C	0	37246885	C	G
22	chr22:37246904:T:C	0	37246904	C	T
22	chr22:37246989:G:A	0	37246989	A	G
22	chr22:37246991:T:G	0	37246991	G	T
22	chr22:37247003:T:C	0	37247003	C	T
22	chr22:37247020:A:G	0	37247020	G	A
22	chr22:37247153:G:A	0	37247153	A	G
22	chr22:37247193:G:A	0	37247193	A	G
22	chr22:37247424:A:G	0	37247424	G	A
22	chr22:37247524:G:A	0	37247524	A	G
22	chr22:37247806:G:A	0	37247806	A	G
22	chr22:37248075:T:C	0	37248075	C	T
22	chr22:37249190:A:G	0	37249190	G	A
22	chr22:37249743:T:C	0	37249743	C	T
22	chr22:37250091:G:C	0	37250091	C	G
22	chr22:37250252:A:C	0	37250252	C	A
22	chr22:37251532:A:G	0	37251532	G	A
22	chr22:37252642:T:C	0	37252642	C	T
22	chr22:37253230:A:G	0	37253230	G	A
22	chr22:37253454:T:C	0	37253454	C	T
22	chr22:37253606:T:C	0	37253606	C	T
22	chr22:37253666:T:C	0	37253666	C	T
22	chr22:37254280:A:G	0	37254280	G	A
22	chr22:37256217:C:A	0	37256217	A	C
22	chr22:37256722:T:C	0	37256722	C	T
22	chr22:37257517:T:C	0	37257517	C	T
22	chr22:37258453:G:A	0	37258453	A	G
22	chr22:37259085:C:T	0	37259085	T	C
22	chr22:37260334:C:T	0	37260334	T	C
22	chr22:37260602:C:G	0	37260602	G	C
22	chr22:37261499:C:T	0	37261499	T	C
22	chr22:37262417:C:T	0	37262417	T	C
22	chr22:37262659:A:G	0	37262659	G	A
22	chr22:37262764:T:A	0	37262764	A	T
22	chr22:37263015:A:G	0	37263015	G	A
22	chr22:37263183:G:A	0	37263183	A	G
22	chr22:37263247:C:T	0	37263247	T	C
22	chr22:37263266:A:C	0	37263266	C	A
22	chr22:37263371:G:A	0	37263371	A	G
22	chr22:37263380:T:C	0	37263380	C	T
22	chr22:37263519:G:C	0	37263519	C	G
22	chr22:37263696:T:C	0	37263696	C	T
22	chr22:37264137:C:T	0	37264137	T	C
22	chr22:37264214:A:G	0	37264214	G	A
22	chr22:37265247:C:A	0	37265247	A	C
22	chr22:37265578:G:A	0	37265578	A	G
22	chr22:37266395:T:C	0	37266395	C	T
22	chr22:37267349:T:C	0	37267349	C	T
22	chr22:37267947:C:T	0	37267947	T	C
22	chr22:37268169:G:A	0	37268169	A	G
22	chr22:37268352:A:G	0	37268352	G	A
22	chr22:37268582:A:G	0	37268582	G	A
22	chr22:37269284:T:C	0	37269284	C	T
22	chr22:37269338:C:T	0	37269338	T	C
22	chr22:37269384:AG:A	0	37269384	A	AG
22	chr22:37269739:T:G	0	37269739	G	T
22	chr22:37269806:A:G	0	37269806	G	A
22	chr22:37270476:A:T	0	37270476	T	A
22	chr22:37270745:C:T	0	37270745	T	C
22	chr22:37270831:G:A	0	37270831	A	G
22	chr22:37271595:T:G	0	37271595	G	T
22	chr22:37272042:G:A	0	37272042	A	G
22	chr22:37272690:T:C	0	37272690	C	T
22	chr22:37273280:C:T	0	37273280	T	C
22	chr22:37275636:C:T	0	37275636	T	C
22	chr22:37275855:G:A	0	37275855	A	G
22	chr22:37276407:G:A	0	37276407	A	G
22	chr22:37276728:A:G	0	37276728	G	A
22	chr22:37277066:C:T	0	37277066	T	C
22	chr22:37277399:C:T	0	37277399	T	C
22	chr22:37277740:G:A	0	37277740	A	G
22	chr22:37278506:G:A	0	37278506	A	G
22	chr22:37278649:G:A	0	37278649	A	G
22	chr22:37280626:C:G	0	37280626	G	C
22	chr22:37281363:T:C	0	37281363	C	T
22	chr22:37281449:C:T	0	37281449	T	C
22	chr22:37281908:C:A	0	37281908	A	C
22	chr22:37282337:A:G	0	37282337	G	A
22	chr22:37282510:A:G	0	37282510	G	A
22	chr22:37282773:C:T	0	37282773	T	C
22	chr22:37282796:C:T	0	37282796	T	C
22	chr22:37283186:T:TAG	0	37283186	TAG	T
22	chr22:37283349:T:A	0	37283349	A	T
22	chr22:37283665:G:T	0	37283665	T	G
22	chr22:37283666:A:T	0	37283666	T	A
22	chr22:37283813:T:C	0	37283813	C	T
22	chr22:37283907:C:T	0	37283907	T	C
22	chr22:37284086:G:A	0	37284086	A	G
22	chr22:37284957:G:A	0	37284957	A	G
22	chr22:37285945:G:A	0	37285945	A	G
22	chr22:37286330:A:G	0	37286330	G	A
22	chr22:37286658:G:A	0	37286658	A	G
22	chr22:37286784:A:G	0	37286784	G	A
22	chr22:37286923:C:T	0	37286923	T	C
22	chr22:37286969:A:G	0	37286969	G	A
22	chr22:37287177:A:G	0	37287177	G	A
22	chr22:37287239:G:C	0	37287239	C	G
22	chr22:37287335:T:C	0	37287335	C	T
22	chr22:37287352:C:A	0	37287352	A	C
22	chr22:37287642:C:T	0	37287642	T	C
22	chr22:37287898:T:C	0	37287898	C	T
22	chr22:37288148:C:T	0	37288148	T	C
22	chr22:37289359:T:C	0	37289359	C	T
22	chr22:37289698:G:A	0	37289698	A	G
22	chr22:37289855:G:A	0	37289855	A	G
22	chr22:37290072:C:G	0	37290072	G	C
22	chr22:37290669:T:C	0	37290669	C	T
22	chr22:37290946:G:T	0	37290946	T	G
22	chr22:37292063:C:T	0	37292063	T	C
22	chr22:37293393:AC:A	0	37293393	A	AC
22	chr22:37295274:T:G	0	37295274	G	T
22	chr22:37295577:A:G	0	37295577	G	A
22	chr22:37295866:A:G	0	37295866	G	A
22	chr22:37296933:C:G	0	37296933	G	C
22	chr22:37296970:G:A	0	37296970	A	G
22	chr22:37298236:A:G	0	37298236	G	A
22	chr22:37298931:A:G	0	37298931	G	A
22	chr22:37299215:T:C	0	37299215	C	T
22	chr22:37300514:A:G	0	37300514	G	A
22	chr22:37302626:A:G	0	37302626	G	A
22	chr22:37303127:G:A	0	37303127	A	G
22	chr22:37303336:T:C	0	37303336	C	T
22	chr22:37303765:A:G	0	37303765	G	A
22	chr22:37304136:T:C	0	37304136	C	T
22	chr22:37305332:G:A	0	37305332	A	G
22	chr22:37306706:G:A	0	37306706	A	G
22	chr22:37307488:C:T	0	37307488	T	C
22	chr22:37308048:GACCCC:G	0	37308048	G	GACCCC
22	chr22:37308461:TAA:T	0	37308461	T	TAA
22	chr22:37308586:A:G	0	37308586	G	A
22	chr22:37308871:TGC:T	0	37308871	T	TGC
22	chr22:37311099:C:T	0	37311099	T	C
22	chr22:37311859:CAG:C	0	37311859	C	CAG
22	chr22:37311921:C:T	0	37311921	T	C
22	chr22:37311941:G:A	0	37311941	A	G
22	chr22:37311963:T:C	0	37311963	C	T
22	chr22:37312606:C:T	0	37312606	T	C
22	chr22:37314090:C:T	0	37314090	T	C
22	chr22:37314136:G:A	0	37314136	A	G
22	chr22:37314254:G:A	0	37314254	A	G
22	chr22:37314473:T:C	0	37314473	C	T
22	chr22:37314694:G:A	0	37314694	A	G
22	chr22:37314798:C:T	0	37314798	T	C
22	chr22:37315037:C:G	0	37315037	G	C
22	chr22:37315753:C:G	0	37315753	G	C
22	chr22:37315941:G:A	0	37315941	A	G
22	chr22:37315981:A:G	0	37315981	G	A
22	chr22:37316371:C:T	0	37316371	T	C
22	chr22:37317205:A:G	0	37317205	G	A
22	chr22:37317588:T:C	0	37317588	C	T
22	chr22:37317641:C:T	0	37317641	T	C
22	chr22:37317772:G:A	0	37317772	A	G
22	chr22:37318135:C:T	0	37318135	T	C
22	chr22:37319064:G:A	0	37319064	A	G
22	chr22:37319503:G:A	0	37319503	A	G
22	chr22:37320089:A:G	0	37320089	G	A
22	chr22:37320379:G:C	0	37320379	C	G
22	chr22:37320596:C:T	0	37320596	T	C
22	chr22:37321272:A:G	0	37321272	G	A
22	chr22:37321379:A:G	0	37321379	G	A
22	chr22:37321778:A:T	0	37321778	T	A
22	chr22:37321905:T:C	0	37321905	C	T
22	chr22:37322866:A:G	0	37322866	G	A
22	chr22:37323428:A:G	0	37323428	G	A
22	chr22:37324251:C:T	0	37324251	T	C
22	chr22:37325523:AG:A	0	37325523	A	AG
22	chr22:37326438:T:C	0	37326438	C	T
22	chr22:37326613:C:T	0	37326613	T	C
22	chr22:37326849:A:G	0	37326849	G	A
22	chr22:37327083:T:C	0	37327083	C	T
22	chr22:37328850:G:A	0	37328850	A	G
22	chr22:37329391:G:C	0	37329391	C	G
22	chr22:37329983:G:C	0	37329983	C	G
22	chr22:37330068:T:C	0	37330068	C	T
22	chr22:37330134:CTCCTCCCTAAT:C	0	37330134	C	CTCCTCCCTAAT
22	chr22:37330619:T:C	0	37330619	C	T
22	chr22:37330933:T:C	0	37330933	C	T
22	chr22:37331275:C:T	0	37331275	T	C
22	chr22:37331288:G:C	0	37331288	C	G
22	chr22:37331411:C:G	0	37331411	G	C
22	chr22:37332213:T:C	0	37332213	C	T
22	chr22:37332450:T:C	0	37332450	C	T
22	chr22:37333956:G:A	0	37333956	A	G
22	chr22:37334392:C:T	0	37334392	T	C
22	chr22:37334516:G:A	0	37334516	A	G
22	chr22:37334714:G:A	0	37334714	A	G
22	chr22:37336080:C:T	0	37336080	T	C
22	chr22:37336586:GC:G	0	37336586	G	GC
22	chr22:37337364:C:A	0	37337364	A	C
22	chr22:37337808:C:T	0	37337808	T	C
22	chr22:37338059:G:T	0	37338059	T	G
22	chr22:37338411:T:G	0	37338411	G	T
22	chr22:37338493:C:T	0	37338493	T	C
22	chr22:37338883:C:T	0	37338883	T	C
22	chr22:37339928:G:A	0	37339928	A	G
22	chr22:37340809:G:A	0	37340809	A	G
22	chr22:37341103:T:G	0	37341103	G	T
22	chr22:37341382:C:T	0	37341382	T	C
22	chr22:37341457:A:AGAG	0	37341457	AGAG	A
22	chr22:37341562:G:A	0	37341562	A	G
22	chr22:37342353:C:T	0	37342353	T	C
22	chr22:37342580:G:A	0	37342580	A	G
22	chr22:37342616:AT:A	0	37342616	A	AT
22	chr22:37342619:C:T	0	37342619	T	C
22	chr22:37342910:A:G	0	37342910	G	A
22	chr22:37342988:C:T	0	37342988	T	C
22	chr22:37343283:G:A	0	37343283	A	G
22	chr22:37343604:G:A	0	37343604	A	G
22	chr22:37344281:A:G	0	37344281	G	A
22	chr22:37344330:G:C	0	37344330	C	G
22	chr22:37344812:C:T	0	37344812	T	C
22	chr22:37344949:C:T	0	37344949	T	C
22	chr22:37345011:G:C	0	37345011	C	G
22	chr22:37345184:G:A	0	37345184	A	G
22	chr22:37345417:A:G	0	37345417	G	A
22	chr22:37345574:G:A	0	37345574	A	G
22	chr22:37346896:G:A	0	37346896	A	G
22	chr22:37346898:G:A	0	37346898	A	G
22	chr22:37346991:T:A	0	37346991	A	T
22	chr22:37347269:A:G	0	37347269	G	A
22	chr22:37348185:G:A	0	37348185	A	G
22	chr22:37348191:T:A	0	37348191	A	T
22	chr22:37354130:C:T	0	37354130	T	C
22	chr22:37354307:T:C	0	37354307	C	T
22	chr22:37355606:T:TC	0	37355606	TC	T
22	chr22:37355627:G:A	0	37355627	A	G
22	chr22:37355658:A:G	0	37355658	G	A
22	chr22:37355905:A:C	0	37355905	C	A
22	chr22:37356120:G:A	0	37356120	A	G
22	chr22:37356467:TA:T	0	37356467	T	TA
22	chr22:37356612:T:C	0	37356612	C	T
22	chr22:37356657:C:T	0	37356657	T	C
22	chr22:37357273:C:T	0	37357273	T	C
22	chr22:37357283:C:T	0	37357283	T	C
22	chr22:37357340:G:C	0	37357340	C	G
22	chr22:37357959:C:A	0	37357959	A	C
22	chr22:37358135:G:A	0	37358135	A	G
22	chr22:37358942:G:A	0	37358942	A	G
22	chr22:37358981:C:T	0	37358981	T	C
22	chr22:37359183:T:C	0	37359183	C	T
22	chr22:37359283:C:T	0	37359283	T	C
22	chr22:37359377:CT:C	0	37359377	C	CT
22	chr22:37359403:A:G	0	37359403	G	A
22	chr22:37359564:C:T	0	37359564	T	C
22	chr22:37359651:G:A	0	37359651	A	G
22	chr22:37359672:C:T	0	37359672	T	C
22	chr22:37359936:C:A	0	37359936	A	C
22	chr22:37361059:A:G	0	37361059	G	A
22	chr22:37361316:A:G	0	37361316	G	A
22	chr22:37361529:A:G	0	37361529	G	A
22	chr22:37361758:A:G	0	37361758	G	A
22	chr22:37361848:A:G	0	37361848	G	A
22	chr22:37362078:C:T	0	37362078	T	C
22	chr22:37362270:C:T	0	37362270	T	C
22	chr22:37362374:C:T	0	37362374	T	C
22	chr22:37362982:C:A	0	37362982	A	C
22	chr22:37363657:C:T	0	37363657	T	C
22	chr22:37363692:C:A	0	37363692	A	C
22	chr22:37363706:C:T	0	37363706	T	C
22	chr22:37363897:A:G	0	37363897	G	A
22	chr22:37364122:A:G	0	37364122	G	A
22	chr22:37365210:TC:T	0	37365210	T	TC
22	chr22:37365348:T:C	0	37365348	C	T
22	chr22:37365413:A:C	0	37365413	C	A
22	chr22:37365703:A:C	0	37365703	C	A
22	chr22:37365773:T:C	0	37365773	C	T
22	chr22:37366819:C:T	0	37366819	T	C
22	chr22:37366979:G:A	0	37366979	A	G
22	chr22:37367802:G:A	0	37367802	A	G
22	chr22:37367822:G:A	0	37367822	A	G
22	chr22:37368213:T:C	0	37368213	C	T
22	chr22:37368383:G:A	0	37368383	A	G
22	chr22:37368527:C:G	0	37368527	G	C
22	chr22:37368854:C:T	0	37368854	T	C
22	chr22:37370156:T:C	0	37370156	C	T
22	chr22:37370653:A:G	0	37370653	G	A
22	chr22:37370769:C:T	0	37370769	T	C
22	chr22:37374317:A:G	0	37374317	G	A
22	chr22:37375118:G:A	0	37375118	A	G
22	chr22:37375945:A:G	0	37375945	G	A
22	chr22:37376829:G:T	0	37376829	T	G
22	chr22:37378318:G:A	0	37378318	A	G
22	chr22:37378861:T:C	0	37378861	C	T
22	chr22:37379023:C:T	0	37379023	T	C
22	chr22:37379188:T:G	0	37379188	G	T
22	chr22:37379218:A:G	0	37379218	G	A
22	chr22:37379850:C:T	0	37379850	T	C
22	chr22:37380991:A:G	0	37380991	G	A
22	chr22:37381320:CT:C	0	37381320	C	CT
22	chr22:37382055:T:C	0	37382055	C	T
22	chr22:37382433:C:T	0	37382433	T	C
22	chr22:37382616:C:G	0	37382616	G	C
22	chr22:37383179:G:A	0	37383179	A	G
22	chr22:37383341:G:A	0	37383341	A	G
22	chr22:37385329:A:G	0	37385329	G	A
22	chr22:37385551:G:A	0	37385551	A	G
22	chr22:37386216:A:G	0	37386216	G	A
22	chr22:37386898:G:T	0	37386898	T	G
22	chr22:37387311:G:A	0	37387311	A	G
22	chr22:37388121:C:T	0	37388121	T	C
22	chr22:37388189:G:T	0	37388189	T	G
22	chr22:37390670:G:C	0	37390670	C	G
22	chr22:37391181:G:A	0	37391181	A	G
22	chr22:37391285:A:G	0	37391285	G	A
22	chr22:37392166:T:A	0	37392166	A	T
22	chr22:37392600:A:G	0	37392600	G	A
22	chr22:37393502:G:A	0	37393502	A	G
22	chr22:37394060:C:T	0	37394060	T	C
22	chr22:37395856:G:A	0	37395856	A	G
22	chr22:37396473:C:T	0	37396473	T	C
22	chr22:37396537:C:T	0	37396537	T	C
22	chr22:37396550:A:G	0	37396550	G	A
22	chr22:37396599:G:A	0	37396599	A	G
22	chr22:37397040:C:G	0	37397040	G	C
22	chr22:37397126:C:T	0	37397126	T	C
22	chr22:37397240:C:T	0	37397240	T	C
22	chr22:37397290:G:A	0	37397290	A	G
22	chr22:37397475:C:T	0	37397475	T	C
22	chr22:37397510:A:T	0	37397510	T	A
22	chr22:37397787:GGA:G	0	37397787	G	GGA
22	chr22:37397882:T:C	0	37397882	C	T
22	chr22:37397907:C:CCT	0	37397907	CCT	C
22	chr22:37398056:C:T	0	37398056	T	C
22	chr22:37398229:T:C	0	37398229	C	T
22	chr22:37398253:A:C	0	37398253	C	A
22	chr22:37398563:G:A	0	37398563	A	G
22	chr22:37398582:C:T	0	37398582	T	C
22	chr22:37398668:T:G	0	37398668	G	T
22	chr22:37398764:CAT:C	0	37398764	C	CAT
22	chr22:37398811:G:A	0	37398811	A	G
22	chr22:37398814:C:T	0	37398814	T	C
22	chr22:37399189:G:A	0	37399189	A	G
22	chr22:37399243:A:G	0	37399243	G	A
22	chr22:37399716:A:G	0	37399716	G	A
22	chr22:37399727:C:T	0	37399727	T	C
22	chr22:37400774:G:A	0	37400774	A	G
22	chr22:37400992:G:A	0	37400992	A	G
22	chr22:37401098:A:G	0	37401098	G	A
22	chr22:37401345:A:G	0	37401345	G	A
22	chr22:37401422:TC:T	0	37401422	T	TC
22	chr22:37401760:T:C	0	37401760	C	T
22	chr22:37402604:G:T	0	37402604	T	G
22	chr22:37402915:G:A	0	37402915	A	G
22	chr22:37403329:A:G	0	37403329	G	A
22	chr22:37403817:G:A	0	37403817	A	G
22	chr22:37403960:A:G	0	37403960	G	A
22	chr22:37404129:G:A	0	37404129	A	G
22	chr22:37404135:C:T	0	37404135	T	C
22	chr22:37404783:T:C	0	37404783	C	T
22	chr22:37404784:G:A	0	37404784	A	G
22	chr22:37405129:C:G	0	37405129	G	C
22	chr22:37405721:G:C	0	37405721	C	G
22	chr22:37406043:G:A	0	37406043	A	G
22	chr22:37406307:G:A	0	37406307	A	G
22	chr22:37407184:T:TC	0	37407184	TC	T
22	chr22:37408136:G:A	0	37408136	A	G
22	chr22:37409677:A:G	0	37409677	G	A
22	chr22:37409725:T:G	0	37409725	G	T
22	chr22:37409835:G:A	0	37409835	A	G
22	chr22:37410237:C:T	0	37410237	T	C
22	chr22:37410831:A:G	0	37410831	G	A
22	chr22:37410880:A:G	0	37410880	G	A
22	chr22:37411062:G:A	0	37411062	A	G
22	chr22:37411070:A:G	0	37411070	G	A
22	chr22:37411264:A:C	0	37411264	C	A
22	chr22:37411405:TG:T	0	37411405	T	TG
22	chr22:37411417:G:C	0	37411417	C	G
22	chr22:37412173:G:C	0	37412173	C	G
22	chr22:37412309:G:A	0	37412309	A	G
22	chr22:37412845:A:G	0	37412845	G	A
22	chr22:37412872:T:C	0	37412872	C	T
22	chr22:37412952:T:C	0	37412952	C	T
22	chr22:37413199:G:A	0	37413199	A	G
22	chr22:37413439:G:A	0	37413439	A	G
22	chr22:37413563:C:A	0	37413563	A	C
22	chr22:37413616:G:A	0	37413616	A	G
22	chr22:37413732:G:A	0	37413732	A	G
22	chr22:37414136:T:C	0	37414136	C	T
22	chr22:37414417:C:G	0	37414417	G	C
22	chr22:37414452:A:T	0	37414452	T	A
22	chr22:37414653:G:A	0	37414653	A	G
22	chr22:37414668:C:A	0	37414668	A	C
22	chr22:37414738:A:G	0	37414738	G	A
22	chr22:37415200:T:G	0	37415200	G	T
22	chr22:37415737:T:C	0	37415737	C	T
22	chr22:37415790:A:G	0	37415790	G	A
22	chr22:37415833:G:A	0	37415833	A	G
22	chr22:37416131:G:A	0	37416131	A	G
22	chr22:37416872:A:G	0	37416872	G	A
22	chr22:37419000:A:G	0	37419000	G	A
22	chr22:37420056:C:A	0	37420056	A	C
22	chr22:37420708:AG:A	0	37420708	A	AG
22	chr22:37420794:A:G	0	37420794	G	A
22	chr22:37420824:T:A	0	37420824	A	T
22	chr22:37420899:G:A	0	37420899	A	G
22	chr22:37421973:G:T	0	37421973	T	G
22	chr22:37422435:A:G	0	37422435	G	A
22	chr22:37424039:G:A	0	37424039	A	G
22	chr22:37424377:T:C	0	37424377	C	T
22	chr22:37424776:C:T	0	37424776	T	C
22	chr22:37425587:GC:G	0	37425587	G	GC
22	chr22:37426178:C:T	0	37426178	T	C
22	chr22:37426338:A:G	0	37426338	G	A
22	chr22:37428231:G:A	0	37428231	A	G
22	chr22:37428278:C:G	0	37428278	G	C
22	chr22:37429148:G:A	0	37429148	A	G
22	chr22:37430575:C:T	0	37430575	T	C
22	chr22:37430915:A:C	0	37430915	C	A
22	chr22:37431160:C:T	0	37431160	T	C
22	chr22:37433326:G:A	0	37433326	A	G
22	chr22:37433899:G:GGCTGCCATTTGGATCTGAGCACCCTTGCAGGGAGCTCTGGAATTC	0	37433899	GGCTGCCATTTGGATCTGAGCACCCTTGCAGGGAGCTCTGGAATTC	G
22	chr22:37434045:C:A	0	37434045	A	C
22	chr22:37434707:G:A	0	37434707	A	G
22	chr22:37435058:T:C	0	37435058	C	T
22	chr22:37435622:G:C	0	37435622	C	G
22	chr22:37435658:G:T	0	37435658	T	G
22	chr22:37436056:C:G	0	37436056	G	C
22	chr22:37437713:T:C	0	37437713	C	T
22	chr22:37439541:G:A	0	37439541	A	G
22	chr22:37440029:T:C	0	37440029	C	T
22	chr22:37440257:A:G	0	37440257	G	A
22	chr22:37443485:C:T	0	37443485	T	C
22	chr22:37444012:C:T	0	37444012	T	C
22	chr22:37445439:T:A	0	37445439	A	T
22	chr22:37446253:A:C	0	37446253	C	A
22	chr22:37447202:C:T	0	37447202	T	C
22	chr22:37447704:C:A	0	37447704	A	C
22	chr22:37448593:GA:G	0	37448593	G	GA
22	chr22:37448813:C:T	0	37448813	T	C
22	chr22:37449035:G:A	0	37449035	A	G
22	chr22:37449079:C:T	0	37449079	T	C
22	chr22:37449576:C:T	0	37449576	T	C
22	chr22:37449695:T:C	0	37449695	C	T
22	chr22:37450411:A:G	0	37450411	G	A
22	chr22:37451429:G:A	0	37451429	A	G
22	chr22:37452981:A:C	0	37452981	C	A
22	chr22:37456448:C:T	0	37456448	T	C
22	chr22:37456665:C:T	0	37456665	T	C
22	chr22:37457661:A:T	0	37457661	T	A
22	chr22:37460237:C:T	0	37460237	T	C
22	chr22:37461241:A:G	0	37461241	G	A
22	chr22:37461581:C:T	0	37461581	T	C
22	chr22:37462059:C:T	0	37462059	T	C
22	chr22:37467421:T:C	0	37467421	C	T
22	chr22:37469019:G:A	0	37469019	A	G
22	chr22:37473093:G:A	0	37473093	A	G
22	chr22:37473442:A:G	0	37473442	G	A
22	chr22:37474733:G:A	0	37474733	A	G
22	chr22:37479919:G:A	0	37479919	A	G
22	chr22:37479952:G:A	0	37479952	A	G
22	chr22:37483520:G:A	0	37483520	A	G
22	chr22:37484630:G:C	0	37484630	C	G
22	chr22:37485080:G:A	0	37485080	A	G
22	chr22:37485173:G:A	0	37485173	A	G
22	chr22:37485404:C:T	0	37485404	T	C
22	chr22:37485804:G:A	0	37485804	A	G
22	chr22:37486693:C:T	0	37486693	T	C
22	chr22:37486950:G:A	0	37486950	A	G
22	chr22:37487820:T:C	0	37487820	C	T
22	chr22:37492232:C:T	0	37492232	T	C
22	chr22:37492987:T:C	0	37492987	C	T
22	chr22:37493007:C:T	0	37493007	T	C
22	chr22:37493339:T:G	0	37493339	G	T
22	chr22:37495703:C:A	0	37495703	A	C
22	chr22:37496083:A:T	0	37496083	T	A
22	chr22:37496363:A:G	0	37496363	G	A
22	chr22:37497351:T:G	0	37497351	G	T
22	chr22:37497635:A:G	0	37497635	G	A
22	chr22:37498413:A:G	0	37498413	G	A
22	chr22:37498585:C:T	0	37498585	T	C
22	chr22:37499908:T:G	0	37499908	G	T
22	chr22:37499947:A:G	0	37499947	G	A
22	chr22:37500742:T:C	0	37500742	C	T
22	chr22:37500802:A:G	0	37500802	G	A
22	chr22:37501201:C:T	0	37501201	T	C
22	chr22:37501711:T:C	0	37501711	C	T
22	chr22:37502404:A:G	0	37502404	G	A
22	chr22:37502822:C:T	0	37502822	T	C
22	chr22:37502889:A:G	0	37502889	G	A
22	chr22:37503094:A:G	0	37503094	G	A
22	chr22:37503918:T:C	0	37503918	C	T
22	chr22:37503989:G:A	0	37503989	A	G
22	chr22:37503999:T:C	0	37503999	C	T
22	chr22:37504269:A:G	0	37504269	G	A
22	chr22:37504458:C:G	0	37504458	G	C
22	chr22:37504600:G:A	0	37504600	A	G
22	chr22:37504755:G:A	0	37504755	A	G
22	chr22:37506228:A:C	0	37506228	C	A
22	chr22:37506493:C:T	0	37506493	T	C
22	chr22:37506919:G:A	0	37506919	A	G
22	chr22:37508244:T:C	0	37508244	C	T
22	chr22:37508950:C:G	0	37508950	G	C
22	chr22:37509166:A:G	0	37509166	G	A
22	chr22:37509278:C:A	0	37509278	A	C
22	chr22:37510255:C:T	0	37510255	T	C
22	chr22:37510486:G:A	0	37510486	A	G
22	chr22:37510880:G:A	0	37510880	A	G
22	chr22:37511062:G:A	0	37511062	A	G
22	chr22:37511303:A:C	0	37511303	C	A
22	chr22:37512183:T:G	0	37512183	G	T
22	chr22:37512218:A:G	0	37512218	G	A
22	chr22:37512603:G:C	0	37512603	C	G
22	chr22:37512969:T:C	0	37512969	C	T
22	chr22:37513008:A:G	0	37513008	G	A
22	chr22:37513199:C:T	0	37513199	T	C
22	chr22:37513532:G:A	0	37513532	A	G
22	chr22:37514348:G:A	0	37514348	A	G
22	chr22:37514388:A:G	0	37514388	G	A
22	chr22:37514584:G:A	0	37514584	A	G
22	chr22:37514708:G:A	0	37514708	A	G
22	chr22:37514796:C:T	0	37514796	T	C
22	chr22:37514797:T:G	0	37514797	G	T
22	chr22:37515183:T:G	0	37515183	G	T
22	chr22:37515371:G:A	0	37515371	A	G
22	chr22:37515763:T:C	0	37515763	C	T
22	chr22:37515873:A:G	0	37515873	G	A
22	chr22:37516590:G:A	0	37516590	A	G
22	chr22:37516714:C:A	0	37516714	A	C
22	chr22:37517929:A:C	0	37517929	C	A
22	chr22:37518261:G:A	0	37518261	A	G
22	chr22:37518519:G:A	0	37518519	A	G
22	chr22:37518627:C:T	0	37518627	T	C
22	chr22:37519093:A:G	0	37519093	G	A
22	chr22:37519138:C:T	0	37519138	T	C
22	chr22:37519535:T:C	0	37519535	C	T
22	chr22:37519908:T:C	0	37519908	C	T
22	chr22:37519936:AG:A	0	37519936	A	AG
22	chr22:37520179:G:A	0	37520179	A	G
22	chr22:37522109:G:A	0	37522109	A	G
22	chr22:37522429:C:T	0	37522429	T	C
22	chr22:37522465:T:C	0	37522465	C	T
22	chr22:37522483:G:A	0	37522483	A	G
22	chr22:37523239:C:A	0	37523239	A	C
22	chr22:37523367:T:G	0	37523367	G	T
22	chr22:37523882:G:C	0	37523882	C	G
22	chr22:37524081:G:A	0	37524081	A	G
22	chr22:37524090:T:C	0	37524090	C	T
22	chr22:37524379:C:T	0	37524379	T	C
22	chr22:37524451:T:C	0	37524451	C	T
22	chr22:37525418:G:A	0	37525418	A	G
22	chr22:37525668:C:T	0	37525668	T	C
22	chr22:37526254:C:T	0	37526254	T	C
22	chr22:37526407:T:C	0	37526407	C	T
22	chr22:37526477:T:C	0	37526477	C	T
22	chr22:37526713:G:A	0	37526713	A	G
22	chr22:37527418:T:C	0	37527418	C	T
22	chr22:37527430:T:C	0	37527430	C	T
22	chr22:37528535:C:T	0	37528535	T	C
22	chr22:37529288:C:T	0	37529288	T	C
22	chr22:37529487:C:T	0	37529487	T	C
22	chr22:37529609:A:G	0	37529609	G	A
22	chr22:37529695:T:C	0	37529695	C	T
22	chr22:37530040:A:G	0	37530040	G	A
22	chr22:37530122:C:T	0	37530122	T	C
22	chr22:37530563:G:A	0	37530563	A	G
22	chr22:37530752:C:T	0	37530752	T	C
22	chr22:37531000:A:T	0	37531000	T	A
22	chr22:37531638:A:C	0	37531638	C	A
22	chr22:37531661:A:G	0	37531661	G	A
22	chr22:37532086:G:A	0	37532086	A	G
22	chr22:37532179:A:C	0	37532179	C	A
22	chr22:37532245:A:C	0	37532245	C	A
22	chr22:37532501:A:AAAACTGCAAAGCCATG	0	37532501	AAAACTGCAAAGCCATG	A
22	chr22:37532966:A:G	0	37532966	G	A
22	chr22:37533096:C:T	0	37533096	T	C
22	chr22:37533921:A:C	0	37533921	C	A
22	chr22:37535590:C:T	0	37535590	T	C
22	chr22:37535839:T:C	0	37535839	C	T
22	chr22:37535897:G:A	0	37535897	A	G
22	chr22:37535930:G:A	0	37535930	A	G
22	chr22:37536011:G:A	0	37536011	A	G
22	chr22:37536053:C:T	0	37536053	T	C
22	chr22:37536144:C:A	0	37536144	A	C
22	chr22:37536171:G:A	0	37536171	A	G
22	chr22:37536685:C:T	0	37536685	T	C
22	chr22:37537555:T:A	0	37537555	A	T
22	chr22:37537661:C:T	0	37537661	T	C
22	chr22:37537795:C:T	0	37537795	T	C
22	chr22:37538006:G:A	0	37538006	A	G
22	chr22:37538075:G:A	0	37538075	A	G
22	chr22:37538718:G:A	0	37538718	A	G
22	chr22:37539405:G:A	0	37539405	A	G
22	chr22:37539938:G:A	0	37539938	A	G
22	chr22:37541822:C:G	0	37541822	G	C
22	chr22:37542798:T:C	0	37542798	C	T
22	chr22:37543752:T:A	0	37543752	A	T
22	chr22:37546405:C:T	0	37546405	T	C
22	chr22:37547292:G:A	0	37547292	A	G
22	chr22:37548402:A:C	0	37548402	C	A
22	chr22:37548791:A:G	0	37548791	G	A
22	chr22:37549135:C:T	0	37549135	T	C
22	chr22:37549945:C:T	0	37549945	T	C
22	chr22:37550024:A:G	0	37550024	G	A
22	chr22:37550061:T:C	0	37550061	C	T
22	chr22:37550933:A:G	0	37550933	G	A
22	chr22:37551362:A:T	0	37551362	T	A
22	chr22:37552868:A:G	0	37552868	G	A
22	chr22:37553313:G:A	0	37553313	A	G
22	chr22:37554523:G:A	0	37554523	A	G
22	chr22:37554543:G:A	0	37554543	A	G
22	chr22:37554649:A:G	0	37554649	G	A
22	chr22:37555444:A:G	0	37555444	G	A
22	chr22:37556772:C:T	0	37556772	T	C
22	chr22:37557060:A:G	0	37557060	G	A
22	chr22:37557417:G:A	0	37557417	A	G
22	chr22:37560833:A:C	0	37560833	C	A
22	chr22:37562261:A:G	0	37562261	G	A
22	chr22:37562305:A:G	0	37562305	G	A
22	chr22:37563207:T:C	0	37563207	C	T
22	chr22:37563505:G:A	0	37563505	A	G
22	chr22:37564044:A:G	0	37564044	G	A
22	chr22:37564358:G:A	0	37564358	A	G
22	chr22:37564718:G:T	0	37564718	T	G
22	chr22:37564741:CT:C	0	37564741	C	CT
22	chr22:37564818:G:A	0	37564818	A	G
22	chr22:37565019:C:T	0	37565019	T	C
22	chr22:37565084:G:A	0	37565084	A	G
22	chr22:37565211:A:G	0	37565211	G	A
22	chr22:37565840:G:A	0	37565840	A	G
```
