## Supplementary material for "Characterization of shared and ancestry-specific signals driving complex traits using multi-ancestry fine-mapping": mesusiecsinfo

```
*************************************************************

  Multiple Ancestry Sum of Single Effect Model (MESuSiE)          

   Visit http://www.xzlab.org/software.html For Update            

            (C) 2022 Boran Gao, Xiang Zhou                        

              GNU General Public License                          

*************************************************************
# Start data processing for sufficient statistics 
# Create MESuSiE object 
# Start data analysis 

# Data analysis is done, and now generates result 

Potential causal SNPs with PIP > 0.5:  rs5757429 

Credible sets for effects: 
$cs
$cs$L1
[1] 2238 2239 2241 2245 2246 2248 2250 2253

$cs$L2
 [1] 765 766 767 769 770 771 774 776 778 784 786


$cs_category
   L1    L2 
"eur" "eur" 

$purity
   min.abs.corr mean.abs.corr median.abs.corr
L1     0.850404     0.9435521       0.9893295
L2     0.803503     0.9504756       0.9693860

$cs_index
[1] 1 2

$coverage
[1] 0.9507150 0.9697368

$requested_coverage
[1] 0.95


 Use MESuSiE_Plot() for visualization
# Total time used for the analysis: 0.09 mins
```
