## Supplementary material for "Characterization of shared and ancestry-specific signals driving complex traits using multi-ancestry fine-mapping": mesusieoutput

```
                 eur          afr      eur_afr
   [1,] 3.198798e-05 6.970384e-05 1.144637e-05
   [2,] 9.621000e-06 6.643091e-05 3.202774e-06
   [3,] 4.128148e-05 6.672708e-05 1.396882e-05
   [4,] 1.619564e-05 6.700062e-05 5.473642e-06
   [5,] 9.625988e-06 6.649875e-05 3.202623e-06
   [6,] 3.246902e-05 6.976356e-05 1.167148e-05
   [7,] 3.180534e-05 6.965124e-05 1.135654e-05
   [8,] 1.013051e-05 6.826079e-05 3.422911e-06
   [9,] 3.069506e-05 6.960222e-05 1.086378e-05
  [10,] 3.171381e-05 6.962669e-05 1.131178e-05
  [11,] 3.084614e-05 6.970814e-05 1.093961e-05
  [12,] 3.069506e-05 6.962644e-05 1.086718e-05
  [13,] 3.166857e-05 6.965123e-05 1.129528e-05
  [14,] 3.065590e-05 6.961348e-05 1.084762e-05
  [15,] 3.162370e-05 6.966308e-05 1.127653e-05
  [16,] 9.933709e-06 6.828796e-05 3.349940e-06
  [17,] 3.022927e-05 6.959797e-05 1.063946e-05
  [18,] 3.544688e-05 6.666789e-05 1.193761e-05
  [19,] 1.002535e-05 6.827712e-05 3.384133e-06
  [20,] 2.811100e-05 6.666790e-05 9.453492e-06
  [21,] 9.610097e-06 6.641562e-05 3.198716e-06
  [22,] 1.487382e-05 6.784693e-05 4.813416e-06
  [23,] 9.592436e-06 6.641562e-05 3.193075e-06
  [24,] 3.210390e-05 6.942026e-05 1.145101e-05
  [25,] 9.605837e-06 6.640036e-05 3.197542e-06
  [26,] 9.794263e-06 6.828945e-05 3.297209e-06
  [27,] 9.664754e-06 6.639184e-05 3.216738e-06
  [28,] 2.612189e-05 6.663172e-05 8.759686e-06
  [29,] 3.236497e-05 6.957476e-05 1.158523e-05
  [30,] 9.664754e-06 6.638792e-05 3.216866e-06
  [31,] 3.221970e-05 6.957301e-05 1.151988e-05
  [32,] 3.175320e-05 6.959407e-05 1.131255e-05
  [33,] 3.166526e-05 6.952319e-05 1.126302e-05
  [34,] 9.810188e-06 6.636995e-05 3.263934e-06
  [35,] 1.003672e-05 6.839694e-05 3.393019e-06
  [36,] 2.752408e-05 6.661767e-05 9.224315e-06
  [37,] 3.044757e-05 6.945203e-05 1.070164e-05
  [38,] 1.005560e-05 6.853532e-05 3.401672e-06
  [39,] 3.218115e-05 6.877657e-05 1.137161e-05
  [40,] 9.663798e-06 6.635813e-05 3.216360e-06
  [41,] 9.638105e-06 6.634786e-05 3.208101e-06
  [42,] 9.638105e-06 6.634774e-05 3.208107e-06
  [43,] 3.140140e-05 6.954769e-05 1.113929e-05
  [44,] 9.613587e-06 6.635064e-05 3.199992e-06
  [45,] 1.000628e-05 6.836395e-05 3.381469e-06
  [46,] 9.967648e-06 6.836395e-05 3.367100e-06
  [47,] 9.718739e-06 6.636071e-05 3.233780e-06
  [48,] 9.810188e-06 6.634823e-05 3.263848e-06
  [49,] 2.697168e-05 6.659039e-05 9.015184e-06
  [50,] 2.697168e-05 6.659039e-05 9.015184e-06
  [51,] 2.459664e-05 6.658856e-05 8.223880e-06
  [52,] 9.958760e-06 6.834646e-05 3.363716e-06
  [53,] 3.127243e-05 6.988040e-05 1.111320e-05
  [54,] 9.411609e-06 6.632651e-05 3.133911e-06
  [55,] 9.687487e-06 6.633686e-05 3.223388e-06
  [56,] 3.123181e-05 6.950929e-05 1.104173e-05
  [57,] 3.016866e-05 6.949551e-05 1.056459e-05
  [58,] 2.530480e-05 6.660381e-05 8.480330e-06
  [59,] 2.992497e-05 6.947798e-05 1.043502e-05
  [60,] 9.333114e-06 6.630313e-05 3.108727e-06
  [61,] 9.385492e-06 6.856925e-05 3.149447e-06
  [62,] 2.962111e-05 6.946606e-05 1.028255e-05
  [63,] 2.530480e-05 6.660379e-05 8.484360e-06
  [64,] 9.385492e-06 6.859312e-05 3.149562e-06
  [65,] 3.093899e-05 6.952364e-05 1.090641e-05
  [66,] 2.963467e-05 6.947173e-05 1.026610e-05
  [67,] 1.000866e-05 6.628427e-05 3.334959e-06
  [68,] 1.046110e-05 6.630105e-05 3.482060e-06
  [69,] 1.035198e-05 6.634640e-05 3.441206e-06
  [70,] 1.051943e-05 6.634640e-05 3.496243e-06
  [71,] 1.063863e-05 6.644184e-05 3.526443e-06
  [72,] 1.157017e-04 6.745374e-05 4.121709e-05
  [73,] 6.529615e-05 7.096308e-05 2.455703e-05
  [74,] 8.173023e-05 6.883566e-05 2.468949e-05
  [75,] 1.728757e-04 6.729082e-05 5.347257e-05
  [76,] 1.160924e-05 6.612594e-05 3.850665e-06
  [77,] 1.678362e-04 7.154822e-05 4.777110e-05
  [78,] 1.222179e-05 6.630192e-05 4.035039e-06
  [79,] 1.211752e-05 6.629623e-05 4.001575e-06
  [80,] 1.243806e-05 6.628540e-05 4.106381e-06
  [81,] 1.954610e-05 6.913446e-05 6.186291e-06
  [82,] 2.069707e-05 6.903814e-05 6.541028e-06
  [83,] 1.393198e-04 7.140554e-05 3.998901e-05
  [84,] 1.032662e-05 6.640129e-05 3.428482e-06
  [85,] 1.077819e-05 6.628942e-05 3.566021e-06
  [86,] 1.176658e-05 6.628364e-05 3.887278e-06
  [87,] 1.506739e-05 6.648776e-05 4.940239e-06
  [88,] 1.599732e-05 6.640464e-05 5.248801e-06
  [89,] 1.433822e-05 6.648653e-05 4.705080e-06
  [90,] 1.587245e-05 6.843164e-05 5.093008e-06
  [91,] 9.178370e-06 6.629314e-05 3.058230e-06
  [92,] 9.490714e-06 6.629210e-05 3.162839e-06
  [93,] 4.521398e-04 6.709142e-05 1.497277e-04
  [94,] 9.385539e-06 6.629682e-05 3.129293e-06
  [95,] 9.225827e-06 6.629215e-05 3.074681e-06
  [96,] 9.869525e-06 6.628677e-05 3.287226e-06
  [97,] 8.433108e-05 6.748419e-05 2.670649e-05
  [98,] 1.145554e-04 6.689620e-05 3.861419e-05
  [99,] 1.487556e-05 6.692605e-05 5.071245e-06
 [100,] 2.958774e-04 6.708026e-05 9.159674e-05
 [101,] 1.560050e-05 6.652001e-05 5.107176e-06
 [102,] 9.167126e-06 6.629553e-05 3.054097e-06
 [103,] 1.582984e-05 6.665329e-05 5.169619e-06
 [104,] 2.867626e-04 6.707975e-05 8.881363e-05
 [105,] 2.611843e-04 6.706142e-05 8.108197e-05
 [106,] 1.555623e-05 6.699563e-05 5.314243e-06
 [107,] 2.779762e-04 6.712505e-05 8.589017e-05
 [108,] 2.454691e-04 6.705382e-05 7.630058e-05
 [109,] 9.237045e-05 6.834120e-05 2.829933e-05
 [110,] 3.985708e-04 6.691929e-05 1.356252e-04
 [111,] 3.327413e-05 7.165903e-05 1.239026e-05
 [112,] 4.263170e-04 6.692575e-05 1.451837e-04
 [113,] 1.000717e-05 6.687368e-05 3.350154e-06
 [114,] 1.171853e-05 6.668671e-05 3.932222e-06
 [115,] 3.637298e-04 6.695019e-05 1.240502e-04
 [116,] 3.382812e-04 6.735478e-05 1.031547e-04
 [117,] 3.653149e-04 6.696676e-05 1.247832e-04
 [118,] 3.802482e-04 6.697617e-05 1.299991e-04
 [119,] 4.001191e-04 6.697730e-05 1.368095e-04
 [120,] 2.500870e-04 6.663321e-05 8.123660e-05
 [121,] 7.051977e-05 6.661322e-05 2.301133e-05
 [122,] 1.977863e-05 6.674930e-05 6.518029e-06
 [123,] 2.659651e-04 6.701543e-05 8.237070e-05
 [124,] 6.659140e-05 6.660805e-05 2.172797e-05
 [125,] 1.490865e-05 6.629765e-05 4.938214e-06
 [126,] 6.643680e-05 6.660716e-05 2.168472e-05
 [127,] 1.698869e-04 6.703836e-05 5.922863e-05
 [128,] 1.979223e-05 6.672553e-05 6.525095e-06
 [129,] 1.365701e-04 6.787692e-05 3.990455e-05
 [130,] 2.021035e-05 6.667667e-05 6.668523e-06
 [131,] 3.545248e-04 6.709022e-05 1.163448e-04
 [132,] 2.947904e-05 6.727157e-05 1.000593e-05
 [133,] 1.066423e-05 6.856863e-05 3.632847e-06
 [134,] 1.966016e-05 6.669921e-05 6.487151e-06
 [135,] 6.723575e-05 6.659908e-05 2.197083e-05
 [136,] 7.018723e-04 6.749481e-05 2.120227e-04
 [137,] 3.267236e-04 6.699089e-05 1.117386e-04
 [138,] 3.976640e-03 6.732416e-05 1.205354e-03
 [139,] 1.156051e-05 6.838373e-05 3.949374e-06
 [140,] 6.378831e-05 6.660146e-05 2.087356e-05
 [141,] 4.001669e-04 6.752002e-05 1.216497e-04
 [142,] 6.582254e-05 6.660070e-05 2.153402e-05
 [143,] 3.640054e-04 6.741453e-05 1.112621e-04
 [144,] 9.732145e-06 6.857796e-05 3.285317e-06
 [145,] 2.558515e-03 6.733850e-05 7.775951e-04
 [146,] 9.870472e-06 6.841878e-05 3.341355e-06
 [147,] 2.558515e-03 6.733863e-05 7.774799e-04
 [148,] 8.722477e-03 6.718443e-05 2.553397e-03
 [149,] 6.172916e-03 6.713155e-05 1.821250e-03
 [150,] 1.810114e-05 6.673574e-05 5.987916e-06
 [151,] 3.027591e-04 6.697156e-05 1.032643e-04
 [152,] 5.957519e-05 6.662050e-05 1.939552e-05
 [153,] 7.058978e-03 6.700715e-05 2.101307e-03
 [154,] 3.437173e-04 6.745735e-05 1.049642e-04
 [155,] 8.699360e-03 6.713155e-05 2.557382e-03
 [156,] 2.823812e-04 6.717474e-05 8.746191e-05
 [157,] 5.334171e-05 6.660123e-05 1.753679e-05
 [158,] 2.909882e-04 6.698295e-05 9.931670e-05
 [159,] 9.493054e-05 6.784202e-05 3.394651e-05
 [160,] 1.742445e-05 6.662517e-05 5.787595e-06
 [161,] 1.707004e-04 6.681859e-05 5.899254e-05
 [162,] 1.194134e-05 6.701676e-05 3.921177e-06
 [163,] 1.240507e-05 6.701735e-05 4.069357e-06
 [164,] 2.618665e-04 6.709504e-05 8.144349e-05
 [165,] 2.319935e-04 6.703474e-05 7.245512e-05
 [166,] 2.901389e-04 6.708124e-05 9.018739e-05
 [167,] 2.345169e-05 6.972601e-05 8.354146e-06
 [168,] 2.724302e-04 6.701559e-05 9.317255e-05
 [169,] 5.139514e-05 6.659549e-05 1.697764e-05
 [170,] 1.045764e-05 6.675285e-05 3.511169e-06
 [171,] 3.258188e-05 7.101522e-05 1.198273e-05
 [172,] 3.399430e-05 7.102291e-05 1.253096e-05
 [173,] 2.923097e-05 6.787540e-05 9.264960e-06
 [174,] 1.052082e-05 6.662632e-05 3.530626e-06
 [175,] 2.083763e-04 6.765300e-05 6.355741e-05
 [176,] 1.042226e-05 6.623412e-05 3.484923e-06
 [177,] 1.752578e-04 6.703535e-05 5.988792e-05
 [178,] 5.046614e-05 6.662681e-05 1.667124e-05
 [179,] 1.259355e-05 6.634560e-05 4.214856e-06
 [180,] 1.304901e-05 6.635478e-05 4.370129e-06
 [181,] 1.926699e-05 6.786261e-05 6.171844e-06
 [182,] 1.901200e-05 6.704675e-05 6.152091e-06
 [183,] 1.901200e-05 6.708085e-05 6.149154e-06
 [184,] 1.860268e-05 6.703908e-05 6.023044e-06
 [185,] 1.433547e-05 6.634140e-05 4.803531e-06
 [186,] 1.438107e-05 6.635533e-05 4.821737e-06
 [187,] 4.936722e-05 6.663242e-05 1.639439e-05
 [188,] 5.159339e-05 6.664933e-05 1.700470e-05
 [189,] 1.018090e-05 6.640619e-05 3.395872e-06
 [190,] 9.904069e-06 6.640930e-05 3.296660e-06
 [191,] 5.654956e-04 6.674461e-05 1.941838e-04
 [192,] 3.582504e-05 6.697048e-05 1.189894e-05
 [193,] 2.709302e-05 6.710215e-05 9.070465e-06
 [194,] 2.560866e-05 6.710206e-05 8.543546e-06
 [195,] 2.642178e-05 6.730069e-05 8.891813e-06
 [196,] 1.076423e-05 6.656258e-05 3.575514e-06
 [197,] 3.503897e-05 6.688414e-05 1.171180e-05
 [198,] 3.901633e-05 6.700847e-05 1.336560e-05
 [199,] 6.561139e-04 6.711275e-05 2.143449e-04
 [200,] 3.313436e-05 6.756498e-05 1.145878e-05
 [201,] 2.947983e-05 6.779813e-05 9.529065e-06
 [202,] 3.053567e-05 6.726054e-05 1.038274e-05
 [203,] 9.436699e-06 6.600808e-05 3.143793e-06
 [204,] 1.159601e-04 6.705749e-05 3.878748e-05
 [205,] 3.485162e-05 6.723876e-05 1.200781e-05
 [206,] 1.169729e-05 6.673173e-05 3.950199e-06
 [207,] 3.467945e-05 6.727441e-05 1.196415e-05
 [208,] 3.120218e-05 6.728274e-05 1.065932e-05
 [209,] 3.578022e-05 6.723799e-05 1.236418e-05
 [210,] 9.269955e-06 6.673854e-05 3.086511e-06
 [211,] 1.211642e-05 6.678777e-05 4.099995e-06
 [212,] 9.259966e-06 6.679612e-05 3.085346e-06
 [213,] 3.199573e-05 6.726943e-05 1.094843e-05
 [214,] 9.159167e-06 6.597975e-05 3.052129e-06
 [215,] 7.143369e-05 6.651933e-05 2.356116e-05
 [216,] 3.231302e-05 6.723766e-05 1.106015e-05
 [217,] 1.343865e-05 6.691811e-05 4.567320e-06
 [218,] 1.468440e-05 6.735872e-05 4.792562e-06
 [219,] 3.720030e-05 6.726200e-05 1.290178e-05
 [220,] 3.699885e-05 6.727366e-05 1.283471e-05
 [221,] 3.704235e-05 6.726705e-05 1.284651e-05
 [222,] 3.704235e-05 6.725703e-05 1.284165e-05
 [223,] 3.684942e-05 6.725703e-05 1.277093e-05
 [224,] 3.684942e-05 6.725703e-05 1.277093e-05
 [225,] 1.299434e-04 6.717040e-05 4.665299e-05
 [226,] 9.159167e-06 6.595535e-05 3.052090e-06
 [227,] 1.192247e-04 6.729822e-05 3.669364e-05
 [228,] 3.684942e-05 6.729604e-05 1.279058e-05
 [229,] 3.647641e-05 6.730325e-05 1.265399e-05
 [230,] 3.459575e-05 6.733850e-05 1.197196e-05
 [231,] 1.356374e-05 6.663901e-05 4.595397e-06
 [232,] 8.936221e-05 6.705128e-05 2.967358e-05
 [233,] 3.606646e-05 6.735952e-05 1.252660e-05
 [234,] 1.674713e-04 6.723971e-05 6.075539e-05
 [235,] 9.165150e-06 6.594245e-05 3.053943e-06
 [236,] 1.233513e-04 6.723160e-05 4.443262e-05
 [237,] 3.723687e-05 6.735806e-05 1.296730e-05
 [238,] 1.396082e-05 6.655803e-05 4.725877e-06
 [239,] 3.846795e-05 6.740490e-05 1.345748e-05
 [240,] 1.330517e-05 6.672725e-05 4.511147e-06
 [241,] 9.160577e-06 6.594245e-05 3.052460e-06
 [242,] 3.180997e-05 6.737042e-05 1.091803e-05
 [243,] 3.783813e-05 6.737042e-05 1.319832e-05
 [244,] 3.808929e-05 6.737042e-05 1.329295e-05
 [245,] 6.269876e-05 6.688873e-05 2.084596e-05
 [246,] 1.574234e-05 6.694239e-05 5.332685e-06
 [247,] 3.217772e-05 6.736685e-05 1.105868e-05
 [248,] 3.771786e-05 6.737042e-05 1.315423e-05
 [249,] 9.613637e-06 6.630145e-05 3.196909e-06
 [250,] 3.203839e-05 6.735937e-05 1.100308e-05
 [251,] 3.687253e-05 6.737436e-05 1.283864e-05
 [252,] 1.559180e-05 6.662890e-05 5.297654e-06
 [253,] 7.740823e-05 6.705226e-05 2.565490e-05
 [254,] 9.339427e-06 6.594292e-05 3.112597e-06
 [255,] 5.914345e-05 6.650056e-05 1.953716e-05
 [256,] 3.774729e-05 6.735583e-05 1.315958e-05
 [257,] 3.674429e-05 6.735937e-05 1.278502e-05
 [258,] 3.090748e-05 6.735583e-05 1.056432e-05
 [259,] 3.091842e-05 6.711180e-05 1.035056e-05
 [260,] 3.638306e-05 6.735937e-05 1.264749e-05
 [261,] 9.298560e-06 6.595127e-05 3.099737e-06
 [262,] 3.738747e-05 6.735583e-05 1.302423e-05
 [263,] 3.691423e-05 6.735583e-05 1.284610e-05
 [264,] 9.412916e-06 6.595254e-05 3.138392e-06
 [265,] 3.105986e-05 6.735583e-05 1.062375e-05
 [266,] 1.193017e-05 6.745182e-05 3.949100e-06
 [267,] 3.105986e-05 6.735194e-05 1.062285e-05
 [268,] 3.625042e-05 6.751492e-05 1.143315e-05
 [269,] 1.631841e-05 6.679446e-05 5.562894e-06
 [270,] 1.348274e-05 6.595488e-05 4.491908e-06
 [271,] 3.759413e-05 6.718363e-05 1.299806e-05
 [272,] 9.632673e-06 6.595775e-05 3.211043e-06
 [273,] 9.379512e-06 6.595924e-05 3.126509e-06
 [274,] 1.679500e-05 6.670315e-05 5.720508e-06
 [275,] 1.652063e-05 6.670315e-05 5.625257e-06
 [276,] 1.609273e-05 6.668442e-05 5.475081e-06
 [277,] 1.755769e-05 6.669326e-05 5.984295e-06
 [278,] 3.730600e-05 6.733371e-05 1.298326e-05
 [279,] 3.109976e-05 6.731952e-05 1.063075e-05
 [280,] 3.626146e-05 6.735583e-05 1.260157e-05
 [281,] 1.023683e-04 6.705667e-05 3.378024e-05
 [282,] 3.630802e-05 6.733371e-05 1.260815e-05
 [283,] 9.549883e-06 6.595538e-05 3.182653e-06
 [284,] 9.357495e-06 6.595755e-05 3.118895e-06
 [285,] 1.644586e-05 6.682553e-05 5.609862e-06
 [286,] 9.729381e-06 6.596918e-05 3.242903e-06
 [287,] 3.480887e-05 6.734781e-05 1.205518e-05
 [288,] 1.478917e-05 6.596651e-05 4.939005e-06
 [289,] 3.264069e-05 6.738145e-05 1.123087e-05
 [290,] 1.370506e-05 6.595901e-05 4.571968e-06
 [291,] 1.011629e-05 6.597801e-05 3.376307e-06
 [292,] 6.837999e-05 6.705261e-05 2.264745e-05
 [293,] 6.025444e-05 6.705299e-05 1.995809e-05
 [294,] 1.674230e-05 6.693341e-05 5.723107e-06
 [295,] 8.875747e-05 6.771270e-05 2.712030e-05
 [296,] 1.656235e-05 6.699185e-05 5.664734e-06
 [297,] 3.487706e-05 6.733052e-05 1.207526e-05
 [298,] 1.485849e-05 6.599673e-05 4.977196e-06
 [299,] 3.487706e-05 6.732702e-05 1.207391e-05
 [300,] 1.656235e-05 6.709064e-05 5.672105e-06
 [301,] 9.847519e-06 6.602453e-05 3.289301e-06
 [302,] 1.485849e-05 6.597123e-05 4.969765e-06
 [303,] 1.674230e-05 6.700401e-05 5.728677e-06
 [304,] 1.548294e-05 6.596910e-05 5.178607e-06
 [305,] 3.480887e-05 6.738270e-05 1.206928e-05
 [306,] 9.936871e-06 6.601795e-05 3.318715e-06
 [307,] 1.674230e-05 6.700401e-05 5.728677e-06
 [308,] 1.500969e-05 6.596910e-05 5.019771e-06
 [309,] 1.500969e-05 6.596910e-05 5.019771e-06
 [310,] 1.389856e-05 6.595643e-05 4.642439e-06
 [311,] 1.786681e-05 6.701477e-05 6.124515e-06
 [312,] 6.089792e-05 6.705377e-05 2.017693e-05
 [313,] 1.746481e-05 6.701477e-05 5.983636e-06
 [314,] 1.730498e-05 6.702729e-05 5.928646e-06
 [315,] 1.516413e-05 6.596592e-05 5.070386e-06
 [316,] 1.674230e-05 6.697959e-05 5.727738e-06
 [317,] 1.656235e-05 6.702729e-05 5.668342e-06
 [318,] 1.376410e-05 6.595643e-05 4.597408e-06
 [319,] 1.485849e-05 6.597123e-05 4.969765e-06
 [320,] 9.767414e-06 6.599539e-05 3.260306e-06
 [321,] 8.886811e-05 6.773857e-05 2.714146e-05
 [322,] 1.485849e-05 6.597344e-05 4.970511e-06
 [323,] 3.499683e-05 6.738634e-05 1.214516e-05
 [324,] 9.729381e-06 6.599539e-05 3.247444e-06
 [325,] 3.407656e-05 6.739403e-05 1.179923e-05
 [326,] 1.674230e-05 6.700170e-05 5.729453e-06
 [327,] 2.924848e-05 6.729117e-05 9.955911e-06
 [328,] 3.351002e-05 6.730468e-05 1.155197e-05
 [329,] 1.506094e-05 6.598555e-05 5.042310e-06
 [330,] 3.288980e-05 6.729748e-05 1.131503e-05
 [331,] 9.602280e-06 6.602454e-05 3.205941e-06
 [332,] 1.490865e-05 6.598824e-05 4.991839e-06
 [333,] 3.299545e-05 6.729075e-05 1.135283e-05
 [334,] 9.696054e-06 6.600071e-05 3.236513e-06
 [335,] 1.713483e-05 6.605261e-05 5.745350e-06
 [336,] 1.233360e-04 6.705499e-05 4.132781e-05
 [337,] 3.293966e-05 6.726946e-05 1.132475e-05
 [338,] 3.162330e-05 6.727861e-05 1.081519e-05
 [339,] 3.293986e-05 6.727850e-05 1.133073e-05
 [340,] 3.356991e-05 6.728356e-05 1.156721e-05
 [341,] 3.356991e-05 6.727649e-05 1.156472e-05
 [342,] 1.713922e-05 6.702188e-05 5.870109e-06
 [343,] 1.680374e-05 6.698467e-05 5.749648e-06
 [344,] 1.506094e-05 6.602736e-05 5.049619e-06
 [345,] 2.834346e-05 6.710304e-05 9.438468e-06
 [346,] 1.490865e-05 6.600493e-05 4.996108e-06
 [347,] 1.468405e-05 6.600815e-05 4.921259e-06
 [348,] 5.158931e-05 6.680749e-05 1.721159e-05
 [349,] 3.351002e-05 6.727649e-05 1.154217e-05
 [350,] 3.316524e-05 6.727273e-05 1.141095e-05
 [351,] 3.566644e-05 6.617985e-05 1.197167e-05
 [352,] 1.480100e-05 6.599006e-05 4.956107e-06
 [353,] 1.051855e-04 6.705047e-05 3.503527e-05
 [354,] 3.797691e-05 6.644003e-05 1.256024e-05
 [355,] 1.447954e-05 6.697706e-05 4.935427e-06
 [356,] 1.344041e-04 6.705079e-05 4.479936e-05
 [357,] 1.250933e-05 6.597114e-05 4.180885e-06
 [358,] 9.212873e-06 6.600299e-05 3.071731e-06
 [359,] 1.408644e-05 6.697800e-05 4.797823e-06
 [360,] 1.408644e-05 6.697706e-05 4.797771e-06
 [361,] 3.405174e-05 6.731970e-05 1.176175e-05
 [362,] 1.656222e-05 6.692892e-05 5.659808e-06
 [363,] 2.706413e-05 6.804188e-05 8.586837e-06
 [364,] 3.417957e-05 6.732702e-05 1.181264e-05
 [365,] 3.456709e-05 6.734143e-05 1.196420e-05
 [366,] 9.692676e-06 6.597918e-05 3.233819e-06
 [367,] 1.392113e-05 6.596071e-05 4.651559e-06
 [368,] 3.424414e-05 6.732702e-05 1.183701e-05
 [369,] 3.478505e-05 6.613189e-05 1.156219e-05
 [370,] 1.811657e-05 6.731172e-05 5.880483e-06
 [371,] 3.288376e-05 6.732957e-05 1.132510e-05
 [372,] 1.604423e-05 6.676348e-05 5.465917e-06
 [373,] 1.362083e-05 6.594831e-05 4.545417e-06
 [374,] 1.247345e-04 6.705874e-05 4.186827e-05
 [375,] 1.392113e-05 6.594933e-05 4.646410e-06
 [376,] 1.441923e-05 6.669843e-05 4.894543e-06
 [377,] 1.656222e-05 6.681233e-05 5.650311e-06
 [378,] 9.500890e-06 6.595961e-05 3.167266e-06
 [379,] 3.456709e-05 6.733931e-05 1.196146e-05
 [380,] 3.362417e-05 6.735293e-05 1.161071e-05
 [381,] 1.616473e-05 6.684432e-05 5.514370e-06
 [382,] 3.351002e-05 6.735358e-05 1.156678e-05
 [383,] 1.410399e-05 6.597028e-05 4.711516e-06
 [384,] 1.111505e-05 6.632683e-05 3.694463e-06
 [385,] 1.616473e-05 6.684432e-05 5.514370e-06
 [386,] 1.110212e-05 6.694693e-05 3.742376e-06
 [387,] 1.599645e-05 6.684432e-05 5.455690e-06
 [388,] 4.587425e-05 6.644268e-05 1.517277e-05
 [389,] 1.599645e-05 6.684432e-05 5.455690e-06
 [390,] 1.616473e-05 6.685550e-05 5.515248e-06
 [391,] 1.616473e-05 6.684872e-05 5.514717e-06
 [392,] 3.339752e-05 6.739487e-05 1.153960e-05
 [393,] 1.602027e-05 6.684392e-05 5.463963e-06
 [394,] 1.599645e-05 6.684432e-05 5.455690e-06
 [395,] 1.633652e-05 6.683321e-05 5.573377e-06
 [396,] 3.368486e-05 6.737191e-05 1.163927e-05
 [397,] 1.599645e-05 6.684432e-05 5.455690e-06
 [398,] 1.296863e-04 6.705969e-05 4.354092e-05
 [399,] 1.599645e-05 6.684432e-05 5.455690e-06
 [400,] 1.480972e-05 6.686675e-05 5.043321e-06
 [401,] 1.599645e-05 6.684432e-05 5.455690e-06
 [402,] 1.375742e-05 6.594826e-05 4.591045e-06
 [403,] 1.599645e-05 6.684432e-05 5.455690e-06
 [404,] 1.599645e-05 6.684432e-05 5.455690e-06
 [405,] 1.583161e-05 6.685550e-05 5.399051e-06
 [406,] 1.583161e-05 6.685550e-05 5.399051e-06
 [407,] 3.388165e-05 6.738689e-05 1.172100e-05
 [408,] 1.388504e-05 6.595047e-05 4.634984e-06
 [409,] 1.293149e-04 6.705890e-05 4.336188e-05
 [410,] 1.535700e-05 6.687809e-05 5.235086e-06
 [411,] 1.658867e-05 6.686675e-05 5.664050e-06
 [412,] 1.658867e-05 6.686675e-05 5.664050e-06
 [413,] 3.356991e-05 6.738758e-05 1.159995e-05
 [414,] 1.641169e-05 6.688835e-05 5.604018e-06
 [415,] 3.339152e-05 6.739114e-05 1.153321e-05
 [416,] 1.641169e-05 6.688835e-05 5.604018e-06
 [417,] 1.420809e-05 6.597186e-05 4.747050e-06
 [418,] 1.583161e-05 6.688835e-05 5.401497e-06
 [419,] 1.623833e-05 6.689983e-05 5.544381e-06
 [420,] 1.623833e-05 6.689983e-05 5.544381e-06
 [421,] 3.357211e-05 6.738367e-05 1.160151e-05
 [422,] 1.641169e-05 6.690757e-05 5.605532e-06
 [423,] 1.623833e-05 6.690161e-05 5.544517e-06
 [424,] 1.406136e-05 6.595319e-05 4.695366e-06
 [425,] 1.623833e-05 6.692189e-05 5.547006e-06
 [426,] 1.623833e-05 6.692189e-05 5.547006e-06
 [427,] 9.525070e-06 6.596268e-05 3.175792e-06
 [428,] 9.321629e-05 6.765392e-05 2.852633e-05
 [429,] 9.525070e-06 6.596268e-05 3.175792e-06
 [430,] 1.623833e-05 6.691318e-05 5.545405e-06
 [431,] 1.436691e-05 6.597376e-05 4.801044e-06
 [432,] 1.623833e-05 6.691318e-05 5.545405e-06
 [433,] 1.606851e-05 6.691532e-05 5.486238e-06
 [434,] 3.241406e-05 6.739864e-05 1.116196e-05
 [435,] 1.601245e-05 6.769367e-05 5.511310e-06
 [436,] 1.494343e-05 6.598728e-05 4.999263e-06
 [437,] 1.573920e-05 6.691318e-05 5.371031e-06
 [438,] 1.573920e-05 6.691318e-05 5.371031e-06
 [439,] 1.857201e-05 6.734600e-05 6.020527e-06
 [440,] 1.557957e-05 6.689603e-05 5.314050e-06
 [441,] 1.573920e-05 6.689012e-05 5.369363e-06
 [442,] 1.557957e-05 6.689189e-05 5.313756e-06
 [443,] 1.557957e-05 6.689012e-05 5.313630e-06
 [444,] 1.557957e-05 6.689012e-05 5.313630e-06
 [445,] 1.557957e-05 6.689070e-05 5.313671e-06
 [446,] 1.330519e-05 6.690161e-05 4.519823e-06
 [447,] 1.319573e-05 6.689829e-05 4.481982e-06
 [448,] 1.319573e-05 6.689829e-05 4.481982e-06
 [449,] 1.542320e-05 6.688778e-05 5.259730e-06
 [450,] 3.021704e-05 6.732687e-05 1.029626e-05
 [451,] 1.573920e-05 6.689829e-05 5.370846e-06
 [452,] 1.265447e-05 6.691005e-05 4.293084e-06
 [453,] 1.493159e-05 6.693380e-05 5.090983e-06
 [454,] 1.265447e-05 6.693380e-05 4.294097e-06
 [455,] 1.265447e-05 6.694579e-05 4.294603e-06
 [456,] 1.265447e-05 6.700570e-05 4.297090e-06
 [457,] 3.039326e-05 6.738062e-05 1.037598e-05
 [458,] 1.265447e-05 6.703070e-05 4.298106e-06
 [459,] 1.017747e-05 6.709226e-05 3.423740e-06
 [460,] 1.312643e-05 6.700727e-05 4.461653e-06
 [461,] 1.154297e-05 6.728998e-05 3.913934e-06
 [462,] 1.212885e-05 6.715086e-05 4.117054e-06
 [463,] 9.884127e-05 6.706289e-05 3.321144e-05
 [464,] 1.295415e-05 6.701816e-05 4.402820e-06
 [465,] 1.295415e-05 6.705474e-05 4.404393e-06
 [466,] 1.305841e-05 6.705474e-05 4.441021e-06
 [467,] 1.295415e-05 6.705474e-05 4.404393e-06
 [468,] 1.261370e-05 6.708271e-05 4.285837e-06
 [469,] 3.104605e-05 6.740213e-05 1.063574e-05
 [470,] 1.271053e-05 6.706751e-05 4.319292e-06
 [471,] 1.280947e-05 6.705474e-05 4.353555e-06
 [472,] 1.501471e-05 6.705474e-05 5.127577e-06
 [473,] 1.516251e-05 6.705474e-05 5.179417e-06
 [474,] 1.516251e-05 6.705474e-05 5.179417e-06
 [475,] 1.501471e-05 6.703070e-05 5.126115e-06
 [476,] 3.053637e-05 6.739864e-05 1.043592e-05
 [477,] 3.049920e-05 6.740213e-05 1.042205e-05
 [478,] 1.516251e-05 6.703070e-05 5.177925e-06
 [479,] 1.516251e-05 6.703070e-05 5.177925e-06
 [480,] 7.390926e-05 6.704711e-05 2.470260e-05
 [481,] 9.430963e-06 6.595856e-05 3.144946e-06
 [482,] 1.531340e-05 6.703169e-05 5.230879e-06
 [483,] 3.032180e-05 6.739864e-05 1.035151e-05
 [484,] 1.578520e-05 6.703169e-05 5.396260e-06
 [485,] 1.578520e-05 6.703169e-05 5.396260e-06
 [486,] 1.400817e-05 6.597176e-05 4.684423e-06
 [487,] 1.531340e-05 6.705575e-05 5.232402e-06
 [488,] 1.546743e-05 6.704305e-05 5.285609e-06
 [489,] 3.060201e-05 6.741398e-05 1.044515e-05
 [490,] 1.400817e-05 6.597176e-05 4.684423e-06
 [491,] 1.531340e-05 6.705575e-05 5.232402e-06
 [492,] 1.531340e-05 6.705575e-05 5.232402e-06
 [493,] 1.531340e-05 6.705575e-05 5.232402e-06
 [494,] 1.546743e-05 6.705511e-05 5.286387e-06
 [495,] 1.400817e-05 6.597176e-05 4.684423e-06
 [496,] 3.050669e-05 6.741689e-05 1.043158e-05
 [497,] 1.531340e-05 6.706852e-05 5.233204e-06
 [498,] 1.546743e-05 6.705504e-05 5.286383e-06
 [499,] 9.406353e-06 6.596375e-05 3.136966e-06
 [500,] 3.072724e-05 6.741689e-05 1.051463e-05
 [501,] 1.531340e-05 6.704305e-05 5.231600e-06
 [502,] 1.516251e-05 6.703169e-05 5.177987e-06
 [503,] 1.531340e-05 6.703169e-05 5.230879e-06
 [504,] 1.531340e-05 6.702010e-05 5.230138e-06
 [505,] 1.291057e-05 6.700917e-05 4.386604e-06
 [506,] 1.516251e-05 6.702010e-05 5.177262e-06
 [507,] 3.085702e-05 6.741301e-05 1.056778e-05
 [508,] 1.446211e-05 6.645497e-05 4.803820e-06
 [509,] 3.064989e-05 6.741689e-05 1.048431e-05
 [510,] 2.957850e-05 6.741301e-05 1.005728e-05
 [511,] 1.516251e-05 6.703331e-05 5.178088e-06
 [512,] 1.542636e-05 6.702076e-05 5.269766e-06
 [513,] 1.396816e-05 6.596776e-05 4.669752e-06
 [514,] 1.068204e-04 6.706673e-05 3.593275e-05
 [515,] 9.283791e-06 6.596042e-05 3.095234e-06
 [516,] 1.562468e-05 6.698357e-05 5.336761e-06
 [517,] 1.410035e-05 6.596200e-05 4.712124e-06
 [518,] 1.857164e-04 6.706174e-05 6.251893e-05
 [519,] 1.222829e-04 6.755101e-05 3.729529e-05
 [520,] 2.944405e-05 6.740213e-05 1.000087e-05
 [521,] 2.941750e-05 6.739866e-05 9.989491e-06
 [522,] 1.546743e-05 6.699588e-05 5.282525e-06
 [523,] 1.534273e-05 6.693900e-05 5.234271e-06
 [524,] 1.504305e-05 6.692726e-05 5.128741e-06
 [525,] 1.455393e-05 6.596384e-05 4.864906e-06
 [526,] 2.923991e-05 6.738753e-05 9.914942e-06
 [527,] 2.960682e-05 6.738753e-05 1.006456e-05
 [528,] 1.455393e-05 6.596200e-05 4.864194e-06
 [529,] 2.816428e-05 6.738753e-05 9.385682e-06
 [530,] 9.612873e-06 6.606471e-05 3.208954e-06
 [531,] 2.931425e-05 6.737342e-05 9.943406e-06
 [532,] 2.685816e-05 6.710875e-05 8.937419e-06
 [533,] 2.724407e-05 6.683045e-05 9.028367e-06
 [534,] 1.481534e-05 6.597422e-05 4.956384e-06
 [535,] 4.020198e-05 6.643974e-05 1.342879e-05
 [536,] 1.497582e-05 6.596384e-05 5.006393e-06
 [537,] 9.873623e-06 6.595149e-05 3.293013e-06
 [538,] 1.497582e-05 6.596384e-05 5.006393e-06
 [539,] 2.912314e-05 6.738753e-05 9.872141e-06
 [540,] 2.720357e-05 6.711330e-05 9.045591e-06
 [541,] 1.461443e-05 6.596200e-05 4.884478e-06
 [542,] 1.461443e-05 6.596200e-05 4.884478e-06
 [543,] 2.901312e-05 6.739481e-05 9.821443e-06
 [544,] 2.903475e-05 6.739481e-05 9.830547e-06
 [545,] 2.901312e-05 6.739481e-05 9.821443e-06
 [546,] 1.041644e-04 6.707324e-05 3.504922e-05
 [547,] 1.650115e-05 6.677924e-05 5.625203e-06
 [548,] 1.467782e-05 6.595857e-05 4.904283e-06
 [549,] 1.378991e-05 6.596576e-05 4.609446e-06
 [550,] 1.425382e-05 6.595545e-05 4.760859e-06
 [551,] 1.504738e-05 6.693900e-05 5.131013e-06
 [552,] 1.504738e-05 6.695081e-05 5.131775e-06
 [553,] 9.133083e-05 6.708457e-05 3.102748e-05
 [554,] 2.884001e-05 6.734955e-05 9.735160e-06
 [555,] 2.846421e-05 6.736328e-05 9.576429e-06
 [556,] 1.185775e-05 6.694902e-05 4.013729e-06
 [557,] 1.205139e-05 6.695971e-05 4.082194e-06
 [558,] 2.920467e-05 6.734622e-05 9.888643e-06
 [559,] 1.160377e-05 6.597084e-05 3.862733e-06
 [560,] 1.150806e-05 6.598875e-05 3.845023e-06
 [561,] 2.912413e-05 6.739864e-05 9.868491e-06
 [562,] 3.696786e-05 6.644240e-05 1.237741e-05
 [563,] 1.098753e-05 6.597629e-05 3.669933e-06
 [564,] 2.512297e-05 6.705038e-05 8.380618e-06
 [565,] 1.253586e-05 6.613309e-05 4.202930e-06
 [566,] 2.890811e-05 6.738062e-05 9.798710e-06
 [567,] 2.883309e-05 6.740949e-05 9.746486e-06
 [568,] 2.848432e-05 6.741259e-05 9.590419e-06
 [569,] 2.897072e-05 6.741259e-05 9.805792e-06
 [570,] 2.903475e-05 6.740907e-05 9.832423e-06
 [571,] 9.721604e-06 6.710927e-05 3.250470e-06
 [572,] 2.901312e-05 6.739864e-05 9.821943e-06
 [573,] 2.885221e-05 6.732395e-05 9.744340e-06
 [574,] 1.131111e-05 6.723751e-05 3.828820e-06
 [575,] 9.147664e-06 6.615627e-05 3.052948e-06
 [576,] 1.046405e-05 6.795153e-05 3.540737e-06
 [577,] 2.881425e-05 6.730237e-05 9.725803e-06
 [578,] 2.897072e-05 6.731050e-05 9.792479e-06
 [579,] 9.286492e-06 6.606922e-05 3.098988e-06
 [580,] 1.016515e-05 6.615030e-05 3.388942e-06
 [581,] 1.078616e-05 6.611693e-05 3.611934e-06
 [582,] 1.344098e-05 6.614497e-05 4.520699e-06
 [583,] 1.096416e-05 6.606195e-05 3.668985e-06
 [584,] 9.443325e-06 6.603182e-05 3.152389e-06
 [585,] 9.398181e-06 6.600229e-05 3.135912e-06
 [586,] 1.106765e-05 6.608469e-05 3.705828e-06
 [587,] 9.461454e-06 6.598573e-05 3.156813e-06
 [588,] 1.120023e-05 6.611244e-05 3.752904e-06
 [589,] 2.780203e-05 6.691122e-05 9.152138e-06
 [590,] 3.443720e-05 6.645904e-05 1.156108e-05
 [591,] 1.073443e-05 6.605948e-05 3.590750e-06
 [592,] 3.425818e-05 6.646031e-05 1.150280e-05
 [593,] 1.102562e-05 6.609046e-05 3.691927e-06
 [594,] 1.065295e-05 6.604026e-05 3.561719e-06
 [595,] 2.960188e-05 6.699004e-05 9.948883e-06
 [596,] 1.080414e-05 6.603771e-05 3.611745e-06
 [597,] 1.091980e-05 6.603771e-05 3.650893e-06
 [598,] 9.439283e-06 6.600922e-05 3.149164e-06
 [599,] 1.093250e-05 6.601148e-05 3.652515e-06
 [600,] 1.160693e-05 6.603449e-05 3.882573e-06
 [601,] 1.126894e-05 6.601114e-05 3.763851e-06
 [602,] 1.151867e-05 6.603650e-05 3.851476e-06
 [603,] 1.151867e-05 6.603076e-05 3.850743e-06
 [604,] 1.187917e-05 6.604883e-05 3.973099e-06
 [605,] 1.183670e-05 6.604701e-05 3.956685e-06
 [606,] 1.247308e-05 6.605458e-05 4.172292e-06
 [607,] 9.630087e-06 6.604264e-05 3.211412e-06
 [608,] 6.933818e-05 6.708482e-05 2.270265e-05
 [609,] 2.146609e-05 6.781939e-05 6.873534e-06
 [610,] 1.853713e-05 6.821512e-05 5.932564e-06
 [611,] 1.417440e-05 6.673490e-05 4.714858e-06
 [612,] 1.878421e-05 6.816383e-05 6.012255e-06
 [613,] 1.425495e-05 6.674611e-05 4.738525e-06
 [614,] 1.336012e-05 6.674522e-05 4.455555e-06
 [615,] 4.571533e-05 6.761973e-05 1.462076e-05
 [616,] 3.381291e-05 6.691293e-05 1.095708e-05
 [617,] 3.707982e-05 6.757075e-05 1.190472e-05
 [618,] 2.270795e-05 6.647775e-05 7.421227e-06
 [619,] 5.452109e-05 6.746370e-05 1.747317e-05
 [620,] 1.487201e-05 6.609955e-05 4.941386e-06
 [621,] 1.450237e-05 6.609300e-05 4.822869e-06
 [622,] 1.515788e-05 6.609812e-05 5.050296e-06
 [623,] 1.330178e-05 6.675297e-05 4.431992e-06
 [624,] 1.671742e-05 6.624623e-05 5.540703e-06
 [625,] 1.335645e-05 6.675292e-05 4.448576e-06
 [626,] 2.668464e-05 6.699662e-05 8.854931e-06
 [627,] 1.322140e-05 6.675235e-05 4.404639e-06
 [628,] 1.326238e-05 6.675034e-05 4.417446e-06
 [629,] 1.413219e-05 6.692229e-05 4.665779e-06
 [630,] 1.332309e-05 6.674969e-05 4.438439e-06
 [631,] 3.878820e-05 6.700699e-05 1.286822e-05
 [632,] 1.340182e-05 6.677100e-05 4.462141e-06
 [633,] 1.102608e-05 6.721464e-05 3.648034e-06
 [634,] 1.167942e-05 6.667016e-05 3.895565e-06
 [635,] 1.438093e-05 6.667836e-05 4.793265e-06
 [636,] 1.169029e-05 6.664667e-05 3.897035e-06
 [637,] 1.302247e-05 6.718394e-05 4.287132e-06
 [638,] 1.271837e-05 6.677520e-05 4.256047e-06
 [639,] 1.243884e-05 6.682000e-05 4.166377e-06
 [640,] 1.210256e-05 6.679877e-05 4.040849e-06
 [641,] 1.338813e-05 6.675739e-05 4.481057e-06
 [642,] 1.052443e-05 6.664082e-05 3.535098e-06
 [643,] 2.115179e-05 6.705012e-05 7.258821e-06
 [644,] 4.450523e-05 6.723960e-05 1.413250e-05
 [645,] 1.414397e-05 6.667599e-05 4.780426e-06
 [646,] 1.025448e-04 6.676024e-05 3.380919e-05
 [647,] 1.414397e-05 6.677939e-05 4.789412e-06
 [648,] 1.281404e-05 6.682715e-05 4.295554e-06
 [649,] 1.174485e-05 6.680405e-05 3.923874e-06
 [650,] 4.873512e-05 6.738014e-05 1.540922e-05
 [651,] 1.176886e-05 6.678960e-05 3.931644e-06
 [652,] 1.443807e-05 6.686017e-05 4.897459e-06
 [653,] 1.909555e-05 6.686325e-05 6.403235e-06
 [654,] 1.161867e-05 6.678493e-05 3.878962e-06
 [655,] 4.804364e-05 6.749153e-05 1.514682e-05
 [656,] 1.460925e-05 6.697188e-05 4.965140e-06
 [657,] 1.176873e-05 6.677687e-05 3.930760e-06
 [658,] 1.163703e-05 6.678499e-05 3.885219e-06
 [659,] 2.727004e-05 6.746892e-05 9.480176e-06
 [660,] 1.506988e-05 6.679079e-05 5.111196e-06
 [661,] 1.121811e-05 6.686572e-05 3.747177e-06
 [662,] 1.629290e-05 6.687908e-05 5.540805e-06
 [663,] 3.351716e-05 6.763752e-05 1.172969e-05
 [664,] 1.693228e-05 6.685686e-05 5.759573e-06
 [665,] 2.053500e-05 6.762536e-05 7.109286e-06
 [666,] 4.244338e-04 6.710973e-05 1.384359e-04
 [667,] 3.040822e-05 6.773778e-05 1.063775e-05
 [668,] 1.118675e-05 6.689076e-05 3.736338e-06
 [669,] 1.120342e-05 6.688864e-05 3.742299e-06
 [670,] 3.040822e-05 6.772314e-05 1.063542e-05
 [671,] 6.112709e-05 6.722963e-05 1.947610e-05
 [672,] 2.163847e-05 6.680634e-05 7.356154e-06
 [673,] 1.596180e-05 6.681710e-05 5.407887e-06
 [674,] 2.163847e-05 6.681710e-05 7.358018e-06
 [675,] 1.575910e-05 6.715511e-05 5.376429e-06
 [676,] 1.575910e-05 6.717235e-05 5.377653e-06
 [677,] 2.933357e-05 6.800968e-05 1.029211e-05
 [678,] 1.430962e-04 6.659385e-05 4.821497e-05
 [679,] 3.001855e-05 6.791819e-05 1.052443e-05
 [680,] 1.580063e-05 6.715511e-05 5.390874e-06
 [681,] 1.538192e-05 6.717470e-05 5.246009e-06
 [682,] 1.159974e-05 6.689789e-05 3.874719e-06
 [683,] 1.118172e-05 6.681342e-05 3.732595e-06
 [684,] 1.954091e-05 6.622662e-05 6.516607e-06
 [685,] 1.133746e-05 6.683354e-05 3.787798e-06
 [686,] 1.132965e-05 6.682717e-05 3.784843e-06
 [687,] 1.169535e-05 6.686767e-05 3.907789e-06
 [688,] 3.790296e-05 6.618448e-05 1.255694e-05
 [689,] 4.871597e-04 6.630721e-05 1.649792e-04
 [690,] 1.160646e-05 6.712091e-05 3.861755e-06
 [691,] 9.572942e-05 6.663855e-05 3.237907e-05
 [692,] 2.411889e-04 6.631046e-05 7.864254e-05
 [693,] 1.189955e-05 6.714801e-05 3.946943e-06
 [694,] 1.461800e-04 6.652417e-05 4.739970e-05
 [695,] 1.264120e-04 6.659008e-05 4.081183e-05
 [696,] 7.765394e-05 6.706011e-05 2.582283e-05
 [697,] 1.296468e-04 6.669138e-05 4.164811e-05
 [698,] 1.332063e-04 6.670165e-05 4.278076e-05
 [699,] 1.349822e-05 6.700806e-05 4.473386e-06
 [700,] 5.647225e-05 6.643265e-05 1.857799e-05
 [701,] 3.977335e-05 6.672418e-05 1.331664e-05
 [702,] 9.684725e-05 6.664167e-05 3.125081e-05
 [703,] 1.193069e-04 6.665265e-05 3.842475e-05
 [704,] 1.344790e-05 6.711373e-05 4.450566e-06
 [705,] 3.375921e-05 6.675659e-05 1.135169e-05
 [706,] 3.443963e-04 6.683264e-05 1.757117e-04
 [707,] 1.349796e-05 6.709856e-05 4.468174e-06
 [708,] 5.181003e-04 6.683688e-05 2.658050e-04
 [709,] 1.015806e-04 6.620225e-05 3.349541e-05
 [710,] 1.426979e-05 6.707092e-05 4.744559e-06
 [711,] 3.522768e-05 6.690047e-05 1.201550e-05
 [712,] 2.714849e-04 6.694026e-05 1.587685e-04
 [713,] 3.396248e-05 6.680165e-05 1.145898e-05
 [714,] 3.595100e-05 6.692159e-05 1.227425e-05
 [715,] 3.056501e-04 6.685167e-05 1.612107e-04
 [716,] 9.916248e-05 6.620047e-05 3.270841e-05
 [717,] 8.076641e-05 6.646165e-05 2.713165e-05
 [718,] 3.396248e-05 6.694170e-05 1.159668e-05
 [719,] 2.433047e-04 6.689076e-05 1.359261e-04
 [720,] 5.046861e-05 6.711420e-05 1.752051e-05
 [721,] 8.742667e-05 6.620047e-05 2.884616e-05
 [722,] 7.527280e-05 6.648275e-05 2.534574e-05
 [723,] 1.339926e-05 6.711640e-05 4.433794e-06
 [724,] 4.316285e-04 6.685561e-05 2.283145e-04
 [725,] 3.824227e-04 6.684710e-05 1.995843e-04
 [726,] 6.110097e-05 6.648977e-05 2.057782e-05
 [727,] 4.337448e-05 6.701815e-05 1.487323e-05
 [728,] 1.998866e-04 6.689762e-05 1.055182e-04
 [729,] 5.089128e-05 6.649242e-05 1.726051e-05
 [730,] 4.984940e-05 6.649242e-05 1.690546e-05
 [731,] 7.543907e-05 6.619959e-05 2.494029e-05
 [732,] 7.244744e-05 6.619686e-05 2.396474e-05
 [733,] 7.409556e-05 6.619686e-05 2.450880e-05
 [734,] 3.994609e-05 6.711566e-05 1.372220e-05
 [735,] 7.398713e-05 6.624087e-05 2.426964e-05
 [736,] 2.601442e-04 6.691486e-05 1.414318e-04
 [737,] 7.425017e-05 6.623970e-05 2.437849e-05
 [738,] 7.764967e-05 6.623687e-05 2.549667e-05
 [739,] 2.601442e-04 6.691995e-05 1.429240e-04
 [740,] 2.758802e-05 6.709312e-05 9.432751e-06
 [741,] 2.423105e-04 6.692514e-05 1.345039e-04
 [742,] 7.536922e-05 6.625765e-05 2.470814e-05
 [743,] 2.386549e-04 6.692907e-05 1.334953e-04
 [744,] 3.277756e-04 6.691056e-05 1.781407e-04
 [745,] 3.277756e-04 6.691422e-05 1.795564e-04
 [746,] 2.592292e-05 6.711201e-05 8.860141e-06
 [747,] 1.281387e-05 6.752534e-05 4.200621e-06
 [748,] 6.525082e-04 6.690017e-05 3.448278e-04
 [749,] 4.090035e-04 6.692284e-05 2.279349e-04
 [750,] 8.173546e-05 6.704669e-05 2.680771e-05
 [751,] 3.971793e-04 6.692554e-05 2.231613e-04
 [752,] 2.827579e-04 6.692687e-05 1.588542e-04
 [753,] 1.557674e-05 6.732888e-05 5.073201e-06
 [754,] 5.957068e-04 6.691304e-05 3.260439e-04
 [755,] 1.208295e-05 6.699216e-05 4.005960e-06
 [756,] 1.426646e-05 6.702320e-05 4.732209e-06
 [757,] 2.367280e-05 6.712960e-05 7.928896e-06
 [758,] 2.362023e-05 6.714032e-05 7.908290e-06
 [759,] 1.198942e-05 6.696154e-05 3.975538e-06
 [760,] 1.236455e-03 6.691483e-05 6.902830e-04
 [761,] 1.566210e-05 6.723052e-05 5.105062e-06
 [762,] 1.186709e-05 6.694475e-05 3.939389e-06
 [763,] 1.372924e-05 6.674279e-05 4.544244e-06
 [764,] 1.212843e-05 6.635420e-05 4.037796e-06
 [765,] 2.667361e-02 6.701542e-05 1.869348e-02
 [766,] 2.651310e-02 6.700405e-05 1.804725e-02
 [767,] 6.954739e-02 6.699122e-05 4.522681e-02
 [768,] 1.179834e-05 6.699649e-05 3.917529e-06
 [769,] 1.289120e-01 6.698752e-05 8.445209e-02
 [770,] 1.287597e-01 6.696798e-05 8.000944e-02
 [771,] 1.027504e-01 6.697118e-05 6.424044e-02
 [772,] 1.189187e-05 6.698272e-05 3.946511e-06
 [773,] 8.802250e-05 6.705805e-05 2.924822e-05
 [774,] 1.611102e-02 6.699123e-05 1.035183e-02
 [775,] 1.020599e-05 6.729965e-05 3.417381e-06
 [776,] 3.723149e-02 6.699284e-05 2.330753e-02
 [777,] 1.010669e-05 6.721735e-05 3.383255e-06
 [778,] 2.131512e-02 6.696513e-05 1.272338e-02
 [779,] 1.920170e-05 6.614251e-05 6.340473e-06
 [780,] 2.326682e-05 6.614251e-05 7.673851e-06
 [781,] 1.081321e-05 6.691201e-05 3.622307e-06
 [782,] 2.322617e-05 6.614251e-05 7.660522e-06
 [783,] 1.038443e-05 6.726855e-05 3.483820e-06
 [784,] 1.869954e-02 6.696334e-05 1.082942e-02
 [785,] 1.195518e-05 6.700076e-05 4.020578e-06
 [786,] 1.647851e-02 6.693811e-05 8.862120e-03
 [787,] 4.809806e-05 6.634593e-05 1.615475e-05
 [788,] 1.166441e-02 6.692067e-05 5.901524e-03
 [789,] 1.439660e-05 6.676253e-05 4.832780e-06
 [790,] 1.401860e-05 6.612536e-05 4.683787e-06
 [791,] 1.401793e-05 6.729377e-05 4.750342e-06
 [792,] 1.418550e-05 6.721980e-05 4.804901e-06
 [793,] 1.173828e-05 6.737051e-05 3.952163e-06
 [794,] 1.609955e-05 6.648282e-05 5.441941e-06
 [795,] 1.453760e-05 6.722050e-05 4.928979e-06
 [796,] 1.453760e-05 6.724568e-05 4.930919e-06
 [797,] 2.270684e-04 6.695722e-05 7.834758e-05
 [798,] 2.896847e-05 6.711044e-05 9.919083e-06
 [799,] 1.149322e-04 6.826959e-05 4.121638e-05
 [800,] 7.045730e-05 6.677941e-05 2.456238e-05
 [801,] 2.223844e-04 6.693888e-05 7.663327e-05
 [802,] 2.619443e-05 6.708003e-05 8.762224e-06
 [803,] 2.499410e-05 6.711015e-05 8.542411e-06
 [804,] 1.294900e-05 6.737350e-05 4.378085e-06
 [805,] 1.942762e-05 6.753859e-05 6.664001e-06
 [806,] 2.073796e-05 6.753307e-05 7.121294e-06
 [807,] 1.958444e-05 6.753370e-05 6.718300e-06
 [808,] 2.073796e-05 6.759348e-05 7.127855e-06
 [809,] 2.153576e-05 6.618194e-05 7.226900e-06
 [810,] 2.225711e-05 6.616451e-05 7.459371e-06
 [811,] 2.200376e-05 6.616451e-05 7.374156e-06
 [812,] 1.793451e-05 6.742434e-05 6.132317e-06
 [813,] 2.073796e-05 6.769935e-05 7.138919e-06
 [814,] 2.044668e-05 6.770602e-05 7.037392e-06
 [815,] 1.880539e-05 6.769270e-05 6.460532e-06
 [816,] 1.931891e-05 6.769270e-05 6.640564e-06
 [817,] 1.770550e-05 6.755099e-05 6.063541e-06
 [818,] 1.985602e-05 6.769270e-05 6.828905e-06
 [819,] 1.985602e-05 6.769270e-05 6.828905e-06
 [820,] 1.865296e-05 6.752673e-05 6.392696e-06
 [821,] 2.016192e-05 6.769935e-05 6.936834e-06
 [822,] 2.091556e-05 6.769270e-05 7.200541e-06
 [823,] 2.091556e-05 6.769935e-05 7.201230e-06
 [824,] 2.016192e-05 6.769935e-05 6.936834e-06
 [825,] 1.931891e-05 6.768673e-05 6.640020e-06
 [826,] 1.969548e-05 6.769935e-05 6.773231e-06
 [827,] 1.316876e-05 6.730435e-05 4.451067e-06
 [828,] 1.985602e-05 6.769270e-05 6.828905e-06
 [829,] 1.985602e-05 6.768673e-05 6.828335e-06
 [830,] 1.337710e-05 6.730886e-05 4.524712e-06
 [831,] 1.905927e-05 6.769935e-05 6.550127e-06
 [832,] 1.958444e-05 6.769270e-05 6.733671e-06
 [833,] 2.236893e-05 6.739999e-05 7.663275e-06
 [834,] 1.793451e-05 6.754482e-05 6.143004e-06
 [835,] 1.931891e-05 6.768673e-05 6.640020e-06
 [836,] 1.931891e-05 6.768012e-05 6.639415e-06
 [837,] 1.905927e-05 6.767419e-05 6.547879e-06
 [838,] 1.931891e-05 6.767945e-05 6.639353e-06
 [839,] 1.905927e-05 6.767419e-05 6.547879e-06
 [840,] 1.931891e-05 6.765535e-05 6.637132e-06
 [841,] 6.056407e-05 6.636474e-05 2.058467e-05
 [842,] 1.748153e-05 6.750940e-05 5.981868e-06
 [843,] 1.905927e-05 6.765520e-05 6.546165e-06
 [844,] 1.905927e-05 6.766107e-05 6.546697e-06
 [845,] 2.054174e-05 6.684906e-05 6.877451e-06
 [846,] 1.958444e-05 6.764868e-05 6.729527e-06
 [847,] 1.958444e-05 6.764868e-05 6.729527e-06
 [848,] 1.958444e-05 6.766107e-05 6.730701e-06
 [849,] 1.958444e-05 6.770602e-05 6.734909e-06
 [850,] 1.958444e-05 6.772548e-05 6.736706e-06
 [851,] 1.958444e-05 6.771204e-05 6.735466e-06
 [852,] 1.985602e-05 6.771875e-05 6.831376e-06
 [853,] 2.016192e-05 6.771875e-05 6.938718e-06
 [854,] 2.016192e-05 6.771875e-05 6.938718e-06
 [855,] 2.016192e-05 6.771875e-05 6.938718e-06
 [856,] 1.985602e-05 6.771875e-05 6.831376e-06
 [857,] 1.938486e-05 6.771875e-05 6.666066e-06
 [858,] 2.016192e-05 6.771875e-05 6.938718e-06
 [859,] 1.953023e-05 6.771753e-05 6.716954e-06
 [860,] 1.931891e-05 6.771875e-05 6.642926e-06
 [861,] 1.958444e-05 6.771875e-05 6.736086e-06
 [862,] 1.958444e-05 6.772548e-05 6.736706e-06
 [863,] 2.034140e-05 6.771814e-05 7.001645e-06
 [864,] 1.958444e-05 6.771204e-05 6.735466e-06
 [865,] 1.876933e-05 6.775806e-05 6.453491e-06
 [866,] 1.902234e-05 6.773832e-05 6.540602e-06
 [867,] 1.931891e-05 6.773643e-05 6.644124e-06
 [868,] 1.931891e-05 6.769787e-05 6.640639e-06
 [869,] 1.985602e-05 6.770447e-05 6.829612e-06
 [870,] 1.905927e-05 6.771707e-05 6.551311e-06
 [871,] 1.856547e-05 6.769195e-05 6.375995e-06
 [872,] 1.856547e-05 6.769195e-05 6.375995e-06
 [873,] 1.832256e-05 6.769195e-05 6.290863e-06
 [874,] 1.894313e-05 6.767297e-05 6.506683e-06
 [875,] 1.899504e-05 6.770447e-05 6.527674e-06
 [876,] 1.946289e-05 6.770507e-05 6.691788e-06
 [877,] 9.046569e-05 6.682804e-05 3.073985e-05
 [878,] 3.357301e-05 6.728229e-05 1.155271e-05
 [879,] 2.149484e-05 6.684731e-05 7.194307e-06
 [880,] 2.044668e-05 6.773515e-05 7.039421e-06
 [881,] 2.044668e-05 6.773454e-05 7.039361e-06
 [882,] 2.103593e-05 6.774179e-05 7.246970e-06
 [883,] 2.044668e-05 6.773454e-05 7.039361e-06
 [884,] 1.950243e-05 6.774302e-05 6.708737e-06
 [885,] 1.950243e-05 6.778201e-05 6.712256e-06
 [886,] 1.894988e-05 6.776119e-05 6.516399e-06
 [887,] 1.894988e-05 6.776119e-05 6.516399e-06
 [888,] 1.894988e-05 6.776119e-05 6.516399e-06
 [889,] 1.985602e-05 6.776059e-05 6.834485e-06
 [890,] 1.985602e-05 6.775388e-05 6.833860e-06
 [891,] 1.985602e-05 6.776059e-05 6.834485e-06
 [892,] 2.101969e-05 6.776059e-05 7.244270e-06
 [893,] 2.125936e-05 6.619940e-05 7.072026e-06
 [894,] 2.011252e-05 6.776059e-05 6.925478e-06
 [895,] 2.011252e-05 6.776059e-05 6.925478e-06
 [896,] 2.241462e-05 6.776731e-05 7.735442e-06
 [897,] 2.241462e-05 6.776731e-05 7.735442e-06
 [898,] 2.137453e-05 6.774123e-05 7.366945e-06
 [899,] 2.137453e-05 6.774062e-05 7.366880e-06
 [900,] 1.920529e-05 6.774644e-05 6.605521e-06
 [901,] 1.878136e-05 6.774119e-05 6.456232e-06
 [902,] 1.933303e-05 6.773454e-05 6.649303e-06
 [903,] 1.954759e-05 6.774786e-05 6.725851e-06
 [904,] 1.954759e-05 6.774786e-05 6.725851e-06
 [905,] 1.954759e-05 6.772196e-05 6.723468e-06
 [906,] 2.011252e-05 6.770946e-05 6.920546e-06
 [907,] 2.011252e-05 6.772858e-05 6.922403e-06
 [908,] 1.981160e-05 6.772656e-05 6.816164e-06
 [909,] 2.016900e-05 6.773330e-05 6.942281e-06
 [910,] 2.044872e-05 6.770598e-05 7.037770e-06
 [911,] 2.300376e-05 6.701417e-05 7.611350e-06
 [912,] 1.212362e-05 6.697687e-05 4.063201e-06
 [913,] 2.187271e-05 6.623468e-05 7.278594e-06
 [914,] 1.593106e-05 6.784564e-05 5.462134e-06
 [915,] 5.660455e-05 6.767611e-05 1.986242e-05
 [916,] 1.554209e-05 6.799917e-05 5.336627e-06
 [917,] 1.536796e-05 6.826607e-05 5.288872e-06
 [918,] 4.177639e-04 6.753423e-05 1.494559e-04
 [919,] 1.308221e-05 6.712351e-05 4.295989e-06
 [920,] 2.122509e-05 6.751074e-05 7.206969e-06
 [921,] 3.740548e-05 6.710919e-05 1.237118e-05
 [922,] 3.312756e-05 6.711693e-05 1.111820e-05
 [923,] 1.523559e-05 6.678641e-05 5.084492e-06
 [924,] 1.520715e-05 6.672950e-05 5.074247e-06
 [925,] 9.823654e-06 6.715170e-05 3.254070e-06
 [926,] 1.777016e-05 6.705685e-05 5.886865e-06
 [927,] 1.629598e-05 6.683442e-05 5.463692e-06
 [928,] 1.663630e-05 6.665022e-05 5.515054e-06
 [929,] 1.644805e-05 6.670694e-05 5.437186e-06
 [930,] 1.869828e-05 6.671474e-05 6.339341e-06
 [931,] 1.500900e-05 6.669770e-05 4.967625e-06
 [932,] 1.682681e-05 6.673032e-05 5.554093e-06
 [933,] 1.657081e-05 6.671487e-05 5.473699e-06
 [934,] 1.676398e-05 6.693629e-05 5.640512e-06
 [935,] 1.624121e-05 6.671303e-05 5.366489e-06
 [936,] 1.646836e-05 6.671691e-05 5.439854e-06
 [937,] 1.704137e-05 6.672272e-05 5.626448e-06
 [938,] 4.480804e-05 6.707767e-05 1.505291e-05
 [939,] 1.656490e-05 6.694414e-05 5.571124e-06
 [940,] 1.642651e-05 6.672257e-05 5.425091e-06
 [941,] 1.634708e-05 6.671902e-05 5.400648e-06
 [942,] 1.752503e-05 6.670962e-05 5.792223e-06
 [943,] 4.331080e-05 6.707070e-05 1.453076e-05
 [944,] 1.857135e-05 6.690483e-05 6.267278e-06
 [945,] 1.806457e-05 6.692318e-05 6.094113e-06
 [946,] 1.118952e-05 6.669440e-05 3.726212e-06
 [947,] 1.136332e-05 6.669117e-05 3.780639e-06
 [948,] 4.601360e-05 6.691038e-05 1.577903e-05
 [949,] 1.123320e-05 6.670104e-05 3.739442e-06
 [950,] 4.018107e-05 6.688793e-05 1.373753e-05
 [951,] 4.057337e-05 6.689027e-05 1.387514e-05
 [952,] 1.119908e-05 6.671520e-05 3.728784e-06
 [953,] 1.142780e-05 6.670635e-05 3.800623e-06
 [954,] 3.934710e-05 6.690519e-05 1.346286e-05
 [955,] 2.420451e-05 6.643399e-05 8.159402e-06
 [956,] 4.061982e-05 6.706651e-05 1.361196e-05
 [957,] 1.258979e-05 6.621752e-05 4.182026e-06
 [958,] 2.482415e-05 6.640277e-05 8.359537e-06
 [959,] 2.586014e-05 6.640210e-05 8.709850e-06
 [960,] 3.574077e-05 6.691846e-05 1.222170e-05
 [961,] 4.534846e-05 6.691787e-05 1.555315e-05
 [962,] 1.039736e-05 6.629181e-05 3.477601e-06
 [963,] 5.715216e-05 6.707673e-05 1.920018e-05
 [964,] 3.650236e-05 6.694954e-05 1.250447e-05
 [965,] 9.220131e-06 6.638098e-05 3.077273e-06
 [966,] 3.870455e-05 6.698015e-05 1.328660e-05
 [967,] 3.750884e-05 6.700177e-05 1.288346e-05
 [968,] 4.018107e-05 6.699695e-05 1.381204e-05
 [969,] 9.208060e-06 6.640334e-05 3.073807e-06
 [970,] 9.094318e-06 6.648986e-05 3.036887e-06
 [971,] 1.057437e-05 6.621641e-05 3.523724e-06
 [972,] 4.887804e-05 6.696063e-05 1.681133e-05
 [973,] 5.047718e-05 6.697857e-05 1.738762e-05
 [974,] 3.615358e-05 6.700176e-05 1.241039e-05
 [975,] 6.290594e-05 6.708214e-05 2.112727e-05
 [976,] 2.934578e-05 6.700176e-05 1.003904e-05
 [977,] 1.312157e-05 6.622958e-05 4.377751e-06
 [978,] 8.959178e-06 6.667440e-05 2.985926e-06
 [979,] 1.340537e-05 6.622902e-05 4.472151e-06
 [980,] 4.683840e-05 6.698016e-05 1.611729e-05
 [981,] 3.437385e-05 6.700700e-05 1.179037e-05
 [982,] 6.237739e-05 6.708662e-05 2.096357e-05
 [983,] 6.237739e-05 6.709801e-05 2.102628e-05
 [984,] 1.199189e-05 6.690625e-05 3.991166e-06
 [985,] 1.140793e-05 6.626802e-05 3.801075e-06
 [986,] 1.208876e-05 6.698295e-05 4.003212e-06
 [987,] 6.314236e-05 6.710047e-05 2.128811e-05
 [988,] 4.040460e-05 6.718516e-05 1.400457e-05
 [989,] 1.533857e-05 6.765470e-05 4.974368e-06
 [990,] 9.561526e-06 6.706276e-05 3.185352e-06
 [991,] 3.931631e-05 6.728277e-05 1.366855e-05
 [992,] 1.644762e-05 6.718959e-05 5.356448e-06
 [993,] 1.606669e-05 6.718281e-05 5.235373e-06
 [994,] 3.797492e-05 6.733528e-05 1.321789e-05
 [995,] 1.142136e-05 6.715306e-05 3.787348e-06
 [996,] 2.126673e-05 6.712130e-05 6.901538e-06
 [997,] 1.622963e-05 6.630894e-05 5.393674e-06
 [998,] 1.804798e-05 6.669912e-05 5.942429e-06
 [999,] 1.924560e-05 6.722471e-05 6.245017e-06
[1000,] 6.709150e-05 6.690166e-05 2.278161e-05
[1001,] 3.772942e-05 6.728235e-05 1.310662e-05
[1002,] 3.809667e-05 6.730331e-05 1.324587e-05
[1003,] 3.753342e-05 6.727381e-05 1.303517e-05
[1004,] 3.789386e-05 6.729505e-05 1.317212e-05
[1005,] 3.748463e-05 6.728643e-05 1.302152e-05
[1006,] 1.596480e-05 6.632585e-05 5.300682e-06
[1007,] 4.477212e-05 6.730958e-05 1.562229e-05
[1008,] 4.134661e-05 6.728873e-05 1.439373e-05
[1009,] 4.013169e-05 6.729203e-05 1.396383e-05
[1010,] 5.267655e-05 6.689105e-05 1.754682e-05
[1011,] 5.718572e-05 6.707394e-05 1.900027e-05
[1012,] 3.551062e-05 6.717920e-05 1.227667e-05
[1013,] 3.353320e-05 6.725343e-05 1.160870e-05
[1014,] 4.548543e-05 6.733237e-05 1.588410e-05
[1015,] 3.399817e-05 6.741374e-05 1.182777e-05
[1016,] 3.505738e-05 6.744493e-05 1.221481e-05
[1017,] 9.976704e-06 6.742011e-05 3.309988e-06
[1018,] 2.248326e-05 6.707573e-05 7.397538e-06
[1019,] 1.062847e-05 6.659574e-05 3.549915e-06
[1020,] 9.299564e-05 6.750972e-05 3.308510e-05
[1021,] 9.653710e-05 6.693356e-05 3.359660e-05
[1022,] 5.461844e-04 6.720390e-05 1.933268e-04
[1023,] 1.119547e-05 6.660813e-05 3.749319e-06
[1024,] 3.970969e-05 6.708523e-05 1.304924e-05
[1025,] 1.112893e-05 6.666276e-05 3.727826e-06
[1026,] 1.118304e-05 6.663545e-05 3.746616e-06
[1027,] 1.264794e-05 6.626039e-05 4.216414e-06
[1028,] 1.169430e-05 6.627935e-05 3.900215e-06
[1029,] 1.040560e-05 6.716936e-05 3.449880e-06
[1030,] 1.207192e-04 6.687376e-05 4.192889e-05
[1031,] 4.183387e-05 6.795239e-05 1.499898e-05
[1032,] 4.531698e-05 6.691520e-05 1.495950e-05
[1033,] 3.861939e-05 6.717414e-05 1.308457e-05
[1034,] 5.025718e-05 6.730336e-05 1.619437e-05
[1035,] 1.345603e-05 6.661695e-05 4.497170e-06
[1036,] 1.267543e-05 6.664279e-05 4.226372e-06
[1037,] 7.640222e-05 6.714438e-05 2.611553e-05
[1038,] 3.143481e-05 6.677003e-05 1.063501e-05
[1039,] 1.284555e-05 6.664156e-05 4.278740e-06
[1040,] 1.253525e-05 6.659692e-05 4.184447e-06
[1041,] 2.721594e-05 6.669215e-05 9.193467e-06
[1042,] 1.098686e-05 6.666670e-05 3.646087e-06
[1043,] 2.032868e-04 6.709896e-05 6.905714e-05
[1044,] 1.201779e-05 6.664568e-05 4.011942e-06
[1045,] 1.127143e-05 6.658002e-05 3.743121e-06
[1046,] 1.132233e-05 6.666918e-05 3.750999e-06
[1047,] 2.176821e-04 6.708274e-05 7.346358e-05
[1048,] 2.493898e-05 6.723115e-05 8.263258e-06
[1049,] 1.170114e-04 6.710273e-05 4.066663e-05
[1050,] 9.895135e-06 6.658924e-05 3.295653e-06
[1051,] 1.098939e-04 6.709732e-05 3.813643e-05
[1052,] 1.010573e-05 6.648867e-05 3.363847e-06
[1053,] 1.259206e-04 6.710607e-05 4.382063e-05
[1054,] 1.008287e-05 6.641322e-05 3.377456e-06
[1055,] 9.963865e-06 6.641322e-05 3.337324e-06
[1056,] 1.596421e-05 6.671096e-05 5.406952e-06
[1057,] 1.005188e-05 6.638208e-05 3.366535e-06
[1058,] 1.000520e-05 6.639224e-05 3.350846e-06
[1059,] 1.028980e-05 6.641807e-05 3.449691e-06
[1060,] 1.348604e-05 6.657534e-05 4.507269e-06
[1061,] 1.034485e-05 6.639839e-05 3.468618e-06
[1062,] 1.034485e-05 6.639839e-05 3.468618e-06
[1063,] 1.348604e-05 6.656487e-05 4.502732e-06
[1064,] 1.611473e-05 6.668701e-05 5.457918e-06
[1065,] 1.356393e-05 6.656829e-05 4.530100e-06
[1066,] 1.374316e-05 6.657970e-05 4.592537e-06
[1067,] 1.183576e-05 6.656996e-05 3.943270e-06
[1068,] 1.767372e-05 6.657203e-05 5.905191e-06
[1069,] 9.464466e-06 6.651030e-05 3.163618e-06
[1070,] 2.282244e-05 6.689977e-05 7.807358e-06
[1071,] 9.423743e-06 6.651030e-05 3.149044e-06
[1072,] 9.481523e-06 6.652237e-05 3.167383e-06
[1073,] 1.183567e-05 6.663374e-05 3.945640e-06
[1074,] 1.614969e-05 6.694201e-05 5.494975e-06
[1075,] 9.315240e-06 6.705088e-05 3.112732e-06
[1076,] 4.051081e-05 6.704245e-05 1.378240e-05
[1077,] 1.183096e-05 6.671673e-05 3.943066e-06
[1078,] 1.599536e-05 6.701917e-05 5.447135e-06
[1079,] 1.584404e-05 6.702701e-05 5.395056e-06
[1080,] 1.588969e-05 6.705159e-05 5.411562e-06
[1081,] 1.184460e-05 6.669532e-05 3.944853e-06
[1082,] 9.363786e-06 6.723163e-05 3.118833e-06
[1083,] 1.695612e-05 6.710531e-05 5.788121e-06
[1084,] 1.530825e-05 6.701598e-05 5.206180e-06
[1085,] 2.222326e-05 6.663396e-05 7.363104e-06
[1086,] 1.490307e-05 6.683651e-05 5.051419e-06
[1087,] 9.788787e-06 6.715967e-05 3.239982e-06
[1088,] 1.439088e-05 6.651186e-05 4.852261e-06
[1089,] 1.448134e-05 6.656136e-05 4.889121e-06
[1090,] 1.401244e-05 6.650869e-05 4.723312e-06
[1091,] 2.296820e-05 6.691189e-05 7.631772e-06
[1092,] 1.183738e-05 6.665748e-05 3.978907e-06
[1093,] 1.259960e-05 6.649618e-05 4.240270e-06
[1094,] 3.491667e-05 6.697802e-05 1.180430e-05
[1095,] 1.446552e-05 6.657033e-05 4.885577e-06
[1096,] 1.302647e-05 6.692824e-05 4.405369e-06
[1097,] 2.385992e-05 6.691690e-05 7.920666e-06
[1098,] 1.218250e-05 6.702434e-05 4.115976e-06
[1099,] 2.359924e-05 6.692471e-05 7.832105e-06
[1100,] 1.612656e-05 6.655953e-05 5.448926e-06
[1101,] 2.275666e-05 6.691490e-05 7.570682e-06
[1102,] 1.278690e-05 6.659523e-05 4.262119e-06
[1103,] 1.087988e-05 6.674528e-05 3.629449e-06
[1104,] 9.729202e-06 6.690989e-05 3.230557e-06
[1105,] 9.729202e-06 6.692528e-05 3.230429e-06
[1106,] 9.792199e-06 6.712336e-05 3.247262e-06
[1107,] 2.158863e-05 6.657568e-05 7.336681e-06
[1108,] 9.772380e-06 6.718324e-05 3.237506e-06
[1109,] 1.986484e-05 6.660030e-05 6.749572e-06
[1110,] 2.011809e-05 6.664043e-05 6.843155e-06
[1111,] 9.549409e-06 6.696058e-05 3.173767e-06
[1112,] 9.549409e-06 6.694725e-05 3.173896e-06
[1113,] 2.287958e-05 6.673352e-05 7.578301e-06
[1114,] 9.512277e-06 6.696274e-05 3.163574e-06
[1115,] 2.331022e-05 6.724458e-05 8.034915e-06
[1116,] 9.931897e-06 6.717414e-05 3.325234e-06
[1117,] 1.020891e-05 6.702907e-05 3.424444e-06
[1118,] 9.563078e-06 6.641797e-05 3.187931e-06
[1119,] 9.954361e-06 6.675289e-05 3.331596e-06
[1120,] 2.952035e-05 6.679622e-05 9.726614e-06
[1121,] 2.923303e-05 6.682453e-05 9.614278e-06
[1122,] 1.048316e-05 6.678239e-05 3.519819e-06
[1123,] 6.353638e-05 6.639109e-05 2.152040e-05
[1124,] 7.340274e-05 6.638796e-05 2.487074e-05
[1125,] 6.131239e-05 6.654726e-05 1.999281e-05
[1126,] 7.020152e-05 6.665068e-05 2.274579e-05
[1127,] 6.805940e-05 6.668311e-05 2.202738e-05
[1128,] 8.359239e-05 6.671119e-05 2.697329e-05
[1129,] 4.251112e-01 6.645693e-05 1.467577e-01
[1130,] 8.249689e-05 6.639914e-05 2.691826e-05
[1131,] 1.012539e-04 6.623533e-05 3.329158e-05
[1132,] 1.490614e-05 6.653984e-05 4.968169e-06
[1133,] 1.768175e-04 6.619855e-05 5.818189e-05
[1134,] 1.551920e-04 6.621376e-05 5.103774e-05
[1135,] 1.551920e-04 6.622299e-05 5.097792e-05
[1136,] 1.518957e-04 6.623835e-05 4.981971e-05
[1137,] 1.326231e-04 6.637460e-05 4.304661e-05
[1138,] 3.252484e-05 6.706682e-05 1.100905e-05
[1139,] 9.269604e-06 6.634651e-05 3.089688e-06
[1140,] 3.368457e-05 6.734948e-05 1.088124e-05
[1141,] 1.524802e-04 6.625514e-05 4.983690e-05
[1142,] 1.319287e-04 6.625854e-05 4.313092e-05
[1143,] 1.355298e-04 6.626593e-05 4.424155e-05
[1144,] 1.059652e-04 6.628759e-05 3.462307e-05
[1145,] 1.138637e-04 6.629810e-05 3.713830e-05
[1146,] 1.302962e-05 6.652089e-05 4.341925e-06
[1147,] 1.172706e-04 6.631218e-05 3.820852e-05
[1148,] 1.087342e-04 6.630391e-05 3.545885e-05
[1149,] 1.400060e-04 6.628090e-05 4.564582e-05
[1150,] 1.213733e-04 6.632458e-05 3.950739e-05
[1151,] 1.337374e-04 6.633768e-05 4.347592e-05
[1152,] 5.991246e-05 6.691761e-05 1.941927e-05
[1153,] 1.231092e-04 6.631184e-05 4.005842e-05
[1154,] 1.086660e-04 6.633167e-05 3.535240e-05
[1155,] 7.662225e-05 6.686307e-05 2.587400e-05
[1156,] 1.126606e-04 6.633136e-05 3.665462e-05
[1157,] 1.097314e-04 6.632525e-05 3.569693e-05
[1158,] 1.201739e-04 6.631184e-05 3.910783e-05
[1159,] 1.231092e-04 6.631595e-05 4.004833e-05
[1160,] 1.080997e-04 6.631626e-05 3.518731e-05
[1161,] 9.889450e-05 6.633167e-05 3.219623e-05
[1162,] 1.109763e-04 6.629605e-05 3.616383e-05
[1163,] 1.109763e-04 6.632556e-05 3.609919e-05
[1164,] 1.080997e-04 6.633995e-05 3.513935e-05
[1165,] 1.253282e-02 6.648259e-05 3.880995e-03
[1166,] 8.308885e-05 6.635543e-05 2.704030e-05
[1167,] 1.109763e-04 6.631626e-05 3.611899e-05
[1168,] 1.139453e-04 6.642627e-05 3.686494e-05
[1169,] 3.707458e-05 6.708977e-05 1.226109e-05
[1170,] 1.105434e-04 6.637084e-05 3.586011e-05
[1171,] 1.077192e-04 6.639598e-05 3.494172e-05
[1172,] 1.730088e-03 6.661353e-05 5.376128e-04
[1173,] 1.628070e-05 6.705836e-05 5.420818e-06
[1174,] 9.692597e-05 6.650455e-05 3.134900e-05
[1175,] 7.548612e-05 6.641422e-05 2.458287e-05
[1176,] 1.110106e-05 6.681183e-05 3.670791e-06
[1177,] 1.105856e-04 6.683318e-05 3.673969e-05
[1178,] 8.886039e-05 6.669449e-05 2.855451e-05
[1179,] 1.082534e-05 6.683747e-05 3.581856e-06
[1180,] 7.167537e-05 6.683402e-05 2.297139e-05
[1181,] 1.780961e-05 6.703346e-05 5.939084e-06
[1182,] 1.739577e-05 6.703020e-05 5.798652e-06
[1183,] 1.176997e-05 6.625286e-05 3.928673e-06
[1184,] 1.196523e-05 6.625286e-05 3.994033e-06
[1185,] 1.014896e-05 6.634440e-05 3.389722e-06
[1186,] 1.779554e-05 6.702763e-05 5.925678e-06
[1187,] 1.037491e-05 6.663464e-05 3.465183e-06
[1188,] 1.746859e-05 6.702681e-05 5.819309e-06
[1189,] 1.186645e-05 6.623785e-05 3.958235e-06
[1190,] 1.183581e-05 6.648360e-05 3.969029e-06
[1191,] 2.721938e-05 6.731853e-05 8.881310e-06
[1192,] 2.731056e-05 6.730478e-05 8.910191e-06
[1193,] 2.731056e-05 6.730478e-05 8.910191e-06
[1194,] 1.721144e-05 6.702723e-05 5.735305e-06
[1195,] 2.721938e-05 6.731296e-05 8.882178e-06
[1196,] 3.302411e-05 6.696913e-05 1.117481e-05
[1197,] 2.749967e-05 6.750445e-05 8.958013e-06
[1198,] 1.742884e-05 6.702464e-05 5.806903e-06
[1199,] 1.740980e-05 6.702444e-05 5.800737e-06
[1200,] 1.090111e-05 6.635988e-05 3.649248e-06
[1201,] 1.484086e-05 6.634631e-05 4.881594e-06
[1202,] 1.722328e-05 6.702644e-05 5.739618e-06
[1203,] 1.500547e-05 6.634733e-05 4.934927e-06
[1204,] 1.077577e-05 6.631387e-05 3.603639e-06
[1205,] 1.090946e-05 6.631142e-05 3.648607e-06
[1206,] 1.773354e-05 6.702415e-05 5.908279e-06
[1207,] 1.450240e-05 6.632338e-05 4.772812e-06
[1208,] 1.069965e-05 6.634990e-05 3.581160e-06
[1209,] 1.589197e-05 6.636754e-05 5.218951e-06
[1210,] 1.117430e-05 6.631142e-05 3.738354e-06
[1211,] 2.712547e-05 6.735887e-05 8.848589e-06
[1212,] 1.740980e-05 6.702426e-05 5.800682e-06
[1213,] 1.094921e-05 6.628517e-05 3.659353e-06
[1214,] 1.094921e-05 6.628517e-05 3.659353e-06
[1215,] 3.247905e-05 6.695845e-05 1.097869e-05
[1216,] 1.114483e-05 6.628113e-05 3.724667e-06
[1217,] 1.744843e-05 6.702485e-05 5.813246e-06
[1218,] 1.732137e-05 6.702478e-05 5.771543e-06
[1219,] 1.732137e-05 6.702467e-05 5.771602e-06
[1220,] 1.733757e-05 6.702610e-05 5.776412e-06
[1221,] 1.746325e-05 6.742850e-05 5.710524e-06
[1222,] 2.553184e-05 6.730319e-05 8.438763e-06
[1223,] 1.771342e-05 6.735943e-05 5.792711e-06
[1224,] 1.725350e-05 6.702894e-05 5.749744e-06
[1225,] 2.560374e-05 6.730129e-05 8.457281e-06
[1226,] 1.642539e-05 6.728141e-05 5.401202e-06
[1227,] 1.731454e-05 6.702886e-05 5.770055e-06
[1228,] 1.677376e-05 6.723949e-05 5.513670e-06
[1229,] 1.313214e-05 6.656995e-05 4.312057e-06
[1230,] 1.731454e-05 6.702957e-05 5.770342e-06
[1231,] 1.712974e-05 6.721206e-05 5.626078e-06
[1232,] 1.134876e-05 6.700304e-05 3.724316e-06
[1233,] 1.192658e-05 6.711143e-05 3.903134e-06
[1234,] 1.073019e-05 6.691017e-05 3.612191e-06
[1235,] 1.066436e-05 6.691327e-05 3.589436e-06
[1236,] 9.954678e-06 6.658821e-05 3.314005e-06
[1237,] 1.515042e-04 6.715182e-05 5.416881e-05
[1238,] 1.883675e-05 6.681262e-05 6.276551e-06
[1239,] 1.724284e-05 6.704736e-05 5.751383e-06
[1240,] 1.487873e-04 6.719648e-05 5.343457e-05
[1241,] 1.387443e-04 6.721293e-05 4.984497e-05
[1242,] 1.637272e-04 6.716695e-05 5.875413e-05
[1243,] 1.750350e-05 6.704836e-05 5.832626e-06
[1244,] 1.362405e-04 6.722406e-05 4.898678e-05
[1245,] 1.355753e-04 6.721583e-05 4.869571e-05
[1246,] 1.362405e-04 6.725104e-05 4.911254e-05
[1247,] 1.370388e-04 6.726743e-05 4.948935e-05
[1248,] 1.753402e-05 6.706428e-05 5.847255e-06
[1249,] 1.881548e-05 6.623851e-05 6.236453e-06
[1250,] 1.542239e-04 6.723018e-05 5.564502e-05
[1251,] 1.304429e-04 6.724847e-05 4.696462e-05
[1252,] 1.377063e-04 6.724699e-05 4.963410e-05
[1253,] 9.324290e-05 6.726100e-05 3.327695e-05
[1254,] 7.650139e-05 6.723435e-05 2.711409e-05
[1255,] 1.364908e-05 6.716229e-05 4.565453e-06
[1256,] 1.354485e-05 6.721037e-05 4.531261e-06
[1257,] 1.354904e-05 6.714579e-05 4.525954e-06
[1258,] 6.690679e-05 6.726013e-05 2.367460e-05
[1259,] 6.489156e-05 6.720788e-05 2.285517e-05
[1260,] 6.954400e-05 6.720982e-05 2.454438e-05
[1261,] 6.954400e-05 6.721075e-05 2.454908e-05
[1262,] 6.886403e-05 6.722294e-05 2.432449e-05
[1263,] 9.168816e-06 6.673249e-05 3.053245e-06
[1264,] 1.052420e-05 6.622713e-05 3.502606e-06
[1265,] 1.571411e-05 6.708093e-05 5.232428e-06
[1266,] 1.002348e-05 6.647546e-05 3.319795e-06
[1267,] 7.227630e-05 6.723011e-05 2.557362e-05
[1268,] 1.186195e-05 6.621670e-05 3.951256e-06
[1269,] 1.485030e-05 6.706349e-05 4.949208e-06
[1270,] 1.489700e-05 6.706372e-05 4.964542e-06
[1271,] 7.057009e-05 6.730227e-05 2.508555e-05
[1272,] 1.491196e-05 6.706367e-05 4.969458e-06
[1273,] 7.500520e-05 6.730850e-05 2.672501e-05
[1274,] 9.526158e-06 6.675539e-05 3.151277e-06
[1275,] 9.266594e-06 6.669980e-05 3.079460e-06
[1276,] 9.429015e-06 6.675481e-05 3.119246e-06
[1277,] 9.305787e-06 6.673621e-05 3.090702e-06
[1278,] 9.282675e-06 6.675517e-05 3.083792e-06
[1279,] 9.345085e-06 6.676447e-05 3.102158e-06
[1280,] 1.183757e-05 6.621101e-05 3.936776e-06
[1281,] 9.337792e-06 6.675464e-05 3.100060e-06
[1282,] 9.337792e-06 6.675517e-05 3.100056e-06
[1283,] 9.263492e-06 6.653659e-05 3.070593e-06
[1284,] 1.513070e-05 6.732290e-05 5.112145e-06
[1285,] 9.484037e-06 6.668003e-05 3.137772e-06
[1286,] 1.507200e-05 6.730590e-05 5.090276e-06
[1287,] 1.471826e-05 6.706407e-05 4.904636e-06
[1288,] 5.472406e-05 6.727676e-05 1.926370e-05
[1289,] 1.143696e-05 6.620191e-05 3.807199e-06
[1290,] 1.135763e-05 6.620119e-05 3.777930e-06
[1291,] 9.354162e-06 6.689518e-05 3.094029e-06
[1292,] 9.576766e-06 6.686341e-05 3.164125e-06
[1293,] 9.576766e-06 6.686341e-05 3.164125e-06
[1294,] 9.524932e-06 6.687847e-05 3.147231e-06
[1295,] 9.549370e-06 6.678458e-05 3.156381e-06
[1296,] 1.160130e-05 6.621293e-05 3.855840e-06
[1297,] 9.616996e-06 6.690092e-05 3.175735e-06
[1298,] 1.494385e-05 6.706571e-05 4.979180e-06
[1299,] 9.616996e-06 6.692257e-05 3.175392e-06
[1300,] 9.570231e-06 6.693350e-05 3.160578e-06
[1301,] 1.198965e-04 6.625355e-05 3.958596e-05
[1302,] 9.397656e-06 6.697900e-05 3.106128e-06
[1303,] 9.481082e-06 6.691098e-05 3.133038e-06
[1304,] 1.160130e-05 6.621596e-05 3.855248e-06
[1305,] 9.438662e-06 6.693276e-05 3.119498e-06
[1306,] 9.524932e-06 6.694375e-05 3.146262e-06
[1307,] 9.665246e-06 6.694375e-05 3.190180e-06
[1308,] 1.169501e-05 6.622450e-05 3.884638e-06
[1309,] 9.616996e-06 6.694185e-05 3.175090e-06
[1310,] 9.612589e-06 6.692494e-05 3.174179e-06
[1311,] 9.406325e-06 6.689308e-05 3.110139e-06
[1312,] 9.660691e-06 6.693569e-05 3.189092e-06
[1313,] 9.565971e-06 6.693569e-05 3.159409e-06
[1314,] 9.612589e-06 6.692494e-05 3.174179e-06
[1315,] 1.098136e-04 6.698760e-05 3.618536e-05
[1316,] 9.612589e-06 6.693916e-05 3.173955e-06
[1317,] 9.862907e-06 6.692085e-05 3.253165e-06
[1318,] 9.975907e-06 6.693855e-05 3.288461e-06
[1319,] 9.975907e-06 6.693855e-05 3.288461e-06
[1320,] 9.761423e-06 6.695026e-05 3.220696e-06
[1321,] 1.174046e-05 6.671986e-05 3.884257e-06
[1322,] 1.851600e-05 6.690652e-05 6.177672e-06
[1323,] 1.225092e-05 6.626811e-05 4.065348e-06
[1324,] 1.015850e-05 6.707871e-05 3.344956e-06
[1325,] 1.061819e-05 6.749076e-05 3.481161e-06
[1326,] 1.047774e-05 6.746460e-05 3.437756e-06
[1327,] 1.047774e-05 6.731040e-05 3.440695e-06
[1328,] 1.244701e-05 6.638380e-05 4.117016e-06
[1329,] 1.076597e-05 6.725817e-05 3.532617e-06
[1330,] 1.061819e-05 6.728192e-05 3.485622e-06
[1331,] 1.336613e-05 6.732207e-05 4.478021e-06
[1332,] 9.168238e-06 6.780747e-05 3.032475e-06
[1333,] 1.890362e-05 6.686335e-05 6.318648e-06
[1334,] 1.835005e-05 6.744783e-05 6.259327e-06
[1335,] 1.934674e-05 6.688110e-05 6.476761e-06
[1336,] 1.213211e-05 6.702444e-05 3.997097e-06
[1337,] 9.059286e-06 6.874640e-05 3.020467e-06
[1338,] 9.060286e-06 6.873261e-05 3.023252e-06
[1339,] 9.075087e-06 6.770600e-05 3.006051e-06
[1340,] 9.053175e-06 6.775273e-05 2.999633e-06
[1341,] 1.922369e-05 6.687685e-05 6.432710e-06
[1342,] 9.059144e-06 6.868908e-05 3.020789e-06
[1343,] 9.059144e-06 6.866157e-05 3.020768e-06
[1344,] 1.808947e-05 6.742257e-05 6.164919e-06
[1345,] 1.250677e-05 6.706488e-05 4.114738e-06
[1346,] 1.250677e-05 6.706488e-05 4.114738e-06
[1347,] 1.242856e-05 6.710676e-05 4.088033e-06
[1348,] 9.221948e-06 6.792973e-05 3.047615e-06
[1349,] 9.228602e-06 6.735894e-05 3.091932e-06
[1350,] 9.001890e-06 6.746597e-05 2.986628e-06
[1351,] 9.100298e-06 6.750200e-05 3.014779e-06
[1352,] 8.967846e-06 6.726435e-05 2.977999e-06
[1353,] 2.543450e-05 6.689634e-05 8.396752e-06
[1354,] 8.984278e-06 6.728605e-05 2.982528e-06
[1355,] 9.019317e-06 6.755100e-05 2.997216e-06
[1356,] 9.166110e-06 6.772841e-05 3.036792e-06
[1357,] 9.105686e-06 6.780527e-05 3.019384e-06
[1358,] 8.962295e-06 6.711281e-05 2.989237e-06
[1359,] 9.065005e-06 6.719483e-05 3.032741e-06
[1360,] 7.133228e-04 6.702124e-05 2.493373e-04
[1361,] 1.833619e-05 6.727734e-05 5.964697e-06
[1362,] 1.220095e-05 6.659225e-05 4.106466e-06
[1363,] 1.319634e-04 6.652946e-05 4.512706e-05
[1364,] 2.035433e-05 6.762534e-05 6.558286e-06
[1365,] 3.160625e-05 6.624828e-05 1.066293e-05
[1366,] 1.489194e-05 6.838819e-05 4.801983e-06
[1367,] 1.008588e-03 6.790286e-05 2.940720e-04
[1368,] 1.519321e-05 6.612607e-05 5.071662e-06
[1369,] 1.646410e-05 6.797408e-05 5.309724e-06
[1370,] 3.265171e-04 6.748289e-05 9.868796e-05
[1371,] 4.312649e-05 6.614988e-05 1.448212e-05
[1372,] 4.346021e-05 6.614988e-05 1.459376e-05
[1373,] 3.571787e-05 6.618972e-05 1.203578e-05
[1374,] 9.024063e-06 6.810059e-05 2.990863e-06
[1375,] 7.848288e-05 6.706357e-05 2.637825e-05
[1376,] 9.021943e-06 6.808744e-05 2.990328e-06
[1377,] 9.093996e-06 6.814668e-05 3.010361e-06
[1378,] 3.645463e-05 6.618112e-05 1.228671e-05
[1379,] 9.063224e-06 6.816220e-05 3.001559e-06
[1380,] 4.589879e-04 6.717820e-05 1.390904e-04
[1381,] 3.765289e-05 6.619500e-05 1.270323e-05
[1382,] 3.456953e-04 6.727723e-05 1.047150e-04
[1383,] 8.452360e-05 6.705905e-05 2.836282e-05
[1384,] 4.487576e-04 6.707051e-05 1.366299e-04
[1385,] 8.881840e-06 6.817562e-05 2.954740e-06
[1386,] 8.932073e-06 6.816220e-05 2.966147e-06
[1387,] 3.861426e-05 6.619456e-05 1.302854e-05
[1388,] 8.863913e-06 6.840172e-05 2.952415e-06
[1389,] 3.787559e-05 6.619500e-05 1.277867e-05
[1390,] 8.861192e-06 6.829694e-05 2.952598e-06
[1391,] 8.314659e-05 6.705604e-05 2.785692e-05
[1392,] 4.198007e-05 6.616461e-05 1.413972e-05
[1393,] 3.787559e-05 6.614760e-05 1.273639e-05
[1394,] 3.787559e-05 6.616160e-05 1.275019e-05
[1395,] 4.046760e-04 6.730480e-05 1.221702e-04
[1396,] 7.119327e-05 6.705320e-05 2.374965e-05
[1397,] 3.655970e-04 6.719205e-05 1.110809e-04
[1398,] 4.314150e-04 6.724319e-05 1.303581e-04
[1399,] 4.601969e-04 6.728117e-05 1.387239e-04
[1400,] 7.053107e-05 6.705187e-05 2.341380e-05
[1401,] 4.460389e-05 6.611501e-05 1.495560e-05
[1402,] 4.553778e-05 6.610396e-05 1.524504e-05
[1403,] 2.898351e-04 6.721808e-05 8.822943e-05
[1404,] 4.891939e-05 6.610656e-05 1.641030e-05
[1405,] 8.951442e-06 6.795207e-05 2.997240e-06
[1406,] 3.873426e-04 6.724393e-05 1.172203e-04
[1407,] 6.802770e-05 6.705324e-05 2.256634e-05
[1408,] 6.740555e-05 6.705318e-05 2.245840e-05
[1409,] 6.802770e-05 6.705450e-05 2.255251e-05
[1410,] 4.046760e-04 6.729516e-05 1.221523e-04
[1411,] 8.891154e-06 6.787352e-05 2.971638e-06
[1412,] 6.859443e-05 6.705354e-05 2.283430e-05
[1413,] 3.959004e-04 6.729516e-05 1.195421e-04
[1414,] 1.195161e-04 6.705121e-05 4.021435e-05
[1415,] 2.616524e-04 6.730848e-05 7.952037e-05
[1416,] 4.370919e-05 6.610541e-05 1.463555e-05
[1417,] 3.417115e-04 6.742887e-05 1.029200e-04
[1418,] 8.765077e-06 6.796662e-05 2.925569e-06
[1419,] 8.774825e-06 6.790923e-05 2.930678e-06
[1420,] 8.900273e-06 6.791863e-05 2.975813e-06
[1421,] 8.891154e-06 6.789421e-05 2.971682e-06
[1422,] 8.769374e-06 6.785112e-05 2.927763e-06
[1423,] 8.910544e-06 6.788470e-05 2.980113e-06
[1424,] 8.553689e-05 6.706320e-05 2.836576e-05
[1425,] 7.316229e-05 6.705585e-05 2.429437e-05
[1426,] 8.765077e-06 6.789705e-05 2.925450e-06
[1427,] 8.900273e-06 6.795229e-05 2.975925e-06
[1428,] 3.873426e-04 6.746121e-05 1.163585e-04
[1429,] 3.873426e-04 6.746121e-05 1.163585e-04
[1430,] 8.761931e-06 6.799867e-05 2.923571e-06
[1431,] 8.759934e-06 6.799867e-05 2.921904e-06
[1432,] 4.864309e-05 6.612168e-05 1.630305e-05
[1433,] 4.198973e-05 6.611846e-05 1.406378e-05
[1434,] 1.155210e-05 6.824363e-05 3.766664e-06
[1435,] 8.764534e-06 6.804671e-05 2.925371e-06
[1436,] 2.826911e-04 6.742847e-05 8.548188e-05
[1437,] 8.764534e-06 6.807832e-05 2.925414e-06
[1438,] 4.371986e-05 6.611302e-05 1.463143e-05
[1439,] 8.872463e-06 6.802027e-05 2.963144e-06
[1440,] 8.873013e-06 6.799721e-05 2.963377e-06
[1441,] 4.552286e-05 6.612315e-05 1.523404e-05
[1442,] 8.469086e-05 6.706176e-05 2.848997e-05
[1443,] 8.908862e-06 6.813946e-05 2.980251e-06
[1444,] 8.879200e-06 6.805391e-05 2.966598e-06
[1445,] 5.653221e-05 6.611283e-05 1.887404e-05
[1446,] 3.140423e-04 6.765502e-05 9.407030e-05
[1447,] 8.861750e-06 6.808271e-05 2.956906e-06
[1448,] 8.859139e-06 6.810605e-05 2.953888e-06
[1449,] 1.286687e-05 6.730791e-05 4.237634e-06
[1450,] 8.861750e-06 6.806735e-05 2.956879e-06
[1451,] 9.089740e-06 6.810721e-05 3.051954e-06
[1452,] 8.859139e-06 6.813901e-05 2.953914e-06
[1453,] 2.038449e-04 6.744742e-05 6.193773e-05
[1454,] 4.176915e-05 6.618491e-05 1.401656e-05
[1455,] 2.513607e-04 6.768866e-05 7.549510e-05
[1456,] 8.859139e-06 6.838061e-05 2.954105e-06
[1457,] 9.539257e-05 6.698117e-05 3.154242e-05
[1458,] 1.177609e-05 6.886661e-05 4.024870e-06
[1459,] 6.947996e-05 6.696860e-05 2.311663e-05
[1460,] 1.245457e-05 6.896819e-05 4.272924e-06
[1461,] 2.421151e-04 6.835566e-05 7.148853e-05
[1462,] 2.679431e-05 6.859033e-05 8.432334e-06
[1463,] 2.374096e-04 6.834097e-05 7.015490e-05
[1464,] 2.609411e-05 6.859033e-05 8.220665e-06
[1465,] 1.856450e-04 6.842952e-05 5.500703e-05
[1466,] 1.023877e-05 6.890661e-05 3.356251e-06
[1467,] 6.124669e-05 6.621946e-05 2.053093e-05
[1468,] 6.174193e-05 6.696580e-05 2.049504e-05
[1469,] 5.858879e-05 6.625855e-05 1.934116e-05
[1470,] 1.314610e-05 6.687665e-05 4.383248e-06
[1471,] 1.695124e-05 6.698801e-05 5.638009e-06
[1472,] 1.717734e-05 6.699987e-05 5.708207e-06
[1473,] 1.314284e-05 6.688436e-05 4.381720e-06
[1474,] 1.799659e-05 6.701266e-05 5.979405e-06
[1475,] 1.749727e-05 6.698872e-05 5.811861e-06
[1476,] 1.313505e-05 6.688593e-05 4.379085e-06
[1477,] 1.735026e-05 6.698718e-05 5.763793e-06
[1478,] 1.320009e-05 6.689496e-05 4.398836e-06
[1479,] 1.998241e-05 6.704685e-05 6.646735e-06
[1480,] 1.788494e-05 6.700042e-05 5.945237e-06
[1481,] 2.065829e-05 6.704181e-05 6.874122e-06
[1482,] 2.177961e-05 6.707235e-05 7.260962e-06
[1483,] 1.828941e-05 6.700490e-05 6.062676e-06
[1484,] 1.828941e-05 6.700545e-05 6.062567e-06
[1485,] 1.864544e-05 6.701745e-05 6.186399e-06
[1486,] 1.791815e-05 6.700725e-05 5.943722e-06
[1487,] 1.324210e-05 6.690746e-05 4.411123e-06
[1488,] 2.153512e-05 6.704285e-05 7.163170e-06
[1489,] 1.351503e-05 6.693281e-05 4.502520e-06
[1490,] 1.873615e-05 6.705171e-05 6.209087e-06
[1491,] 2.718453e-05 6.629211e-05 9.053201e-06
[1492,] 2.331062e-05 6.707250e-05 7.767675e-06
[1493,] 1.767492e-05 6.705706e-05 5.885627e-06
[1494,] 1.895258e-05 6.710353e-05 6.340980e-06
[1495,] 2.231972e-05 6.707508e-05 7.444657e-06
[1496,] 2.273043e-05 6.707580e-05 7.584769e-06
[1497,] 1.924311e-05 6.702643e-05 6.433509e-06
[1498,] 1.366681e-05 6.762440e-05 4.510853e-06
[1499,] 1.185540e-05 6.751590e-05 4.012988e-06
[1500,] 1.918622e-05 6.697975e-05 6.427866e-06
[1501,] 9.944124e-06 6.935009e-05 3.367229e-06
[1502,] 1.879519e-05 6.699610e-05 6.293420e-06
[1503,] 1.872841e-05 6.691024e-05 6.273341e-06
[1504,] 1.860671e-05 6.702669e-05 6.229990e-06
[1505,] 1.451381e-05 6.819464e-05 5.000072e-06
[1506,] 1.126202e-05 6.768442e-05 3.809121e-06
[1507,] 1.889908e-05 6.684979e-05 6.322157e-06
[1508,] 1.548183e-05 6.687397e-05 5.152288e-06
[1509,] 1.612095e-04 6.708493e-05 5.335555e-05
[1510,] 1.100505e-04 6.651371e-05 3.688074e-05
[1511,] 1.699893e-04 6.678781e-05 5.566087e-05
[1512,] 1.033591e-05 6.678552e-05 3.439465e-06
[1513,] 2.069774e-05 6.680128e-05 6.908749e-06
[1514,] 1.212904e-05 6.706627e-05 4.026259e-06
[1515,] 6.537121e-05 6.678618e-05 2.183474e-05
[1516,] 6.884473e-05 6.682445e-05 2.207581e-05
[1517,] 1.068630e-05 6.710790e-05 3.552186e-06
[1518,] 1.487954e-05 6.679413e-05 4.999525e-06
[1519,] 6.875270e-05 6.678453e-05 2.286436e-05
[1520,] 7.371845e-05 6.677521e-05 2.460750e-05
[1521,] 1.087757e-05 6.702794e-05 3.616506e-06
[1522,] 3.755042e-05 6.658403e-05 1.222510e-05
[1523,] 1.016468e-05 6.703452e-05 3.384710e-06
[1524,] 3.544283e-05 6.659188e-05 1.154171e-05
[1525,] 7.491560e-05 6.667889e-05 2.483611e-05
[1526,] 1.008876e-05 6.705659e-05 3.358530e-06
[1527,] 1.008876e-05 6.705221e-05 3.358626e-06
[1528,] 1.008876e-05 6.705189e-05 3.358619e-06
[1529,] 1.008876e-05 6.705753e-05 3.358510e-06
[1530,] 1.008876e-05 6.706124e-05 3.358417e-06
[1531,] 1.010176e-05 6.705478e-05 3.362680e-06
[1532,] 1.008500e-05 6.706329e-05 3.357187e-06
[1533,] 1.011957e-05 6.706124e-05 3.368188e-06
[1534,] 1.046225e-05 6.706889e-05 3.479098e-06
[1535,] 6.534264e-05 6.677446e-05 2.187159e-05
[1536,] 1.064654e-05 6.710618e-05 3.555513e-06
[1537,] 1.008345e-05 6.707459e-05 3.363284e-06
[1538,] 1.010576e-05 6.705595e-05 3.363908e-06
[1539,] 1.010576e-05 6.706353e-05 3.363737e-06
[1540,] 1.484148e-04 6.669521e-05 4.838051e-05
[1541,] 1.005643e-05 6.706066e-05 3.348218e-06
[1542,] 1.007280e-05 6.706328e-05 3.353312e-06
[1543,] 9.990368e-06 6.706273e-05 3.327793e-06
[1544,] 9.990368e-06 6.707227e-05 3.327700e-06
[1545,] 9.956761e-06 6.707937e-05 3.318510e-06
[1546,] 1.007165e-05 6.707830e-05 3.352673e-06
[1547,] 9.956761e-06 6.708069e-05 3.318511e-06
[1548,] 9.965123e-06 6.707195e-05 3.320444e-06
[1549,] 9.958544e-06 6.707625e-05 3.318816e-06
[1550,] 9.961331e-06 6.708181e-05 3.319437e-06
[1551,] 1.001815e-05 6.708122e-05 3.336026e-06
[1552,] 3.512917e-05 6.676337e-05 1.170875e-05
[1553,] 4.029555e-05 6.676334e-05 1.341691e-05
[1554,] 1.017197e-05 6.709437e-05 3.399750e-06
[1555,] 3.706125e-05 6.677356e-05 1.237184e-05
[1556,] 1.008650e-05 6.709315e-05 3.370180e-06
[1557,] 1.010651e-05 6.707789e-05 3.377721e-06
[1558,] 1.011383e-05 6.709194e-05 3.379596e-06
[1559,] 3.085517e-05 6.643043e-05 1.012888e-05
[1560,] 2.134418e-05 6.639872e-05 7.108355e-06
[1561,] 2.102298e-05 6.639872e-05 7.001448e-06
[1562,] 2.102298e-05 6.639872e-05 7.001448e-06
[1563,] 2.102298e-05 6.639865e-05 7.002262e-06
[1564,] 2.048179e-05 6.639221e-05 6.822093e-06
[1565,] 1.920485e-05 6.681082e-05 6.395899e-06
[1566,] 2.107829e-05 6.639221e-05 7.020733e-06
[1567,] 2.135826e-05 6.639216e-05 7.114705e-06
[1568,] 2.107829e-05 6.639214e-05 7.022308e-06
[1569,] 2.107829e-05 6.639519e-05 7.010745e-06
[1570,] 2.075764e-05 6.639478e-05 6.905035e-06
[1571,] 2.107829e-05 6.639222e-05 7.020598e-06
[1572,] 2.139904e-05 6.639273e-05 7.124010e-06
[1573,] 2.173540e-05 6.639256e-05 7.236762e-06
[1574,] 2.139904e-05 6.639222e-05 7.127374e-06
[1575,] 2.139904e-05 6.639230e-05 7.126533e-06
[1576,] 2.139904e-05 6.639216e-05 7.128215e-06
[1577,] 3.193242e-05 6.641401e-05 1.048624e-05
[1578,] 7.350571e-05 6.692517e-05 2.312287e-05
[1579,] 2.173540e-05 6.639222e-05 7.239277e-06
[1580,] 2.173540e-05 6.639222e-05 7.239347e-06
[1581,] 2.173540e-05 6.639222e-05 7.239347e-06
[1582,] 1.068449e-05 6.706945e-05 3.556482e-06
[1583,] 2.139904e-05 6.639218e-05 7.130739e-06
[1584,] 1.066900e-05 6.707047e-05 3.551598e-06
[1585,] 3.333194e-05 6.675012e-05 1.109452e-05
[1586,] 2.173540e-05 6.640011e-05 7.261332e-06
[1587,] 1.015373e-05 6.708705e-05 3.393228e-06
[1588,] 2.279522e-05 6.639512e-05 7.607443e-06
[1589,] 2.354641e-05 6.639556e-05 7.859247e-06
[1590,] 2.316619e-05 6.639512e-05 7.731312e-06
[1591,] 2.316619e-05 6.639548e-05 7.732109e-06
[1592,] 2.316619e-05 6.639548e-05 7.732109e-06
[1593,] 2.316619e-05 6.639512e-05 7.731312e-06
[1594,] 2.316619e-05 6.639437e-05 7.729486e-06
[1595,] 2.279522e-05 6.639760e-05 7.612087e-06
[1596,] 1.018382e-05 6.708019e-05 3.403331e-06
[1597,] 2.243326e-05 6.639232e-05 7.476916e-06
[1598,] 2.316619e-05 6.639223e-05 7.720210e-06
[1599,] 2.279522e-05 6.639223e-05 7.596610e-06
[1600,] 1.139197e-04 6.668946e-05 3.768175e-05
[1601,] 2.354641e-05 6.639214e-05 7.844945e-06
[1602,] 2.316619e-05 6.639214e-05 7.718309e-06
[1603,] 2.279522e-05 6.639858e-05 7.593897e-06
[1604,] 2.389674e-05 6.639882e-05 7.965199e-06
[1605,] 2.354641e-05 6.639859e-05 7.843616e-06
[1606,] 2.689809e-05 6.679174e-05 8.889985e-06
[1607,] 1.063110e-05 6.705946e-05 3.540003e-06
[1608,] 1.070483e-05 6.705841e-05 3.563151e-06
[1609,] 2.686898e-05 6.639887e-05 8.945738e-06
[1610,] 2.546573e-05 6.640300e-05 8.464832e-06
[1611,] 5.130990e-05 6.649282e-05 1.673629e-05
[1612,] 9.685869e-06 6.665133e-05 3.231479e-06
[1613,] 9.710529e-06 6.666597e-05 3.240702e-06
[1614,] 1.262779e-04 6.666769e-05 4.185633e-05
[1615,] 1.262779e-04 6.666794e-05 4.181685e-05
[1616,] 9.485717e-06 6.670997e-05 3.163205e-06
[1617,] 1.262779e-04 6.666690e-05 4.182780e-05
[1618,] 1.174528e-04 6.666646e-05 3.891268e-05
[1619,] 9.056955e-05 6.668767e-05 2.991675e-05
[1620,] 1.331538e-04 6.666683e-05 4.410309e-05
[1621,] 1.331538e-04 6.666794e-05 4.409068e-05
[1622,] 1.296616e-04 6.666794e-05 4.293584e-05
[1623,] 1.326200e-04 6.666794e-05 4.391416e-05
[1624,] 1.358436e-04 6.666794e-05 4.498014e-05
[1625,] 1.326200e-04 6.666538e-05 4.390608e-05
[1626,] 1.326200e-04 6.666538e-05 4.390608e-05
[1627,] 1.534008e-04 6.666959e-05 5.076483e-05
[1628,] 9.247943e-05 6.669005e-05 3.052163e-05
[1629,] 1.257766e-04 6.666229e-05 4.167645e-05
[1630,] 1.225132e-04 6.666229e-05 4.059641e-05
[1631,] 1.225132e-04 6.666277e-05 4.059108e-05
[1632,] 1.193504e-04 6.666430e-05 3.952902e-05
[1633,] 1.212644e-04 6.666594e-05 4.014630e-05
[1634,] 1.212644e-04 6.666594e-05 4.014630e-05
[1635,] 1.241603e-04 6.666594e-05 4.110368e-05
[1636,] 1.261656e-04 6.666538e-05 4.177210e-05
[1637,] 2.370795e-04 6.648154e-05 7.671609e-05
[1638,] 2.370795e-04 6.648154e-05 7.671609e-05
[1639,] 1.212644e-04 6.666768e-05 4.013053e-05
[1640,] 2.429205e-04 6.649334e-05 7.852999e-05
[1641,] 1.602521e-04 6.656855e-05 5.168753e-05
[1642,] 2.187538e-04 6.649736e-05 7.073491e-05
[1643,] 2.187538e-04 6.650141e-05 7.071516e-05
[1644,] 2.187538e-04 6.650141e-05 7.071516e-05
[1645,] 2.187538e-04 6.650141e-05 7.071516e-05
[1646,] 2.187538e-04 6.650141e-05 7.071516e-05
[1647,] 9.459628e-06 6.671520e-05 3.153218e-06
[1648,] 2.135811e-04 6.649299e-05 6.913126e-05
[1649,] 2.092647e-04 6.649299e-05 6.774101e-05
[1650,] 1.491406e-04 6.656365e-05 4.813837e-05
[1651,] 2.025884e-04 6.651286e-05 6.550093e-05
[1652,] 2.080000e-04 6.651654e-05 6.722477e-05
[1653,] 2.080000e-04 6.652066e-05 6.720632e-05
[1654,] 2.258702e-04 6.652483e-05 7.292834e-05
[1655,] 2.187538e-04 6.652903e-05 7.062304e-05
[1656,] 2.135811e-04 6.652934e-05 6.896053e-05
[1657,] 2.135811e-04 6.653328e-05 6.894292e-05
[1658,] 2.080000e-04 6.653756e-05 6.713259e-05
[1659,] 2.135811e-04 6.654189e-05 6.890492e-05
[1660,] 2.080000e-04 6.658637e-05 6.693383e-05
[1661,] 9.464881e-06 6.671602e-05 3.155454e-06
[1662,] 1.620102e-05 6.676807e-05 5.392867e-06
[1663,] 1.332964e-04 6.671346e-05 4.274887e-05
[1664,] 9.403807e-06 6.674655e-05 3.136868e-06
[1665,] 8.604169e-05 6.674109e-05 2.825952e-05
[1666,] 9.880633e-06 6.676060e-05 3.305212e-06
[1667,] 8.404255e-05 6.675712e-05 2.756888e-05
[1668,] 8.809899e-05 6.676658e-05 2.888065e-05
[1669,] 9.552021e-06 6.668637e-05 3.180958e-06
[1670,] 1.725000e-04 6.684662e-05 5.492926e-05
[1671,] 7.834487e-05 6.678405e-05 2.566807e-05
[1672,] 8.315373e-05 6.680992e-05 2.718949e-05
[1673,] 9.498155e-06 6.666713e-05 3.164296e-06
[1674,] 1.072399e-04 6.685310e-05 3.493776e-05
[1675,] 1.015324e-04 6.684111e-05 3.311085e-05
[1676,] 8.901098e-05 6.677830e-05 2.893175e-05
[1677,] 1.041926e-04 6.679662e-05 3.379746e-05
[1678,] 1.013868e-04 6.680977e-05 3.287152e-05
[1679,] 1.041926e-04 6.680977e-05 3.377586e-05
[1680,] 1.041926e-04 6.680331e-05 3.378639e-05
[1681,] 1.068245e-04 6.681629e-05 3.461320e-05
[1682,] 1.068245e-04 6.681629e-05 3.461320e-05
[1683,] 1.123309e-04 6.679662e-05 3.642190e-05
[1684,] 1.095364e-04 6.680311e-05 3.550083e-05
[1685,] 1.001291e-04 6.682673e-05 3.243284e-05
[1686,] 9.461654e-06 6.672713e-05 3.153849e-06
[1687,] 9.474524e-06 6.672505e-05 3.158503e-06
[1688,] 1.013868e-04 6.683700e-05 3.282237e-05
[1689,] 1.037952e-04 6.683740e-05 3.358898e-05
[1690,] 7.922559e-05 6.686315e-05 2.565434e-05
[1691,] 2.564074e-04 6.684425e-05 8.100059e-05
[1692,] 9.854120e-05 6.685263e-05 3.187052e-05
[1693,] 1.037952e-04 6.685263e-05 3.355868e-05
[1694,] 1.037952e-04 6.685629e-05 3.355333e-05
[1695,] 1.064150e-04 6.685263e-05 3.440028e-05
[1696,] 1.064150e-04 6.686033e-05 3.438871e-05
[1697,] 2.564074e-04 6.684794e-05 8.101898e-05
[1698,] 1.064150e-04 6.687524e-05 3.436669e-05
[1699,] 1.091144e-04 6.687049e-05 3.524767e-05
[1700,] 1.055210e-04 6.684127e-05 3.413803e-05
[1701,] 9.791664e-05 6.686681e-05 3.165749e-05
[1702,] 1.022132e-04 6.687283e-05 3.303605e-05
[1703,] 1.115010e-04 6.687490e-05 3.601989e-05
[1704,] 8.628756e-05 6.680033e-05 2.802795e-05
[1705,] 1.068015e-05 6.673277e-05 3.564771e-06
[1706,] 7.831046e-05 6.680716e-05 2.544326e-05
[1707,] 2.230704e-05 6.669229e-05 7.447925e-06
[1708,] 7.737907e-05 6.680012e-05 2.515065e-05
[1709,] 6.995105e-05 6.683502e-05 2.271929e-05
[1710,] 1.923403e-05 6.694047e-05 6.261526e-06
[1711,] 9.309687e-06 6.685143e-05 3.103109e-06
[1712,] 2.633713e-05 6.704091e-05 8.682810e-06
[1713,] 2.083788e-04 6.711617e-05 6.747018e-05
[1714,] 1.576293e-05 6.706766e-05 5.194177e-06
[1715,] 1.699930e-05 6.693969e-05 5.620822e-06
[1716,] 9.378111e-06 6.680980e-05 3.126210e-06
[1717,] 9.359011e-06 6.681872e-05 3.119312e-06
[1718,] 1.571690e-05 6.696412e-05 5.194877e-06
[1719,] 1.013180e-05 6.682953e-05 3.375260e-06
[1720,] 9.967221e-06 6.682223e-05 3.322070e-06
[1721,] 1.016347e-05 6.684438e-05 3.385408e-06
[1722,] 9.383302e-06 6.686053e-05 3.126348e-06
[1723,] 1.010831e-05 6.680398e-05 3.359176e-06
[1724,] 1.162605e-05 6.684688e-05 3.869128e-06
[1725,] 9.953780e-06 6.675329e-05 3.311297e-06
[1726,] 3.045884e-05 6.705354e-05 9.974745e-06
[1727,] 1.886358e-05 6.714844e-05 6.187371e-06
[1728,] 1.075304e-05 6.696036e-05 3.583928e-06
[1729,] 3.187575e-05 6.704536e-05 1.043970e-05
[1730,] 3.190009e-05 6.702067e-05 1.046001e-05
[1731,] 9.691974e-06 6.686383e-05 3.226567e-06
[1732,] 3.385225e-05 6.702455e-05 1.109386e-05
[1733,] 1.230836e-05 6.685137e-05 4.095016e-06
[1734,] 9.628760e-06 6.685395e-05 3.206419e-06
[1735,] 1.835823e-05 6.706412e-05 6.094058e-06
[1736,] 2.288812e-05 6.760661e-05 7.364646e-06
[1737,] 2.316813e-05 6.788011e-05 7.427485e-06
[1738,] 1.383346e-05 6.772014e-05 4.565359e-06
[1739,] 1.088759e-05 6.706085e-05 3.620810e-06
[1740,] 2.330511e-05 6.709608e-05 7.786009e-06
[1741,] 1.153609e-05 6.775798e-05 3.778988e-06
[1742,] 1.255274e-05 6.686302e-05 4.178918e-06
[1743,] 9.107878e-06 6.806374e-05 3.057146e-06
[1744,] 1.270495e-05 6.693279e-05 4.224079e-06
[1745,] 8.863095e-06 6.791182e-05 2.952603e-06
[1746,] 2.565855e-05 6.691525e-05 8.556362e-06
[1747,] 2.659579e-05 6.691631e-05 8.897256e-06
[1748,] 1.314903e-05 6.695852e-05 4.371180e-06
[1749,] 1.343070e-05 6.662950e-05 4.432705e-06
[1750,] 1.272504e-05 6.812396e-05 4.140104e-06
[1751,] 1.422598e-05 6.695328e-05 4.722579e-06
[1752,] 1.494196e-05 6.641796e-05 4.929716e-06
[1753,] 1.505358e-05 6.661331e-05 4.948752e-06
[1754,] 1.516121e-05 6.660781e-05 4.983836e-06
[1755,] 1.599259e-05 6.703207e-05 5.284055e-06
[1756,] 2.679346e-05 6.692082e-05 8.973307e-06
[1757,] 1.473526e-05 6.656552e-05 4.850828e-06
[1758,] 1.216659e-05 6.775737e-05 3.974463e-06
[1759,] 1.477673e-05 6.703124e-05 4.891905e-06
[1760,] 9.517635e-06 6.660932e-05 3.166998e-06
[1761,] 2.686406e-05 6.686294e-05 8.979849e-06
[1762,] 2.746205e-05 6.685796e-05 9.185339e-06
[1763,] 9.189428e-06 6.714146e-05 3.046394e-06
[1764,] 1.469550e-05 6.729955e-05 4.798930e-06
[1765,] 1.337536e-05 6.637341e-05 4.431057e-06
[1766,] 1.506090e-05 6.738085e-05 4.910659e-06
[1767,] 9.090136e-06 6.732632e-05 3.035311e-06
[1768,] 1.546890e-05 6.732275e-05 5.044632e-06
[1769,] 1.267973e-05 6.676254e-05 4.181637e-06
[1770,] 1.328007e-05 6.658057e-05 4.382074e-06
[1771,] 1.562363e-05 6.704338e-05 5.166995e-06
[1772,] 1.367286e-05 6.659064e-05 4.507347e-06
[1773,] 1.290509e-05 6.737224e-05 4.223563e-06
[1774,] 1.323343e-05 6.658509e-05 4.366839e-06
[1775,] 8.937420e-06 6.778336e-05 2.970244e-06
[1776,] 1.848401e-05 6.681300e-05 6.157020e-06
[1777,] 9.312068e-06 6.744205e-05 3.115789e-06
[1778,] 1.266242e-05 6.698555e-05 4.214686e-06
[1779,] 4.157821e-05 6.698132e-05 1.401760e-05
[1780,] 1.101085e-05 6.679940e-05 3.648331e-06
[1781,] 1.246659e-05 6.683741e-05 4.110676e-06
[1782,] 1.198998e-05 6.681362e-05 3.959324e-06
[1783,] 1.239281e-05 6.683250e-05 4.087307e-06
[1784,] 8.759089e-06 6.751593e-05 2.919878e-06
[1785,] 1.085547e-05 6.733344e-05 3.576111e-06
[1786,] 2.194175e-05 6.680005e-05 7.305234e-06
[1787,] 1.462227e-05 6.670620e-05 4.803545e-06
[1788,] 1.367487e-05 6.674707e-05 4.504777e-06
[1789,] 9.031321e-06 6.708403e-05 3.003816e-06
[1790,] 9.093238e-06 6.709826e-05 3.021945e-06
[1791,] 1.367487e-05 6.693148e-05 4.498737e-06
[1792,] 1.367487e-05 6.681351e-05 4.499812e-06
[1793,] 2.720002e-05 6.682112e-05 9.027415e-06
[1794,] 2.755299e-05 6.681976e-05 9.143019e-06
[1795,] 1.470173e-05 6.716536e-05 4.928990e-06
[1796,] 9.081078e-06 6.713150e-05 3.018100e-06
[1797,] 9.019138e-06 6.693368e-05 3.000517e-06
[1798,] 1.418319e-05 6.694436e-05 4.737966e-06
[1799,] 9.008184e-06 6.769572e-05 2.986721e-06
[1800,] 4.749908e-05 6.695018e-05 1.581480e-05
[1801,] 2.337155e-05 6.701074e-05 7.780904e-06
[1802,] 9.040852e-06 6.729618e-05 3.005510e-06
[1803,] 2.574749e-05 6.681145e-05 8.588657e-06
[1804,] 2.574749e-05 6.681234e-05 8.589006e-06
[1805,] 1.406374e-05 6.701148e-05 4.688142e-06
[1806,] 9.363050e-06 6.701461e-05 3.122958e-06
[1807,] 2.567582e-05 6.681290e-05 8.564635e-06
[1808,] 9.115528e-06 6.727446e-05 3.030632e-06
[1809,] 1.467970e-05 6.712246e-05 4.793281e-06
[1810,] 8.988391e-06 6.775062e-05 2.990418e-06
[1811,] 9.017695e-06 6.774429e-05 2.997594e-06
[1812,] 2.567752e-05 6.682112e-05 8.559234e-06
[1813,] 1.624719e-05 6.785188e-05 5.417289e-06
[1814,] 9.030679e-06 6.772980e-05 3.001028e-06
[1815,] 9.075477e-06 6.776998e-05 3.013077e-06
[1816,] 1.274679e-05 6.664639e-05 4.242102e-06
[1817,] 1.406606e-05 6.693590e-05 4.688078e-06
[1818,] 1.397284e-05 6.693590e-05 4.656992e-06
[1819,] 1.528256e-05 6.763788e-05 4.955738e-06
[1820,] 2.558788e-05 6.682002e-05 8.528707e-06
[1821,] 2.559561e-05 6.681635e-05 8.531322e-06
[1822,] 2.547801e-05 6.668628e-05 8.486746e-06
[1823,] 1.520181e-05 6.759357e-05 4.932701e-06
[1824,] 9.007585e-06 6.765197e-05 2.995257e-06
[1825,] 2.559561e-05 6.681522e-05 8.531386e-06
[1826,] 2.560086e-05 6.681733e-05 8.533704e-06
[1827,] 1.508815e-05 6.755999e-05 4.898904e-06
[1828,] 9.043930e-06 6.765197e-05 3.004851e-06
[1829,] 1.401064e-05 6.693410e-05 4.669526e-06
[1830,] 1.560197e-05 6.753896e-05 5.059921e-06
[1831,] 2.557762e-05 6.681733e-05 8.524430e-06
[1832,] 1.498770e-05 6.750611e-05 4.870131e-06
[1833,] 1.508815e-05 6.751701e-05 4.900914e-06
[1834,] 1.508815e-05 6.750611e-05 4.901429e-06
[1835,] 1.520181e-05 6.807120e-05 4.912294e-06
[1836,] 9.091681e-06 6.765197e-05 3.018157e-06
[1837,] 9.046702e-06 6.764533e-05 3.005631e-06
[1838,] 9.181199e-06 6.729349e-05 3.055807e-06
[1839,] 8.798642e-06 6.763662e-05 2.926992e-06
[1840,] 1.841763e-05 6.729594e-05 5.956086e-06
[1841,] 1.841763e-05 6.729594e-05 5.956086e-06
[1842,] 1.397023e-05 6.693305e-05 4.656306e-06
[1843,] 3.999884e-05 6.779181e-05 1.399706e-05
[1844,] 9.007243e-06 6.751951e-05 2.995521e-06
[1845,] 1.823434e-05 6.727766e-05 5.899934e-06
[1846,] 1.654078e-05 6.747206e-05 5.358032e-06
[1847,] 2.556794e-05 6.679738e-05 8.522040e-06
[1848,] 8.809458e-06 6.757246e-05 2.929953e-06
[1849,] 1.858565e-05 6.730599e-05 6.008071e-06
[1850,] 9.160997e-06 6.722342e-05 3.052426e-06
[1851,] 2.920116e-05 6.694815e-05 9.715054e-06
[1852,] 8.793742e-06 6.746238e-05 2.926157e-06
[1853,] 8.899819e-06 6.735011e-05 2.954547e-06
[1854,] 1.858565e-05 6.730599e-05 6.008071e-06
[1855,] 1.403736e-05 6.693325e-05 4.678433e-06
[1856,] 1.359900e-05 6.747164e-05 4.446024e-06
[1857,] 1.372186e-05 6.748160e-05 4.484695e-06
[1858,] 8.825686e-06 6.756222e-05 2.934372e-06
[1859,] 1.661601e-05 6.724629e-05 5.405971e-06
[1860,] 8.868105e-06 6.750466e-05 2.946554e-06
[1861,] 2.567090e-05 6.679800e-05 8.557407e-06
[1862,] 1.400397e-05 6.733196e-05 4.576096e-06
[1863,] 8.868105e-06 6.750965e-05 2.946530e-06
[1864,] 1.877580e-05 6.717633e-05 6.079911e-06
[1865,] 1.877580e-05 6.718987e-05 6.078694e-06
[1866,] 1.413190e-05 6.693574e-05 4.709848e-06
[1867,] 1.401884e-05 6.679708e-05 4.671450e-06
[1868,] 1.407570e-05 6.679850e-05 4.690712e-06
[1869,] 1.401884e-05 6.679721e-05 4.671426e-06
[1870,] 8.868105e-06 6.747184e-05 2.946736e-06
[1871,] 1.415293e-05 6.693572e-05 4.716839e-06
[1872,] 1.405870e-05 6.679734e-05 4.684485e-06
[1873,] 1.409824e-05 6.693658e-05 4.698680e-06
[1874,] 1.415293e-05 6.693655e-05 4.716807e-06
[1875,] 8.886310e-06 6.740607e-05 2.952410e-06
[1876,] 1.420205e-05 6.693647e-05 4.733175e-06
[1877,] 1.412243e-05 6.693655e-05 4.706701e-06
[1878,] 1.858565e-05 6.705280e-05 6.031276e-06
[1879,] 8.797633e-06 6.721149e-05 2.927889e-06
[1880,] 1.509025e-05 6.754454e-05 4.903232e-06
[1881,] 1.462127e-05 6.746761e-05 4.758475e-06
[1882,] 1.836923e-05 6.695834e-05 5.973595e-06
[1883,] 1.890862e-05 6.697624e-05 6.143949e-06
[1884,] 1.929846e-05 6.697624e-05 6.267717e-06
[1885,] 1.567940e-05 6.705168e-05 5.114170e-06
[1886,] 8.810362e-06 6.768139e-05 2.929934e-06
[1887,] 1.421389e-05 6.680880e-05 4.736577e-06
[1888,] 1.427995e-05 6.694606e-05 4.759652e-06
[1889,] 1.425657e-05 6.694763e-05 4.751980e-06
[1890,] 8.790962e-06 6.761718e-05 2.925149e-06
[1891,] 1.419967e-05 6.691086e-05 4.728687e-06
[1892,] 1.426856e-05 6.695050e-05 4.756360e-06
[1893,] 1.543633e-05 6.699306e-05 5.041808e-06
[1894,] 1.543633e-05 6.698529e-05 5.042338e-06
[1895,] 1.429328e-05 6.690643e-05 4.760389e-06
[1896,] 2.652709e-05 6.675263e-05 8.837875e-06
[1897,] 1.429328e-05 6.695322e-05 4.765084e-06
[1898,] 1.429328e-05 6.695347e-05 4.765145e-06
[1899,] 2.612176e-05 6.675520e-05 8.702144e-06
[1900,] 2.597770e-05 6.675532e-05 8.653049e-06
[1901,] 1.429328e-05 6.695477e-05 4.765286e-06
[1902,] 1.525015e-05 6.704842e-05 4.979724e-06
[1903,] 1.548057e-05 6.702432e-05 5.054141e-06
[1904,] 2.616720e-05 6.675633e-05 8.717964e-06
[1905,] 1.426856e-05 6.695764e-05 4.757188e-06
[1906,] 1.534239e-05 6.703231e-05 5.009913e-06
[1907,] 2.602143e-05 6.675633e-05 8.668712e-06
[1908,] 1.070916e-05 6.655736e-05 3.571776e-06
[1909,] 2.604827e-05 6.675707e-05 8.678376e-06
[1910,] 8.848617e-06 6.752718e-05 2.940962e-06
[1911,] 1.291842e-05 6.663746e-05 4.304512e-06
[1912,] 2.597131e-05 6.675748e-05 8.651330e-06
[1913,] 1.305774e-05 6.690480e-05 4.344007e-06
[1914,] 8.865151e-06 6.749030e-05 2.945852e-06
[1915,] 1.966880e-05 6.674504e-05 6.540051e-06
[1916,] 1.951383e-05 6.674531e-05 6.488261e-06
[1917,] 4.848557e-05 6.787762e-05 1.706987e-05
[1918,] 1.548057e-05 6.702432e-05 5.054141e-06
[1919,] 2.605112e-05 6.675727e-05 8.677808e-06
[1920,] 1.297210e-05 6.695635e-05 4.327024e-06
[1921,] 1.453701e-05 6.697253e-05 4.848751e-06
[1922,] 1.156813e-05 6.662930e-05 3.847999e-06
[1923,] 8.762374e-06 6.745532e-05 2.919434e-06
[1924,] 8.759279e-06 6.745113e-05 2.920422e-06
[1925,] 1.525015e-05 6.706416e-05 4.979283e-06
[1926,] 2.628161e-05 6.676572e-05 8.759913e-06
[1927,] 1.541830e-05 6.708388e-05 5.031354e-06
[1928,] 1.051350e-05 6.670125e-05 3.502743e-06
[1929,] 1.108660e-05 6.671156e-05 3.688502e-06
[1930,] 9.622703e-06 6.769337e-05 3.178802e-06
[1931,] 1.289209e-05 6.716830e-05 4.223303e-06
[1932,] 1.040318e-05 6.715542e-05 3.440628e-06
[1933,] 1.012664e-05 6.666341e-05 3.372204e-06
[1934,] 1.027286e-05 6.714729e-05 3.398880e-06
[1935,] 1.015053e-05 6.713292e-05 3.359986e-06
[1936,] 1.895698e-05 6.752830e-05 6.116024e-06
[1937,] 1.027286e-05 6.712302e-05 3.399806e-06
[1938,] 1.019917e-05 6.660535e-05 3.396161e-06
[1939,] 1.006574e-05 6.660196e-05 3.353909e-06
[1940,] 5.514676e-05 6.727754e-05 1.916530e-05
[1941,] 1.090975e-05 6.751044e-05 3.590177e-06
[1942,] 1.099265e-05 6.750411e-05 3.616850e-06
[1943,] 1.857824e-05 6.748783e-05 5.999026e-06
[1944,] 1.107759e-05 6.751889e-05 3.643595e-06
[1945,] 1.116461e-05 6.751587e-05 3.671496e-06
[1946,] 1.857824e-05 6.743098e-05 6.002841e-06
[1947,] 1.336068e-05 6.683358e-05 4.388874e-06
[1948,] 1.281551e-05 6.685560e-05 4.211716e-06
[1949,] 1.033915e-05 6.676773e-05 3.427535e-06
[1950,] 1.960000e-05 6.738503e-05 6.328107e-06
[1951,] 1.942638e-05 6.745998e-05 6.267683e-06
[1952,] 1.015162e-05 6.674938e-05 3.367226e-06
[1953,] 1.841498e-05 6.750856e-05 5.947442e-06
[1954,] 1.032811e-05 6.701732e-05 3.435841e-06
[1955,] 1.743270e-05 6.711381e-05 5.797932e-06
[1956,] 1.747251e-05 6.711397e-05 5.810436e-06
[1957,] 1.743270e-05 6.711250e-05 5.798057e-06
[1958,] 1.735801e-05 6.711166e-05 5.774756e-06
[1959,] 1.019511e-05 6.700715e-05 3.393470e-06
[1960,] 1.011366e-05 6.700561e-05 3.366929e-06
[1961,] 1.007490e-05 6.700488e-05 3.354222e-06
[1962,] 1.866892e-05 6.762293e-05 6.020241e-06
[1963,] 2.802942e-05 6.697935e-05 9.387525e-06
[1964,] 9.948185e-06 6.669223e-05 3.304246e-06
[1965,] 1.021185e-05 6.669709e-05 3.389324e-06
[1966,] 1.023783e-05 6.700156e-05 3.408593e-06
[1967,] 1.737721e-05 6.746556e-05 5.626776e-06
[1968,] 1.010843e-05 6.741469e-05 3.338550e-06
[1969,] 1.055427e-05 6.745009e-05 3.477686e-06
[1970,] 1.457249e-05 6.721451e-05 4.829454e-06
[1971,] 1.467625e-05 6.719778e-05 4.864898e-06
[1972,] 1.450476e-05 6.660451e-05 4.825619e-06
[1973,] 2.484027e-05 6.716195e-05 8.416871e-06
[1974,] 1.266996e-05 6.712024e-05 4.211557e-06
[1975,] 1.655667e-05 6.689781e-05 5.487747e-06
[1976,] 1.575914e-05 6.700052e-05 5.273413e-06
[1977,] 1.634179e-05 6.688474e-05 5.413467e-06
[1978,] 3.423225e-05 6.695378e-05 1.151489e-05
[1979,] 3.552395e-05 6.696266e-05 1.196011e-05
[1980,] 3.894936e-05 6.697043e-05 1.312433e-05
[1981,] 3.824365e-05 6.696026e-05 1.287679e-05
[1982,] 3.608985e-05 6.696143e-05 1.215020e-05
[1983,] 2.261567e-05 6.700001e-05 7.414113e-06
[1984,] 2.788676e-05 6.704247e-05 9.260284e-06
[1985,] 1.966387e-05 6.722395e-05 6.546711e-06
[1986,] 3.604979e-05 6.703450e-05 1.214136e-05
[1987,] 4.250597e-05 6.703277e-05 1.432382e-05
[1988,] 3.163826e-05 6.732812e-05 1.028128e-05
[1989,] 3.862009e-05 6.730097e-05 1.253666e-05
[1990,] 3.932369e-05 6.729268e-05 1.276618e-05
[1991,] 3.719676e-05 6.723839e-05 1.210212e-05
[1992,] 4.379740e-05 6.718591e-05 1.425659e-05
[1993,] 1.931943e-05 6.708274e-05 6.432949e-06
[1994,] 3.186819e-05 6.702236e-05 1.070920e-05
[1995,] 3.355725e-05 6.712130e-05 1.097086e-05
[1996,] 3.412863e-05 6.712644e-05 1.115401e-05
[1997,] 3.823241e-05 6.716263e-05 1.246650e-05
[1998,] 2.880430e-05 6.776045e-05 9.293165e-06
[1999,] 3.823241e-05 6.716409e-05 1.246583e-05
[2000,] 1.411850e-05 6.797376e-05 4.592278e-06
[2001,] 3.961514e-05 6.717802e-05 1.290637e-05
[2002,] 3.159602e-05 6.772929e-05 1.018701e-05
[2003,] 2.835423e-05 6.766451e-05 9.167506e-06
[2004,] 1.575044e-05 6.783940e-05 5.100223e-06
[2005,] 3.981319e-05 6.712957e-05 1.299319e-05
[2006,] 3.410331e-05 6.722763e-05 1.110590e-05
[2007,] 1.822042e-05 6.753343e-05 6.191079e-06
[2008,] 3.468766e-05 6.719412e-05 1.130654e-05
[2009,] 3.468766e-05 6.723069e-05 1.129334e-05
[2010,] 1.879818e-05 6.755719e-05 6.127153e-06
[2011,] 2.177073e-05 6.744385e-05 7.095617e-06
[2012,] 2.207279e-05 6.743685e-05 7.193834e-06
[2013,] 1.799742e-05 6.707816e-05 6.020924e-06
[2014,] 1.969221e-05 6.748963e-05 6.421198e-06
[2015,] 2.177073e-05 6.747501e-05 7.090814e-06
[2016,] 2.087500e-05 6.746924e-05 6.803870e-06
[2017,] 2.235689e-05 6.747353e-05 7.279301e-06
[2018,] 3.860468e-05 6.754372e-05 1.245328e-05
[2019,] 1.584274e-05 6.845315e-05 5.097076e-06
[2020,] 4.107526e-05 6.754071e-05 1.324149e-05
[2021,] 4.064842e-05 6.753771e-05 1.310657e-05
[2022,] 3.409683e-05 6.706252e-05 1.171241e-05
[2023,] 4.883951e-05 6.752153e-05 1.572230e-05
[2024,] 5.996418e-05 6.694545e-05 2.062851e-05
[2025,] 6.359814e-05 6.685481e-05 2.180638e-05
[2026,] 7.567729e-05 6.704940e-05 2.550052e-05
[2027,] 7.568883e-05 6.714100e-05 2.456200e-05
[2028,] 8.169129e-05 6.708519e-05 2.657356e-05
[2029,] 8.169129e-05 6.708757e-05 2.657000e-05
[2030,] 1.025576e-04 6.725074e-05 3.316952e-05
[2031,] 2.588174e-05 6.662852e-05 8.741358e-06
[2032,] 4.534715e-05 6.744940e-05 1.464042e-05
[2033,] 4.699738e-05 6.745220e-05 1.516620e-05
[2034,] 5.900014e-05 6.705363e-05 1.926731e-05
[2035,] 1.437437e-05 6.703249e-05 4.791311e-06
[2036,] 4.257236e-05 6.757080e-05 1.370403e-05
[2037,] 3.592410e-05 6.750281e-05 1.160930e-05
[2038,] 2.439188e-05 6.746949e-05 7.928019e-06
[2039,] 5.117559e-05 6.748010e-05 1.648611e-05
[2040,] 5.481922e-05 6.749421e-05 1.764049e-05
[2041,] 5.144178e-05 6.750686e-05 1.655469e-05
[2042,] 5.341157e-05 6.750412e-05 1.718310e-05
[2043,] 5.044893e-05 6.752501e-05 1.623059e-05
[2044,] 4.660942e-05 6.755864e-05 1.499522e-05
[2045,] 4.278671e-05 6.750493e-05 1.379998e-05
[2046,] 3.396392e-05 6.697759e-05 1.115476e-05
[2047,] 4.263654e-05 6.719646e-05 1.447622e-05
[2048,] 9.984667e-06 6.701208e-05 3.332319e-06
[2049,] 1.491818e-05 6.670564e-05 4.918195e-06
[2050,] 1.040687e-05 6.672880e-05 3.472367e-06
[2051,] 1.286872e-05 6.737155e-05 4.238020e-06
[2052,] 8.501206e-05 6.689904e-05 2.736605e-05
[2053,] 9.343104e-05 6.754132e-05 2.939697e-05
[2054,] 1.737798e-05 6.697829e-05 5.833717e-06
[2055,] 4.234821e-05 6.699345e-05 1.430012e-05
[2056,] 1.468133e-04 6.713060e-05 4.798293e-05
[2057,] 2.219139e-05 6.710129e-05 7.499448e-06
[2058,] 9.804125e-05 6.718496e-05 3.199304e-05
[2059,] 1.685864e-05 6.655805e-05 5.647030e-06
[2060,] 3.910801e-05 6.720562e-05 1.281205e-05
[2061,] 2.069194e-05 6.645124e-05 6.834549e-06
[2062,] 4.305405e-05 6.696951e-05 1.438088e-05
[2063,] 6.250053e-05 6.723593e-05 2.039077e-05
[2064,] 3.129451e-05 6.715755e-05 1.024682e-05
[2065,] 6.207214e-05 6.724138e-05 2.024694e-05
[2066,] 6.078090e-05 6.718864e-05 1.988048e-05
[2067,] 9.405635e-05 6.710927e-05 3.215159e-05
[2068,] 5.186952e-05 6.657375e-05 1.711140e-05
[2069,] 1.230159e-05 6.648910e-05 4.109814e-06
[2070,] 1.156233e-05 6.652660e-05 3.835678e-06
[2071,] 2.280723e-05 6.706486e-05 7.535447e-06
[2072,] 3.554881e-04 6.680148e-05 1.118252e-04
[2073,] 5.550394e-04 6.661030e-05 1.787124e-04
[2074,] 2.483383e-05 6.709650e-05 8.179999e-06
[2075,] 1.161241e-05 6.641971e-05 3.867438e-06
[2076,] 2.726617e-05 6.712611e-05 9.009357e-06
[2077,] 2.078223e-05 6.715236e-05 6.854507e-06
[2078,] 2.826545e-05 6.716895e-05 9.251257e-06
[2079,] 1.360125e-05 6.708409e-05 4.545504e-06
[2080,] 2.160399e-05 6.706027e-05 7.222342e-06
[2081,] 3.278683e-05 6.706871e-05 1.081207e-05
[2082,] 1.148169e-05 6.663704e-05 3.821397e-06
[2083,] 2.040179e-05 6.705689e-05 6.816341e-06
[2084,] 1.538377e-05 6.662012e-05 5.073744e-06
[2085,] 1.605904e-05 6.663552e-05 5.291798e-06
[2086,] 1.513518e-05 6.644244e-05 5.016049e-06
[2087,] 1.883039e-05 6.706344e-05 6.297532e-06
[2088,] 1.780181e-05 6.650198e-05 5.973637e-06
[2089,] 1.694159e-05 6.646502e-05 5.608295e-06
[2090,] 2.198755e-05 6.647270e-05 7.376789e-06
[2091,] 1.205667e-05 6.755639e-05 3.965675e-06
[2092,] 2.380656e-05 6.707110e-05 7.835921e-06
[2093,] 1.356931e-05 6.664814e-05 4.477094e-06
[2094,] 2.988350e-03 6.669131e-05 9.378419e-04
[2095,] 2.138547e-05 6.745874e-05 6.984049e-06
[2096,] 1.225203e-05 6.652974e-05 4.059070e-06
[2097,] 1.664232e-04 6.705939e-05 5.581651e-05
[2098,] 1.596897e-05 6.646787e-05 5.340251e-06
[2099,] 1.596897e-05 6.644979e-05 5.327789e-06
[2100,] 1.614744e-05 6.644850e-05 5.385387e-06
[2101,] 1.455477e-05 6.645456e-05 4.828359e-06
[2102,] 1.050799e-05 6.707818e-05 3.489671e-06
[2103,] 1.564037e-05 6.645302e-05 5.187014e-06
[2104,] 1.704541e-04 6.707290e-05 5.774251e-05
[2105,] 1.765991e-05 6.646672e-05 5.848002e-06
[2106,] 1.666858e-05 6.644405e-05 5.529965e-06
[2107,] 2.028703e-05 6.645185e-05 6.720671e-06
[2108,] 1.776720e-05 6.644268e-05 5.933662e-06
[2109,] 1.776720e-05 6.644367e-05 5.927682e-06
[2110,] 1.643438e-05 6.652792e-05 5.445141e-06
[2111,] 1.841274e-05 6.651499e-05 6.114451e-06
[2112,] 1.132070e-05 6.645721e-05 3.764600e-06
[2113,] 9.954974e-06 6.701451e-05 3.312119e-06
[2114,] 1.949850e-05 6.755162e-05 6.362844e-06
[2115,] 1.809602e-05 6.649797e-05 6.021969e-06
[2116,] 1.178838e-05 6.676378e-05 3.897887e-06
[2117,] 1.026496e-05 6.704398e-05 3.411618e-06
[2118,] 2.049477e-03 6.688560e-05 6.207125e-04
[2119,] 1.283560e-03 6.660245e-05 4.151126e-04
[2120,] 1.153918e-05 6.665455e-05 3.818971e-06
[2121,] 1.806728e-05 6.649142e-05 6.023868e-06
[2122,] 2.127439e-03 6.670640e-05 6.570365e-04
[2123,] 2.153580e-03 6.670878e-05 6.646903e-04
[2124,] 2.153580e-03 6.670856e-05 6.647217e-04
[2125,] 1.172924e-05 6.669656e-05 3.878013e-06
[2126,] 1.683711e-05 6.642748e-05 5.581897e-06
[2127,] 1.001944e-05 6.703209e-05 3.333692e-06
[2128,] 1.703463e-05 6.640656e-05 5.661992e-06
[2129,] 1.616541e-05 6.643768e-05 5.352819e-06
[2130,] 1.600439e-05 6.643579e-05 5.300361e-06
[2131,] 1.563055e-05 6.643564e-05 5.177354e-06
[2132,] 1.924590e-03 6.667297e-05 5.996785e-04
[2133,] 1.602443e-05 6.643392e-05 5.307484e-06
[2134,] 2.287306e-05 6.709408e-05 7.690783e-06
[2135,] 1.637784e-03 6.683303e-05 4.942636e-04
[2136,] 1.001097e-05 6.702434e-05 3.331172e-06
[2137,] 1.592022e-05 6.642245e-05 5.278818e-06
[2138,] 9.982164e-06 6.698797e-05 3.322790e-06
[2139,] 1.210328e-05 6.665633e-05 3.998828e-06
[2140,] 4.040424e-05 6.796273e-05 1.285716e-05
[2141,] 6.577136e-04 6.666103e-05 2.076381e-04
[2142,] 1.265701e-03 6.678976e-05 3.857941e-04
[2143,] 1.137906e-03 6.662611e-05 3.614855e-04
[2144,] 9.901721e-04 6.661269e-05 3.209532e-04
[2145,] 1.488121e-05 6.677290e-05 4.887135e-06
[2146,] 3.764800e-05 6.674924e-05 1.234028e-05
[2147,] 3.593212e-05 6.645599e-05 1.179382e-05
[2148,] 1.221925e-04 6.643856e-05 3.984300e-05
[2149,] 9.046112e-05 6.647173e-05 2.953689e-05
[2150,] 1.036933e-05 6.636658e-05 3.468887e-06
[2151,] 6.516549e-05 6.690929e-05 2.161731e-05
[2152,] 9.556662e-06 6.645942e-05 3.190079e-06
[2153,] 7.147123e-05 6.690792e-05 2.368214e-05
[2154,] 1.462964e-04 6.667322e-05 4.699637e-05
[2155,] 9.820181e-06 6.647469e-05 3.284007e-06
[2156,] 8.714721e-05 6.691117e-05 2.885024e-05
[2157,] 1.526144e-04 6.661634e-05 4.915852e-05
[2158,] 1.832779e-04 6.669595e-05 5.863499e-05
[2159,] 1.135609e-04 6.662999e-05 3.662524e-05
[2160,] 1.162184e-04 6.667903e-05 3.737192e-05
[2161,] 1.162184e-04 6.668428e-05 3.736273e-05
[2162,] 1.189514e-04 6.668318e-05 3.823661e-05
[2163,] 9.517581e-05 6.671686e-05 3.054824e-05
[2164,] 9.749202e-06 6.657140e-05 3.266554e-06
[2165,] 1.919053e-04 6.679379e-05 6.105489e-05
[2166,] 2.005477e-04 6.685936e-05 6.355493e-05
[2167,] 1.221792e-05 6.626270e-05 4.059429e-06
[2168,] 2.318397e-04 6.698670e-05 8.862622e-05
[2169,] 3.219147e-04 6.696813e-05 1.214738e-04
[2170,] 1.571842e-05 6.698926e-05 5.242608e-06
[2171,] 2.238816e-05 6.644096e-05 7.572392e-06
[2172,] 9.006891e-05 6.696599e-05 2.962283e-05
[2173,] 1.178229e-05 6.628889e-05 3.935351e-06
[2174,] 1.073231e-04 6.664527e-05 3.460610e-05
[2175,] 9.873852e-05 6.660110e-05 3.278719e-05
[2176,] 9.218417e-05 6.695991e-05 3.032137e-05
[2177,] 3.176457e-04 6.708255e-05 1.299711e-04
[2178,] 1.053748e-04 6.679168e-05 3.371819e-05
[2179,] 1.212842e-05 6.634132e-05 4.064266e-06
[2180,] 1.038532e-04 6.659591e-05 3.363261e-05
[2181,] 2.028279e-04 6.688438e-05 6.428256e-05
[2182,] 1.375877e-04 6.703750e-05 4.492737e-05
[2183,] 1.165222e-05 6.638075e-05 3.905588e-06
[2184,] 3.590566e-03 6.714007e-05 1.539781e-03
[2185,] 8.160700e-04 6.707444e-05 3.342222e-04
[2186,] 1.271042e-05 6.632842e-05 4.258642e-06
[2187,] 3.451518e-04 6.717458e-05 1.484950e-04
[2188,] 4.190913e-04 6.725629e-05 1.874006e-04
[2189,] 1.174979e-04 6.695919e-05 3.734235e-05
[2190,] 1.512296e-05 6.639948e-05 5.076967e-06
[2191,] 1.212771e-04 6.696472e-05 3.990513e-05
[2192,] 4.605683e-04 6.710925e-05 1.917826e-04
[2193,] 3.437479e-05 6.672434e-05 1.131012e-05
[2194,] 1.166516e-05 6.628575e-05 3.876841e-06
[2195,] 1.512891e-05 6.660062e-05 5.045284e-06
[2196,] 4.472937e-03 6.678094e-05 2.000823e-03
[2197,] 1.005463e-03 6.644606e-05 3.337333e-04
[2198,] 1.090494e-03 6.644279e-05 3.640517e-04
[2199,] 1.110757e-04 6.719976e-05 4.719805e-05
[2200,] 1.351450e-04 6.720232e-05 5.759289e-05
[2201,] 2.975392e-04 6.644895e-05 1.008206e-04
[2202,] 1.534079e-03 6.644142e-05 5.158723e-04
[2203,] 2.379193e-05 6.669041e-05 7.864958e-06
[2204,] 1.939309e-05 6.670144e-05 6.425235e-06
[2205,] 2.435612e-05 6.668757e-05 8.048756e-06
[2206,] 1.277117e-05 6.633211e-05 4.242813e-06
[2207,] 1.174583e-04 6.700490e-05 4.762928e-05
[2208,] 1.957150e-05 6.668081e-05 6.486701e-06
[2209,] 1.944587e-05 6.668072e-05 6.445819e-06
[2210,] 3.753202e-05 6.703114e-05 1.252293e-05
[2211,] 1.897661e-05 6.686782e-05 6.253628e-06
[2212,] 9.591884e-05 6.692336e-05 3.686223e-05
[2213,] 4.907086e-03 6.640723e-05 1.417347e-03
[2214,] 2.117330e-05 6.667435e-05 7.010669e-06
[2215,] 1.773278e-04 6.732104e-05 7.953046e-05
[2216,] 2.941738e-05 6.681423e-05 9.594355e-06
[2217,] 2.921610e-05 6.681714e-05 9.530381e-06
[2218,] 7.385719e-04 6.640563e-05 2.163964e-04
[2219,] 2.809893e-05 6.707913e-05 9.378014e-06
[2220,] 1.064758e-05 6.670994e-05 3.561080e-06
[2221,] 2.477740e-03 6.640556e-05 7.343014e-04
[2222,] 2.321810e-03 6.641261e-05 7.076960e-04
[2223,] 8.783102e-06 6.749186e-05 2.931373e-06
[2224,] 2.542260e-05 6.684085e-05 8.309194e-06
[2225,] 8.861458e-06 6.750869e-05 2.953235e-06
[2226,] 2.928900e-05 6.682104e-05 9.555614e-06
[2227,] 9.333018e-06 6.755202e-05 3.126623e-06
[2228,] 1.455455e-04 6.668125e-05 4.844680e-05
[2229,] 1.467866e-05 6.681361e-05 4.847581e-06
[2230,] 4.622494e-05 6.668728e-05 1.522691e-05
[2231,] 7.885866e-05 6.767436e-05 3.917958e-05
[2232,] 7.418014e-05 6.766007e-05 3.666882e-05
[2233,] 2.121195e-05 6.756041e-05 1.000965e-05
[2234,] 2.540667e-05 6.672452e-05 8.456850e-06
[2235,] 2.226221e-05 6.756597e-05 1.053067e-05
[2236,] 4.708774e-05 6.667042e-05 1.552856e-05
[2237,] 1.920823e-04 6.706286e-05 7.613838e-05
[2238,] 1.464585e-01 6.655735e-05 5.409039e-02
[2239,] 6.001183e-02 6.705454e-05 2.490980e-02
[2240,] 6.058586e-05 6.682012e-05 1.375781e-05
[2241,] 4.923254e-02 6.707867e-05 2.073739e-02
[2242,] 1.378513e-04 6.707883e-05 5.514859e-05
[2243,] 8.816082e-05 6.763294e-05 4.330715e-05
[2244,] 3.421874e-05 6.746714e-05 1.574865e-05
[2245,] 1.258363e-01 6.651514e-05 4.427905e-02
[2246,] 1.081753e-01 6.651939e-05 3.831865e-02
[2247,] 7.714426e-05 6.752960e-05 3.660389e-05
[2248,] 1.239023e-01 6.651031e-05 4.360452e-02
[2249,] 4.443697e-05 6.671766e-05 1.454100e-05
[2250,] 4.842139e-02 6.652546e-05 1.731371e-02
[2251,] 2.462681e-05 6.746549e-05 1.128255e-05
[2252,] 1.976315e-05 6.746813e-05 9.038681e-06
[2253,] 3.360933e-02 6.651390e-05 1.181400e-02
[2254,] 2.529980e-05 6.748184e-05 1.165874e-05
[2255,] 8.759934e-06 6.754216e-05 2.920474e-06
[2256,] 3.912678e-05 6.688312e-05 1.264545e-05
[2257,] 2.102959e-05 6.751930e-05 9.791861e-06
[2258,] 1.473812e-05 6.679540e-05 4.866796e-06
[2259,] 1.553438e-05 6.674684e-05 5.129098e-06
[2260,] 9.789197e-06 6.745987e-05 4.445219e-06
[2261,] 9.142531e-06 6.746278e-05 4.148035e-06
[2262,] 2.240102e-05 6.704287e-05 7.504433e-06
[2263,] 5.039257e-05 6.672361e-05 1.646704e-05
[2264,] 5.514340e-05 6.674263e-05 1.799572e-05
[2265,] 7.236121e-05 6.675727e-05 2.350223e-05
[2266,] 9.307375e-06 6.744954e-05 4.193580e-06
[2267,] 8.789373e-06 6.744148e-05 3.498288e-06
[2268,] 9.784984e-05 6.692353e-05 3.369288e-05
[2269,] 4.681073e-05 6.742661e-05 2.126712e-05
[2270,] 1.454262e-05 6.741307e-05 4.740082e-06
[2271,] 1.167073e-05 6.704694e-05 3.884977e-06
[2272,] 1.042165e-05 6.720549e-05 3.453598e-06
[2273,] 2.286450e-05 6.708946e-05 7.688739e-06
[2274,] 1.004836e-05 6.792553e-05 3.313585e-06
[2275,] 1.144018e-05 6.716850e-05 3.812180e-06
[2276,] 1.005349e-05 6.717349e-05 3.335177e-06
[2277,] 1.144722e-05 6.719321e-05 3.818883e-06
[2278,] 1.001142e-05 6.810252e-05 3.300249e-06
[2279,] 1.167302e-05 6.726669e-05 3.874568e-06
[2280,] 9.967225e-06 6.813318e-05 3.286368e-06
[2281,] 1.164516e-05 6.725571e-05 3.866477e-06
[2282,] 9.663738e-06 6.799667e-05 3.196011e-06
[2283,] 1.408209e-05 6.734066e-05 4.780750e-06
[2284,] 1.024474e-05 6.815776e-05 3.371028e-06
[2285,] 1.024474e-05 6.817667e-05 3.370771e-06
[2286,] 9.860671e-06 6.803701e-05 3.255052e-06
[2287,] 1.289279e-05 6.800619e-05 4.202017e-06
[2288,] 1.298594e-05 6.811471e-05 4.227690e-06
[2289,] 1.333442e-05 6.800868e-05 4.341220e-06
[2290,] 9.509123e-06 6.814634e-05 3.149428e-06
[2291,] 1.178591e-05 6.730909e-05 3.907953e-06
[2292,] 9.535397e-06 6.792464e-05 3.158462e-06
[2293,] 1.144017e-05 6.702381e-05 3.812296e-06
[2294,] 8.228598e-05 6.765521e-05 4.536649e-05
[2295,] 1.153773e-05 6.702223e-05 3.838608e-06
[2296,] 8.864221e-06 6.715981e-05 2.955650e-06
[2297,] 8.859615e-06 6.713776e-05 2.953242e-06
[2298,] 8.861946e-06 6.718220e-05 2.954700e-06
[2299,] 1.166192e-05 6.708175e-05 3.875317e-06
[2300,] 8.888187e-06 6.729000e-05 2.959954e-06
[2301,] 1.184978e-03 6.762462e-05 6.779100e-04
[2302,] 1.409752e-05 6.720958e-05 4.707508e-06
[2303,] 9.890989e-06 6.735433e-05 3.309310e-06
[2304,] 1.366562e-05 6.679099e-05 4.577113e-06
[2305,] 1.326672e-05 6.670160e-05 4.398765e-06
[2306,] 1.874311e-05 6.698948e-05 6.244563e-06
[2307,] 2.009014e-05 6.692363e-05 6.665410e-06
[2308,] 4.978104e-05 6.757120e-05 2.484540e-05
[2309,] 3.137348e-05 6.735474e-05 1.084403e-05
[2310,] 2.581399e-05 6.725024e-05 8.452362e-06
[2311,] 1.711299e-05 6.714961e-05 5.656772e-06
[2312,] 2.635098e-05 6.723663e-05 8.630694e-06
[2313,] 8.779240e-05 6.775709e-05 4.677353e-05
[2314,] 8.908328e-06 6.715155e-05 2.972042e-06
[2315,] 9.008299e-06 6.714941e-05 2.998376e-06
[2316,] 1.297058e-04 6.783258e-05 7.103060e-05
[2317,] 5.426232e-03 6.835071e-05 3.654807e-03
[2318,] 8.887737e-06 6.714354e-05 2.964483e-06
[2319,] 9.122370e-06 6.715371e-05 3.046758e-06
[2320,] 1.052712e-05 6.713313e-05 3.524696e-06
[2321,] 1.052712e-05 6.713437e-05 3.524785e-06
[2322,] 1.052712e-05 6.712871e-05 3.524355e-06
[2323,] 9.706931e-06 6.712457e-05 3.245731e-06
[2324,] 9.744483e-06 6.711437e-05 3.257958e-06
[2325,] 9.311493e-05 6.775529e-05 2.954457e-05
[2326,] 1.863351e-04 6.731369e-05 5.965941e-05
[2327,] 1.067511e-04 6.801169e-05 3.368493e-05
[2328,] 8.398241e-05 6.796683e-05 2.659863e-05
[2329,] 2.815855e-05 6.781616e-05 9.073085e-06
[2330,] 2.765576e-05 6.785077e-05 8.907758e-06
[2331,] 3.671411e-05 6.794048e-05 1.175875e-05
[2332,] 3.132682e-05 6.698981e-05 1.046961e-05
[2333,] 1.150519e-04 6.807682e-05 3.622566e-05
[2334,] 1.643964e-04 6.802343e-05 5.162843e-05
[2335,] 1.643964e-04 6.796517e-05 5.170296e-05
[2336,] 4.548173e-05 6.788469e-05 1.454014e-05
[2337,] 1.747555e-04 6.800374e-05 5.487691e-05
[2338,] 6.791631e-05 6.789968e-05 2.159983e-05
[2339,] 4.952550e-05 6.795804e-05 1.579285e-05
[2340,] 7.469290e-05 6.789406e-05 2.373205e-05
[2341,] 2.479907e-05 6.836645e-05 7.994407e-06
[2342,] 7.082695e-05 6.788610e-05 2.252144e-05
[2343,] 5.669623e-05 6.783197e-05 1.809548e-05
[2344,] 4.923899e-05 6.793285e-05 1.571053e-05
[2345,] 6.912743e-05 6.787788e-05 2.199123e-05
[2346,] 5.041091e-05 6.786462e-05 1.610111e-05
[2347,] 6.690663e-05 6.721454e-05 2.169224e-05
[2348,] 5.244366e-05 6.787672e-05 1.673846e-05
[2349,] 3.500276e-04 6.741646e-05 1.109797e-04
[2350,] 5.249849e-05 6.792351e-05 1.673952e-05
[2351,] 1.578040e-05 6.742871e-05 5.141230e-06
[2352,] 3.174504e-04 6.748564e-05 1.003902e-04
[2353,] 1.209191e-04 6.816103e-05 3.797891e-05
[2354,] 1.516438e-04 6.765535e-05 4.792884e-05
[2355,] 6.820078e-05 6.809589e-05 2.159303e-05
[2356,] 3.150632e-05 6.817203e-05 1.007421e-05
[2357,] 2.331583e-05 6.817354e-05 7.496009e-06
[2358,] 2.231125e-04 6.734205e-05 7.126600e-05
[2359,] 7.543030e-05 6.778274e-05 2.403134e-05
[2360,] 6.026710e-05 6.752792e-05 1.937218e-05
[2361,] 2.263061e-05 6.704306e-05 7.583204e-06
[2362,] 1.647642e-04 6.729543e-05 5.274584e-05
[2363,] 1.791158e-05 6.710914e-05 5.986690e-06
[2364,] 2.382871e-05 6.705754e-05 7.846197e-06
[2365,] 1.588360e-05 6.689368e-05 5.314267e-06
[2366,] 1.121038e-05 6.739241e-05 3.688631e-06
[2367,] 1.916384e-05 6.735030e-05 6.510655e-06
[2368,] 1.365659e-05 6.693465e-05 4.555178e-06
[2369,] 1.853186e-05 7.110431e-05 6.365896e-06
[2370,] 2.677967e-05 6.697748e-05 8.917384e-06
[2371,] 1.143954e-05 6.669893e-05 3.812039e-06
[2372,] 1.925724e-05 6.708191e-05 6.419037e-06
[2373,] 3.847662e-05 6.707533e-05 1.274328e-05
[2374,] 1.887819e-05 6.716404e-05 6.302516e-06
[2375,] 1.735708e-05 6.862983e-05 5.564386e-06
[2376,] 2.474756e-05 6.830327e-05 7.861062e-06
[2377,] 1.926356e-05 6.857228e-05 6.154526e-06
[2378,] 1.606831e-05 6.768609e-05 5.248567e-06
[2379,] 2.321686e-05 6.697356e-05 7.704557e-06
[2380,] 2.172139e-05 6.769684e-05 6.987220e-06
[2381,] 7.725990e-05 6.726014e-05 2.763088e-05
[2382,] 1.897627e-05 6.731247e-05 6.188963e-06
[2383,] 1.991564e-05 6.759815e-05 6.431086e-06
[2384,] 2.523528e-05 6.757971e-05 8.102987e-06
[2385,] 1.892811e-05 6.707409e-05 6.319947e-06
[2386,] 5.571468e-05 6.690229e-05 1.833467e-05
[2387,] 2.353990e-05 6.699003e-05 7.763497e-06
[2388,] 3.379259e-04 6.730226e-05 1.274197e-04
[2389,] 2.541930e-05 6.737547e-05 8.207612e-06
[2390,] 8.057714e-05 6.686589e-05 2.662252e-05
[2391,] 2.557909e-04 6.738135e-05 9.582104e-05
[2392,] 3.759596e-05 6.694076e-05 1.238672e-05
[2393,] 1.046441e-05 6.676672e-05 3.510855e-06
[2394,] 3.593263e-05 6.694031e-05 1.183843e-05
[2395,] 3.619711e-05 6.694425e-05 1.191762e-05
[2396,] 3.175077e-04 6.737747e-05 1.195851e-04
[2397,] 2.322522e-05 6.729535e-05 7.525601e-06
[2398,] 3.735774e-05 6.694476e-05 1.229635e-05
[2399,] 3.834182e-05 6.715050e-05 1.260385e-05
[2400,] 2.535886e-05 6.695411e-05 8.368437e-06
[2401,] 2.384212e-05 6.707762e-05 7.994669e-06
[2402,] 3.969512e-05 6.686400e-05 1.313326e-05
[2403,] 3.795889e-05 6.694083e-05 1.249022e-05
[2404,] 3.735774e-05 6.693150e-05 1.230814e-05
[2405,] 2.509389e-05 6.695245e-05 8.282396e-06
[2406,] 2.522562e-05 6.694910e-05 8.326830e-06
[2407,] 6.794153e-05 6.741561e-05 2.428951e-05
[2408,] 5.087556e-05 6.707235e-05 1.726217e-05
[2409,] 3.990118e-05 6.693167e-05 1.313622e-05
[2410,] 2.368973e-05 6.708396e-05 7.950388e-06
[2411,] 4.368591e-05 6.697065e-05 1.459284e-05
[2412,] 3.228347e-05 6.684098e-05 1.086741e-05
[2413,] 4.412314e-04 6.736570e-05 1.671255e-04
[2414,] 2.803571e-05 6.738158e-05 9.033874e-06
[2415,] 2.663640e-05 6.740510e-05 8.585578e-06
[2416,] 3.470563e-05 6.695235e-05 1.140828e-05
[2417,] 3.543047e-05 6.694647e-05 1.165247e-05
[2418,] 3.617654e-05 6.695354e-05 1.188812e-05
[2419,] 6.962249e-05 6.737093e-05 2.483548e-05
[2420,] 9.426739e-06 6.661741e-05 3.146808e-06
[2421,] 6.560135e-05 6.685527e-05 2.166054e-05
[2422,] 2.147806e-05 6.709691e-05 7.213826e-06
[2423,] 2.917591e-05 6.735530e-05 9.398449e-06
[2424,] 2.363113e-05 6.711983e-05 7.956860e-06
[2425,] 3.063904e-04 6.752791e-05 1.174260e-04
[2426,] 5.665463e-05 6.692460e-05 1.861215e-05
[2427,] 5.358687e-05 6.692428e-05 1.761439e-05
[2428,] 8.257113e-05 6.684182e-05 2.731434e-05
[2429,] 5.310631e-05 6.692108e-05 1.746291e-05
[2430,] 5.025888e-05 6.692108e-05 1.653200e-05
[2431,] 9.529249e-05 6.684075e-05 3.152218e-05
[2432,] 5.211677e-05 6.690881e-05 1.717589e-05
[2433,] 5.074795e-05 6.690881e-05 1.672702e-05
[2434,] 5.006667e-05 6.689988e-05 1.653002e-05
[2435,] 5.240152e-05 6.689848e-05 1.730790e-05
[2436,] 5.550788e-05 6.689979e-05 1.832850e-05
[2437,] 1.573120e-05 6.699577e-05 5.219597e-06
[2438,] 3.797492e-05 6.710036e-05 1.268039e-05
[2439,] 3.567773e-05 6.707972e-05 1.191180e-05
[2440,] 5.071131e-05 6.688346e-05 1.682696e-05
[2441,] 4.100401e-05 6.687609e-05 1.366473e-05
[2442,] 4.741875e-05 6.688516e-05 1.574159e-05
[2443,] 4.641786e-05 6.688229e-05 1.542713e-05
[2444,] 6.591687e-05 6.683188e-05 2.195706e-05
[2445,] 4.560785e-05 6.688314e-05 1.513091e-05
[2446,] 4.683144e-05 6.688247e-05 1.555033e-05
[2447,] 5.071131e-05 6.688297e-05 1.682118e-05
[2448,] 5.071131e-05 6.688297e-05 1.682118e-05
[2449,] 1.511326e-05 6.744287e-05 5.165223e-06
[2450,] 4.684244e-05 6.688813e-05 1.552972e-05
[2451,] 4.644971e-05 6.689042e-05 1.538722e-05
[2452,] 4.526254e-05 6.688757e-05 1.501062e-05
[2453,] 4.684244e-05 6.689020e-05 1.551807e-05
[2454,] 3.952051e-05 6.688460e-05 1.312097e-05
[2455,] 1.706094e-04 6.748882e-05 6.331200e-05
[2456,] 4.284051e-05 6.688574e-05 1.422090e-05
[2457,] 2.464541e-05 6.723397e-05 7.988017e-06
[2458,] 4.543283e-05 6.688721e-05 1.506942e-05
[2459,] 4.202695e-05 6.688852e-05 1.393542e-05
[2460,] 4.305420e-05 6.689059e-05 1.426503e-05
[2461,] 4.321752e-05 6.688704e-05 1.433747e-05
[2462,] 4.270761e-05 6.689134e-05 1.414731e-05
[2463,] 4.236521e-05 6.689134e-05 1.403427e-05
[2464,] 4.111302e-05 6.688832e-05 1.363442e-05
[2465,] 4.217691e-05 6.688476e-05 1.399962e-05
[2466,] 4.484455e-05 6.688558e-05 1.487766e-05
[2467,] 4.073990e-05 6.688731e-05 1.352245e-05
[2468,] 4.584865e-05 6.688575e-05 1.520858e-05
[2469,] 4.662402e-05 6.689134e-05 1.544021e-05
[2470,] 6.737347e-05 6.627828e-05 2.207040e-05
[2471,] 4.467950e-05 6.688452e-05 1.483967e-05
[2472,] 4.196062e-05 6.688117e-05 1.396385e-05
[2473,] 4.374281e-05 6.688238e-05 1.453833e-05
[2474,] 4.585518e-05 6.688286e-05 1.524862e-05
[2475,] 4.284051e-05 6.688205e-05 1.426568e-05
[2476,] 1.458912e-05 6.767007e-05 4.995686e-06
[2477,] 2.392513e-05 6.732857e-05 7.743781e-06
[2478,] 4.068214e-05 6.688266e-05 1.353317e-05
[2479,] 3.834232e-05 6.688394e-05 1.274279e-05
[2480,] 4.046438e-05 6.688207e-05 1.347399e-05
[2481,] 4.431751e-05 6.688589e-05 1.470879e-05
[2482,] 2.212512e-05 6.734938e-05 7.169187e-06
[2483,] 4.181133e-05 6.688212e-05 1.392023e-05
[2484,] 3.678022e-05 6.708021e-05 1.227882e-05
[2485,] 4.447276e-05 6.688090e-05 1.480770e-05
[2486,] 4.683144e-05 6.688105e-05 1.558679e-05
[2487,] 5.059340e-05 6.623694e-05 1.662502e-05
[2488,] 4.624291e-05 6.688207e-05 1.539679e-05
[2489,] 2.809747e-05 6.726546e-05 9.082039e-06
[2490,] 3.790886e-04 6.757489e-05 1.470582e-04
[2491,] 1.572669e-05 6.695117e-05 5.304648e-06
[2492,] 2.351628e-05 6.735546e-05 7.610865e-06
[2493,] 5.213841e-05 6.688205e-05 1.737627e-05
[2494,] 5.439185e-05 6.688097e-05 1.816105e-05
[2495,] 6.042972e-05 6.688552e-05 2.011783e-05
[2496,] 1.842202e-05 6.715837e-05 6.216773e-06
[2497,] 2.177009e-05 6.714161e-05 7.357369e-06
[2498,] 5.924496e-05 6.688399e-05 1.969588e-05
[2499,] 5.924496e-05 6.688421e-05 1.969103e-05
[2500,] 1.930617e-04 6.688877e-05 6.842572e-05
[2501,] 2.153613e-05 6.715313e-05 7.280645e-06
[2502,] 5.649788e-05 6.688339e-05 1.880056e-05
[2503,] 5.924496e-05 6.688445e-05 1.971895e-05
[2504,] 1.484951e-05 6.781395e-05 5.096590e-06
[2505,] 3.490227e-05 6.612976e-05 1.161347e-05
[2506,] 6.870395e-05 6.688462e-05 2.285507e-05
[2507,] 1.059155e-05 6.717195e-05 3.526629e-06
[2508,] 1.047029e-04 6.691360e-05 3.512326e-05
[2509,] 9.388403e-06 6.678674e-05 3.147842e-06
[2510,] 9.098261e-06 6.691776e-05 3.046095e-06
[2511,] 9.135724e-06 6.701490e-05 3.060802e-06
[2512,] 1.178912e-05 6.719404e-05 3.955095e-06
[2513,] 7.290942e-05 6.753040e-05 2.570352e-05
[2514,] 9.308512e-05 6.695017e-05 3.149162e-05
[2515,] 8.982036e-06 6.709549e-05 3.004803e-06
[2516,] 2.600993e-05 6.719726e-05 8.810603e-06
[2517,] 1.486702e-05 6.726388e-05 5.079959e-06
[2518,] 8.522855e-05 6.690924e-05 2.851729e-05
[2519,] 9.026573e-06 6.718161e-05 3.022174e-06
[2520,] 8.638737e-05 6.663295e-05 3.006802e-05
[2521,] 1.189461e-04 6.690877e-05 3.979229e-05
[2522,] 9.169091e-06 6.727283e-05 3.075588e-06
[2523,] 1.471594e-05 6.657340e-05 4.971198e-06
[2524,] 4.130975e-05 6.778581e-05 1.451085e-05
[2525,] 9.476730e-05 6.690991e-05 3.173501e-05
[2526,] 9.047140e-06 6.720529e-05 3.030034e-06
[2527,] 4.483978e-05 6.781285e-05 1.577945e-05
[2528,] 8.955968e-06 6.727488e-05 2.995905e-06
[2529,] 8.859771e-06 6.722884e-05 2.952524e-06
[2530,] 1.204486e-04 6.691097e-05 4.039173e-05
[2531,] 4.297593e-05 6.802849e-05 1.516397e-05
[2532,] 8.941489e-06 6.745969e-05 2.991211e-06
[2533,] 8.941489e-06 6.741182e-05 2.990970e-06
[2534,] 1.057047e-05 6.644499e-05 3.544148e-06
[2535,] 1.224452e-04 6.691112e-05 4.106794e-05
[2536,] 8.859115e-06 6.678730e-05 2.952790e-06
[2537,] 1.455175e-05 6.728605e-05 4.965225e-06
[2538,] 1.540029e-05 6.735415e-05 5.265915e-06
[2539,] 1.328446e-05 6.702015e-05 4.509587e-06
[2540,] 1.252167e-05 6.708235e-05 4.247120e-06
[2541,] 1.408595e-05 6.729977e-05 4.804148e-06
[2542,] 2.087950e-05 6.710279e-05 6.999469e-06
[2543,] 1.770101e-05 6.717022e-05 5.966681e-06
[2544,] 1.033844e-05 6.643274e-05 3.461510e-06
[2545,] 1.100366e-05 6.663796e-05 3.650897e-06
[2546,] 1.074960e-05 6.733288e-05 3.584317e-06
[2547,] 9.313642e-06 6.616553e-05 3.101151e-06
[2548,] 2.195591e-05 6.823380e-05 7.631183e-06
[2549,] 1.115501e-05 6.628814e-05 3.699239e-06
[2550,] 1.150967e-05 6.730608e-05 3.860665e-06
[2551,] 6.938705e-05 6.658709e-05 2.326694e-05
[2552,] 1.232328e-05 6.635241e-05 4.080171e-06
[2553,] 1.191457e-05 6.736486e-05 4.005274e-06
[2554,] 1.403857e-05 6.621368e-05 4.669061e-06
[2555,] 1.217442e-05 6.657797e-05 4.023201e-06
[2556,] 1.173546e-05 6.645692e-05 3.890691e-06
[2557,] 5.185169e-05 6.715485e-05 1.786526e-05
[2558,] 3.828573e-05 6.636786e-05 1.241990e-05
[2559,] 1.337027e-05 6.831802e-05 4.547100e-06
[2560,] 3.830926e-05 6.622442e-05 1.250609e-05
[2561,] 3.775562e-05 6.629655e-05 1.228192e-05
[2562,] 3.111507e-05 6.635561e-05 1.011799e-05
[2563,] 1.316218e-05 6.684203e-05 4.459787e-06
[2564,] 9.899072e-06 6.664727e-05 3.325716e-06
[2565,] 9.569542e-06 6.650809e-05 3.207422e-06
[2566,] 9.562661e-06 6.647760e-05 3.204280e-06
[2567,] 1.245877e-05 6.714627e-05 4.142865e-06
[2568,] 2.811912e-05 6.659462e-05 9.088495e-06
[2569,] 3.727993e-05 6.646224e-05 1.203766e-05
[2570,] 9.665988e-06 6.686413e-05 3.247396e-06
[2571,] 3.713062e-05 6.630412e-05 1.207654e-05
[2572,] 3.171101e-05 6.646422e-05 1.025835e-05
[2573,] 1.006094e-05 6.661210e-05 3.380692e-06
[2574,] 1.236120e-05 6.844681e-05 4.030126e-06
[2575,] 3.201685e-05 6.707195e-05 1.064804e-05
[2576,] 3.367558e-05 6.634707e-05 1.095686e-05
[2577,] 4.556007e-05 6.633082e-05 1.478935e-05
[2578,] 9.689833e-06 6.652125e-05 3.242197e-06
[2579,] 4.187900e-05 6.685702e-05 1.337598e-05
[2580,] 3.038055e-05 6.672807e-05 9.786725e-06
[2581,] 1.230797e-05 6.903111e-05 3.989458e-06
[2582,] 6.911807e-05 6.743466e-05 2.426809e-05
[2583,] 1.200072e-05 6.671157e-05 4.016994e-06
[2584,] 1.708973e-05 6.683257e-05 5.654646e-06
[2585,] 1.129986e-05 6.672593e-05 3.781634e-06
[2586,] 1.783215e-05 6.680101e-05 5.908807e-06
[2587,] 1.258887e-05 6.673608e-05 4.224162e-06
[2588,] 9.128228e-06 6.671276e-05 3.033969e-06
[2589,] 9.072809e-06 6.671247e-05 3.016988e-06
[2590,] 1.079500e-05 6.671578e-05 3.612334e-06
[2591,] 1.160518e-05 6.679630e-05 3.853948e-06
[2592,] 1.087727e-05 6.672425e-05 3.640935e-06
[2593,] 1.133754e-05 6.671403e-05 3.797391e-06
[2594,] 1.191115e-05 6.682980e-05 3.951978e-06
[2595,] 1.178965e-05 6.669584e-05 3.943079e-06
[2596,] 9.167040e-06 6.652494e-05 3.046546e-06
[2597,] 1.134476e-05 6.663028e-05 3.793245e-06
[2598,] 9.455824e-06 6.646245e-05 3.140951e-06
[2599,] 9.246736e-06 6.641907e-05 3.074412e-06
[2600,] 1.028143e-05 6.661665e-05 3.427525e-06
[2601,] 2.940835e-05 6.660577e-05 9.703317e-06
[2602,] 9.930909e-06 6.668000e-05 3.287925e-06
[2603,] 3.473840e-05 6.654592e-05 1.149906e-05
[2604,] 3.080810e-05 6.656787e-05 1.017893e-05
[2605,] 3.612670e-05 6.653377e-05 1.196938e-05
[2606,] 3.139433e-05 6.657008e-05 1.036986e-05
[2607,] 3.636559e-05 6.660036e-05 1.197174e-05
[2608,] 1.998614e-05 6.691593e-05 6.742094e-06
[2609,] 3.197363e-05 6.652643e-05 1.059311e-05
[2610,] 2.814633e-05 6.653527e-05 9.329296e-06
[2611,] 3.041143e-05 6.650743e-05 1.011736e-05
[2612,] 2.946429e-05 6.653271e-05 9.768413e-06
[2613,] 2.914287e-05 6.651289e-05 9.693555e-06
[2614,] 2.494799e-05 6.654102e-05 8.266440e-06
[2615,] 3.297807e-05 6.651379e-05 1.096371e-05
[2616,] 3.645165e-05 6.650910e-05 1.211573e-05
[2617,] 9.667659e-06 6.658992e-05 3.205739e-06
[2618,] 3.170456e-05 6.651309e-05 1.054357e-05
[2619,] 1.902773e-05 6.710195e-05 6.452138e-06
[2620,] 3.190333e-05 6.652410e-05 1.059103e-05
[2621,] 2.124953e-05 6.714169e-05 7.222571e-06
[2622,] 2.060432e-05 6.710195e-05 6.993516e-06
[2623,] 2.378517e-05 6.714205e-05 8.095778e-06
[2624,] 3.299739e-05 6.656280e-05 1.091521e-05
[2625,] 4.353764e-05 6.654442e-05 1.450931e-05
[2626,] 2.942042e-05 6.655829e-05 9.745310e-06
[2627,] 2.318499e-05 6.712356e-05 7.885437e-06
[2628,] 4.150282e-05 6.695408e-05 1.387054e-05
[2629,] 2.765667e-05 6.653272e-05 9.229802e-06
[2630,] 2.166795e-05 6.715808e-05 7.369330e-06
[2631,] 2.235519e-05 6.711600e-05 7.440149e-06
[2632,] 2.108836e-05 6.719580e-05 7.176353e-06
[2633,] 2.224585e-05 6.718997e-05 7.574440e-06
[2634,] 2.370915e-05 6.654952e-05 7.892018e-06
[2635,] 9.328779e-06 6.677860e-05 3.097752e-06
[2636,] 1.782528e-05 6.718773e-05 6.049381e-06
[2637,] 1.086454e-05 6.707772e-05 3.599233e-06
[2638,] 6.998400e-05 6.815415e-05 2.514894e-05
[2639,] 1.065989e-05 6.721741e-05 3.555673e-06
[2640,] 1.055152e-05 6.717772e-05 3.516727e-06
[2641,] 1.103561e-05 6.728747e-05 3.671058e-06
[2642,] 1.047813e-05 6.715417e-05 3.489626e-06
[2643,] 1.049426e-05 6.714734e-05 3.494193e-06
[2644,] 1.082048e-05 6.723147e-05 3.611931e-06
[2645,] 1.056895e-05 6.724288e-05 3.520059e-06
[2646,] 1.047813e-05 6.710659e-05 3.489902e-06
[2647,] 1.047813e-05 6.710332e-05 3.489918e-06
[2648,] 1.049426e-05 6.710607e-05 3.494511e-06
[2649,] 1.085955e-05 6.722719e-05 3.626101e-06
[2650,] 1.055290e-05 6.719172e-05 3.516787e-06
[2651,] 1.051535e-05 6.709850e-05 3.500831e-06
[2652,] 1.003247e-04 6.652549e-05 3.250468e-05
[2653,] 1.077646e-05 6.719435e-05 3.588664e-06
[2654,] 1.074986e-05 6.718074e-05 3.582637e-06
[2655,] 3.911866e-05 6.684562e-05 1.281224e-05
[2656,] 1.054850e-05 6.709066e-05 3.510983e-06
[2657,] 1.057311e-05 6.716785e-05 3.521455e-06
[2658,] 1.116779e-05 6.705352e-05 3.712763e-06
[2659,] 1.060672e-05 6.716870e-05 3.530892e-06
[2660,] 1.050160e-05 6.707453e-05 3.497010e-06
[2661,] 1.062920e-05 6.706454e-05 3.536594e-06
[2662,] 1.138624e-05 6.709134e-05 3.783910e-06
[2663,] 1.157407e-05 6.708047e-05 3.843639e-06
[2664,] 1.149983e-05 6.707852e-05 3.819804e-06
[2665,] 1.066845e-05 6.707092e-05 3.548825e-06
[2666,] 3.106711e-05 6.702010e-05 1.009084e-05
[2667,] 1.075121e-05 6.704091e-05 3.579224e-06
[2668,] 1.075121e-05 6.704151e-05 3.579212e-06
[2669,] 1.149983e-05 6.708991e-05 3.819300e-06
[2670,] 1.591844e-04 6.647558e-05 5.157552e-05
[2671,] 1.075041e-05 6.716020e-05 3.582686e-06
[2672,] 1.067996e-05 6.713341e-05 3.551038e-06
[2673,] 1.077505e-05 6.728544e-05 3.587840e-06
[2674,] 1.095273e-05 6.715148e-05 3.639932e-06
[2675,] 1.090906e-05 6.724772e-05 3.626953e-06
[2676,] 3.786720e-05 6.717687e-05 1.238528e-05
[2677,] 1.080029e-05 6.724776e-05 3.594895e-06
[2678,] 1.078253e-05 6.725178e-05 3.589986e-06
[2679,] 1.087616e-05 6.727095e-05 3.616780e-06
[2680,] 1.481847e-05 6.674980e-05 4.904200e-06
[2681,] 1.126527e-05 6.719065e-05 3.744789e-06
[2682,] 1.084188e-05 6.721734e-05 3.607092e-06
```
