## Supplementary material for "Characterization of shared and ancestry-specific signals driving complex traits using multi-ancestry fine-mapping": s1_remaining_snps.pvar

```
##FILTER=<ID=PASS,Description="All filters passed">
##reference=ftp://ftp.1000genomes.ebi.ac.uk//vol1/ftp/technical/reference/phase2_reference_assembly_sequence/hs37d5.fa.gz
##contig=<ID=22,assembly=b37,length=51304566>
##ALT=<ID=CNV,Description="Copy Number Polymorphism">
##ALT=<ID=DEL,Description="Deletion">
##ALT=<ID=DUP,Description="Duplication">
##ALT=<ID=INS:ME:ALU,Description="Insertion of ALU element">
##ALT=<ID=INS:ME:LINE1,Description="Insertion of LINE1 element">
##ALT=<ID=INS:ME:SVA,Description="Insertion of SVA element">
##ALT=<ID=INS:MT,Description="Nuclear Mitochondrial Insertion">
##ALT=<ID=INV,Description="Inversion">
##ALT=<ID=CN0,Description="Copy number allele: 0 copies">
##ALT=<ID=CN1,Description="Copy number allele: 1 copy">
##ALT=<ID=CN2,Description="Copy number allele: 2 copies">
##ALT=<ID=CN3,Description="Copy number allele: 3 copies">
##ALT=<ID=CN4,Description="Copy number allele: 4 copies">
##ALT=<ID=CN5,Description="Copy number allele: 5 copies">
##ALT=<ID=CN6,Description="Copy number allele: 6 copies">
##ALT=<ID=CN7,Description="Copy number allele: 7 copies">
##ALT=<ID=CN8,Description="Copy number allele: 8 copies">
##ALT=<ID=CN9,Description="Copy number allele: 9 copies">
##ALT=<ID=CN10,Description="Copy number allele: 10 copies">
##ALT=<ID=CN11,Description="Copy number allele: 11 copies">
##ALT=<ID=CN12,Description="Copy number allele: 12 copies">
##ALT=<ID=CN13,Description="Copy number allele: 13 copies">
##ALT=<ID=CN14,Description="Copy number allele: 14 copies">
##ALT=<ID=CN15,Description="Copy number allele: 15 copies">
##ALT=<ID=CN16,Description="Copy number allele: 16 copies">
##ALT=<ID=CN17,Description="Copy number allele: 17 copies">
##ALT=<ID=CN18,Description="Copy number allele: 18 copies">
##ALT=<ID=CN19,Description="Copy number allele: 19 copies">
##ALT=<ID=CN20,Description="Copy number allele: 20 copies">
##ALT=<ID=CN21,Description="Copy number allele: 21 copies">
##ALT=<ID=CN22,Description="Copy number allele: 22 copies">
##ALT=<ID=CN23,Description="Copy number allele: 23 copies">
##ALT=<ID=CN24,Description="Copy number allele: 24 copies">
##ALT=<ID=CN25,Description="Copy number allele: 25 copies">
##ALT=<ID=CN26,Description="Copy number allele: 26 copies">
##ALT=<ID=CN27,Description="Copy number allele: 27 copies">
##ALT=<ID=CN28,Description="Copy number allele: 28 copies">
##ALT=<ID=CN29,Description="Copy number allele: 29 copies">
##ALT=<ID=CN30,Description="Copy number allele: 30 copies">
##ALT=<ID=CN31,Description="Copy number allele: 31 copies">
##ALT=<ID=CN32,Description="Copy number allele: 32 copies">
##ALT=<ID=CN33,Description="Copy number allele: 33 copies">
##ALT=<ID=CN34,Description="Copy number allele: 34 copies">
##ALT=<ID=CN35,Description="Copy number allele: 35 copies">
##ALT=<ID=CN36,Description="Copy number allele: 36 copies">
##ALT=<ID=CN37,Description="Copy number allele: 37 copies">
##ALT=<ID=CN38,Description="Copy number allele: 38 copies">
##ALT=<ID=CN39,Description="Copy number allele: 39 copies">
##ALT=<ID=CN40,Description="Copy number allele: 40 copies">
##ALT=<ID=CN41,Description="Copy number allele: 41 copies">
##ALT=<ID=CN42,Description="Copy number allele: 42 copies">
##ALT=<ID=CN43,Description="Copy number allele: 43 copies">
##ALT=<ID=CN44,Description="Copy number allele: 44 copies">
##ALT=<ID=CN45,Description="Copy number allele: 45 copies">
##ALT=<ID=CN46,Description="Copy number allele: 46 copies">
##ALT=<ID=CN47,Description="Copy number allele: 47 copies">
##ALT=<ID=CN48,Description="Copy number allele: 48 copies">
##ALT=<ID=CN49,Description="Copy number allele: 49 copies">
##ALT=<ID=CN50,Description="Copy number allele: 50 copies">
##ALT=<ID=CN51,Description="Copy number allele: 51 copies">
##ALT=<ID=CN52,Description="Copy number allele: 52 copies">
##ALT=<ID=CN53,Description="Copy number allele: 53 copies">
##ALT=<ID=CN54,Description="Copy number allele: 54 copies">
##ALT=<ID=CN55,Description="Copy number allele: 55 copies">
##ALT=<ID=CN56,Description="Copy number allele: 56 copies">
##ALT=<ID=CN57,Description="Copy number allele: 57 copies">
##ALT=<ID=CN58,Description="Copy number allele: 58 copies">
##ALT=<ID=CN59,Description="Copy number allele: 59 copies">
##ALT=<ID=CN60,Description="Copy number allele: 60 copies">
##ALT=<ID=CN61,Description="Copy number allele: 61 copies">
##ALT=<ID=CN62,Description="Copy number allele: 62 copies">
##ALT=<ID=CN63,Description="Copy number allele: 63 copies">
##ALT=<ID=CN64,Description="Copy number allele: 64 copies">
##ALT=<ID=CN65,Description="Copy number allele: 65 copies">
##ALT=<ID=CN66,Description="Copy number allele: 66 copies">
##ALT=<ID=CN67,Description="Copy number allele: 67 copies">
##ALT=<ID=CN68,Description="Copy number allele: 68 copies">
##ALT=<ID=CN69,Description="Copy number allele: 69 copies">
##ALT=<ID=CN70,Description="Copy number allele: 70 copies">
##ALT=<ID=CN71,Description="Copy number allele: 71 copies">
##ALT=<ID=CN72,Description="Copy number allele: 72 copies">
##ALT=<ID=CN73,Description="Copy number allele: 73 copies">
##ALT=<ID=CN74,Description="Copy number allele: 74 copies">
##ALT=<ID=CN75,Description="Copy number allele: 75 copies">
##ALT=<ID=CN76,Description="Copy number allele: 76 copies">
##ALT=<ID=CN77,Description="Copy number allele: 77 copies">
##ALT=<ID=CN78,Description="Copy number allele: 78 copies">
##ALT=<ID=CN79,Description="Copy number allele: 79 copies">
##ALT=<ID=CN80,Description="Copy number allele: 80 copies">
##ALT=<ID=CN81,Description="Copy number allele: 81 copies">
##ALT=<ID=CN82,Description="Copy number allele: 82 copies">
##ALT=<ID=CN83,Description="Copy number allele: 83 copies">
##ALT=<ID=CN84,Description="Copy number allele: 84 copies">
##ALT=<ID=CN85,Description="Copy number allele: 85 copies">
##ALT=<ID=CN86,Description="Copy number allele: 86 copies">
##ALT=<ID=CN87,Description="Copy number allele: 87 copies">
##ALT=<ID=CN88,Description="Copy number allele: 88 copies">
##ALT=<ID=CN89,Description="Copy number allele: 89 copies">
##ALT=<ID=CN90,Description="Copy number allele: 90 copies">
##ALT=<ID=CN91,Description="Copy number allele: 91 copies">
##ALT=<ID=CN92,Description="Copy number allele: 92 copies">
##ALT=<ID=CN93,Description="Copy number allele: 93 copies">
##ALT=<ID=CN94,Description="Copy number allele: 94 copies">
##ALT=<ID=CN95,Description="Copy number allele: 95 copies">
##ALT=<ID=CN96,Description="Copy number allele: 96 copies">
##ALT=<ID=CN97,Description="Copy number allele: 97 copies">
##ALT=<ID=CN98,Description="Copy number allele: 98 copies">
##ALT=<ID=CN99,Description="Copy number allele: 99 copies">
##ALT=<ID=CN100,Description="Copy number allele: 100 copies">
##ALT=<ID=CN101,Description="Copy number allele: 101 copies">
##ALT=<ID=CN102,Description="Copy number allele: 102 copies">
##ALT=<ID=CN103,Description="Copy number allele: 103 copies">
##ALT=<ID=CN104,Description="Copy number allele: 104 copies">
##ALT=<ID=CN105,Description="Copy number allele: 105 copies">
##ALT=<ID=CN106,Description="Copy number allele: 106 copies">
##ALT=<ID=CN107,Description="Copy number allele: 107 copies">
##ALT=<ID=CN108,Description="Copy number allele: 108 copies">
##ALT=<ID=CN109,Description="Copy number allele: 109 copies">
##ALT=<ID=CN110,Description="Copy number allele: 110 copies">
##ALT=<ID=CN111,Description="Copy number allele: 111 copies">
##ALT=<ID=CN112,Description="Copy number allele: 112 copies">
##ALT=<ID=CN113,Description="Copy number allele: 113 copies">
##ALT=<ID=CN114,Description="Copy number allele: 114 copies">
##ALT=<ID=CN115,Description="Copy number allele: 115 copies">
##ALT=<ID=CN116,Description="Copy number allele: 116 copies">
##ALT=<ID=CN117,Description="Copy number allele: 117 copies">
##ALT=<ID=CN118,Description="Copy number allele: 118 copies">
##ALT=<ID=CN119,Description="Copy number allele: 119 copies">
##ALT=<ID=CN120,Description="Copy number allele: 120 copies">
##ALT=<ID=CN121,Description="Copy number allele: 121 copies">
##ALT=<ID=CN122,Description="Copy number allele: 122 copies">
##ALT=<ID=CN123,Description="Copy number allele: 123 copies">
##ALT=<ID=CN124,Description="Copy number allele: 124 copies">
##INFO=<ID=CIEND,Number=2,Type=Integer,Description="Confidence interval around END for imprecise variants">
##INFO=<ID=CIPOS,Number=2,Type=Integer,Description="Confidence interval around POS for imprecise variants">
##INFO=<ID=CS,Number=1,Type=String,Description="Source call set.">
##INFO=<ID=END,Number=1,Type=Integer,Description="End coordinate of this variant">
##INFO=<ID=IMPRECISE,Number=0,Type=Flag,Description="Imprecise structural variation">
##INFO=<ID=MC,Number=.,Type=String,Description="Merged calls.">
##INFO=<ID=MEINFO,Number=4,Type=String,Description="Mobile element info of the form NAME,START,END<POLARITY; If there is only 5' OR 3' support for this call, will be NULL NULL for START and END">
##INFO=<ID=MEND,Number=1,Type=Integer,Description="Mitochondrial end coordinate of inserted sequence">
##INFO=<ID=MLEN,Number=1,Type=Integer,Description="Estimated length of mitochondrial insert">
##INFO=<ID=MSTART,Number=1,Type=Integer,Description="Mitochondrial start coordinate of inserted sequence">
##INFO=<ID=SVLEN,Number=.,Type=Integer,Description="SV length. It is only calculated for structural variation MEIs. For other types of SVs; one may calculate the SV length by INFO:END-START+1, or by finding the difference between lengthes of REF and ALT alleles">
##INFO=<ID=SVTYPE,Number=1,Type=String,Description="Type of structural variant">
##INFO=<ID=TSD,Number=1,Type=String,Description="Precise Target Site Duplication for bases, if unknown, value will be NULL">
##INFO=<ID=AC,Number=A,Type=Integer,Description="Total number of alternate alleles in called genotypes">
##INFO=<ID=AF,Number=A,Type=Float,Description="Estimated allele frequency in the range (0,1)">
##INFO=<ID=NS,Number=1,Type=Integer,Description="Number of samples with data">
##INFO=<ID=AN,Number=1,Type=Integer,Description="Total number of alleles in called genotypes">
##INFO=<ID=EAS_AF,Number=A,Type=Float,Description="Allele frequency in the EAS populations calculated from AC and AN, in the range (0,1)">
##INFO=<ID=EUR_AF,Number=A,Type=Float,Description="Allele frequency in the EUR populations calculated from AC and AN, in the range (0,1)">
##INFO=<ID=AFR_AF,Number=A,Type=Float,Description="Allele frequency in the AFR populations calculated from AC and AN, in the range (0,1)">
##INFO=<ID=AMR_AF,Number=A,Type=Float,Description="Allele frequency in the AMR populations calculated from AC and AN, in the range (0,1)">
##INFO=<ID=SAS_AF,Number=A,Type=Float,Description="Allele frequency in the SAS populations calculated from AC and AN, in the range (0,1)">
##INFO=<ID=DP,Number=1,Type=Integer,Description="Total read depth; only low coverage data were counted towards the DP, exome data were not used">
##INFO=<ID=AA,Number=1,Type=String,Description="Ancestral Allele. Format: AA|REF|ALT|IndelType. AA: Ancestral allele, REF:Reference Allele, ALT:Alternate Allele, IndelType:Type of Indel (REF, ALT and IndelType are only defined for indels)">
##INFO=<ID=VT,Number=.,Type=String,Description="indicates what type of variant the line represents">
##INFO=<ID=EX_TARGET,Number=0,Type=Flag,Description="indicates whether a variant is within the exon pull down target boundaries">
##INFO=<ID=MULTI_ALLELIC,Number=0,Type=Flag,Description="indicates whether a site is multi-allelic">
#CHROM	POS	ID	REF	ALT	QUAL	FILTER	INFO
22	38748504	rs3747169	G	A	100	PASS	AC=660;AF=0.131789;AN=5008;NS=2504;DP=14318;EAS_AF=0.1974;AMR_AF=0.2291;AFR_AF=0.1982;EUR_AF=0.0189;SAS_AF=0.0215;AA=N|||;VT=SNP
22	38748940	rs6001099	T	C	100	PASS	AC=3550;AF=0.708866;AN=5008;NS=2504;DP=10507;EAS_AF=0.751;AMR_AF=0.6484;AFR_AF=0.8434;EUR_AF=0.5447;SAS_AF=0.6953;AA=N|||;VT=SNP
22	38749074	rs111238998	C	A	100	PASS	AC=742;AF=0.148163;AN=5008;NS=2504;DP=12067;EAS_AF=0.1478;AMR_AF=0.1052;AFR_AF=0.0719;EUR_AF=0.2197;SAS_AF=0.2086;AA=c|||;VT=SNP
22	38749429	rs5750598	T	C	100	PASS	AC=1070;AF=0.213658;AN=5008;NS=2504;DP=12827;EAS_AF=0.3988;AMR_AF=0.1873;AFR_AF=0.1218;EUR_AF=0.1193;SAS_AF=0.2628;AA=t|||;VT=SNP
22	38749925	rs5757058	T	A	100	PASS	AC=3577;AF=0.714257;AN=5008;NS=2504;DP=17900;EAS_AF=0.75;AMR_AF=0.6484;AFR_AF=0.8404;EUR_AF=0.5437;SAS_AF=0.729;AA=a|||;VT=SNP
22	38751020	rs9622792	T	C	100	PASS	AC=780;AF=0.155751;AN=5008;NS=2504;DP=12110;EAS_AF=0.1944;AMR_AF=0.2334;AFR_AF=0.289;EUR_AF=0.0199;SAS_AF=0.0204;AA=N|||;VT=SNP
22	38752404	rs7292835	T	C	100	PASS	AC=645;AF=0.128794;AN=5008;NS=2504;DP=14323;EAS_AF=0.1944;AMR_AF=0.2291;AFR_AF=0.1899;EUR_AF=0.0189;SAS_AF=0.0204;AA=-|||;VT=SNP
22	38752520	rs8141933	C	T	100	PASS	AC=2571;AF=0.513379;AN=5008;NS=2504;DP=10745;EAS_AF=0.5595;AMR_AF=0.4035;AFR_AF=0.3828;EUR_AF=0.5219;SAS_AF=0.7117;AA=N|||;VT=SNP
22	38752839	rs4821783	T	C	100	PASS	AC=1019;AF=0.203474;AN=5008;NS=2504;DP=18130;EAS_AF=0.1944;AMR_AF=0.2435;AFR_AF=0.4644;EUR_AF=0.0199;SAS_AF=0.0204;AA=-|||;VT=SNP
22	38753084	rs6519108	T	A	100	PASS	AC=645;AF=0.128794;AN=5008;NS=2504;DP=16465;EAS_AF=0.1944;AMR_AF=0.2291;AFR_AF=0.1899;EUR_AF=0.0189;SAS_AF=0.0204;AA=N|||;VT=SNP
22	38753311	rs5995572	A	G	100	PASS	AC=942;AF=0.188099;AN=5008;NS=2504;DP=17445;EAS_AF=0.1954;AMR_AF=0.2392;AFR_AF=0.407;EUR_AF=0.0199;SAS_AF=0.0215;AA=N|||;VT=SNP
22	38753545	rs5995573	C	T	100	PASS	AC=1019;AF=0.203474;AN=5008;NS=2504;DP=15573;EAS_AF=0.1944;AMR_AF=0.2435;AFR_AF=0.4644;EUR_AF=0.0199;SAS_AF=0.0204;AA=N|||;VT=SNP
22	38753579	rs6001100	A	C	100	PASS	AC=652;AF=0.130192;AN=5008;NS=2504;DP=15686;EAS_AF=0.1944;AMR_AF=0.232;AFR_AF=0.1936;EUR_AF=0.0189;SAS_AF=0.0204;AA=a|||;VT=SNP
22	38753653	rs6001101	T	C	100	PASS	AC=1020;AF=0.203674;AN=5008;NS=2504;DP=16351;EAS_AF=0.1944;AMR_AF=0.2435;AFR_AF=0.4652;EUR_AF=0.0199;SAS_AF=0.0204;AA=c|||;VT=SNP
22	38753956	rs6001102	C	G	100	PASS	AC=645;AF=0.128794;AN=5008;NS=2504;DP=16524;EAS_AF=0.1944;AMR_AF=0.2291;AFR_AF=0.1899;EUR_AF=0.0189;SAS_AF=0.0204;AA=c|||;VT=SNP
22	38754272	rs5757062	C	T	100	PASS	AC=2567;AF=0.51258;AN=5008;NS=2504;DP=11534;EAS_AF=0.5575;AMR_AF=0.4035;AFR_AF=0.3828;EUR_AF=0.5219;SAS_AF=0.7096;AA=c|||;VT=SNP
22	38757103	rs6001103	T	A	100	PASS	AC=1020;AF=0.203674;AN=5008;NS=2504;DP=18852;EAS_AF=0.1944;AMR_AF=0.2435;AFR_AF=0.4644;EUR_AF=0.0209;SAS_AF=0.0204;AA=N|||;VT=SNP
22	38757454	rs113873251	A	G	100	PASS	AC=747;AF=0.149161;AN=5008;NS=2504;DP=13652;EAS_AF=0.1488;AMR_AF=0.1052;AFR_AF=0.0711;EUR_AF=0.2247;SAS_AF=0.2086;AA=N|||;VT=SNP;EX_TARGET
22	38758521	rs5757063	T	C	100	PASS	AC=2568;AF=0.51278;AN=5008;NS=2504;DP=14334;EAS_AF=0.5585;AMR_AF=0.4035;AFR_AF=0.382;EUR_AF=0.5229;SAS_AF=0.7096;AA=N|||;VT=SNP
22	38758989	rs55906933	G	A	100	PASS	AC=742;AF=0.148163;AN=5008;NS=2504;DP=12455;EAS_AF=0.1458;AMR_AF=0.1066;AFR_AF=0.0681;EUR_AF=0.2217;SAS_AF=0.2127;AA=g|||;VT=SNP
22	38760918	rs3876031	G	T	100	PASS	AC=3563;AF=0.711462;AN=5008;NS=2504;DP=19538;EAS_AF=0.752;AMR_AF=0.6441;AFR_AF=0.8306;EUR_AF=0.5427;SAS_AF=0.7301;AA=N|||;VT=SNP
22	38761000	rs3876032	G	A	100	PASS	AC=1752;AF=0.34984;AN=5008;NS=2504;DP=17892;EAS_AF=0.4087;AMR_AF=0.2954;AFR_AF=0.2587;EUR_AF=0.3012;SAS_AF=0.501;AA=N|||;VT=SNP
22	38761636	rs5757065	G	A	100	PASS	AC=3598;AF=0.71845;AN=5008;NS=2504;DP=19446;EAS_AF=0.752;AMR_AF=0.6484;AFR_AF=0.8548;EUR_AF=0.5427;SAS_AF=0.7301;AA=-|||;VT=SNP
22	38762610	rs12628722	C	A	100	PASS	AC=643;AF=0.128395;AN=5008;NS=2504;DP=19572;EAS_AF=0.1935;AMR_AF=0.2291;AFR_AF=0.1891;EUR_AF=0.0189;SAS_AF=0.0204;AA=N|||;VT=SNP
22	38763792	rs4821785	A	G	100	PASS	AC=3569;AF=0.71266;AN=5008;NS=2504;DP=16952;EAS_AF=0.754;AMR_AF=0.6441;AFR_AF=0.8343;EUR_AF=0.5417;SAS_AF=0.7301;AA=N|||;VT=SNP
22	38764388	rs5757068	A	G	100	PASS	AC=2569;AF=0.512979;AN=5008;NS=2504;DP=17473;EAS_AF=0.5595;AMR_AF=0.4035;AFR_AF=0.3828;EUR_AF=0.5219;SAS_AF=0.7096;AA=a|||;VT=SNP
22	38764732	rs5757069	C	A	100	PASS	AC=3456;AF=0.690096;AN=5008;NS=2504;DP=16758;EAS_AF=0.753;AMR_AF=0.6455;AFR_AF=0.7496;EUR_AF=0.5417;SAS_AF=0.729;AA=a|||;VT=SNP
22	38764988	rs114454729	G	C	100	PASS	AC=745;AF=0.148762;AN=5008;NS=2504;DP=16609;EAS_AF=0.1478;AMR_AF=0.1066;AFR_AF=0.0696;EUR_AF=0.2217;SAS_AF=0.2117;AA=g|||;VT=SNP
22	38765660	rs6001104	G	A	100	PASS	AC=639;AF=0.127596;AN=5008;NS=2504;DP=20950;EAS_AF=0.1925;AMR_AF=0.2262;AFR_AF=0.1884;EUR_AF=0.0189;SAS_AF=0.0204;AA=g|||;VT=SNP
22	38766229	rs3959635	C	A	100	PASS	AC=3587;AF=0.716254;AN=5008;NS=2504;DP=12667;EAS_AF=0.752;AMR_AF=0.647;AFR_AF=0.8487;EUR_AF=0.5417;SAS_AF=0.729;AA=.|||;VT=SNP
22	38766627	rs6001105	G	A	100	PASS	AC=645;AF=0.128794;AN=5008;NS=2504;DP=17112;EAS_AF=0.1954;AMR_AF=0.2291;AFR_AF=0.1891;EUR_AF=0.0189;SAS_AF=0.0204;AA=.|||;VT=SNP
22	38766682	rs6001106	T	C	100	PASS	AC=648;AF=0.129393;AN=5008;NS=2504;DP=14111;EAS_AF=0.1964;AMR_AF=0.2291;AFR_AF=0.1899;EUR_AF=0.0199;SAS_AF=0.0204;AA=.|||;VT=SNP
22	38768436	rs195310	A	G	100	PASS	AC=648;AF=0.129393;AN=5008;NS=2504;DP=17601;EAS_AF=0.1954;AMR_AF=0.2291;AFR_AF=0.1906;EUR_AF=0.0199;SAS_AF=0.0204;AA=.|||;VT=SNP
22	38769021	rs195311	C	T	100	PASS	AC=3455;AF=0.689896;AN=5008;NS=2504;DP=16971;EAS_AF=0.753;AMR_AF=0.6455;AFR_AF=0.7496;EUR_AF=0.5417;SAS_AF=0.728;AA=.|||;VT=SNP
22	38769211	rs4101106	T	C	100	PASS	AC=2566;AF=0.51238;AN=5008;NS=2504;DP=17704;EAS_AF=0.5575;AMR_AF=0.4035;AFR_AF=0.3835;EUR_AF=0.5219;SAS_AF=0.7076;AA=.|||;VT=SNP
22	38769292	rs12628645	A	G	100	PASS	AC=743;AF=0.148363;AN=5008;NS=2504;DP=18373;EAS_AF=0.1488;AMR_AF=0.1066;AFR_AF=0.0696;EUR_AF=0.2217;SAS_AF=0.2086;AA=.|||;VT=SNP
22	38769315	rs195312	A	G	100	PASS	AC=825;AF=0.164736;AN=5008;NS=2504;DP=18416;EAS_AF=0.1954;AMR_AF=0.2334;AFR_AF=0.3215;EUR_AF=0.0209;SAS_AF=0.0204;AA=.|||;VT=SNP
22	38769522	rs4101105	T	C	100	PASS	AC=2564;AF=0.511981;AN=5008;NS=2504;DP=20569;EAS_AF=0.5575;AMR_AF=0.4035;AFR_AF=0.3828;EUR_AF=0.5209;SAS_AF=0.7076;AA=.|||;VT=SNP
22	38769828	rs195313	C	T	100	PASS	AC=639;AF=0.127596;AN=5008;NS=2504;DP=22282;EAS_AF=0.1885;AMR_AF=0.2291;AFR_AF=0.1891;EUR_AF=0.0199;SAS_AF=0.0204;AA=.|||;VT=SNP
22	38771840	rs195314	C	G	100	PASS	AC=3451;AF=0.689097;AN=5008;NS=2504;DP=17626;EAS_AF=0.752;AMR_AF=0.6455;AFR_AF=0.7496;EUR_AF=0.5417;SAS_AF=0.7249;AA=.|||;VT=SNP
22	38774403	rs195301	A	G	100	PASS	AC=3449;AF=0.688698;AN=5008;NS=2504;DP=21086;EAS_AF=0.751;AMR_AF=0.6455;AFR_AF=0.7489;EUR_AF=0.5417;SAS_AF=0.7249;AA=N|||;VT=SNP
22	38774740	rs195302	C	T	100	PASS	AC=3455;AF=0.689896;AN=5008;NS=2504;DP=17279;EAS_AF=0.752;AMR_AF=0.647;AFR_AF=0.7496;EUR_AF=0.5417;SAS_AF=0.728;AA=t|||;VT=SNP
22	38774752	rs195303	A	G	100	PASS	AC=657;AF=0.13119;AN=5008;NS=2504;DP=17614;EAS_AF=0.1954;AMR_AF=0.2334;AFR_AF=0.1952;EUR_AF=0.0199;SAS_AF=0.0204;AA=a|||;VT=SNP
22	38775970	rs195305	C	G	100	PASS	AC=3450;AF=0.688898;AN=5008;NS=2504;DP=21366;EAS_AF=0.748;AMR_AF=0.6455;AFR_AF=0.7496;EUR_AF=0.5417;SAS_AF=0.728;AA=c|||;VT=SNP
22	38777305	rs11089880	T	C	100	PASS	AC=2571;AF=0.513379;AN=5008;NS=2504;DP=18501;EAS_AF=0.5585;AMR_AF=0.402;AFR_AF=0.385;EUR_AF=0.5229;SAS_AF=0.7096;AA=-|||;VT=SNP
22	38777309	rs11089881	T	C	100	PASS	AC=2571;AF=0.513379;AN=5008;NS=2504;DP=18447;EAS_AF=0.5585;AMR_AF=0.402;AFR_AF=0.385;EUR_AF=0.5229;SAS_AF=0.7096;AA=-|||;VT=SNP
22	38777396	rs195308	T	C	100	PASS	AC=3589;AF=0.716653;AN=5008;NS=2504;DP=18152;EAS_AF=0.753;AMR_AF=0.647;AFR_AF=0.8495;EUR_AF=0.5417;SAS_AF=0.729;AA=-|||;VT=SNP
22	38777877	rs195309	C	G	100	PASS	AC=3450;AF=0.688898;AN=5008;NS=2504;DP=21176;EAS_AF=0.753;AMR_AF=0.6455;AFR_AF=0.7451;EUR_AF=0.5417;SAS_AF=0.729;AA=-|||;VT=SNP
22	38778390	rs3859846	T	A	100	PASS	AC=744;AF=0.148562;AN=5008;NS=2504;DP=18003;EAS_AF=0.1488;AMR_AF=0.1066;AFR_AF=0.0696;EUR_AF=0.2217;SAS_AF=0.2096;AA=t|||;VT=SNP
22	38778957	rs17753544	G	A	100	PASS	AC=744;AF=0.148562;AN=5008;NS=2504;DP=22759;EAS_AF=0.1488;AMR_AF=0.1066;AFR_AF=0.0696;EUR_AF=0.2217;SAS_AF=0.2096;AA=g|||;VT=SNP
22	38779054	rs55719829	T	C	100	PASS	AC=726;AF=0.144968;AN=5008;NS=2504;DP=24870;EAS_AF=0.1458;AMR_AF=0.1066;AFR_AF=0.0673;EUR_AF=0.2127;SAS_AF=0.2065;AA=t|||;VT=SNP
22	38779609	rs9622802	C	T	100	PASS	AC=2638;AF=0.526757;AN=5008;NS=2504;DP=20097;EAS_AF=0.5615;AMR_AF=0.4049;AFR_AF=0.4334;EUR_AF=0.5219;SAS_AF=0.7086;AA=N|||;VT=SNP
22	38783057	rs195300	C	T	100	PASS	AC=645;AF=0.128794;AN=5008;NS=2504;DP=18872;EAS_AF=0.1954;AMR_AF=0.2305;AFR_AF=0.1899;EUR_AF=0.0199;SAS_AF=0.0174;AA=c|||;VT=SNP
22	38785063	rs470095	C	A	100	PASS	AC=1544;AF=0.308307;AN=5008;NS=2504;DP=14316;EAS_AF=0.245;AMR_AF=0.3501;AFR_AF=0.2542;EUR_AF=0.4523;SAS_AF=0.2689;AA=a|||;VT=SNP
22	38785507	rs138360	G	C	100	PASS	AC=1547;AF=0.308906;AN=5008;NS=2504;DP=16210;EAS_AF=0.245;AMR_AF=0.3545;AFR_AF=0.2496;EUR_AF=0.4583;SAS_AF=0.2689;AA=g|||;VT=SNP
22	38785698	rs409143	G	A	100	PASS	AC=648;AF=0.129393;AN=5008;NS=2504;DP=17867;EAS_AF=0.1944;AMR_AF=0.2305;AFR_AF=0.1906;EUR_AF=0.0199;SAS_AF=0.0204;AA=g|||;VT=SNP
22	38787939	rs196105	A	G	100	PASS	AC=1022;AF=0.204073;AN=5008;NS=2504;DP=18151;EAS_AF=0.1954;AMR_AF=0.245;AFR_AF=0.4644;EUR_AF=0.0209;SAS_AF=0.0204;AA=N|||;VT=SNP
22	38789676	rs138365	C	T	100	PASS	AC=4262;AF=0.851038;AN=5008;NS=2504;DP=18948;EAS_AF=0.8502;AMR_AF=0.8934;AFR_AF=0.9297;EUR_AF=0.7783;SAS_AF=0.7904;AA=t|||;VT=SNP
22	38789875	rs196107	G	A	100	PASS	AC=862;AF=0.172125;AN=5008;NS=2504;DP=16570;EAS_AF=0.1925;AMR_AF=0.2406;AFR_AF=0.348;EUR_AF=0.0209;SAS_AF=0.0204;AA=g|||;VT=SNP
22	38789936	rs138366	G	A	100	PASS	AC=1541;AF=0.307708;AN=5008;NS=2504;DP=17216;EAS_AF=0.247;AMR_AF=0.3501;AFR_AF=0.2504;EUR_AF=0.4523;SAS_AF=0.2689;AA=g|||;VT=SNP
22	38790131	rs138367	T	A	100	PASS	AC=2428;AF=0.484824;AN=5008;NS=2504;DP=15758;EAS_AF=0.4405;AMR_AF=0.5908;AFR_AF=0.6165;EUR_AF=0.4732;SAS_AF=0.2894;AA=a|||;VT=SNP
22	38790416	rs196108	G	A	100	PASS	AC=880;AF=0.175719;AN=5008;NS=2504;DP=17399;EAS_AF=0.1925;AMR_AF=0.2421;AFR_AF=0.3608;EUR_AF=0.0209;SAS_AF=0.0204;AA=g|||;VT=SNP
22	38790528	rs138368	C	T	100	PASS	AC=4262;AF=0.851038;AN=5008;NS=2504;DP=15616;EAS_AF=0.8502;AMR_AF=0.8934;AFR_AF=0.9297;EUR_AF=0.7783;SAS_AF=0.7904;AA=t|||;VT=SNP
22	38790760	rs138369	A	G	100	PASS	AC=2418;AF=0.482827;AN=5008;NS=2504;DP=16302;EAS_AF=0.4335;AMR_AF=0.5908;AFR_AF=0.6142;EUR_AF=0.4732;SAS_AF=0.2894;AA=N|||;VT=SNP
22	38791832	rs196109	C	T	100	PASS	AC=645;AF=0.128794;AN=5008;NS=2504;DP=18198;EAS_AF=0.1925;AMR_AF=0.2305;AFR_AF=0.1899;EUR_AF=0.0199;SAS_AF=0.0204;AA=c|||;VT=SNP
22	38792228	rs196110	G	C	100	PASS	AC=801;AF=0.159944;AN=5008;NS=2504;DP=21427;EAS_AF=0.1915;AMR_AF=0.2363;AFR_AF=0.3048;EUR_AF=0.0209;SAS_AF=0.0204;AA=g|||;VT=SNP
22	38793267	rs138370	A	G	100	PASS	AC=1684;AF=0.336262;AN=5008;NS=2504;DP=12389;EAS_AF=0.2421;AMR_AF=0.3631;AFR_AF=0.348;EUR_AF=0.4583;SAS_AF=0.273;AA=N|||;VT=SNP
22	38794660	rs138373	G	A	100	PASS	AC=1527;AF=0.304912;AN=5008;NS=2504;DP=5172;EAS_AF=0.2381;AMR_AF=0.366;AFR_AF=0.236;EUR_AF=0.4553;SAS_AF=0.2689;AA=g|||;VT=SNP
22	38795270	rs138375	C	G	100	PASS	AC=1634;AF=0.326278;AN=5008;NS=2504;DP=7700;EAS_AF=0.2391;AMR_AF=0.3689;AFR_AF=0.3147;EUR_AF=0.4573;SAS_AF=0.2669;AA=c|||;VT=SNP
22	38795300	rs138376	T	C	100	PASS	AC=1762;AF=0.351837;AN=5008;NS=2504;DP=8735;EAS_AF=0.2391;AMR_AF=0.3703;AFR_AF=0.4107;EUR_AF=0.4573;SAS_AF=0.2669;AA=N|||;VT=SNP
22	38796420	rs138379	C	G	100	PASS	AC=1658;AF=0.33107;AN=5008;NS=2504;DP=16712;EAS_AF=0.2887;AMR_AF=0.3703;AFR_AF=0.289;EUR_AF=0.4592;SAS_AF=0.272;AA=N|||;VT=SNP
22	38796786	rs138381	T	C	100	PASS	AC=4116;AF=0.821885;AN=5008;NS=2504;DP=17083;EAS_AF=0.7798;AMR_AF=0.8963;AFR_AF=0.8578;EUR_AF=0.7843;SAS_AF=0.8027;AA=.|||;VT=SNP
22	38796813	rs6001117	T	C	100	PASS	AC=893;AF=0.178315;AN=5008;NS=2504;DP=17558;EAS_AF=0.1627;AMR_AF=0.2925;AFR_AF=0.1256;EUR_AF=0.169;SAS_AF=0.1943;AA=.|||;VT=SNP
22	38798187	rs138382	C	T	100	PASS	AC=3495;AF=0.697883;AN=5008;NS=2504;DP=14489;EAS_AF=0.6091;AMR_AF=0.6729;AFR_AF=0.6853;EUR_AF=0.7575;SAS_AF=0.7628;AA=.|||;VT=SNP
22	38799301	rs34500977	C	A	100	PASS	AC=375;AF=0.0748802;AN=5008;NS=2504;DP=20354;EAS_AF=0.13;AMR_AF=0.0447;AFR_AF=0.0061;EUR_AF=0.0815;SAS_AF=0.1258;AA=.|||;VT=SNP
22	38799861	rs138383	C	T	100	PASS	AC=1751;AF=0.349641;AN=5008;NS=2504;DP=15503;EAS_AF=0.3829;AMR_AF=0.3602;AFR_AF=0.1392;EUR_AF=0.4682;SAS_AF=0.4703;AA=T|||;VT=SNP
22	38800590	rs138385	A	G	100	PASS	AC=3615;AF=0.721845;AN=5008;NS=2504;DP=15145;EAS_AF=0.744;AMR_AF=0.683;AFR_AF=0.5734;EUR_AF=0.7694;SAS_AF=0.8783;AA=G|||;VT=SNP
22	38800842	rs138387	G	A	100	PASS	AC=1788;AF=0.357029;AN=5008;NS=2504;DP=13053;EAS_AF=0.374;AMR_AF=0.3689;AFR_AF=0.1664;EUR_AF=0.4742;SAS_AF=0.4683;AA=A|||;VT=SNP
22	38801059	rs13055737	C	T	100	PASS	AC=1788;AF=0.357029;AN=5008;NS=2504;DP=17021;EAS_AF=0.374;AMR_AF=0.3689;AFR_AF=0.1664;EUR_AF=0.4742;SAS_AF=0.4683;AA=C|||;VT=SNP
22	38803165	rs138389	A	G	100	PASS	AC=1760;AF=0.351438;AN=5008;NS=2504;DP=16669;EAS_AF=0.375;AMR_AF=0.3689;AFR_AF=0.143;EUR_AF=0.4742;SAS_AF=0.4703;AA=A|||;VT=SNP
22	38803256	rs196101	G	A	100	PASS	AC=1823;AF=0.364018;AN=5008;NS=2504;DP=16266;EAS_AF=0.3681;AMR_AF=0.3127;AFR_AF=0.407;EUR_AF=0.2952;SAS_AF=0.409;AA=G|||;VT=SNP
22	38804294	rs196102	T	C	100	PASS	AC=1764;AF=0.352236;AN=5008;NS=2504;DP=18637;EAS_AF=0.371;AMR_AF=0.3112;AFR_AF=0.3593;EUR_AF=0.2962;SAS_AF=0.41;AA=T|||;VT=SNP
22	38807144	rs138392	T	C	100	PASS	AC=3782;AF=0.755192;AN=5008;NS=2504;DP=18157;EAS_AF=0.745;AMR_AF=0.6916;AFR_AF=0.6899;EUR_AF=0.7724;SAS_AF=0.8814;AA=C|||;VT=SNP
22	38807182	rs138393	C	T	100	PASS	AC=1370;AF=0.273562;AN=5008;NS=2504;DP=16834;EAS_AF=0.2421;AMR_AF=0.3213;AFR_AF=0.1301;EUR_AF=0.3936;SAS_AF=0.3425;AA=C|||;VT=SNP
22	38808369	rs196111	A	G	100	PASS	AC=3209;AF=0.640775;AN=5008;NS=2504;DP=14716;EAS_AF=0.628;AMR_AF=0.6398;AFR_AF=0.8162;EUR_AF=0.5298;SAS_AF=0.5317;AA=G|||;VT=SNP
22	38808767	rs138394	C	G	100	PASS	AC=1733;AF=0.346046;AN=5008;NS=2504;DP=14330;EAS_AF=0.372;AMR_AF=0.3545;AFR_AF=0.1377;EUR_AF=0.4692;SAS_AF=0.4683;AA=C|||;VT=SNP
22	38809485	rs11089885	C	T	100	PASS	AC=1771;AF=0.353634;AN=5008;NS=2504;DP=16869;EAS_AF=0.3621;AMR_AF=0.3674;AFR_AF=0.1619;EUR_AF=0.4771;SAS_AF=0.4673;AA=C|||;VT=SNP
22	38809549	rs138395	C	T	100	PASS	AC=1708;AF=0.341054;AN=5008;NS=2504;DP=17120;EAS_AF=0.3601;AMR_AF=0.3617;AFR_AF=0.1188;EUR_AF=0.4771;SAS_AF=0.4673;AA=C|||;VT=SNP
22	38809602	rs470096	A	C	100	PASS	AC=1710;AF=0.341454;AN=5008;NS=2504;DP=17084;EAS_AF=0.3611;AMR_AF=0.3617;AFR_AF=0.1203;EUR_AF=0.4761;SAS_AF=0.4673;AA=A|||;VT=SNP
22	38811282	rs885867	C	T	100	PASS	AC=1478;AF=0.295128;AN=5008;NS=2504;DP=16158;EAS_AF=0.3829;AMR_AF=0.2824;AFR_AF=0.1778;EUR_AF=0.2793;SAS_AF=0.3885;AA=C|||;VT=SNP
22	38813000	rs138396	G	T	100	PASS	AC=1345;AF=0.26857;AN=5008;NS=2504;DP=18224;EAS_AF=0.2262;AMR_AF=0.3213;AFR_AF=0.1203;EUR_AF=0.3976;SAS_AF=0.3425;AA=G|||;VT=SNP
22	38813069	rs9622808	C	T	100	PASS	AC=1693;AF=0.338059;AN=5008;NS=2504;DP=17635;EAS_AF=0.2262;AMR_AF=0.3343;AFR_AF=0.3729;EUR_AF=0.4026;SAS_AF=0.3425;AA=C|||;VT=SNP
22	38813133	rs73157107	G	A	100	PASS	AC=109;AF=0.0217652;AN=5008;NS=2504;DP=16887;EAS_AF=0.002;AMR_AF=0.0245;AFR_AF=0.003;EUR_AF=0.0417;SAS_AF=0.045;AA=g|||;VT=SNP
22	38813175	rs111105	C	T	100	PASS	AC=1783;AF=0.35603;AN=5008;NS=2504;DP=17123;EAS_AF=0.2262;AMR_AF=0.3372;AFR_AF=0.4395;EUR_AF=0.4026;SAS_AF=0.3425;AA=T|||;VT=SNP
22	38813808	rs138397	G	A	100	PASS	AC=1325;AF=0.264577;AN=5008;NS=2504;DP=14563;EAS_AF=0.2262;AMR_AF=0.3199;AFR_AF=0.1059;EUR_AF=0.3976;SAS_AF=0.3425;AA=G|||;VT=SNP
22	38815543	rs138399	G	T	100	PASS	AC=1755;AF=0.350439;AN=5008;NS=2504;DP=18455;EAS_AF=0.2262;AMR_AF=0.3444;AFR_AF=0.3828;EUR_AF=0.4095;SAS_AF=0.3783;AA=T|||;VT=SNP
22	38815767	rs7354810	C	T	100	PASS	AC=416;AF=0.0830671;AN=5008;NS=2504;DP=16093;EAS_AF=0.0655;AMR_AF=0.0764;AFR_AF=0.0522;EUR_AF=0.1471;SAS_AF=0.0818;AA=C|||;VT=SNP
22	38816059	rs138400	T	C	100	PASS	AC=4476;AF=0.89377;AN=5008;NS=2504;DP=16250;EAS_AF=0.9494;AMR_AF=0.889;AFR_AF=0.9213;EUR_AF=0.7853;SAS_AF=0.9141;AA=C|||;VT=SNP
22	38816351	rs5757088	G	A	100	PASS	AC=2006;AF=0.400559;AN=5008;NS=2504;DP=17080;EAS_AF=0.5903;AMR_AF=0.4899;AFR_AF=0.2844;EUR_AF=0.2962;SAS_AF=0.4059;AA=G|||;VT=SNP
22	38817047	rs11703948	A	G	100	PASS	AC=376;AF=0.0750799;AN=5008;NS=2504;DP=17422;EAS_AF=0.1329;AMR_AF=0.0418;AFR_AF=0.0061;EUR_AF=0.0755;SAS_AF=0.1319;AA=A|||;VT=SNP
22	38817105	rs138402	C	T	100	PASS	AC=2026;AF=0.404553;AN=5008;NS=2504;DP=20298;EAS_AF=0.3581;AMR_AF=0.3674;AFR_AF=0.3525;EUR_AF=0.4771;SAS_AF=0.4744;AA=C|||;VT=SNP
22	38817206	rs138403	C	T	100	PASS	AC=1293;AF=0.258187;AN=5008;NS=2504;DP=18954;EAS_AF=0.2252;AMR_AF=0.3156;AFR_AF=0.0855;EUR_AF=0.3966;SAS_AF=0.3425;AA=C|||;VT=SNP
22	38817404	rs196122	T	C	100	PASS	AC=2407;AF=0.480631;AN=5008;NS=2504;DP=17320;EAS_AF=0.3581;AMR_AF=0.3991;AFR_AF=0.5953;EUR_AF=0.4821;SAS_AF=0.5082;AA=C|||;VT=SNP
22	38817459	rs13057446	G	A	100	PASS	AC=375;AF=0.0748802;AN=5008;NS=2504;DP=16119;EAS_AF=0.1319;AMR_AF=0.0418;AFR_AF=0.0061;EUR_AF=0.0755;SAS_AF=0.1319;AA=g|||;VT=SNP
22	38817857	rs66792787	A	G	100	PASS	AC=459;AF=0.0916534;AN=5008;NS=2504;DP=12979;EAS_AF=0.1329;AMR_AF=0.0432;AFR_AF=0.0673;EUR_AF=0.0765;SAS_AF=0.1319;AA=A|||;VT=SNP
22	38818243	rs111959380	G	A	100	PASS	AC=2002;AF=0.39976;AN=5008;NS=2504;DP=15149;EAS_AF=0.5754;AMR_AF=0.4726;AFR_AF=0.3192;EUR_AF=0.2833;SAS_AF=0.3957;AA=G|||;VT=SNP
22	38818676	rs11089887	C	G	100	PASS	AC=376;AF=0.0750799;AN=5008;NS=2504;DP=17773;EAS_AF=0.1329;AMR_AF=0.0418;AFR_AF=0.0061;EUR_AF=0.0755;SAS_AF=0.1319;AA=C|||;VT=SNP
22	38819194	rs35607824	G	C	100	PASS	AC=380;AF=0.0758786;AN=5008;NS=2504;DP=17111;EAS_AF=0.1349;AMR_AF=0.0418;AFR_AF=0.0083;EUR_AF=0.0755;SAS_AF=0.1309;AA=G|||;VT=SNP
22	38819613	rs743942	G	A	100	PASS	AC=1439;AF=0.28734;AN=5008;NS=2504;DP=17994;EAS_AF=0.377;AMR_AF=0.2709;AFR_AF=0.1657;EUR_AF=0.2783;SAS_AF=0.3804;AA=G|||;VT=SNP
22	38821504	rs196054	G	A	100	PASS	AC=3999;AF=0.798522;AN=5008;NS=2504;DP=19811;EAS_AF=0.9454;AMR_AF=0.6772;AFR_AF=0.8343;EUR_AF=0.5984;SAS_AF=0.8906;AA=A|||;VT=SNP
22	38821589	rs196055	A	G	100	PASS	AC=1421;AF=0.283746;AN=5008;NS=2504;DP=19803;EAS_AF=0.3204;AMR_AF=0.2824;AFR_AF=0.4493;EUR_AF=0.1044;SAS_AF=0.2076;AA=A|||;VT=SNP
22	38822300	rs196057	C	T	100	PASS	AC=4001;AF=0.798922;AN=5008;NS=2504;DP=7621;EAS_AF=0.9454;AMR_AF=0.6758;AFR_AF=0.8351;EUR_AF=0.5994;SAS_AF=0.8916;AA=T|||;VT=SNP
22	38822521	rs2269608	C	T	100	PASS	AC=1085;AF=0.216653;AN=5008;NS=2504;DP=11520;EAS_AF=0.246;AMR_AF=0.1499;AFR_AF=0.084;EUR_AF=0.2913;SAS_AF=0.3364;AA=C|||;VT=SNP
22	38822698	rs1063134	C	T	100	PASS	AC=742;AF=0.148163;AN=5008;NS=2504;DP=13660;EAS_AF=0.246;AMR_AF=0.1052;AFR_AF=0.0219;EUR_AF=0.2137;SAS_AF=0.181;AA=C|||;VT=SNP
22	38823136	rs196059	T	C	100	PASS	AC=4054;AF=0.809505;AN=5008;NS=2504;DP=18596;EAS_AF=0.9444;AMR_AF=0.6758;AFR_AF=0.8744;EUR_AF=0.6004;SAS_AF=0.8926;AA=C|||;VT=SNP;EX_TARGET
22	38824612	rs8142029	G	A	100	PASS	AC=1273;AF=0.254193;AN=5008;NS=2504;DP=17917;EAS_AF=0.376;AMR_AF=0.2291;AFR_AF=0.1498;EUR_AF=0.1988;SAS_AF=0.3446;AA=G|||;VT=SNP
22	38824633	rs196060	G	A	100	PASS	AC=3962;AF=0.791134;AN=5008;NS=2504;DP=18360;EAS_AF=0.9435;AMR_AF=0.6744;AFR_AF=0.8094;EUR_AF=0.5994;SAS_AF=0.8896;AA=A|||;VT=SNP
22	38825165	rs474525	C	T	100	PASS	AC=3817;AF=0.762181;AN=5008;NS=2504;DP=16713;EAS_AF=0.9444;AMR_AF=0.6671;AFR_AF=0.702;EUR_AF=0.5984;SAS_AF=0.8916;AA=C|||;VT=SNP
22	38826395	rs196062	G	A	100	PASS	AC=3964;AF=0.791534;AN=5008;NS=2504;DP=15529;EAS_AF=0.9444;AMR_AF=0.6744;AFR_AF=0.8086;EUR_AF=0.5994;SAS_AF=0.8916;AA=g|||;VT=SNP
22	38826799	rs11704277	C	T	100	PASS	AC=411;AF=0.0820687;AN=5008;NS=2504;DP=18435;EAS_AF=0.1091;AMR_AF=0.0418;AFR_AF=0.0378;EUR_AF=0.0765;SAS_AF=0.1483;AA=C|||;VT=SNP
22	38827503	rs78444991	C	G	100	PASS	AC=257;AF=0.0513179;AN=5008;NS=2504;DP=18487;EAS_AF=0.1081;AMR_AF=0.0058;AFR_AF=0.003;EUR_AF=0.0089;SAS_AF=0.1339;AA=C|||;VT=SNP
22	38828193	rs196063	A	G	100	PASS	AC=1130;AF=0.225639;AN=5008;NS=2504;DP=11578;EAS_AF=0.1131;AMR_AF=0.0677;AFR_AF=0.5522;EUR_AF=0.0656;SAS_AF=0.1769;AA=G|||;VT=SNP
22	38829774	rs4821787	G	C	100	PASS	AC=1327;AF=0.264976;AN=5008;NS=2504;DP=15670;EAS_AF=0.381;AMR_AF=0.2406;AFR_AF=0.1755;EUR_AF=0.2038;SAS_AF=0.3466;AA=G|||;VT=SNP
22	38830625	rs79281004	C	T	100	PASS	AC=268;AF=0.0535144;AN=5008;NS=2504;DP=17401;EAS_AF=0.1111;AMR_AF=0.0072;AFR_AF=0.0083;EUR_AF=0.0089;SAS_AF=0.1339;AA=C|||;VT=SNP
22	38831204	rs2267384	C	A	100	PASS	AC=1128;AF=0.22524;AN=5008;NS=2504;DP=17897;EAS_AF=0.3155;AMR_AF=0.1974;AFR_AF=0.2133;EUR_AF=0.1183;SAS_AF=0.2781;AA=C|||;VT=SNP
22	38831419	rs2267385	C	T	100	PASS	AC=273;AF=0.0545128;AN=5008;NS=2504;DP=18934;EAS_AF=0.1111;AMR_AF=0.0072;AFR_AF=0.0121;EUR_AF=0.0089;SAS_AF=0.1339;AA=C|||;VT=SNP
22	38831661	rs7291841	G	A	100	PASS	AC=2938;AF=0.586661;AN=5008;NS=2504;DP=14201;EAS_AF=0.8353;AMR_AF=0.6081;AFR_AF=0.3253;EUR_AF=0.5348;SAS_AF=0.7219;AA=G|||;VT=SNP
22	38831870	rs196073	C	G	100	PASS	AC=1160;AF=0.231629;AN=5008;NS=2504;DP=16599;EAS_AF=0.1111;AMR_AF=0.0706;AFR_AF=0.5756;EUR_AF=0.0646;SAS_AF=0.1769;AA=G|||;VT=SNP
22	38832112	rs2267386	G	A	100	PASS	AC=212;AF=0.0423323;AN=5008;NS=2504;DP=20461;EAS_AF=0.131;AMR_AF=0.0634;AFR_AF=0.003;EUR_AF=0.0298;SAS_AF=0.002;AA=G|||;VT=SNP
22	38832512	rs196074	G	A	100	PASS	AC=1028;AF=0.205272;AN=5008;NS=2504;DP=20852;EAS_AF=0.1101;AMR_AF=0.0663;AFR_AF=0.4788;EUR_AF=0.0646;SAS_AF=0.1769;AA=A|||;VT=SNP
22	38832559	rs55930878	C	T	100	PASS	AC=201;AF=0.0401358;AN=5008;NS=2504;DP=20529;EAS_AF=0.002;AMR_AF=0.1052;AFR_AF=0.0204;EUR_AF=0.0437;SAS_AF=0.0562;AA=C|||;VT=SNP
22	38832758	rs62228861	T	A	100	PASS	AC=343;AF=0.0684904;AN=5008;NS=2504;DP=23207;EAS_AF=0.002;AMR_AF=0.1527;AFR_AF=0.0113;EUR_AF=0.1829;SAS_AF=0.0368;AA=T|||;VT=SNP
22	38833266	rs2267387	C	T	100	PASS	AC=2641;AF=0.527356;AN=5008;NS=2504;DP=18328;EAS_AF=0.7698;AMR_AF=0.5562;AFR_AF=0.295;EUR_AF=0.4523;SAS_AF=0.6483;AA=C|||;VT=SNP
22	38833595	rs196075	C	G	100	PASS	AC=1071;AF=0.213858;AN=5008;NS=2504;DP=17583;EAS_AF=0.1101;AMR_AF=0.0677;AFR_AF=0.5106;EUR_AF=0.0646;SAS_AF=0.1769;AA=G|||;VT=SNP
22	38833780	rs74277676	G	A	100	PASS	AC=302;AF=0.0603035;AN=5008;NS=2504;DP=16417;EAS_AF=0.1101;AMR_AF=0.0072;AFR_AF=0.0348;EUR_AF=0.0089;SAS_AF=0.1339;AA=G|||;VT=SNP
22	38834840	rs196076	C	G	100	PASS	AC=1270;AF=0.253594;AN=5008;NS=2504;DP=15423;EAS_AF=0.1766;AMR_AF=0.1124;AFR_AF=0.4697;EUR_AF=0.1471;SAS_AF=0.2505;AA=G|||;VT=SNP
22	38835006	rs196077	G	T	100	PASS	AC=4020;AF=0.802716;AN=5008;NS=2504;DP=21211;EAS_AF=0.9464;AMR_AF=0.6758;AFR_AF=0.8427;EUR_AF=0.6004;SAS_AF=0.8988;AA=T|||;VT=SNP
22	38837179	rs73157117	C	T	100	PASS	AC=299;AF=0.0597045;AN=5008;NS=2504;DP=14962;EAS_AF=0.0655;AMR_AF=0.049;AFR_AF=0.0318;EUR_AF=0.0835;SAS_AF=0.0746;AA=C|||;VT=SNP
22	38838730	rs8141562	G	A	100	PASS	AC=2633;AF=0.525759;AN=5008;NS=2504;DP=16422;EAS_AF=0.7708;AMR_AF=0.5648;AFR_AF=0.2708;EUR_AF=0.4602;SAS_AF=0.6575;AA=G|||;VT=SNP
22	38838959	rs78388515	G	A	100	PASS	AC=263;AF=0.052516;AN=5008;NS=2504;DP=18107;EAS_AF=0.1121;AMR_AF=0.0058;AFR_AF=0.0061;EUR_AF=0.007;SAS_AF=0.1339;AA=G|||;VT=SNP
22	38838996	rs196080	T	C	100	PASS	AC=1339;AF=0.267372;AN=5008;NS=2504;DP=19436;EAS_AF=0.1776;AMR_AF=0.1124;AFR_AF=0.5234;EUR_AF=0.1451;SAS_AF=0.2495;AA=C|||;VT=SNP
22	38839238	rs76037731	T	A	100	PASS	AC=264;AF=0.0527157;AN=5008;NS=2504;DP=18792;EAS_AF=0.1121;AMR_AF=0.0058;AFR_AF=0.0061;EUR_AF=0.007;SAS_AF=0.135;AA=T|||;VT=SNP
22	38839461	rs196081	C	T	100	PASS	AC=1198;AF=0.239217;AN=5008;NS=2504;DP=18424;EAS_AF=0.1776;AMR_AF=0.0994;AFR_AF=0.4274;EUR_AF=0.1461;SAS_AF=0.2434;AA=C|||;VT=SNP
22	38839485	rs9607537	C	A	100	PASS	AC=1652;AF=0.329872;AN=5008;NS=2504;DP=19869;EAS_AF=0.4494;AMR_AF=0.3718;AFR_AF=0.1762;EUR_AF=0.333;SAS_AF=0.3814;AA=C|||;VT=SNP
22	38839874	rs9610956	G	A	100	PASS	AC=297;AF=0.0593051;AN=5008;NS=2504;DP=18196;EAS_AF=0.0655;AMR_AF=0.0476;AFR_AF=0.0325;EUR_AF=0.0825;SAS_AF=0.0736;AA=G|||;VT=SNP
22	38840113	rs2267388	G	A	100	PASS	AC=2714;AF=0.541933;AN=5008;NS=2504;DP=17681;EAS_AF=0.7688;AMR_AF=0.5692;AFR_AF=0.3328;EUR_AF=0.4553;SAS_AF=0.6605;AA=G|||;VT=SNP
22	38840221	rs2267389	C	T	100	PASS	AC=300;AF=0.0599042;AN=5008;NS=2504;DP=19431;EAS_AF=0.0655;AMR_AF=0.0476;AFR_AF=0.0333;EUR_AF=0.0825;SAS_AF=0.0757;AA=C|||;VT=SNP
22	38841611	rs7288369	C	T	100	PASS	AC=614;AF=0.122604;AN=5008;NS=2504;DP=12912;EAS_AF=0.1806;AMR_AF=0.0591;AFR_AF=0.0749;EUR_AF=0.0905;SAS_AF=0.2055;AA=C|||;VT=SNP
22	38841703	rs9607538	T	C	100	PASS	AC=611;AF=0.122005;AN=5008;NS=2504;DP=15525;EAS_AF=0.1806;AMR_AF=0.0562;AFR_AF=0.0749;EUR_AF=0.0895;SAS_AF=0.2055;AA=T|||;VT=SNP
22	38841859	rs196083	G	A	100	PASS	AC=966;AF=0.192891;AN=5008;NS=2504;DP=14756;EAS_AF=0.1161;AMR_AF=0.062;AFR_AF=0.4312;EUR_AF=0.0646;SAS_AF=0.1748;AA=A|||;VT=SNP
22	38842042	rs196084	T	C	100	PASS	AC=4022;AF=0.803115;AN=5008;NS=2504;DP=15170;EAS_AF=0.9494;AMR_AF=0.6801;AFR_AF=0.8283;EUR_AF=0.6074;SAS_AF=0.907;AA=C|||;VT=SNP
22	38842155	rs3761450	T	C	100	PASS	AC=260;AF=0.0519169;AN=5008;NS=2504;DP=16632;EAS_AF=0.1151;AMR_AF=0.0058;AFR_AF=0.003;EUR_AF=0.007;SAS_AF=0.1319;AA=T|||;VT=SNP
22	38843107	rs9610960	C	T	100	PASS	AC=617;AF=0.123203;AN=5008;NS=2504;DP=14840;EAS_AF=0.1806;AMR_AF=0.0576;AFR_AF=0.0756;EUR_AF=0.0915;SAS_AF=0.2076;AA=C|||;VT=SNP
22	38843762	rs196086	C	G	100	PASS	AC=1271;AF=0.253794;AN=5008;NS=2504;DP=13740;EAS_AF=0.1806;AMR_AF=0.1066;AFR_AF=0.4743;EUR_AF=0.1501;SAS_AF=0.2423;AA=G|||;VT=SNP
22	38843941	rs9607540	C	T	100	PASS	AC=608;AF=0.121406;AN=5008;NS=2504;DP=13172;EAS_AF=0.1806;AMR_AF=0.0562;AFR_AF=0.0749;EUR_AF=0.0915;SAS_AF=0.2004;AA=C|||;VT=SNP
22	38844803	rs196088	C	G	100	PASS	AC=1317;AF=0.262979;AN=5008;NS=2504;DP=17143;EAS_AF=0.1815;AMR_AF=0.1095;AFR_AF=0.4985;EUR_AF=0.1531;SAS_AF=0.2505;AA=G|||;VT=SNP
22	38845634	rs74732880	C	T	100	PASS	AC=260;AF=0.0519169;AN=5008;NS=2504;DP=16453;EAS_AF=0.1141;AMR_AF=0.0058;AFR_AF=0.003;EUR_AF=0.007;SAS_AF=0.1329;AA=C|||;VT=SNP
22	38846891	rs196092	A	G	100	PASS	AC=4033;AF=0.805312;AN=5008;NS=2504;DP=15941;EAS_AF=0.9494;AMR_AF=0.6801;AFR_AF=0.8411;EUR_AF=0.6074;SAS_AF=0.9008;AA=G|||;VT=SNP
22	38847650	rs46629	A	G	100	PASS	AC=2906;AF=0.580272;AN=5008;NS=2504;DP=17751;EAS_AF=0.7034;AMR_AF=0.5086;AFR_AF=0.7436;EUR_AF=0.2843;SAS_AF=0.5879;AA=G|||;VT=SNP
22	38848128	rs196093	G	A	100	PASS	AC=950;AF=0.189696;AN=5008;NS=2504;DP=17973;EAS_AF=0.1161;AMR_AF=0.0591;AFR_AF=0.4191;EUR_AF=0.0656;SAS_AF=0.1759;AA=G|||;VT=SNP
22	38848204	rs4821788	A	G	100	PASS	AC=3003;AF=0.599641;AN=5008;NS=2504;DP=17688;EAS_AF=0.8323;AMR_AF=0.6196;AFR_AF=0.3669;EUR_AF=0.5368;SAS_AF=0.7249;AA=A|||;VT=SNP
22	38848523	rs11704913	G	A	100	PASS	AC=1136;AF=0.226837;AN=5008;NS=2504;DP=15623;EAS_AF=0.245;AMR_AF=0.17;AFR_AF=0.1089;EUR_AF=0.3191;SAS_AF=0.3129;AA=G|||;VT=SNP
22	38849420	rs9607541	C	T	100	PASS	AC=1123;AF=0.224241;AN=5008;NS=2504;DP=18095;EAS_AF=0.246;AMR_AF=0.1686;AFR_AF=0.1089;EUR_AF=0.3091;SAS_AF=0.3098;AA=C|||;VT=SNP
22	38849679	rs196094	T	C	100	PASS	AC=1311;AF=0.261781;AN=5008;NS=2504;DP=18652;EAS_AF=0.1825;AMR_AF=0.1081;AFR_AF=0.4962;EUR_AF=0.1511;SAS_AF=0.2495;AA=C|||;VT=SNP
22	38849787	rs196095	C	T	100	PASS	AC=1278;AF=0.255192;AN=5008;NS=2504;DP=19921;EAS_AF=0.1815;AMR_AF=0.1052;AFR_AF=0.475;EUR_AF=0.1501;SAS_AF=0.2485;AA=C|||;VT=SNP
22	38849993	rs196096	T	C	100	PASS	AC=1310;AF=0.261581;AN=5008;NS=2504;DP=19090;EAS_AF=0.1825;AMR_AF=0.1081;AFR_AF=0.4962;EUR_AF=0.1511;SAS_AF=0.2485;AA=C|||;VT=SNP
22	38851675	rs118047999	G	C	100	PASS	AC=1967;AF=0.392772;AN=5008;NS=2504;DP=4015;EAS_AF=0.5218;AMR_AF=0.4654;AFR_AF=0.3185;EUR_AF=0.2406;SAS_AF=0.4652;AA=g|||;VT=SNP
22	38851830	rs196065	T	C	100	PASS	AC=4034;AF=0.805511;AN=5008;NS=2504;DP=4720;EAS_AF=0.9494;AMR_AF=0.6772;AFR_AF=0.8449;EUR_AF=0.6044;SAS_AF=0.9018;AA=t|||;VT=SNP
22	38852072	rs117368716	G	A	100	PASS	AC=275;AF=0.0549121;AN=5008;NS=2504;DP=6086;EAS_AF=0.1151;AMR_AF=0.0086;AFR_AF=0.0121;EUR_AF=0.007;SAS_AF=0.1329;AA=g|||;VT=SNP
22	38852396	rs196066	G	A	100	PASS	AC=1689;AF=0.33726;AN=5008;NS=2504;DP=14572;EAS_AF=0.3611;AMR_AF=0.1585;AFR_AF=0.4357;EUR_AF=0.2793;SAS_AF=0.3661;AA=A|||;VT=SNP
22	38852575	rs12484263	C	A	100	PASS	AC=867;AF=0.173123;AN=5008;NS=2504;DP=17840;EAS_AF=0.2034;AMR_AF=0.2608;AFR_AF=0.1581;EUR_AF=0.1223;SAS_AF=0.1524;AA=C|||;VT=SNP
22	38852600	rs35199791	C	A	100	PASS	AC=871;AF=0.173922;AN=5008;NS=2504;DP=17789;EAS_AF=0.2054;AMR_AF=0.2622;AFR_AF=0.1589;EUR_AF=0.1223;SAS_AF=0.1524;AA=C|||;VT=SNP
22	38853677	rs196067	T	C	100	PASS	AC=2000;AF=0.399361;AN=5008;NS=2504;DP=21126;EAS_AF=0.4306;AMR_AF=0.2118;AFR_AF=0.4781;EUR_AF=0.3519;SAS_AF=0.4427;AA=C|||;VT=SNP
22	38854317	rs196068	C	T	100	PASS	AC=1654;AF=0.330272;AN=5008;NS=2504;DP=16722;EAS_AF=0.3601;AMR_AF=0.1599;AFR_AF=0.4251;EUR_AF=0.2654;SAS_AF=0.3589;AA=C|||;VT=SNP
22	38854428	rs9607542	A	G	100	PASS	AC=1406;AF=0.280751;AN=5008;NS=2504;DP=19401;EAS_AF=0.3958;AMR_AF=0.2522;AFR_AF=0.1861;EUR_AF=0.2058;SAS_AF=0.3875;AA=A|||;VT=SNP
22	38854971	rs196069	C	T	100	PASS	AC=1638;AF=0.327077;AN=5008;NS=2504;DP=19408;EAS_AF=0.3442;AMR_AF=0.1585;AFR_AF=0.4281;EUR_AF=0.2634;SAS_AF=0.3579;AA=C|||;VT=SNP
22	38855551	rs196070	T	G	100	PASS	AC=4022;AF=0.803115;AN=5008;NS=2504;DP=15612;EAS_AF=0.9494;AMR_AF=0.6787;AFR_AF=0.8434;EUR_AF=0.5974;SAS_AF=0.8978;AA=G|||;VT=SNP
22	38857362	rs77046030	C	T	100	PASS	AC=293;AF=0.0585064;AN=5008;NS=2504;DP=17045;EAS_AF=0.1081;AMR_AF=0.0086;AFR_AF=0.0348;EUR_AF=0.007;SAS_AF=0.1278;AA=C|||;VT=SNP
22	38858204	rs138406	C	A	100	PASS	AC=1094;AF=0.21845;AN=5008;NS=2504;DP=18228;EAS_AF=0.2312;AMR_AF=0.1412;AFR_AF=0.2133;EUR_AF=0.2575;SAS_AF=0.227;AA=C|||;VT=SNP
22	38858326	rs138407	C	T	100	PASS	AC=1098;AF=0.219249;AN=5008;NS=2504;DP=19826;EAS_AF=0.2312;AMR_AF=0.1427;AFR_AF=0.2171;EUR_AF=0.2565;SAS_AF=0.226;AA=C|||;VT=SNP
22	38858902	rs138408	T	C	100	PASS	AC=1968;AF=0.392971;AN=5008;NS=2504;DP=14529;EAS_AF=0.4206;AMR_AF=0.2061;AFR_AF=0.4773;EUR_AF=0.3459;SAS_AF=0.4315;AA=T|||;VT=SNP
22	38858910	rs138409	G	A	100	PASS	AC=1944;AF=0.388179;AN=5008;NS=2504;DP=14999;EAS_AF=0.4058;AMR_AF=0.2061;AFR_AF=0.4713;EUR_AF=0.3459;SAS_AF=0.4305;AA=G|||;VT=SNP
22	38859011	rs138410	T	A	100	PASS	AC=1958;AF=0.390974;AN=5008;NS=2504;DP=13378;EAS_AF=0.4048;AMR_AF=0.2075;AFR_AF=0.4818;EUR_AF=0.3459;SAS_AF=0.4305;AA=A|||;VT=SNP
22	38859060	rs138411	T	C	100	PASS	AC=1961;AF=0.391573;AN=5008;NS=2504;DP=14188;EAS_AF=0.4097;AMR_AF=0.2075;AFR_AF=0.4773;EUR_AF=0.3499;SAS_AF=0.4305;AA=T|||;VT=SNP
22	38860008	rs138412	A	G	100	PASS	AC=1128;AF=0.22524;AN=5008;NS=2504;DP=18136;EAS_AF=0.244;AMR_AF=0.147;AFR_AF=0.2216;EUR_AF=0.2594;SAS_AF=0.2311;AA=A|||;VT=SNP
22	38860071	rs138413	C	T	100	PASS	AC=1119;AF=0.223442;AN=5008;NS=2504;DP=17044;EAS_AF=0.2431;AMR_AF=0.1455;AFR_AF=0.2209;EUR_AF=0.2575;SAS_AF=0.227;AA=C|||;VT=SNP
22	38860503	rs74853968	C	T	100	PASS	AC=256;AF=0.0511182;AN=5008;NS=2504;DP=18523;EAS_AF=0.1081;AMR_AF=0.0072;AFR_AF=0.0076;EUR_AF=0.007;SAS_AF=0.1278;AA=C|||;VT=SNP
22	38860995	rs80269148	A	C	100	PASS	AC=349;AF=0.0696885;AN=5008;NS=2504;DP=13394;EAS_AF=0.1091;AMR_AF=0.0086;AFR_AF=0.0764;EUR_AF=0.007;SAS_AF=0.1278;AA=A|||;VT=SNP
22	38862628	rs138418	C	T	100	PASS	AC=1013;AF=0.202276;AN=5008;NS=2504;DP=18426;EAS_AF=0.2222;AMR_AF=0.1556;AFR_AF=0.1422;EUR_AF=0.2753;SAS_AF=0.2209;AA=C|||;VT=SNP
22	38863006	rs138419	C	T	100	PASS	AC=1851;AF=0.369609;AN=5008;NS=2504;DP=18473;EAS_AF=0.3373;AMR_AF=0.1859;AFR_AF=0.5651;EUR_AF=0.2863;SAS_AF=0.3548;AA=T|||;VT=SNP
22	38864460	rs2269609	G	A	100	PASS	AC=716;AF=0.142971;AN=5008;NS=2504;DP=13815;EAS_AF=0.1696;AMR_AF=0.098;AFR_AF=0.1059;EUR_AF=0.1004;SAS_AF=0.2413;AA=A|||;VT=SNP
22	38864513	rs73157131	C	T	100	PASS	AC=225;AF=0.0449281;AN=5008;NS=2504;DP=14541;EAS_AF=0.1002;AMR_AF=0.0447;AFR_AF=0.0045;EUR_AF=0.0457;SAS_AF=0.0419;AA=C|||;VT=SNP
22	38865221	rs9610964	A	G	100	PASS	AC=89;AF=0.0177716;AN=5008;NS=2504;DP=16625;EAS_AF=0.0129;AMR_AF=0.0562;AFR_AF=0.0015;EUR_AF=0.0328;SAS_AF=0.002;AA=A|||;VT=SNP
22	38865264	rs9607544	A	C	100	PASS	AC=135;AF=0.0269569;AN=5008;NS=2504;DP=16704;EAS_AF=0.0119;AMR_AF=0.0533;AFR_AF=0.0197;EUR_AF=0.0318;SAS_AF=0.0286;AA=A|||;VT=SNP
22	38865654	rs9610965	T	A	100	PASS	AC=189;AF=0.0377396;AN=5008;NS=2504;DP=13208;EAS_AF=0.0308;AMR_AF=0.0562;AFR_AF=0.0371;EUR_AF=0.0318;SAS_AF=0.0389;AA=T|||;VT=SNP
22	38865968	rs138421	G	C	100	PASS	AC=1900;AF=0.379393;AN=5008;NS=2504;DP=13295;EAS_AF=0.3323;AMR_AF=0.5086;AFR_AF=0.18;EUR_AF=0.4443;SAS_AF=0.5389;AA=G|||;VT=SNP
22	38868143	rs62228894	C	T	100	PASS	AC=276;AF=0.0551118;AN=5008;NS=2504;DP=18622;EAS_AF=0.126;AMR_AF=0.013;AFR_AF=0.0681;EUR_AF=0.0149;SAS_AF=0.0358;AA=c|||;VT=SNP
22	38868221	rs138422	G	A	100	PASS	AC=4574;AF=0.913339;AN=5008;NS=2504;DP=18564;EAS_AF=0.869;AMR_AF=0.9827;AFR_AF=0.8313;EUR_AF=0.9831;SAS_AF=0.9489;AA=A|||;VT=SNP
22	38869300	rs739235	G	T	100	PASS	AC=177;AF=0.0353435;AN=5008;NS=2504;DP=11528;EAS_AF=0.002;AMR_AF=0.0591;AFR_AF=0.0045;EUR_AF=0.1004;SAS_AF=0.0276;AA=G|||;VT=SNP
22	38871422	rs138425	G	A	100	PASS	AC=4564;AF=0.911342;AN=5008;NS=2504;DP=17817;EAS_AF=0.877;AMR_AF=0.9841;AFR_AF=0.8064;EUR_AF=0.9841;SAS_AF=0.9622;AA=G|||;VT=SNP
22	38871891	rs138426	G	A	100	PASS	AC=4146;AF=0.827875;AN=5008;NS=2504;DP=20412;EAS_AF=0.7242;AMR_AF=0.9712;AFR_AF=0.6838;EUR_AF=0.9811;SAS_AF=0.8701;AA=g|||;VT=SNP
22	38872984	rs138428	G	A	100	PASS	AC=4396;AF=0.877796;AN=5008;NS=2504;DP=15285;EAS_AF=0.881;AMR_AF=0.9769;AFR_AF=0.6808;EUR_AF=0.9831;SAS_AF=0.9622;AA=G|||;VT=SNP
22	38874396	rs138430	C	T	100	PASS	AC=2809;AF=0.560903;AN=5008;NS=2504;DP=11355;EAS_AF=0.5119;AMR_AF=0.6974;AFR_AF=0.4372;EUR_AF=0.6233;SAS_AF=0.6176;AA=C|||;VT=SNP
22	38874748	rs189090339	A	C	100	PASS	AC=201;AF=0.0401358;AN=5008;NS=2504;DP=9946;EAS_AF=0.0129;AMR_AF=0.062;AFR_AF=0.0552;EUR_AF=0.0159;SAS_AF=0.0573;AA=A|||;VT=SNP
22	38875549	rs401933	C	T	100	PASS	AC=4676;AF=0.933706;AN=5008;NS=2504;DP=21412;EAS_AF=0.8829;AMR_AF=0.9841;AFR_AF=0.8873;EUR_AF=0.9841;SAS_AF=0.9611;AA=T|||;VT=SNP
22	38877461	rs12004	T	G	100	PASS	AC=1278;AF=0.255192;AN=5008;NS=2504;DP=20556;EAS_AF=0.3542;AMR_AF=0.1974;AFR_AF=0.1657;EUR_AF=0.3062;SAS_AF=0.2628;AA=T|||;VT=SNP;EX_TARGET
22	38877756	rs138433	C	A	100	PASS	AC=4677;AF=0.933906;AN=5008;NS=2504;DP=19257;EAS_AF=0.8839;AMR_AF=0.9841;AFR_AF=0.8873;EUR_AF=0.9841;SAS_AF=0.9611;AA=A|||;VT=SNP
22	38877918	rs138435	T	C	100	PASS	AC=4462;AF=0.890974;AN=5008;NS=2504;DP=20715;EAS_AF=0.8839;AMR_AF=0.9769;AFR_AF=0.7292;EUR_AF=0.9831;SAS_AF=0.9611;AA=T|||;VT=SNP
22	38878758	rs138436	C	A	100	PASS	AC=4693;AF=0.937101;AN=5008;NS=2504;DP=20315;EAS_AF=0.8829;AMR_AF=0.9841;AFR_AF=0.9002;EUR_AF=0.9841;SAS_AF=0.9611;AA=A|||;VT=SNP
22	38879010	rs2071887	T	A	100	PASS	AC=1801;AF=0.359625;AN=5008;NS=2504;DP=22152;EAS_AF=0.3671;AMR_AF=0.2925;AFR_AF=0.3971;EUR_AF=0.3668;SAS_AF=0.3415;AA=A|||;VT=SNP
22	38879688	rs1043402	G	A	100	PASS	AC=1274;AF=0.254393;AN=5008;NS=2504;DP=20823;EAS_AF=0.3542;AMR_AF=0.1974;AFR_AF=0.1657;EUR_AF=0.3052;SAS_AF=0.2597;AA=G|||;VT=SNP
22	38879940	rs763121	A	G	100	PASS	AC=1647;AF=0.328874;AN=5008;NS=2504;DP=20174;EAS_AF=0.3671;AMR_AF=0.2824;AFR_AF=0.2912;EUR_AF=0.3598;SAS_AF=0.3415;AA=A|||;VT=SNP
22	38880687	rs138437	C	T	100	PASS	AC=4822;AF=0.962859;AN=5008;NS=2504;DP=18207;EAS_AF=0.8829;AMR_AF=0.9899;AFR_AF=0.9939;EUR_AF=0.9851;SAS_AF=0.9611;AA=T|||;VT=SNP
22	38881454	rs86796	A	C	100	PASS	AC=2448;AF=0.488818;AN=5008;NS=2504;DP=10665;EAS_AF=0.5169;AMR_AF=0.6816;AFR_AF=0.1679;EUR_AF=0.6233;SAS_AF=0.6186;AA=a|||;VT=SNP
22	38884775	rs5750609	C	T	100	PASS	AC=467;AF=0.0932508;AN=5008;NS=2504;DP=18315;EAS_AF=0.1587;AMR_AF=0.0533;AFR_AF=0.0076;EUR_AF=0.1302;SAS_AF=0.1319;AA=C|||;VT=SNP
22	38885627	rs138441	T	C	100	PASS	AC=4475;AF=0.89357;AN=5008;NS=2504;DP=17043;EAS_AF=0.8829;AMR_AF=0.9769;AFR_AF=0.7398;EUR_AF=0.9831;SAS_AF=0.9611;AA=T|||;VT=SNP
22	38889657	rs2267390	C	T	100	PASS	AC=1273;AF=0.254193;AN=5008;NS=2504;DP=19053;EAS_AF=0.3532;AMR_AF=0.1974;AFR_AF=0.1634;EUR_AF=0.3042;SAS_AF=0.2638;AA=C|||;VT=SNP
22	38891435	rs11705586	A	G	100	PASS	AC=703;AF=0.140375;AN=5008;NS=2504;DP=15766;EAS_AF=0.1974;AMR_AF=0.1455;AFR_AF=0.0764;EUR_AF=0.175;SAS_AF=0.1288;AA=A|||;VT=SNP
22	38892645	rs138445	A	G	100	PASS	AC=4677;AF=0.933906;AN=5008;NS=2504;DP=19252;EAS_AF=0.8829;AMR_AF=0.9841;AFR_AF=0.8873;EUR_AF=0.9841;SAS_AF=0.9622;AA=G|||;VT=SNP
22	38893143	rs138446	A	C	100	PASS	AC=4603;AF=0.919129;AN=5008;NS=2504;DP=14039;EAS_AF=0.8829;AMR_AF=0.9841;AFR_AF=0.8313;EUR_AF=0.9841;SAS_AF=0.9622;AA=A|||;VT=SNP
22	38893201	rs138447	C	T	100	PASS	AC=4677;AF=0.933906;AN=5008;NS=2504;DP=13718;EAS_AF=0.8829;AMR_AF=0.9841;AFR_AF=0.8873;EUR_AF=0.9841;SAS_AF=0.9622;AA=T|||;VT=SNP
22	38894949	rs138450	A	G	100	PASS	AC=4677;AF=0.933906;AN=5008;NS=2504;DP=17791;EAS_AF=0.8829;AMR_AF=0.9841;AFR_AF=0.8873;EUR_AF=0.9841;SAS_AF=0.9622;AA=G|||;VT=SNP
22	38896713	rs138452	C	T	100	PASS	AC=4677;AF=0.933906;AN=5008;NS=2504;DP=12087;EAS_AF=0.8829;AMR_AF=0.9841;AFR_AF=0.8873;EUR_AF=0.9841;SAS_AF=0.9622;AA=T|||;VT=SNP
22	38896951	rs138454	T	C	100	PASS	AC=4677;AF=0.933906;AN=5008;NS=2504;DP=10764;EAS_AF=0.8829;AMR_AF=0.9841;AFR_AF=0.8873;EUR_AF=0.9841;SAS_AF=0.9622;AA=C|||;VT=SNP
22	38896955	rs138455	G	A	100	PASS	AC=4259;AF=0.850439;AN=5008;NS=2504;DP=10231;EAS_AF=0.871;AMR_AF=0.9164;AFR_AF=0.671;EUR_AF=0.9672;SAS_AF=0.9049;AA=G|||;VT=SNP
22	38898051	rs138457	T	C	100	PASS	AC=2822;AF=0.563498;AN=5008;NS=2504;DP=20441;EAS_AF=0.5139;AMR_AF=0.696;AFR_AF=0.4448;EUR_AF=0.6233;SAS_AF=0.6196;AA=T|||;VT=SNP
22	38898815	rs12627803	T	C	100	PASS	AC=483;AF=0.0964457;AN=5008;NS=2504;DP=19219;EAS_AF=0.1974;AMR_AF=0.1009;AFR_AF=0.0076;EUR_AF=0.0895;SAS_AF=0.1166;AA=T|||;VT=SNP
22	38898971	rs138459	C	T	100	PASS	AC=4675;AF=0.933506;AN=5008;NS=2504;DP=19598;EAS_AF=0.8829;AMR_AF=0.9841;AFR_AF=0.8858;EUR_AF=0.9841;SAS_AF=0.9622;AA=T|||;VT=SNP
22	38899701	rs138460	A	G	100	PASS	AC=4675;AF=0.933506;AN=5008;NS=2504;DP=18368;EAS_AF=0.8829;AMR_AF=0.9841;AFR_AF=0.8858;EUR_AF=0.9841;SAS_AF=0.9622;AA=G|||;VT=SNP
22	38899863	rs138461	G	A	100	PASS	AC=4675;AF=0.933506;AN=5008;NS=2504;DP=19072;EAS_AF=0.8829;AMR_AF=0.9841;AFR_AF=0.8858;EUR_AF=0.9841;SAS_AF=0.9622;AA=A|||;VT=SNP
22	38901094	rs1837988	A	G	100	PASS	AC=1173;AF=0.234225;AN=5008;NS=2504;DP=15790;EAS_AF=0.3562;AMR_AF=0.1974;AFR_AF=0.0855;EUR_AF=0.3072;SAS_AF=0.2607;AA=A|||;VT=SNP
22	38903410	rs114708931	G	A	100	PASS	AC=200;AF=0.0399361;AN=5008;NS=2504;DP=16281;EAS_AF=0.0129;AMR_AF=0.062;AFR_AF=0.0552;EUR_AF=0.0159;SAS_AF=0.0562;AA=G|||;VT=SNP
22	38905446	rs138462	G	A	100	PASS	AC=4682;AF=0.934904;AN=5008;NS=2504;DP=19616;EAS_AF=0.8829;AMR_AF=0.9841;AFR_AF=0.8911;EUR_AF=0.9841;SAS_AF=0.9622;AA=a|||;VT=SNP
22	38905564	rs138463	A	G	100	PASS	AC=4399;AF=0.878395;AN=5008;NS=2504;DP=18726;EAS_AF=0.87;AMR_AF=0.9236;AFR_AF=0.7731;EUR_AF=0.9682;SAS_AF=0.9049;AA=a|||;VT=SNP
22	38906432	rs138464	C	T	100	PASS	AC=2456;AF=0.490415;AN=5008;NS=2504;DP=17941;EAS_AF=0.5149;AMR_AF=0.6844;AFR_AF=0.1747;EUR_AF=0.6243;SAS_AF=0.6166;AA=C|||;VT=SNP
22	38907849	rs138465	C	T	100	PASS	AC=4264;AF=0.851438;AN=5008;NS=2504;DP=21155;EAS_AF=0.87;AMR_AF=0.9164;AFR_AF=0.6762;EUR_AF=0.9662;SAS_AF=0.9049;AA=C|||;VT=SNP
22	38909231	rs138466	T	C	100	PASS	AC=4674;AF=0.933307;AN=5008;NS=2504;DP=16143;EAS_AF=0.881;AMR_AF=0.9841;AFR_AF=0.8873;EUR_AF=0.9831;SAS_AF=0.9622;AA=C|||;VT=SNP
22	38910810	rs9610971	C	T	100	PASS	AC=1146;AF=0.228834;AN=5008;NS=2504;DP=17506;EAS_AF=0.3383;AMR_AF=0.1931;AFR_AF=0.0855;EUR_AF=0.3022;SAS_AF=0.2597;AA=C|||;VT=SNP
22	38911014	rs62228901	A	G	100	PASS	AC=328;AF=0.0654952;AN=5008;NS=2504;DP=12027;EAS_AF=0.129;AMR_AF=0.0159;AFR_AF=0.1006;EUR_AF=0.0169;SAS_AF=0.0378;AA=A|||;VT=SNP
22	38911260	rs9610972	A	G	100	PASS	AC=1234;AF=0.246406;AN=5008;NS=2504;DP=12072;EAS_AF=0.3552;AMR_AF=0.1974;AFR_AF=0.1346;EUR_AF=0.3032;SAS_AF=0.2618;AA=a|||;VT=SNP
22	38912771	rs1946990	A	G	100	PASS	AC=2209;AF=0.441094;AN=5008;NS=2504;DP=19476;EAS_AF=0.4851;AMR_AF=0.3055;AFR_AF=0.5673;EUR_AF=0.3797;SAS_AF=0.3845;AA=G|||;VT=SNP
22	38913461	rs62228902	T	C	100	PASS	AC=549;AF=0.109625;AN=5008;NS=2504;DP=16663;EAS_AF=0.1171;AMR_AF=0.0231;AFR_AF=0.2723;EUR_AF=0.0179;SAS_AF=0.0378;AA=C|||;VT=SNP
22	38914708	rs57105975	T	C	100	PASS	AC=334;AF=0.0666933;AN=5008;NS=2504;DP=14630;EAS_AF=0.1171;AMR_AF=0.0159;AFR_AF=0.1142;EUR_AF=0.0169;SAS_AF=0.0378;AA=T|||;VT=SNP
22	38914717	rs56175827	T	G	100	PASS	AC=334;AF=0.0666933;AN=5008;NS=2504;DP=14399;EAS_AF=0.1171;AMR_AF=0.0159;AFR_AF=0.1142;EUR_AF=0.0169;SAS_AF=0.0378;AA=T|||;VT=SNP
22	38918523	rs11089888	G	T	100	PASS	AC=447;AF=0.0892572;AN=5008;NS=2504;DP=15754;EAS_AF=0.0784;AMR_AF=0.085;AFR_AF=0.0083;EUR_AF=0.1511;SAS_AF=0.1493;AA=G|||;VT=SNP
22	38918894	rs5750616	T	G	100	PASS	AC=961;AF=0.191893;AN=5008;NS=2504;DP=18615;EAS_AF=0.3631;AMR_AF=0.2507;AFR_AF=0.0227;EUR_AF=0.2465;SAS_AF=0.1462;AA=T|||;VT=SNP
22	38920367	rs5995589	T	C	100	PASS	AC=549;AF=0.109625;AN=5008;NS=2504;DP=14693;EAS_AF=0.1171;AMR_AF=0.0231;AFR_AF=0.2723;EUR_AF=0.0179;SAS_AF=0.0378;AA=C|||;VT=SNP
22	38920478	rs62228904	T	C	100	PASS	AC=332;AF=0.0662939;AN=5008;NS=2504;DP=14878;EAS_AF=0.1171;AMR_AF=0.0159;AFR_AF=0.1127;EUR_AF=0.0169;SAS_AF=0.0378;AA=T|||;VT=SNP
22	38921084	rs5750617	T	A	100	PASS	AC=1861;AF=0.371605;AN=5008;NS=2504;DP=14153;EAS_AF=0.3899;AMR_AF=0.2666;AFR_AF=0.4834;EUR_AF=0.3121;SAS_AF=0.3374;AA=t|||;VT=SNP
22	38921214	rs62228905	C	T	100	PASS	AC=549;AF=0.109625;AN=5008;NS=2504;DP=15835;EAS_AF=0.1171;AMR_AF=0.0231;AFR_AF=0.2723;EUR_AF=0.0179;SAS_AF=0.0378;AA=T|||;VT=SNP
22	38922460	rs8139022	A	C	100	PASS	AC=406;AF=0.0810703;AN=5008;NS=2504;DP=15180;EAS_AF=0.1171;AMR_AF=0.0159;AFR_AF=0.1679;EUR_AF=0.0169;SAS_AF=0.0389;AA=A|||;VT=SNP
22	38923675	rs5757126	T	C	100	PASS	AC=1269;AF=0.253395;AN=5008;NS=2504;DP=16003;EAS_AF=0.3552;AMR_AF=0.1945;AFR_AF=0.1687;EUR_AF=0.2942;SAS_AF=0.2628;AA=T|||;VT=SNP
22	38925179	rs140831253	C	T	100	PASS	AC=177;AF=0.0353435;AN=5008;NS=2504;DP=14117;EAS_AF=0.0129;AMR_AF=0.0591;AFR_AF=0.0393;EUR_AF=0.0149;SAS_AF=0.0573;AA=C|||;VT=SNP
22	38925719	rs1980455	A	C	100	PASS	AC=2180;AF=0.435304;AN=5008;NS=2504;DP=17084;EAS_AF=0.4861;AMR_AF=0.2983;AFR_AF=0.5522;EUR_AF=0.3688;SAS_AF=0.3906;AA=C|||;VT=SNP
22	38931537	rs12172202	G	A	100	PASS	AC=465;AF=0.0928514;AN=5008;NS=2504;DP=16490;EAS_AF=0.1587;AMR_AF=0.0533;AFR_AF=0.0068;EUR_AF=0.1312;SAS_AF=0.1299;AA=g|||;VT=SNP
22	38931892	rs62228932	G	A	100	PASS	AC=332;AF=0.0662939;AN=5008;NS=2504;DP=13355;EAS_AF=0.1171;AMR_AF=0.0159;AFR_AF=0.1127;EUR_AF=0.0169;SAS_AF=0.0378;AA=G|||;VT=SNP
22	38932575	rs16999046	T	G	100	PASS	AC=404;AF=0.0806709;AN=5008;NS=2504;DP=18108;EAS_AF=0.1171;AMR_AF=0.0159;AFR_AF=0.1672;EUR_AF=0.0169;SAS_AF=0.0378;AA=T|||;VT=SNP
22	38934107	rs5995591	C	T	100	PASS	AC=547;AF=0.109225;AN=5008;NS=2504;DP=14235;EAS_AF=0.1171;AMR_AF=0.0231;AFR_AF=0.2716;EUR_AF=0.0169;SAS_AF=0.0378;AA=C|||;VT=SNP
22	38934164	rs11570426	A	C	100	PASS	AC=136;AF=0.0271565;AN=5008;NS=2504;DP=15678;EAS_AF=0.002;AMR_AF=0.111;AFR_AF=0.0015;EUR_AF=0.0398;SAS_AF=0.0153;AA=A|||;VT=SNP
22	38934515	rs4987164	C	G	100	PASS	AC=313;AF=0.0625;AN=5008;NS=2504;DP=16653;EAS_AF=0.1171;AMR_AF=0.0159;AFR_AF=0.0991;EUR_AF=0.0159;SAS_AF=0.0378;AA=C|||;VT=SNP;EX_TARGET
22	38935927	rs4820335	C	G	100	PASS	AC=2169;AF=0.433107;AN=5008;NS=2504;DP=16086;EAS_AF=0.4851;AMR_AF=0.2997;AFR_AF=0.5514;EUR_AF=0.3658;SAS_AF=0.3834;AA=G|||;VT=SNP
22	38936551	rs10427947	T	C	100	PASS	AC=313;AF=0.0625;AN=5008;NS=2504;DP=20426;EAS_AF=0.1171;AMR_AF=0.0159;AFR_AF=0.0991;EUR_AF=0.0159;SAS_AF=0.0378;AA=T|||;VT=SNP
22	38936604	rs9917599	G	A	100	PASS	AC=313;AF=0.0625;AN=5008;NS=2504;DP=19714;EAS_AF=0.1171;AMR_AF=0.0159;AFR_AF=0.0991;EUR_AF=0.0159;SAS_AF=0.0378;AA=G|||;VT=SNP
22	38937794	rs5757130	G	A	100	PASS	AC=2292;AF=0.457668;AN=5008;NS=2504;DP=18373;EAS_AF=0.4851;AMR_AF=0.3069;AFR_AF=0.6399;EUR_AF=0.3678;SAS_AF=0.3824;AA=A|||;VT=SNP
22	38937950	rs6001149	C	T	100	PASS	AC=547;AF=0.109225;AN=5008;NS=2504;DP=20899;EAS_AF=0.1171;AMR_AF=0.0231;AFR_AF=0.2716;EUR_AF=0.0169;SAS_AF=0.0378;AA=T|||;VT=SNP
22	38938936	rs13054906	G	T	100	PASS	AC=680;AF=0.135783;AN=5008;NS=2504;DP=17957;EAS_AF=0.1984;AMR_AF=0.1369;AFR_AF=0.0681;EUR_AF=0.164;SAS_AF=0.1329;AA=G|||;VT=SNP
22	38941519	rs60895776	G	C	100	PASS	AC=549;AF=0.109625;AN=5008;NS=2504;DP=14088;EAS_AF=0.1171;AMR_AF=0.0231;AFR_AF=0.2731;EUR_AF=0.0169;SAS_AF=0.0378;AA=C|||;VT=SNP
22	38942406	rs4820336	A	C	100	PASS	AC=431;AF=0.0860623;AN=5008;NS=2504;DP=17307;EAS_AF=0.1964;AMR_AF=0.0865;AFR_AF=0.0083;EUR_AF=0.0616;SAS_AF=0.1022;AA=a|||;VT=SNP
22	38944645	rs8135087	G	A	100	PASS	AC=1266;AF=0.252796;AN=5008;NS=2504;DP=18670;EAS_AF=0.3552;AMR_AF=0.196;AFR_AF=0.1687;EUR_AF=0.2922;SAS_AF=0.2607;AA=G|||;VT=SNP
22	38949073	rs9610975	A	G	100	PASS	AC=1965;AF=0.392372;AN=5008;NS=2504;DP=10124;EAS_AF=0.4722;AMR_AF=0.2378;AFR_AF=0.4955;EUR_AF=0.3489;SAS_AF=0.3252;AA=a|||;VT=SNP
22	38951844	rs11570400	T	A	100	PASS	AC=524;AF=0.104633;AN=5008;NS=2504;DP=11933;EAS_AF=0.1062;AMR_AF=0.0245;AFR_AF=0.2579;EUR_AF=0.0219;SAS_AF=0.0378;AA=T|||;VT=SNP
22	38952573	rs5757135	C	T	100	PASS	AC=2538;AF=0.506789;AN=5008;NS=2504;DP=19974;EAS_AF=0.4851;AMR_AF=0.3127;AFR_AF=0.8245;EUR_AF=0.3658;SAS_AF=0.3824;AA=T|||;VT=SNP
22	38954703	rs9622830	C	G	100	PASS	AC=2167;AF=0.432708;AN=5008;NS=2504;DP=13943;EAS_AF=0.4851;AMR_AF=0.2997;AFR_AF=0.5514;EUR_AF=0.3658;SAS_AF=0.3814;AA=G|||;VT=SNP
22	38956166	rs5750621	C	T	100	PASS	AC=1213;AF=0.242212;AN=5008;NS=2504;DP=15857;EAS_AF=0.3552;AMR_AF=0.1945;AFR_AF=0.1286;EUR_AF=0.2932;SAS_AF=0.2607;AA=T|||;VT=SNP
22	38956464	rs5750622	C	G	100	PASS	AC=1267;AF=0.252995;AN=5008;NS=2504;DP=16137;EAS_AF=0.3552;AMR_AF=0.1945;AFR_AF=0.1672;EUR_AF=0.2952;SAS_AF=0.2618;AA=C|||;VT=SNP
22	38957013	rs5757140	T	C	100	PASS	AC=1214;AF=0.242412;AN=5008;NS=2504;DP=15615;EAS_AF=0.3552;AMR_AF=0.1945;AFR_AF=0.1293;EUR_AF=0.2932;SAS_AF=0.2607;AA=T|||;VT=SNP
22	38957483	rs5757141	G	A	100	PASS	AC=1149;AF=0.229433;AN=5008;NS=2504;DP=18173;EAS_AF=0.3552;AMR_AF=0.1902;AFR_AF=0.0825;EUR_AF=0.2932;SAS_AF=0.2607;AA=G|||;VT=SNP
22	38958260	rs11570392	G	A	100	PASS	AC=313;AF=0.0625;AN=5008;NS=2504;DP=18604;EAS_AF=0.1171;AMR_AF=0.0159;AFR_AF=0.0991;EUR_AF=0.0159;SAS_AF=0.0378;AA=G|||;VT=SNP
22	38958966	rs11570386	A	G	100	PASS	AC=546;AF=0.109026;AN=5008;NS=2504;DP=14592;EAS_AF=0.1171;AMR_AF=0.0231;AFR_AF=0.2708;EUR_AF=0.0169;SAS_AF=0.0378;AA=G|||;VT=SNP
22	38961058	rs2267392	G	C	100	PASS	AC=397;AF=0.0792732;AN=5008;NS=2504;DP=21202;EAS_AF=0.1171;AMR_AF=0.0159;AFR_AF=0.1626;EUR_AF=0.0159;SAS_AF=0.0378;AA=G|||;VT=SNP
22	38964083	rs11570379	C	T	100	PASS	AC=177;AF=0.0353435;AN=5008;NS=2504;DP=20784;EAS_AF=0.0129;AMR_AF=0.0591;AFR_AF=0.0386;EUR_AF=0.0149;SAS_AF=0.0583;AA=C|||;VT=SNP
22	38964877	rs11570373	A	G	100	PASS	AC=331;AF=0.0660942;AN=5008;NS=2504;DP=17609;EAS_AF=0.1171;AMR_AF=0.0159;AFR_AF=0.1127;EUR_AF=0.0159;SAS_AF=0.0378;AA=A|||;VT=SNP
22	38964928	rs5757151	A	C	100	PASS	AC=2555;AF=0.510184;AN=5008;NS=2504;DP=15357;EAS_AF=0.4851;AMR_AF=0.3127;AFR_AF=0.8351;EUR_AF=0.3678;SAS_AF=0.3834;AA=C|||;VT=SNP
22	38966487	rs6001159	A	G	100	PASS	AC=2305;AF=0.460264;AN=5008;NS=2504;DP=7719;EAS_AF=0.4702;AMR_AF=0.3026;AFR_AF=0.6611;EUR_AF=0.3658;SAS_AF=0.3875;AA=G|||;VT=SNP
22	38970439	rs8140617	G	A	100	PASS	AC=1207;AF=0.241014;AN=5008;NS=2504;DP=18531;EAS_AF=0.3482;AMR_AF=0.1931;AFR_AF=0.1256;EUR_AF=0.2942;SAS_AF=0.2658;AA=G|||;VT=SNP
22	38971950	rs34346867	T	C	100	PASS	AC=2329;AF=0.465056;AN=5008;NS=2504;DP=13332;EAS_AF=0.4702;AMR_AF=0.3069;AFR_AF=0.6581;EUR_AF=0.3857;SAS_AF=0.3926;AA=C|||;VT=SNP
22	38972640	rs7291729	C	T	100	PASS	AC=325;AF=0.0648962;AN=5008;NS=2504;DP=14102;EAS_AF=0.1141;AMR_AF=0.0159;AFR_AF=0.1089;EUR_AF=0.0169;SAS_AF=0.0389;AA=C|||;VT=SNP
22	38974154	rs1013338	C	A	100	PASS	AC=1819;AF=0.363219;AN=5008;NS=2504;DP=19744;EAS_AF=0.4633;AMR_AF=0.2176;AFR_AF=0.447;EUR_AF=0.3091;SAS_AF=0.3057;AA=A|||;VT=SNP
22	38974569	rs62228940	T	C	100	PASS	AC=185;AF=0.0369409;AN=5008;NS=2504;DP=20714;EAS_AF=0.1151;AMR_AF=0.0101;AFR_AF=0.0061;EUR_AF=0.0159;SAS_AF=0.0389;AA=T|||;VT=SNP
22	38974680	rs1013339	C	T	100	PASS	AC=1982;AF=0.395767;AN=5008;NS=2504;DP=18933;EAS_AF=0.4633;AMR_AF=0.2378;AFR_AF=0.5098;EUR_AF=0.3489;SAS_AF=0.3323;AA=T|||;VT=SNP
22	38975511	rs1569492	G	A	100	PASS	AC=2582;AF=0.515575;AN=5008;NS=2504;DP=18090;EAS_AF=0.4762;AMR_AF=0.3213;AFR_AF=0.8374;EUR_AF=0.3857;SAS_AF=0.3926;AA=A|||;VT=SNP
22	38976135	rs75136621	G	A	100	PASS	AC=204;AF=0.0407348;AN=5008;NS=2504;DP=17312;EAS_AF=0.0129;AMR_AF=0.0663;AFR_AF=0.0393;EUR_AF=0.0338;SAS_AF=0.0603;AA=G|||;VT=SNP
22	38977073	rs115319620	C	T	100	PASS	AC=349;AF=0.0696885;AN=5008;NS=2504;DP=20441;EAS_AF=0.0129;AMR_AF=0.0692;AFR_AF=0.1467;EUR_AF=0.0348;SAS_AF=0.0603;AA=c|||;VT=SNP
22	38977890	rs5750626	G	C	100	PASS	AC=1207;AF=0.241014;AN=5008;NS=2504;DP=18730;EAS_AF=0.3482;AMR_AF=0.1931;AFR_AF=0.1248;EUR_AF=0.2932;SAS_AF=0.2679;AA=G|||;VT=SNP
22	38979235	rs12485129	T	C	100	PASS	AC=469;AF=0.0936502;AN=5008;NS=2504;DP=14713;EAS_AF=0.1825;AMR_AF=0.0994;AFR_AF=0.0076;EUR_AF=0.0875;SAS_AF=0.1207;AA=T|||;VT=SNP
22	38981010	rs7291652	C	T	100	PASS	AC=1260;AF=0.251597;AN=5008;NS=2504;DP=12003;EAS_AF=0.3482;AMR_AF=0.1931;AFR_AF=0.1649;EUR_AF=0.2932;SAS_AF=0.2679;AA=C|||;VT=SNP
22	38982031	rs16999109	C	A	100	PASS	AC=326;AF=0.0650958;AN=5008;NS=2504;DP=17871;EAS_AF=0.1151;AMR_AF=0.0159;AFR_AF=0.1089;EUR_AF=0.0169;SAS_AF=0.0389;AA=C|||;VT=SNP
22	38982321	rs5750627	T	C	100	PASS	AC=1822;AF=0.363818;AN=5008;NS=2504;DP=19967;EAS_AF=0.4643;AMR_AF=0.2176;AFR_AF=0.4463;EUR_AF=0.3111;SAS_AF=0.3067;AA=C|||;VT=SNP
22	38982358	rs16999114	C	G	100	PASS	AC=326;AF=0.0650958;AN=5008;NS=2504;DP=16980;EAS_AF=0.1151;AMR_AF=0.0159;AFR_AF=0.1089;EUR_AF=0.0169;SAS_AF=0.0389;AA=C|||;VT=SNP
22	38982442	rs4560233	T	A	100	PASS	AC=1262;AF=0.251997;AN=5008;NS=2504;DP=16704;EAS_AF=0.3492;AMR_AF=0.1945;AFR_AF=0.1649;EUR_AF=0.2932;SAS_AF=0.2679;AA=T|||;VT=SNP
22	38982743	rs5757159	A	G	100	PASS	AC=2356;AF=0.470447;AN=5008;NS=2504;DP=18382;EAS_AF=0.4772;AMR_AF=0.3098;AFR_AF=0.6702;EUR_AF=0.3857;SAS_AF=0.3947;AA=G|||;VT=SNP
22	38985065	rs5750629	T	C	100	PASS	AC=1814;AF=0.36222;AN=5008;NS=2504;DP=19211;EAS_AF=0.4633;AMR_AF=0.2176;AFR_AF=0.4418;EUR_AF=0.3111;SAS_AF=0.3057;AA=T|||;VT=SNP
22	38985818	rs5750630	A	C	100	PASS	AC=1205;AF=0.240615;AN=5008;NS=2504;DP=16425;EAS_AF=0.3482;AMR_AF=0.1931;AFR_AF=0.1263;EUR_AF=0.2932;SAS_AF=0.2638;AA=A|||;VT=SNP
22	38986248	rs9607553	G	A	100	PASS	AC=1899;AF=0.379193;AN=5008;NS=2504;DP=12243;EAS_AF=0.4633;AMR_AF=0.2219;AFR_AF=0.5038;EUR_AF=0.3111;SAS_AF=0.3057;AA=G|||;VT=SNP
22	38987752	rs55706642	C	T	100	PASS	AC=329;AF=0.0656949;AN=5008;NS=2504;DP=18027;EAS_AF=0.1151;AMR_AF=0.0159;AFR_AF=0.1089;EUR_AF=0.0169;SAS_AF=0.0419;AA=C|||;VT=SNP
22	38988115	rs3946137	A	G	100	PASS	AC=2024;AF=0.404153;AN=5008;NS=2504;DP=15617;EAS_AF=0.4762;AMR_AF=0.2839;AFR_AF=0.4856;EUR_AF=0.3449;SAS_AF=0.3661;AA=G|||;VT=SNP
22	38989007	rs6519119	C	G	100	PASS	AC=1256;AF=0.250799;AN=5008;NS=2504;DP=18828;EAS_AF=0.3482;AMR_AF=0.1931;AFR_AF=0.1649;EUR_AF=0.2932;SAS_AF=0.2638;AA=C|||;VT=SNP
22	38989646	rs5757160	T	C	100	PASS	AC=1820;AF=0.363419;AN=5008;NS=2504;DP=17020;EAS_AF=0.4633;AMR_AF=0.2176;AFR_AF=0.4463;EUR_AF=0.3111;SAS_AF=0.3057;AA=c|||;VT=SNP
22	38989813	rs7288443	A	G	100	PASS	AC=1820;AF=0.363419;AN=5008;NS=2504;DP=16326;EAS_AF=0.4633;AMR_AF=0.2176;AFR_AF=0.4463;EUR_AF=0.3111;SAS_AF=0.3057;AA=G|||;VT=SNP
22	38990662	rs5757161	G	A	100	PASS	AC=1980;AF=0.395367;AN=5008;NS=2504;DP=17370;EAS_AF=0.4633;AMR_AF=0.2378;AFR_AF=0.5098;EUR_AF=0.3509;SAS_AF=0.3282;AA=A|||;VT=SNP
22	38990738	rs5750632	C	T	100	PASS	AC=1427;AF=0.284944;AN=5008;NS=2504;DP=17972;EAS_AF=0.3482;AMR_AF=0.2017;AFR_AF=0.2867;EUR_AF=0.2942;SAS_AF=0.2669;AA=C|||;VT=SNP
22	38991355	rs75897813	C	T	100	PASS	AC=348;AF=0.0694888;AN=5008;NS=2504;DP=17828;EAS_AF=0.0129;AMR_AF=0.0692;AFR_AF=0.146;EUR_AF=0.0348;SAS_AF=0.0603;AA=C|||;VT=SNP
22	38991393	rs6519120	G	T	100	PASS	AC=1427;AF=0.284944;AN=5008;NS=2504;DP=18479;EAS_AF=0.3482;AMR_AF=0.2017;AFR_AF=0.2867;EUR_AF=0.2942;SAS_AF=0.2669;AA=G|||;VT=SNP
22	38993370	rs5757162	C	T	100	PASS	AC=1207;AF=0.241014;AN=5008;NS=2504;DP=19542;EAS_AF=0.3482;AMR_AF=0.1931;AFR_AF=0.1256;EUR_AF=0.2932;SAS_AF=0.2669;AA=C|||;VT=SNP
22	38993467	rs5750633	A	G	100	PASS	AC=1819;AF=0.363219;AN=5008;NS=2504;DP=19601;EAS_AF=0.4623;AMR_AF=0.2176;AFR_AF=0.4463;EUR_AF=0.3111;SAS_AF=0.3057;AA=G|||;VT=SNP
22	38993963	rs5750634	G	A	100	PASS	AC=1207;AF=0.241014;AN=5008;NS=2504;DP=7588;EAS_AF=0.3492;AMR_AF=0.1931;AFR_AF=0.1256;EUR_AF=0.2932;SAS_AF=0.2658;AA=G|||;VT=SNP
22	38993976	rs5750635	A	C	100	PASS	AC=1206;AF=0.240815;AN=5008;NS=2504;DP=8994;EAS_AF=0.3482;AMR_AF=0.1931;AFR_AF=0.1256;EUR_AF=0.2932;SAS_AF=0.2658;AA=A|||;VT=SNP
22	38994577	rs5757165	C	T	100	PASS	AC=1985;AF=0.396366;AN=5008;NS=2504;DP=22361;EAS_AF=0.4633;AMR_AF=0.2378;AFR_AF=0.5098;EUR_AF=0.3509;SAS_AF=0.3333;AA=T|||;VT=SNP
22	38995385	rs5757166	G	T	100	PASS	AC=1814;AF=0.36222;AN=5008;NS=2504;DP=20834;EAS_AF=0.4633;AMR_AF=0.2176;AFR_AF=0.4418;EUR_AF=0.3111;SAS_AF=0.3057;AA=G|||;VT=SNP
22	38997269	rs9619755	C	G	100	PASS	AC=2355;AF=0.470248;AN=5008;NS=2504;DP=16444;EAS_AF=0.4762;AMR_AF=0.3098;AFR_AF=0.671;EUR_AF=0.3857;SAS_AF=0.3937;AA=G|||;VT=SNP
22	38998065	rs16999135	G	C	100	PASS	AC=468;AF=0.0934505;AN=5008;NS=2504;DP=18686;EAS_AF=0.1825;AMR_AF=0.1009;AFR_AF=0.0061;EUR_AF=0.0875;SAS_AF=0.1207;AA=G|||;VT=SNP
22	38998519	rs1569716	C	A	100	PASS	AC=1764;AF=0.352236;AN=5008;NS=2504;DP=16206;EAS_AF=0.4633;AMR_AF=0.2176;AFR_AF=0.4039;EUR_AF=0.3111;SAS_AF=0.3057;AA=C|||;VT=SNP
22	38998782	rs16999142	C	T	100	PASS	AC=326;AF=0.0650958;AN=5008;NS=2504;DP=17203;EAS_AF=0.1151;AMR_AF=0.0159;AFR_AF=0.1089;EUR_AF=0.0169;SAS_AF=0.0389;AA=C|||;VT=SNP
22	38999121	rs6001169	T	C	100	PASS	AC=2353;AF=0.469848;AN=5008;NS=2504;DP=15402;EAS_AF=0.4762;AMR_AF=0.3098;AFR_AF=0.6694;EUR_AF=0.3857;SAS_AF=0.3937;AA=C|||;VT=SNP
22	38999235	rs62228948	C	T	100	PASS	AC=327;AF=0.0652955;AN=5008;NS=2504;DP=13478;EAS_AF=0.1151;AMR_AF=0.0159;AFR_AF=0.1089;EUR_AF=0.0179;SAS_AF=0.0389;AA=C|||;VT=SNP
22	39000397	rs9622833	G	A	100	PASS	AC=1256;AF=0.250799;AN=5008;NS=2504;DP=18401;EAS_AF=0.3472;AMR_AF=0.1931;AFR_AF=0.1634;EUR_AF=0.2932;SAS_AF=0.2669;AA=G|||;VT=SNP
22	39000660	rs59005959	T	A	100	PASS	AC=330;AF=0.0658946;AN=5008;NS=2504;DP=17456;EAS_AF=0.1151;AMR_AF=0.0173;AFR_AF=0.1112;EUR_AF=0.0169;SAS_AF=0.0389;AA=T|||;VT=SNP
22	39003081	rs58566154	T	C	100	PASS	AC=327;AF=0.0652955;AN=5008;NS=2504;DP=17374;EAS_AF=0.1171;AMR_AF=0.0159;AFR_AF=0.1082;EUR_AF=0.0169;SAS_AF=0.0389;AA=t|||;VT=SNP
22	39003495	rs5757169	G	A	100	PASS	AC=1821;AF=0.363618;AN=5008;NS=2504;DP=19611;EAS_AF=0.4643;AMR_AF=0.2176;AFR_AF=0.4455;EUR_AF=0.3121;SAS_AF=0.3057;AA=g|||;VT=SNP
22	39003519	rs58596856	G	A	100	PASS	AC=327;AF=0.0652955;AN=5008;NS=2504;DP=19945;EAS_AF=0.1171;AMR_AF=0.0159;AFR_AF=0.1082;EUR_AF=0.0169;SAS_AF=0.0389;AA=G|||;VT=SNP
22	39005026	rs5757172	A	G	100	PASS	AC=2334;AF=0.466054;AN=5008;NS=2504;DP=18124;EAS_AF=0.4772;AMR_AF=0.3069;AFR_AF=0.6551;EUR_AF=0.3867;SAS_AF=0.3937;AA=G|||;VT=SNP
22	39005062	rs5750639	A	T	100	PASS	AC=1823;AF=0.364018;AN=5008;NS=2504;DP=18316;EAS_AF=0.4643;AMR_AF=0.2176;AFR_AF=0.447;EUR_AF=0.3121;SAS_AF=0.3057;AA=T|||;VT=SNP
22	39006188	rs57039466	T	A	100	PASS	AC=323;AF=0.0644968;AN=5008;NS=2504;DP=17171;EAS_AF=0.1141;AMR_AF=0.0159;AFR_AF=0.1074;EUR_AF=0.0169;SAS_AF=0.0389;AA=T|||;VT=SNP
22	39006934	rs5757176	A	G	100	PASS	AC=2308;AF=0.460863;AN=5008;NS=2504;DP=15223;EAS_AF=0.4772;AMR_AF=0.2997;AFR_AF=0.6543;EUR_AF=0.3678;SAS_AF=0.3926;AA=G|||;VT=SNP
22	39007174	rs5757177	A	C	100	PASS	AC=1963;AF=0.391973;AN=5008;NS=2504;DP=18738;EAS_AF=0.4504;AMR_AF=0.2291;AFR_AF=0.5401;EUR_AF=0.3231;SAS_AF=0.318;AA=A|||;VT=SNP
22	39007401	rs79091541	G	A	100	PASS	AC=323;AF=0.0644968;AN=5008;NS=2504;DP=21584;EAS_AF=0.0129;AMR_AF=0.062;AFR_AF=0.1452;EUR_AF=0.0159;SAS_AF=0.0603;AA=G|||;VT=SNP
22	39007515	rs62228951	T	C	100	PASS	AC=334;AF=0.0666933;AN=5008;NS=2504;DP=23195;EAS_AF=0.1171;AMR_AF=0.0159;AFR_AF=0.1135;EUR_AF=0.0169;SAS_AF=0.0389;AA=T|||;VT=SNP
22	39008424	rs62228954	C	A	100	PASS	AC=185;AF=0.0369409;AN=5008;NS=2504;DP=19071;EAS_AF=0.1151;AMR_AF=0.0101;AFR_AF=0.0061;EUR_AF=0.0159;SAS_AF=0.0389;AA=C|||;VT=SNP
22	39010027	rs60748100	C	T	100	PASS	AC=388;AF=0.077476;AN=5008;NS=2504;DP=17146;EAS_AF=0.1171;AMR_AF=0.0159;AFR_AF=0.1543;EUR_AF=0.0169;SAS_AF=0.0389;AA=C|||;VT=SNP
22	39012024	rs62228956	G	A	100	PASS	AC=327;AF=0.0652955;AN=5008;NS=2504;DP=17542;EAS_AF=0.1171;AMR_AF=0.0159;AFR_AF=0.1082;EUR_AF=0.0169;SAS_AF=0.0389;AA=G|||;VT=SNP
22	39013070	rs56703183	G	C	100	PASS	AC=328;AF=0.0654952;AN=5008;NS=2504;DP=17884;EAS_AF=0.1171;AMR_AF=0.0159;AFR_AF=0.1089;EUR_AF=0.0169;SAS_AF=0.0389;AA=G|||;VT=SNP
22	39013425	rs5757180	C	G	100	PASS	AC=1435;AF=0.286542;AN=5008;NS=2504;DP=15862;EAS_AF=0.3482;AMR_AF=0.2017;AFR_AF=0.289;EUR_AF=0.2962;SAS_AF=0.2699;AA=C|||;VT=SNP
22	39013522	rs5757181	G	A	100	PASS	AC=1156;AF=0.230831;AN=5008;NS=2504;DP=17360;EAS_AF=0.3482;AMR_AF=0.1902;AFR_AF=0.0862;EUR_AF=0.2942;SAS_AF=0.2689;AA=G|||;VT=SNP
22	39013830	rs5750646	T	C	100	PASS	AC=1815;AF=0.36242;AN=5008;NS=2504;DP=17370;EAS_AF=0.4504;AMR_AF=0.2205;AFR_AF=0.4493;EUR_AF=0.3121;SAS_AF=0.3067;AA=C|||;VT=SNP
22	39014944	rs116848925	C	G	100	PASS	AC=136;AF=0.0271565;AN=5008;NS=2504;DP=15473;EAS_AF=0.002;AMR_AF=0.1095;AFR_AF=0.0023;EUR_AF=0.0378;SAS_AF=0.0174;AA=C|||;VT=SNP
22	39015302	rs6001173	T	C	100	PASS	AC=1825;AF=0.364417;AN=5008;NS=2504;DP=16214;EAS_AF=0.4653;AMR_AF=0.2176;AFR_AF=0.4463;EUR_AF=0.3121;SAS_AF=0.3078;AA=t|||;VT=SNP
22	39016182	rs4821797	T	C	100	PASS	AC=1990;AF=0.397364;AN=5008;NS=2504;DP=16746;EAS_AF=0.4653;AMR_AF=0.2378;AFR_AF=0.5098;EUR_AF=0.3519;SAS_AF=0.3354;AA=C|||;VT=SNP
22	39016403	rs5995598	A	G	100	PASS	AC=586;AF=0.117013;AN=5008;NS=2504;DP=17847;EAS_AF=0.0873;AMR_AF=0.1052;AFR_AF=0.0862;EUR_AF=0.169;SAS_AF=0.1442;AA=A|||;VT=SNP
22	39016683	rs62228958	G	A	100	PASS	AC=341;AF=0.0680911;AN=5008;NS=2504;DP=13767;EAS_AF=0.1171;AMR_AF=0.0159;AFR_AF=0.1188;EUR_AF=0.0169;SAS_AF=0.0389;AA=g|||;VT=SNP
22	39017671	rs56140824	C	T	100	PASS	AC=335;AF=0.066893;AN=5008;NS=2504;DP=19975;EAS_AF=0.1181;AMR_AF=0.0159;AFR_AF=0.1135;EUR_AF=0.0169;SAS_AF=0.0389;AA=C|||;VT=SNP
22	39018179	rs5995599	T	A	100	PASS	AC=3172;AF=0.633387;AN=5008;NS=2504;DP=20329;EAS_AF=0.5645;AMR_AF=0.428;AFR_AF=0.9251;EUR_AF=0.5547;SAS_AF=0.5368;AA=A|||;VT=SNP
22	39018334	rs6001175	T	C	100	PASS	AC=1826;AF=0.364617;AN=5008;NS=2504;DP=17383;EAS_AF=0.4653;AMR_AF=0.2176;AFR_AF=0.4463;EUR_AF=0.3131;SAS_AF=0.3078;AA=t|||;VT=SNP
22	39019032	rs77636070	C	T	100	PASS	AC=347;AF=0.0692891;AN=5008;NS=2504;DP=16602;EAS_AF=0.0129;AMR_AF=0.0692;AFR_AF=0.146;EUR_AF=0.0348;SAS_AF=0.0593;AA=C|||;VT=SNP
22	39019853	rs5757184	C	T	100	PASS	AC=476;AF=0.0950479;AN=5008;NS=2504;DP=22805;EAS_AF=0.1637;AMR_AF=0.0533;AFR_AF=0.0068;EUR_AF=0.1332;SAS_AF=0.1339;AA=C|||;VT=SNP
22	39020266	rs5757185	C	A	100	PASS	AC=1436;AF=0.286741;AN=5008;NS=2504;DP=19656;EAS_AF=0.3472;AMR_AF=0.2017;AFR_AF=0.2912;EUR_AF=0.2962;SAS_AF=0.2689;AA=C|||;VT=SNP
22	39020807	rs79661975	C	T	100	PASS	AC=203;AF=0.0405351;AN=5008;NS=2504;DP=21093;EAS_AF=0.0129;AMR_AF=0.0663;AFR_AF=0.0393;EUR_AF=0.0338;SAS_AF=0.0593;AA=C|||;VT=SNP
22	39021165	rs4821798	T	C	100	PASS	AC=1862;AF=0.371805;AN=5008;NS=2504;DP=16950;EAS_AF=0.4623;AMR_AF=0.2176;AFR_AF=0.4758;EUR_AF=0.3131;SAS_AF=0.3078;AA=C|||;VT=SNP
22	39021326	rs4821799	T	G	100	PASS	AC=2334;AF=0.466054;AN=5008;NS=2504;DP=16244;EAS_AF=0.4742;AMR_AF=0.3069;AFR_AF=0.6558;EUR_AF=0.3877;SAS_AF=0.3947;AA=G|||;VT=SNP
22	39021522	rs5757187	G	A	100	PASS	AC=1438;AF=0.287141;AN=5008;NS=2504;DP=17113;EAS_AF=0.3482;AMR_AF=0.2017;AFR_AF=0.292;EUR_AF=0.2962;SAS_AF=0.2689;AA=G|||;VT=SNP
22	39021717	rs5757188	G	A	100	PASS	AC=1434;AF=0.286342;AN=5008;NS=2504;DP=18424;EAS_AF=0.3472;AMR_AF=0.2017;AFR_AF=0.2897;EUR_AF=0.2962;SAS_AF=0.2689;AA=G|||;VT=SNP
22	39021935	rs13340096	G	A	100	PASS	AC=324;AF=0.0646965;AN=5008;NS=2504;DP=11638;EAS_AF=0.1151;AMR_AF=0.0159;AFR_AF=0.1074;EUR_AF=0.0169;SAS_AF=0.0389;AA=G|||;VT=SNP
22	39025277	rs9610986	T	C	100	PASS	AC=1438;AF=0.287141;AN=5008;NS=2504;DP=21403;EAS_AF=0.3492;AMR_AF=0.2032;AFR_AF=0.2912;EUR_AF=0.2952;SAS_AF=0.2689;AA=T|||;VT=SNP
22	39026739	rs13054492	C	T	100	PASS	AC=417;AF=0.0832668;AN=5008;NS=2504;DP=10959;EAS_AF=0.1825;AMR_AF=0.0879;AFR_AF=0.0061;EUR_AF=0.0586;SAS_AF=0.1074;AA=C|||;VT=SNP
22	39026796	rs7290217	G	C	100	PASS	AC=331;AF=0.0660942;AN=5008;NS=2504;DP=19796;EAS_AF=0.1151;AMR_AF=0.0159;AFR_AF=0.1127;EUR_AF=0.0169;SAS_AF=0.0389;AA=G|||;VT=SNP
22	39028183	rs16999166	A	C	100	PASS	AC=325;AF=0.0648962;AN=5008;NS=2504;DP=21400;EAS_AF=0.1151;AMR_AF=0.0159;AFR_AF=0.1082;EUR_AF=0.0169;SAS_AF=0.0389;AA=a|||;VT=SNP
22	39028913	rs9306328	C	T	100	PASS	AC=2586;AF=0.516374;AN=5008;NS=2504;DP=21466;EAS_AF=0.4762;AMR_AF=0.3228;AFR_AF=0.8381;EUR_AF=0.3857;SAS_AF=0.3947;AA=T|||;VT=SNP
22	39029695	rs5757191	T	C	100	PASS	AC=1823;AF=0.364018;AN=5008;NS=2504;DP=15860;EAS_AF=0.4633;AMR_AF=0.219;AFR_AF=0.4455;EUR_AF=0.3121;SAS_AF=0.3078;AA=C|||;VT=SNP
22	39031186	rs73415432	G	A	100	PASS	AC=325;AF=0.0648962;AN=5008;NS=2504;DP=14848;EAS_AF=0.1151;AMR_AF=0.0159;AFR_AF=0.1082;EUR_AF=0.0169;SAS_AF=0.0389;AA=g|||;VT=SNP
22	39032270	rs760645	C	T	100	PASS	AC=3147;AF=0.628395;AN=5008;NS=2504;DP=19344;EAS_AF=0.5625;AMR_AF=0.4207;AFR_AF=0.9236;EUR_AF=0.5378;SAS_AF=0.5378;AA=T|||;VT=SNP
22	39032348	rs11089893	C	T	100	PASS	AC=621;AF=0.124002;AN=5008;NS=2504;DP=18346;EAS_AF=0.1845;AMR_AF=0.1239;AFR_AF=0.0688;EUR_AF=0.1302;SAS_AF=0.1299;AA=C|||;VT=SNP
22	39034786	rs16999173	C	T	100	PASS	AC=332;AF=0.0662939;AN=5008;NS=2504;DP=19365;EAS_AF=0.1151;AMR_AF=0.0159;AFR_AF=0.1135;EUR_AF=0.0169;SAS_AF=0.0389;AA=C|||;VT=SNP
22	39034867	rs5757193	G	A	100	PASS	AC=1212;AF=0.242013;AN=5008;NS=2504;DP=18466;EAS_AF=0.3482;AMR_AF=0.196;AFR_AF=0.1263;EUR_AF=0.2932;SAS_AF=0.2689;AA=G|||;VT=SNP
22	39036280	rs4821801	T	C	100	PASS	AC=1828;AF=0.365016;AN=5008;NS=2504;DP=16370;EAS_AF=0.4643;AMR_AF=0.2205;AFR_AF=0.4463;EUR_AF=0.3131;SAS_AF=0.3088;AA=C|||;VT=SNP
22	39036329	rs147880228	C	T	100	PASS	AC=323;AF=0.0644968;AN=5008;NS=2504;DP=16735;EAS_AF=0.0129;AMR_AF=0.062;AFR_AF=0.146;EUR_AF=0.0159;SAS_AF=0.0593;AA=c|||;VT=SNP
22	39036769	rs5750649	T	C	100	PASS	AC=1825;AF=0.364417;AN=5008;NS=2504;DP=20117;EAS_AF=0.4633;AMR_AF=0.2205;AFR_AF=0.4463;EUR_AF=0.3121;SAS_AF=0.3078;AA=t|||;VT=SNP
22	39037954	rs2179142	G	A	100	PASS	AC=1734;AF=0.346246;AN=5008;NS=2504;DP=18360;EAS_AF=0.4087;AMR_AF=0.2147;AFR_AF=0.4319;EUR_AF=0.3091;SAS_AF=0.2975;AA=A|||;VT=SNP
22	39038790	rs5757194	A	C	100	PASS	AC=1387;AF=0.276957;AN=5008;NS=2504;DP=15115;EAS_AF=0.3492;AMR_AF=0.2046;AFR_AF=0.2511;EUR_AF=0.2952;SAS_AF=0.2699;AA=A|||;VT=SNP
22	39038796	rs5757195	T	C	100	PASS	AC=2312;AF=0.461661;AN=5008;NS=2504;DP=15234;EAS_AF=0.4762;AMR_AF=0.3026;AFR_AF=0.6551;EUR_AF=0.3678;SAS_AF=0.3947;AA=C|||;VT=SNP
22	39038998	rs57591164	T	C	100	PASS	AC=306;AF=0.0611022;AN=5008;NS=2504;DP=19615;EAS_AF=0.1141;AMR_AF=0.0159;AFR_AF=0.0946;EUR_AF=0.0169;SAS_AF=0.0389;AA=t|||;VT=SNP
22	39039041	rs60796754	T	A	100	PASS	AC=324;AF=0.0646965;AN=5008;NS=2504;DP=18975;EAS_AF=0.1141;AMR_AF=0.0159;AFR_AF=0.1082;EUR_AF=0.0169;SAS_AF=0.0389;AA=T|||;VT=SNP
22	39039855	rs5757196	G	C	100	PASS	AC=1437;AF=0.286941;AN=5008;NS=2504;DP=18585;EAS_AF=0.3492;AMR_AF=0.2046;AFR_AF=0.2905;EUR_AF=0.2942;SAS_AF=0.2689;AA=G|||;VT=SNP
22	39040024	rs59759728	C	T	100	PASS	AC=331;AF=0.0660942;AN=5008;NS=2504;DP=14017;EAS_AF=0.1141;AMR_AF=0.0159;AFR_AF=0.1135;EUR_AF=0.0169;SAS_AF=0.0389;AA=C|||;VT=SNP
22	39040279	rs9607557	G	A	100	PASS	AC=1988;AF=0.396965;AN=5008;NS=2504;DP=22860;EAS_AF=0.4633;AMR_AF=0.2406;AFR_AF=0.5098;EUR_AF=0.3499;SAS_AF=0.3354;AA=A|||;VT=SNP
22	39040342	rs7288400	A	G	100	PASS	AC=1453;AF=0.290136;AN=5008;NS=2504;DP=87631;EAS_AF=0.3532;AMR_AF=0.2089;AFR_AF=0.2927;EUR_AF=0.2952;SAS_AF=0.274;AA=A|||;VT=SNP
22	39040617	rs5757199	T	G	100	PASS	AC=1438;AF=0.287141;AN=5008;NS=2504;DP=25501;EAS_AF=0.3492;AMR_AF=0.2046;AFR_AF=0.2912;EUR_AF=0.2942;SAS_AF=0.2689;AA=T|||;VT=SNP
22	39040733	rs5995603	G	A	100	PASS	AC=1384;AF=0.276358;AN=5008;NS=2504;DP=24178;EAS_AF=0.3482;AMR_AF=0.196;AFR_AF=0.2897;EUR_AF=0.2555;SAS_AF=0.2628;AA=G|||;VT=SNP
22	39040825	rs4821803	G	A	100	PASS	AC=1438;AF=0.287141;AN=5008;NS=2504;DP=18693;EAS_AF=0.3492;AMR_AF=0.2046;AFR_AF=0.2912;EUR_AF=0.2942;SAS_AF=0.2689;AA=G|||;VT=SNP
22	39040845	rs9610992	C	G	100	PASS	AC=476;AF=0.0950479;AN=5008;NS=2504;DP=18730;EAS_AF=0.1647;AMR_AF=0.0533;AFR_AF=0.0068;EUR_AF=0.1322;SAS_AF=0.1339;AA=C|||;VT=SNP
22	39040890	rs4821804	T	C	100	PASS	AC=1438;AF=0.287141;AN=5008;NS=2504;DP=17645;EAS_AF=0.3492;AMR_AF=0.2046;AFR_AF=0.2912;EUR_AF=0.2942;SAS_AF=0.2689;AA=C|||;VT=SNP
22	39041041	rs4821805	A	G	100	PASS	AC=1438;AF=0.287141;AN=5008;NS=2504;DP=17189;EAS_AF=0.3492;AMR_AF=0.2046;AFR_AF=0.2912;EUR_AF=0.2942;SAS_AF=0.2689;AA=G|||;VT=SNP
22	39042214	rs7289577	C	G	100	PASS	AC=1441;AF=0.28774;AN=5008;NS=2504;DP=13687;EAS_AF=0.3512;AMR_AF=0.2046;AFR_AF=0.292;EUR_AF=0.2942;SAS_AF=0.2689;AA=C|||;VT=SNP
22	39042219	rs74921833	C	G	100	PASS	AC=384;AF=0.0766773;AN=5008;NS=2504;DP=13360;EAS_AF=0.1131;AMR_AF=0.0159;AFR_AF=0.1543;EUR_AF=0.0169;SAS_AF=0.0389;AA=C|||;VT=SNP
22	39042221	rs7289855	G	T	100	PASS	AC=1467;AF=0.292931;AN=5008;NS=2504;DP=13194;EAS_AF=0.3532;AMR_AF=0.2075;AFR_AF=0.2958;EUR_AF=0.3082;SAS_AF=0.272;AA=G|||;VT=SNP
22	39042818	rs9610993	C	A	100	PASS	AC=1438;AF=0.287141;AN=5008;NS=2504;DP=15318;EAS_AF=0.3492;AMR_AF=0.2046;AFR_AF=0.2905;EUR_AF=0.2942;SAS_AF=0.2699;AA=C|||;VT=SNP
22	39043021	rs6001181	G	A	100	PASS	AC=1387;AF=0.276957;AN=5008;NS=2504;DP=15223;EAS_AF=0.3492;AMR_AF=0.2046;AFR_AF=0.2526;EUR_AF=0.2942;SAS_AF=0.2689;AA=G|||;VT=SNP
22	39043137	rs73415446	G	A	100	PASS	AC=325;AF=0.0648962;AN=5008;NS=2504;DP=11055;EAS_AF=0.1141;AMR_AF=0.0159;AFR_AF=0.1089;EUR_AF=0.0169;SAS_AF=0.0389;AA=G|||;VT=SNP
22	39043491	rs5757200	T	G	100	PASS	AC=1440;AF=0.28754;AN=5008;NS=2504;DP=20378;EAS_AF=0.3492;AMR_AF=0.2046;AFR_AF=0.2927;EUR_AF=0.2942;SAS_AF=0.2689;AA=T|||;VT=SNP
22	39044083	rs5757202	G	A	100	PASS	AC=321;AF=0.0640974;AN=5008;NS=2504;DP=17665;EAS_AF=0.0129;AMR_AF=0.062;AFR_AF=0.1452;EUR_AF=0.0159;SAS_AF=0.0583;AA=G|||;VT=SNP
22	39044152	rs5757203	G	C	100	PASS	AC=1437;AF=0.286941;AN=5008;NS=2504;DP=18202;EAS_AF=0.3492;AMR_AF=0.2046;AFR_AF=0.2905;EUR_AF=0.2942;SAS_AF=0.2689;AA=G|||;VT=SNP
22	39044427	rs7290979	A	C	100	PASS	AC=1456;AF=0.290735;AN=5008;NS=2504;DP=15664;EAS_AF=0.3492;AMR_AF=0.2075;AFR_AF=0.2927;EUR_AF=0.3042;SAS_AF=0.273;AA=A|||;VT=SNP
22	39044806	rs5995606	C	T	100	PASS	AC=1437;AF=0.286941;AN=5008;NS=2504;DP=16501;EAS_AF=0.3492;AMR_AF=0.2046;AFR_AF=0.2905;EUR_AF=0.2942;SAS_AF=0.2689;AA=C|||;VT=SNP
22	39045099	rs6519124	T	C	100	PASS	AC=1824;AF=0.364217;AN=5008;NS=2504;DP=17040;EAS_AF=0.4633;AMR_AF=0.2205;AFR_AF=0.4463;EUR_AF=0.3111;SAS_AF=0.3078;AA=A|||;VT=SNP
22	39046327	rs2205802	T	C	100	PASS	AC=1437;AF=0.286941;AN=5008;NS=2504;DP=20364;EAS_AF=0.3492;AMR_AF=0.2046;AFR_AF=0.2905;EUR_AF=0.2942;SAS_AF=0.2689;AA=C|||;VT=SNP
22	39046700	rs5757204	A	C	100	PASS	AC=1438;AF=0.287141;AN=5008;NS=2504;DP=18923;EAS_AF=0.3492;AMR_AF=0.2061;AFR_AF=0.2905;EUR_AF=0.2942;SAS_AF=0.2689;AA=C|||;VT=SNP
22	39047435	rs8138996	G	T	100	PASS	AC=1437;AF=0.286941;AN=5008;NS=2504;DP=20635;EAS_AF=0.3492;AMR_AF=0.2046;AFR_AF=0.2905;EUR_AF=0.2942;SAS_AF=0.2689;AA=G|||;VT=SNP
22	39047443	rs6001182	A	G	100	PASS	AC=1437;AF=0.286941;AN=5008;NS=2504;DP=20169;EAS_AF=0.3492;AMR_AF=0.2046;AFR_AF=0.2905;EUR_AF=0.2942;SAS_AF=0.2689;AA=A|||;VT=SNP
22	39047994	rs7292856	C	T	100	PASS	AC=387;AF=0.0772764;AN=5008;NS=2504;DP=13269;EAS_AF=0.1141;AMR_AF=0.0159;AFR_AF=0.1558;EUR_AF=0.0169;SAS_AF=0.0389;AA=C|||;VT=SNP
22	39048316	rs5750652	A	G	100	PASS	AC=1824;AF=0.364217;AN=5008;NS=2504;DP=17005;EAS_AF=0.4633;AMR_AF=0.2205;AFR_AF=0.4463;EUR_AF=0.3111;SAS_AF=0.3078;AA=a|||;VT=SNP
22	39048718	rs144862154	C	T	100	PASS	AC=332;AF=0.0662939;AN=5008;NS=2504;DP=15994;EAS_AF=0.0129;AMR_AF=0.062;AFR_AF=0.1536;EUR_AF=0.0159;SAS_AF=0.0583;AA=C|||;VT=SNP
22	39048755	rs5757206	T	G	100	PASS	AC=1436;AF=0.286741;AN=5008;NS=2504;DP=14170;EAS_AF=0.3492;AMR_AF=0.2046;AFR_AF=0.2897;EUR_AF=0.2942;SAS_AF=0.2689;AA=G|||;VT=SNP
22	39049230	rs5757208	A	C	100	PASS	AC=1435;AF=0.286542;AN=5008;NS=2504;DP=19526;EAS_AF=0.3492;AMR_AF=0.2046;AFR_AF=0.2897;EUR_AF=0.2932;SAS_AF=0.2689;AA=A|||;VT=SNP
22	39049317	rs5995607	A	G	100	PASS	AC=1435;AF=0.286542;AN=5008;NS=2504;DP=20806;EAS_AF=0.3492;AMR_AF=0.2046;AFR_AF=0.2897;EUR_AF=0.2932;SAS_AF=0.2689;AA=A|||;VT=SNP
22	39050231	rs62229986	T	C	100	PASS	AC=332;AF=0.0662939;AN=5008;NS=2504;DP=16017;EAS_AF=0.1141;AMR_AF=0.0159;AFR_AF=0.1142;EUR_AF=0.0169;SAS_AF=0.0389;AA=T|||;VT=SNP
22	39051124	rs5757210	G	A	100	PASS	AC=1435;AF=0.286542;AN=5008;NS=2504;DP=8879;EAS_AF=0.3492;AMR_AF=0.2046;AFR_AF=0.2897;EUR_AF=0.2932;SAS_AF=0.2689;AA=G|||;VT=SNP
22	39051311	rs28446978	G	C	100	PASS	AC=331;AF=0.0660942;AN=5008;NS=2504;DP=11838;EAS_AF=0.1141;AMR_AF=0.0159;AFR_AF=0.1135;EUR_AF=0.0169;SAS_AF=0.0389;AA=G|||;VT=SNP
22	39051344	rs5750653	G	A	100	PASS	AC=1435;AF=0.286542;AN=5008;NS=2504;DP=11253;EAS_AF=0.3492;AMR_AF=0.2046;AFR_AF=0.2897;EUR_AF=0.2932;SAS_AF=0.2689;AA=G|||;VT=SNP
22	39051428	rs5750654	T	C	100	PASS	AC=1995;AF=0.398363;AN=5008;NS=2504;DP=12463;EAS_AF=0.4633;AMR_AF=0.2406;AFR_AF=0.5159;EUR_AF=0.3499;SAS_AF=0.3344;AA=C|||;VT=SNP
22	39051705	rs5757211	C	T	100	PASS	AC=1437;AF=0.286941;AN=5008;NS=2504;DP=15854;EAS_AF=0.3492;AMR_AF=0.2061;AFR_AF=0.2905;EUR_AF=0.2942;SAS_AF=0.2679;AA=C|||;VT=SNP
22	39052116	rs6001184	C	T	100	PASS	AC=1435;AF=0.286542;AN=5008;NS=2504;DP=15454;EAS_AF=0.3492;AMR_AF=0.2046;AFR_AF=0.2897;EUR_AF=0.2932;SAS_AF=0.2689;AA=C|||;VT=SNP
22	39052155	rs6001185	G	A	100	PASS	AC=1435;AF=0.286542;AN=5008;NS=2504;DP=13456;EAS_AF=0.3492;AMR_AF=0.2046;AFR_AF=0.2897;EUR_AF=0.2932;SAS_AF=0.2689;AA=G|||;VT=SNP
22	39052833	rs16999186	G	T	100	PASS	AC=390;AF=0.0778754;AN=5008;NS=2504;DP=12169;EAS_AF=0.1141;AMR_AF=0.0159;AFR_AF=0.1558;EUR_AF=0.0169;SAS_AF=0.0419;AA=G|||;VT=SNP
22	39053049	rs2294296	T	C	100	PASS	AC=1438;AF=0.287141;AN=5008;NS=2504;DP=16881;EAS_AF=0.3512;AMR_AF=0.2046;AFR_AF=0.2905;EUR_AF=0.2932;SAS_AF=0.2689;AA=C|||;VT=SNP
22	39053382	rs2064088	A	G	100	PASS	AC=1435;AF=0.286542;AN=5008;NS=2504;DP=18439;EAS_AF=0.3502;AMR_AF=0.2046;AFR_AF=0.289;EUR_AF=0.2932;SAS_AF=0.2689;AA=A|||;VT=SNP
22	39053757	rs5757212	G	C	100	PASS	AC=1822;AF=0.363818;AN=5008;NS=2504;DP=16434;EAS_AF=0.4643;AMR_AF=0.2205;AFR_AF=0.4448;EUR_AF=0.3101;SAS_AF=0.3078;AA=C|||;VT=SNP
22	39053888	rs5757213	C	T	100	PASS	AC=1435;AF=0.286542;AN=5008;NS=2504;DP=18013;EAS_AF=0.3502;AMR_AF=0.2046;AFR_AF=0.289;EUR_AF=0.2932;SAS_AF=0.2689;AA=T|||;VT=SNP
22	39054216	rs5757214	T	C	100	PASS	AC=1435;AF=0.286542;AN=5008;NS=2504;DP=14274;EAS_AF=0.3502;AMR_AF=0.2046;AFR_AF=0.289;EUR_AF=0.2932;SAS_AF=0.2689;AA=C|||;VT=SNP
22	39054261	rs5757215	T	G	100	PASS	AC=2307;AF=0.460663;AN=5008;NS=2504;DP=13694;EAS_AF=0.4772;AMR_AF=0.3026;AFR_AF=0.6536;EUR_AF=0.3658;SAS_AF=0.3926;AA=G|||;VT=SNP
22	39054450	rs4820340	A	T	100	PASS	AC=474;AF=0.0946486;AN=5008;NS=2504;DP=15900;EAS_AF=0.1835;AMR_AF=0.1037;AFR_AF=0.0068;EUR_AF=0.0875;SAS_AF=0.1227;AA=A|||;VT=SNP
22	39054497	rs4820341	A	G	100	PASS	AC=2307;AF=0.460663;AN=5008;NS=2504;DP=16067;EAS_AF=0.4772;AMR_AF=0.3026;AFR_AF=0.6536;EUR_AF=0.3658;SAS_AF=0.3926;AA=G|||;VT=SNP
22	39054771	rs4820342	A	G	100	PASS	AC=1435;AF=0.286542;AN=5008;NS=2504;DP=13284;EAS_AF=0.3502;AMR_AF=0.2046;AFR_AF=0.289;EUR_AF=0.2932;SAS_AF=0.2689;AA=N|||;VT=SNP
22	39055049	rs6001186	G	T	100	PASS	AC=1986;AF=0.396565;AN=5008;NS=2504;DP=16588;EAS_AF=0.4643;AMR_AF=0.2406;AFR_AF=0.5083;EUR_AF=0.3499;SAS_AF=0.3344;AA=t|||;VT=SNP
22	39055204	rs5757216	G	A	100	PASS	AC=1435;AF=0.286542;AN=5008;NS=2504;DP=18045;EAS_AF=0.3502;AMR_AF=0.2046;AFR_AF=0.289;EUR_AF=0.2932;SAS_AF=0.2689;AA=a|||;VT=SNP
22	39055303	rs5757217	C	T	100	PASS	AC=1436;AF=0.286741;AN=5008;NS=2504;DP=16229;EAS_AF=0.3512;AMR_AF=0.2046;AFR_AF=0.2882;EUR_AF=0.2932;SAS_AF=0.2699;AA=c|||;VT=SNP
22	39055418	rs62229987	T	C	100	PASS	AC=331;AF=0.0660942;AN=5008;NS=2504;DP=14245;EAS_AF=0.1141;AMR_AF=0.0159;AFR_AF=0.1142;EUR_AF=0.0169;SAS_AF=0.0378;AA=T|||;VT=SNP
22	39055613	rs62229988	G	A	100	PASS	AC=1382;AF=0.275958;AN=5008;NS=2504;DP=12773;EAS_AF=0.3046;AMR_AF=0.2003;AFR_AF=0.2882;EUR_AF=0.2932;SAS_AF=0.2658;AA=A|||;VT=SNP
22	39055684	rs62229989	G	A	100	PASS	AC=1900;AF=0.379393;AN=5008;NS=2504;DP=12494;EAS_AF=0.4633;AMR_AF=0.2233;AFR_AF=0.5045;EUR_AF=0.3111;SAS_AF=0.3047;AA=G|||;VT=SNP
22	39056325	rs5750656	G	A	100	PASS	AC=1432;AF=0.285942;AN=5008;NS=2504;DP=17514;EAS_AF=0.3502;AMR_AF=0.2061;AFR_AF=0.2852;EUR_AF=0.2932;SAS_AF=0.2699;AA=G|||;VT=SNP
22	39056356	rs5750657	C	T	100	PASS	AC=1435;AF=0.286542;AN=5008;NS=2504;DP=16625;EAS_AF=0.3502;AMR_AF=0.2061;AFR_AF=0.2882;EUR_AF=0.2932;SAS_AF=0.2689;AA=C|||;VT=SNP
22	39057661	rs13054866	A	G	100	PASS	AC=623;AF=0.124401;AN=5008;NS=2504;DP=16220;EAS_AF=0.1835;AMR_AF=0.1268;AFR_AF=0.0688;EUR_AF=0.1302;SAS_AF=0.1309;AA=A|||;VT=SNP
22	39057763	rs9610995	C	T	100	PASS	AC=1435;AF=0.286542;AN=5008;NS=2504;DP=15726;EAS_AF=0.3512;AMR_AF=0.2061;AFR_AF=0.2882;EUR_AF=0.2932;SAS_AF=0.2679;AA=C|||;VT=SNP
22	39058757	rs8142098	T	G	100	PASS	AC=1435;AF=0.286542;AN=5008;NS=2504;DP=19417;EAS_AF=0.3502;AMR_AF=0.2061;AFR_AF=0.289;EUR_AF=0.2932;SAS_AF=0.2679;AA=T|||;VT=SNP
22	39058946	rs9610997	G	A	100	PASS	AC=1435;AF=0.286542;AN=5008;NS=2504;DP=13401;EAS_AF=0.3512;AMR_AF=0.2061;AFR_AF=0.2882;EUR_AF=0.2932;SAS_AF=0.2679;AA=G|||;VT=SNP
22	39059054	rs9610998	A	G	100	PASS	AC=1434;AF=0.286342;AN=5008;NS=2504;DP=14176;EAS_AF=0.3502;AMR_AF=0.2061;AFR_AF=0.2882;EUR_AF=0.2932;SAS_AF=0.2679;AA=G|||;VT=SNP
22	39059404	rs2413544	A	C	100	PASS	AC=1433;AF=0.286142;AN=5008;NS=2504;DP=13321;EAS_AF=0.3502;AMR_AF=0.2061;AFR_AF=0.2874;EUR_AF=0.2932;SAS_AF=0.2679;AA=A|||;VT=SNP
22	39059649	rs7410470	T	C	100	PASS	AC=1435;AF=0.286542;AN=5008;NS=2504;DP=13234;EAS_AF=0.3512;AMR_AF=0.2061;AFR_AF=0.2882;EUR_AF=0.2932;SAS_AF=0.2679;AA=C|||;VT=SNP
22	39059919	rs4821806	T	C	100	PASS	AC=1433;AF=0.286142;AN=5008;NS=2504;DP=11252;EAS_AF=0.3502;AMR_AF=0.2061;AFR_AF=0.2882;EUR_AF=0.2932;SAS_AF=0.2669;AA=C|||;VT=SNP
22	39060917	rs5750658	C	T	100	PASS	AC=1434;AF=0.286342;AN=5008;NS=2504;DP=20447;EAS_AF=0.3502;AMR_AF=0.2061;AFR_AF=0.2882;EUR_AF=0.2932;SAS_AF=0.2679;AA=T|||;VT=SNP
22	39061030	rs8137829	G	A	100	PASS	AC=1434;AF=0.286342;AN=5008;NS=2504;DP=20159;EAS_AF=0.3502;AMR_AF=0.2061;AFR_AF=0.2882;EUR_AF=0.2932;SAS_AF=0.2679;AA=G|||;VT=SNP
22	39061901	rs8138757	A	G	100	PASS	AC=1435;AF=0.286542;AN=5008;NS=2504;DP=14361;EAS_AF=0.3502;AMR_AF=0.2061;AFR_AF=0.289;EUR_AF=0.2932;SAS_AF=0.2679;AA=a|||;VT=SNP
22	39062118	rs55855403	C	T	100	PASS	AC=465;AF=0.0928514;AN=5008;NS=2504;DP=8790;EAS_AF=0.1071;AMR_AF=0.0187;AFR_AF=0.2186;EUR_AF=0.0179;SAS_AF=0.0378;AA=C|||;VT=SNP
22	39062194	rs6001188	T	C	100	PASS	AC=1486;AF=0.296725;AN=5008;NS=2504;DP=9358;EAS_AF=0.3502;AMR_AF=0.2061;AFR_AF=0.3275;EUR_AF=0.2932;SAS_AF=0.2679;AA=T|||;VT=SNP
22	39064209	rs2072795	G	A	100	PASS	AC=1428;AF=0.285144;AN=5008;NS=2504;DP=18734;EAS_AF=0.3502;AMR_AF=0.2032;AFR_AF=0.289;EUR_AF=0.2922;SAS_AF=0.2638;AA=G|||;VT=SNP
22	39064230	rs2072796	A	G	100	PASS	AC=1429;AF=0.285343;AN=5008;NS=2504;DP=19261;EAS_AF=0.3502;AMR_AF=0.2032;AFR_AF=0.289;EUR_AF=0.2922;SAS_AF=0.2648;AA=G|||;VT=SNP
22	39064378	rs2281019	T	A	100	PASS	AC=1428;AF=0.285144;AN=5008;NS=2504;DP=19251;EAS_AF=0.3502;AMR_AF=0.2032;AFR_AF=0.289;EUR_AF=0.2922;SAS_AF=0.2638;AA=T|||;VT=SNP
22	39064406	rs2281020	A	G	100	PASS	AC=1428;AF=0.285144;AN=5008;NS=2504;DP=17973;EAS_AF=0.3502;AMR_AF=0.2032;AFR_AF=0.289;EUR_AF=0.2922;SAS_AF=0.2638;AA=G|||;VT=SNP
22	39064667	rs2281021	T	C	100	PASS	AC=1428;AF=0.285144;AN=5008;NS=2504;DP=19832;EAS_AF=0.3502;AMR_AF=0.2032;AFR_AF=0.289;EUR_AF=0.2922;SAS_AF=0.2638;AA=T|||;VT=SNP
22	39064672	rs28735351	A	G	100	PASS	AC=465;AF=0.0928514;AN=5008;NS=2504;DP=20136;EAS_AF=0.1071;AMR_AF=0.0187;AFR_AF=0.2186;EUR_AF=0.0179;SAS_AF=0.0378;AA=A|||;VT=SNP
22	39064681	rs5995610	C	T	100	PASS	AC=1428;AF=0.285144;AN=5008;NS=2504;DP=20272;EAS_AF=0.3502;AMR_AF=0.2032;AFR_AF=0.289;EUR_AF=0.2922;SAS_AF=0.2638;AA=T|||;VT=SNP
22	39064806	rs3827356	A	C	100	PASS	AC=1469;AF=0.293331;AN=5008;NS=2504;DP=20383;EAS_AF=0.3502;AMR_AF=0.2147;AFR_AF=0.2935;EUR_AF=0.3151;SAS_AF=0.2679;AA=C|||;VT=SNP
22	39064966	rs3788544	C	T	100	PASS	AC=1288;AF=0.257188;AN=5008;NS=2504;DP=20455;EAS_AF=0.3502;AMR_AF=0.196;AFR_AF=0.1914;EUR_AF=0.2873;SAS_AF=0.2628;AA=C|||;VT=SNP
22	39065172	rs3788545	A	G	100	PASS	AC=1462;AF=0.291933;AN=5008;NS=2504;DP=21276;EAS_AF=0.3512;AMR_AF=0.2046;AFR_AF=0.3041;EUR_AF=0.2942;SAS_AF=0.274;AA=G|||;VT=SNP
22	39065582	rs4821807	A	G	100	PASS	AC=1446;AF=0.288738;AN=5008;NS=2504;DP=19800;EAS_AF=0.3502;AMR_AF=0.2032;AFR_AF=0.3011;EUR_AF=0.2942;SAS_AF=0.2638;AA=A|||;VT=SNP
22	39065595	rs74724903	C	G	100	PASS	AC=177;AF=0.0353435;AN=5008;NS=2504;DP=19579;EAS_AF=0.0129;AMR_AF=0.0533;AFR_AF=0.0416;EUR_AF=0.0149;SAS_AF=0.0583;AA=C|||;VT=SNP
22	39065739	rs4821808	A	G	100	PASS	AC=1429;AF=0.285343;AN=5008;NS=2504;DP=18320;EAS_AF=0.3502;AMR_AF=0.2017;AFR_AF=0.2897;EUR_AF=0.2922;SAS_AF=0.2648;AA=A|||;VT=SNP
22	39065743	rs4821809	G	C	100	PASS	AC=1429;AF=0.285343;AN=5008;NS=2504;DP=18321;EAS_AF=0.3502;AMR_AF=0.2017;AFR_AF=0.2897;EUR_AF=0.2922;SAS_AF=0.2648;AA=C|||;VT=SNP
22	39066001	rs5757224	T	C	100	PASS	AC=1430;AF=0.285543;AN=5008;NS=2504;DP=18415;EAS_AF=0.3502;AMR_AF=0.2032;AFR_AF=0.2905;EUR_AF=0.2922;SAS_AF=0.2638;AA=C|||;VT=SNP
22	39066210	rs8136368	A	G	100	PASS	AC=1429;AF=0.285343;AN=5008;NS=2504;DP=16089;EAS_AF=0.3502;AMR_AF=0.2032;AFR_AF=0.2897;EUR_AF=0.2922;SAS_AF=0.2638;AA=G|||;VT=SNP
22	39066820	rs3761454	C	T	100	PASS	AC=1431;AF=0.285743;AN=5008;NS=2504;DP=17666;EAS_AF=0.3512;AMR_AF=0.2032;AFR_AF=0.2897;EUR_AF=0.2932;SAS_AF=0.2638;AA=C|||;VT=SNP
22	39066851	rs3761455	G	A	100	PASS	AC=453;AF=0.0904553;AN=5008;NS=2504;DP=17584;EAS_AF=0.1071;AMR_AF=0.0216;AFR_AF=0.208;EUR_AF=0.0179;SAS_AF=0.0378;AA=G|||;VT=SNP
22	39067331	rs3747170	G	A	100	PASS	AC=1429;AF=0.285343;AN=5008;NS=2504;DP=15445;EAS_AF=0.3502;AMR_AF=0.2017;AFR_AF=0.2897;EUR_AF=0.2932;SAS_AF=0.2638;AA=A|||;VT=SNP
22	39067524	rs3747172	A	G	100	PASS	AC=1430;AF=0.285543;AN=5008;NS=2504;DP=16418;EAS_AF=0.3502;AMR_AF=0.2017;AFR_AF=0.2897;EUR_AF=0.2932;SAS_AF=0.2648;AA=G|||;VT=SNP
22	39068789	rs5750659	T	C	100	PASS	AC=1431;AF=0.285743;AN=5008;NS=2504;DP=20681;EAS_AF=0.3502;AMR_AF=0.2032;AFR_AF=0.2897;EUR_AF=0.2932;SAS_AF=0.2648;AA=C|||;VT=SNP
22	39069045	rs3747173	A	G	100	PASS	AC=1431;AF=0.285743;AN=5008;NS=2504;DP=19357;EAS_AF=0.3502;AMR_AF=0.2032;AFR_AF=0.2897;EUR_AF=0.2932;SAS_AF=0.2648;AA=G|||;VT=SNP
22	39069181	rs3747174	T	C	100	PASS	AC=1431;AF=0.285743;AN=5008;NS=2504;DP=20300;EAS_AF=0.3502;AMR_AF=0.2032;AFR_AF=0.2897;EUR_AF=0.2932;SAS_AF=0.2648;AA=C|||;VT=SNP;EX_TARGET
22	39069510	rs1065201	T	C	100	PASS	AC=1432;AF=0.285942;AN=5008;NS=2504;DP=18387;EAS_AF=0.3502;AMR_AF=0.2046;AFR_AF=0.2897;EUR_AF=0.2932;SAS_AF=0.2648;AA=T|||;VT=SNP
22	39069624	rs1065208	C	G	100	PASS	AC=466;AF=0.0930511;AN=5008;NS=2504;DP=16462;EAS_AF=0.1071;AMR_AF=0.0187;AFR_AF=0.2194;EUR_AF=0.0179;SAS_AF=0.0378;AA=C|||;VT=SNP
22	39070061	rs62230023	G	A	100	PASS	AC=464;AF=0.0926518;AN=5008;NS=2504;DP=16823;EAS_AF=0.1071;AMR_AF=0.0187;AFR_AF=0.2179;EUR_AF=0.0179;SAS_AF=0.0378;AA=G|||;VT=SNP
22	39070089	rs4820343	A	G	100	PASS	AC=1431;AF=0.285743;AN=5008;NS=2504;DP=17360;EAS_AF=0.3502;AMR_AF=0.2032;AFR_AF=0.2897;EUR_AF=0.2932;SAS_AF=0.2648;AA=A|||;VT=SNP
22	39070550	rs5757226	T	C	100	PASS	AC=1431;AF=0.285743;AN=5008;NS=2504;DP=12069;EAS_AF=0.3502;AMR_AF=0.2032;AFR_AF=0.2897;EUR_AF=0.2932;SAS_AF=0.2648;AA=T|||;VT=SNP
22	39070620	rs143654441	G	A	100	PASS	AC=271;AF=0.0541134;AN=5008;NS=2504;DP=15684;EAS_AF=0.0129;AMR_AF=0.072;AFR_AF=0.053;EUR_AF=0.0547;SAS_AF=0.0849;AA=T|||;VT=SNP
22	39070735	rs5757227	A	G	100	PASS	AC=2292;AF=0.457668;AN=5008;NS=2504;DP=14159;EAS_AF=0.4712;AMR_AF=0.2954;AFR_AF=0.6543;EUR_AF=0.3658;SAS_AF=0.3875;AA=G|||;VT=SNP
22	39070811	rs5757228	C	T	100	PASS	AC=1432;AF=0.285942;AN=5008;NS=2504;DP=12152;EAS_AF=0.3512;AMR_AF=0.2032;AFR_AF=0.2897;EUR_AF=0.2932;SAS_AF=0.2648;AA=C|||;VT=SNP
22	39070922	rs6519132	C	T	100	PASS	AC=466;AF=0.0930511;AN=5008;NS=2504;DP=17722;EAS_AF=0.1071;AMR_AF=0.0187;AFR_AF=0.2194;EUR_AF=0.0179;SAS_AF=0.0378;AA=C|||;VT=SNP
22	39071658	rs5757231	A	G	100	PASS	AC=1435;AF=0.286542;AN=5008;NS=2504;DP=19215;EAS_AF=0.3512;AMR_AF=0.2046;AFR_AF=0.2905;EUR_AF=0.2932;SAS_AF=0.2658;AA=G|||;VT=SNP
22	39071677	rs5757232	C	T	100	PASS	AC=1432;AF=0.285942;AN=5008;NS=2504;DP=18812;EAS_AF=0.3512;AMR_AF=0.2032;AFR_AF=0.2897;EUR_AF=0.2932;SAS_AF=0.2648;AA=C|||;VT=SNP
22	39072098	rs4821810	C	G	100	PASS	AC=1950;AF=0.389377;AN=5008;NS=2504;DP=20386;EAS_AF=0.4583;AMR_AF=0.2233;AFR_AF=0.5477;EUR_AF=0.3111;SAS_AF=0.3027;AA=G|||;VT=SNP
22	39072454	rs9306329	C	T	100	PASS	AC=1432;AF=0.285942;AN=5008;NS=2504;DP=17992;EAS_AF=0.3512;AMR_AF=0.2032;AFR_AF=0.2897;EUR_AF=0.2932;SAS_AF=0.2648;AA=A|||;VT=SNP
22	39072472	rs5750662	G	A	100	PASS	AC=1432;AF=0.285942;AN=5008;NS=2504;DP=18431;EAS_AF=0.3512;AMR_AF=0.2032;AFR_AF=0.2897;EUR_AF=0.2932;SAS_AF=0.2648;AA=A|||;VT=SNP
22	39072491	rs62230024	A	G	100	PASS	AC=182;AF=0.0363419;AN=5008;NS=2504;DP=19144;EAS_AF=0.1071;AMR_AF=0.0101;AFR_AF=0.0106;EUR_AF=0.0159;SAS_AF=0.0378;AA=A|||;VT=SNP
22	39072686	rs5757234	C	T	100	PASS	AC=1948;AF=0.388978;AN=5008;NS=2504;DP=17759;EAS_AF=0.4583;AMR_AF=0.2205;AFR_AF=0.5477;EUR_AF=0.3111;SAS_AF=0.3027;AA=T|||;VT=SNP
22	39072769	rs5750664	C	T	100	PASS	AC=1431;AF=0.285743;AN=5008;NS=2504;DP=15913;EAS_AF=0.3512;AMR_AF=0.2017;AFR_AF=0.2897;EUR_AF=0.2932;SAS_AF=0.2648;AA=c|||;VT=SNP
22	39073061	rs9611006	C	T	100	PASS	AC=1432;AF=0.285942;AN=5008;NS=2504;DP=13877;EAS_AF=0.3512;AMR_AF=0.2017;AFR_AF=0.2897;EUR_AF=0.2932;SAS_AF=0.2658;AA=C|||;VT=SNP
22	39073075	rs5750665	C	G	100	PASS	AC=1432;AF=0.285942;AN=5008;NS=2504;DP=14497;EAS_AF=0.3512;AMR_AF=0.2017;AFR_AF=0.2897;EUR_AF=0.2932;SAS_AF=0.2658;AA=C|||;VT=SNP
22	39073835	rs5757237	G	C	100	PASS	AC=1379;AF=0.275359;AN=5008;NS=2504;DP=16856;EAS_AF=0.3502;AMR_AF=0.2017;AFR_AF=0.2511;EUR_AF=0.2932;SAS_AF=0.2648;AA=G|||;VT=SNP
22	39073896	rs5757238	A	G	100	PASS	AC=1948;AF=0.388978;AN=5008;NS=2504;DP=16253;EAS_AF=0.4583;AMR_AF=0.2205;AFR_AF=0.5477;EUR_AF=0.3111;SAS_AF=0.3027;AA=G|||;VT=SNP
22	39073902	rs62230025	C	T	100	PASS	AC=517;AF=0.103235;AN=5008;NS=2504;DP=16906;EAS_AF=0.1071;AMR_AF=0.0187;AFR_AF=0.2579;EUR_AF=0.0179;SAS_AF=0.0378;AA=c|||;VT=SNP
22	39074452	rs6001191	T	C	100	PASS	AC=1431;AF=0.285743;AN=5008;NS=2504;DP=17325;EAS_AF=0.3512;AMR_AF=0.2017;AFR_AF=0.2897;EUR_AF=0.2932;SAS_AF=0.2648;AA=t|||;VT=SNP
22	39074716	rs11704021	G	A	100	PASS	AC=1382;AF=0.275958;AN=5008;NS=2504;DP=15578;EAS_AF=0.3522;AMR_AF=0.2017;AFR_AF=0.2519;EUR_AF=0.2932;SAS_AF=0.2648;AA=g|||;VT=SNP
22	39074737	rs6001193	A	G	100	PASS	AC=2298;AF=0.458866;AN=5008;NS=2504;DP=16276;EAS_AF=0.4722;AMR_AF=0.2939;AFR_AF=0.6581;EUR_AF=0.3658;SAS_AF=0.3885;AA=N|||;VT=SNP
22	39075045	rs113245741	T	C	100	PASS	AC=473;AF=0.0944489;AN=5008;NS=2504;DP=13037;EAS_AF=0.1071;AMR_AF=0.0187;AFR_AF=0.2247;EUR_AF=0.0179;SAS_AF=0.0378;AA=T|||;VT=SNP
22	39075060	rs4820344	T	C	100	PASS	AC=1431;AF=0.285743;AN=5008;NS=2504;DP=12422;EAS_AF=0.3512;AMR_AF=0.2017;AFR_AF=0.2897;EUR_AF=0.2932;SAS_AF=0.2648;AA=T|||;VT=SNP
22	39075145	rs4821811	C	T	100	PASS	AC=1431;AF=0.285743;AN=5008;NS=2504;DP=15816;EAS_AF=0.3512;AMR_AF=0.2017;AFR_AF=0.2897;EUR_AF=0.2932;SAS_AF=0.2648;AA=C|||;VT=SNP
22	39075235	rs4821812	G	C	100	PASS	AC=1431;AF=0.285743;AN=5008;NS=2504;DP=18620;EAS_AF=0.3512;AMR_AF=0.2017;AFR_AF=0.2897;EUR_AF=0.2932;SAS_AF=0.2648;AA=C|||;VT=SNP
22	39075434	rs9607566	C	G	100	PASS	AC=1430;AF=0.285543;AN=5008;NS=2504;DP=19500;EAS_AF=0.3522;AMR_AF=0.1988;AFR_AF=0.2897;EUR_AF=0.2932;SAS_AF=0.2648;AA=C|||;VT=SNP
22	39075592	rs5757241	C	T	100	PASS	AC=1431;AF=0.285743;AN=5008;NS=2504;DP=20073;EAS_AF=0.3522;AMR_AF=0.2003;AFR_AF=0.2897;EUR_AF=0.2932;SAS_AF=0.2648;AA=C|||;VT=SNP
22	39076273	rs4821813	A	C	100	PASS	AC=1434;AF=0.286342;AN=5008;NS=2504;DP=20458;EAS_AF=0.3522;AMR_AF=0.2003;AFR_AF=0.292;EUR_AF=0.2932;SAS_AF=0.2648;AA=A|||;VT=SNP
22	39076587	rs16999224	A	G	100	PASS	AC=523;AF=0.104433;AN=5008;NS=2504;DP=18980;EAS_AF=0.1071;AMR_AF=0.0187;AFR_AF=0.2625;EUR_AF=0.0179;SAS_AF=0.0378;AA=A|||;VT=SNP
22	39077058	rs9611007	C	T	100	PASS	AC=523;AF=0.104433;AN=5008;NS=2504;DP=9653;EAS_AF=0.1677;AMR_AF=0.0634;AFR_AF=0.0068;EUR_AF=0.1561;SAS_AF=0.1472;AA=C|||;VT=SNP
22	39077129	rs61391663	G	C	100	PASS	AC=472;AF=0.0942492;AN=5008;NS=2504;DP=10061;EAS_AF=0.1071;AMR_AF=0.0187;AFR_AF=0.2239;EUR_AF=0.0179;SAS_AF=0.0378;AA=G|||;VT=SNP
22	39078241	rs62230027	A	C	100	PASS	AC=478;AF=0.0954473;AN=5008;NS=2504;DP=13924;EAS_AF=0.1071;AMR_AF=0.0187;AFR_AF=0.2239;EUR_AF=0.0189;SAS_AF=0.0429;AA=A|||;VT=SNP
22	39079413	rs3827357	A	G	100	PASS	AC=1434;AF=0.286342;AN=5008;NS=2504;DP=15983;EAS_AF=0.3532;AMR_AF=0.2003;AFR_AF=0.2912;EUR_AF=0.2932;SAS_AF=0.2648;AA=G|||;VT=SNP
22	39079964	rs5750668	T	C	100	PASS	AC=1434;AF=0.286342;AN=5008;NS=2504;DP=17680;EAS_AF=0.3532;AMR_AF=0.2003;AFR_AF=0.2912;EUR_AF=0.2932;SAS_AF=0.2648;AA=T|||;VT=SNP
22	39080078	rs1056610	T	C	100	PASS	AC=1963;AF=0.391973;AN=5008;NS=2504;DP=17463;EAS_AF=0.4603;AMR_AF=0.219;AFR_AF=0.5537;EUR_AF=0.3121;SAS_AF=0.3078;AA=C|||;VT=SNP
22	39080164	rs116369871	C	A	100	PASS	AC=175;AF=0.0349441;AN=5008;NS=2504;DP=17574;EAS_AF=0.0129;AMR_AF=0.0533;AFR_AF=0.0386;EUR_AF=0.0149;SAS_AF=0.0603;AA=C|||;VT=SNP
22	39080245	rs1056661	A	G	100	PASS	AC=2327;AF=0.464657;AN=5008;NS=2504;DP=15547;EAS_AF=0.4732;AMR_AF=0.2954;AFR_AF=0.6725;EUR_AF=0.3658;SAS_AF=0.3967;AA=G|||;VT=SNP
22	39080638	rs5750669	T	A	100	PASS	AC=1353;AF=0.270168;AN=5008;NS=2504;DP=19160;EAS_AF=0.3532;AMR_AF=0.1988;AFR_AF=0.23;EUR_AF=0.2932;SAS_AF=0.2658;AA=T|||;VT=SNP
22	39082174	rs10135	A	G	100	PASS	AC=1973;AF=0.39397;AN=5008;NS=2504;DP=20185;EAS_AF=0.4603;AMR_AF=0.219;AFR_AF=0.559;EUR_AF=0.3121;SAS_AF=0.3108;AA=G|||;VT=SNP
22	39082487	rs116542224	T	G	100	PASS	AC=221;AF=0.0441294;AN=5008;NS=2504;DP=21579;EAS_AF=0.0129;AMR_AF=0.0663;AFR_AF=0.0386;EUR_AF=0.0268;SAS_AF=0.0859;AA=T|||;VT=SNP
22	39082949	rs3827358	C	G	100	PASS	AC=466;AF=0.0930511;AN=5008;NS=2504;DP=19059;EAS_AF=0.1825;AMR_AF=0.1023;AFR_AF=0.0061;EUR_AF=0.0865;SAS_AF=0.1186;AA=C|||;VT=SNP
22	39087037	rs112736986	C	T	100	PASS	AC=474;AF=0.0946486;AN=5008;NS=2504;DP=18322;EAS_AF=0.1071;AMR_AF=0.0187;AFR_AF=0.2239;EUR_AF=0.0189;SAS_AF=0.0389;AA=c|||;VT=SNP
22	39088658	rs59458863	T	C	100	PASS	AC=472;AF=0.0942492;AN=5008;NS=2504;DP=14442;EAS_AF=0.1062;AMR_AF=0.0187;AFR_AF=0.2239;EUR_AF=0.0189;SAS_AF=0.0378;AA=T|||;VT=SNP
22	39088764	rs6001199	C	T	100	PASS	AC=1434;AF=0.286342;AN=5008;NS=2504;DP=11947;EAS_AF=0.3532;AMR_AF=0.2003;AFR_AF=0.2912;EUR_AF=0.2932;SAS_AF=0.2648;AA=C|||;VT=SNP
22	39091151	rs4820345	T	C	100	PASS	AC=1213;AF=0.242212;AN=5008;NS=2504;DP=18277;EAS_AF=0.3532;AMR_AF=0.1916;AFR_AF=0.1293;EUR_AF=0.2922;SAS_AF=0.2648;AA=T|||;VT=SNP
22	39092524	rs2413545	C	T	100	PASS	AC=1157;AF=0.23103;AN=5008;NS=2504;DP=18686;EAS_AF=0.3532;AMR_AF=0.1888;AFR_AF=0.0885;EUR_AF=0.2922;SAS_AF=0.2648;AA=C|||;VT=SNP
22	39094619	rs5750671	A	C	100	PASS	AC=1960;AF=0.391374;AN=5008;NS=2504;DP=18091;EAS_AF=0.4603;AMR_AF=0.219;AFR_AF=0.5537;EUR_AF=0.3131;SAS_AF=0.3037;AA=C|||;VT=SNP
22	39094963	rs56968635	T	C	100	PASS	AC=475;AF=0.0948482;AN=5008;NS=2504;DP=17630;EAS_AF=0.1071;AMR_AF=0.0202;AFR_AF=0.2247;EUR_AF=0.0189;SAS_AF=0.0378;AA=T|||;VT=SNP
22	39095158	rs56170845	T	C	100	PASS	AC=440;AF=0.0878594;AN=5008;NS=2504;DP=22421;EAS_AF=0.1071;AMR_AF=0.0187;AFR_AF=0.1989;EUR_AF=0.0189;SAS_AF=0.0378;AA=T|||;VT=SNP
22	39095698	rs926299	C	G	100	PASS	AC=1960;AF=0.391374;AN=5008;NS=2504;DP=21393;EAS_AF=0.4603;AMR_AF=0.219;AFR_AF=0.5537;EUR_AF=0.3131;SAS_AF=0.3037;AA=G|||;VT=SNP
22	39095987	rs2072800	A	G	100	PASS	AC=467;AF=0.0932508;AN=5008;NS=2504;DP=16987;EAS_AF=0.1071;AMR_AF=0.0187;AFR_AF=0.2186;EUR_AF=0.0199;SAS_AF=0.0378;AA=A|||;VT=SNP;EX_TARGET
22	39096602	rs6519133	T	C	100	PASS	AC=2696;AF=0.538339;AN=5008;NS=2504;DP=8299;EAS_AF=0.4752;AMR_AF=0.4251;AFR_AF=0.8457;EUR_AF=0.4046;SAS_AF=0.4059;AA=C|||;VT=SNP
22	39098543	rs62228762	G	A	100	PASS	AC=437;AF=0.0872604;AN=5008;NS=2504;DP=15201;EAS_AF=0.1071;AMR_AF=0.0187;AFR_AF=0.1967;EUR_AF=0.0189;SAS_AF=0.0378;AA=G|||;VT=SNP
22	39098727	rs117947043	C	T	100	PASS	AC=137;AF=0.0273562;AN=5008;NS=2504;DP=15725;EAS_AF=0.002;AMR_AF=0.1153;AFR_AF=0.0015;EUR_AF=0.0378;SAS_AF=0.0153;AA=C|||;VT=SNP
22	39098743	rs118105785	A	G	100	PASS	AC=487;AF=0.0972444;AN=5008;NS=2504;DP=15272;EAS_AF=0.0843;AMR_AF=0.0965;AFR_AF=0.0091;EUR_AF=0.172;SAS_AF=0.1534;AA=A|||;VT=SNP
22	39098787	rs9611008	T	C	100	PASS	AC=2121;AF=0.423522;AN=5008;NS=2504;DP=14433;EAS_AF=0.4603;AMR_AF=0.2392;AFR_AF=0.6157;EUR_AF=0.3509;SAS_AF=0.3313;AA=C|||;VT=SNP
22	39098860	rs5757250	C	T	100	PASS	AC=478;AF=0.0954473;AN=5008;NS=2504;DP=14304;EAS_AF=0.1687;AMR_AF=0.0519;AFR_AF=0.0068;EUR_AF=0.1322;SAS_AF=0.1329;AA=C|||;VT=SNP
22	39099602	rs6001203	T	C	100	PASS	AC=1956;AF=0.390575;AN=5008;NS=2504;DP=16176;EAS_AF=0.4603;AMR_AF=0.219;AFR_AF=0.5514;EUR_AF=0.3121;SAS_AF=0.3037;AA=C|||;VT=SNP
22	39100128	rs5757251	G	A	100	PASS	AC=2561;AF=0.511382;AN=5008;NS=2504;DP=14917;EAS_AF=0.4732;AMR_AF=0.3112;AFR_AF=0.8464;EUR_AF=0.3658;SAS_AF=0.3896;AA=A|||;VT=SNP
22	39100239	rs6001204	T	C	100	PASS	AC=1955;AF=0.390375;AN=5008;NS=2504;DP=14712;EAS_AF=0.4603;AMR_AF=0.219;AFR_AF=0.5514;EUR_AF=0.3121;SAS_AF=0.3027;AA=C|||;VT=SNP
22	39101079	rs28362527	T	C	100	PASS	AC=521;AF=0.104034;AN=5008;NS=2504;DP=21871;EAS_AF=0.1071;AMR_AF=0.0187;AFR_AF=0.2602;EUR_AF=0.0189;SAS_AF=0.0378;AA=C|||;VT=SNP
22	39101144	rs117715549	G	A	100	PASS	AC=138;AF=0.0275559;AN=5008;NS=2504;DP=21761;EAS_AF=0.002;AMR_AF=0.1153;AFR_AF=0.0015;EUR_AF=0.0388;SAS_AF=0.0153;AA=G|||;VT=SNP
22	39101619	rs2267393	G	C	100	PASS	AC=1958;AF=0.390974;AN=5008;NS=2504;DP=18993;EAS_AF=0.4603;AMR_AF=0.219;AFR_AF=0.5522;EUR_AF=0.3131;SAS_AF=0.3037;AA=C|||;VT=SNP
22	39101633	rs2267394	T	C	100	PASS	AC=1958;AF=0.390974;AN=5008;NS=2504;DP=19138;EAS_AF=0.4603;AMR_AF=0.219;AFR_AF=0.5522;EUR_AF=0.3131;SAS_AF=0.3037;AA=C|||;VT=SNP
22	39101715	rs28362529	C	G	100	PASS	AC=470;AF=0.0938498;AN=5008;NS=2504;DP=18302;EAS_AF=0.1071;AMR_AF=0.0187;AFR_AF=0.2216;EUR_AF=0.0189;SAS_AF=0.0378;AA=C|||;VT=SNP
22	39102554	rs62228763	G	A	100	PASS	AC=470;AF=0.0938498;AN=5008;NS=2504;DP=12256;EAS_AF=0.1071;AMR_AF=0.0187;AFR_AF=0.2216;EUR_AF=0.0189;SAS_AF=0.0378;AA=G|||;VT=SNP
22	39102620	rs62228764	G	A	100	PASS	AC=471;AF=0.0940495;AN=5008;NS=2504;DP=14893;EAS_AF=0.1071;AMR_AF=0.0187;AFR_AF=0.2224;EUR_AF=0.0189;SAS_AF=0.0378;AA=G|||;VT=SNP
22	39103639	rs8138189	A	G	100	PASS	AC=179;AF=0.0357428;AN=5008;NS=2504;DP=21469;EAS_AF=0.0129;AMR_AF=0.0533;AFR_AF=0.0416;EUR_AF=0.0149;SAS_AF=0.0603;AA=A|||;VT=SNP
22	39104168	rs5750672	A	G	100	PASS	AC=1435;AF=0.286542;AN=5008;NS=2504;DP=21592;EAS_AF=0.3542;AMR_AF=0.2003;AFR_AF=0.2912;EUR_AF=0.2932;SAS_AF=0.2648;AA=A|||;VT=SNP
22	39104320	rs5757253	C	T	100	PASS	AC=1955;AF=0.390375;AN=5008;NS=2504;DP=22602;EAS_AF=0.4603;AMR_AF=0.219;AFR_AF=0.5514;EUR_AF=0.3121;SAS_AF=0.3027;AA=T|||;VT=SNP
22	39105707	rs4821815	G	A	100	PASS	AC=2072;AF=0.413738;AN=5008;NS=2504;DP=20768;EAS_AF=0.4603;AMR_AF=0.2378;AFR_AF=0.5809;EUR_AF=0.3509;SAS_AF=0.3292;AA=A|||;VT=SNP
22	39105948	rs2284073	T	C	100	PASS	AC=1957;AF=0.390775;AN=5008;NS=2504;DP=21033;EAS_AF=0.4603;AMR_AF=0.2176;AFR_AF=0.5537;EUR_AF=0.3121;SAS_AF=0.3027;AA=c|||;VT=SNP
22	39107001	rs2413546	G	A	100	PASS	AC=1433;AF=0.286142;AN=5008;NS=2504;DP=18922;EAS_AF=0.3532;AMR_AF=0.1988;AFR_AF=0.2912;EUR_AF=0.2932;SAS_AF=0.2648;AA=G|||;VT=SNP
22	39107338	rs2413547	A	G	100	PASS	AC=1432;AF=0.285942;AN=5008;NS=2504;DP=16930;EAS_AF=0.3532;AMR_AF=0.1988;AFR_AF=0.2905;EUR_AF=0.2932;SAS_AF=0.2648;AA=A|||;VT=SNP
22	39108192	rs116311866	G	C	100	PASS	AC=181;AF=0.0361422;AN=5008;NS=2504;DP=17518;EAS_AF=0.0149;AMR_AF=0.0533;AFR_AF=0.0416;EUR_AF=0.0149;SAS_AF=0.0603;AA=G|||;VT=SNP
22	39108633	rs16999281	C	T	100	PASS	AC=470;AF=0.0938498;AN=5008;NS=2504;DP=5393;EAS_AF=0.1071;AMR_AF=0.0187;AFR_AF=0.2224;EUR_AF=0.0179;SAS_AF=0.0378;AA=C|||;VT=SNP
22	39109691	rs58507435	T	C	100	PASS	AC=560;AF=0.111821;AN=5008;NS=2504;DP=20205;EAS_AF=0.1071;AMR_AF=0.0231;AFR_AF=0.2882;EUR_AF=0.0179;SAS_AF=0.0378;AA=T|||;VT=SNP
22	39110124	rs5750673	G	A	100	PASS	AC=1400;AF=0.279553;AN=5008;NS=2504;DP=17573;EAS_AF=0.3502;AMR_AF=0.1859;AFR_AF=0.2927;EUR_AF=0.2813;SAS_AF=0.2536;AA=G|||;VT=SNP
22	39110437	rs5757257	T	C	100	PASS	AC=1399;AF=0.279353;AN=5008;NS=2504;DP=13223;EAS_AF=0.3502;AMR_AF=0.1859;AFR_AF=0.2927;EUR_AF=0.2803;SAS_AF=0.2536;AA=T|||;VT=SNP
22	39110836	rs58916881	A	G	100	PASS	AC=467;AF=0.0932508;AN=5008;NS=2504;DP=19294;EAS_AF=0.1071;AMR_AF=0.0187;AFR_AF=0.2201;EUR_AF=0.0179;SAS_AF=0.0378;AA=A|||;VT=SNP
22	39113134	rs4821816	G	A	100	PASS	AC=1921;AF=0.383586;AN=5008;NS=2504;DP=18574;EAS_AF=0.4415;AMR_AF=0.2061;AFR_AF=0.5666;EUR_AF=0.2992;SAS_AF=0.2894;AA=A|||;VT=SNP
22	39113903	rs2267395	C	T	100	PASS	AC=1918;AF=0.382987;AN=5008;NS=2504;DP=18707;EAS_AF=0.4583;AMR_AF=0.2046;AFR_AF=0.5514;EUR_AF=0.2982;SAS_AF=0.2914;AA=T|||;VT=SNP
22	39115310	rs138691	C	G	100	PASS	AC=469;AF=0.0936502;AN=5008;NS=2504;DP=17523;EAS_AF=0.1071;AMR_AF=0.0202;AFR_AF=0.2201;EUR_AF=0.0189;SAS_AF=0.0378;AA=C|||;VT=SNP
22	39116082	rs5757261	C	T	100	PASS	AC=477;AF=0.0952476;AN=5008;NS=2504;DP=13485;EAS_AF=0.1677;AMR_AF=0.0519;AFR_AF=0.0068;EUR_AF=0.1322;SAS_AF=0.1329;AA=C|||;VT=SNP
22	39116795	rs470106	A	C	100	PASS	AC=1917;AF=0.382788;AN=5008;NS=2504;DP=21355;EAS_AF=0.4583;AMR_AF=0.2046;AFR_AF=0.5522;EUR_AF=0.2982;SAS_AF=0.2894;AA=C|||;VT=SNP
22	39117356	rs5995612	T	G	100	PASS	AC=498;AF=0.0994409;AN=5008;NS=2504;DP=18836;EAS_AF=0.0139;AMR_AF=0.0994;AFR_AF=0.1997;EUR_AF=0.0676;SAS_AF=0.0849;AA=T|||;VT=SNP
22	39117469	rs138692	T	G	100	PASS	AC=2127;AF=0.42472;AN=5008;NS=2504;DP=18878;EAS_AF=0.4623;AMR_AF=0.2262;AFR_AF=0.6437;EUR_AF=0.326;SAS_AF=0.3323;AA=G|||;VT=SNP
22	39117995	rs73415498	A	G	100	PASS	AC=461;AF=0.0920527;AN=5008;NS=2504;DP=15049;EAS_AF=0.1071;AMR_AF=0.0202;AFR_AF=0.2103;EUR_AF=0.0229;SAS_AF=0.0389;AA=A|||;VT=SNP
22	39118222	rs138693	C	T	100	PASS	AC=446;AF=0.0890575;AN=5008;NS=2504;DP=17154;EAS_AF=0.1071;AMR_AF=0.0202;AFR_AF=0.2027;EUR_AF=0.0189;SAS_AF=0.0378;AA=C|||;VT=SNP
22	39120096	rs138694	G	T	100	PASS	AC=471;AF=0.0940495;AN=5008;NS=2504;DP=19185;EAS_AF=0.1081;AMR_AF=0.0202;AFR_AF=0.2201;EUR_AF=0.0199;SAS_AF=0.0378;AA=G|||;VT=SNP
22	39120238	rs138695	C	T	100	PASS	AC=470;AF=0.0938498;AN=5008;NS=2504;DP=20380;EAS_AF=0.1081;AMR_AF=0.0202;AFR_AF=0.2201;EUR_AF=0.0189;SAS_AF=0.0378;AA=C|||;VT=SNP
22	39120494	rs138696	T	G	100	PASS	AC=471;AF=0.0940495;AN=5008;NS=2504;DP=21709;EAS_AF=0.1081;AMR_AF=0.0202;AFR_AF=0.2201;EUR_AF=0.0189;SAS_AF=0.0389;AA=T|||;VT=SNP
22	39121252	rs6001209	A	G	100	PASS	AC=1480;AF=0.295527;AN=5008;NS=2504;DP=22730;EAS_AF=0.3532;AMR_AF=0.1945;AFR_AF=0.3283;EUR_AF=0.2893;SAS_AF=0.2699;AA=A|||;VT=SNP
22	39122038	rs16999297	C	T	100	PASS	AC=472;AF=0.0942492;AN=5008;NS=2504;DP=20498;EAS_AF=0.1071;AMR_AF=0.0202;AFR_AF=0.2224;EUR_AF=0.0189;SAS_AF=0.0378;AA=C|||;VT=SNP;EX_TARGET
22	39124326	rs138697	C	A	100	PASS	AC=470;AF=0.0938498;AN=5008;NS=2504;DP=22650;EAS_AF=0.1081;AMR_AF=0.0202;AFR_AF=0.2201;EUR_AF=0.0189;SAS_AF=0.0378;AA=C|||;VT=SNP
22	39124467	rs2235230	C	T	100	PASS	AC=1173;AF=0.234225;AN=5008;NS=2504;DP=21839;EAS_AF=0.3512;AMR_AF=0.1744;AFR_AF=0.1301;EUR_AF=0.2783;SAS_AF=0.2515;AA=C|||;VT=SNP
22	39124912	rs2235229	C	T	100	PASS	AC=2410;AF=0.48123;AN=5008;NS=2504;DP=21164;EAS_AF=0.5327;AMR_AF=0.6816;AFR_AF=0.149;EUR_AF=0.6054;SAS_AF=0.6074;AA=C|||;VT=SNP
22	39125074	rs4820346	C	G	100	PASS	AC=3571;AF=0.713059;AN=5008;NS=2504;DP=16222;EAS_AF=0.6478;AMR_AF=0.8084;AFR_AF=0.7073;EUR_AF=0.6909;SAS_AF=0.7434;AA=G|||;VT=SNP
22	39125529	rs16999301	G	A	100	PASS	AC=469;AF=0.0936502;AN=5008;NS=2504;DP=18364;EAS_AF=0.1081;AMR_AF=0.0202;AFR_AF=0.2194;EUR_AF=0.0189;SAS_AF=0.0378;AA=G|||;VT=SNP;EX_TARGET
22	39126017	rs138698	G	C	100	PASS	AC=465;AF=0.0928514;AN=5008;NS=2504;DP=21076;EAS_AF=0.1081;AMR_AF=0.0202;AFR_AF=0.2163;EUR_AF=0.0189;SAS_AF=0.0378;AA=G|||;VT=SNP
22	39126508	rs909564	A	G	100	PASS	AC=2295;AF=0.458267;AN=5008;NS=2504;DP=18307;EAS_AF=0.4732;AMR_AF=0.2911;AFR_AF=0.6581;EUR_AF=0.3648;SAS_AF=0.3875;AA=a|||;VT=SNP
22	39129708	rs138699	G	A	100	PASS	AC=1474;AF=0.294329;AN=5008;NS=2504;DP=20663;EAS_AF=0.4603;AMR_AF=0.1772;AFR_AF=0.2587;EUR_AF=0.2654;SAS_AF=0.2843;AA=G|||;VT=SNP
22	39129999	rs138700	A	G	100	PASS	AC=1528;AF=0.305112;AN=5008;NS=2504;DP=20012;EAS_AF=0.4603;AMR_AF=0.1945;AFR_AF=0.264;EUR_AF=0.2962;SAS_AF=0.2883;AA=A|||;VT=SNP
22	39130843	rs17032	C	G	100	PASS	AC=2076;AF=0.414537;AN=5008;NS=2504;DP=16967;EAS_AF=0.4603;AMR_AF=0.2435;AFR_AF=0.5855;EUR_AF=0.3479;SAS_AF=0.3262;AA=G|||;VT=SNP
22	39130964	rs1043441	C	T	100	PASS	AC=1345;AF=0.26857;AN=5008;NS=2504;DP=14179;EAS_AF=0.4593;AMR_AF=0.1844;AFR_AF=0.1346;EUR_AF=0.2922;SAS_AF=0.2883;AA=C|||;VT=SNP
22	39130971	rs9835	A	G	100	PASS	AC=2185;AF=0.436302;AN=5008;NS=2504;DP=13939;EAS_AF=0.4712;AMR_AF=0.2882;AFR_AF=0.5802;EUR_AF=0.3628;SAS_AF=0.3865;AA=a|||;VT=SNP
22	39131727	rs1043312	T	G	100	PASS	AC=2308;AF=0.460863;AN=5008;NS=2504;DP=19404;EAS_AF=0.4673;AMR_AF=0.2939;AFR_AF=0.6717;EUR_AF=0.3648;SAS_AF=0.3865;AA=G|||;VT=SNP
22	39132601	rs138702	A	T	100	PASS	AC=1519;AF=0.303315;AN=5008;NS=2504;DP=20253;EAS_AF=0.4573;AMR_AF=0.1931;AFR_AF=0.2625;EUR_AF=0.2932;SAS_AF=0.2883;AA=A|||;VT=SNP
22	39132748	rs138703	G	A	100	PASS	AC=2433;AF=0.485823;AN=5008;NS=2504;DP=20373;EAS_AF=0.4643;AMR_AF=0.3026;AFR_AF=0.7663;EUR_AF=0.3618;SAS_AF=0.3865;AA=g|||;VT=SNP
22	39133410	rs138704	A	G	100	PASS	AC=1874;AF=0.374201;AN=5008;NS=2504;DP=17541;EAS_AF=0.4623;AMR_AF=0.2046;AFR_AF=0.5182;EUR_AF=0.2972;SAS_AF=0.2883;AA=a|||;VT=SNP
22	39133589	rs55856268	C	T	100	PASS	AC=477;AF=0.0952476;AN=5008;NS=2504;DP=15373;EAS_AF=0.0754;AMR_AF=0.0965;AFR_AF=0.0083;EUR_AF=0.171;SAS_AF=0.1544;AA=C|||;VT=SNP
22	39133659	rs9611015	G	A	100	PASS	AC=477;AF=0.0952476;AN=5008;NS=2504;DP=17068;EAS_AF=0.1677;AMR_AF=0.0519;AFR_AF=0.0068;EUR_AF=0.1322;SAS_AF=0.1329;AA=G|||;VT=SNP
22	39133803	rs138705	C	T	100	PASS	AC=1288;AF=0.257188;AN=5008;NS=2504;DP=19426;EAS_AF=0.4573;AMR_AF=0.1816;AFR_AF=0.0946;EUR_AF=0.2922;SAS_AF=0.2883;AA=C|||;VT=SNP
22	39134207	rs2072797	C	T	100	PASS	AC=476;AF=0.0950479;AN=5008;NS=2504;DP=21248;EAS_AF=0.1677;AMR_AF=0.0519;AFR_AF=0.0068;EUR_AF=0.1312;SAS_AF=0.1329;AA=C|||;VT=SNP;EX_TARGET
22	39134715	rs1062687	T	C	100	PASS	AC=1923;AF=0.383986;AN=5008;NS=2504;DP=17697;EAS_AF=0.4603;AMR_AF=0.2046;AFR_AF=0.556;EUR_AF=0.2982;SAS_AF=0.2883;AA=C|||;VT=SNP;EX_TARGET
22	39137834	rs138706	C	G	100	PASS	AC=1909;AF=0.38119;AN=5008;NS=2504;DP=18720;EAS_AF=0.4573;AMR_AF=0.2017;AFR_AF=0.5514;EUR_AF=0.2972;SAS_AF=0.2863;AA=G|||;VT=SNP
22	39138332	rs138708	G	A	100	PASS	AC=156;AF=0.0311502;AN=5008;NS=2504;DP=16270;EAS_AF=0.1012;AMR_AF=0.0101;AFR_AF=0.0061;EUR_AF=0.0169;SAS_AF=0.0225;AA=G|||;VT=SNP;EX_TARGET
22	39139216	rs138709	C	G	100	PASS	AC=1909;AF=0.38119;AN=5008;NS=2504;DP=19648;EAS_AF=0.4573;AMR_AF=0.2017;AFR_AF=0.5507;EUR_AF=0.2982;SAS_AF=0.2863;AA=G|||;VT=SNP
22	39139343	rs138710	A	G	100	PASS	AC=1819;AF=0.363219;AN=5008;NS=2504;DP=16913;EAS_AF=0.4573;AMR_AF=0.2046;AFR_AF=0.4811;EUR_AF=0.2982;SAS_AF=0.2863;AA=G|||;VT=SNP
22	39139913	rs138711	C	T	100	PASS	AC=2554;AF=0.509984;AN=5008;NS=2504;DP=15978;EAS_AF=0.4702;AMR_AF=0.3112;AFR_AF=0.8464;EUR_AF=0.3658;SAS_AF=0.3855;AA=T|||;VT=SNP
22	39141600	rs138712	G	A	100	PASS	AC=1820;AF=0.363419;AN=5008;NS=2504;DP=21030;EAS_AF=0.4573;AMR_AF=0.2046;AFR_AF=0.4826;EUR_AF=0.2972;SAS_AF=0.2863;AA=G|||;VT=SNP
22	39142615	rs138713	T	C	100	PASS	AC=1858;AF=0.371006;AN=5008;NS=2504;DP=15080;EAS_AF=0.4573;AMR_AF=0.2003;AFR_AF=0.5159;EUR_AF=0.2972;SAS_AF=0.2832;AA=T|||;VT=SNP
22	39146527	rs138716	C	T	100	PASS	AC=1286;AF=0.256789;AN=5008;NS=2504;DP=19851;EAS_AF=0.4583;AMR_AF=0.1801;AFR_AF=0.0938;EUR_AF=0.2952;SAS_AF=0.2843;AA=C|||;VT=SNP
22	39147715	rs5750677	C	T	100	PASS	AC=1520;AF=0.303514;AN=5008;NS=2504;DP=18471;EAS_AF=0.4554;AMR_AF=0.1931;AFR_AF=0.264;EUR_AF=0.2962;SAS_AF=0.2863;AA=G|||;VT=SNP
22	39148483	rs2072798	G	A	100	PASS	AC=1525;AF=0.304513;AN=5008;NS=2504;DP=16373;EAS_AF=0.4544;AMR_AF=0.196;AFR_AF=0.267;EUR_AF=0.2962;SAS_AF=0.2863;AA=G|||;VT=SNP;EX_TARGET
22	39149155	rs6001214	C	T	100	PASS	AC=1529;AF=0.305312;AN=5008;NS=2504;DP=14810;EAS_AF=0.4544;AMR_AF=0.196;AFR_AF=0.2693;EUR_AF=0.2972;SAS_AF=0.2863;AA=C|||;VT=SNP
22	39150450	rs2076028	G	A	100	PASS	AC=1516;AF=0.302716;AN=5008;NS=2504;DP=17442;EAS_AF=0.4544;AMR_AF=0.1931;AFR_AF=0.261;EUR_AF=0.2972;SAS_AF=0.2863;AA=G|||;VT=SNP
22	39150543	rs2072794	G	T	100	PASS	AC=1507;AF=0.300919;AN=5008;NS=2504;DP=17062;EAS_AF=0.4544;AMR_AF=0.1888;AFR_AF=0.261;EUR_AF=0.2952;SAS_AF=0.2822;AA=G|||;VT=SNP
22	39152412	rs7284966	A	G	100	PASS	AC=2552;AF=0.509585;AN=5008;NS=2504;DP=13407;EAS_AF=0.4712;AMR_AF=0.3112;AFR_AF=0.8351;EUR_AF=0.3688;SAS_AF=0.3947;AA=A|||;VT=SNP
22	39154316	rs79157023	T	C	100	PASS	AC=231;AF=0.0461262;AN=5008;NS=2504;DP=21296;EAS_AF=0.0119;AMR_AF=0.0735;AFR_AF=0.0295;EUR_AF=0.0497;SAS_AF=0.0808;AA=T|||;VT=SNP
22	39157315	rs10084634	G	A	100	PASS	AC=2058;AF=0.410942;AN=5008;NS=2504;DP=20235;EAS_AF=0.3839;AMR_AF=0.3012;AFR_AF=0.5197;EUR_AF=0.3917;SAS_AF=0.3896;AA=G|||;VT=SNP
22	39157384	rs5757272	G	A	100	PASS	AC=1849;AF=0.369209;AN=5008;NS=2504;DP=19487;EAS_AF=0.5109;AMR_AF=0.5447;AFR_AF=0.0756;EUR_AF=0.4324;SAS_AF=0.4305;AA=G|||;VT=SNP
22	39157394	rs5757273	G	C	100	PASS	AC=4025;AF=0.803714;AN=5008;NS=2504;DP=19540;EAS_AF=0.9077;AMR_AF=0.879;AFR_AF=0.6271;EUR_AF=0.841;SAS_AF=0.8436;AA=G|||;VT=SNP
22	39157404	rs5757274	C	T	100	PASS	AC=1977;AF=0.394768;AN=5008;NS=2504;DP=19516;EAS_AF=0.506;AMR_AF=0.5519;AFR_AF=0.1725;EUR_AF=0.4334;SAS_AF=0.4294;AA=C|||;VT=SNP
22	39157755	rs4303811	A	G	100	PASS	AC=4379;AF=0.874401;AN=5008;NS=2504;DP=26448;EAS_AF=0.9067;AMR_AF=0.8905;AFR_AF=0.888;EUR_AF=0.8439;SAS_AF=0.8425;AA=a|||;VT=SNP
22	39158098	rs1005476	C	G	100	PASS	AC=4509;AF=0.900359;AN=5008;NS=2504;DP=21387;EAS_AF=0.9067;AMR_AF=0.9006;AFR_AF=0.9834;EUR_AF=0.8439;SAS_AF=0.8395;AA=G|||;VT=SNP
22	39158936	rs6519134	C	G	100	PASS	AC=1545;AF=0.308506;AN=5008;NS=2504;DP=17296;EAS_AF=0.1022;AMR_AF=0.5793;AFR_AF=0.1248;EUR_AF=0.4543;SAS_AF=0.4274;AA=C|||;VT=SNP
22	39159201	rs5757275	T	C	100	PASS	AC=2417;AF=0.482628;AN=5008;NS=2504;DP=14758;EAS_AF=0.8065;AMR_AF=0.2939;AFR_AF=0.4569;EUR_AF=0.3887;SAS_AF=0.4141;AA=T|||;VT=SNP
22	39159724	rs35810369	G	A	100	PASS	AC=1607;AF=0.320887;AN=5008;NS=2504;DP=15622;EAS_AF=0.1012;AMR_AF=0.585;AFR_AF=0.2035;EUR_AF=0.4543;SAS_AF=0.3814;AA=G|||;VT=SNP
22	39160117	rs5750678	C	T	100	PASS	AC=1490;AF=0.297524;AN=5008;NS=2504;DP=15297;EAS_AF=0.6915;AMR_AF=0.1124;AFR_AF=0.264;EUR_AF=0.167;SAS_AF=0.2025;AA=C|||;VT=SNP
22	39163014	rs2005965	A	G	100	PASS	AC=1430;AF=0.285543;AN=5008;NS=2504;DP=19320;EAS_AF=0.0972;AMR_AF=0.5778;AFR_AF=0.0893;EUR_AF=0.4523;SAS_AF=0.3661;AA=A|||;VT=SNP
22	39163856	rs5757277	G	A	100	PASS	AC=1989;AF=0.397165;AN=5008;NS=2504;DP=19042;EAS_AF=0.6131;AMR_AF=0.2248;AFR_AF=0.4357;EUR_AF=0.2763;SAS_AF=0.3691;AA=G|||;VT=SNP
22	39164781	rs8135021	G	A	100	PASS	AC=2008;AF=0.400958;AN=5008;NS=2504;DP=13167;EAS_AF=0.6111;AMR_AF=0.2248;AFR_AF=0.4516;EUR_AF=0.2763;SAS_AF=0.3691;AA=G|||;VT=SNP
22	39165962	rs6001220	C	T	100	PASS	AC=1987;AF=0.396765;AN=5008;NS=2504;DP=19140;EAS_AF=0.6131;AMR_AF=0.2262;AFR_AF=0.4365;EUR_AF=0.2773;SAS_AF=0.364;AA=C|||;VT=SNP
22	39166039	rs4821818	C	T	100	PASS	AC=4549;AF=0.908347;AN=5008;NS=2504;DP=18367;EAS_AF=0.9117;AMR_AF=0.9265;AFR_AF=0.9834;EUR_AF=0.8479;SAS_AF=0.8528;AA=T|||;VT=SNP
22	39166352	rs9611024	C	T	100	PASS	AC=2047;AF=0.408746;AN=5008;NS=2504;DP=16255;EAS_AF=0.2986;AMR_AF=0.67;AFR_AF=0.1747;EUR_AF=0.5676;SAS_AF=0.4898;AA=C|||;VT=SNP
22	39166969	rs4821819	T	A	100	PASS	AC=4018;AF=0.802316;AN=5008;NS=2504;DP=19280;EAS_AF=0.9117;AMR_AF=0.9035;AFR_AF=0.5961;EUR_AF=0.8449;SAS_AF=0.8528;AA=T|||;VT=SNP
22	39167166	rs139730315	C	A	100	PASS	AC=269;AF=0.0537141;AN=5008;NS=2504;DP=17760;EAS_AF=0.0258;AMR_AF=0.0692;AFR_AF=0.0363;EUR_AF=0.0567;SAS_AF=0.092;AA=C|||;VT=SNP
22	39168258	rs4821820	A	G	100	PASS	AC=4020;AF=0.802716;AN=5008;NS=2504;DP=19231;EAS_AF=0.9117;AMR_AF=0.902;AFR_AF=0.5976;EUR_AF=0.8449;SAS_AF=0.8538;AA=G|||;VT=SNP
22	39168987	rs5757279	T	C	100	PASS	AC=4017;AF=0.802117;AN=5008;NS=2504;DP=16634;EAS_AF=0.9117;AMR_AF=0.9006;AFR_AF=0.5968;EUR_AF=0.8449;SAS_AF=0.8528;AA=T|||;VT=SNP
22	39169721	rs78397383	A	C	100	PASS	AC=635;AF=0.126797;AN=5008;NS=2504;DP=19114;EAS_AF=0.1875;AMR_AF=0.1268;AFR_AF=0.0295;EUR_AF=0.162;SAS_AF=0.1595;AA=A|||;VT=SNP
22	39170066	rs4820347	T	G	100	PASS	AC=4076;AF=0.813898;AN=5008;NS=2504;DP=20807;EAS_AF=0.9117;AMR_AF=0.9092;AFR_AF=0.6392;EUR_AF=0.8449;SAS_AF=0.8497;AA=G|||;VT=SNP
22	39170961	rs74694146	C	G	100	PASS	AC=181;AF=0.0361422;AN=5008;NS=2504;DP=21041;EAS_AF=0.002;AMR_AF=0.0432;AFR_AF=0.0061;EUR_AF=0.0795;SAS_AF=0.0624;AA=C|||;VT=SNP
22	39171389	rs4821821	C	G	100	PASS	AC=4054;AF=0.809505;AN=5008;NS=2504;DP=18344;EAS_AF=0.9117;AMR_AF=0.9078;AFR_AF=0.6271;EUR_AF=0.8449;SAS_AF=0.8446;AA=G|||;VT=SNP
22	39171895	rs11913047	C	A	100	PASS	AC=1235;AF=0.246605;AN=5008;NS=2504;DP=16884;EAS_AF=0.0913;AMR_AF=0.3963;AFR_AF=0.1165;EUR_AF=0.3907;SAS_AF=0.3282;AA=C|||;VT=SNP
22	39172062	rs5757280	A	G	100	PASS	AC=3889;AF=0.776558;AN=5008;NS=2504;DP=16997;EAS_AF=0.8849;AMR_AF=0.8415;AFR_AF=0.6445;EUR_AF=0.7893;SAS_AF=0.7843;AA=G|||;VT=SNP
22	39172111	rs4821822	C	T	100	PASS	AC=4353;AF=0.869209;AN=5008;NS=2504;DP=16876;EAS_AF=0.8899;AMR_AF=0.8732;AFR_AF=0.9342;EUR_AF=0.829;SAS_AF=0.7986;AA=T|||;VT=SNP
22	39172286	rs4821823	C	T	100	PASS	AC=3434;AF=0.685703;AN=5008;NS=2504;DP=13662;EAS_AF=0.8839;AMR_AF=0.745;AFR_AF=0.4992;EUR_AF=0.662;SAS_AF=0.7157;AA=C|||;VT=SNP
22	39172340	rs4821824	A	T	100	PASS	AC=3949;AF=0.788538;AN=5008;NS=2504;DP=12606;EAS_AF=0.8988;AMR_AF=0.6988;AFR_AF=0.8775;EUR_AF=0.6441;SAS_AF=0.7669;AA=A|||;VT=SNP
22	39172588	rs11089898	G	T	100	PASS	AC=3635;AF=0.725839;AN=5008;NS=2504;DP=18251;EAS_AF=0.8869;AMR_AF=0.8646;AFR_AF=0.3858;EUR_AF=0.7813;SAS_AF=0.864;AA=G|||;VT=SNP
22	39175267	rs14040	G	A	100	PASS	AC=3804;AF=0.759585;AN=5008;NS=2504;DP=16589;EAS_AF=0.8938;AMR_AF=0.8617;AFR_AF=0.5408;EUR_AF=0.7734;SAS_AF=0.8303;AA=G|||;VT=SNP
22	39176125	rs5757282	T	C	100	PASS	AC=4322;AF=0.863019;AN=5008;NS=2504;DP=18944;EAS_AF=0.8938;AMR_AF=0.9006;AFR_AF=0.8812;EUR_AF=0.8072;SAS_AF=0.8374;AA=C|||;VT=SNP
22	39178375	rs738144	G	A	100	PASS	AC=4294;AF=0.857428;AN=5008;NS=2504;DP=22184;EAS_AF=0.8938;AMR_AF=0.8963;AFR_AF=0.8797;EUR_AF=0.7873;SAS_AF=0.8344;AA=A|||;VT=SNP
22	39178393	rs738145	T	C	100	PASS	AC=1772;AF=0.353834;AN=5008;NS=2504;DP=22631;EAS_AF=0.2381;AMR_AF=0.6311;AFR_AF=0.1059;EUR_AF=0.503;SAS_AF=0.4581;AA=T|||;VT=SNP
22	39178701	rs760482	A	G	100	PASS	AC=2066;AF=0.41254;AN=5008;NS=2504;DP=18303;EAS_AF=0.6925;AMR_AF=0.245;AFR_AF=0.4206;EUR_AF=0.2734;SAS_AF=0.3753;AA=A|||;VT=SNP;EX_TARGET
22	39179410	rs146570122	A	G	100	PASS	AC=453;AF=0.0904553;AN=5008;NS=2504;DP=20019;EAS_AF=0.1448;AMR_AF=0.0922;AFR_AF=0.0265;EUR_AF=0.1223;SAS_AF=0.0869;AA=A|||;VT=SNP
22	39180472	rs17827494	G	A	100	PASS	AC=1764;AF=0.352236;AN=5008;NS=2504;DP=17274;EAS_AF=0.2381;AMR_AF=0.6268;AFR_AF=0.1029;EUR_AF=0.5;SAS_AF=0.4601;AA=G|||;VT=SNP
22	39181596	rs12484954	G	C	100	PASS	AC=1260;AF=0.251597;AN=5008;NS=2504;DP=20908;EAS_AF=0.0893;AMR_AF=0.5331;AFR_AF=0.0461;EUR_AF=0.3748;SAS_AF=0.3701;AA=G|||;VT=SNP
22	39183883	rs7290947	C	A	100	PASS	AC=1763;AF=0.352037;AN=5008;NS=2504;DP=20453;EAS_AF=0.2381;AMR_AF=0.6268;AFR_AF=0.1021;EUR_AF=0.5;SAS_AF=0.4601;AA=C|||;VT=SNP
22	39184639	rs6001225	A	C	100	PASS	AC=3815;AF=0.761781;AN=5008;NS=2504;DP=18568;EAS_AF=0.8938;AMR_AF=0.8602;AFR_AF=0.5522;EUR_AF=0.7734;SAS_AF=0.8272;AA=A|||;VT=SNP
22	39185188	rs4638897	C	A	100	PASS	AC=4273;AF=0.853235;AN=5008;NS=2504;DP=21789;EAS_AF=0.8938;AMR_AF=0.8905;AFR_AF=0.8707;EUR_AF=0.7843;SAS_AF=0.8323;AA=A|||;VT=SNP
22	39186358	rs55952902	G	A	100	PASS	AC=464;AF=0.0926518;AN=5008;NS=2504;DP=22146;EAS_AF=0.1488;AMR_AF=0.0937;AFR_AF=0.0272;EUR_AF=0.1252;SAS_AF=0.089;AA=G|||;VT=SNP
22	39187956	rs5757285	T	C	100	PASS	AC=4286;AF=0.855831;AN=5008;NS=2504;DP=13593;EAS_AF=0.8938;AMR_AF=0.8919;AFR_AF=0.8797;EUR_AF=0.7843;SAS_AF=0.8323;AA=C|||;VT=SNP
22	39188173	rs7288299	C	T	100	PASS	AC=1754;AF=0.35024;AN=5008;NS=2504;DP=14973;EAS_AF=0.2292;AMR_AF=0.6254;AFR_AF=0.1021;EUR_AF=0.5;SAS_AF=0.4611;AA=C|||;VT=SNP
22	39190096	rs2294180	G	T	100	PASS	AC=381;AF=0.0760783;AN=5008;NS=2504;DP=9364;EAS_AF=0.0764;AMR_AF=0.0548;AFR_AF=0.0318;EUR_AF=0.0805;SAS_AF=0.1462;AA=G|||;VT=SNP
22	39190465	rs3761456	T	C	100	PASS	AC=4218;AF=0.842252;AN=5008;NS=2504;DP=19622;EAS_AF=0.8938;AMR_AF=0.8862;AFR_AF=0.8321;EUR_AF=0.7833;SAS_AF=0.8323;AA=C|||;VT=SNP
22	39190824	rs4821825	T	C	100	PASS	AC=465;AF=0.0928514;AN=5008;NS=2504;DP=20036;EAS_AF=0.1488;AMR_AF=0.0937;AFR_AF=0.0272;EUR_AF=0.1262;SAS_AF=0.089;AA=T|||;VT=SNP
22	39192226	rs926215	T	C	100	PASS	AC=1761;AF=0.351637;AN=5008;NS=2504;DP=21693;EAS_AF=0.2381;AMR_AF=0.6239;AFR_AF=0.1021;EUR_AF=0.5;SAS_AF=0.4601;AA=T|||;VT=SNP
22	39192995	rs4821826	A	G	100	PASS	AC=4290;AF=0.856629;AN=5008;NS=2504;DP=19265;EAS_AF=0.8968;AMR_AF=0.8905;AFR_AF=0.8805;EUR_AF=0.7853;SAS_AF=0.8323;AA=a|||;VT=SNP
22	39193066	rs738141	C	T	100	PASS	AC=4149;AF=0.828474;AN=5008;NS=2504;DP=17801;EAS_AF=0.8958;AMR_AF=0.8775;AFR_AF=0.7829;EUR_AF=0.7833;SAS_AF=0.8323;AA=c|||;VT=SNP
22	39193928	rs6001228	C	A	100	PASS	AC=2012;AF=0.401757;AN=5008;NS=2504;DP=19015;EAS_AF=0.6567;AMR_AF=0.232;AFR_AF=0.4198;EUR_AF=0.2734;SAS_AF=0.3671;AA=C|||;VT=SNP
22	39195562	rs4821827	A	G	100	PASS	AC=1735;AF=0.346446;AN=5008;NS=2504;DP=21326;EAS_AF=0.2381;AMR_AF=0.6182;AFR_AF=0.1021;EUR_AF=0.4841;SAS_AF=0.454;AA=A|||;VT=SNP
22	39196937	rs738142	T	C	100	PASS	AC=4304;AF=0.859425;AN=5008;NS=2504;DP=19393;EAS_AF=0.8948;AMR_AF=0.8833;AFR_AF=0.9145;EUR_AF=0.7674;SAS_AF=0.8262;AA=C|||;VT=SNP
22	39197230	rs2013157	G	A	100	PASS	AC=1747;AF=0.348842;AN=5008;NS=2504;DP=22032;EAS_AF=0.2371;AMR_AF=0.6196;AFR_AF=0.112;EUR_AF=0.4821;SAS_AF=0.455;AA=G|||;VT=SNP
22	39197769	rs5757288	T	A	100	PASS	AC=2002;AF=0.39976;AN=5008;NS=2504;DP=20618;EAS_AF=0.6587;AMR_AF=0.232;AFR_AF=0.4191;EUR_AF=0.2744;SAS_AF=0.3548;AA=T|||;VT=SNP
22	39197939	rs713863	A	G	100	PASS	AC=1783;AF=0.35603;AN=5008;NS=2504;DP=18864;EAS_AF=0.2361;AMR_AF=0.6239;AFR_AF=0.1362;EUR_AF=0.4821;SAS_AF=0.4571;AA=A|||;VT=SNP
22	39198240	rs5757289	G	T	100	PASS	AC=2347;AF=0.46865;AN=5008;NS=2504;DP=19927;EAS_AF=0.6597;AMR_AF=0.2493;AFR_AF=0.6581;EUR_AF=0.2843;SAS_AF=0.3609;AA=G|||;VT=SNP
22	39198549	rs11704881	G	A	100	PASS	AC=222;AF=0.0443291;AN=5008;NS=2504;DP=17190;EAS_AF=0.0079;AMR_AF=0.1614;AFR_AF=0.0061;EUR_AF=0.0676;SAS_AF=0.0266;AA=G|||;VT=SNP
22	39199936	rs5757290	C	T	100	PASS	AC=1979;AF=0.395168;AN=5008;NS=2504;DP=16777;EAS_AF=0.6597;AMR_AF=0.232;AFR_AF=0.4002;EUR_AF=0.2744;SAS_AF=0.3558;AA=C|||;VT=SNP
22	39200643	rs4821828	G	A	100	PASS	AC=4238;AF=0.846246;AN=5008;NS=2504;DP=14111;EAS_AF=0.8948;AMR_AF=0.8847;AFR_AF=0.8684;EUR_AF=0.7704;SAS_AF=0.817;AA=a|||;VT=SNP
22	39200963	rs5757291	C	T	100	PASS	AC=4237;AF=0.846046;AN=5008;NS=2504;DP=12699;EAS_AF=0.8948;AMR_AF=0.8833;AFR_AF=0.8684;EUR_AF=0.7704;SAS_AF=0.817;AA=T|||;VT=SNP
22	39201015	rs9968015	G	A	100	PASS	AC=1980;AF=0.395367;AN=5008;NS=2504;DP=10051;EAS_AF=0.6597;AMR_AF=0.2334;AFR_AF=0.4002;EUR_AF=0.2744;SAS_AF=0.3558;AA=G|||;VT=SNP
22	39202017	rs56187235	T	C	100	PASS	AC=424;AF=0.0846645;AN=5008;NS=2504;DP=16501;EAS_AF=0.0933;AMR_AF=0.0951;AFR_AF=0.0424;EUR_AF=0.1243;SAS_AF=0.0849;AA=T|||;VT=SNP
22	39204750	rs2179035	T	C	100	PASS	AC=2191;AF=0.4375;AN=5008;NS=2504;DP=15326;EAS_AF=0.1845;AMR_AF=0.6499;AFR_AF=0.4584;EUR_AF=0.496;SAS_AF=0.4591;AA=C|||;VT=SNP
22	39204970	rs11089900	C	T	100	PASS	AC=1751;AF=0.349641;AN=5008;NS=2504;DP=18469;EAS_AF=0.1845;AMR_AF=0.6225;AFR_AF=0.152;EUR_AF=0.4851;SAS_AF=0.454;AA=c|||;VT=SNP
22	39205717	rs4821833	T	C	100	PASS	AC=2190;AF=0.4373;AN=5008;NS=2504;DP=19609;EAS_AF=0.1845;AMR_AF=0.6499;AFR_AF=0.4584;EUR_AF=0.496;SAS_AF=0.4581;AA=C|||;VT=SNP
22	39208824	rs11912111	C	T	100	PASS	AC=1847;AF=0.36881;AN=5008;NS=2504;DP=13833;EAS_AF=0.2351;AMR_AF=0.6239;AFR_AF=0.1861;EUR_AF=0.4851;SAS_AF=0.453;AA=C|||;VT=SNP
22	39209839	rs4443097	T	C	100	PASS	AC=1849;AF=0.369209;AN=5008;NS=2504;DP=20142;EAS_AF=0.2351;AMR_AF=0.6268;AFR_AF=0.1861;EUR_AF=0.4851;SAS_AF=0.453;AA=C|||;VT=SNP
22	39210006	rs6001242	C	T	100	PASS	AC=1995;AF=0.398363;AN=5008;NS=2504;DP=16046;EAS_AF=0.6597;AMR_AF=0.232;AFR_AF=0.4115;EUR_AF=0.2734;SAS_AF=0.3579;AA=C|||;VT=SNP
22	39210106	rs4821836	C	T	100	PASS	AC=1302;AF=0.259984;AN=5008;NS=2504;DP=14761;EAS_AF=0.1419;AMR_AF=0.5245;AFR_AF=0.0567;EUR_AF=0.3608;SAS_AF=0.365;AA=C|||;VT=SNP
22	39210816	rs5757295	G	C	100	PASS	AC=1993;AF=0.397963;AN=5008;NS=2504;DP=19274;EAS_AF=0.6597;AMR_AF=0.2305;AFR_AF=0.4115;EUR_AF=0.2724;SAS_AF=0.3579;AA=G|||;VT=SNP
22	39210829	rs4821837	G	A	100	PASS	AC=1852;AF=0.369808;AN=5008;NS=2504;DP=19366;EAS_AF=0.2351;AMR_AF=0.6268;AFR_AF=0.1876;EUR_AF=0.4861;SAS_AF=0.453;AA=G|||;VT=SNP
22	39211773	rs2092022	G	C	100	PASS	AC=1849;AF=0.369209;AN=5008;NS=2504;DP=17165;EAS_AF=0.2341;AMR_AF=0.6268;AFR_AF=0.1861;EUR_AF=0.4861;SAS_AF=0.453;AA=G|||;VT=SNP
22	39211789	rs2092023	C	T	100	PASS	AC=686;AF=0.136981;AN=5008;NS=2504;DP=17021;EAS_AF=0.1042;AMR_AF=0.1081;AFR_AF=0.0847;EUR_AF=0.2137;SAS_AF=0.183;AA=C|||;VT=SNP
22	39212470	rs2142506	T	A	100	PASS	AC=4294;AF=0.857428;AN=5008;NS=2504;DP=20396;EAS_AF=0.8958;AMR_AF=0.8847;AFR_AF=0.91;EUR_AF=0.7704;SAS_AF=0.817;AA=A|||;VT=SNP
22	39213489	rs760484	T	C	100	PASS	AC=1882;AF=0.375799;AN=5008;NS=2504;DP=17295;EAS_AF=0.2688;AMR_AF=0.6311;AFR_AF=0.1861;EUR_AF=0.4781;SAS_AF=0.456;AA=T|||;VT=SNP
22	39213517	rs760485	C	A	100	PASS	AC=4244;AF=0.847444;AN=5008;NS=2504;DP=17509;EAS_AF=0.8988;AMR_AF=0.8833;AFR_AF=0.8707;EUR_AF=0.7694;SAS_AF=0.818;AA=A|||;VT=SNP
22	39214146	rs5750683	T	A	100	PASS	AC=4298;AF=0.858227;AN=5008;NS=2504;DP=16237;EAS_AF=0.8988;AMR_AF=0.8847;AFR_AF=0.9107;EUR_AF=0.7684;SAS_AF=0.819;AA=A|||;VT=SNP
22	39214774	rs7288826	G	T	100	PASS	AC=685;AF=0.136781;AN=5008;NS=2504;DP=12552;EAS_AF=0.1012;AMR_AF=0.1081;AFR_AF=0.084;EUR_AF=0.2167;SAS_AF=0.183;AA=G|||;VT=SNP
22	39216301	rs741977	T	C	100	PASS	AC=2095;AF=0.418331;AN=5008;NS=2504;DP=20243;EAS_AF=0.7202;AMR_AF=0.2277;AFR_AF=0.4123;EUR_AF=0.2813;SAS_AF=0.3916;AA=T|||;VT=SNP
22	39216667	rs2235135	C	T	100	PASS	AC=2017;AF=0.402756;AN=5008;NS=2504;DP=21639;EAS_AF=0.2589;AMR_AF=0.6037;AFR_AF=0.3949;EUR_AF=0.3936;SAS_AF=0.4284;AA=C|||;VT=SNP
22	39218001	rs8140217	G	A	100	PASS	AC=632;AF=0.126198;AN=5008;NS=2504;DP=15032;EAS_AF=0.0208;AMR_AF=0.1138;AFR_AF=0.1293;EUR_AF=0.2157;SAS_AF=0.1472;AA=G|||;VT=SNP
22	39219932	rs2252528	T	C	100	PASS	AC=1259;AF=0.251398;AN=5008;NS=2504;DP=20916;EAS_AF=0.1399;AMR_AF=0.5187;AFR_AF=0.0431;EUR_AF=0.3439;SAS_AF=0.363;AA=T|||;VT=SNP
22	39219953	rs2280974	A	C	100	PASS	AC=2288;AF=0.456869;AN=5008;NS=2504;DP=20515;EAS_AF=0.7212;AMR_AF=0.2824;AFR_AF=0.4175;EUR_AF=0.3907;SAS_AF=0.4294;AA=A|||;VT=SNP
22	39220360	rs1569409	C	G	100	PASS	AC=4134;AF=0.825479;AN=5008;NS=2504;DP=19237;EAS_AF=0.9792;AMR_AF=0.8732;AFR_AF=0.7141;EUR_AF=0.7634;SAS_AF=0.8476;AA=G|||;VT=SNP
22	39220908	rs4140576	T	C	100	PASS	AC=2455;AF=0.490216;AN=5008;NS=2504;DP=21480;EAS_AF=0.7738;AMR_AF=0.281;AFR_AF=0.4992;EUR_AF=0.3936;SAS_AF=0.4335;AA=T|||;VT=SNP
22	39222099	rs5757297	C	G	100	PASS	AC=2325;AF=0.464257;AN=5008;NS=2504;DP=16215;EAS_AF=0.7589;AMR_AF=0.2839;AFR_AF=0.4175;EUR_AF=0.3847;SAS_AF=0.4335;AA=T|||;VT=SNP
22	39222598	rs56034166	G	A	100	PASS	AC=61;AF=0.0121805;AN=5008;NS=2504;DP=16716;EAS_AF=0.002;AMR_AF=0.0259;AFR_AF=0;EUR_AF=0.0268;SAS_AF=0.0143;AA=G|||;VT=SNP;EX_TARGET
22	39222652	rs5757299	G	A	100	PASS	AC=2305;AF=0.460264;AN=5008;NS=2504;DP=18082;EAS_AF=0.7589;AMR_AF=0.2824;AFR_AF=0.4107;EUR_AF=0.3847;SAS_AF=0.4233;AA=G|||;VT=SNP;EX_TARGET
22	39223572	rs2235137	T	C	100	PASS	AC=2462;AF=0.491613;AN=5008;NS=2504;DP=19041;EAS_AF=0.7589;AMR_AF=0.2853;AFR_AF=0.5234;EUR_AF=0.3867;SAS_AF=0.4274;AA=T|||;VT=SNP
22	39224123	rs9611033	G	A	100	PASS	AC=907;AF=0.18111;AN=5008;NS=2504;DP=21616;EAS_AF=0.0308;AMR_AF=0.121;AFR_AF=0.3079;EUR_AF=0.2336;SAS_AF=0.1534;AA=G|||;VT=SNP
22	39224248	rs5757300	T	C	100	PASS	AC=3427;AF=0.684305;AN=5008;NS=2504;DP=18637;EAS_AF=0.7887;AMR_AF=0.4164;AFR_AF=0.8812;EUR_AF=0.6093;SAS_AF=0.5777;AA=C|||;VT=SNP
22	39224770	rs6519140	T	C	100	PASS	AC=3705;AF=0.739816;AN=5008;NS=2504;DP=17166;EAS_AF=0.9067;AMR_AF=0.4683;AFR_AF=0.9054;EUR_AF=0.6382;SAS_AF=0.6411;AA=C|||;VT=SNP
22	39224905	rs8136346	C	T	100	PASS	AC=2394;AF=0.478035;AN=5008;NS=2504;DP=18634;EAS_AF=0.7599;AMR_AF=0.2839;AFR_AF=0.4735;EUR_AF=0.3867;SAS_AF=0.4254;AA=C|||;VT=SNP
22	39225341	rs5757301	A	G	100	PASS	AC=2460;AF=0.491214;AN=5008;NS=2504;DP=17810;EAS_AF=0.7599;AMR_AF=0.2853;AFR_AF=0.5227;EUR_AF=0.3867;SAS_AF=0.4254;AA=A|||;VT=SNP
22	39225382	rs28441021	G	A	100	PASS	AC=898;AF=0.179313;AN=5008;NS=2504;DP=17117;EAS_AF=0.0308;AMR_AF=0.1225;AFR_AF=0.3079;EUR_AF=0.2247;SAS_AF=0.1524;AA=G|||;VT=SNP
22	39225589	rs2294181	A	T	100	PASS	AC=3685;AF=0.735823;AN=5008;NS=2504;DP=20337;EAS_AF=0.9058;AMR_AF=0.4654;AFR_AF=0.9039;EUR_AF=0.6282;SAS_AF=0.636;AA=T|||;VT=SNP
22	39226589	rs117773903	C	T	100	PASS	AC=300;AF=0.0599042;AN=5008;NS=2504;DP=17901;EAS_AF=0.1161;AMR_AF=0.0576;AFR_AF=0.0439;EUR_AF=0.0278;SAS_AF=0.0583;AA=C|||;VT=SNP
22	39226996	rs9607577	G	A	100	PASS	AC=871;AF=0.173922;AN=5008;NS=2504;DP=19759;EAS_AF=0.0308;AMR_AF=0.121;AFR_AF=0.295;EUR_AF=0.2227;SAS_AF=0.1452;AA=G|||;VT=SNP
22	39227793	rs4821839	G	A	100	PASS	AC=269;AF=0.0537141;AN=5008;NS=2504;DP=18848;EAS_AF=0.1161;AMR_AF=0.0504;AFR_AF=0.0242;EUR_AF=0.0278;SAS_AF=0.0583;AA=G|||;VT=SNP
22	39227834	rs2235138	A	G	100	PASS	AC=2329;AF=0.465056;AN=5008;NS=2504;DP=19763;EAS_AF=0.7113;AMR_AF=0.2795;AFR_AF=0.4735;EUR_AF=0.3767;SAS_AF=0.4223;AA=A|||;VT=SNP
22	39227875	rs28492938	G	A	100	PASS	AC=319;AF=0.0636981;AN=5008;NS=2504;DP=19764;EAS_AF=0.0308;AMR_AF=0.0519;AFR_AF=0.0038;EUR_AF=0.1342;SAS_AF=0.1145;AA=G|||;VT=SNP
22	39228045	rs713726	T	C	100	PASS	AC=3633;AF=0.725439;AN=5008;NS=2504;DP=18800;EAS_AF=0.8581;AMR_AF=0.4625;AFR_AF=0.9039;EUR_AF=0.6292;SAS_AF=0.6329;AA=C|||;VT=SNP
22	39228255	rs114837282	C	T	100	PASS	AC=269;AF=0.0537141;AN=5008;NS=2504;DP=17452;EAS_AF=0.0883;AMR_AF=0.0562;AFR_AF=0.0446;EUR_AF=0.0278;SAS_AF=0.0552;AA=C|||;VT=SNP
22	39228494	rs5757302	T	C	100	PASS	AC=3686;AF=0.736022;AN=5008;NS=2504;DP=20709;EAS_AF=0.9067;AMR_AF=0.464;AFR_AF=0.9039;EUR_AF=0.6292;SAS_AF=0.636;AA=C|||;VT=SNP
22	39228601	rs5750685	A	C	100	PASS	AC=3633;AF=0.725439;AN=5008;NS=2504;DP=21149;EAS_AF=0.8581;AMR_AF=0.4625;AFR_AF=0.9039;EUR_AF=0.6292;SAS_AF=0.6329;AA=C|||;VT=SNP
22	39228774	rs116450188	C	G	100	PASS	AC=299;AF=0.0597045;AN=5008;NS=2504;DP=22740;EAS_AF=0.1161;AMR_AF=0.0562;AFR_AF=0.0439;EUR_AF=0.0278;SAS_AF=0.0583;AA=C|||;VT=SNP
22	39229593	rs737776	A	G	100	PASS	AC=2329;AF=0.465056;AN=5008;NS=2504;DP=19604;EAS_AF=0.7113;AMR_AF=0.2795;AFR_AF=0.4735;EUR_AF=0.3767;SAS_AF=0.4223;AA=A|||;VT=SNP
22	39229741	rs1807736	A	G	100	PASS	AC=2709;AF=0.540935;AN=5008;NS=2504;DP=13013;EAS_AF=0.8264;AMR_AF=0.3386;AFR_AF=0.5772;EUR_AF=0.4056;SAS_AF=0.4806;AA=G|||;VT=SNP
22	39229942	rs1961935	C	T	100	PASS	AC=3636;AF=0.726038;AN=5008;NS=2504;DP=18906;EAS_AF=0.8581;AMR_AF=0.4625;AFR_AF=0.9054;EUR_AF=0.6292;SAS_AF=0.6339;AA=T|||;VT=SNP
22	39230064	rs10483198	G	A	100	PASS	AC=315;AF=0.0628994;AN=5008;NS=2504;DP=20741;EAS_AF=0.1161;AMR_AF=0.0576;AFR_AF=0.0552;EUR_AF=0.0278;SAS_AF=0.0583;AA=a|||;VT=SNP
22	39230132	rs117103224	A	C	100	PASS	AC=285;AF=0.0569089;AN=5008;NS=2504;DP=18007;EAS_AF=0.1081;AMR_AF=0.0375;AFR_AF=0.056;EUR_AF=0.0268;SAS_AF=0.0501;AA=C|||;VT=SNP
22	39230707	rs78110441	G	A	100	PASS	AC=2368;AF=0.472843;AN=5008;NS=2504;DP=21860;EAS_AF=0.7113;AMR_AF=0.2781;AFR_AF=0.5038;EUR_AF=0.3777;SAS_AF=0.4213;AA=G|||;VT=SNP
22	39230740	rs1076612	A	G	100	PASS	AC=2750;AF=0.549121;AN=5008;NS=2504;DP=23055;EAS_AF=0.8274;AMR_AF=0.3372;AFR_AF=0.6082;EUR_AF=0.4066;SAS_AF=0.4796;AA=G|||;VT=SNP
22	39230884	rs9611034	C	T	100	PASS	AC=908;AF=0.18131;AN=5008;NS=2504;DP=23222;EAS_AF=0.0317;AMR_AF=0.1225;AFR_AF=0.2958;EUR_AF=0.2237;SAS_AF=0.1789;AA=C|||;VT=SNP
22	39231168	rs3817727	C	T	100	PASS	AC=273;AF=0.0545128;AN=5008;NS=2504;DP=19788;EAS_AF=0.1161;AMR_AF=0.0548;AFR_AF=0.025;EUR_AF=0.0278;SAS_AF=0.0583;AA=C|||;VT=SNP
22	39231393	rs112837182	T	C	100	PASS	AC=384;AF=0.0766773;AN=5008;NS=2504;DP=19254;EAS_AF=0.1161;AMR_AF=0.0591;AFR_AF=0.1059;EUR_AF=0.0288;SAS_AF=0.0583;AA=C|||;VT=SNP
22	39231538	rs11703122	T	C	100	PASS	AC=2754;AF=0.54992;AN=5008;NS=2504;DP=18294;EAS_AF=0.8274;AMR_AF=0.3415;AFR_AF=0.6082;EUR_AF=0.4066;SAS_AF=0.4806;AA=C|||;VT=SNP
22	39232459	rs2103514	T	C	100	PASS	AC=3266;AF=0.652157;AN=5008;NS=2504;DP=19972;EAS_AF=0.8581;AMR_AF=0.4438;AFR_AF=0.6278;EUR_AF=0.6203;SAS_AF=0.6534;AA=C|||;VT=SNP
22	39232506	rs113002198	G	A	100	PASS	AC=249;AF=0.0497204;AN=5008;NS=2504;DP=19113;EAS_AF=0.0813;AMR_AF=0.0533;AFR_AF=0.0386;EUR_AF=0.0278;SAS_AF=0.0521;AA=G|||;VT=SNP
22	39232763	rs6001251	C	A	100	PASS	AC=3009;AF=0.600839;AN=5008;NS=2504;DP=19165;EAS_AF=0.7768;AMR_AF=0.3876;AFR_AF=0.5855;EUR_AF=0.5934;SAS_AF=0.5992;AA=A|||;VT=SNP
22	39232908	rs6001253	C	A	100	PASS	AC=2980;AF=0.595048;AN=5008;NS=2504;DP=15823;EAS_AF=0.7768;AMR_AF=0.3862;AFR_AF=0.5643;EUR_AF=0.5934;SAS_AF=0.5992;AA=C|||;VT=SNP
22	39233120	rs10427848	C	T	100	PASS	AC=2351;AF=0.469449;AN=5008;NS=2504;DP=17241;EAS_AF=0.7113;AMR_AF=0.281;AFR_AF=0.4871;EUR_AF=0.3787;SAS_AF=0.4233;AA=C|||;VT=SNP
22	39233555	rs5757305	G	T	100	PASS	AC=2239;AF=0.447085;AN=5008;NS=2504;DP=16072;EAS_AF=0.7113;AMR_AF=0.2767;AFR_AF=0.4054;EUR_AF=0.3777;SAS_AF=0.4233;AA=G|||;VT=SNP
22	39233584	rs5757306	G	C	100	PASS	AC=2175;AF=0.434305;AN=5008;NS=2504;DP=14362;EAS_AF=0.7113;AMR_AF=0.2752;AFR_AF=0.3578;EUR_AF=0.3777;SAS_AF=0.4233;AA=G|||;VT=SNP
22	39235582	rs5757307	G	A	100	PASS	AC=3116;AF=0.622204;AN=5008;NS=2504;DP=18928;EAS_AF=0.8581;AMR_AF=0.438;AFR_AF=0.5159;EUR_AF=0.6243;SAS_AF=0.6513;AA=A|||;VT=SNP
22	39235832	rs5757308	A	G	100	PASS	AC=2115;AF=0.422324;AN=5008;NS=2504;DP=18457;EAS_AF=0.6587;AMR_AF=0.2752;AFR_AF=0.3434;EUR_AF=0.3827;SAS_AF=0.4305;AA=A|||;VT=SNP
22	39236170	rs111444671	A	T	100	PASS	AC=255;AF=0.0509185;AN=5008;NS=2504;DP=18336;EAS_AF=0.0813;AMR_AF=0.0533;AFR_AF=0.0424;EUR_AF=0.0278;SAS_AF=0.0532;AA=A|||;VT=SNP
22	39236278	rs5750686	G	A	100	PASS	AC=2101;AF=0.419529;AN=5008;NS=2504;DP=18991;EAS_AF=0.6577;AMR_AF=0.2752;AFR_AF=0.3434;EUR_AF=0.3817;SAS_AF=0.4182;AA=G|||;VT=SNP
22	39236642	rs5750687	G	A	100	PASS	AC=2215;AF=0.442292;AN=5008;NS=2504;DP=20143;EAS_AF=0.6577;AMR_AF=0.2824;AFR_AF=0.4259;EUR_AF=0.3817;SAS_AF=0.4182;AA=G|||;VT=SNP
22	39237158	rs111241431	G	C	100	PASS	AC=255;AF=0.0509185;AN=5008;NS=2504;DP=17035;EAS_AF=0.0813;AMR_AF=0.0533;AFR_AF=0.0424;EUR_AF=0.0278;SAS_AF=0.0532;AA=G|||;VT=SNP
22	39237837	rs1076116	C	G	100	PASS	AC=3590;AF=0.716853;AN=5008;NS=2504;DP=18114;EAS_AF=0.8591;AMR_AF=0.4597;AFR_AF=0.8404;EUR_AF=0.6352;SAS_AF=0.6697;AA=G|||;VT=SNP
22	39237910	rs2049906	G	C	100	PASS	AC=255;AF=0.0509185;AN=5008;NS=2504;DP=17246;EAS_AF=0.0813;AMR_AF=0.0533;AFR_AF=0.0424;EUR_AF=0.0278;SAS_AF=0.0532;AA=G|||;VT=SNP
22	39238385	rs2280975	C	G	100	PASS	AC=2189;AF=0.437101;AN=5008;NS=2504;DP=16445;EAS_AF=0.6587;AMR_AF=0.2824;AFR_AF=0.4062;EUR_AF=0.3807;SAS_AF=0.4182;AA=C|||;VT=SNP
22	39238455	rs116620085	G	A	100	PASS	AC=255;AF=0.0509185;AN=5008;NS=2504;DP=16870;EAS_AF=0.0813;AMR_AF=0.0533;AFR_AF=0.0424;EUR_AF=0.0278;SAS_AF=0.0532;AA=G|||;VT=SNP
22	39238700	rs79259527	C	T	100	PASS	AC=257;AF=0.0513179;AN=5008;NS=2504;DP=16293;EAS_AF=0.0843;AMR_AF=0.0533;AFR_AF=0.0424;EUR_AF=0.0268;SAS_AF=0.0532;AA=C|||;VT=SNP
22	39239086	rs112765159	C	T	100	PASS	AC=257;AF=0.0513179;AN=5008;NS=2504;DP=10962;EAS_AF=0.0843;AMR_AF=0.0533;AFR_AF=0.0424;EUR_AF=0.0268;SAS_AF=0.0532;AA=C|||;VT=SNP
22	39239172	rs3747176	C	G	100	PASS	AC=3551;AF=0.709065;AN=5008;NS=2504;DP=8802;EAS_AF=0.8601;AMR_AF=0.4568;AFR_AF=0.8207;EUR_AF=0.6362;SAS_AF=0.6564;AA=G|||;VT=SNP
22	39240134	rs9607580	C	T	100	PASS	AC=918;AF=0.183307;AN=5008;NS=2504;DP=4084;EAS_AF=0.2044;AMR_AF=0.1542;AFR_AF=0.0998;EUR_AF=0.2435;SAS_AF=0.2331;AA=T|||;VT=SNP
22	39240717	rs12628473	A	G	100	PASS	AC=227;AF=0.0453275;AN=5008;NS=2504;DP=15582;EAS_AF=0.0833;AMR_AF=0.0476;AFR_AF=0.0234;EUR_AF=0.0268;SAS_AF=0.0532;AA=A|||;VT=SNP
22	39240720	rs12628497	G	A	100	PASS	AC=257;AF=0.0513179;AN=5008;NS=2504;DP=15459;EAS_AF=0.0843;AMR_AF=0.0533;AFR_AF=0.0424;EUR_AF=0.0268;SAS_AF=0.0532;AA=A|||;VT=SNP
22	39241219	rs74925227	A	G	100	PASS	AC=186;AF=0.0371406;AN=5008;NS=2504;DP=17285;EAS_AF=0.002;AMR_AF=0.049;AFR_AF=0.0053;EUR_AF=0.0666;SAS_AF=0.0777;AA=A|||;VT=SNP
22	39241262	rs111577133	A	G	100	PASS	AC=259;AF=0.0517173;AN=5008;NS=2504;DP=17018;EAS_AF=0.0843;AMR_AF=0.0533;AFR_AF=0.0439;EUR_AF=0.0268;SAS_AF=0.0532;AA=G|||;VT=SNP
22	39241294	rs12628179	G	T	100	PASS	AC=258;AF=0.0515176;AN=5008;NS=2504;DP=18414;EAS_AF=0.0843;AMR_AF=0.0533;AFR_AF=0.0431;EUR_AF=0.0268;SAS_AF=0.0532;AA=T|||;VT=SNP
22	39241509	rs9607581	A	G	100	PASS	AC=1347;AF=0.26897;AN=5008;NS=2504;DP=22119;EAS_AF=0.2103;AMR_AF=0.1744;AFR_AF=0.3986;EUR_AF=0.2525;SAS_AF=0.2382;AA=G|||;VT=SNP
22	39241583	rs115977615	G	A	100	PASS	AC=229;AF=0.0457268;AN=5008;NS=2504;DP=20093;EAS_AF=0.0843;AMR_AF=0.0476;AFR_AF=0.0234;EUR_AF=0.0268;SAS_AF=0.0542;AA=G|||;VT=SNP
22	39241656	rs9607582	A	T	100	PASS	AC=594;AF=0.11861;AN=5008;NS=2504;DP=19051;EAS_AF=0.125;AMR_AF=0.098;AFR_AF=0.0045;EUR_AF=0.2167;SAS_AF=0.18;AA=A|||;VT=SNP
22	39243330	rs9611036	G	C	100	PASS	AC=453;AF=0.0904553;AN=5008;NS=2504;DP=16836;EAS_AF=0.125;AMR_AF=0.0591;AFR_AF=0.0038;EUR_AF=0.1362;SAS_AF=0.1472;AA=G|||;VT=SNP
22	39243709	rs11705574	G	A	100	PASS	AC=137;AF=0.0273562;AN=5008;NS=2504;DP=18904;EAS_AF=0.0675;AMR_AF=0.0173;AFR_AF=0.0008;EUR_AF=0.0268;SAS_AF=0.0297;AA=G|||;VT=SNP
22	39243971	rs11703373	G	A	100	PASS	AC=138;AF=0.0275559;AN=5008;NS=2504;DP=19514;EAS_AF=0.0675;AMR_AF=0.0173;AFR_AF=0.0015;EUR_AF=0.0268;SAS_AF=0.0297;AA=G|||;VT=SNP
22	39244118	rs35749963	C	A	100	PASS	AC=636;AF=0.126997;AN=5008;NS=2504;DP=18120;EAS_AF=0.125;AMR_AF=0.1066;AFR_AF=0.0303;EUR_AF=0.2187;SAS_AF=0.18;AA=C|||;VT=SNP
22	39245556	rs74703065	G	A	100	PASS	AC=254;AF=0.0507188;AN=5008;NS=2504;DP=21781;EAS_AF=0.0913;AMR_AF=0.0461;AFR_AF=0.0424;EUR_AF=0.0268;SAS_AF=0.0481;AA=A|||;VT=SNP
22	39245583	rs6001258	C	T	100	PASS	AC=1431;AF=0.285743;AN=5008;NS=2504;DP=21518;EAS_AF=0.2133;AMR_AF=0.1844;AFR_AF=0.4599;EUR_AF=0.2505;SAS_AF=0.2331;AA=T|||;VT=SNP
22	39245618	rs13053505	G	T	100	PASS	AC=622;AF=0.124201;AN=5008;NS=2504;DP=22104;EAS_AF=0.1319;AMR_AF=0.1095;AFR_AF=0.0053;EUR_AF=0.2147;SAS_AF=0.1943;AA=g|||;VT=SNP
22	39245640	rs13053206	C	G	100	PASS	AC=1267;AF=0.252995;AN=5008;NS=2504;DP=22387;EAS_AF=0.1508;AMR_AF=0.1383;AFR_AF=0.4592;EUR_AF=0.2247;SAS_AF=0.1902;AA=G|||;VT=SNP
22	39245673	rs12168402	C	T	100	PASS	AC=1701;AF=0.339657;AN=5008;NS=2504;DP=21938;EAS_AF=0.2312;AMR_AF=0.2954;AFR_AF=0.3805;EUR_AF=0.4254;SAS_AF=0.3395;AA=C|||;VT=SNP
22	39246355	rs58859115	T	C	100	PASS	AC=403;AF=0.0804712;AN=5008;NS=2504;DP=18412;EAS_AF=0.0853;AMR_AF=0.0576;AFR_AF=0.1634;EUR_AF=0.0149;SAS_AF=0.047;AA=T|||;VT=SNP
22	39246716	rs76535024	A	G	100	PASS	AC=321;AF=0.0640974;AN=5008;NS=2504;DP=19359;EAS_AF=0.0863;AMR_AF=0.049;AFR_AF=0.1051;EUR_AF=0.0149;SAS_AF=0.047;AA=A|||;VT=SNP
22	39247007	rs73884568	A	G	100	PASS	AC=704;AF=0.140575;AN=5008;NS=2504;DP=18521;EAS_AF=0.0853;AMR_AF=0.0663;AFR_AF=0.3767;EUR_AF=0.0239;SAS_AF=0.0511;AA=A|||;VT=SNP
22	39247482	rs9611038	C	G	100	PASS	AC=611;AF=0.122005;AN=5008;NS=2504;DP=18156;EAS_AF=0.128;AMR_AF=0.1124;AFR_AF=0.0091;EUR_AF=0.2147;SAS_AF=0.18;AA=C|||;VT=SNP
22	39247750	rs6001259	C	T	100	PASS	AC=462;AF=0.0922524;AN=5008;NS=2504;DP=20459;EAS_AF=0.0853;AMR_AF=0.0576;AFR_AF=0.208;EUR_AF=0.0149;SAS_AF=0.047;AA=T|||;VT=SNP
22	39248391	rs732588	G	A	100	PASS	AC=821;AF=0.163938;AN=5008;NS=2504;DP=17699;EAS_AF=0.0853;AMR_AF=0.0764;AFR_AF=0.4599;EUR_AF=0.0239;SAS_AF=0.0511;AA=A|||;VT=SNP
22	39248549	rs12628185	G	A	100	PASS	AC=347;AF=0.0692891;AN=5008;NS=2504;DP=23693;EAS_AF=0.0853;AMR_AF=0.0562;AFR_AF=0.1218;EUR_AF=0.0149;SAS_AF=0.047;AA=a|||;VT=SNP
22	39248667	rs9607583	C	T	100	PASS	AC=603;AF=0.120407;AN=5008;NS=2504;DP=18363;EAS_AF=0.128;AMR_AF=0.1095;AFR_AF=0.0045;EUR_AF=0.2147;SAS_AF=0.18;AA=c|||;VT=SNP
22	39249208	rs79511420	G	A	100	PASS	AC=61;AF=0.0121805;AN=5008;NS=2504;DP=19959;EAS_AF=0.002;AMR_AF=0.0259;AFR_AF=0;EUR_AF=0.0268;SAS_AF=0.0143;AA=g|||;VT=SNP
22	39252273	rs117336852	A	T	100	PASS	AC=172;AF=0.034345;AN=5008;NS=2504;DP=17887;EAS_AF=0.0933;AMR_AF=0.0432;AFR_AF=0.0015;EUR_AF=0.0149;SAS_AF=0.0317;AA=A|||;VT=SNP
22	39254437	rs6519141	G	A	100	PASS	AC=3330;AF=0.664936;AN=5008;NS=2504;DP=19867;EAS_AF=0.7698;AMR_AF=0.8141;AFR_AF=0.4236;EUR_AF=0.7028;SAS_AF=0.7382;AA=A|||;VT=SNP
22	39254513	rs79169291	G	T	100	PASS	AC=205;AF=0.0409345;AN=5008;NS=2504;DP=20180;EAS_AF=0.0853;AMR_AF=0.013;AFR_AF=0.0492;EUR_AF=0.0139;SAS_AF=0.0317;AA=G|||;VT=SNP
22	39254556	rs2075915	G	A	100	PASS	AC=3359;AF=0.670727;AN=5008;NS=2504;DP=18825;EAS_AF=0.7768;AMR_AF=0.8127;AFR_AF=0.4402;EUR_AF=0.7028;SAS_AF=0.7393;AA=A|||;VT=SNP
22	39254841	rs6001271	G	A	100	PASS	AC=725;AF=0.144768;AN=5008;NS=2504;DP=17654;EAS_AF=0.0863;AMR_AF=0.0346;AFR_AF=0.4281;EUR_AF=0.0169;SAS_AF=0.0317;AA=A|||;VT=SNP
22	39255591	rs5757312	G	A	100	PASS	AC=1855;AF=0.370407;AN=5008;NS=2504;DP=18848;EAS_AF=0.6052;AMR_AF=0.2709;AFR_AF=0.2179;EUR_AF=0.3598;SAS_AF=0.4162;AA=G|||;VT=SNP
22	39255720	rs5750688	C	T	100	PASS	AC=1947;AF=0.388778;AN=5008;NS=2504;DP=19382;EAS_AF=0.6052;AMR_AF=0.2781;AFR_AF=0.2829;EUR_AF=0.3618;SAS_AF=0.4151;AA=C|||;VT=SNP
22	39255893	rs4821841	G	C	100	PASS	AC=3548;AF=0.708466;AN=5008;NS=2504;DP=22036;EAS_AF=0.8631;AMR_AF=0.8228;AFR_AF=0.4781;EUR_AF=0.7167;SAS_AF=0.771;AA=G|||;VT=SNP
22	39256106	rs4821842	C	T	100	PASS	AC=1859;AF=0.371206;AN=5008;NS=2504;DP=9185;EAS_AF=0.6052;AMR_AF=0.2709;AFR_AF=0.2179;EUR_AF=0.3628;SAS_AF=0.4172;AA=C|||;VT=SNP
22	39257397	rs8141420	G	A	100	PASS	AC=3259;AF=0.650759;AN=5008;NS=2504;DP=17502;EAS_AF=0.7778;AMR_AF=0.8055;AFR_AF=0.3646;EUR_AF=0.7068;SAS_AF=0.7393;AA=G|||;VT=SNP
22	39257673	rs1053197	G	A	100	PASS	AC=206;AF=0.0411342;AN=5008;NS=2504;DP=12607;EAS_AF=0.0853;AMR_AF=0.013;AFR_AF=0.0499;EUR_AF=0.0139;SAS_AF=0.0317;AA=G|||;VT=SNP
22	39258078	rs733107	C	T	100	PASS	AC=4197;AF=0.838059;AN=5008;NS=2504;DP=13645;EAS_AF=0.8631;AMR_AF=0.8559;AFR_AF=0.9448;EUR_AF=0.7247;SAS_AF=0.772;AA=T|||;VT=SNP
22	39258743	rs74653710	C	T	100	PASS	AC=204;AF=0.0407348;AN=5008;NS=2504;DP=13087;EAS_AF=0.0853;AMR_AF=0.013;AFR_AF=0.0484;EUR_AF=0.0139;SAS_AF=0.0317;AA=C|||;VT=SNP
22	39258795	rs5757314	G	A	100	PASS	AC=647;AF=0.129193;AN=5008;NS=2504;DP=12921;EAS_AF=0.4177;AMR_AF=0.0375;AFR_AF=0.0045;EUR_AF=0.0577;SAS_AF=0.1391;AA=G|||;VT=SNP
22	39259626	rs12628941	C	T	100	PASS	AC=158;AF=0.0315495;AN=5008;NS=2504;DP=16534;EAS_AF=0.0853;AMR_AF=0.0115;AFR_AF=0.0136;EUR_AF=0.0149;SAS_AF=0.0317;AA=C|||;VT=SNP
22	39260001	rs735305	G	A	100	PASS	AC=4298;AF=0.858227;AN=5008;NS=2504;DP=12216;EAS_AF=0.8512;AMR_AF=0.8775;AFR_AF=0.8979;EUR_AF=0.7863;SAS_AF=0.8722;AA=A|||;VT=SNP
22	39260032	rs735306	C	T	100	PASS	AC=2725;AF=0.544129;AN=5008;NS=2504;DP=12207;EAS_AF=0.5437;AMR_AF=0.2795;AFR_AF=0.907;EUR_AF=0.3698;SAS_AF=0.4213;AA=T|||;VT=SNP
22	39261135	rs2235140	C	G	100	PASS	AC=4364;AF=0.871406;AN=5008;NS=2504;DP=19431;EAS_AF=0.8532;AMR_AF=0.8718;AFR_AF=0.9849;EUR_AF=0.7664;SAS_AF=0.8446;AA=G|||;VT=SNP
22	39264425	rs738143	A	G	100	PASS	AC=4360;AF=0.870607;AN=5008;NS=2504;DP=18717;EAS_AF=0.8532;AMR_AF=0.866;AFR_AF=0.9856;EUR_AF=0.7654;SAS_AF=0.8446;AA=G|||;VT=SNP
22	39265072	rs9611041	C	G	100	PASS	AC=3335;AF=0.665935;AN=5008;NS=2504;DP=18424;EAS_AF=0.8532;AMR_AF=0.817;AFR_AF=0.2428;EUR_AF=0.7594;SAS_AF=0.8415;AA=C|||;VT=SNP
22	39266451	rs7292074	C	A	100	PASS	AC=1133;AF=0.226238;AN=5008;NS=2504;DP=16657;EAS_AF=0.5764;AMR_AF=0.1124;AFR_AF=0.0318;EUR_AF=0.172;SAS_AF=0.2648;AA=C|||;VT=SNP
22	39267312	rs1122771	C	T	100	PASS	AC=4217;AF=0.842053;AN=5008;NS=2504;DP=13859;EAS_AF=0.8542;AMR_AF=0.8631;AFR_AF=0.8775;EUR_AF=0.7664;SAS_AF=0.8446;AA=T|||;VT=SNP
22	39268785	rs760481	G	T	100	PASS	AC=4361;AF=0.870807;AN=5008;NS=2504;DP=14121;EAS_AF=0.8532;AMR_AF=0.866;AFR_AF=0.9856;EUR_AF=0.7664;SAS_AF=0.8446;AA=T|||;VT=SNP
22	39271194	rs73159330	G	A	100	PASS	AC=676;AF=0.134984;AN=5008;NS=2504;DP=21846;EAS_AF=0.1071;AMR_AF=0.1239;AFR_AF=0.0809;EUR_AF=0.1978;SAS_AF=0.18;AA=G|||;VT=SNP
22	39271215	rs2899307	G	A	100	PASS	AC=1376;AF=0.27476;AN=5008;NS=2504;DP=21654;EAS_AF=0.1667;AMR_AF=0.5663;AFR_AF=0.031;EUR_AF=0.3887;SAS_AF=0.3916;AA=G|||;VT=SNP
22	39271617	rs2013837	G	A	100	PASS	AC=2515;AF=0.502196;AN=5008;NS=2504;DP=14654;EAS_AF=0.746;AMR_AF=0.6801;AFR_AF=0.0628;EUR_AF=0.5606;SAS_AF=0.6585;AA=G|||;VT=SNP
22	39275656	rs5757318	A	T	100	PASS	AC=901;AF=0.179912;AN=5008;NS=2504;DP=17670;EAS_AF=0.4921;AMR_AF=0.0965;AFR_AF=0.0151;EUR_AF=0.1352;SAS_AF=0.1861;AA=A|||;VT=SNP
22	39276000	rs11913682	G	A	100	PASS	AC=675;AF=0.134784;AN=5008;NS=2504;DP=17259;EAS_AF=0.1071;AMR_AF=0.1254;AFR_AF=0.0794;EUR_AF=0.1978;SAS_AF=0.18;AA=G|||;VT=SNP
22	39276060	rs80350486	C	T	100	PASS	AC=96;AF=0.0191693;AN=5008;NS=2504;DP=18699;EAS_AF=0.0149;AMR_AF=0.0202;AFR_AF=0.0038;EUR_AF=0.0408;SAS_AF=0.0215;AA=C|||;VT=SNP
22	39276470	rs765080	T	A	100	PASS	AC=1378;AF=0.27516;AN=5008;NS=2504;DP=18459;EAS_AF=0.1667;AMR_AF=0.5663;AFR_AF=0.0318;EUR_AF=0.3887;SAS_AF=0.3926;AA=T|||;VT=SNP
22	39279064	rs5750690	G	C	100	PASS	AC=4359;AF=0.870407;AN=5008;NS=2504;DP=18077;EAS_AF=0.8532;AMR_AF=0.8674;AFR_AF=0.9864;EUR_AF=0.7654;SAS_AF=0.8415;AA=C|||;VT=SNP
22	39280677	rs469986	G	A	100	PASS	AC=3643;AF=0.727436;AN=5008;NS=2504;DP=19732;EAS_AF=0.8403;AMR_AF=0.4452;AFR_AF=0.9516;EUR_AF=0.6272;SAS_AF=0.6115;AA=G|||;VT=SNP
22	39280742	rs132498	A	G	100	PASS	AC=3644;AF=0.727636;AN=5008;NS=2504;DP=17054;EAS_AF=0.8403;AMR_AF=0.4452;AFR_AF=0.9516;EUR_AF=0.6282;SAS_AF=0.6115;AA=G|||;VT=SNP
22	39280946	rs118862	A	C	100	PASS	AC=3694;AF=0.73762;AN=5008;NS=2504;DP=17609;EAS_AF=0.8393;AMR_AF=0.4438;AFR_AF=0.9675;EUR_AF=0.6282;SAS_AF=0.6431;AA=C|||;VT=SNP
22	39281312	rs3950187	G	A	100	PASS	AC=3673;AF=0.733427;AN=5008;NS=2504;DP=15548;EAS_AF=0.8393;AMR_AF=0.4438;AFR_AF=0.9478;EUR_AF=0.6282;SAS_AF=0.6483;AA=G|||;VT=SNP
22	39281636	rs4361209	A	G	100	PASS	AC=1218;AF=0.243211;AN=5008;NS=2504;DP=13824;EAS_AF=0.5853;AMR_AF=0.1282;AFR_AF=0.0325;EUR_AF=0.1948;SAS_AF=0.3067;AA=A|||;VT=SNP
22	39281774	rs5750691	T	G	100	PASS	AC=1227;AF=0.245008;AN=5008;NS=2504;DP=13304;EAS_AF=0.5853;AMR_AF=0.1282;AFR_AF=0.0386;EUR_AF=0.1948;SAS_AF=0.3078;AA=T|||;VT=SNP
22	39282018	rs6519142	C	T	100	PASS	AC=1215;AF=0.242612;AN=5008;NS=2504;DP=15006;EAS_AF=0.5853;AMR_AF=0.1282;AFR_AF=0.031;EUR_AF=0.1948;SAS_AF=0.3057;AA=C|||;VT=SNP
22	39282191	rs5757322	G	A	100	PASS	AC=3120;AF=0.623003;AN=5008;NS=2504;DP=15478;EAS_AF=0.8393;AMR_AF=0.4179;AFR_AF=0.5461;EUR_AF=0.6252;SAS_AF=0.6472;AA=G|||;VT=SNP
22	39282343	rs132499	G	A	100	PASS	AC=3673;AF=0.733427;AN=5008;NS=2504;DP=20438;EAS_AF=0.8383;AMR_AF=0.4452;AFR_AF=0.9478;EUR_AF=0.6282;SAS_AF=0.6483;AA=A|||;VT=SNP
22	39282645	rs132500	T	G	100	PASS	AC=3673;AF=0.733427;AN=5008;NS=2504;DP=18191;EAS_AF=0.8383;AMR_AF=0.4452;AFR_AF=0.9478;EUR_AF=0.6282;SAS_AF=0.6483;AA=G|||;VT=SNP
22	39283005	rs713950	T	C	100	PASS	AC=3700;AF=0.738818;AN=5008;NS=2504;DP=16534;EAS_AF=0.8383;AMR_AF=0.4452;AFR_AF=0.9675;EUR_AF=0.6282;SAS_AF=0.6493;AA=C|||;VT=SNP
22	39283019	rs132501	A	G	100	PASS	AC=3700;AF=0.738818;AN=5008;NS=2504;DP=16901;EAS_AF=0.8383;AMR_AF=0.4452;AFR_AF=0.9675;EUR_AF=0.6282;SAS_AF=0.6493;AA=G|||;VT=SNP
22	39283094	rs713836	T	C	100	PASS	AC=3151;AF=0.629193;AN=5008;NS=2504;DP=18012;EAS_AF=0.8383;AMR_AF=0.4179;AFR_AF=0.5696;EUR_AF=0.6252;SAS_AF=0.6483;AA=T|||;VT=SNP
22	39283187	rs713874	A	C	100	PASS	AC=3700;AF=0.738818;AN=5008;NS=2504;DP=16583;EAS_AF=0.8383;AMR_AF=0.4452;AFR_AF=0.9675;EUR_AF=0.6282;SAS_AF=0.6493;AA=a|||;VT=SNP
22	39283206	rs4820354	A	G	100	PASS	AC=3673;AF=0.733427;AN=5008;NS=2504;DP=17172;EAS_AF=0.8383;AMR_AF=0.4452;AFR_AF=0.9478;EUR_AF=0.6282;SAS_AF=0.6483;AA=A|||;VT=SNP
22	39283360	rs4820355	C	T	100	PASS	AC=2751;AF=0.549321;AN=5008;NS=2504;DP=16617;EAS_AF=0.8383;AMR_AF=0.3991;AFR_AF=0.2769;EUR_AF=0.6252;SAS_AF=0.6483;AA=C|||;VT=SNP
22	39284451	rs5995632	G	A	100	PASS	AC=3673;AF=0.733427;AN=5008;NS=2504;DP=19147;EAS_AF=0.8383;AMR_AF=0.4452;AFR_AF=0.9478;EUR_AF=0.6282;SAS_AF=0.6483;AA=G|||;VT=SNP
22	39284946	rs5757325	T	C	100	PASS	AC=3675;AF=0.733826;AN=5008;NS=2504;DP=19801;EAS_AF=0.8383;AMR_AF=0.4452;AFR_AF=0.9478;EUR_AF=0.6292;SAS_AF=0.6493;AA=T|||;VT=SNP
22	39284956	rs5757326	A	G	100	PASS	AC=3675;AF=0.733826;AN=5008;NS=2504;DP=19916;EAS_AF=0.8383;AMR_AF=0.4452;AFR_AF=0.9478;EUR_AF=0.6292;SAS_AF=0.6493;AA=a|||;VT=SNP
22	39285279	rs5750692	T	C	100	PASS	AC=3673;AF=0.733427;AN=5008;NS=2504;DP=14377;EAS_AF=0.8383;AMR_AF=0.4452;AFR_AF=0.9478;EUR_AF=0.6282;SAS_AF=0.6483;AA=T|||;VT=SNP
22	39285410	rs5757327	A	G	100	PASS	AC=3699;AF=0.738618;AN=5008;NS=2504;DP=16118;EAS_AF=0.8383;AMR_AF=0.4452;AFR_AF=0.9675;EUR_AF=0.6282;SAS_AF=0.6483;AA=G|||;VT=SNP
22	39285482	rs5750693	T	C	100	PASS	AC=3674;AF=0.733626;AN=5008;NS=2504;DP=16476;EAS_AF=0.8383;AMR_AF=0.4452;AFR_AF=0.9478;EUR_AF=0.6292;SAS_AF=0.6483;AA=C|||;VT=SNP
22	39285543	rs8140019	A	G	100	PASS	AC=644;AF=0.128594;AN=5008;NS=2504;DP=19265;EAS_AF=0.1438;AMR_AF=0.1297;AFR_AF=0.0129;EUR_AF=0.2356;SAS_AF=0.1585;AA=A|||;VT=SNP
22	39285969	rs5757328	C	T	100	PASS	AC=3673;AF=0.733427;AN=5008;NS=2504;DP=15191;EAS_AF=0.8383;AMR_AF=0.4452;AFR_AF=0.9478;EUR_AF=0.6282;SAS_AF=0.6483;AA=C|||;VT=SNP
22	39286080	rs5757329	C	A	100	PASS	AC=3673;AF=0.733427;AN=5008;NS=2504;DP=14936;EAS_AF=0.8383;AMR_AF=0.4452;AFR_AF=0.9478;EUR_AF=0.6282;SAS_AF=0.6483;AA=A|||;VT=SNP
22	39286399	rs132503	T	C	100	PASS	AC=644;AF=0.128594;AN=5008;NS=2504;DP=14617;EAS_AF=0.1429;AMR_AF=0.1297;AFR_AF=0.0129;EUR_AF=0.2356;SAS_AF=0.1595;AA=T|||;VT=SNP
22	39286552	rs132505	C	A	100	PASS	AC=3699;AF=0.738618;AN=5008;NS=2504;DP=16046;EAS_AF=0.8383;AMR_AF=0.4452;AFR_AF=0.9675;EUR_AF=0.6282;SAS_AF=0.6483;AA=c|||;VT=SNP
22	39286707	rs5750694	A	G	100	PASS	AC=3673;AF=0.733427;AN=5008;NS=2504;DP=16632;EAS_AF=0.8383;AMR_AF=0.4452;AFR_AF=0.9478;EUR_AF=0.6282;SAS_AF=0.6483;AA=G|||;VT=SNP
22	39287119	rs2142836	G	A	100	PASS	AC=374;AF=0.0746805;AN=5008;NS=2504;DP=18860;EAS_AF=0.1429;AMR_AF=0.0476;AFR_AF=0.0015;EUR_AF=0.0895;SAS_AF=0.1074;AA=G|||;VT=SNP
22	39287159	rs132506	G	A	100	PASS	AC=3151;AF=0.629193;AN=5008;NS=2504;DP=17588;EAS_AF=0.8383;AMR_AF=0.4179;AFR_AF=0.5696;EUR_AF=0.6252;SAS_AF=0.6483;AA=G|||;VT=SNP
22	39287355	rs469987	C	T	100	PASS	AC=3699;AF=0.738618;AN=5008;NS=2504;DP=18912;EAS_AF=0.8383;AMR_AF=0.4452;AFR_AF=0.9675;EUR_AF=0.6282;SAS_AF=0.6483;AA=C|||;VT=SNP
22	39287435	rs132507	A	G	100	PASS	AC=3699;AF=0.738618;AN=5008;NS=2504;DP=19876;EAS_AF=0.8383;AMR_AF=0.4452;AFR_AF=0.9675;EUR_AF=0.6282;SAS_AF=0.6483;AA=G|||;VT=SNP
22	39287910	rs132508	C	A	100	PASS	AC=3698;AF=0.738419;AN=5008;NS=2504;DP=20591;EAS_AF=0.8383;AMR_AF=0.4452;AFR_AF=0.9675;EUR_AF=0.6282;SAS_AF=0.6472;AA=A|||;VT=SNP
22	39288159	rs132509	T	C	100	PASS	AC=3700;AF=0.738818;AN=5008;NS=2504;DP=19858;EAS_AF=0.8393;AMR_AF=0.4452;AFR_AF=0.9675;EUR_AF=0.6282;SAS_AF=0.6483;AA=C|||;VT=SNP
22	39288830	rs5757331	G	C	100	PASS	AC=3699;AF=0.738618;AN=5008;NS=2504;DP=18479;EAS_AF=0.8383;AMR_AF=0.4452;AFR_AF=0.9675;EUR_AF=0.6282;SAS_AF=0.6483;AA=C|||;VT=SNP
22	39289002	rs5757333	G	A	100	PASS	AC=3701;AF=0.739018;AN=5008;NS=2504;DP=15897;EAS_AF=0.8393;AMR_AF=0.4452;AFR_AF=0.9675;EUR_AF=0.6282;SAS_AF=0.6493;AA=A|||;VT=SNP
22	39289014	rs143743568	G	A	100	PASS	AC=928;AF=0.185304;AN=5008;NS=2504;DP=16073;EAS_AF=0.497;AMR_AF=0.0965;AFR_AF=0.0129;EUR_AF=0.1342;SAS_AF=0.2127;AA=G|||;VT=SNP
22	39289186	rs6001290	G	A	100	PASS	AC=3148;AF=0.628594;AN=5008;NS=2504;DP=15613;EAS_AF=0.8383;AMR_AF=0.4179;AFR_AF=0.5673;EUR_AF=0.6252;SAS_AF=0.6483;AA=G|||;VT=SNP
22	39289215	rs5995633	T	C	100	PASS	AC=3699;AF=0.738618;AN=5008;NS=2504;DP=15616;EAS_AF=0.8383;AMR_AF=0.4452;AFR_AF=0.9675;EUR_AF=0.6282;SAS_AF=0.6483;AA=C|||;VT=SNP
22	39289365	rs4296521	G	A	100	PASS	AC=3699;AF=0.738618;AN=5008;NS=2504;DP=17345;EAS_AF=0.8383;AMR_AF=0.4452;AFR_AF=0.9675;EUR_AF=0.6282;SAS_AF=0.6483;AA=A|||;VT=SNP
22	39289651	rs73159334	A	T	100	PASS	AC=268;AF=0.0535144;AN=5008;NS=2504;DP=16577;EAS_AF=0.0883;AMR_AF=0.0317;AFR_AF=0.0045;EUR_AF=0.0596;SAS_AF=0.093;AA=A|||;VT=SNP
22	39289802	rs4522710	A	G	100	PASS	AC=3699;AF=0.738618;AN=5008;NS=2504;DP=18211;EAS_AF=0.8383;AMR_AF=0.4452;AFR_AF=0.9675;EUR_AF=0.6282;SAS_AF=0.6483;AA=A|||;VT=SNP
22	39289883	rs4308202	G	T	100	PASS	AC=3699;AF=0.738618;AN=5008;NS=2504;DP=17229;EAS_AF=0.8383;AMR_AF=0.4452;AFR_AF=0.9675;EUR_AF=0.6282;SAS_AF=0.6483;AA=T|||;VT=SNP
22	39289946	rs2413548	C	T	100	PASS	AC=3699;AF=0.738618;AN=5008;NS=2504;DP=17550;EAS_AF=0.8383;AMR_AF=0.4452;AFR_AF=0.9675;EUR_AF=0.6282;SAS_AF=0.6483;AA=C|||;VT=SNP
22	39290138	rs2015363	A	T	100	PASS	AC=3699;AF=0.738618;AN=5008;NS=2504;DP=17702;EAS_AF=0.8383;AMR_AF=0.4452;AFR_AF=0.9675;EUR_AF=0.6282;SAS_AF=0.6483;AA=A|||;VT=SNP
22	39290495	rs738307	T	C	100	PASS	AC=3700;AF=0.738818;AN=5008;NS=2504;DP=18135;EAS_AF=0.8383;AMR_AF=0.4452;AFR_AF=0.9675;EUR_AF=0.6282;SAS_AF=0.6493;AA=C|||;VT=SNP
22	39290560	rs132510	C	T	100	PASS	AC=3700;AF=0.738818;AN=5008;NS=2504;DP=19136;EAS_AF=0.8383;AMR_AF=0.4452;AFR_AF=0.9675;EUR_AF=0.6282;SAS_AF=0.6493;AA=T|||;VT=SNP
22	39290746	rs4998751	C	T	100	PASS	AC=3699;AF=0.738618;AN=5008;NS=2504;DP=15829;EAS_AF=0.8383;AMR_AF=0.4452;AFR_AF=0.9675;EUR_AF=0.6282;SAS_AF=0.6483;AA=C|||;VT=SNP
22	39290795	rs4998750	G	A	100	PASS	AC=3700;AF=0.738818;AN=5008;NS=2504;DP=16587;EAS_AF=0.8383;AMR_AF=0.4467;AFR_AF=0.9675;EUR_AF=0.6282;SAS_AF=0.6483;AA=A|||;VT=SNP
22	39290830	rs4998749	C	T	100	PASS	AC=3700;AF=0.738818;AN=5008;NS=2504;DP=17294;EAS_AF=0.8383;AMR_AF=0.4452;AFR_AF=0.9675;EUR_AF=0.6282;SAS_AF=0.6493;AA=c|||;VT=SNP
22	39290852	rs4998748	C	T	100	PASS	AC=3699;AF=0.738618;AN=5008;NS=2504;DP=17342;EAS_AF=0.8383;AMR_AF=0.4452;AFR_AF=0.9675;EUR_AF=0.6282;SAS_AF=0.6483;AA=C|||;VT=SNP
22	39290954	rs6001291	T	G	100	PASS	AC=3699;AF=0.738618;AN=5008;NS=2504;DP=17873;EAS_AF=0.8383;AMR_AF=0.4452;AFR_AF=0.9675;EUR_AF=0.6282;SAS_AF=0.6483;AA=t|||;VT=SNP
22	39291027	rs6001293	G	T	100	PASS	AC=3705;AF=0.739816;AN=5008;NS=2504;DP=17658;EAS_AF=0.8383;AMR_AF=0.4452;AFR_AF=0.9675;EUR_AF=0.6312;SAS_AF=0.6513;AA=g|||;VT=SNP
22	39291077	rs6001294	G	A	100	PASS	AC=3697;AF=0.738219;AN=5008;NS=2504;DP=17182;EAS_AF=0.8383;AMR_AF=0.4452;AFR_AF=0.9675;EUR_AF=0.6282;SAS_AF=0.6462;AA=A|||;VT=SNP
22	39291257	rs5750695	T	C	100	PASS	AC=3696;AF=0.738019;AN=5008;NS=2504;DP=15508;EAS_AF=0.8363;AMR_AF=0.4452;AFR_AF=0.9667;EUR_AF=0.6272;SAS_AF=0.6493;AA=C|||;VT=SNP
22	39291293	rs5757334	A	G	100	PASS	AC=3701;AF=0.739018;AN=5008;NS=2504;DP=15494;EAS_AF=0.8383;AMR_AF=0.4467;AFR_AF=0.9675;EUR_AF=0.6282;SAS_AF=0.6493;AA=a|||;VT=SNP
22	39291365	rs5750696	T	C	100	PASS	AC=3699;AF=0.738618;AN=5008;NS=2504;DP=16430;EAS_AF=0.8383;AMR_AF=0.4452;AFR_AF=0.9675;EUR_AF=0.6282;SAS_AF=0.6483;AA=c|||;VT=SNP
22	39291522	rs132511	A	G	100	PASS	AC=3699;AF=0.738618;AN=5008;NS=2504;DP=16755;EAS_AF=0.8383;AMR_AF=0.4452;AFR_AF=0.9675;EUR_AF=0.6282;SAS_AF=0.6483;AA=G|||;VT=SNP
22	39291626	rs132513	G	T	100	PASS	AC=3699;AF=0.738618;AN=5008;NS=2504;DP=16066;EAS_AF=0.8373;AMR_AF=0.4452;AFR_AF=0.9675;EUR_AF=0.6292;SAS_AF=0.6483;AA=g|||;VT=SNP
22	39291858	rs132514	G	A	100	PASS	AC=3699;AF=0.738618;AN=5008;NS=2504;DP=16241;EAS_AF=0.8383;AMR_AF=0.4452;AFR_AF=0.9675;EUR_AF=0.6282;SAS_AF=0.6483;AA=G|||;VT=SNP
22	39292056	rs5757336	G	A	100	PASS	AC=3703;AF=0.739417;AN=5008;NS=2504;DP=10100;EAS_AF=0.8383;AMR_AF=0.4496;AFR_AF=0.9682;EUR_AF=0.6292;SAS_AF=0.6472;AA=G|||;VT=SNP
22	39292090	rs5757337	G	A	100	PASS	AC=3703;AF=0.739417;AN=5008;NS=2504;DP=9305;EAS_AF=0.8383;AMR_AF=0.4496;AFR_AF=0.9682;EUR_AF=0.6292;SAS_AF=0.6472;AA=g|||;VT=SNP
22	39292356	rs6001295	T	C	100	PASS	AC=3697;AF=0.738219;AN=5008;NS=2504;DP=8515;EAS_AF=0.8383;AMR_AF=0.4438;AFR_AF=0.9675;EUR_AF=0.6282;SAS_AF=0.6472;AA=C|||;VT=SNP
22	39292496	rs6001296	T	C	100	PASS	AC=3701;AF=0.739018;AN=5008;NS=2504;DP=12000;EAS_AF=0.8383;AMR_AF=0.4452;AFR_AF=0.9675;EUR_AF=0.6282;SAS_AF=0.6503;AA=T|||;VT=SNP
22	39292540	rs5995635	A	T	100	PASS	AC=3699;AF=0.738618;AN=5008;NS=2504;DP=12817;EAS_AF=0.8383;AMR_AF=0.4452;AFR_AF=0.9675;EUR_AF=0.6282;SAS_AF=0.6483;AA=T|||;VT=SNP
22	39293075	rs5000627	A	T	100	PASS	AC=3699;AF=0.738618;AN=5008;NS=2504;DP=19308;EAS_AF=0.8383;AMR_AF=0.4452;AFR_AF=0.9682;EUR_AF=0.6282;SAS_AF=0.6472;AA=a|||;VT=SNP
22	39293185	rs132515	A	G	100	PASS	AC=3702;AF=0.739217;AN=5008;NS=2504;DP=19664;EAS_AF=0.8383;AMR_AF=0.4467;AFR_AF=0.9682;EUR_AF=0.6302;SAS_AF=0.6472;AA=A|||;VT=SNP
22	39293205	rs5757344	G	T	100	PASS	AC=3702;AF=0.739217;AN=5008;NS=2504;DP=19562;EAS_AF=0.8383;AMR_AF=0.4467;AFR_AF=0.9682;EUR_AF=0.6302;SAS_AF=0.6472;AA=G|||;VT=SNP
22	39293223	rs5750697	G	A	100	PASS	AC=3702;AF=0.739217;AN=5008;NS=2504;DP=19440;EAS_AF=0.8383;AMR_AF=0.4467;AFR_AF=0.9682;EUR_AF=0.6302;SAS_AF=0.6472;AA=g|||;VT=SNP
22	39293507	rs5757345	A	T	100	PASS	AC=3700;AF=0.738818;AN=5008;NS=2504;DP=19692;EAS_AF=0.8383;AMR_AF=0.4452;AFR_AF=0.9675;EUR_AF=0.6292;SAS_AF=0.6483;AA=A|||;VT=SNP
22	39293772	rs132518	G	A	100	PASS	AC=3706;AF=0.740016;AN=5008;NS=2504;DP=16221;EAS_AF=0.8383;AMR_AF=0.4496;AFR_AF=0.9682;EUR_AF=0.6302;SAS_AF=0.6493;AA=G|||;VT=SNP
22	39294018	rs6001298	T	C	100	PASS	AC=3702;AF=0.739217;AN=5008;NS=2504;DP=17483;EAS_AF=0.8393;AMR_AF=0.4452;AFR_AF=0.9682;EUR_AF=0.6292;SAS_AF=0.6483;AA=T|||;VT=SNP
22	39298430	rs4619721	C	T	100	PASS	AC=1028;AF=0.205272;AN=5008;NS=2504;DP=14828;EAS_AF=0.1319;AMR_AF=0.2781;AFR_AF=0.1112;EUR_AF=0.3002;SAS_AF=0.2587;AA=C|||;VT=SNP
22	39298730	rs5750698	A	G	100	PASS	AC=3701;AF=0.739018;AN=5008;NS=2504;DP=16401;EAS_AF=0.8383;AMR_AF=0.4467;AFR_AF=0.9675;EUR_AF=0.6282;SAS_AF=0.6493;AA=a|||;VT=SNP
22	39298776	rs7286632	G	A	100	PASS	AC=285;AF=0.0569089;AN=5008;NS=2504;DP=16807;EAS_AF=0.0883;AMR_AF=0.0317;AFR_AF=0.0166;EUR_AF=0.0606;SAS_AF=0.093;AA=G|||;VT=SNP
22	39299026	rs4643638	A	C	100	PASS	AC=3706;AF=0.740016;AN=5008;NS=2504;DP=14248;EAS_AF=0.8393;AMR_AF=0.4496;AFR_AF=0.9682;EUR_AF=0.6282;SAS_AF=0.6503;AA=A|||;VT=SNP
22	39299036	rs4561752	A	T	100	PASS	AC=3702;AF=0.739217;AN=5008;NS=2504;DP=14141;EAS_AF=0.8383;AMR_AF=0.4481;AFR_AF=0.9675;EUR_AF=0.6282;SAS_AF=0.6493;AA=T|||;VT=SNP
22	39299216	rs4532056	A	C	100	PASS	AC=3701;AF=0.739018;AN=5008;NS=2504;DP=13934;EAS_AF=0.8393;AMR_AF=0.4467;AFR_AF=0.9675;EUR_AF=0.6282;SAS_AF=0.6483;AA=C|||;VT=SNP
22	39299248	rs7511336	G	C	100	PASS	AC=3699;AF=0.738618;AN=5008;NS=2504;DP=14750;EAS_AF=0.8383;AMR_AF=0.4452;AFR_AF=0.9675;EUR_AF=0.6282;SAS_AF=0.6483;AA=C|||;VT=SNP
22	39299472	rs2205966	C	G	100	PASS	AC=3715;AF=0.741813;AN=5008;NS=2504;DP=12063;EAS_AF=0.8433;AMR_AF=0.4467;AFR_AF=0.9675;EUR_AF=0.6342;SAS_AF=0.6524;AA=G|||;VT=SNP
22	39299495	rs2205967	G	C	100	PASS	AC=3715;AF=0.741813;AN=5008;NS=2504;DP=12459;EAS_AF=0.8433;AMR_AF=0.4467;AFR_AF=0.9675;EUR_AF=0.6342;SAS_AF=0.6524;AA=g|||;VT=SNP
22	39299813	rs4494857	G	C	100	PASS	AC=3702;AF=0.739217;AN=5008;NS=2504;DP=14333;EAS_AF=0.8393;AMR_AF=0.4438;AFR_AF=0.9675;EUR_AF=0.6282;SAS_AF=0.6513;AA=G|||;VT=SNP
22	39299814	rs4308199	G	A	100	PASS	AC=3702;AF=0.739217;AN=5008;NS=2504;DP=14516;EAS_AF=0.8393;AMR_AF=0.4438;AFR_AF=0.9675;EUR_AF=0.6282;SAS_AF=0.6513;AA=G|||;VT=SNP
22	39299836	rs4420791	G	A	100	PASS	AC=3704;AF=0.739617;AN=5008;NS=2504;DP=14258;EAS_AF=0.8393;AMR_AF=0.4467;AFR_AF=0.9675;EUR_AF=0.6282;SAS_AF=0.6513;AA=A|||;VT=SNP
22	39299976	rs132525	C	T	100	PASS	AC=3699;AF=0.738618;AN=5008;NS=2504;DP=13666;EAS_AF=0.8383;AMR_AF=0.4452;AFR_AF=0.9675;EUR_AF=0.6282;SAS_AF=0.6483;AA=C|||;VT=SNP
22	39300107	rs4306795	G	T	100	PASS	AC=3699;AF=0.738618;AN=5008;NS=2504;DP=14792;EAS_AF=0.8383;AMR_AF=0.4452;AFR_AF=0.9675;EUR_AF=0.6282;SAS_AF=0.6483;AA=g|||;VT=SNP
22	39300155	rs4434085	G	A	100	PASS	AC=3699;AF=0.738618;AN=5008;NS=2504;DP=15096;EAS_AF=0.8383;AMR_AF=0.4452;AFR_AF=0.9675;EUR_AF=0.6282;SAS_AF=0.6483;AA=A|||;VT=SNP
22	39300233	rs5750701	A	G	100	PASS	AC=3698;AF=0.738419;AN=5008;NS=2504;DP=16856;EAS_AF=0.8383;AMR_AF=0.4452;AFR_AF=0.9675;EUR_AF=0.6272;SAS_AF=0.6483;AA=G|||;VT=SNP
22	39300265	rs5757355	T	C	100	PASS	AC=1289;AF=0.257388;AN=5008;NS=2504;DP=16174;EAS_AF=0.5853;AMR_AF=0.1311;AFR_AF=0.0817;EUR_AF=0.1988;SAS_AF=0.3067;AA=T|||;VT=SNP
22	39300408	rs6001306	T	C	100	PASS	AC=3701;AF=0.739018;AN=5008;NS=2504;DP=16424;EAS_AF=0.8383;AMR_AF=0.4452;AFR_AF=0.9675;EUR_AF=0.6282;SAS_AF=0.6503;AA=C|||;VT=SNP
22	39300480	rs6001307	C	T	100	PASS	AC=3701;AF=0.739018;AN=5008;NS=2504;DP=15575;EAS_AF=0.8383;AMR_AF=0.4452;AFR_AF=0.9675;EUR_AF=0.6282;SAS_AF=0.6503;AA=C|||;VT=SNP
22	39300599	rs6001309	G	A	100	PASS	AC=3703;AF=0.739417;AN=5008;NS=2504;DP=16798;EAS_AF=0.8383;AMR_AF=0.4452;AFR_AF=0.9682;EUR_AF=0.6302;SAS_AF=0.6493;AA=g|||;VT=SNP
22	39300637	rs9622868	G	C	100	PASS	AC=3702;AF=0.739217;AN=5008;NS=2504;DP=17392;EAS_AF=0.8383;AMR_AF=0.4452;AFR_AF=0.9682;EUR_AF=0.6302;SAS_AF=0.6483;AA=g|||;VT=SNP
22	39300720	rs5757356	A	G	100	PASS	AC=3705;AF=0.739816;AN=5008;NS=2504;DP=17573;EAS_AF=0.8403;AMR_AF=0.4481;AFR_AF=0.9682;EUR_AF=0.6292;SAS_AF=0.6483;AA=G|||;VT=SNP
22	39300733	rs5757357	G	A	100	PASS	AC=3703;AF=0.739417;AN=5008;NS=2504;DP=17073;EAS_AF=0.8393;AMR_AF=0.4467;AFR_AF=0.9682;EUR_AF=0.6292;SAS_AF=0.6483;AA=A|||;VT=SNP
22	39300777	rs5757358	T	C	100	PASS	AC=3698;AF=0.738419;AN=5008;NS=2504;DP=16031;EAS_AF=0.8373;AMR_AF=0.4452;AFR_AF=0.9682;EUR_AF=0.6272;SAS_AF=0.6483;AA=C|||;VT=SNP
22	39300790	rs4589863	T	C	100	PASS	AC=3705;AF=0.739816;AN=5008;NS=2504;DP=16249;EAS_AF=0.8383;AMR_AF=0.4496;AFR_AF=0.9682;EUR_AF=0.6302;SAS_AF=0.6483;AA=C|||;VT=SNP
22	39300806	rs2413550	G	T	100	PASS	AC=3702;AF=0.739217;AN=5008;NS=2504;DP=16419;EAS_AF=0.8383;AMR_AF=0.4481;AFR_AF=0.9682;EUR_AF=0.6292;SAS_AF=0.6472;AA=g|||;VT=SNP
22	39300909	rs2413551	A	T	100	PASS	AC=3697;AF=0.738219;AN=5008;NS=2504;DP=16405;EAS_AF=0.8383;AMR_AF=0.4438;AFR_AF=0.9675;EUR_AF=0.6282;SAS_AF=0.6472;AA=T|||;VT=SNP
22	39300936	rs2413552	A	G	100	PASS	AC=3697;AF=0.738219;AN=5008;NS=2504;DP=16151;EAS_AF=0.8383;AMR_AF=0.4438;AFR_AF=0.9675;EUR_AF=0.6282;SAS_AF=0.6472;AA=G|||;VT=SNP
22	39301118	rs2413553	T	A	100	PASS	AC=3700;AF=0.738818;AN=5008;NS=2504;DP=17733;EAS_AF=0.8383;AMR_AF=0.4452;AFR_AF=0.9675;EUR_AF=0.6282;SAS_AF=0.6493;AA=T|||;VT=SNP
22	39301625	rs13057840	C	T	100	PASS	AC=3696;AF=0.738019;AN=5008;NS=2504;DP=19413;EAS_AF=0.8383;AMR_AF=0.4409;AFR_AF=0.9675;EUR_AF=0.6282;SAS_AF=0.6483;AA=T|||;VT=SNP
22	39301653	rs13058012	C	A	100	PASS	AC=3697;AF=0.738219;AN=5008;NS=2504;DP=19872;EAS_AF=0.8383;AMR_AF=0.4438;AFR_AF=0.9675;EUR_AF=0.6282;SAS_AF=0.6472;AA=A|||;VT=SNP
22	39301963	rs5995636	C	T	100	PASS	AC=3701;AF=0.739018;AN=5008;NS=2504;DP=17905;EAS_AF=0.8373;AMR_AF=0.4467;AFR_AF=0.9675;EUR_AF=0.6302;SAS_AF=0.6483;AA=T|||;VT=SNP
22	39302084	rs713858	A	C	100	PASS	AC=3699;AF=0.738618;AN=5008;NS=2504;DP=19868;EAS_AF=0.8383;AMR_AF=0.4438;AFR_AF=0.9675;EUR_AF=0.6292;SAS_AF=0.6483;AA=C|||;VT=SNP
22	39302174	rs713859	T	G	100	PASS	AC=3698;AF=0.738419;AN=5008;NS=2504;DP=17798;EAS_AF=0.8373;AMR_AF=0.4438;AFR_AF=0.9675;EUR_AF=0.6292;SAS_AF=0.6483;AA=G|||;VT=SNP
22	39302194	rs7287898	C	T	100	PASS	AC=162;AF=0.0323482;AN=5008;NS=2504;DP=17899;EAS_AF=0.0129;AMR_AF=0.0303;AFR_AF=0.003;EUR_AF=0.0596;SAS_AF=0.0654;AA=C|||;VT=SNP
22	39302783	rs132526	T	C	100	PASS	AC=645;AF=0.128794;AN=5008;NS=2504;DP=17792;EAS_AF=0.1419;AMR_AF=0.1297;AFR_AF=0.0136;EUR_AF=0.2376;SAS_AF=0.1585;AA=T|||;VT=SNP
22	39304509	rs111625890	T	C	100	PASS	AC=1275;AF=0.254593;AN=5008;NS=2504;DP=13508;EAS_AF=0.5863;AMR_AF=0.1326;AFR_AF=0.0726;EUR_AF=0.1938;SAS_AF=0.3078;AA=T|||;VT=SNP
22	39304924	rs6001315	A	G	100	PASS	AC=3655;AF=0.729832;AN=5008;NS=2504;DP=14059;EAS_AF=0.8333;AMR_AF=0.415;AFR_AF=0.9516;EUR_AF=0.6302;SAS_AF=0.6493;AA=G|||;VT=SNP
22	39305212	rs5757361	A	T	100	PASS	AC=2349;AF=0.46905;AN=5008;NS=2504;DP=14089;EAS_AF=0.246;AMR_AF=0.2767;AFR_AF=0.8684;EUR_AF=0.4284;SAS_AF=0.3374;AA=A|||;VT=SNP
22	39305358	rs6519155	C	T	100	PASS	AC=3614;AF=0.721645;AN=5008;NS=2504;DP=14876;EAS_AF=0.8115;AMR_AF=0.4078;AFR_AF=0.9516;EUR_AF=0.6223;SAS_AF=0.6431;AA=T|||;VT=SNP
22	39306080	rs5757362	T	C	100	PASS	AC=3632;AF=0.72524;AN=5008;NS=2504;DP=19141;EAS_AF=0.8125;AMR_AF=0.4164;AFR_AF=0.9523;EUR_AF=0.6243;SAS_AF=0.6513;AA=C|||;VT=SNP
22	39306269	rs5757363	G	C	100	PASS	AC=1915;AF=0.382388;AN=5008;NS=2504;DP=16821;EAS_AF=0.2183;AMR_AF=0.2032;AFR_AF=0.7141;EUR_AF=0.3221;SAS_AF=0.2924;AA=G|||;VT=SNP
22	39306630	rs4820357	C	A	100	PASS	AC=1788;AF=0.357029;AN=5008;NS=2504;DP=20590;EAS_AF=0.503;AMR_AF=0.2536;AFR_AF=0.4274;EUR_AF=0.2475;SAS_AF=0.2975;AA=C|||;VT=SNP
22	39306784	rs5757366	C	T	100	PASS	AC=365;AF=0.0728834;AN=5008;NS=2504;DP=21945;EAS_AF=0.0645;AMR_AF=0.0447;AFR_AF=0.0091;EUR_AF=0.0775;SAS_AF=0.183;AA=C|||;VT=SNP
22	39307894	rs181225505	C	T	100	PASS	AC=85;AF=0.0169728;AN=5008;NS=2504;DP=14026;EAS_AF=0.002;AMR_AF=0.0144;AFR_AF=0.0023;EUR_AF=0.0447;SAS_AF=0.0256;AA=c|||;VT=SNP
22	39310797	rs75668643	G	A	100	PASS	AC=171;AF=0.0341454;AN=5008;NS=2504;DP=12219;EAS_AF=0.0109;AMR_AF=0.0432;AFR_AF=0.0219;EUR_AF=0.0507;SAS_AF=0.0511;AA=G|||;VT=SNP
22	39314195	rs11703189	G	T	100	PASS	AC=762;AF=0.152157;AN=5008;NS=2504;DP=17833;EAS_AF=0.1379;AMR_AF=0.0692;AFR_AF=0.2269;EUR_AF=0.0905;SAS_AF=0.1881;AA=G|||;VT=SNP
22	39314326	rs8136819	C	T	100	PASS	AC=4361;AF=0.870807;AN=5008;NS=2504;DP=16955;EAS_AF=0.8621;AMR_AF=0.9308;AFR_AF=0.8646;EUR_AF=0.9046;SAS_AF=0.8108;AA=T|||;VT=SNP
22	39316732	rs729809	A	G	100	PASS	AC=2356;AF=0.470447;AN=5008;NS=2504;DP=20973;EAS_AF=0.5218;AMR_AF=0.3847;AFR_AF=0.503;EUR_AF=0.3738;SAS_AF=0.5337;AA=G|||;VT=SNP
22	39316805	rs2010263	C	T	100	PASS	AC=4262;AF=0.851038;AN=5008;NS=2504;DP=18866;EAS_AF=0.8075;AMR_AF=0.8141;AFR_AF=0.9054;EUR_AF=0.9195;SAS_AF=0.7781;AA=T|||;VT=SNP
22	39317104	rs5750702	C	T	100	PASS	AC=830;AF=0.165735;AN=5008;NS=2504;DP=20035;EAS_AF=0.1399;AMR_AF=0.0807;AFR_AF=0.2897;EUR_AF=0.0785;SAS_AF=0.1748;AA=C|||;VT=SNP
22	39318565	rs9622881	A	G	100	PASS	AC=1337;AF=0.266973;AN=5008;NS=2504;DP=20699;EAS_AF=0.1528;AMR_AF=0.1614;AFR_AF=0.4349;EUR_AF=0.1918;SAS_AF=0.3098;AA=G|||;VT=SNP
22	39319860	rs12168809	C	T	100	PASS	AC=1274;AF=0.254393;AN=5008;NS=2504;DP=21169;EAS_AF=0.1498;AMR_AF=0.1542;AFR_AF=0.4304;EUR_AF=0.1869;SAS_AF=0.2648;AA=c|||;VT=SNP
22	39319986	rs6519156	C	T	100	PASS	AC=1024;AF=0.204473;AN=5008;NS=2504;DP=20065;EAS_AF=0.3839;AMR_AF=0.2161;AFR_AF=0.053;EUR_AF=0.171;SAS_AF=0.2505;AA=C|||;VT=SNP
22	39320054	rs5757370	C	G	100	PASS	AC=1275;AF=0.254593;AN=5008;NS=2504;DP=20358;EAS_AF=0.1498;AMR_AF=0.1643;AFR_AF=0.4153;EUR_AF=0.1958;SAS_AF=0.2699;AA=C|||;VT=SNP
22	39320602	rs5757372	C	T	100	PASS	AC=1326;AF=0.264776;AN=5008;NS=2504;DP=20825;EAS_AF=0.1498;AMR_AF=0.1556;AFR_AF=0.4758;EUR_AF=0.1918;SAS_AF=0.2505;AA=C|||;VT=SNP
22	39320828	rs5757373	C	T	100	PASS	AC=1330;AF=0.265575;AN=5008;NS=2504;DP=20958;EAS_AF=0.1498;AMR_AF=0.1556;AFR_AF=0.4781;EUR_AF=0.1918;SAS_AF=0.2515;AA=T|||;VT=SNP
22	39321323	rs9622882	G	A	100	PASS	AC=713;AF=0.142372;AN=5008;NS=2504;DP=20593;EAS_AF=0.1369;AMR_AF=0.0706;AFR_AF=0.2201;EUR_AF=0.0815;SAS_AF=0.1564;AA=G|||;VT=SNP
22	39322264	rs9306330	C	T	100	PASS	AC=1230;AF=0.245607;AN=5008;NS=2504;DP=17042;EAS_AF=0.1498;AMR_AF=0.1484;AFR_AF=0.4047;EUR_AF=0.1948;SAS_AF=0.2505;AA=C|||;VT=SNP
22	39322539	rs11089909	G	A	100	PASS	AC=1327;AF=0.264976;AN=5008;NS=2504;DP=11954;EAS_AF=0.1498;AMR_AF=0.1556;AFR_AF=0.475;EUR_AF=0.1928;SAS_AF=0.2515;AA=A|||;VT=SNP
22	39322760	rs62228838	G	A	100	PASS	AC=1226;AF=0.244808;AN=5008;NS=2504;DP=13348;EAS_AF=0.1498;AMR_AF=0.147;AFR_AF=0.4047;EUR_AF=0.1918;SAS_AF=0.2505;AA=G|||;VT=SNP
22	39323164	rs73159372	A	G	100	PASS	AC=316;AF=0.063099;AN=5008;NS=2504;DP=11120;EAS_AF=0.0129;AMR_AF=0.0692;AFR_AF=0.0408;EUR_AF=0.1113;SAS_AF=0.091;AA=A|||;VT=SNP
22	39323255	rs8137778	G	A	100	PASS	AC=835;AF=0.166733;AN=5008;NS=2504;DP=7277;EAS_AF=0.1369;AMR_AF=0.0764;AFR_AF=0.3079;EUR_AF=0.0825;SAS_AF=0.1575;AA=G|||;VT=SNP
22	39323262	rs8137780	G	C	100	PASS	AC=1328;AF=0.265176;AN=5008;NS=2504;DP=6979;EAS_AF=0.1498;AMR_AF=0.1556;AFR_AF=0.4743;EUR_AF=0.1938;SAS_AF=0.2526;AA=C|||;VT=SNP
22	39323914	rs6001327	C	A	100	PASS	AC=1263;AF=0.252196;AN=5008;NS=2504;DP=18573;EAS_AF=0.1498;AMR_AF=0.1499;AFR_AF=0.4327;EUR_AF=0.1928;SAS_AF=0.2474;AA=C|||;VT=SNP
22	39324001	rs5757374	G	C	100	PASS	AC=1213;AF=0.242212;AN=5008;NS=2504;DP=18942;EAS_AF=0.1498;AMR_AF=0.147;AFR_AF=0.4312;EUR_AF=0.1879;SAS_AF=0.2055;AA=G|||;VT=SNP
22	39324201	rs55837646	C	A	100	PASS	AC=315;AF=0.0628994;AN=5008;NS=2504;DP=16316;EAS_AF=0.0129;AMR_AF=0.0692;AFR_AF=0.0408;EUR_AF=0.1103;SAS_AF=0.091;AA=C|||;VT=SNP
22	39324344	rs5750703	C	A	100	PASS	AC=619;AF=0.123602;AN=5008;NS=2504;DP=15894;EAS_AF=0.1369;AMR_AF=0.0677;AFR_AF=0.1536;EUR_AF=0.0805;SAS_AF=0.1534;AA=C|||;VT=SNP
22	39327436	rs9622884	G	A	100	PASS	AC=873;AF=0.174321;AN=5008;NS=2504;DP=12302;EAS_AF=0.1369;AMR_AF=0.0807;AFR_AF=0.3396;EUR_AF=0.0795;SAS_AF=0.1534;AA=g|||;VT=SNP
22	39328567	rs5750706	G	A	100	PASS	AC=1283;AF=0.25619;AN=5008;NS=2504;DP=19399;EAS_AF=0.1498;AMR_AF=0.1571;AFR_AF=0.4387;EUR_AF=0.1988;SAS_AF=0.2485;AA=g|||;VT=SNP
22	39328577	rs5757376	T	C	100	PASS	AC=1373;AF=0.274161;AN=5008;NS=2504;DP=19657;EAS_AF=0.1498;AMR_AF=0.1657;AFR_AF=0.5;EUR_AF=0.2008;SAS_AF=0.2495;AA=C|||;VT=SNP
22	39328718	rs5757378	A	G	100	PASS	AC=823;AF=0.164337;AN=5008;NS=2504;DP=19130;EAS_AF=0.1369;AMR_AF=0.0821;AFR_AF=0.2943;EUR_AF=0.0885;SAS_AF=0.1534;AA=A|||;VT=SNP
22	39328823	rs5750707	C	A	100	PASS	AC=1282;AF=0.25599;AN=5008;NS=2504;DP=21245;EAS_AF=0.1498;AMR_AF=0.1571;AFR_AF=0.4387;EUR_AF=0.1988;SAS_AF=0.2474;AA=C|||;VT=SNP
22	39329780	rs5757380	C	T	100	PASS	AC=636;AF=0.126997;AN=5008;NS=2504;DP=17283;EAS_AF=0.1369;AMR_AF=0.0749;AFR_AF=0.1573;EUR_AF=0.0875;SAS_AF=0.1534;AA=C|||;VT=SNP
22	39329878	rs5757381	C	T	100	PASS	AC=625;AF=0.1248;AN=5008;NS=2504;DP=18955;EAS_AF=0.1369;AMR_AF=0.0735;AFR_AF=0.1498;EUR_AF=0.0875;SAS_AF=0.1534;AA=C|||;VT=SNP
22	39329966	rs5757382	T	C	100	PASS	AC=1282;AF=0.25599;AN=5008;NS=2504;DP=19278;EAS_AF=0.1498;AMR_AF=0.1571;AFR_AF=0.4387;EUR_AF=0.1988;SAS_AF=0.2474;AA=C|||;VT=SNP
22	39330025	rs5757383	A	G	100	PASS	AC=1373;AF=0.274161;AN=5008;NS=2504;DP=20300;EAS_AF=0.1498;AMR_AF=0.1657;AFR_AF=0.5008;EUR_AF=0.2008;SAS_AF=0.2485;AA=G|||;VT=SNP
22	39330073	rs5757384	C	T	100	PASS	AC=761;AF=0.151957;AN=5008;NS=2504;DP=18555;EAS_AF=0.1369;AMR_AF=0.0793;AFR_AF=0.2496;EUR_AF=0.0875;SAS_AF=0.1534;AA=C|||;VT=SNP
22	39331346	rs17000526	G	A	100	PASS	AC=2164;AF=0.432109;AN=5008;NS=2504;DP=22929;EAS_AF=0.2827;AMR_AF=0.5029;AFR_AF=0.3994;EUR_AF=0.6581;SAS_AF=0.3476;AA=A|||;VT=SNP
22	39332123	rs17000529	A	G	100	PASS	AC=318;AF=0.0634984;AN=5008;NS=2504;DP=19389;EAS_AF=0.0129;AMR_AF=0.0692;AFR_AF=0.0431;EUR_AF=0.1103;SAS_AF=0.091;AA=A|||;VT=SNP
22	39332229	rs7288049	G	A	100	PASS	AC=3152;AF=0.629393;AN=5008;NS=2504;DP=21184;EAS_AF=0.4216;AMR_AF=0.5922;AFR_AF=0.8109;EUR_AF=0.7465;SAS_AF=0.5041;AA=A|||;VT=SNP
22	39332623	rs1014971	C	T	100	PASS	AC=2164;AF=0.432109;AN=5008;NS=2504;DP=20243;EAS_AF=0.2847;AMR_AF=0.5014;AFR_AF=0.4024;EUR_AF=0.6551;SAS_AF=0.3456;AA=C|||;VT=SNP
22	39332809	rs1004748	G	A	100	PASS	AC=2175;AF=0.434305;AN=5008;NS=2504;DP=19855;EAS_AF=0.2837;AMR_AF=0.5014;AFR_AF=0.413;EUR_AF=0.6531;SAS_AF=0.3456;AA=G|||;VT=SNP
22	39332907	rs28544250	G	C	100	PASS	AC=982;AF=0.196086;AN=5008;NS=2504;DP=23435;EAS_AF=0.1369;AMR_AF=0.0908;AFR_AF=0.4039;EUR_AF=0.0924;SAS_AF=0.1575;AA=G|||;VT=SNP
22	39332920	rs13053348	C	T	100	PASS	AC=640;AF=0.127796;AN=5008;NS=2504;DP=23585;EAS_AF=0.1369;AMR_AF=0.0764;AFR_AF=0.1566;EUR_AF=0.0915;SAS_AF=0.1534;AA=C|||;VT=SNP
22	39333340	rs5757387	G	A	100	PASS	AC=2634;AF=0.525958;AN=5008;NS=2504;DP=19735;EAS_AF=0.4107;AMR_AF=0.513;AFR_AF=0.6241;EUR_AF=0.6342;SAS_AF=0.41;AA=A|||;VT=SNP
22	39333655	rs55637210	C	T	100	PASS	AC=320;AF=0.0638978;AN=5008;NS=2504;DP=20528;EAS_AF=0.0129;AMR_AF=0.0677;AFR_AF=0.0446;EUR_AF=0.1113;SAS_AF=0.091;AA=c|||;VT=SNP
22	39333674	rs13053507	A	G	100	PASS	AC=769;AF=0.153554;AN=5008;NS=2504;DP=20856;EAS_AF=0.1359;AMR_AF=0.0836;AFR_AF=0.2549;EUR_AF=0.0875;SAS_AF=0.1524;AA=a|||;VT=SNP
22	39333742	rs13054016	G	A	100	PASS	AC=1882;AF=0.375799;AN=5008;NS=2504;DP=21705;EAS_AF=0.2798;AMR_AF=0.4308;AFR_AF=0.3759;EUR_AF=0.5467;SAS_AF=0.2597;AA=g|||;VT=SNP
22	39333920	rs9808865	C	T	100	PASS	AC=660;AF=0.131789;AN=5008;NS=2504;DP=22389;EAS_AF=0.1359;AMR_AF=0.0778;AFR_AF=0.1755;EUR_AF=0.0875;SAS_AF=0.1524;AA=C|||;VT=SNP
22	39333935	rs9808866	G	T	100	PASS	AC=802;AF=0.160144;AN=5008;NS=2504;DP=23821;EAS_AF=0.1359;AMR_AF=0.0836;AFR_AF=0.2799;EUR_AF=0.0875;SAS_AF=0.1524;AA=G|||;VT=SNP
22	39333937	rs9808867	G	T	100	PASS	AC=635;AF=0.126797;AN=5008;NS=2504;DP=22895;EAS_AF=0.1359;AMR_AF=0.0749;AFR_AF=0.1581;EUR_AF=0.0875;SAS_AF=0.1524;AA=G|||;VT=SNP
22	39334111	rs13053569	G	C	100	PASS	AC=1874;AF=0.374201;AN=5008;NS=2504;DP=20333;EAS_AF=0.2808;AMR_AF=0.4308;AFR_AF=0.3676;EUR_AF=0.5467;SAS_AF=0.2618;AA=G|||;VT=SNP
22	39335475	rs34735194	G	C	100	PASS	AC=1796;AF=0.358626;AN=5008;NS=2504;DP=22368;EAS_AF=0.2748;AMR_AF=0.4179;AFR_AF=0.329;EUR_AF=0.5288;SAS_AF=0.2679;AA=g|||;VT=SNP
22	39335697	rs5750708	A	G	100	PASS	AC=3240;AF=0.646965;AN=5008;NS=2504;DP=16666;EAS_AF=0.4216;AMR_AF=0.585;AFR_AF=0.8911;EUR_AF=0.7326;SAS_AF=0.5051;AA=G|||;VT=SNP
22	39335960	rs5757388	C	A	100	PASS	AC=804;AF=0.160543;AN=5008;NS=2504;DP=18805;EAS_AF=0.1339;AMR_AF=0.0922;AFR_AF=0.2723;EUR_AF=0.0964;SAS_AF=0.1513;AA=C|||;VT=SNP
22	39336349	rs5757390	T	C	100	PASS	AC=813;AF=0.16234;AN=5008;NS=2504;DP=11509;EAS_AF=0.1339;AMR_AF=0.0951;AFR_AF=0.2761;EUR_AF=0.0964;SAS_AF=0.1534;AA=T|||;VT=SNP
22	39336938	rs5750709	A	C	100	PASS	AC=817;AF=0.163139;AN=5008;NS=2504;DP=17767;EAS_AF=0.1339;AMR_AF=0.0879;AFR_AF=0.2867;EUR_AF=0.0924;SAS_AF=0.1524;AA=A|||;VT=SNP
22	39337389	rs56251156	G	A	100	PASS	AC=303;AF=0.0605032;AN=5008;NS=2504;DP=19683;EAS_AF=0.0119;AMR_AF=0.062;AFR_AF=0.0408;EUR_AF=0.1093;SAS_AF=0.0859;AA=G|||;VT=SNP
22	39337500	rs17000544	G	A	100	PASS	AC=800;AF=0.159744;AN=5008;NS=2504;DP=20921;EAS_AF=0.1339;AMR_AF=0.085;AFR_AF=0.2791;EUR_AF=0.0885;SAS_AF=0.1513;AA=G|||;VT=SNP
22	39338141	rs5757391	A	C	100	PASS	AC=2793;AF=0.557708;AN=5008;NS=2504;DP=20874;EAS_AF=0.4087;AMR_AF=0.5187;AFR_AF=0.7481;EUR_AF=0.6243;SAS_AF=0.4131;AA=C|||;VT=SNP
22	39338337	rs17298311	T	C	100	PASS	AC=1833;AF=0.366014;AN=5008;NS=2504;DP=20580;EAS_AF=0.2738;AMR_AF=0.4251;AFR_AF=0.3654;EUR_AF=0.5278;SAS_AF=0.2536;AA=C|||;VT=SNP
22	39338664	rs7292374	G	C	100	PASS	AC=2791;AF=0.557308;AN=5008;NS=2504;DP=19421;EAS_AF=0.4077;AMR_AF=0.5187;AFR_AF=0.7504;EUR_AF=0.6213;SAS_AF=0.4121;AA=C|||;VT=SNP
22	39338731	rs7293205	T	C	100	PASS	AC=819;AF=0.163538;AN=5008;NS=2504;DP=20190;EAS_AF=0.1339;AMR_AF=0.0965;AFR_AF=0.2761;EUR_AF=0.0964;SAS_AF=0.1585;AA=C|||;VT=SNP
22	39339780	rs17000548	C	T	100	PASS	AC=669;AF=0.133586;AN=5008;NS=2504;DP=19474;EAS_AF=0.1339;AMR_AF=0.0821;AFR_AF=0.174;EUR_AF=0.0924;SAS_AF=0.1575;AA=C|||;VT=SNP
22	39340088	rs55819331	C	T	100	PASS	AC=311;AF=0.0621006;AN=5008;NS=2504;DP=16554;EAS_AF=0.0119;AMR_AF=0.0605;AFR_AF=0.0484;EUR_AF=0.1083;SAS_AF=0.0859;AA=C|||;VT=SNP
22	39340210	rs56363236	G	A	100	PASS	AC=363;AF=0.072484;AN=5008;NS=2504;DP=19428;EAS_AF=0.0119;AMR_AF=0.0634;AFR_AF=0.0862;EUR_AF=0.1083;SAS_AF=0.0859;AA=A|||;VT=SNP
22	39340220	rs8135342	T	C	100	PASS	AC=4194;AF=0.83746;AN=5008;NS=2504;DP=19890;EAS_AF=0.9702;AMR_AF=0.7032;AFR_AF=0.9766;EUR_AF=0.6392;SAS_AF=0.8119;AA=C|||;VT=SNP
22	39340637	rs4821843	G	A	100	PASS	AC=1783;AF=0.35603;AN=5008;NS=2504;DP=20201;EAS_AF=0.5913;AMR_AF=0.3732;AFR_AF=0.1831;EUR_AF=0.2107;SAS_AF=0.4847;AA=G|||;VT=SNP
22	39340640	rs5757393	C	A	100	PASS	AC=1248;AF=0.249201;AN=5008;NS=2504;DP=20202;EAS_AF=0.1369;AMR_AF=0.1513;AFR_AF=0.4213;EUR_AF=0.2018;SAS_AF=0.2505;AA=C|||;VT=SNP
22	39340670	rs67536239	T	G	100	PASS	AC=461;AF=0.0920527;AN=5008;NS=2504;DP=19050;EAS_AF=0.0119;AMR_AF=0.072;AFR_AF=0.152;EUR_AF=0.1083;SAS_AF=0.091;AA=T|||;VT=SNP
22	39340752	rs5750710	C	G	100	PASS	AC=714;AF=0.142572;AN=5008;NS=2504;DP=17845;EAS_AF=0.1518;AMR_AF=0.0807;AFR_AF=0.1815;EUR_AF=0.0964;SAS_AF=0.1718;AA=C|||;VT=SNP
22	39341663	rs5757394	C	A	100	PASS	AC=2948;AF=0.588658;AN=5008;NS=2504;DP=20818;EAS_AF=0.6448;AMR_AF=0.5159;AFR_AF=0.6384;EUR_AF=0.4791;SAS_AF=0.6278;AA=C|||;VT=SNP
22	39341957	rs5750711	T	C	100	PASS	AC=2672;AF=0.533546;AN=5008;NS=2504;DP=18383;EAS_AF=0.7202;AMR_AF=0.4769;AFR_AF=0.4523;EUR_AF=0.3748;SAS_AF=0.6544;AA=T|||;VT=SNP
22	39342141	rs5750712	T	C	100	PASS	AC=646;AF=0.128994;AN=5008;NS=2504;DP=18793;EAS_AF=0.1429;AMR_AF=0.0807;AFR_AF=0.149;EUR_AF=0.0924;SAS_AF=0.1595;AA=T|||;VT=SNP
22	39342326	rs5750713	A	G	100	PASS	AC=3134;AF=0.625799;AN=5008;NS=2504;DP=15667;EAS_AF=0.7242;AMR_AF=0.5432;AFR_AF=0.6135;EUR_AF=0.4831;SAS_AF=0.7464;AA=G|||;VT=SNP
22	39342409	rs5750714	C	T	100	PASS	AC=3119;AF=0.622804;AN=5008;NS=2504;DP=17800;EAS_AF=0.7242;AMR_AF=0.5432;AFR_AF=0.6044;EUR_AF=0.4831;SAS_AF=0.7434;AA=T|||;VT=SNP
22	39343083	rs7289653	C	T	100	PASS	AC=730;AF=0.145767;AN=5008;NS=2504;DP=17350;EAS_AF=0.1488;AMR_AF=0.0865;AFR_AF=0.2042;EUR_AF=0.0934;SAS_AF=0.1595;AA=C|||;VT=SNP
22	39343188	rs7289804	C	T	100	PASS	AC=1574;AF=0.314297;AN=5008;NS=2504;DP=18557;EAS_AF=0.252;AMR_AF=0.1873;AFR_AF=0.466;EUR_AF=0.2078;SAS_AF=0.3732;AA=c|||;VT=SNP
22	39343292	rs5757395	G	A	100	PASS	AC=3244;AF=0.647764;AN=5008;NS=2504;DP=18622;EAS_AF=0.7252;AMR_AF=0.5476;AFR_AF=0.6974;EUR_AF=0.4841;SAS_AF=0.7403;AA=A|||;VT=SNP
22	39343916	rs5750715	T	A	100	PASS	AC=1578;AF=0.315096;AN=5008;NS=2504;DP=21474;EAS_AF=0.4712;AMR_AF=0.3573;AFR_AF=0.1634;EUR_AF=0.2744;SAS_AF=0.3712;AA=T|||;VT=SNP
22	39343945	rs73159391	A	T	100	PASS	AC=560;AF=0.111821;AN=5008;NS=2504;DP=22554;EAS_AF=0.245;AMR_AF=0.121;AFR_AF=0.0121;EUR_AF=0.1481;SAS_AF=0.0654;AA=A|||;VT=SNP
22	39344499	rs5757396	G	A	100	PASS	AC=3121;AF=0.623203;AN=5008;NS=2504;DP=18873;EAS_AF=0.7252;AMR_AF=0.5389;AFR_AF=0.6089;EUR_AF=0.4781;SAS_AF=0.7464;AA=A|||;VT=SNP
22	39344514	rs73887517	C	T	100	PASS	AC=486;AF=0.0970447;AN=5008;NS=2504;DP=18401;EAS_AF=0.119;AMR_AF=0.1527;AFR_AF=0.0378;EUR_AF=0.0716;SAS_AF=0.1411;AA=C|||;VT=SNP
22	39344716	rs12157800	A	G	100	PASS	AC=755;AF=0.150759;AN=5008;NS=2504;DP=15366;EAS_AF=0.1498;AMR_AF=0.0865;AFR_AF=0.2186;EUR_AF=0.0944;SAS_AF=0.1636;AA=G|||;VT=SNP
22	39344919	rs9622888	G	C	100	PASS	AC=750;AF=0.14976;AN=5008;NS=2504;DP=16982;EAS_AF=0.1498;AMR_AF=0.0865;AFR_AF=0.2156;EUR_AF=0.0944;SAS_AF=0.1626;AA=g|||;VT=SNP
22	39345199	rs6001333	T	C	100	PASS	AC=755;AF=0.150759;AN=5008;NS=2504;DP=17530;EAS_AF=0.1498;AMR_AF=0.0865;AFR_AF=0.2186;EUR_AF=0.0944;SAS_AF=0.1636;AA=c|||;VT=SNP
22	39345203	rs6001334	A	G	100	PASS	AC=750;AF=0.14976;AN=5008;NS=2504;DP=17771;EAS_AF=0.1498;AMR_AF=0.0865;AFR_AF=0.2156;EUR_AF=0.0944;SAS_AF=0.1626;AA=a|||;VT=SNP
22	39345540	rs10854710	C	T	100	PASS	AC=760;AF=0.151757;AN=5008;NS=2504;DP=15442;EAS_AF=0.1498;AMR_AF=0.0922;AFR_AF=0.2186;EUR_AF=0.0954;SAS_AF=0.1636;AA=c|||;VT=SNP
22	39345966	rs6001335	G	C	100	PASS	AC=1590;AF=0.317492;AN=5008;NS=2504;DP=16811;EAS_AF=0.4722;AMR_AF=0.3573;AFR_AF=0.1747;EUR_AF=0.2724;SAS_AF=0.3691;AA=g|||;VT=SNP
22	39346066	rs5757397	C	G	100	PASS	AC=582;AF=0.116214;AN=5008;NS=2504;DP=18542;EAS_AF=0.1498;AMR_AF=0.0749;AFR_AF=0.0998;EUR_AF=0.0944;SAS_AF=0.1554;AA=C|||;VT=SNP
22	39346168	rs5757398	G	T	100	PASS	AC=734;AF=0.146565;AN=5008;NS=2504;DP=17550;EAS_AF=0.1498;AMR_AF=0.0865;AFR_AF=0.2088;EUR_AF=0.0944;SAS_AF=0.1554;AA=G|||;VT=SNP
22	39346679	rs9619782	G	A	100	PASS	AC=655;AF=0.130791;AN=5008;NS=2504;DP=18009;EAS_AF=0.1508;AMR_AF=0.0836;AFR_AF=0.149;EUR_AF=0.0944;SAS_AF=0.1564;AA=G|||;VT=SNP
22	39347093	rs2076098	G	A	100	PASS	AC=864;AF=0.172524;AN=5008;NS=2504;DP=19043;EAS_AF=0.1012;AMR_AF=0.0994;AFR_AF=0.2799;EUR_AF=0.1153;SAS_AF=0.2117;AA=G|||;VT=SNP
22	39347110	rs9607592	C	T	100	PASS	AC=139;AF=0.0277556;AN=5008;NS=2504;DP=18536;EAS_AF=0.002;AMR_AF=0.0317;AFR_AF=0.0053;EUR_AF=0.0825;SAS_AF=0.0256;AA=C|||;VT=SNP
22	39347112	rs2076099	G	A	100	PASS	AC=677;AF=0.135184;AN=5008;NS=2504;DP=18355;EAS_AF=0.1498;AMR_AF=0.0836;AFR_AF=0.1604;EUR_AF=0.0944;SAS_AF=0.1646;AA=G|||;VT=SNP
22	39347778	rs5757399	A	G	100	PASS	AC=694;AF=0.138578;AN=5008;NS=2504;DP=20051;EAS_AF=0.1498;AMR_AF=0.0865;AFR_AF=0.1694;EUR_AF=0.0944;SAS_AF=0.1677;AA=A|||;VT=SNP
22	39348245	rs5757400	A	G	100	PASS	AC=770;AF=0.153754;AN=5008;NS=2504;DP=19348;EAS_AF=0.1508;AMR_AF=0.0965;AFR_AF=0.2194;EUR_AF=0.0984;SAS_AF=0.1656;AA=G|||;VT=SNP
22	39349617	rs5995640	G	A	100	PASS	AC=733;AF=0.146366;AN=5008;NS=2504;DP=22237;EAS_AF=0.1498;AMR_AF=0.0879;AFR_AF=0.2012;EUR_AF=0.0954;SAS_AF=0.1626;AA=G|||;VT=SNP
22	39349776	rs6001338	T	C	100	PASS	AC=774;AF=0.154553;AN=5008;NS=2504;DP=18910;EAS_AF=0.1498;AMR_AF=0.0908;AFR_AF=0.23;EUR_AF=0.0964;SAS_AF=0.1626;AA=C|||;VT=SNP
22	39350072	rs5757402	T	C	100	PASS	AC=3883;AF=0.775359;AN=5008;NS=2504;DP=17244;EAS_AF=0.9583;AMR_AF=0.6671;AFR_AF=0.7753;EUR_AF=0.6243;SAS_AF=0.819;AA=C|||;VT=SNP
22	39350222	rs17370615	G	A	100	PASS	AC=662;AF=0.132188;AN=5008;NS=2504;DP=15044;EAS_AF=0.0357;AMR_AF=0.2536;AFR_AF=0.0136;EUR_AF=0.2873;SAS_AF=0.1462;AA=G|||;VT=SNP
22	39350684	rs56297045	G	A	100	PASS	AC=1090;AF=0.217652;AN=5008;NS=2504;DP=14193;EAS_AF=0.245;AMR_AF=0.1873;AFR_AF=0.2012;EUR_AF=0.2614;SAS_AF=0.1881;AA=G|||;VT=SNP
22	39350950	rs5995641	C	T	100	PASS	AC=692;AF=0.138179;AN=5008;NS=2504;DP=19076;EAS_AF=0.1478;AMR_AF=0.0836;AFR_AF=0.1687;EUR_AF=0.1014;SAS_AF=0.1636;AA=C|||;VT=SNP
22	39351037	rs5995642	C	T	100	PASS	AC=1063;AF=0.21226;AN=5008;NS=2504;DP=18365;EAS_AF=0.2431;AMR_AF=0.1138;AFR_AF=0.2557;EUR_AF=0.1233;SAS_AF=0.2832;AA=C|||;VT=SNP
22	39351466	rs17298479	G	A	100	PASS	AC=558;AF=0.111422;AN=5008;NS=2504;DP=17747;EAS_AF=0.131;AMR_AF=0.0533;AFR_AF=0.059;EUR_AF=0.1501;SAS_AF=0.1636;AA=C|||;VT=SNP
22	39353172	rs12157810	A	C	100	PASS	AC=1552;AF=0.309904;AN=5008;NS=2504;DP=20270;EAS_AF=0.256;AMR_AF=0.2075;AFR_AF=0.5166;EUR_AF=0.2724;SAS_AF=0.1973;AA=C|||;VT=SNP
22	39353184	rs78997815	A	C	100	PASS	AC=273;AF=0.0545128;AN=5008;NS=2504;DP=19622;EAS_AF=0.0972;AMR_AF=0.0317;AFR_AF=0.0166;EUR_AF=0.0219;SAS_AF=0.1115;AA=A|||;VT=SNP
22	39354742	rs7292690	C	T	100	PASS	AC=1137;AF=0.227037;AN=5008;NS=2504;DP=17719;EAS_AF=0.254;AMR_AF=0.1787;AFR_AF=0.2284;EUR_AF=0.2664;SAS_AF=0.1912;AA=c|||;VT=SNP
22	39355109	rs4365560	T	C	100	PASS	AC=1155;AF=0.230631;AN=5008;NS=2504;DP=17889;EAS_AF=0.255;AMR_AF=0.1816;AFR_AF=0.2383;EUR_AF=0.2664;SAS_AF=0.1933;AA=T|||;VT=SNP
22	39355110	rs1977068	C	G	100	PASS	AC=2545;AF=0.508187;AN=5008;NS=2504;DP=17871;EAS_AF=0.501;AMR_AF=0.3213;AFR_AF=0.7156;EUR_AF=0.3956;SAS_AF=0.4836;AA=G|||;VT=SNP
22	39355415	rs1977069	A	G	100	PASS	AC=2523;AF=0.503794;AN=5008;NS=2504;DP=16344;EAS_AF=0.502;AMR_AF=0.317;AFR_AF=0.7141;EUR_AF=0.3797;SAS_AF=0.4816;AA=G|||;VT=SNP
22	39355717	rs5750717	G	A	100	PASS	AC=4107;AF=0.820088;AN=5008;NS=2504;DP=18489;EAS_AF=0.9633;AMR_AF=0.6787;AFR_AF=0.9455;EUR_AF=0.6243;SAS_AF=0.8047;AA=A|||;VT=SNP;EX_TARGET
22	39357581	rs35994173	C	T	100	PASS	AC=1231;AF=0.245807;AN=5008;NS=2504;DP=10317;EAS_AF=0.3046;AMR_AF=0.1527;AFR_AF=0.2436;EUR_AF=0.162;SAS_AF=0.3405;AA=C|||;VT=SNP;EX_TARGET
22	39358037	rs12628403	A	C	100	PASS	AC=696;AF=0.138978;AN=5008;NS=2504;DP=16476;EAS_AF=0.3413;AMR_AF=0.1671;AFR_AF=0.0083;EUR_AF=0.0716;SAS_AF=0.1564;AA=A|||;VT=SNP
22	39358780	rs7286317	G	A	100	PASS	AC=293;AF=0.0585064;AN=5008;NS=2504;DP=13521;EAS_AF=0.1349;AMR_AF=0.0346;AFR_AF=0.0008;EUR_AF=0.0189;SAS_AF=0.1155;AA=G|||;VT=SNP
22	39359915	rs2014809	C	G	100	PASS	AC=276;AF=0.0551118;AN=5008;NS=2504;DP=16665;EAS_AF=0.002;AMR_AF=0.0591;AFR_AF=0.0083;EUR_AF=0.1282;SAS_AF=0.0951;AA=C|||;VT=SNP
22	39360018	rs112907096	A	G	100	PASS	AC=44;AF=0.00878594;AN=5008;NS=2504;DP=15479;EAS_AF=0.0159;AMR_AF=0.0058;AFR_AF=0.0015;EUR_AF=0.0159;SAS_AF=0.0061;AA=a|||;VT=SNP
22	39363830	rs6001344	A	G	100	PASS	AC=3089;AF=0.616813;AN=5008;NS=2504;DP=19745;EAS_AF=0.6329;AMR_AF=0.4899;AFR_AF=0.6573;EUR_AF=0.5477;SAS_AF=0.7065;AA=G|||;VT=SNP
22	39364411	rs9619784	C	T	100	PASS	AC=1391;AF=0.277756;AN=5008;NS=2504;DP=17516;EAS_AF=0.372;AMR_AF=0.1643;AFR_AF=0.2156;EUR_AF=0.2386;SAS_AF=0.3855;AA=C|||;VT=SNP
22	39364969	rs7284696	G	A	100	PASS	AC=430;AF=0.0858626;AN=5008;NS=2504;DP=13898;EAS_AF=0.0317;AMR_AF=0.0375;AFR_AF=0.1142;EUR_AF=0.0954;SAS_AF=0.1278;AA=G|||;VT=SNP
22	39365776	rs17000581	G	A	100	PASS	AC=884;AF=0.176518;AN=5008;NS=2504;DP=18263;EAS_AF=0.3383;AMR_AF=0.1297;AFR_AF=0.0393;EUR_AF=0.1551;SAS_AF=0.2505;AA=G|||;VT=SNP
22	39366962	rs7285518	A	T	100	PASS	AC=1463;AF=0.292133;AN=5008;NS=2504;DP=17952;EAS_AF=0.3502;AMR_AF=0.1729;AFR_AF=0.2685;EUR_AF=0.2525;SAS_AF=0.3896;AA=A|||;VT=SNP
22	39367539	rs2267397	T	G	100	PASS	AC=3069;AF=0.612819;AN=5008;NS=2504;DP=19607;EAS_AF=0.629;AMR_AF=0.487;AFR_AF=0.6513;EUR_AF=0.5467;SAS_AF=0.7014;AA=G|||;VT=SNP
22	39373257	rs5995647	T	C	100	PASS	AC=2696;AF=0.538339;AN=5008;NS=2504;DP=16535;EAS_AF=0.6161;AMR_AF=0.5058;AFR_AF=0.4312;EUR_AF=0.5408;SAS_AF=0.6237;AA=C|||;VT=SNP
22	39374672	rs6001349	T	G	100	PASS	AC=3257;AF=0.650359;AN=5008;NS=2504;DP=15474;EAS_AF=0.623;AMR_AF=0.5245;AFR_AF=0.7209;EUR_AF=0.5984;SAS_AF=0.726;AA=G|||;VT=SNP
22	39377482	rs8142462	C	T	100	PASS	AC=513;AF=0.102436;AN=5008;NS=2504;DP=12458;EAS_AF=0.0099;AMR_AF=0.0331;AFR_AF=0.2587;EUR_AF=0.0656;SAS_AF=0.0736;AA=C|||;VT=SNP
22	39377843	rs2267398	C	T	100	PASS	AC=1274;AF=0.254393;AN=5008;NS=2504;DP=15545;EAS_AF=0.3274;AMR_AF=0.1888;AFR_AF=0.2057;EUR_AF=0.2286;SAS_AF=0.318;AA=C|||;VT=SNP
22	39379064	rs28401571	T	C	100	PASS	AC=3317;AF=0.66234;AN=5008;NS=2504;DP=15358;EAS_AF=0.622;AMR_AF=0.5259;AFR_AF=0.7595;EUR_AF=0.6014;SAS_AF=0.7321;AA=C|||;VT=SNP
22	39381826	rs2076109	A	G	100	PASS	AC=3211;AF=0.641174;AN=5008;NS=2504;DP=13686;EAS_AF=0.628;AMR_AF=0.5259;AFR_AF=0.6762;EUR_AF=0.5974;SAS_AF=0.7342;AA=C|||;VT=SNP;EX_TARGET
22	39381935	rs2076110	C	T	100	PASS	AC=378;AF=0.0754792;AN=5008;NS=2504;DP=16108;EAS_AF=0.0079;AMR_AF=0.0274;AFR_AF=0.1717;EUR_AF=0.0596;SAS_AF=0.0654;AA=C|||;VT=SNP;EX_TARGET
22	39382079	rs5995649	C	A	100	PASS	AC=4756;AF=0.949681;AN=5008;NS=2504;DP=14964;EAS_AF=0.9792;AMR_AF=0.9597;AFR_AF=0.9486;EUR_AF=0.9592;SAS_AF=0.9039;AA=A|||;VT=SNP;EX_TARGET
22	39384352	rs12158968	C	A	100	PASS	AC=420;AF=0.0838658;AN=5008;NS=2504;DP=17211;EAS_AF=0.1111;AMR_AF=0.0231;AFR_AF=0.0764;EUR_AF=0.0606;SAS_AF=0.1329;AA=C|||;VT=SNP
22	39384753	rs1807558	C	T	100	PASS	AC=3589;AF=0.716653;AN=5008;NS=2504;DP=15620;EAS_AF=0.7679;AMR_AF=0.5937;AFR_AF=0.7239;EUR_AF=0.6412;SAS_AF=0.819;AA=N|||;VT=SNP
22	39385663	rs2072865	G	A	100	PASS	AC=371;AF=0.0740815;AN=5008;NS=2504;DP=15797;EAS_AF=0.1111;AMR_AF=0.0216;AFR_AF=0.0401;EUR_AF=0.0606;SAS_AF=0.1329;AA=G|||;VT=SNP
22	39386396	rs4820359	T	C	100	PASS	AC=3437;AF=0.686302;AN=5008;NS=2504;DP=15075;EAS_AF=0.7292;AMR_AF=0.5274;AFR_AF=0.7186;EUR_AF=0.5954;SAS_AF=0.8047;AA=C|||;VT=SNP
22	39387812	rs8141143	T	G	100	PASS	AC=421;AF=0.0840655;AN=5008;NS=2504;DP=10898;EAS_AF=0.1111;AMR_AF=0.0231;AFR_AF=0.0772;EUR_AF=0.0606;SAS_AF=0.1329;AA=T|||;VT=SNP
22	39389663	rs9607599	T	G	100	PASS	AC=2951;AF=0.589257;AN=5008;NS=2504;DP=18351;EAS_AF=0.5;AMR_AF=0.4236;AFR_AF=0.702;EUR_AF=0.5577;SAS_AF=0.6789;AA=G|||;VT=SNP
22	39389952	rs6001359	G	A	100	PASS	AC=2946;AF=0.588259;AN=5008;NS=2504;DP=18321;EAS_AF=0.5;AMR_AF=0.4236;AFR_AF=0.6982;EUR_AF=0.5577;SAS_AF=0.6789;AA=A|||;VT=SNP
22	39390231	rs61463331	A	G	100	PASS	AC=1590;AF=0.317492;AN=5008;NS=2504;DP=18252;EAS_AF=0.3423;AMR_AF=0.2579;AFR_AF=0.2542;EUR_AF=0.3062;SAS_AF=0.4315;AA=A|||;VT=SNP
22	39390661	rs6001360	G	A	100	PASS	AC=2854;AF=0.569888;AN=5008;NS=2504;DP=10499;EAS_AF=0.5;AMR_AF=0.4179;AFR_AF=0.6437;EUR_AF=0.5527;SAS_AF=0.6677;AA=G|||;VT=SNP
22	39390876	rs9611067	G	A	100	PASS	AC=2854;AF=0.569888;AN=5008;NS=2504;DP=13954;EAS_AF=0.5;AMR_AF=0.4179;AFR_AF=0.6437;EUR_AF=0.5527;SAS_AF=0.6677;AA=A|||;VT=SNP
22	39390968	rs8142907	C	T	100	PASS	AC=2981;AF=0.595248;AN=5008;NS=2504;DP=10178;EAS_AF=0.5;AMR_AF=0.4251;AFR_AF=0.7133;EUR_AF=0.5646;SAS_AF=0.6861;AA=T|||;VT=SNP
22	39392250	rs11089916	G	A	100	PASS	AC=1138;AF=0.227236;AN=5008;NS=2504;DP=19548;EAS_AF=0.1597;AMR_AF=0.1542;AFR_AF=0.2958;EUR_AF=0.2465;SAS_AF=0.2362;AA=G|||;VT=SNP
22	39392296	rs2142833	A	G	100	PASS	AC=2957;AF=0.590455;AN=5008;NS=2504;DP=21333;EAS_AF=0.5;AMR_AF=0.4236;AFR_AF=0.6959;EUR_AF=0.5646;SAS_AF=0.6861;AA=G|||;VT=SNP
22	39392480	rs6001363	T	C	100	PASS	AC=2957;AF=0.590455;AN=5008;NS=2504;DP=18642;EAS_AF=0.5;AMR_AF=0.4236;AFR_AF=0.6959;EUR_AF=0.5646;SAS_AF=0.6861;AA=C|||;VT=SNP
22	39392808	rs111468681	C	T	100	PASS	AC=907;AF=0.18111;AN=5008;NS=2504;DP=19548;EAS_AF=0.1597;AMR_AF=0.1484;AFR_AF=0.1271;EUR_AF=0.2465;SAS_AF=0.2321;AA=C|||;VT=SNP
22	39393332	rs6001364	C	A	100	PASS	AC=1588;AF=0.317093;AN=5008;NS=2504;DP=19309;EAS_AF=0.3403;AMR_AF=0.2579;AFR_AF=0.2542;EUR_AF=0.3062;SAS_AF=0.4315;AA=C|||;VT=SNP
22	39393434	rs9622902	C	T	100	PASS	AC=1024;AF=0.204473;AN=5008;NS=2504;DP=17678;EAS_AF=0.1597;AMR_AF=0.1527;AFR_AF=0.2103;EUR_AF=0.2465;SAS_AF=0.2362;AA=C|||;VT=SNP
22	39394421	rs77031627	G	A	100	PASS	AC=912;AF=0.182109;AN=5008;NS=2504;DP=16536;EAS_AF=0.1597;AMR_AF=0.1484;AFR_AF=0.1271;EUR_AF=0.2475;SAS_AF=0.2362;AA=G|||;VT=SNP
22	39394655	rs35043274	G	A	100	PASS	AC=1053;AF=0.210264;AN=5008;NS=2504;DP=18575;EAS_AF=0.2569;AMR_AF=0.1484;AFR_AF=0.1664;EUR_AF=0.2028;SAS_AF=0.273;AA=G|||;VT=SNP
22	39395386	rs73161526	T	A	100	PASS	AC=957;AF=0.191094;AN=5008;NS=2504;DP=12981;EAS_AF=0.1597;AMR_AF=0.1643;AFR_AF=0.1301;EUR_AF=0.2734;SAS_AF=0.2403;AA=T|||;VT=SNP
22	39395418	rs9607600	T	C	100	PASS	AC=3021;AF=0.603235;AN=5008;NS=2504;DP=14990;EAS_AF=0.5;AMR_AF=0.4409;AFR_AF=0.7126;EUR_AF=0.5905;SAS_AF=0.6902;AA=t|||;VT=SNP
22	39395612	rs9611069	G	A	100	PASS	AC=1621;AF=0.323682;AN=5008;NS=2504;DP=17538;EAS_AF=0.3403;AMR_AF=0.2651;AFR_AF=0.261;EUR_AF=0.3201;SAS_AF=0.4366;AA=G|||;VT=SNP
22	39395707	rs9611070	T	G	100	PASS	AC=3002;AF=0.599441;AN=5008;NS=2504;DP=18529;EAS_AF=0.5;AMR_AF=0.4395;AFR_AF=0.6989;EUR_AF=0.5905;SAS_AF=0.6902;AA=G|||;VT=SNP
22	39397193	rs9611072	G	C	100	PASS	AC=3026;AF=0.604233;AN=5008;NS=2504;DP=12929;EAS_AF=0.5;AMR_AF=0.4409;AFR_AF=0.7163;EUR_AF=0.5905;SAS_AF=0.6902;AA=C|||;VT=SNP
22	39399079	rs28407607	G	A	100	PASS	AC=1056;AF=0.210863;AN=5008;NS=2504;DP=16334;EAS_AF=0.2579;AMR_AF=0.1484;AFR_AF=0.1657;EUR_AF=0.2048;SAS_AF=0.274;AA=G|||;VT=SNP
22	39399438	rs9607601	C	T	100	PASS	AC=1560;AF=0.311502;AN=5008;NS=2504;DP=18043;EAS_AF=0.3393;AMR_AF=0.2594;AFR_AF=0.2542;EUR_AF=0.3062;SAS_AF=0.4029;AA=C|||;VT=SNP
22	39399738	rs4315626	T	C	100	PASS	AC=3022;AF=0.603435;AN=5008;NS=2504;DP=17705;EAS_AF=0.496;AMR_AF=0.4424;AFR_AF=0.7156;EUR_AF=0.5905;SAS_AF=0.6902;AA=C|||;VT=SNP
22	39399941	rs6001366	C	T	100	PASS	AC=456;AF=0.0910543;AN=5008;NS=2504;DP=13571;EAS_AF=0.0794;AMR_AF=0.1095;AFR_AF=0.0454;EUR_AF=0.1014;SAS_AF=0.1411;AA=C|||;VT=SNP
22	39400343	rs9611074	A	G	100	PASS	AC=1075;AF=0.214657;AN=5008;NS=2504;DP=11150;EAS_AF=0.2599;AMR_AF=0.1499;AFR_AF=0.1649;EUR_AF=0.2048;SAS_AF=0.2914;AA=A|||;VT=SNP
22	39400527	rs6001367	G	A	100	PASS	AC=1588;AF=0.317093;AN=5008;NS=2504;DP=10408;EAS_AF=0.3393;AMR_AF=0.2594;AFR_AF=0.2542;EUR_AF=0.3062;SAS_AF=0.4315;AA=A|||;VT=SNP
22	39400832	rs6001368	G	A	100	PASS	AC=1589;AF=0.317292;AN=5008;NS=2504;DP=18818;EAS_AF=0.3393;AMR_AF=0.2594;AFR_AF=0.2549;EUR_AF=0.3062;SAS_AF=0.4315;AA=G|||;VT=SNP
22	39402450	rs6519161	C	T	100	PASS	AC=1589;AF=0.317292;AN=5008;NS=2504;DP=18450;EAS_AF=0.3363;AMR_AF=0.2594;AFR_AF=0.2572;EUR_AF=0.3062;SAS_AF=0.4315;AA=C|||;VT=SNP
22	39402505	rs9611075	G	A	100	PASS	AC=1069;AF=0.213458;AN=5008;NS=2504;DP=19527;EAS_AF=0.256;AMR_AF=0.1499;AFR_AF=0.1649;EUR_AF=0.2048;SAS_AF=0.2894;AA=G|||;VT=SNP
22	39404155	rs5995652	G	A	100	PASS	AC=3026;AF=0.604233;AN=5008;NS=2504;DP=16804;EAS_AF=0.496;AMR_AF=0.4409;AFR_AF=0.7156;EUR_AF=0.5944;SAS_AF=0.6912;AA=g|||;VT=SNP
22	39404249	rs5995653	G	A	100	PASS	AC=2025;AF=0.404353;AN=5008;NS=2504;DP=19811;EAS_AF=0.3363;AMR_AF=0.2767;AFR_AF=0.5545;EUR_AF=0.3181;SAS_AF=0.4509;AA=A|||;VT=SNP
22	39404635	rs6001370	A	G	100	PASS	AC=1590;AF=0.317492;AN=5008;NS=2504;DP=20596;EAS_AF=0.3403;AMR_AF=0.2594;AFR_AF=0.2549;EUR_AF=0.3062;SAS_AF=0.4315;AA=A|||;VT=SNP
22	39404822	rs4821853	G	A	100	PASS	AC=961;AF=0.191893;AN=5008;NS=2504;DP=18954;EAS_AF=0.1597;AMR_AF=0.1628;AFR_AF=0.1316;EUR_AF=0.2763;SAS_AF=0.2403;AA=G|||;VT=SNP
22	39405511	rs5995654	G	A	100	PASS	AC=1674;AF=0.334265;AN=5008;NS=2504;DP=14796;EAS_AF=0.3323;AMR_AF=0.2536;AFR_AF=0.326;EUR_AF=0.3002;SAS_AF=0.4397;AA=G|||;VT=SNP
22	39405707	rs6001371	A	G	100	PASS	AC=2747;AF=0.548522;AN=5008;NS=2504;DP=13635;EAS_AF=0.4812;AMR_AF=0.4265;AFR_AF=0.5454;EUR_AF=0.5865;SAS_AF=0.6697;AA=A|||;VT=SNP
22	39405942	rs6001372	C	T	100	PASS	AC=2105;AF=0.420327;AN=5008;NS=2504;DP=13656;EAS_AF=0.3919;AMR_AF=0.2911;AFR_AF=0.5219;EUR_AF=0.3638;SAS_AF=0.4622;AA=C|||;VT=SNP
22	39406143	rs6001373	A	T	100	PASS	AC=2100;AF=0.419329;AN=5008;NS=2504;DP=15872;EAS_AF=0.3929;AMR_AF=0.2896;AFR_AF=0.5204;EUR_AF=0.3618;SAS_AF=0.4611;AA=A|||;VT=SNP
22	39406711	rs2413562	G	A	100	PASS	AC=2105;AF=0.420327;AN=5008;NS=2504;DP=18074;EAS_AF=0.3919;AMR_AF=0.2911;AFR_AF=0.5219;EUR_AF=0.3638;SAS_AF=0.4622;AA=G|||;VT=SNP
22	39406937	rs60069154	C	T	100	PASS	AC=510;AF=0.101837;AN=5008;NS=2504;DP=18207;EAS_AF=0.0694;AMR_AF=0.0303;AFR_AF=0.2511;EUR_AF=0.0577;SAS_AF=0.0297;AA=C|||;VT=SNP
22	39407116	rs6001375	G	A	100	PASS	AC=1588;AF=0.317093;AN=5008;NS=2504;DP=14454;EAS_AF=0.3204;AMR_AF=0.2579;AFR_AF=0.27;EUR_AF=0.3062;SAS_AF=0.4305;AA=G|||;VT=SNP
22	39407399	rs6001376	T	C	100	PASS	AC=2133;AF=0.425919;AN=5008;NS=2504;DP=16824;EAS_AF=0.3909;AMR_AF=0.3055;AFR_AF=0.525;EUR_AF=0.3608;SAS_AF=0.4806;AA=C|||;VT=SNP
22	39407410	rs5995656	G	A	100	PASS	AC=637;AF=0.127196;AN=5008;NS=2504;DP=16118;EAS_AF=0.0794;AMR_AF=0.1138;AFR_AF=0.1672;EUR_AF=0.1004;SAS_AF=0.1595;AA=G|||;VT=SNP
22	39407546	rs4256060	G	T	100	PASS	AC=2366;AF=0.472444;AN=5008;NS=2504;DP=16824;EAS_AF=0.3909;AMR_AF=0.3026;AFR_AF=0.6778;EUR_AF=0.3757;SAS_AF=0.499;AA=T|||;VT=SNP
22	39407685	rs4299420	T	G	100	PASS	AC=1593;AF=0.318091;AN=5008;NS=2504;DP=17947;EAS_AF=0.3214;AMR_AF=0.2594;AFR_AF=0.2557;EUR_AF=0.3082;SAS_AF=0.4509;AA=T|||;VT=SNP
22	39407829	rs55762905	C	G	100	PASS	AC=524;AF=0.104633;AN=5008;NS=2504;DP=19904;EAS_AF=0.0694;AMR_AF=0.0303;AFR_AF=0.2625;EUR_AF=0.0567;SAS_AF=0.0297;AA=C|||;VT=SNP
22	39408307	rs6001379	A	G	100	PASS	AC=1620;AF=0.323482;AN=5008;NS=2504;DP=21759;EAS_AF=0.3214;AMR_AF=0.2752;AFR_AF=0.2632;EUR_AF=0.3121;SAS_AF=0.453;AA=A|||;VT=SNP
22	39408321	rs56050932	C	T	100	PASS	AC=660;AF=0.131789;AN=5008;NS=2504;DP=21649;EAS_AF=0.0704;AMR_AF=0.0346;AFR_AF=0.3631;EUR_AF=0.0557;SAS_AF=0.0297;AA=C|||;VT=SNP
22	39408841	rs4443098	G	A	100	PASS	AC=1889;AF=0.377196;AN=5008;NS=2504;DP=18914;EAS_AF=0.3869;AMR_AF=0.2767;AFR_AF=0.3616;EUR_AF=0.3569;SAS_AF=0.4806;AA=G|||;VT=SNP
22	39408940	rs67423253	G	A	100	PASS	AC=314;AF=0.0626997;AN=5008;NS=2504;DP=18569;EAS_AF=0.0694;AMR_AF=0.0245;AFR_AF=0.1082;EUR_AF=0.0547;SAS_AF=0.0297;AA=G|||;VT=SNP
22	39409445	rs5750721	C	T	100	PASS	AC=1449;AF=0.289337;AN=5008;NS=2504;DP=18192;EAS_AF=0.2232;AMR_AF=0.4251;AFR_AF=0.2277;EUR_AF=0.3956;SAS_AF=0.2352;AA=T|||;VT=SNP
22	39410500	rs2244104	C	G	100	PASS	AC=1381;AF=0.275759;AN=5008;NS=2504;DP=8429;EAS_AF=0.2748;AMR_AF=0.2478;AFR_AF=0.23;EUR_AF=0.3588;SAS_AF=0.273;AA=C|||;VT=SNP
22	39411865	rs2012735	C	T	100	PASS	AC=3218;AF=0.642572;AN=5008;NS=2504;DP=12059;EAS_AF=0.6528;AMR_AF=0.7219;AFR_AF=0.6566;EUR_AF=0.6511;SAS_AF=0.5481;AA=C|||;VT=SNP
22	39411981	rs2012742	C	T	100	PASS	AC=3216;AF=0.642173;AN=5008;NS=2504;DP=12691;EAS_AF=0.6528;AMR_AF=0.7219;AFR_AF=0.6566;EUR_AF=0.6511;SAS_AF=0.546;AA=C|||;VT=SNP
22	39412929	rs1883277	A	C	100	PASS	AC=3369;AF=0.672724;AN=5008;NS=2504;DP=16176;EAS_AF=0.6548;AMR_AF=0.7305;AFR_AF=0.7655;EUR_AF=0.6511;SAS_AF=0.547;AA=N|||;VT=SNP
22	39413210	rs9611078	C	T	100	PASS	AC=1882;AF=0.375799;AN=5008;NS=2504;DP=15963;EAS_AF=0.5456;AMR_AF=0.4971;AFR_AF=0.1876;EUR_AF=0.329;SAS_AF=0.4172;AA=c|||;VT=SNP
22	39413365	rs1534916	T	C	100	PASS	AC=3373;AF=0.673522;AN=5008;NS=2504;DP=15494;EAS_AF=0.6558;AMR_AF=0.7305;AFR_AF=0.7678;EUR_AF=0.6521;SAS_AF=0.546;AA=N|||;VT=SNP
22	39413566	rs1969642	G	A	100	PASS	AC=2430;AF=0.485224;AN=5008;NS=2504;DP=15521;EAS_AF=0.5456;AMR_AF=0.513;AFR_AF=0.5938;EUR_AF=0.33;SAS_AF=0.4162;AA=g|||;VT=SNP
22	39413668	rs1969643	C	T	100	PASS	AC=2442;AF=0.48762;AN=5008;NS=2504;DP=15521;EAS_AF=0.5456;AMR_AF=0.513;AFR_AF=0.6029;EUR_AF=0.33;SAS_AF=0.4162;AA=c|||;VT=SNP
22	39414166	rs4820361	A	G	100	PASS	AC=3243;AF=0.647564;AN=5008;NS=2504;DP=14494;EAS_AF=0.6548;AMR_AF=0.7219;AFR_AF=0.6762;EUR_AF=0.6521;SAS_AF=0.544;AA=N|||;VT=SNP
22	39414224	rs4821854	A	G	100	PASS	AC=3244;AF=0.647764;AN=5008;NS=2504;DP=16785;EAS_AF=0.6548;AMR_AF=0.7219;AFR_AF=0.6762;EUR_AF=0.6521;SAS_AF=0.545;AA=N|||;VT=SNP;EX_TARGET
22	39414240	rs9306332	G	A	100	PASS	AC=791;AF=0.157947;AN=5008;NS=2504;DP=17021;EAS_AF=0.0982;AMR_AF=0.2104;AFR_AF=0.0726;EUR_AF=0.3221;SAS_AF=0.1288;AA=g|||;VT=SNP;EX_TARGET
22	39414699	rs7584	C	G	100	PASS	AC=1766;AF=0.352636;AN=5008;NS=2504;DP=16174;EAS_AF=0.3452;AMR_AF=0.2781;AFR_AF=0.323;EUR_AF=0.3479;SAS_AF=0.4581;AA=c|||;VT=SNP
22	39414766	rs1139721	C	T	100	PASS	AC=1845;AF=0.368411;AN=5008;NS=2504;DP=14975;EAS_AF=0.5169;AMR_AF=0.4971;AFR_AF=0.1876;EUR_AF=0.328;SAS_AF=0.41;AA=c|||;VT=SNP
22	39414904	rs5757423	G	T	100	PASS	AC=1603;AF=0.320088;AN=5008;NS=2504;DP=14677;EAS_AF=0.3234;AMR_AF=0.2752;AFR_AF=0.2844;EUR_AF=0.328;SAS_AF=0.3885;AA=g|||;VT=SNP
22	39415780	rs5757424	A	G	100	PASS	AC=1600;AF=0.319489;AN=5008;NS=2504;DP=12675;EAS_AF=0.3254;AMR_AF=0.2752;AFR_AF=0.2791;EUR_AF=0.329;SAS_AF=0.3896;AA=N|||;VT=SNP
22	39418613	rs2142834	C	T	100	PASS	AC=1552;AF=0.309904;AN=5008;NS=2504;DP=13535;EAS_AF=0.3056;AMR_AF=0.3689;AFR_AF=0.1959;EUR_AF=0.3439;SAS_AF=0.3916;AA=c|||;VT=SNP
22	39418736	rs2179234	G	A	100	PASS	AC=1653;AF=0.330072;AN=5008;NS=2504;DP=12175;EAS_AF=0.3333;AMR_AF=0.3732;AFR_AF=0.2315;EUR_AF=0.3459;SAS_AF=0.4131;AA=g|||;VT=SNP
22	39419483	rs5757425	A	G	100	PASS	AC=4173;AF=0.833267;AN=5008;NS=2504;DP=11714;EAS_AF=0.8968;AMR_AF=0.8026;AFR_AF=0.8578;EUR_AF=0.7018;SAS_AF=0.8916;AA=N|||;VT=SNP
22	39419608	rs6519162	T	C	100	PASS	AC=4152;AF=0.829073;AN=5008;NS=2504;DP=14925;EAS_AF=0.8968;AMR_AF=0.8012;AFR_AF=0.8578;EUR_AF=0.7028;SAS_AF=0.8701;AA=N|||;VT=SNP
22	39420093	rs3884935	A	G	100	PASS	AC=1585;AF=0.316494;AN=5008;NS=2504;DP=18002;EAS_AF=0.3383;AMR_AF=0.3761;AFR_AF=0.177;EUR_AF=0.3598;SAS_AF=0.3957;AA=a|||;VT=SNP
22	39420601	rs34074269	T	C	100	PASS	AC=1987;AF=0.396765;AN=5008;NS=2504;DP=18682;EAS_AF=0.5575;AMR_AF=0.4049;AFR_AF=0.2443;EUR_AF=0.3529;SAS_AF=0.4765;AA=t|||;VT=SNP
22	39420612	rs7289668	T	C	100	PASS	AC=1975;AF=0.394369;AN=5008;NS=2504;DP=18203;EAS_AF=0.5575;AMR_AF=0.4049;AFR_AF=0.2352;EUR_AF=0.3529;SAS_AF=0.4765;AA=t|||;VT=SNP
22	39421962	rs2006973	T	C	100	PASS	AC=3347;AF=0.668331;AN=5008;NS=2504;DP=16726;EAS_AF=0.7649;AMR_AF=0.647;AFR_AF=0.8064;EUR_AF=0.4801;SAS_AF=0.591;AA=N|||;VT=SNP
22	39422220	rs4586739	G	A	100	PASS	AC=2547;AF=0.508586;AN=5008;NS=2504;DP=14688;EAS_AF=0.7609;AMR_AF=0.6239;AFR_AF=0.2201;EUR_AF=0.4751;SAS_AF=0.591;AA=G|||;VT=SNP
22	39422272	rs4634033	C	A	100	PASS	AC=2732;AF=0.545527;AN=5008;NS=2504;DP=14987;EAS_AF=0.7599;AMR_AF=0.6311;AFR_AF=0.3585;EUR_AF=0.4742;SAS_AF=0.59;AA=c|||;VT=SNP
22	39423302	rs5757428	A	C	100	PASS	AC=2916;AF=0.582268;AN=5008;NS=2504;DP=15041;EAS_AF=0.75;AMR_AF=0.6441;AFR_AF=0.4909;EUR_AF=0.4821;SAS_AF=0.592;AA=N|||;VT=SNP
22	39424124	rs5757429	T	C	100	PASS	AC=900;AF=0.179712;AN=5008;NS=2504;DP=16274;EAS_AF=0.4454;AMR_AF=0.2349;AFR_AF=0.0514;EUR_AF=0.0706;SAS_AF=0.1524;AA=N|||;VT=SNP
22	39426747	rs4821858	A	G	100	PASS	AC=2614;AF=0.521965;AN=5008;NS=2504;DP=17752;EAS_AF=0.7371;AMR_AF=0.634;AFR_AF=0.264;EUR_AF=0.4901;SAS_AF=0.6022;AA=A|||;VT=SNP
22	39427150	rs5757431	A	T	100	PASS	AC=2577;AF=0.514577;AN=5008;NS=2504;DP=15998;EAS_AF=0.7044;AMR_AF=0.634;AFR_AF=0.2632;EUR_AF=0.4891;SAS_AF=0.6002;AA=A|||;VT=SNP
22	39428396	rs9611081	C	G	100	PASS	AC=1073;AF=0.214257;AN=5008;NS=2504;DP=14545;EAS_AF=0.1528;AMR_AF=0.2075;AFR_AF=0.1331;EUR_AF=0.3141;SAS_AF=0.2894;AA=C|||;VT=SNP
22	39428919	rs5757432	C	T	100	PASS	AC=2494;AF=0.498003;AN=5008;NS=2504;DP=11536;EAS_AF=0.7034;AMR_AF=0.6268;AFR_AF=0.2042;EUR_AF=0.4911;SAS_AF=0.5992;AA=C|||;VT=SNP
22	39429209	rs8139110	A	G	100	PASS	AC=3027;AF=0.604433;AN=5008;NS=2504;DP=18261;EAS_AF=0.7044;AMR_AF=0.6484;AFR_AF=0.5946;EUR_AF=0.492;SAS_AF=0.5992;AA=G|||;VT=SNP
22	39429663	rs5750723	A	G	100	PASS	AC=3038;AF=0.606629;AN=5008;NS=2504;DP=17132;EAS_AF=0.7063;AMR_AF=0.647;AFR_AF=0.5976;EUR_AF=0.492;SAS_AF=0.6053;AA=G|||;VT=SNP
22	39430267	rs9622909	A	G	100	PASS	AC=3047;AF=0.608427;AN=5008;NS=2504;DP=20469;EAS_AF=0.7083;AMR_AF=0.6484;AFR_AF=0.5968;EUR_AF=0.493;SAS_AF=0.6115;AA=G|||;VT=SNP
22	39431682	rs4820362	A	G	100	PASS	AC=2955;AF=0.590056;AN=5008;NS=2504;DP=16136;EAS_AF=0.7063;AMR_AF=0.6441;AFR_AF=0.5348;EUR_AF=0.494;SAS_AF=0.6053;AA=A|||;VT=SNP
22	39432156	rs9611083	C	A	100	PASS	AC=133;AF=0.0265575;AN=5008;NS=2504;DP=12176;EAS_AF=0.0516;AMR_AF=0.0216;AFR_AF=0.0015;EUR_AF=0.0477;SAS_AF=0.0164;AA=C|||;VT=SNP
22	39433623	rs4821860	A	G	100	PASS	AC=1580;AF=0.315495;AN=5008;NS=2504;DP=15291;EAS_AF=0.3036;AMR_AF=0.4179;AFR_AF=0.1112;EUR_AF=0.4195;SAS_AF=0.4243;AA=A|||;VT=SNP
22	39433745	rs9941940	C	A	100	PASS	AC=199;AF=0.0397364;AN=5008;NS=2504;DP=15291;EAS_AF=0.0526;AMR_AF=0.0692;AFR_AF=0.0061;EUR_AF=0.0795;SAS_AF=0.0102;AA=C|||;VT=SNP
22	39433914	rs5757438	G	T	100	PASS	AC=2482;AF=0.495607;AN=5008;NS=2504;DP=16168;EAS_AF=0.7083;AMR_AF=0.6225;AFR_AF=0.1891;EUR_AF=0.4901;SAS_AF=0.6063;AA=G|||;VT=SNP
22	39434907	rs5750726	T	C	100	PASS	AC=2518;AF=0.502796;AN=5008;NS=2504;DP=21091;EAS_AF=0.7083;AMR_AF=0.6254;AFR_AF=0.2133;EUR_AF=0.492;SAS_AF=0.6063;AA=T|||;VT=SNP
22	39435855	rs5757441	T	C	100	PASS	AC=2504;AF=0.5;AN=5008;NS=2504;DP=17035;EAS_AF=0.7093;AMR_AF=0.6239;AFR_AF=0.2027;EUR_AF=0.492;SAS_AF=0.6063;AA=T|||;VT=SNP
22	39436046	rs5757442	T	A	100	PASS	AC=3350;AF=0.66893;AN=5008;NS=2504;DP=20097;EAS_AF=0.7093;AMR_AF=0.6585;AFR_AF=0.8238;EUR_AF=0.493;SAS_AF=0.6063;AA=A|||;VT=SNP
22	39437410	rs5750727	G	C	100	PASS	AC=2960;AF=0.591054;AN=5008;NS=2504;DP=18176;EAS_AF=0.7083;AMR_AF=0.6427;AFR_AF=0.5371;EUR_AF=0.494;SAS_AF=0.6063;AA=C|||;VT=SNP
22	39437591	rs9611084	G	T	100	PASS	AC=1086;AF=0.216853;AN=5008;NS=2504;DP=17012;EAS_AF=0.1508;AMR_AF=0.2133;AFR_AF=0.1415;EUR_AF=0.3181;SAS_AF=0.2853;AA=G|||;VT=SNP
22	39438512	rs2413564	T	G	100	PASS	AC=2964;AF=0.591853;AN=5008;NS=2504;DP=16153;EAS_AF=0.7093;AMR_AF=0.6427;AFR_AF=0.5401;EUR_AF=0.493;SAS_AF=0.6063;AA=T|||;VT=SNP
22	39438659	rs2413565	A	G	100	PASS	AC=3342;AF=0.667332;AN=5008;NS=2504;DP=19605;EAS_AF=0.7093;AMR_AF=0.6571;AFR_AF=0.8185;EUR_AF=0.493;SAS_AF=0.6063;AA=G|||;VT=SNP
22	39440149	rs5750728	C	T	100	PASS	AC=2504;AF=0.5;AN=5008;NS=2504;DP=18242;EAS_AF=0.7093;AMR_AF=0.6239;AFR_AF=0.202;EUR_AF=0.4911;SAS_AF=0.6084;AA=C|||;VT=SNP;EX_TARGET
22	39440541	rs5757444	G	C	100	PASS	AC=2979;AF=0.594848;AN=5008;NS=2504;DP=17749;EAS_AF=0.7113;AMR_AF=0.6427;AFR_AF=0.5507;EUR_AF=0.492;SAS_AF=0.6063;AA=G|||;VT=SNP
22	39441203	rs4821862	C	T	100	PASS	AC=2972;AF=0.59345;AN=5008;NS=2504;DP=16814;EAS_AF=0.7123;AMR_AF=0.6427;AFR_AF=0.5454;EUR_AF=0.492;SAS_AF=0.6053;AA=C|||;VT=SNP;EX_TARGET
22	39442381	rs4820364	C	G	100	PASS	AC=4434;AF=0.885383;AN=5008;NS=2504;DP=15177;EAS_AF=0.8621;AMR_AF=0.8703;AFR_AF=0.9705;EUR_AF=0.7992;SAS_AF=0.8937;AA=G|||;VT=SNP
22	39443016	rs5757445	A	C	100	PASS	AC=2490;AF=0.497204;AN=5008;NS=2504;DP=17157;EAS_AF=0.7113;AMR_AF=0.6196;AFR_AF=0.1936;EUR_AF=0.4901;SAS_AF=0.6074;AA=A|||;VT=SNP
22	39443167	rs13057968	A	C	100	PASS	AC=2991;AF=0.597244;AN=5008;NS=2504;DP=15665;EAS_AF=0.7123;AMR_AF=0.6427;AFR_AF=0.5575;EUR_AF=0.493;SAS_AF=0.6074;AA=a|||;VT=SNP
22	39444189	rs5757447	C	G	100	PASS	AC=4614;AF=0.921326;AN=5008;NS=2504;DP=18744;EAS_AF=0.9147;AMR_AF=0.9366;AFR_AF=0.9894;EUR_AF=0.8459;SAS_AF=0.9029;AA=G|||;VT=SNP
22	39444530	rs5750730	T	C	100	PASS	AC=2984;AF=0.595847;AN=5008;NS=2504;DP=17445;EAS_AF=0.7113;AMR_AF=0.6412;AFR_AF=0.5552;EUR_AF=0.4911;SAS_AF=0.6074;AA=T|||;VT=SNP
22	39445161	rs2076100	T	C	100	PASS	AC=2984;AF=0.595847;AN=5008;NS=2504;DP=16815;EAS_AF=0.7113;AMR_AF=0.6412;AFR_AF=0.5545;EUR_AF=0.4911;SAS_AF=0.6084;AA=T|||;VT=SNP
22	39445380	rs2014881	G	A	100	PASS	AC=2485;AF=0.496206;AN=5008;NS=2504;DP=17373;EAS_AF=0.7113;AMR_AF=0.6182;AFR_AF=0.1899;EUR_AF=0.4901;SAS_AF=0.6084;AA=G|||;VT=SNP
22	39445554	rs2076101	G	A	100	PASS	AC=2481;AF=0.495407;AN=5008;NS=2504;DP=18426;EAS_AF=0.7113;AMR_AF=0.6182;AFR_AF=0.1868;EUR_AF=0.4901;SAS_AF=0.6084;AA=G|||;VT=SNP;EX_TARGET
22	39447418	rs33968924	T	C	100	PASS	AC=2486;AF=0.496406;AN=5008;NS=2504;DP=13859;EAS_AF=0.7123;AMR_AF=0.6182;AFR_AF=0.1899;EUR_AF=0.4901;SAS_AF=0.6084;AA=T|||;VT=SNP
22	39447786	rs5757450	G	C	100	PASS	AC=2983;AF=0.595647;AN=5008;NS=2504;DP=15520;EAS_AF=0.7123;AMR_AF=0.6398;AFR_AF=0.5545;EUR_AF=0.4911;SAS_AF=0.6074;AA=G|||;VT=SNP
22	39448711	rs6001402	C	A	100	PASS	AC=2576;AF=0.514377;AN=5008;NS=2504;DP=17875;EAS_AF=0.7103;AMR_AF=0.6225;AFR_AF=0.2572;EUR_AF=0.4901;SAS_AF=0.6084;AA=c|||;VT=SNP;EX_TARGET
22	39448750	rs5757451	T	C	100	PASS	AC=2579;AF=0.514976;AN=5008;NS=2504;DP=16730;EAS_AF=0.7123;AMR_AF=0.6239;AFR_AF=0.2572;EUR_AF=0.4901;SAS_AF=0.6084;AA=C|||;VT=SNP;EX_TARGET
22	39448875	rs5757452	C	T	100	PASS	AC=2483;AF=0.495807;AN=5008;NS=2504;DP=14712;EAS_AF=0.7123;AMR_AF=0.6182;AFR_AF=0.1876;EUR_AF=0.4901;SAS_AF=0.6084;AA=C|||;VT=SNP
22	39449014	rs5757454	C	T	100	PASS	AC=853;AF=0.170327;AN=5008;NS=2504;DP=13932;EAS_AF=0.3998;AMR_AF=0.2032;AFR_AF=0.0461;EUR_AF=0.0646;SAS_AF=0.1871;AA=C|||;VT=SNP
22	39449503	rs5750734	G	T	100	PASS	AC=3345;AF=0.667931;AN=5008;NS=2504;DP=14888;EAS_AF=0.7123;AMR_AF=0.6542;AFR_AF=0.8207;EUR_AF=0.4911;SAS_AF=0.6074;AA=T|||;VT=SNP
22	39449655	rs5750735	T	C	100	PASS	AC=2579;AF=0.514976;AN=5008;NS=2504;DP=20040;EAS_AF=0.7123;AMR_AF=0.6239;AFR_AF=0.2572;EUR_AF=0.4901;SAS_AF=0.6084;AA=T|||;VT=SNP
22	39450528	rs1985760	C	G	100	PASS	AC=2493;AF=0.497804;AN=5008;NS=2504;DP=16283;EAS_AF=0.7054;AMR_AF=0.6182;AFR_AF=0.2005;EUR_AF=0.4901;SAS_AF=0.6084;AA=C|||;VT=SNP
22	39450607	rs12152196	G	A	100	PASS	AC=68;AF=0.0135783;AN=5008;NS=2504;DP=17558;EAS_AF=0.003;AMR_AF=0.0187;AFR_AF=0.0015;EUR_AF=0.0437;SAS_AF=0.0061;AA=g|||;VT=SNP
22	39450678	rs2016407	G	A	100	PASS	AC=2478;AF=0.494808;AN=5008;NS=2504;DP=20150;EAS_AF=0.7103;AMR_AF=0.6167;AFR_AF=0.1868;EUR_AF=0.4901;SAS_AF=0.6074;AA=g|||;VT=SNP
22	39452955	rs5757455	G	A	100	PASS	AC=2481;AF=0.495407;AN=5008;NS=2504;DP=15933;EAS_AF=0.7103;AMR_AF=0.6167;AFR_AF=0.1868;EUR_AF=0.4901;SAS_AF=0.6104;AA=G|||;VT=SNP
22	39455105	rs5757456	A	G	100	PASS	AC=755;AF=0.150759;AN=5008;NS=2504;DP=22320;EAS_AF=0.378;AMR_AF=0.2032;AFR_AF=0.0113;EUR_AF=0.0646;SAS_AF=0.1564;AA=a|||;VT=SNP
22	39458049	rs113688706	G	A	100	PASS	AC=168;AF=0.0335463;AN=5008;NS=2504;DP=17203;EAS_AF=0.0248;AMR_AF=0.0375;AFR_AF=0.0348;EUR_AF=0.0606;SAS_AF=0.0102;AA=g|||;VT=SNP
22	39458165	rs5750736	G	A	100	PASS	AC=2535;AF=0.50619;AN=5008;NS=2504;DP=18743;EAS_AF=0.7044;AMR_AF=0.6311;AFR_AF=0.2118;EUR_AF=0.506;SAS_AF=0.6115;AA=g|||;VT=SNP
22	39458503	rs5757457	A	G	100	PASS	AC=3337;AF=0.666334;AN=5008;NS=2504;DP=17886;EAS_AF=0.7054;AMR_AF=0.6657;AFR_AF=0.7988;EUR_AF=0.507;SAS_AF=0.6115;AA=a|||;VT=SNP
22	39466203	rs9607606	G	A	100	PASS	AC=1224;AF=0.244409;AN=5008;NS=2504;DP=17394;EAS_AF=0.2143;AMR_AF=0.2608;AFR_AF=0.1604;EUR_AF=0.3241;SAS_AF=0.2955;AA=G|||;VT=SNP
22	39467322	rs4456800	T	C	100	PASS	AC=4605;AF=0.919529;AN=5008;NS=2504;DP=15163;EAS_AF=0.9167;AMR_AF=0.9308;AFR_AF=0.9758;EUR_AF=0.8419;SAS_AF=0.9182;AA=t|||;VT=SNP
22	39468772	rs5757460	C	T	100	PASS	AC=2572;AF=0.513578;AN=5008;NS=2504;DP=18687;EAS_AF=0.7034;AMR_AF=0.6311;AFR_AF=0.2239;EUR_AF=0.5179;SAS_AF=0.6217;AA=C|||;VT=SNP
22	39468915	rs4820365	G	A	100	PASS	AC=1261;AF=0.251797;AN=5008;NS=2504;DP=16908;EAS_AF=0.2123;AMR_AF=0.2622;AFR_AF=0.1921;EUR_AF=0.3211;SAS_AF=0.2945;AA=G|||;VT=SNP
22	39469262	rs7285674	C	T	100	PASS	AC=2623;AF=0.523762;AN=5008;NS=2504;DP=15484;EAS_AF=0.7063;AMR_AF=0.6369;AFR_AF=0.2587;EUR_AF=0.5159;SAS_AF=0.6217;AA=C|||;VT=SNP
22	39470327	rs6001414	T	C	100	PASS	AC=289;AF=0.0577077;AN=5008;NS=2504;DP=18359;EAS_AF=0.0268;AMR_AF=0.0389;AFR_AF=0.1293;EUR_AF=0.0517;SAS_AF=0.0123;AA=T|||;VT=SNP
22	39471551	rs6001416	A	T	100	PASS	AC=293;AF=0.0585064;AN=5008;NS=2504;DP=16513;EAS_AF=0.0268;AMR_AF=0.0403;AFR_AF=0.1293;EUR_AF=0.0537;SAS_AF=0.0133;AA=A|||;VT=SNP
22	39471914	rs6519165	G	A	100	PASS	AC=2538;AF=0.506789;AN=5008;NS=2504;DP=20255;EAS_AF=0.749;AMR_AF=0.6744;AFR_AF=0.0938;EUR_AF=0.5805;SAS_AF=0.6207;AA=g|||;VT=SNP
22	39472174	rs7291971	C	G	100	PASS	AC=2539;AF=0.506989;AN=5008;NS=2504;DP=18303;EAS_AF=0.749;AMR_AF=0.6744;AFR_AF=0.0938;EUR_AF=0.5805;SAS_AF=0.6217;AA=C|||;VT=SNP
22	39472177	rs6519166	C	A	100	PASS	AC=3485;AF=0.695887;AN=5008;NS=2504;DP=18321;EAS_AF=0.7758;AMR_AF=0.745;AFR_AF=0.7012;EUR_AF=0.6352;SAS_AF=0.6339;AA=A|||;VT=SNP
22	39473847	rs12160242	A	G	100	PASS	AC=275;AF=0.0549121;AN=5008;NS=2504;DP=18741;EAS_AF=0.0268;AMR_AF=0.0389;AFR_AF=0.1157;EUR_AF=0.0557;SAS_AF=0.0123;AA=A|||;VT=SNP
22	39473992	rs9607609	C	T	100	PASS	AC=1117;AF=0.223043;AN=5008;NS=2504;DP=16256;EAS_AF=0.1409;AMR_AF=0.2219;AFR_AF=0.1846;EUR_AF=0.2992;SAS_AF=0.2822;AA=C|||;VT=SNP
22	39475759	rs12158580	C	G	100	PASS	AC=272;AF=0.0543131;AN=5008;NS=2504;DP=14746;EAS_AF=0.0268;AMR_AF=0.0403;AFR_AF=0.1142;EUR_AF=0.0537;SAS_AF=0.0123;AA=C|||;VT=SNP
22	39475964	rs5757464	G	A	100	PASS	AC=2564;AF=0.511981;AN=5008;NS=2504;DP=16222;EAS_AF=0.747;AMR_AF=0.6758;AFR_AF=0.1127;EUR_AF=0.5805;SAS_AF=0.6227;AA=G|||;VT=SNP
22	39477123	rs5757465	T	C	100	PASS	AC=1425;AF=0.284545;AN=5008;NS=2504;DP=16691;EAS_AF=0.2242;AMR_AF=0.3977;AFR_AF=0.0287;EUR_AF=0.4473;SAS_AF=0.4448;AA=T|||;VT=SNP;EX_TARGET
22	39477377	rs6001417	C	G	100	PASS	AC=729;AF=0.145567;AN=5008;NS=2504;DP=17187;EAS_AF=0.0724;AMR_AF=0.0749;AFR_AF=0.4281;EUR_AF=0.0298;SAS_AF=0.0082;AA=C|||;VT=SNP
22	39477391	rs3736685	T	C	100	PASS	AC=730;AF=0.145767;AN=5008;NS=2504;DP=17307;EAS_AF=0.0724;AMR_AF=0.0749;AFR_AF=0.4289;EUR_AF=0.0298;SAS_AF=0.0082;AA=C|||;VT=SNP
22	39477566	rs8177832	A	G	100	PASS	AC=732;AF=0.146166;AN=5008;NS=2504;DP=19237;EAS_AF=0.0724;AMR_AF=0.0749;AFR_AF=0.4304;EUR_AF=0.0298;SAS_AF=0.0082;AA=A|||;VT=SNP;EX_TARGET
22	39477658	rs17496018	C	T	100	PASS	AC=186;AF=0.0371406;AN=5008;NS=2504;DP=16491;EAS_AF=0.0268;AMR_AF=0.036;AFR_AF=0.0514;EUR_AF=0.0537;SAS_AF=0.0123;AA=C|||;VT=SNP
22	39477972	rs10427620	G	T	100	PASS	AC=729;AF=0.145567;AN=5008;NS=2504;DP=17556;EAS_AF=0.0724;AMR_AF=0.0749;AFR_AF=0.4281;EUR_AF=0.0298;SAS_AF=0.0082;AA=G|||;VT=SNP
22	39478398	rs17537568	G	A	100	PASS	AC=145;AF=0.0289537;AN=5008;NS=2504;DP=15634;EAS_AF=0.0565;AMR_AF=0.0259;AFR_AF=0.0015;EUR_AF=0.0487;SAS_AF=0.0194;AA=G|||;VT=SNP
22	39478427	rs6001418	G	A	100	PASS	AC=742;AF=0.148163;AN=5008;NS=2504;DP=14369;EAS_AF=0.0724;AMR_AF=0.0749;AFR_AF=0.4395;EUR_AF=0.0278;SAS_AF=0.0082;AA=g|||;VT=SNP
22	39479105	rs17496025	C	G	100	PASS	AC=292;AF=0.0583067;AN=5008;NS=2504;DP=15106;EAS_AF=0.0268;AMR_AF=0.0403;AFR_AF=0.1293;EUR_AF=0.0537;SAS_AF=0.0123;AA=G|||;VT=SNP
22	39479352	rs12158985	G	A	100	PASS	AC=292;AF=0.0583067;AN=5008;NS=2504;DP=14360;EAS_AF=0.0268;AMR_AF=0.0403;AFR_AF=0.1293;EUR_AF=0.0537;SAS_AF=0.0123;AA=A|||;VT=SNP
22	39479353	rs2294366	T	A	100	PASS	AC=3466;AF=0.692093;AN=5008;NS=2504;DP=14127;EAS_AF=0.7778;AMR_AF=0.7421;AFR_AF=0.6989;EUR_AF=0.6203;SAS_AF=0.6329;AA=A|||;VT=SNP
22	39479574	rs2294367	C	G	100	PASS	AC=2385;AF=0.476238;AN=5008;NS=2504;DP=15150;EAS_AF=0.6786;AMR_AF=0.621;AFR_AF=0.0983;EUR_AF=0.5368;SAS_AF=0.6135;AA=C|||;VT=SNP
22	39480215	rs74902756	C	T	100	PASS	AC=186;AF=0.0371406;AN=5008;NS=2504;DP=17609;EAS_AF=0.0268;AMR_AF=0.036;AFR_AF=0.0514;EUR_AF=0.0537;SAS_AF=0.0123;AA=C|||;VT=SNP
22	39480245	rs3091374	C	T	100	PASS	AC=2405;AF=0.480232;AN=5008;NS=2504;DP=16779;EAS_AF=0.6796;AMR_AF=0.621;AFR_AF=0.1135;EUR_AF=0.5378;SAS_AF=0.6115;AA=T|||;VT=SNP
22	39480259	rs5757467	C	T	100	PASS	AC=3420;AF=0.682907;AN=5008;NS=2504;DP=16834;EAS_AF=0.7788;AMR_AF=0.7363;AFR_AF=0.6679;EUR_AF=0.6183;SAS_AF=0.6329;AA=T|||;VT=SNP
22	39480260	rs5757468	A	G	100	PASS	AC=3426;AF=0.684105;AN=5008;NS=2504;DP=16263;EAS_AF=0.7788;AMR_AF=0.7363;AFR_AF=0.6702;EUR_AF=0.6213;SAS_AF=0.6329;AA=G|||;VT=SNP
22	39480261	rs141060516	C	T	100	PASS	AC=292;AF=0.0583067;AN=5008;NS=2504;DP=16470;EAS_AF=0.0268;AMR_AF=0.0403;AFR_AF=0.1286;EUR_AF=0.0547;SAS_AF=0.0123;AA=C|||;VT=SNP
22	39480663	rs2011861	C	T	100	PASS	AC=2383;AF=0.475839;AN=5008;NS=2504;DP=18015;EAS_AF=0.6796;AMR_AF=0.6196;AFR_AF=0.0976;EUR_AF=0.5368;SAS_AF=0.6125;AA=C|||;VT=SNP
22	39480697	rs2011869	A	G	100	PASS	AC=3467;AF=0.692292;AN=5008;NS=2504;DP=18299;EAS_AF=0.7788;AMR_AF=0.7406;AFR_AF=0.6982;EUR_AF=0.6213;SAS_AF=0.6339;AA=G|||;VT=SNP
22	39481187	rs2413570	C	T	100	PASS	AC=2377;AF=0.474641;AN=5008;NS=2504;DP=19980;EAS_AF=0.6796;AMR_AF=0.6196;AFR_AF=0.0976;EUR_AF=0.5348;SAS_AF=0.6084;AA=c|||;VT=SNP
22	39481393	rs2413571	C	G	100	PASS	AC=3421;AF=0.683107;AN=5008;NS=2504;DP=16009;EAS_AF=0.7788;AMR_AF=0.7363;AFR_AF=0.6687;EUR_AF=0.6183;SAS_AF=0.6329;AA=G|||;VT=SNP
22	39481395	rs28537571	G	A	100	PASS	AC=729;AF=0.145567;AN=5008;NS=2504;DP=15981;EAS_AF=0.0724;AMR_AF=0.0764;AFR_AF=0.4274;EUR_AF=0.0298;SAS_AF=0.0082;AA=G|||;VT=SNP
22	39481662	rs35954479	C	T	100	PASS	AC=287;AF=0.0573083;AN=5008;NS=2504;DP=16745;EAS_AF=0.0268;AMR_AF=0.0403;AFR_AF=0.1248;EUR_AF=0.0537;SAS_AF=0.0133;AA=C|||;VT=SNP
22	39481860	rs5757470	C	G	100	PASS	AC=3396;AF=0.678115;AN=5008;NS=2504;DP=16857;EAS_AF=0.7788;AMR_AF=0.7363;AFR_AF=0.6687;EUR_AF=0.6183;SAS_AF=0.6074;AA=C|||;VT=SNP
22	39481895	rs2413572	G	A	100	PASS	AC=3396;AF=0.678115;AN=5008;NS=2504;DP=17722;EAS_AF=0.7788;AMR_AF=0.7363;AFR_AF=0.6687;EUR_AF=0.6183;SAS_AF=0.6074;AA=G|||;VT=SNP
22	39481977	rs73161557	C	T	100	PASS	AC=141;AF=0.028155;AN=5008;NS=2504;DP=17893;EAS_AF=0.0536;AMR_AF=0.0245;AFR_AF=0.0015;EUR_AF=0.0487;SAS_AF=0.0194;AA=c|||;VT=SNP
22	39482023	rs2899313	C	A	100	PASS	AC=3395;AF=0.677915;AN=5008;NS=2504;DP=16138;EAS_AF=0.7788;AMR_AF=0.7363;AFR_AF=0.6687;EUR_AF=0.6173;SAS_AF=0.6074;AA=A|||;VT=SNP
22	39482028	rs35260874	G	A	100	PASS	AC=287;AF=0.0573083;AN=5008;NS=2504;DP=16012;EAS_AF=0.0268;AMR_AF=0.0403;AFR_AF=0.1248;EUR_AF=0.0537;SAS_AF=0.0133;AA=G|||;VT=SNP
22	39482267	rs17496039	C	T	100	PASS	AC=288;AF=0.057508;AN=5008;NS=2504;DP=17452;EAS_AF=0.0268;AMR_AF=0.0403;AFR_AF=0.1256;EUR_AF=0.0537;SAS_AF=0.0133;AA=C|||;VT=SNP;EX_TARGET
22	39482371	rs17496046	C	G	100	PASS	AC=287;AF=0.0573083;AN=5008;NS=2504;DP=17361;EAS_AF=0.0268;AMR_AF=0.0403;AFR_AF=0.1248;EUR_AF=0.0537;SAS_AF=0.0133;AA=C|||;VT=SNP;EX_TARGET
22	39482627	rs17537574	G	A	100	PASS	AC=272;AF=0.0543131;AN=5008;NS=2504;DP=16037;EAS_AF=0.0268;AMR_AF=0.0403;AFR_AF=0.1135;EUR_AF=0.0537;SAS_AF=0.0133;AA=g|||;VT=SNP
22	39482809	rs17537581	G	A	100	PASS	AC=1007;AF=0.201078;AN=5008;NS=2504;DP=14766;EAS_AF=0.0992;AMR_AF=0.1153;AFR_AF=0.5461;EUR_AF=0.0835;SAS_AF=0.0215;AA=g|||;VT=SNP
22	39484001	rs34894733	A	G	100	PASS	AC=188;AF=0.0375399;AN=5008;NS=2504;DP=14560;EAS_AF=0.0724;AMR_AF=0.049;AFR_AF=0.0333;EUR_AF=0.0288;SAS_AF=0.0082;AA=-|||;VT=SNP
22	39484178	rs3891126	C	G	100	PASS	AC=1040;AF=0.207668;AN=5008;NS=2504;DP=16737;EAS_AF=0.0992;AMR_AF=0.1153;AFR_AF=0.5726;EUR_AF=0.0825;SAS_AF=0.0204;AA=-|||;VT=SNP
22	39484325	rs35953525	G	T	100	PASS	AC=260;AF=0.0519169;AN=5008;NS=2504;DP=16644;EAS_AF=0.0268;AMR_AF=0.0389;AFR_AF=0.1067;EUR_AF=0.0527;SAS_AF=0.0123;AA=-|||;VT=SNP
22	39484905	rs76121268	C	T	100	PASS	AC=189;AF=0.0377396;AN=5008;NS=2504;DP=18018;EAS_AF=0.0724;AMR_AF=0.049;AFR_AF=0.034;EUR_AF=0.0288;SAS_AF=0.0082;AA=c|||;VT=SNP
22	39484920	rs6001423	C	G	100	PASS	AC=622;AF=0.124201;AN=5008;NS=2504;DP=18514;EAS_AF=0.0992;AMR_AF=0.0922;AFR_AF=0.2693;EUR_AF=0.0815;SAS_AF=0.0204;AA=c|||;VT=SNP
22	39485103	rs77512015	G	T	100	PASS	AC=256;AF=0.0511182;AN=5008;NS=2504;DP=17447;EAS_AF=0.0268;AMR_AF=0.0375;AFR_AF=0.1044;EUR_AF=0.0527;SAS_AF=0.0123;AA=g|||;VT=SNP
22	39485212	rs5995668	C	T	100	PASS	AC=529;AF=0.105631;AN=5008;NS=2504;DP=16974;EAS_AF=0.0992;AMR_AF=0.0893;AFR_AF=0.2012;EUR_AF=0.0805;SAS_AF=0.0204;AA=c|||;VT=SNP
22	39485422	rs7287529	T	C	100	PASS	AC=2339;AF=0.467053;AN=5008;NS=2504;DP=18358;EAS_AF=0.6796;AMR_AF=0.621;AFR_AF=0.0832;EUR_AF=0.5368;SAS_AF=0.5859;AA=t|||;VT=SNP
22	39485461	rs111871965	G	A	100	PASS	AC=256;AF=0.0511182;AN=5008;NS=2504;DP=4403;EAS_AF=0.0268;AMR_AF=0.0375;AFR_AF=0.1044;EUR_AF=0.0527;SAS_AF=0.0123;AA=G|||;VT=SNP
22	39486593	rs28583464	T	C	100	PASS	AC=572;AF=0.114217;AN=5008;NS=2504;DP=18922;EAS_AF=0.0992;AMR_AF=0.0893;AFR_AF=0.2322;EUR_AF=0.0815;SAS_AF=0.0215;AA=C|||;VT=SNP
22	39487258	rs139270	A	C	100	PASS	AC=2658;AF=0.530751;AN=5008;NS=2504;DP=19674;EAS_AF=0.3373;AMR_AF=0.3674;AFR_AF=0.916;EUR_AF=0.4324;SAS_AF=0.4264;AA=C|||;VT=SNP
22	39487595	rs139271	T	C	100	PASS	AC=2681;AF=0.535343;AN=5008;NS=2504;DP=19104;EAS_AF=0.3323;AMR_AF=0.3761;AFR_AF=0.9168;EUR_AF=0.4543;SAS_AF=0.4254;AA=t|||;VT=SNP
22	39487665	rs139272	A	G	100	PASS	AC=3651;AF=0.729034;AN=5008;NS=2504;DP=16778;EAS_AF=0.7688;AMR_AF=0.6138;AFR_AF=0.9569;EUR_AF=0.5775;SAS_AF=0.6176;AA=G|||;VT=SNP
22	39487719	rs139273	T	C	100	PASS	AC=3639;AF=0.726637;AN=5008;NS=2504;DP=17608;EAS_AF=0.7669;AMR_AF=0.6095;AFR_AF=0.972;EUR_AF=0.5775;SAS_AF=0.59;AA=C|||;VT=SNP
22	39487722	rs139274	C	T	100	PASS	AC=1295;AF=0.258586;AN=5008;NS=2504;DP=17773;EAS_AF=0.1498;AMR_AF=0.2277;AFR_AF=0.2769;EUR_AF=0.3042;SAS_AF=0.3211;AA=c|||;VT=SNP
22	39488393	rs1569649	T	A	100	PASS	AC=502;AF=0.10024;AN=5008;NS=2504;DP=20426;EAS_AF=0.0625;AMR_AF=0.0389;AFR_AF=0.2648;EUR_AF=0.0378;SAS_AF=0.0245;AA=T|||;VT=SNP
22	39488481	rs6001426	G	A	100	PASS	AC=358;AF=0.0714856;AN=5008;NS=2504;DP=20284;EAS_AF=0.0903;AMR_AF=0.0346;AFR_AF=0.0749;EUR_AF=0.0626;SAS_AF=0.0828;AA=G|||;VT=SNP
22	39489351	rs112004487	G	T	100	PASS	AC=535;AF=0.106829;AN=5008;NS=2504;DP=17031;EAS_AF=0.0208;AMR_AF=0.0591;AFR_AF=0.2874;EUR_AF=0.0746;SAS_AF=0.0184;AA=G|||;VT=SNP
22	39490310	rs73161565	C	G	100	PASS	AC=576;AF=0.115016;AN=5008;NS=2504;DP=14654;EAS_AF=0.0625;AMR_AF=0.0418;AFR_AF=0.3215;EUR_AF=0.0378;SAS_AF=0.0215;AA=G|||;VT=SNP
22	39490754	rs68062411	A	G	100	PASS	AC=574;AF=0.114617;AN=5008;NS=2504;DP=15985;EAS_AF=0.0625;AMR_AF=0.0418;AFR_AF=0.3207;EUR_AF=0.0378;SAS_AF=0.0204;AA=G|||;VT=SNP
22	39490921	rs67488873	G	A	100	PASS	AC=379;AF=0.0756789;AN=5008;NS=2504;DP=17548;EAS_AF=0.0625;AMR_AF=0.0346;AFR_AF=0.177;EUR_AF=0.0378;SAS_AF=0.0204;AA=G|||;VT=SNP
22	39490968	rs61362448	G	A	100	PASS	AC=590;AF=0.117812;AN=5008;NS=2504;DP=18527;EAS_AF=0.0208;AMR_AF=0.0605;AFR_AF=0.3283;EUR_AF=0.0746;SAS_AF=0.0184;AA=G|||;VT=SNP
22	39491061	rs67081644	T	C	100	PASS	AC=574;AF=0.114617;AN=5008;NS=2504;DP=16693;EAS_AF=0.0625;AMR_AF=0.0418;AFR_AF=0.3207;EUR_AF=0.0378;SAS_AF=0.0204;AA=C|||;VT=SNP
22	39491133	rs17000751	T	C	100	PASS	AC=574;AF=0.114617;AN=5008;NS=2504;DP=17314;EAS_AF=0.0625;AMR_AF=0.0418;AFR_AF=0.3207;EUR_AF=0.0378;SAS_AF=0.0204;AA=C|||;VT=SNP
22	39492133	rs68092956	A	G	100	PASS	AC=574;AF=0.114617;AN=5008;NS=2504;DP=21196;EAS_AF=0.0625;AMR_AF=0.0418;AFR_AF=0.3207;EUR_AF=0.0378;SAS_AF=0.0204;AA=A|||;VT=SNP
22	39492570	rs73161568	G	A	100	PASS	AC=575;AF=0.114816;AN=5008;NS=2504;DP=14099;EAS_AF=0.0625;AMR_AF=0.0418;AFR_AF=0.3215;EUR_AF=0.0378;SAS_AF=0.0204;AA=A|||;VT=SNP
22	39492651	rs75842619	C	T	100	PASS	AC=529;AF=0.105631;AN=5008;NS=2504;DP=15804;EAS_AF=0.0179;AMR_AF=0.0605;AFR_AF=0.2874;EUR_AF=0.0706;SAS_AF=0.0184;AA=C|||;VT=SNP
22	39492763	rs113023	C	T	100	PASS	AC=2107;AF=0.420727;AN=5008;NS=2504;DP=14762;EAS_AF=0.2718;AMR_AF=0.3429;AFR_AF=0.5983;EUR_AF=0.4105;SAS_AF=0.3998;AA=T|||;VT=SNP
22	39492887	rs112153951	G	C	100	PASS	AC=536;AF=0.107029;AN=5008;NS=2504;DP=14934;EAS_AF=0.0625;AMR_AF=0.0403;AFR_AF=0.2927;EUR_AF=0.0378;SAS_AF=0.0204;AA=G|||;VT=SNP
22	39492899	rs59851917	T	C	100	PASS	AC=615;AF=0.122804;AN=5008;NS=2504;DP=15511;EAS_AF=0.0635;AMR_AF=0.0418;AFR_AF=0.3502;EUR_AF=0.0388;SAS_AF=0.0204;AA=T|||;VT=SNP
22	39492934	rs73161569	A	G	100	PASS	AC=655;AF=0.130791;AN=5008;NS=2504;DP=16421;EAS_AF=0.0625;AMR_AF=0.0432;AFR_AF=0.379;EUR_AF=0.0408;SAS_AF=0.0204;AA=G|||;VT=SNP
22	39492964	rs56695217	C	G	100	PASS	AC=591;AF=0.118011;AN=5008;NS=2504;DP=16061;EAS_AF=0.0625;AMR_AF=0.0519;AFR_AF=0.3222;EUR_AF=0.0457;SAS_AF=0.0204;AA=G|||;VT=SNP
22	39493036	rs58817268	C	T	100	PASS	AC=529;AF=0.105631;AN=5008;NS=2504;DP=15777;EAS_AF=0.0625;AMR_AF=0.0403;AFR_AF=0.2874;EUR_AF=0.0378;SAS_AF=0.0204;AA=C|||;VT=SNP
22	39493251	rs41281251	T	A	100	PASS	AC=1121;AF=0.223842;AN=5008;NS=2504;DP=18108;EAS_AF=0.0794;AMR_AF=0.0965;AFR_AF=0.6248;EUR_AF=0.1093;SAS_AF=0.0389;AA=T|||;VT=SNP
22	39493294	rs55989856	T	C	100	PASS	AC=1221;AF=0.24381;AN=5008;NS=2504;DP=18566;EAS_AF=0.0794;AMR_AF=0.1023;AFR_AF=0.6974;EUR_AF=0.1093;SAS_AF=0.0389;AA=C|||;VT=SNP
22	39493356	rs60093835	C	T	100	PASS	AC=1098;AF=0.219249;AN=5008;NS=2504;DP=16225;EAS_AF=0.0794;AMR_AF=0.0965;AFR_AF=0.6074;EUR_AF=0.1093;SAS_AF=0.0389;AA=T|||;VT=SNP
22	39493541	rs60758775	C	T	100	PASS	AC=538;AF=0.107428;AN=5008;NS=2504;DP=16775;EAS_AF=0.0625;AMR_AF=0.0418;AFR_AF=0.2935;EUR_AF=0.0378;SAS_AF=0.0204;AA=T|||;VT=SNP
22	39493555	rs56155393	G	A	100	PASS	AC=445;AF=0.0888578;AN=5008;NS=2504;DP=16965;EAS_AF=0.0625;AMR_AF=0.036;AFR_AF=0.2262;EUR_AF=0.0378;SAS_AF=0.0204;AA=A|||;VT=SNP
22	39493597	rs67577561	G	A	100	PASS	AC=445;AF=0.0888578;AN=5008;NS=2504;DP=17390;EAS_AF=0.0625;AMR_AF=0.036;AFR_AF=0.2262;EUR_AF=0.0378;SAS_AF=0.0204;AA=A|||;VT=SNP
22	39493802	rs66773314	A	G	100	PASS	AC=445;AF=0.0888578;AN=5008;NS=2504;DP=20414;EAS_AF=0.0625;AMR_AF=0.036;AFR_AF=0.2262;EUR_AF=0.0378;SAS_AF=0.0204;AA=G|||;VT=SNP
22	39493898	rs67878612	G	A	100	PASS	AC=445;AF=0.0888578;AN=5008;NS=2504;DP=20587;EAS_AF=0.0625;AMR_AF=0.036;AFR_AF=0.2262;EUR_AF=0.0378;SAS_AF=0.0204;AA=G|||;VT=SNP
22	39494084	rs139279	C	G	100	PASS	AC=2044;AF=0.408147;AN=5008;NS=2504;DP=15785;EAS_AF=0.3194;AMR_AF=0.3228;AFR_AF=0.5378;EUR_AF=0.3757;SAS_AF=0.4182;AA=C|||;VT=SNP
22	39494087	rs139280	T	C	100	PASS	AC=1511;AF=0.301717;AN=5008;NS=2504;DP=15878;EAS_AF=0.2569;AMR_AF=0.2795;AFR_AF=0.2443;EUR_AF=0.338;SAS_AF=0.4039;AA=T|||;VT=SNP
22	39494238	rs6001429	C	T	100	PASS	AC=567;AF=0.113219;AN=5008;NS=2504;DP=17881;EAS_AF=0.0169;AMR_AF=0.0591;AFR_AF=0.3185;EUR_AF=0.0696;SAS_AF=0.0184;AA=C|||;VT=SNP
22	39494311	rs139281	G	A	100	PASS	AC=1943;AF=0.387979;AN=5008;NS=2504;DP=16147;EAS_AF=0.3085;AMR_AF=0.3228;AFR_AF=0.4607;EUR_AF=0.3807;SAS_AF=0.4254;AA=G|||;VT=SNP
22	39494881	rs67079788	G	A	100	PASS	AC=353;AF=0.0704872;AN=5008;NS=2504;DP=18056;EAS_AF=0.0625;AMR_AF=0.0375;AFR_AF=0.1558;EUR_AF=0.0378;SAS_AF=0.0204;AA=G|||;VT=SNP
22	39494920	rs139282	G	A	100	PASS	AC=1579;AF=0.315296;AN=5008;NS=2504;DP=17237;EAS_AF=0.256;AMR_AF=0.281;AFR_AF=0.2958;EUR_AF=0.338;SAS_AF=0.4039;AA=G|||;VT=SNP
22	39495115	rs6001430	G	A	100	PASS	AC=550;AF=0.109824;AN=5008;NS=2504;DP=16953;EAS_AF=0.0169;AMR_AF=0.0562;AFR_AF=0.3018;EUR_AF=0.0765;SAS_AF=0.0184;AA=G|||;VT=SNP
22	39495213	rs6001431	T	C	100	PASS	AC=555;AF=0.110823;AN=5008;NS=2504;DP=19027;EAS_AF=0.0169;AMR_AF=0.0562;AFR_AF=0.3048;EUR_AF=0.0775;SAS_AF=0.0184;AA=T|||;VT=SNP
22	39495501	rs56187554	G	C	100	PASS	AC=477;AF=0.0952476;AN=5008;NS=2504;DP=18636;EAS_AF=0.0625;AMR_AF=0.0418;AFR_AF=0.2466;EUR_AF=0.0388;SAS_AF=0.0204;AA=G|||;VT=SNP
22	39495512	rs77582628	G	A	100	PASS	AC=555;AF=0.110823;AN=5008;NS=2504;DP=18883;EAS_AF=0.0169;AMR_AF=0.0562;AFR_AF=0.3048;EUR_AF=0.0775;SAS_AF=0.0184;AA=G|||;VT=SNP
22	39495563	rs55676315	C	T	100	PASS	AC=475;AF=0.0948482;AN=5008;NS=2504;DP=19435;EAS_AF=0.0625;AMR_AF=0.0418;AFR_AF=0.2458;EUR_AF=0.0378;SAS_AF=0.0204;AA=C|||;VT=SNP
22	39495584	rs139283	C	G	100	PASS	AC=2690;AF=0.537141;AN=5008;NS=2504;DP=19440;EAS_AF=0.3373;AMR_AF=0.3818;AFR_AF=0.9085;EUR_AF=0.4543;SAS_AF=0.4366;AA=G|||;VT=SNP
22	39495670	rs139284	C	T	100	PASS	AC=2070;AF=0.413339;AN=5008;NS=2504;DP=19664;EAS_AF=0.3204;AMR_AF=0.3213;AFR_AF=0.556;EUR_AF=0.3767;SAS_AF=0.4192;AA=C|||;VT=SNP
22	39495780	rs139285	T	C	100	PASS	AC=2708;AF=0.540735;AN=5008;NS=2504;DP=19433;EAS_AF=0.3383;AMR_AF=0.3818;AFR_AF=0.9206;EUR_AF=0.4553;SAS_AF=0.4366;AA=C|||;VT=SNP
22	39495800	rs139286	T	C	100	PASS	AC=2071;AF=0.413538;AN=5008;NS=2504;DP=19785;EAS_AF=0.3214;AMR_AF=0.3213;AFR_AF=0.556;EUR_AF=0.3777;SAS_AF=0.4182;AA=C|||;VT=SNP
22	39495870	rs139287	C	A	100	PASS	AC=2069;AF=0.413139;AN=5008;NS=2504;DP=20113;EAS_AF=0.3204;AMR_AF=0.3213;AFR_AF=0.556;EUR_AF=0.3767;SAS_AF=0.4182;AA=C|||;VT=SNP
22	39496016	rs139288	A	G	100	PASS	AC=2065;AF=0.41234;AN=5008;NS=2504;DP=19759;EAS_AF=0.3204;AMR_AF=0.3213;AFR_AF=0.5522;EUR_AF=0.3777;SAS_AF=0.4182;AA=A|||;VT=SNP
22	39496085	rs139289	G	A	100	PASS	AC=1589;AF=0.317292;AN=5008;NS=2504;DP=20194;EAS_AF=0.2579;AMR_AF=0.2795;AFR_AF=0.3064;EUR_AF=0.339;SAS_AF=0.3978;AA=G|||;VT=SNP
22	39496134	rs139290	G	C	100	PASS	AC=2065;AF=0.41234;AN=5008;NS=2504;DP=18833;EAS_AF=0.3214;AMR_AF=0.3213;AFR_AF=0.5522;EUR_AF=0.3767;SAS_AF=0.4182;AA=C|||;VT=SNP
22	39496199	rs139291	T	C	100	PASS	AC=2063;AF=0.411941;AN=5008;NS=2504;DP=19220;EAS_AF=0.3204;AMR_AF=0.3213;AFR_AF=0.5522;EUR_AF=0.3767;SAS_AF=0.4172;AA=T|||;VT=SNP
22	39496412	rs139294	G	C	100	PASS	AC=2578;AF=0.514776;AN=5008;NS=2504;DP=16490;EAS_AF=0.3333;AMR_AF=0.3775;AFR_AF=0.8275;EUR_AF=0.4543;SAS_AF=0.4387;AA=C|||;VT=SNP;EX_TARGET
22	39496663	rs11913950	A	G	100	PASS	AC=989;AF=0.197484;AN=5008;NS=2504;DP=15524;EAS_AF=0.0794;AMR_AF=0.098;AFR_AF=0.5189;EUR_AF=0.1153;SAS_AF=0.0399;AA=A|||;VT=SNP
22	39496731	rs139295	C	T	100	PASS	AC=2646;AF=0.528355;AN=5008;NS=2504;DP=14187;EAS_AF=0.3363;AMR_AF=0.3818;AFR_AF=0.8752;EUR_AF=0.4553;SAS_AF=0.4366;AA=C|||;VT=SNP
22	39496744	rs11914001	G	A	100	PASS	AC=971;AF=0.19389;AN=5008;NS=2504;DP=13256;EAS_AF=0.0794;AMR_AF=0.0965;AFR_AF=0.5068;EUR_AF=0.1153;SAS_AF=0.0389;AA=G|||;VT=SNP
22	39496828	rs11913991	C	T	100	PASS	AC=649;AF=0.129593;AN=5008;NS=2504;DP=8399;EAS_AF=0.0169;AMR_AF=0.062;AFR_AF=0.3729;EUR_AF=0.0775;SAS_AF=0.0184;AA=C|||;VT=SNP
22	39496899	rs56408030	A	C	100	PASS	AC=347;AF=0.0692891;AN=5008;NS=2504;DP=8426;EAS_AF=0.0625;AMR_AF=0.0375;AFR_AF=0.1505;EUR_AF=0.0388;SAS_AF=0.0204;AA=A|||;VT=SNP
22	39497006	rs139296	G	A	100	PASS	AC=1589;AF=0.317292;AN=5008;NS=2504;DP=8572;EAS_AF=0.255;AMR_AF=0.2795;AFR_AF=0.3079;EUR_AF=0.34;SAS_AF=0.3978;AA=G|||;VT=SNP
22	39497181	rs9611092	T	A	100	PASS	AC=1601;AF=0.319688;AN=5008;NS=2504;DP=3588;EAS_AF=0.255;AMR_AF=0.281;AFR_AF=0.3207;EUR_AF=0.34;SAS_AF=0.3916;AA=T|||;VT=SNP
22	39497404	rs139297	G	C	100	PASS	AC=2628;AF=0.52476;AN=5008;NS=2504;DP=4666;EAS_AF=0.3155;AMR_AF=0.3833;AFR_AF=0.8752;EUR_AF=0.4642;SAS_AF=0.4294;AA=C|||;VT=SNP;EX_TARGET
22	39497452	rs139298	A	G	100	PASS	AC=2653;AF=0.529752;AN=5008;NS=2504;DP=6308;EAS_AF=0.3155;AMR_AF=0.3876;AFR_AF=0.8752;EUR_AF=0.4771;SAS_AF=0.4387;AA=G|||;VT=SNP;EX_TARGET
22	39497454	rs139299	G	C	100	PASS	AC=2653;AF=0.529752;AN=5008;NS=2504;DP=6362;EAS_AF=0.3155;AMR_AF=0.3876;AFR_AF=0.8752;EUR_AF=0.4771;SAS_AF=0.4387;AA=G|||;VT=SNP;EX_TARGET
22	39497811	rs139301	A	G	100	PASS	AC=2672;AF=0.533546;AN=5008;NS=2504;DP=8838;EAS_AF=0.3313;AMR_AF=0.3458;AFR_AF=0.9168;EUR_AF=0.4642;SAS_AF=0.4284;AA=G|||;VT=SNP
22	39498038	rs139302	G	C	100	PASS	AC=2582;AF=0.515575;AN=5008;NS=2504;DP=13390;EAS_AF=0.3313;AMR_AF=0.3458;AFR_AF=0.8472;EUR_AF=0.4632;SAS_AF=0.4315;AA=G|||;VT=SNP;EX_TARGET
22	39498325	rs139303	T	C	100	PASS	AC=1553;AF=0.310104;AN=5008;NS=2504;DP=16017;EAS_AF=0.253;AMR_AF=0.2435;AFR_AF=0.3056;EUR_AF=0.34;SAS_AF=0.3916;AA=T|||;VT=SNP
22	39498677	rs139305	A	C	100	PASS	AC=2674;AF=0.533946;AN=5008;NS=2504;DP=14744;EAS_AF=0.3313;AMR_AF=0.3458;AFR_AF=0.9168;EUR_AF=0.4642;SAS_AF=0.4305;AA=C|||;VT=SNP
22	39498699	rs111264862	C	T	100	PASS	AC=585;AF=0.116813;AN=5008;NS=2504;DP=14623;EAS_AF=0.0159;AMR_AF=0.0562;AFR_AF=0.3283;EUR_AF=0.0775;SAS_AF=0.0184;AA=C|||;VT=SNP
22	39498834	rs139306	T	C	100	PASS	AC=2600;AF=0.519169;AN=5008;NS=2504;DP=14396;EAS_AF=0.3313;AMR_AF=0.3458;AFR_AF=0.8608;EUR_AF=0.4642;SAS_AF=0.4305;AA=C|||;VT=SNP
22	39499072	rs139311	A	G	100	PASS	AC=2601;AF=0.519369;AN=5008;NS=2504;DP=18281;EAS_AF=0.3313;AMR_AF=0.3458;AFR_AF=0.8608;EUR_AF=0.4642;SAS_AF=0.4315;AA=a|||;VT=SNP
22	39499210	rs5750744	G	A	100	PASS	AC=978;AF=0.195288;AN=5008;NS=2504;DP=17427;EAS_AF=0.4296;AMR_AF=0.2723;AFR_AF=0.0325;EUR_AF=0.1372;SAS_AF=0.1789;AA=g|||;VT=SNP
22	39499369	rs139312	C	T	100	PASS	AC=2658;AF=0.530751;AN=5008;NS=2504;DP=20210;EAS_AF=0.3313;AMR_AF=0.3458;AFR_AF=0.9047;EUR_AF=0.4642;SAS_AF=0.4305;AA=T|||;VT=SNP
22	39499575	rs139313	G	T	100	PASS	AC=2601;AF=0.519369;AN=5008;NS=2504;DP=18537;EAS_AF=0.3323;AMR_AF=0.3458;AFR_AF=0.8608;EUR_AF=0.4642;SAS_AF=0.4305;AA=T|||;VT=SNP
22	39499604	rs139314	T	C	100	PASS	AC=1553;AF=0.310104;AN=5008;NS=2504;DP=18273;EAS_AF=0.254;AMR_AF=0.2435;AFR_AF=0.3048;EUR_AF=0.34;SAS_AF=0.3916;AA=T|||;VT=SNP
22	39499653	rs139315	C	T	100	PASS	AC=2535;AF=0.50619;AN=5008;NS=2504;DP=18886;EAS_AF=0.3323;AMR_AF=0.3415;AFR_AF=0.8132;EUR_AF=0.4642;SAS_AF=0.4305;AA=T|||;VT=SNP;EX_TARGET
22	39499763	rs139316	T	C	100	PASS	AC=2535;AF=0.50619;AN=5008;NS=2504;DP=18342;EAS_AF=0.3323;AMR_AF=0.3415;AFR_AF=0.8132;EUR_AF=0.4642;SAS_AF=0.4305;AA=T|||;VT=SNP
22	39499902	rs139317	C	T	100	PASS	AC=2637;AF=0.526558;AN=5008;NS=2504;DP=19735;EAS_AF=0.3323;AMR_AF=0.3458;AFR_AF=0.888;EUR_AF=0.4642;SAS_AF=0.4305;AA=T|||;VT=SNP
22	39500264	rs6001436	G	C	100	PASS	AC=1555;AF=0.310503;AN=5008;NS=2504;DP=16934;EAS_AF=0.255;AMR_AF=0.2435;AFR_AF=0.3056;EUR_AF=0.34;SAS_AF=0.3916;AA=g|||;VT=SNP
22	39500282	rs5995674	C	T	100	PASS	AC=2535;AF=0.50619;AN=5008;NS=2504;DP=17326;EAS_AF=0.3333;AMR_AF=0.3415;AFR_AF=0.8124;EUR_AF=0.4642;SAS_AF=0.4305;AA=C|||;VT=SNP
22	39500932	rs139318	G	A	100	PASS	AC=2535;AF=0.50619;AN=5008;NS=2504;DP=14205;EAS_AF=0.3323;AMR_AF=0.3415;AFR_AF=0.8124;EUR_AF=0.4652;SAS_AF=0.4305;AA=G|||;VT=SNP
22	39501044	rs139319	C	T	100	PASS	AC=2421;AF=0.483427;AN=5008;NS=2504;DP=13555;EAS_AF=0.3323;AMR_AF=0.3386;AFR_AF=0.7284;EUR_AF=0.4642;SAS_AF=0.4305;AA=c|||;VT=SNP
22	39501242	rs139321	T	C	100	PASS	AC=2673;AF=0.533746;AN=5008;NS=2504;DP=12773;EAS_AF=0.3323;AMR_AF=0.3458;AFR_AF=0.9145;EUR_AF=0.4652;SAS_AF=0.4305;AA=C|||;VT=SNP
22	39501285	rs139322	T	A	100	PASS	AC=2536;AF=0.50639;AN=5008;NS=2504;DP=11936;EAS_AF=0.3323;AMR_AF=0.3415;AFR_AF=0.8132;EUR_AF=0.4652;SAS_AF=0.4305;AA=A|||;VT=SNP
22	39501478	rs139323	A	G	100	PASS	AC=2536;AF=0.50639;AN=5008;NS=2504;DP=13744;EAS_AF=0.3323;AMR_AF=0.3415;AFR_AF=0.8132;EUR_AF=0.4652;SAS_AF=0.4305;AA=G|||;VT=SNP
22	39501819	rs62228281	C	T	100	PASS	AC=370;AF=0.0738818;AN=5008;NS=2504;DP=15093;EAS_AF=0.002;AMR_AF=0.1239;AFR_AF=0.0121;EUR_AF=0.2247;SAS_AF=0.0409;AA=C|||;VT=SNP
22	39501823	rs139324	C	T	100	PASS	AC=2531;AF=0.505391;AN=5008;NS=2504;DP=15154;EAS_AF=0.3274;AMR_AF=0.3415;AFR_AF=0.8132;EUR_AF=0.4652;SAS_AF=0.4305;AA=C|||;VT=SNP
22	39502135	rs139325	G	T	100	PASS	AC=2533;AF=0.505791;AN=5008;NS=2504;DP=14511;EAS_AF=0.3274;AMR_AF=0.3415;AFR_AF=0.8132;EUR_AF=0.4662;SAS_AF=0.4315;AA=G|||;VT=SNP
22	39502172	rs139326	T	C	100	PASS	AC=2538;AF=0.506789;AN=5008;NS=2504;DP=15688;EAS_AF=0.3323;AMR_AF=0.3415;AFR_AF=0.8132;EUR_AF=0.4662;SAS_AF=0.4315;AA=T|||;VT=SNP
22	39502189	rs139327	G	C	100	PASS	AC=2538;AF=0.506789;AN=5008;NS=2504;DP=15988;EAS_AF=0.3323;AMR_AF=0.3415;AFR_AF=0.8132;EUR_AF=0.4662;SAS_AF=0.4315;AA=G|||;VT=SNP
22	39502695	rs139328	T	C	100	PASS	AC=2537;AF=0.506589;AN=5008;NS=2504;DP=20554;EAS_AF=0.3323;AMR_AF=0.3415;AFR_AF=0.8132;EUR_AF=0.4652;SAS_AF=0.4315;AA=C|||;VT=SNP
22	39503849	rs139330	C	A	100	PASS	AC=989;AF=0.197484;AN=5008;NS=2504;DP=16439;EAS_AF=0.1647;AMR_AF=0.2046;AFR_AF=0.0787;EUR_AF=0.2873;SAS_AF=0.2945;AA=C|||;VT=SNP
22	39503968	rs9622935	A	G	100	PASS	AC=387;AF=0.0772764;AN=5008;NS=2504;DP=16156;EAS_AF=0.0893;AMR_AF=0.0331;AFR_AF=0.0953;EUR_AF=0.0527;SAS_AF=0.0971;AA=A|||;VT=SNP
22	39504405	rs139331	G	A	100	PASS	AC=1571;AF=0.313698;AN=5008;NS=2504;DP=19176;EAS_AF=0.254;AMR_AF=0.2435;AFR_AF=0.3169;EUR_AF=0.341;SAS_AF=0.3926;AA=G|||;VT=SNP
22	39504602	rs139332	C	A	100	PASS	AC=2532;AF=0.505591;AN=5008;NS=2504;DP=19637;EAS_AF=0.3274;AMR_AF=0.3415;AFR_AF=0.8124;EUR_AF=0.4662;SAS_AF=0.4315;AA=C|||;VT=SNP
22	39505232	rs139334	C	T	100	PASS	AC=2536;AF=0.50639;AN=5008;NS=2504;DP=16926;EAS_AF=0.3323;AMR_AF=0.3415;AFR_AF=0.8124;EUR_AF=0.4652;SAS_AF=0.4315;AA=C|||;VT=SNP
22	39505393	rs139336	T	C	100	PASS	AC=2538;AF=0.506789;AN=5008;NS=2504;DP=18447;EAS_AF=0.3323;AMR_AF=0.3415;AFR_AF=0.8132;EUR_AF=0.4652;SAS_AF=0.4325;AA=T|||;VT=SNP
22	39505461	rs139337	C	T	100	PASS	AC=2537;AF=0.506589;AN=5008;NS=2504;DP=18200;EAS_AF=0.3323;AMR_AF=0.3415;AFR_AF=0.8132;EUR_AF=0.4652;SAS_AF=0.4315;AA=C|||;VT=SNP
22	39505472	rs139338	C	G	100	PASS	AC=1576;AF=0.314696;AN=5008;NS=2504;DP=18396;EAS_AF=0.2589;AMR_AF=0.2435;AFR_AF=0.3169;EUR_AF=0.341;SAS_AF=0.3926;AA=C|||;VT=SNP
22	39505581	rs139339	C	T	100	PASS	AC=2532;AF=0.505591;AN=5008;NS=2504;DP=20083;EAS_AF=0.3323;AMR_AF=0.3415;AFR_AF=0.8132;EUR_AF=0.4652;SAS_AF=0.4264;AA=T|||;VT=SNP
22	39505609	rs139340	T	G	100	PASS	AC=2537;AF=0.506589;AN=5008;NS=2504;DP=19784;EAS_AF=0.3323;AMR_AF=0.3415;AFR_AF=0.8132;EUR_AF=0.4652;SAS_AF=0.4315;AA=G|||;VT=SNP
22	39506202	rs59728386	G	A	100	PASS	AC=917;AF=0.183107;AN=5008;NS=2504;DP=15906;EAS_AF=0.0724;AMR_AF=0.0951;AFR_AF=0.4652;EUR_AF=0.1243;SAS_AF=0.0389;AA=G|||;VT=SNP
22	39506582	rs2092409	G	A	100	PASS	AC=2580;AF=0.515176;AN=5008;NS=2504;DP=17388;EAS_AF=0.3333;AMR_AF=0.3646;AFR_AF=0.8056;EUR_AF=0.4791;SAS_AF=0.454;AA=A|||;VT=SNP
22	39506976	rs6001442	A	G	100	PASS	AC=600;AF=0.119808;AN=5008;NS=2504;DP=22343;EAS_AF=0.0903;AMR_AF=0.0389;AFR_AF=0.2526;EUR_AF=0.0527;SAS_AF=0.0971;AA=A|||;VT=SNP
22	39507479	rs56105589	C	T	100	PASS	AC=1140;AF=0.227636;AN=5008;NS=2504;DP=18819;EAS_AF=0.0734;AMR_AF=0.1254;AFR_AF=0.5825;EUR_AF=0.1451;SAS_AF=0.0644;AA=T|||;VT=SNP
22	39507512	rs6001443	G	A	100	PASS	AC=610;AF=0.121805;AN=5008;NS=2504;DP=18864;EAS_AF=0.0903;AMR_AF=0.0418;AFR_AF=0.2564;EUR_AF=0.0537;SAS_AF=0.0992;AA=G|||;VT=SNP
22	39507583	rs139341	C	T	100	PASS	AC=992;AF=0.198083;AN=5008;NS=2504;DP=19626;EAS_AF=0.1696;AMR_AF=0.2061;AFR_AF=0.0802;EUR_AF=0.2833;SAS_AF=0.2935;AA=C|||;VT=SNP
22	39507654	rs139342	C	A	100	PASS	AC=2136;AF=0.426518;AN=5008;NS=2504;DP=18966;EAS_AF=0.2431;AMR_AF=0.3314;AFR_AF=0.6641;EUR_AF=0.4294;SAS_AF=0.3589;AA=A|||;VT=SNP
22	39507685	rs139343	A	G	100	PASS	AC=2136;AF=0.426518;AN=5008;NS=2504;DP=18942;EAS_AF=0.2431;AMR_AF=0.3314;AFR_AF=0.6641;EUR_AF=0.4294;SAS_AF=0.3589;AA=A|||;VT=SNP
22	39507733	rs139344	A	G	100	PASS	AC=2745;AF=0.548123;AN=5008;NS=2504;DP=18393;EAS_AF=0.3343;AMR_AF=0.3732;AFR_AF=0.9191;EUR_AF=0.4821;SAS_AF=0.4591;AA=G|||;VT=SNP
22	39507832	rs139346	G	A	100	PASS	AC=2758;AF=0.550719;AN=5008;NS=2504;DP=18774;EAS_AF=0.3333;AMR_AF=0.3732;AFR_AF=0.9297;EUR_AF=0.4821;SAS_AF=0.4591;AA=A|||;VT=SNP
22	39507863	rs5995682	T	C	100	PASS	AC=525;AF=0.104832;AN=5008;NS=2504;DP=18042;EAS_AF=0.0903;AMR_AF=0.0389;AFR_AF=0.1936;EUR_AF=0.0537;SAS_AF=0.0992;AA=T|||;VT=SNP
22	39507887	rs139347	A	G	100	PASS	AC=2136;AF=0.426518;AN=5008;NS=2504;DP=16594;EAS_AF=0.244;AMR_AF=0.3314;AFR_AF=0.6641;EUR_AF=0.4284;SAS_AF=0.3589;AA=A|||;VT=SNP
22	39507896	rs139348	C	T	100	PASS	AC=2136;AF=0.426518;AN=5008;NS=2504;DP=16338;EAS_AF=0.2431;AMR_AF=0.3314;AFR_AF=0.6641;EUR_AF=0.4284;SAS_AF=0.3599;AA=T|||;VT=SNP
22	39507920	rs35764429	G	T	100	PASS	AC=1143;AF=0.228235;AN=5008;NS=2504;DP=16331;EAS_AF=0.0734;AMR_AF=0.1254;AFR_AF=0.5832;EUR_AF=0.1451;SAS_AF=0.0665;AA=G|||;VT=SNP
22	39508150	rs139352	T	C	100	PASS	AC=998;AF=0.199281;AN=5008;NS=2504;DP=16269;EAS_AF=0.1696;AMR_AF=0.2075;AFR_AF=0.084;EUR_AF=0.2833;SAS_AF=0.2935;AA=C|||;VT=SNP
22	39508208	rs139353	C	T	100	PASS	AC=993;AF=0.198283;AN=5008;NS=2504;DP=16665;EAS_AF=0.1696;AMR_AF=0.2061;AFR_AF=0.0809;EUR_AF=0.2833;SAS_AF=0.2935;AA=C|||;VT=SNP
22	39508327	rs139354	T	C	100	PASS	AC=993;AF=0.198283;AN=5008;NS=2504;DP=13333;EAS_AF=0.1696;AMR_AF=0.2061;AFR_AF=0.0809;EUR_AF=0.2833;SAS_AF=0.2935;AA=T|||;VT=SNP
22	39512475	rs139357	A	G	100	PASS	AC=2748;AF=0.548722;AN=5008;NS=2504;DP=13163;EAS_AF=0.3313;AMR_AF=0.3746;AFR_AF=0.9274;EUR_AF=0.4831;SAS_AF=0.4519;AA=G|||;VT=SNP
22	39513530	rs139358	C	T	100	PASS	AC=1977;AF=0.394768;AN=5008;NS=2504;DP=19086;EAS_AF=0.3145;AMR_AF=0.3098;AFR_AF=0.4644;EUR_AF=0.4046;SAS_AF=0.4335;AA=c|||;VT=SNP
22	39514688	rs139360	T	C	100	PASS	AC=2338;AF=0.466853;AN=5008;NS=2504;DP=17616;EAS_AF=0.3234;AMR_AF=0.3559;AFR_AF=0.6316;EUR_AF=0.4841;SAS_AF=0.453;AA=T|||;VT=SNP
22	39515798	rs139362	T	C	100	PASS	AC=2747;AF=0.548522;AN=5008;NS=2504;DP=13212;EAS_AF=0.3175;AMR_AF=0.3732;AFR_AF=0.9349;EUR_AF=0.4851;SAS_AF=0.454;AA=C|||;VT=SNP
22	39516183	rs139363	C	A	100	PASS	AC=2288;AF=0.456869;AN=5008;NS=2504;DP=16487;EAS_AF=0.3175;AMR_AF=0.3501;AFR_AF=0.6014;EUR_AF=0.4841;SAS_AF=0.453;AA=C|||;VT=SNP
22	39516243	rs17000762	A	G	100	PASS	AC=250;AF=0.0499201;AN=5008;NS=2504;DP=18166;EAS_AF=0.0863;AMR_AF=0.0288;AFR_AF=0.0045;EUR_AF=0.0467;SAS_AF=0.092;AA=A|||;VT=SNP
22	39516515	rs139364	T	C	100	PASS	AC=2290;AF=0.457268;AN=5008;NS=2504;DP=20196;EAS_AF=0.3175;AMR_AF=0.3501;AFR_AF=0.6021;EUR_AF=0.4841;SAS_AF=0.454;AA=T|||;VT=SNP
22	39518013	rs139365	A	C	100	PASS	AC=2430;AF=0.485224;AN=5008;NS=2504;DP=11589;EAS_AF=0.3155;AMR_AF=0.3631;AFR_AF=0.6974;EUR_AF=0.4911;SAS_AF=0.454;AA=A|||;VT=SNP
22	39518315	rs139367	G	A	100	PASS	AC=2631;AF=0.525359;AN=5008;NS=2504;DP=12552;EAS_AF=0.3155;AMR_AF=0.3746;AFR_AF=0.8427;EUR_AF=0.492;SAS_AF=0.454;AA=A|||;VT=SNP
22	39518325	rs139368	T	C	100	PASS	AC=2685;AF=0.536142;AN=5008;NS=2504;DP=12507;EAS_AF=0.3155;AMR_AF=0.3732;AFR_AF=0.8843;EUR_AF=0.492;SAS_AF=0.454;AA=C|||;VT=SNP
22	39519050	rs139370	T	C	100	PASS	AC=2585;AF=0.516174;AN=5008;NS=2504;DP=19781;EAS_AF=0.3075;AMR_AF=0.3545;AFR_AF=0.8623;EUR_AF=0.4513;SAS_AF=0.4448;AA=C|||;VT=SNP
22	39519196	rs139371	T	C	100	PASS	AC=2728;AF=0.544728;AN=5008;NS=2504;DP=17130;EAS_AF=0.3294;AMR_AF=0.3617;AFR_AF=0.9349;EUR_AF=0.4553;SAS_AF=0.4611;AA=C|||;VT=SNP
22	39519411	rs73161593	G	A	100	PASS	AC=227;AF=0.0453275;AN=5008;NS=2504;DP=17818;EAS_AF=0.0585;AMR_AF=0.0476;AFR_AF=0.003;EUR_AF=0.0686;SAS_AF=0.0634;AA=G|||;VT=SNP
22	39519780	rs139372	C	T	100	PASS	AC=879;AF=0.175519;AN=5008;NS=2504;DP=13865;EAS_AF=0.1627;AMR_AF=0.183;AFR_AF=0.0628;EUR_AF=0.2366;SAS_AF=0.273;AA=C|||;VT=SNP
22	39520396	rs10427883	A	G	100	PASS	AC=2456;AF=0.490415;AN=5008;NS=2504;DP=5975;EAS_AF=0.2718;AMR_AF=0.3689;AFR_AF=0.8404;EUR_AF=0.4523;SAS_AF=0.3681;AA=G|||;VT=SNP
22	39520815	rs4821867	A	G	100	PASS	AC=1684;AF=0.336262;AN=5008;NS=2504;DP=15085;EAS_AF=0.2659;AMR_AF=0.4092;AFR_AF=0.2322;EUR_AF=0.4115;SAS_AF=0.4202;AA=a|||;VT=SNP
22	39522488	rs139374	C	T	100	PASS	AC=1594;AF=0.318291;AN=5008;NS=2504;DP=13650;EAS_AF=0.2083;AMR_AF=0.281;AFR_AF=0.3601;EUR_AF=0.3817;SAS_AF=0.3364;AA=C|||;VT=SNP
22	39522665	rs139375	G	A	100	PASS	AC=2922;AF=0.583466;AN=5008;NS=2504;DP=16485;EAS_AF=0.6071;AMR_AF=0.6124;AFR_AF=0.6006;EUR_AF=0.5865;SAS_AF=0.5123;AA=G|||;VT=SNP
22	39522940	rs79501	C	T	100	PASS	AC=1499;AF=0.299321;AN=5008;NS=2504;DP=20140;EAS_AF=0.1964;AMR_AF=0.2651;AFR_AF=0.3139;EUR_AF=0.3708;SAS_AF=0.3364;AA=C|||;VT=SNP
22	39523902	rs5757490	C	T	100	PASS	AC=1004;AF=0.200479;AN=5008;NS=2504;DP=17338;EAS_AF=0.4335;AMR_AF=0.2867;AFR_AF=0.0787;EUR_AF=0.1332;SAS_AF=0.1329;AA=C|||;VT=SNP
22	39524131	rs139376	G	A	100	PASS	AC=2879;AF=0.57488;AN=5008;NS=2504;DP=15690;EAS_AF=0.6607;AMR_AF=0.5764;AFR_AF=0.6543;EUR_AF=0.5109;SAS_AF=0.4438;AA=A|||;VT=SNP
22	39525791	rs139379	A	T	100	PASS	AC=1601;AF=0.319688;AN=5008;NS=2504;DP=21647;EAS_AF=0.2232;AMR_AF=0.2752;AFR_AF=0.3775;EUR_AF=0.3777;SAS_AF=0.3129;AA=A|||;VT=SNP
22	39526070	rs5757491	T	C	100	PASS	AC=1169;AF=0.233427;AN=5008;NS=2504;DP=21478;EAS_AF=0.4355;AMR_AF=0.3127;AFR_AF=0.1717;EUR_AF=0.1511;SAS_AF=0.137;AA=T|||;VT=SNP
22	39526174	rs139380	T	C	100	PASS	AC=3493;AF=0.697484;AN=5008;NS=2504;DP=21186;EAS_AF=0.6776;AMR_AF=0.6542;AFR_AF=0.9486;EUR_AF=0.6014;SAS_AF=0.5082;AA=C|||;VT=SNP
22	39526296	rs139381	T	C	100	PASS	AC=3492;AF=0.697284;AN=5008;NS=2504;DP=20438;EAS_AF=0.6776;AMR_AF=0.6542;AFR_AF=0.9486;EUR_AF=0.6014;SAS_AF=0.5072;AA=C|||;VT=SNP
22	39527583	rs79502	C	T	100	PASS	AC=3470;AF=0.692891;AN=5008;NS=2504;DP=17023;EAS_AF=0.6796;AMR_AF=0.6499;AFR_AF=0.947;EUR_AF=0.5895;SAS_AF=0.5;AA=T|||;VT=SNP
22	39527790	rs710190	T	C	100	PASS	AC=2138;AF=0.426917;AN=5008;NS=2504;DP=19217;EAS_AF=0.2391;AMR_AF=0.2536;AFR_AF=0.6876;EUR_AF=0.4503;SAS_AF=0.3671;AA=C|||;VT=SNP
22	39527797	rs12166266	C	G	100	PASS	AC=353;AF=0.0704872;AN=5008;NS=2504;DP=19097;EAS_AF=0.0179;AMR_AF=0.0591;AFR_AF=0.1324;EUR_AF=0.0795;SAS_AF=0.0399;AA=C|||;VT=SNP
22	39527814	rs710191	G	T	100	PASS	AC=2125;AF=0.424321;AN=5008;NS=2504;DP=18697;EAS_AF=0.2391;AMR_AF=0.2536;AFR_AF=0.6785;EUR_AF=0.4493;SAS_AF=0.3671;AA=G|||;VT=SNP
22	39527909	rs139383	G	A	100	PASS	AC=2138;AF=0.426917;AN=5008;NS=2504;DP=15993;EAS_AF=0.2391;AMR_AF=0.2536;AFR_AF=0.6876;EUR_AF=0.4503;SAS_AF=0.3671;AA=G|||;VT=SNP
22	39527935	rs139384	C	T	100	PASS	AC=3468;AF=0.692492;AN=5008;NS=2504;DP=15827;EAS_AF=0.6766;AMR_AF=0.6499;AFR_AF=0.9478;EUR_AF=0.5885;SAS_AF=0.501;AA=T|||;VT=SNP
22	39528440	rs79503	A	G	100	PASS	AC=2249;AF=0.449081;AN=5008;NS=2504;DP=18820;EAS_AF=0.2391;AMR_AF=0.2565;AFR_AF=0.7708;EUR_AF=0.4493;SAS_AF=0.3671;AA=A|||;VT=SNP
22	39528506	rs5750753	C	G	100	PASS	AC=1201;AF=0.239816;AN=5008;NS=2504;DP=18800;EAS_AF=0.4375;AMR_AF=0.3934;AFR_AF=0.1641;EUR_AF=0.1392;SAS_AF=0.1329;AA=C|||;VT=SNP
22	39529029	rs713841	A	G	100	PASS	AC=3330;AF=0.664936;AN=5008;NS=2504;DP=19513;EAS_AF=0.6766;AMR_AF=0.647;AFR_AF=0.8472;EUR_AF=0.5865;SAS_AF=0.5;AA=G|||;VT=SNP
22	39529133	rs4820369	G	A	100	PASS	AC=1059;AF=0.211462;AN=5008;NS=2504;DP=20718;EAS_AF=0.4375;AMR_AF=0.3804;AFR_AF=0.0635;EUR_AF=0.1392;SAS_AF=0.1329;AA=G|||;VT=SNP
22	39529429	rs11089928	G	A	100	PASS	AC=353;AF=0.0704872;AN=5008;NS=2504;DP=17958;EAS_AF=0.0179;AMR_AF=0.0591;AFR_AF=0.1324;EUR_AF=0.0795;SAS_AF=0.0399;AA=G|||;VT=SNP
22	39529651	rs12169578	C	T	100	PASS	AC=1201;AF=0.239816;AN=5008;NS=2504;DP=14703;EAS_AF=0.4375;AMR_AF=0.3934;AFR_AF=0.1641;EUR_AF=0.1392;SAS_AF=0.1329;AA=C|||;VT=SNP
22	39530132	rs139385	C	A	100	PASS	AC=1986;AF=0.396565;AN=5008;NS=2504;DP=16787;EAS_AF=0.2391;AMR_AF=0.2507;AFR_AF=0.5756;EUR_AF=0.4483;SAS_AF=0.3671;AA=C|||;VT=SNP
22	39530859	rs139386	T	C	100	PASS	AC=1990;AF=0.397364;AN=5008;NS=2504;DP=7679;EAS_AF=0.2391;AMR_AF=0.2507;AFR_AF=0.5787;EUR_AF=0.4483;SAS_AF=0.3671;AA=C|||;VT=SNP
22	39531085	rs139387	G	A	100	PASS	AC=3469;AF=0.692692;AN=5008;NS=2504;DP=15889;EAS_AF=0.6786;AMR_AF=0.6499;AFR_AF=0.9478;EUR_AF=0.5885;SAS_AF=0.5;AA=A|||;VT=SNP
22	39531732	rs139388	C	G	100	PASS	AC=1827;AF=0.364816;AN=5008;NS=2504;DP=17820;EAS_AF=0.2391;AMR_AF=0.2334;AFR_AF=0.4879;EUR_AF=0.4384;SAS_AF=0.3456;AA=G|||;VT=SNP
22	39531955	rs139389	T	C	100	PASS	AC=3467;AF=0.692292;AN=5008;NS=2504;DP=15743;EAS_AF=0.6766;AMR_AF=0.6499;AFR_AF=0.9478;EUR_AF=0.5885;SAS_AF=0.5;AA=C|||;VT=SNP
22	39532420	rs713909	G	C	100	PASS	AC=1838;AF=0.367013;AN=5008;NS=2504;DP=19227;EAS_AF=0.2391;AMR_AF=0.2334;AFR_AF=0.4962;EUR_AF=0.4384;SAS_AF=0.3456;AA=G|||;VT=SNP
22	39532518	rs67693995	G	A	100	PASS	AC=351;AF=0.0700879;AN=5008;NS=2504;DP=19174;EAS_AF=0.0188;AMR_AF=0.0591;AFR_AF=0.1301;EUR_AF=0.0795;SAS_AF=0.0399;AA=G|||;VT=SNP
22	39532554	rs714016	A	C	100	PASS	AC=3332;AF=0.665335;AN=5008;NS=2504;DP=18380;EAS_AF=0.6776;AMR_AF=0.647;AFR_AF=0.8457;EUR_AF=0.5875;SAS_AF=0.502;AA=C|||;VT=SNP
22	39532853	rs139390	A	G	100	PASS	AC=3507;AF=0.70028;AN=5008;NS=2504;DP=20795;EAS_AF=0.6766;AMR_AF=0.6556;AFR_AF=0.975;EUR_AF=0.5885;SAS_AF=0.5;AA=G|||;VT=SNP
22	39533272	rs714013	A	G	100	PASS	AC=3468;AF=0.692492;AN=5008;NS=2504;DP=13482;EAS_AF=0.6776;AMR_AF=0.6499;AFR_AF=0.9478;EUR_AF=0.5885;SAS_AF=0.5;AA=G|||;VT=SNP
22	39535208	rs5757494	C	T	100	PASS	AC=1132;AF=0.226038;AN=5008;NS=2504;DP=16343;EAS_AF=0.4395;AMR_AF=0.3919;AFR_AF=0.112;EUR_AF=0.1382;SAS_AF=0.1329;AA=C|||;VT=SNP
22	39535595	rs12170696	C	T	100	PASS	AC=352;AF=0.0702875;AN=5008;NS=2504;DP=14833;EAS_AF=0.0179;AMR_AF=0.0591;AFR_AF=0.1301;EUR_AF=0.0805;SAS_AF=0.0409;AA=C|||;VT=SNP
22	39535792	rs5757495	A	G	100	PASS	AC=1354;AF=0.270367;AN=5008;NS=2504;DP=18062;EAS_AF=0.4395;AMR_AF=0.3977;AFR_AF=0.2769;EUR_AF=0.1382;SAS_AF=0.1329;AA=G|||;VT=SNP
22	39536289	rs4821869	C	T	100	PASS	AC=1214;AF=0.242412;AN=5008;NS=2504;DP=18133;EAS_AF=0.4395;AMR_AF=0.3934;AFR_AF=0.1732;EUR_AF=0.1382;SAS_AF=0.1329;AA=C|||;VT=SNP
22	39537168	rs2076476	G	A	100	PASS	AC=1233;AF=0.246206;AN=5008;NS=2504;DP=14863;EAS_AF=0.4395;AMR_AF=0.3934;AFR_AF=0.1876;EUR_AF=0.1382;SAS_AF=0.1329;AA=A|||;VT=SNP
22	39537872	rs9622960	G	A	100	PASS	AC=352;AF=0.0702875;AN=5008;NS=2504;DP=19064;EAS_AF=0.0179;AMR_AF=0.0591;AFR_AF=0.1309;EUR_AF=0.0805;SAS_AF=0.0399;AA=G|||;VT=SNP
22	39537932	rs139393	T	C	100	PASS	AC=3466;AF=0.692093;AN=5008;NS=2504;DP=19209;EAS_AF=0.6796;AMR_AF=0.6499;AFR_AF=0.9463;EUR_AF=0.5875;SAS_AF=0.499;AA=C|||;VT=SNP
22	39538214	rs139394	A	C	100	PASS	AC=3508;AF=0.700479;AN=5008;NS=2504;DP=21792;EAS_AF=0.6786;AMR_AF=0.6556;AFR_AF=0.975;EUR_AF=0.5885;SAS_AF=0.499;AA=C|||;VT=SNP
22	39538332	rs9611099	C	T	100	PASS	AC=1442;AF=0.287939;AN=5008;NS=2504;DP=17878;EAS_AF=0.4405;AMR_AF=0.3977;AFR_AF=0.3419;EUR_AF=0.1392;SAS_AF=0.1329;AA=C|||;VT=SNP
22	39538433	rs139395	T	C	100	PASS	AC=3260;AF=0.650958;AN=5008;NS=2504;DP=17820;EAS_AF=0.6716;AMR_AF=0.6311;AFR_AF=0.8298;EUR_AF=0.5775;SAS_AF=0.4775;AA=T|||;VT=SNP
22	39538485	rs139396	G	T	100	PASS	AC=1791;AF=0.357628;AN=5008;NS=2504;DP=16817;EAS_AF=0.2302;AMR_AF=0.2334;AFR_AF=0.4758;EUR_AF=0.4314;SAS_AF=0.3415;AA=G|||;VT=SNP
22	39539268	rs5750754	G	T	100	PASS	AC=1300;AF=0.259585;AN=5008;NS=2504;DP=11093;EAS_AF=0.4405;AMR_AF=0.3948;AFR_AF=0.2368;EUR_AF=0.1382;SAS_AF=0.1329;AA=G|||;VT=SNP
22	39539373	rs9622962	T	C	100	PASS	AC=352;AF=0.0702875;AN=5008;NS=2504;DP=12251;EAS_AF=0.0188;AMR_AF=0.0591;AFR_AF=0.1301;EUR_AF=0.0805;SAS_AF=0.0399;AA=T|||;VT=SNP
22	39540527	rs56383137	C	A	100	PASS	AC=351;AF=0.0700879;AN=5008;NS=2504;DP=17191;EAS_AF=0.0179;AMR_AF=0.0591;AFR_AF=0.1301;EUR_AF=0.0805;SAS_AF=0.0399;AA=C|||;VT=SNP
22	39541014	rs12165612	C	T	100	PASS	AC=351;AF=0.0700879;AN=5008;NS=2504;DP=13889;EAS_AF=0.0179;AMR_AF=0.0591;AFR_AF=0.1301;EUR_AF=0.0805;SAS_AF=0.0399;AA=C|||;VT=SNP
22	39541143	rs5750755	A	T	100	PASS	AC=1205;AF=0.240615;AN=5008;NS=2504;DP=14221;EAS_AF=0.4405;AMR_AF=0.3934;AFR_AF=0.1657;EUR_AF=0.1382;SAS_AF=0.1329;AA=A|||;VT=SNP
22	39542292	rs877529	G	A	100	PASS	AC=1830;AF=0.365415;AN=5008;NS=2504;DP=20762;EAS_AF=0.2302;AMR_AF=0.2334;AFR_AF=0.4977;EUR_AF=0.4384;SAS_AF=0.3446;AA=G|||;VT=SNP
22	39542392	rs9622963	T	G	100	PASS	AC=349;AF=0.0696885;AN=5008;NS=2504;DP=19790;EAS_AF=0.0179;AMR_AF=0.0605;AFR_AF=0.1278;EUR_AF=0.0805;SAS_AF=0.0399;AA=T|||;VT=SNP
22	39542894	rs2281258	T	C	100	PASS	AC=1202;AF=0.240016;AN=5008;NS=2504;DP=15818;EAS_AF=0.4405;AMR_AF=0.3934;AFR_AF=0.1626;EUR_AF=0.1382;SAS_AF=0.1339;AA=T|||;VT=SNP
22	39543000	rs73884827	C	T	100	PASS	AC=269;AF=0.0537141;AN=5008;NS=2504;DP=17269;EAS_AF=0.0357;AMR_AF=0.0317;AFR_AF=0.1051;EUR_AF=0.0567;SAS_AF=0.0153;AA=C|||;VT=SNP
22	39543135	rs2143365	G	C	100	PASS	AC=1429;AF=0.285343;AN=5008;NS=2504;DP=10810;EAS_AF=0.4405;AMR_AF=0.3977;AFR_AF=0.3321;EUR_AF=0.1392;SAS_AF=0.1329;AA=g|||;VT=SNP
22	39543371	rs139397	T	C	100	PASS	AC=3463;AF=0.691494;AN=5008;NS=2504;DP=16257;EAS_AF=0.6786;AMR_AF=0.6484;AFR_AF=0.9455;EUR_AF=0.5875;SAS_AF=0.499;AA=C|||;VT=SNP
22	39544294	rs2235686	G	A	100	PASS	AC=1122;AF=0.224042;AN=5008;NS=2504;DP=20452;EAS_AF=0.4405;AMR_AF=0.3905;AFR_AF=0.1044;EUR_AF=0.1382;SAS_AF=0.1329;AA=G|||;VT=SNP
22	39544970	rs139398	C	G	100	PASS	AC=2017;AF=0.402756;AN=5008;NS=2504;DP=15304;EAS_AF=0.2391;AMR_AF=0.2507;AFR_AF=0.5998;EUR_AF=0.4483;SAS_AF=0.3661;AA=G|||;VT=SNP
22	39545396	rs139400	C	T	100	PASS	AC=1968;AF=0.392971;AN=5008;NS=2504;DP=20233;EAS_AF=0.2381;AMR_AF=0.2478;AFR_AF=0.5658;EUR_AF=0.4483;SAS_AF=0.365;AA=C|||;VT=SNP
22	39546074	rs139401	C	G	100	PASS	AC=1822;AF=0.363818;AN=5008;NS=2504;DP=17347;EAS_AF=0.2302;AMR_AF=0.2334;AFR_AF=0.4924;EUR_AF=0.4384;SAS_AF=0.3436;AA=C|||;VT=SNP
22	39546145	rs139402	T	C	100	PASS	AC=1841;AF=0.367612;AN=5008;NS=2504;DP=18976;EAS_AF=0.2312;AMR_AF=0.2334;AFR_AF=0.4924;EUR_AF=0.4384;SAS_AF=0.362;AA=T|||;VT=SNP
22	39547021	rs139403	G	A	100	PASS	AC=1977;AF=0.394768;AN=5008;NS=2504;DP=19361;EAS_AF=0.2391;AMR_AF=0.2478;AFR_AF=0.5726;EUR_AF=0.4483;SAS_AF=0.364;AA=A|||;VT=SNP
22	39547201	rs139404	G	A	100	PASS	AC=1820;AF=0.363419;AN=5008;NS=2504;DP=21346;EAS_AF=0.2312;AMR_AF=0.2334;AFR_AF=0.4902;EUR_AF=0.4384;SAS_AF=0.3436;AA=G|||;VT=SNP
22	39547427	rs10439918	T	C	100	PASS	AC=167;AF=0.0333466;AN=5008;NS=2504;DP=18271;EAS_AF=0.0179;AMR_AF=0.0432;AFR_AF=0.003;EUR_AF=0.0785;SAS_AF=0.0368;AA=T|||;VT=SNP
22	39547687	rs59851943	C	G	100	PASS	AC=333;AF=0.0664936;AN=5008;NS=2504;DP=15642;EAS_AF=0.0179;AMR_AF=0.0576;AFR_AF=0.1195;EUR_AF=0.0805;SAS_AF=0.0368;AA=C|||;VT=SNP
22	39547962	rs6001455	C	T	100	PASS	AC=1951;AF=0.389577;AN=5008;NS=2504;DP=11803;EAS_AF=0.2391;AMR_AF=0.2464;AFR_AF=0.553;EUR_AF=0.4483;SAS_AF=0.365;AA=C|||;VT=SNP
22	39548027	rs5995688	A	G	100	PASS	AC=1795;AF=0.358427;AN=5008;NS=2504;DP=12639;EAS_AF=0.2312;AMR_AF=0.232;AFR_AF=0.472;EUR_AF=0.4384;SAS_AF=0.3436;AA=A|||;VT=SNP
22	39549173	rs56806944	C	T	100	PASS	AC=1243;AF=0.248203;AN=5008;NS=2504;DP=11273;EAS_AF=0.4395;AMR_AF=0.3963;AFR_AF=0.1929;EUR_AF=0.1382;SAS_AF=0.1339;AA=C|||;VT=SNP
22	39549333	rs56821694	C	T	100	PASS	AC=1244;AF=0.248403;AN=5008;NS=2504;DP=10155;EAS_AF=0.4395;AMR_AF=0.3963;AFR_AF=0.1936;EUR_AF=0.1382;SAS_AF=0.1339;AA=C|||;VT=SNP
22	39549426	rs12158877	T	G	100	PASS	AC=1954;AF=0.390176;AN=5008;NS=2504;DP=14720;EAS_AF=0.2401;AMR_AF=0.2464;AFR_AF=0.5545;EUR_AF=0.4483;SAS_AF=0.365;AA=G|||;VT=SNP
22	39549526	rs139405	C	A	100	PASS	AC=2005;AF=0.400359;AN=5008;NS=2504;DP=15191;EAS_AF=0.2401;AMR_AF=0.2478;AFR_AF=0.5923;EUR_AF=0.4483;SAS_AF=0.365;AA=A|||;VT=SNP
22	39551555	rs79504	T	C	100	PASS	AC=3475;AF=0.69389;AN=5008;NS=2504;DP=19514;EAS_AF=0.6796;AMR_AF=0.6527;AFR_AF=0.9486;EUR_AF=0.5865;SAS_AF=0.5041;AA=C|||;VT=SNP
22	39551567	rs79505	A	G	100	PASS	AC=3476;AF=0.694089;AN=5008;NS=2504;DP=19251;EAS_AF=0.6796;AMR_AF=0.6527;AFR_AF=0.9486;EUR_AF=0.5875;SAS_AF=0.5041;AA=G|||;VT=SNP
22	39551628	rs79506	C	T	100	PASS	AC=1444;AF=0.288339;AN=5008;NS=2504;DP=16604;EAS_AF=0.2133;AMR_AF=0.17;AFR_AF=0.3343;EUR_AF=0.3579;SAS_AF=0.316;AA=C|||;VT=SNP
22	39551798	rs139406	T	C	100	PASS	AC=1961;AF=0.391573;AN=5008;NS=2504;DP=18841;EAS_AF=0.2401;AMR_AF=0.2464;AFR_AF=0.553;EUR_AF=0.4493;SAS_AF=0.3732;AA=T|||;VT=SNP
22	39551989	rs12169390	G	A	100	PASS	AC=1463;AF=0.292133;AN=5008;NS=2504;DP=18701;EAS_AF=0.4395;AMR_AF=0.4049;AFR_AF=0.357;EUR_AF=0.1382;SAS_AF=0.1309;AA=G|||;VT=SNP
22	39552075	rs139407	G	A	100	PASS	AC=1959;AF=0.391174;AN=5008;NS=2504;DP=18693;EAS_AF=0.2411;AMR_AF=0.2464;AFR_AF=0.5507;EUR_AF=0.4493;SAS_AF=0.3732;AA=G|||;VT=SNP
22	39552509	rs139408	T	C	100	PASS	AC=3473;AF=0.69349;AN=5008;NS=2504;DP=14276;EAS_AF=0.6786;AMR_AF=0.6527;AFR_AF=0.9478;EUR_AF=0.5865;SAS_AF=0.5041;AA=C|||;VT=SNP
22	39552597	rs139410	A	G	100	PASS	AC=1965;AF=0.392372;AN=5008;NS=2504;DP=16723;EAS_AF=0.2401;AMR_AF=0.2478;AFR_AF=0.5545;EUR_AF=0.4503;SAS_AF=0.3732;AA=A|||;VT=SNP
22	39552888	rs139411	A	G	100	PASS	AC=2013;AF=0.401957;AN=5008;NS=2504;DP=19793;EAS_AF=0.2401;AMR_AF=0.2478;AFR_AF=0.5915;EUR_AF=0.4493;SAS_AF=0.3732;AA=G|||;VT=SNP
22	39553003	rs139412	G	A	100	PASS	AC=3479;AF=0.694688;AN=5008;NS=2504;DP=18604;EAS_AF=0.6796;AMR_AF=0.6527;AFR_AF=0.9486;EUR_AF=0.5875;SAS_AF=0.5072;AA=A|||;VT=SNP
22	39553330	rs113694472	A	G	100	PASS	AC=121;AF=0.0241613;AN=5008;NS=2504;DP=12731;EAS_AF=0.0317;AMR_AF=0.0231;AFR_AF=0.0106;EUR_AF=0.0487;SAS_AF=0.0102;AA=A|||;VT=SNP
22	39553772	rs139413	A	G	100	PASS	AC=1806;AF=0.360623;AN=5008;NS=2504;DP=19511;EAS_AF=0.2331;AMR_AF=0.232;AFR_AF=0.472;EUR_AF=0.4394;SAS_AF=0.3517;AA=A|||;VT=SNP
22	39553819	rs139414	G	A	100	PASS	AC=1995;AF=0.398363;AN=5008;NS=2504;DP=19477;EAS_AF=0.2411;AMR_AF=0.2478;AFR_AF=0.5772;EUR_AF=0.4493;SAS_AF=0.3732;AA=A|||;VT=SNP
22	39554749	rs139416	T	C	100	PASS	AC=3253;AF=0.649561;AN=5008;NS=2504;DP=16767;EAS_AF=0.6815;AMR_AF=0.6499;AFR_AF=0.7776;EUR_AF=0.5865;SAS_AF=0.5082;AA=t|||;VT=SNP
22	39556856	rs5757500	A	G	100	PASS	AC=1290;AF=0.257588;AN=5008;NS=2504;DP=14907;EAS_AF=0.4395;AMR_AF=0.4035;AFR_AF=0.2262;EUR_AF=0.1382;SAS_AF=0.1319;AA=A|||;VT=SNP
22	39557162	rs139418	A	C	100	PASS	AC=2184;AF=0.436102;AN=5008;NS=2504;DP=16813;EAS_AF=0.2421;AMR_AF=0.2522;AFR_AF=0.7179;EUR_AF=0.4513;SAS_AF=0.3701;AA=A|||;VT=SNP
22	39557340	rs139419	T	G	100	PASS	AC=2216;AF=0.442492;AN=5008;NS=2504;DP=19314;EAS_AF=0.2421;AMR_AF=0.2536;AFR_AF=0.7413;EUR_AF=0.4513;SAS_AF=0.3701;AA=G|||;VT=SNP
22	39557414	rs139420	C	T	100	PASS	AC=655;AF=0.130791;AN=5008;NS=2504;DP=18396;EAS_AF=0.0635;AMR_AF=0.0951;AFR_AF=0.0113;EUR_AF=0.2505;SAS_AF=0.2638;AA=C|||;VT=SNP
22	39557596	rs139421	T	C	100	PASS	AC=2181;AF=0.435503;AN=5008;NS=2504;DP=16273;EAS_AF=0.2421;AMR_AF=0.2522;AFR_AF=0.7156;EUR_AF=0.4513;SAS_AF=0.3701;AA=C|||;VT=SNP
22	39557612	rs139422	G	A	100	PASS	AC=1786;AF=0.356629;AN=5008;NS=2504;DP=16061;EAS_AF=0.2341;AMR_AF=0.232;AFR_AF=0.4576;EUR_AF=0.4404;SAS_AF=0.3487;AA=G|||;VT=SNP
22	39557730	rs139423	A	G	100	PASS	AC=2174;AF=0.434105;AN=5008;NS=2504;DP=18264;EAS_AF=0.2421;AMR_AF=0.2522;AFR_AF=0.7103;EUR_AF=0.4513;SAS_AF=0.3701;AA=A|||;VT=SNP
22	39558919	rs5757501	C	G	100	PASS	AC=1443;AF=0.288139;AN=5008;NS=2504;DP=15174;EAS_AF=0.4534;AMR_AF=0.4035;AFR_AF=0.3313;EUR_AF=0.1382;SAS_AF=0.1319;AA=C|||;VT=SNP
22	39559298	rs139424	A	C	100	PASS	AC=3483;AF=0.695487;AN=5008;NS=2504;DP=14551;EAS_AF=0.6944;AMR_AF=0.6499;AFR_AF=0.9448;EUR_AF=0.5875;SAS_AF=0.5031;AA=a|||;VT=SNP
22	39559466	rs59329046	C	T	100	PASS	AC=1207;AF=0.241014;AN=5008;NS=2504;DP=17456;EAS_AF=0.4514;AMR_AF=0.3934;AFR_AF=0.1611;EUR_AF=0.1362;SAS_AF=0.1319;AA=C|||;VT=SNP
22	39559742	rs139425	G	C	100	PASS	AC=2267;AF=0.452676;AN=5008;NS=2504;DP=20887;EAS_AF=0.2421;AMR_AF=0.2579;AFR_AF=0.7769;EUR_AF=0.4513;SAS_AF=0.3712;AA=C|||;VT=SNP
22	39560340	rs75452534	C	G	100	PASS	AC=257;AF=0.0513179;AN=5008;NS=2504;DP=12653;EAS_AF=0.0526;AMR_AF=0.0259;AFR_AF=0.0923;EUR_AF=0.0477;SAS_AF=0.0164;AA=T|||;VT=SNP
22	39560666	rs139426	G	A	100	PASS	AC=1160;AF=0.231629;AN=5008;NS=2504;DP=18749;EAS_AF=0.1796;AMR_AF=0.1427;AFR_AF=0.2186;EUR_AF=0.3032;SAS_AF=0.2924;AA=G|||;VT=SNP
22	39560753	rs60044379	A	G	100	PASS	AC=268;AF=0.0535144;AN=5008;NS=2504;DP=17338;EAS_AF=0.0526;AMR_AF=0.0259;AFR_AF=0.0976;EUR_AF=0.0517;SAS_AF=0.0164;AA=A|||;VT=SNP
22	39561479	rs5995689	G	C	100	PASS	AC=1247;AF=0.249002;AN=5008;NS=2504;DP=20755;EAS_AF=0.1806;AMR_AF=0.1441;AFR_AF=0.2814;EUR_AF=0.3032;SAS_AF=0.2945;AA=G|||;VT=SNP
22	39561528	rs5750758	G	A	100	PASS	AC=1092;AF=0.218051;AN=5008;NS=2504;DP=18385;EAS_AF=0.4325;AMR_AF=0.3775;AFR_AF=0.0968;EUR_AF=0.1362;SAS_AF=0.1319;AA=G|||;VT=SNP
22	39561707	rs5757502	T	A	100	PASS	AC=2107;AF=0.420727;AN=5008;NS=2504;DP=13449;EAS_AF=0.5149;AMR_AF=0.4914;AFR_AF=0.5696;EUR_AF=0.2863;SAS_AF=0.2106;AA=A|||;VT=SNP
22	39561744	rs5750759	C	A	100	PASS	AC=1175;AF=0.234625;AN=5008;NS=2504;DP=13582;EAS_AF=0.4325;AMR_AF=0.3862;AFR_AF=0.1551;EUR_AF=0.1362;SAS_AF=0.1319;AA=C|||;VT=SNP
22	39561904	rs5757504	T	C	100	PASS	AC=2229;AF=0.445088;AN=5008;NS=2504;DP=12589;EAS_AF=0.5149;AMR_AF=0.5043;AFR_AF=0.6528;EUR_AF=0.2883;SAS_AF=0.2117;AA=t|||;VT=SNP
22	39562202	rs5757505	G	A	100	PASS	AC=1214;AF=0.242412;AN=5008;NS=2504;DP=18250;EAS_AF=0.4325;AMR_AF=0.3847;AFR_AF=0.1846;EUR_AF=0.1382;SAS_AF=0.1309;AA=g|||;VT=SNP
22	39563208	rs2092410	A	G	100	PASS	AC=1949;AF=0.389177;AN=5008;NS=2504;DP=20738;EAS_AF=0.2321;AMR_AF=0.1931;AFR_AF=0.6921;EUR_AF=0.3588;SAS_AF=0.3119;AA=a|||;VT=SNP
22	39565241	rs5757507	G	A	100	PASS	AC=3327;AF=0.664337;AN=5008;NS=2504;DP=20219;EAS_AF=0.6974;AMR_AF=0.6599;AFR_AF=0.8026;EUR_AF=0.5954;SAS_AF=0.5174;AA=A|||;VT=SNP
22	39565547	rs59680031	C	T	100	PASS	AC=240;AF=0.0479233;AN=5008;NS=2504;DP=20943;EAS_AF=0.0437;AMR_AF=0.0231;AFR_AF=0.0908;EUR_AF=0.0437;SAS_AF=0.0164;AA=C|||;VT=SNP
22	39565896	rs1003991	A	C	100	PASS	AC=3615;AF=0.721845;AN=5008;NS=2504;DP=16936;EAS_AF=0.6865;AMR_AF=0.6599;AFR_AF=0.9592;EUR_AF=0.5994;SAS_AF=0.6074;AA=C|||;VT=SNP
22	39566187	rs7287790	T	C	100	PASS	AC=1022;AF=0.204073;AN=5008;NS=2504;DP=17398;EAS_AF=0.0615;AMR_AF=0.0937;AFR_AF=0.4879;EUR_AF=0.1243;SAS_AF=0.1278;AA=C|||;VT=SNP
22	39566243	rs73884850	T	A	100	PASS	AC=485;AF=0.096845;AN=5008;NS=2504;DP=15991;EAS_AF=0.0496;AMR_AF=0.0432;AFR_AF=0.1823;EUR_AF=0.0586;SAS_AF=0.1074;AA=T|||;VT=SNP
22	39566468	rs73884851	T	C	100	PASS	AC=471;AF=0.0940495;AN=5008;NS=2504;DP=15585;EAS_AF=0.0496;AMR_AF=0.0375;AFR_AF=0.1785;EUR_AF=0.0586;SAS_AF=0.1022;AA=T|||;VT=SNP
22	39566626	rs7287349	C	T	100	PASS	AC=1105;AF=0.220647;AN=5008;NS=2504;DP=15875;EAS_AF=0.0605;AMR_AF=0.0908;AFR_AF=0.5567;EUR_AF=0.1233;SAS_AF=0.1237;AA=T|||;VT=SNP
22	39566728	rs113828830	G	A	100	PASS	AC=383;AF=0.0764776;AN=5008;NS=2504;DP=14322;EAS_AF=0.0427;AMR_AF=0.0259;AFR_AF=0.1475;EUR_AF=0.0507;SAS_AF=0.0777;AA=G|||;VT=SNP
22	39566831	rs11912469	G	A	100	PASS	AC=503;AF=0.100439;AN=5008;NS=2504;DP=15971;EAS_AF=0.0496;AMR_AF=0.0375;AFR_AF=0.2027;EUR_AF=0.0586;SAS_AF=0.1022;AA=G|||;VT=SNP
22	39566841	rs9306333	A	C	100	PASS	AC=1092;AF=0.218051;AN=5008;NS=2504;DP=16047;EAS_AF=0.0625;AMR_AF=0.0908;AFR_AF=0.5469;EUR_AF=0.1233;SAS_AF=0.1217;AA=A|||;VT=SNP
22	39566929	rs11912459	C	A	100	PASS	AC=503;AF=0.100439;AN=5008;NS=2504;DP=17328;EAS_AF=0.0516;AMR_AF=0.0375;AFR_AF=0.2012;EUR_AF=0.0586;SAS_AF=0.1022;AA=C|||;VT=SNP
22	39566985	rs11089929	T	C	100	PASS	AC=964;AF=0.192492;AN=5008;NS=2504;DP=15397;EAS_AF=0.0605;AMR_AF=0.085;AFR_AF=0.4554;EUR_AF=0.1213;SAS_AF=0.1227;AA=C|||;VT=SNP
22	39567613	rs59517128	T	C	100	PASS	AC=501;AF=0.10004;AN=5008;NS=2504;DP=14519;EAS_AF=0.0179;AMR_AF=0.0562;AFR_AF=0.2504;EUR_AF=0.0706;SAS_AF=0.0429;AA=T|||;VT=SNP
22	39567789	rs113174646	C	G	100	PASS	AC=440;AF=0.0878594;AN=5008;NS=2504;DP=13129;EAS_AF=0.0427;AMR_AF=0.0274;AFR_AF=0.1899;EUR_AF=0.0507;SAS_AF=0.0777;AA=C|||;VT=SNP
22	39567910	rs58078575	A	G	100	PASS	AC=420;AF=0.0838658;AN=5008;NS=2504;DP=14130;EAS_AF=0.0179;AMR_AF=0.0548;AFR_AF=0.1899;EUR_AF=0.0706;SAS_AF=0.0429;AA=A|||;VT=SNP
22	39568286	rs6001466	A	G	100	PASS	AC=413;AF=0.0824681;AN=5008;NS=2504;DP=16493;EAS_AF=0.0109;AMR_AF=0.0461;AFR_AF=0.2171;EUR_AF=0.0646;SAS_AF=0.0184;AA=G|||;VT=SNP
22	39568585	rs7288775	G	T	100	PASS	AC=639;AF=0.127596;AN=5008;NS=2504;DP=17636;EAS_AF=0.0496;AMR_AF=0.0432;AFR_AF=0.2973;EUR_AF=0.0606;SAS_AF=0.1074;AA=G|||;VT=SNP
22	39568591	rs7288539	C	T	100	PASS	AC=639;AF=0.127596;AN=5008;NS=2504;DP=17255;EAS_AF=0.0496;AMR_AF=0.0447;AFR_AF=0.2973;EUR_AF=0.0606;SAS_AF=0.1063;AA=C|||;VT=SNP
22	39568672	rs7288922	G	C	100	PASS	AC=448;AF=0.0894569;AN=5008;NS=2504;DP=11998;EAS_AF=0.0427;AMR_AF=0.0288;AFR_AF=0.1959;EUR_AF=0.0517;SAS_AF=0.0757;AA=G|||;VT=SNP
22	39568771	rs7288822	C	T	100	PASS	AC=498;AF=0.0994409;AN=5008;NS=2504;DP=11682;EAS_AF=0.0496;AMR_AF=0.0389;AFR_AF=0.1989;EUR_AF=0.0596;SAS_AF=0.1002;AA=C|||;VT=SNP
22	39568926	rs7290094	T	C	100	PASS	AC=1046;AF=0.208866;AN=5008;NS=2504;DP=16690;EAS_AF=0.0605;AMR_AF=0.0865;AFR_AF=0.5182;EUR_AF=0.1223;SAS_AF=0.1196;AA=t|||;VT=SNP
22	39568995	rs12171114	C	T	100	PASS	AC=395;AF=0.0788738;AN=5008;NS=2504;DP=17468;EAS_AF=0.0179;AMR_AF=0.0504;AFR_AF=0.1884;EUR_AF=0.0706;SAS_AF=0.0225;AA=C|||;VT=SNP
22	39569150	rs12171203	C	T	100	PASS	AC=995;AF=0.198682;AN=5008;NS=2504;DP=16427;EAS_AF=0.0536;AMR_AF=0.0764;AFR_AF=0.5144;EUR_AF=0.1143;SAS_AF=0.0951;AA=C|||;VT=SNP
22	39569301	rs75828953	G	A	100	PASS	AC=533;AF=0.10643;AN=5008;NS=2504;DP=19140;EAS_AF=0.0446;AMR_AF=0.0303;AFR_AF=0.2579;EUR_AF=0.0507;SAS_AF=0.0767;AA=G|||;VT=SNP
22	39569475	rs6001470	A	G	100	PASS	AC=3504;AF=0.699681;AN=5008;NS=2504;DP=18406;EAS_AF=0.7163;AMR_AF=0.634;AFR_AF=0.9251;EUR_AF=0.5636;SAS_AF=0.5644;AA=G|||;VT=SNP
22	39569500	rs17000815	A	G	100	PASS	AC=413;AF=0.0824681;AN=5008;NS=2504;DP=18529;EAS_AF=0.0109;AMR_AF=0.0447;AFR_AF=0.2186;EUR_AF=0.0636;SAS_AF=0.0184;AA=A|||;VT=SNP
22	39570168	rs73884852	A	G	100	PASS	AC=643;AF=0.128395;AN=5008;NS=2504;DP=22381;EAS_AF=0.0506;AMR_AF=0.0403;AFR_AF=0.3177;EUR_AF=0.0477;SAS_AF=0.0982;AA=G|||;VT=SNP
22	39570230	rs113314301	G	A	100	PASS	AC=478;AF=0.0954473;AN=5008;NS=2504;DP=21569;EAS_AF=0.0427;AMR_AF=0.0231;AFR_AF=0.2345;EUR_AF=0.0378;SAS_AF=0.0726;AA=G|||;VT=SNP
22	39570404	rs17000818	C	A	100	PASS	AC=365;AF=0.0728834;AN=5008;NS=2504;DP=16504;EAS_AF=0.0089;AMR_AF=0.0447;AFR_AF=0.1846;EUR_AF=0.0626;SAS_AF=0.0184;AA=C|||;VT=SNP
22	39570442	rs17000822	C	G	100	PASS	AC=365;AF=0.0728834;AN=5008;NS=2504;DP=15973;EAS_AF=0.0089;AMR_AF=0.0447;AFR_AF=0.1846;EUR_AF=0.0626;SAS_AF=0.0184;AA=G|||;VT=SNP
22	39570914	rs78589487	G	A	100	PASS	AC=253;AF=0.0505192;AN=5008;NS=2504;DP=12765;EAS_AF=0.0427;AMR_AF=0.0202;AFR_AF=0.0688;EUR_AF=0.0378;SAS_AF=0.0685;AA=G|||;VT=SNP
22	39571434	rs926544	T	C	100	PASS	AC=3709;AF=0.740615;AN=5008;NS=2504;DP=16890;EAS_AF=0.8899;AMR_AF=0.8847;AFR_AF=0.4576;EUR_AF=0.828;SAS_AF=0.7771;AA=T|||;VT=SNP
22	39572567	rs6001473	C	T	100	PASS	AC=1178;AF=0.235224;AN=5008;NS=2504;DP=15676;EAS_AF=0.1994;AMR_AF=0.2089;AFR_AF=0.1793;EUR_AF=0.325;SAS_AF=0.274;AA=C|||;VT=SNP
22	39572598	rs76152274	G	A	100	PASS	AC=276;AF=0.0551118;AN=5008;NS=2504;DP=15551;EAS_AF=0.0565;AMR_AF=0.0173;AFR_AF=0.0605;EUR_AF=0.0447;SAS_AF=0.0838;AA=G|||;VT=SNP
22	39572650	rs5995691	G	A	100	PASS	AC=2340;AF=0.467252;AN=5008;NS=2504;DP=16169;EAS_AF=0.3849;AMR_AF=0.2709;AFR_AF=0.7564;EUR_AF=0.3917;SAS_AF=0.3783;AA=A|||;VT=SNP
22	39572889	rs76418186	C	T	100	PASS	AC=300;AF=0.0599042;AN=5008;NS=2504;DP=17239;EAS_AF=0.0565;AMR_AF=0.0231;AFR_AF=0.0756;EUR_AF=0.0447;SAS_AF=0.0838;AA=C|||;VT=SNP
22	39572958	rs17000830	T	G	100	PASS	AC=480;AF=0.0958466;AN=5008;NS=2504;DP=16698;EAS_AF=0.0605;AMR_AF=0.0504;AFR_AF=0.1687;EUR_AF=0.0606;SAS_AF=0.1022;AA=T|||;VT=SNP
22	39573196	rs111303799	T	C	100	PASS	AC=301;AF=0.0601038;AN=5008;NS=2504;DP=17597;EAS_AF=0.0575;AMR_AF=0.0231;AFR_AF=0.0756;EUR_AF=0.0447;SAS_AF=0.0838;AA=T|||;VT=SNP
22	39573724	rs7287160	C	A	100	PASS	AC=2251;AF=0.449481;AN=5008;NS=2504;DP=16958;EAS_AF=0.3978;AMR_AF=0.2839;AFR_AF=0.6422;EUR_AF=0.4165;SAS_AF=0.3937;AA=A|||;VT=SNP
22	39574165	rs12170725	C	G	100	PASS	AC=1666;AF=0.332668;AN=5008;NS=2504;DP=16228;EAS_AF=0.2123;AMR_AF=0.2795;AFR_AF=0.4516;EUR_AF=0.3917;SAS_AF=0.273;AA=G|||;VT=SNP
22	39575221	rs12627955	A	G	100	PASS	AC=619;AF=0.123602;AN=5008;NS=2504;DP=22024;EAS_AF=0.0982;AMR_AF=0.0576;AFR_AF=0.1997;EUR_AF=0.0736;SAS_AF=0.1452;AA=A|||;VT=SNP
22	39575322	rs5757510	T	G	100	PASS	AC=3774;AF=0.753594;AN=5008;NS=2504;DP=20474;EAS_AF=0.9306;AMR_AF=0.8991;AFR_AF=0.3729;EUR_AF=0.8638;SAS_AF=0.8691;AA=T|||;VT=SNP
22	39575372	rs11703428	A	G	100	PASS	AC=220;AF=0.0439297;AN=5008;NS=2504;DP=17897;EAS_AF=0.002;AMR_AF=0.0533;AFR_AF=0.0083;EUR_AF=0.0895;SAS_AF=0.0818;AA=A|||;VT=SNP
22	39575397	rs11703430	A	G	100	PASS	AC=1950;AF=0.389377;AN=5008;NS=2504;DP=17829;EAS_AF=0.3284;AMR_AF=0.3963;AFR_AF=0.2519;EUR_AF=0.5219;SAS_AF=0.4969;AA=A|||;VT=SNP
22	39575692	rs5750761	C	A	100	PASS	AC=3502;AF=0.699281;AN=5008;NS=2504;DP=20060;EAS_AF=0.876;AMR_AF=0.6513;AFR_AF=0.7012;EUR_AF=0.5815;SAS_AF=0.6697;AA=C|||;VT=SNP
22	39575848	rs12166894	G	A	100	PASS	AC=1606;AF=0.320687;AN=5008;NS=2504;DP=17571;EAS_AF=0.0942;AMR_AF=0.1916;AFR_AF=0.5045;EUR_AF=0.3131;SAS_AF=0.4049;AA=a|||;VT=SNP
22	39575873	rs34379659	G	A	100	PASS	AC=396;AF=0.0790735;AN=5008;NS=2504;DP=16818;EAS_AF=0.0813;AMR_AF=0.0331;AFR_AF=0.0726;EUR_AF=0.0616;SAS_AF=0.136;AA=g|||;VT=SNP
22	39577089	rs62228308	G	A	100	PASS	AC=689;AF=0.13758;AN=5008;NS=2504;DP=18890;EAS_AF=0.0198;AMR_AF=0.1628;AFR_AF=0.034;EUR_AF=0.2495;SAS_AF=0.2658;AA=g|||;VT=SNP
22	39577120	rs112990358	G	A	100	PASS	AC=576;AF=0.115016;AN=5008;NS=2504;DP=19346;EAS_AF=0.1062;AMR_AF=0.1628;AFR_AF=0.1135;EUR_AF=0.1153;SAS_AF=0.092;AA=g|||;VT=SNP
22	39577285	rs13053430	C	T	100	PASS	AC=1899;AF=0.379193;AN=5008;NS=2504;DP=20226;EAS_AF=0.7649;AMR_AF=0.3084;AFR_AF=0.32;EUR_AF=0.174;SAS_AF=0.3231;AA=C|||;VT=SNP
22	39577809	rs62228309	C	T	100	PASS	AC=848;AF=0.169329;AN=5008;NS=2504;DP=21939;EAS_AF=0.0198;AMR_AF=0.1772;AFR_AF=0.1248;EUR_AF=0.2714;SAS_AF=0.273;AA=C|||;VT=SNP
22	39577898	rs6001478	G	T	100	PASS	AC=1696;AF=0.338658;AN=5008;NS=2504;DP=20617;EAS_AF=0.121;AMR_AF=0.353;AFR_AF=0.4327;EUR_AF=0.3897;SAS_AF=0.3732;AA=G|||;VT=SNP
22	39579449	rs9622966	C	T	100	PASS	AC=484;AF=0.0966454;AN=5008;NS=2504;DP=14318;EAS_AF=0.1052;AMR_AF=0.1527;AFR_AF=0.087;EUR_AF=0.0944;SAS_AF=0.0634;AA=C|||;VT=SNP
22	39581215	rs76154187	C	T	100	PASS	AC=599;AF=0.119609;AN=5008;NS=2504;DP=21841;EAS_AF=0.1052;AMR_AF=0.17;AFR_AF=0.1127;EUR_AF=0.1282;SAS_AF=0.0992;AA=C|||;VT=SNP
22	39581277	rs738470	C	A	100	PASS	AC=738;AF=0.147364;AN=5008;NS=2504;DP=20243;EAS_AF=0.0248;AMR_AF=0.1729;AFR_AF=0.0363;EUR_AF=0.2744;SAS_AF=0.2751;AA=C|||;VT=SNP
22	39582311	rs5750762	G	A	100	PASS	AC=1859;AF=0.371206;AN=5008;NS=2504;DP=15911;EAS_AF=0.7619;AMR_AF=0.2997;AFR_AF=0.3162;EUR_AF=0.162;SAS_AF=0.3088;AA=G|||;VT=SNP
22	39582340	rs55781028	G	T	100	PASS	AC=769;AF=0.153554;AN=5008;NS=2504;DP=17515;EAS_AF=0.0248;AMR_AF=0.1744;AFR_AF=0.0567;EUR_AF=0.2753;SAS_AF=0.2771;AA=g|||;VT=SNP
22	39582509	rs5750763	C	T	100	PASS	AC=1860;AF=0.371406;AN=5008;NS=2504;DP=22021;EAS_AF=0.7609;AMR_AF=0.2997;AFR_AF=0.3162;EUR_AF=0.163;SAS_AF=0.3098;AA=C|||;VT=SNP
22	39582668	rs5995693	C	T	100	PASS	AC=3736;AF=0.746006;AN=5008;NS=2504;DP=20719;EAS_AF=0.8899;AMR_AF=0.6686;AFR_AF=0.8525;EUR_AF=0.5716;SAS_AF=0.6881;AA=t|||;VT=SNP
22	39583762	rs7511618	A	G	100	PASS	AC=789;AF=0.157548;AN=5008;NS=2504;DP=2976;EAS_AF=0.0268;AMR_AF=0.183;AFR_AF=0.0628;EUR_AF=0.2753;SAS_AF=0.2812;AA=g|||;VT=SNP
22	39583804	rs112437977	T	C	100	PASS	AC=782;AF=0.15615;AN=5008;NS=2504;DP=9127;EAS_AF=0.0268;AMR_AF=0.183;AFR_AF=0.0605;EUR_AF=0.2753;SAS_AF=0.2771;AA=C|||;VT=SNP
22	39583854	rs76637764	C	T	100	PASS	AC=781;AF=0.15595;AN=5008;NS=2504;DP=16422;EAS_AF=0.0268;AMR_AF=0.1816;AFR_AF=0.0605;EUR_AF=0.2753;SAS_AF=0.2771;AA=C|||;VT=SNP
22	39584085	rs4546091	A	C	100	PASS	AC=778;AF=0.155351;AN=5008;NS=2504;DP=13634;EAS_AF=0.0268;AMR_AF=0.1816;AFR_AF=0.0605;EUR_AF=0.2753;SAS_AF=0.274;AA=C|||;VT=SNP
22	39584185	rs4438592	T	C	100	PASS	AC=777;AF=0.155152;AN=5008;NS=2504;DP=15713;EAS_AF=0.0268;AMR_AF=0.1816;AFR_AF=0.0598;EUR_AF=0.2753;SAS_AF=0.274;AA=C|||;VT=SNP
22	39584246	rs4547628	G	C	100	PASS	AC=777;AF=0.155152;AN=5008;NS=2504;DP=17283;EAS_AF=0.0268;AMR_AF=0.1801;AFR_AF=0.0613;EUR_AF=0.2744;SAS_AF=0.274;AA=G|||;VT=SNP
22	39584297	rs62228312	T	C	100	PASS	AC=750;AF=0.14976;AN=5008;NS=2504;DP=18074;EAS_AF=0.0268;AMR_AF=0.1801;AFR_AF=0.0408;EUR_AF=0.2744;SAS_AF=0.274;AA=T|||;VT=SNP
22	39584305	rs4389411	T	A	100	PASS	AC=775;AF=0.154752;AN=5008;NS=2504;DP=17927;EAS_AF=0.0268;AMR_AF=0.1801;AFR_AF=0.0598;EUR_AF=0.2744;SAS_AF=0.274;AA=T|||;VT=SNP
22	39584437	rs2413573	T	G	100	PASS	AC=768;AF=0.153355;AN=5008;NS=2504;DP=18217;EAS_AF=0.0268;AMR_AF=0.1801;AFR_AF=0.0598;EUR_AF=0.2674;SAS_AF=0.274;AA=G|||;VT=SNP
22	39584446	rs7289146	G	A	100	PASS	AC=861;AF=0.171925;AN=5008;NS=2504;DP=17858;EAS_AF=0.1032;AMR_AF=0.1844;AFR_AF=0.3003;EUR_AF=0.1312;SAS_AF=0.1022;AA=G|||;VT=SNP
22	39584652	rs2103672	C	G	100	PASS	AC=729;AF=0.145567;AN=5008;NS=2504;DP=12829;EAS_AF=0.0268;AMR_AF=0.1657;AFR_AF=0.0567;EUR_AF=0.2515;SAS_AF=0.2648;AA=C|||;VT=SNP
22	39584758	rs1807587	C	T	100	PASS	AC=762;AF=0.152157;AN=5008;NS=2504;DP=14539;EAS_AF=0.0268;AMR_AF=0.17;AFR_AF=0.0575;EUR_AF=0.2724;SAS_AF=0.273;AA=C|||;VT=SNP
22	39584865	rs1807588	A	G	100	PASS	AC=841;AF=0.167931;AN=5008;NS=2504;DP=16630;EAS_AF=0.0268;AMR_AF=0.183;AFR_AF=0.1059;EUR_AF=0.2753;SAS_AF=0.2761;AA=G|||;VT=SNP
22	39585120	rs738471	C	G	100	PASS	AC=772;AF=0.154153;AN=5008;NS=2504;DP=14483;EAS_AF=0.0268;AMR_AF=0.1801;AFR_AF=0.056;EUR_AF=0.2753;SAS_AF=0.2751;AA=C|||;VT=SNP
22	39585424	rs5750764	G	T	100	PASS	AC=2450;AF=0.489217;AN=5008;NS=2504;DP=16203;EAS_AF=0.8641;AMR_AF=0.4712;AFR_AF=0.4319;EUR_AF=0.2922;SAS_AF=0.3957;AA=G|||;VT=SNP
22	39585922	rs17302926	T	C	100	PASS	AC=836;AF=0.166933;AN=5008;NS=2504;DP=18869;EAS_AF=0.0268;AMR_AF=0.183;AFR_AF=0.1029;EUR_AF=0.2753;SAS_AF=0.2751;AA=C|||;VT=SNP
22	39586097	rs17394169	C	T	100	PASS	AC=837;AF=0.167133;AN=5008;NS=2504;DP=19093;EAS_AF=0.0268;AMR_AF=0.1844;AFR_AF=0.1029;EUR_AF=0.2753;SAS_AF=0.2751;AA=C|||;VT=SNP
22	39586248	rs17394203	T	G	100	PASS	AC=835;AF=0.166733;AN=5008;NS=2504;DP=18025;EAS_AF=0.0268;AMR_AF=0.183;AFR_AF=0.1029;EUR_AF=0.2744;SAS_AF=0.2751;AA=G|||;VT=SNP
22	39586332	rs17394224	G	T	100	PASS	AC=841;AF=0.167931;AN=5008;NS=2504;DP=16880;EAS_AF=0.0268;AMR_AF=0.183;AFR_AF=0.1074;EUR_AF=0.2744;SAS_AF=0.2751;AA=T|||;VT=SNP
22	39586379	rs17303024	C	G	100	PASS	AC=773;AF=0.154353;AN=5008;NS=2504;DP=16458;EAS_AF=0.0268;AMR_AF=0.1801;AFR_AF=0.0575;EUR_AF=0.2744;SAS_AF=0.2751;AA=C|||;VT=SNP
22	39586508	rs62228314	C	T	100	PASS	AC=837;AF=0.167133;AN=5008;NS=2504;DP=18864;EAS_AF=0.0268;AMR_AF=0.183;AFR_AF=0.1029;EUR_AF=0.2763;SAS_AF=0.2751;AA=C|||;VT=SNP
22	39586561	rs62228315	T	C	100	PASS	AC=835;AF=0.166733;AN=5008;NS=2504;DP=18542;EAS_AF=0.0268;AMR_AF=0.183;AFR_AF=0.1029;EUR_AF=0.2744;SAS_AF=0.2751;AA=C|||;VT=SNP
22	39586579	rs79238994	A	G	100	PASS	AC=906;AF=0.180911;AN=5008;NS=2504;DP=18494;EAS_AF=0.0268;AMR_AF=0.1844;AFR_AF=0.1558;EUR_AF=0.2744;SAS_AF=0.2751;AA=G|||;VT=SNP
22	39586580	rs77533948	A	G	100	PASS	AC=835;AF=0.166733;AN=5008;NS=2504;DP=18501;EAS_AF=0.0268;AMR_AF=0.183;AFR_AF=0.1029;EUR_AF=0.2744;SAS_AF=0.2751;AA=A|||;VT=SNP
22	39586780	rs62228316	C	A	100	PASS	AC=771;AF=0.153954;AN=5008;NS=2504;DP=17563;EAS_AF=0.0268;AMR_AF=0.1801;AFR_AF=0.056;EUR_AF=0.2744;SAS_AF=0.2751;AA=C|||;VT=SNP
22	39587480	rs62228317	G	T	100	PASS	AC=772;AF=0.154153;AN=5008;NS=2504;DP=15811;EAS_AF=0.0268;AMR_AF=0.1801;AFR_AF=0.056;EUR_AF=0.2753;SAS_AF=0.2751;AA=G|||;VT=SNP
22	39587976	rs77578988	A	C	100	PASS	AC=656;AF=0.13099;AN=5008;NS=2504;DP=16454;EAS_AF=0.1042;AMR_AF=0.1787;AFR_AF=0.1536;EUR_AF=0.1322;SAS_AF=0.093;AA=C|||;VT=SNP
22	39588090	rs112034868	C	A	100	PASS	AC=583;AF=0.116414;AN=5008;NS=2504;DP=15237;EAS_AF=0.1002;AMR_AF=0.1729;AFR_AF=0.1112;EUR_AF=0.1282;SAS_AF=0.0879;AA=C|||;VT=SNP
22	39588460	rs62228318	G	A	100	PASS	AC=799;AF=0.159545;AN=5008;NS=2504;DP=17802;EAS_AF=0.0278;AMR_AF=0.1902;AFR_AF=0.0575;EUR_AF=0.2922;SAS_AF=0.2751;AA=G|||;VT=SNP
22	39588462	rs76864347	C	T	100	PASS	AC=484;AF=0.0966454;AN=5008;NS=2504;DP=17748;EAS_AF=0.1002;AMR_AF=0.1556;AFR_AF=0.087;EUR_AF=0.0944;SAS_AF=0.0665;AA=C|||;VT=SNP
22	39589127	rs62228319	T	G	100	PASS	AC=798;AF=0.159345;AN=5008;NS=2504;DP=19794;EAS_AF=0.0278;AMR_AF=0.1902;AFR_AF=0.056;EUR_AF=0.2922;SAS_AF=0.2761;AA=T|||;VT=SNP
22	39589352	rs5995694	C	A	100	PASS	AC=1317;AF=0.262979;AN=5008;NS=2504;DP=17519;EAS_AF=0.0278;AMR_AF=0.2104;AFR_AF=0.4244;EUR_AF=0.2952;SAS_AF=0.2914;AA=A|||;VT=SNP
22	39589792	rs111402515	A	T	100	PASS	AC=798;AF=0.159345;AN=5008;NS=2504;DP=18187;EAS_AF=0.0278;AMR_AF=0.1902;AFR_AF=0.056;EUR_AF=0.2922;SAS_AF=0.2761;AA=A|||;VT=SNP
22	39589930	rs5750766	G	A	100	PASS	AC=1852;AF=0.369808;AN=5008;NS=2504;DP=15367;EAS_AF=0.7639;AMR_AF=0.2939;AFR_AF=0.3162;EUR_AF=0.16;SAS_AF=0.3057;AA=G|||;VT=SNP
22	39589976	rs5757515	A	G	100	PASS	AC=3091;AF=0.617212;AN=5008;NS=2504;DP=15162;EAS_AF=0.7917;AMR_AF=0.5029;AFR_AF=0.6823;EUR_AF=0.4553;SAS_AF=0.5971;AA=G|||;VT=SNP
22	39590080	rs5757516	T	C	100	PASS	AC=3095;AF=0.618011;AN=5008;NS=2504;DP=13265;EAS_AF=0.7917;AMR_AF=0.5029;AFR_AF=0.6846;EUR_AF=0.4553;SAS_AF=0.5982;AA=C|||;VT=SNP
22	39590100	rs5750767	G	A	100	PASS	AC=3096;AF=0.618211;AN=5008;NS=2504;DP=12061;EAS_AF=0.7917;AMR_AF=0.5029;AFR_AF=0.6853;EUR_AF=0.4553;SAS_AF=0.5982;AA=G|||;VT=SNP
22	39590317	rs35884973	C	T	100	PASS	AC=3091;AF=0.617212;AN=5008;NS=2504;DP=15607;EAS_AF=0.7917;AMR_AF=0.5029;AFR_AF=0.6823;EUR_AF=0.4553;SAS_AF=0.5971;AA=C|||;VT=SNP
22	39590330	rs62228320	T	G	100	PASS	AC=3087;AF=0.616414;AN=5008;NS=2504;DP=15700;EAS_AF=0.7907;AMR_AF=0.5029;AFR_AF=0.6815;EUR_AF=0.4543;SAS_AF=0.5961;AA=G|||;VT=SNP
22	39590343	rs34482091	G	C	100	PASS	AC=424;AF=0.0846645;AN=5008;NS=2504;DP=16234;EAS_AF=0.0843;AMR_AF=0.0375;AFR_AF=0.1195;EUR_AF=0.0557;SAS_AF=0.1012;AA=G|||;VT=SNP
22	39590385	rs6001483	G	A	100	PASS	AC=3089;AF=0.616813;AN=5008;NS=2504;DP=16936;EAS_AF=0.7907;AMR_AF=0.5029;AFR_AF=0.6815;EUR_AF=0.4553;SAS_AF=0.5971;AA=G|||;VT=SNP
22	39590531	rs2413574	C	T	100	PASS	AC=3091;AF=0.617212;AN=5008;NS=2504;DP=18644;EAS_AF=0.7917;AMR_AF=0.5029;AFR_AF=0.6815;EUR_AF=0.4563;SAS_AF=0.5971;AA=C|||;VT=SNP
22	39590621	rs2899314	G	A	100	PASS	AC=3090;AF=0.617013;AN=5008;NS=2504;DP=18474;EAS_AF=0.7917;AMR_AF=0.5029;AFR_AF=0.6815;EUR_AF=0.4553;SAS_AF=0.5971;AA=A|||;VT=SNP
22	39590653	rs4293644	G	T	100	PASS	AC=3091;AF=0.617212;AN=5008;NS=2504;DP=18530;EAS_AF=0.7927;AMR_AF=0.5029;AFR_AF=0.6815;EUR_AF=0.4553;SAS_AF=0.5971;AA=T|||;VT=SNP
22	39590754	rs4258897	A	G	100	PASS	AC=3091;AF=0.617212;AN=5008;NS=2504;DP=18579;EAS_AF=0.7927;AMR_AF=0.5029;AFR_AF=0.6815;EUR_AF=0.4553;SAS_AF=0.5971;AA=G|||;VT=SNP
22	39590886	rs4473495	C	T	100	PASS	AC=3173;AF=0.633586;AN=5008;NS=2504;DP=17897;EAS_AF=0.7927;AMR_AF=0.5043;AFR_AF=0.7428;EUR_AF=0.4553;SAS_AF=0.5971;AA=T|||;VT=SNP
22	39591241	rs5757522	C	T	100	PASS	AC=3091;AF=0.617212;AN=5008;NS=2504;DP=17245;EAS_AF=0.7927;AMR_AF=0.5029;AFR_AF=0.6808;EUR_AF=0.4563;SAS_AF=0.5971;AA=C|||;VT=SNP
22	39591402	rs5757523	C	T	100	PASS	AC=3091;AF=0.617212;AN=5008;NS=2504;DP=17013;EAS_AF=0.7927;AMR_AF=0.5029;AFR_AF=0.6808;EUR_AF=0.4563;SAS_AF=0.5971;AA=C|||;VT=SNP
22	39591922	rs12484357	G	A	100	PASS	AC=3092;AF=0.617412;AN=5008;NS=2504;DP=13244;EAS_AF=0.7927;AMR_AF=0.5029;AFR_AF=0.6815;EUR_AF=0.4563;SAS_AF=0.5971;AA=G|||;VT=SNP
22	39591998	rs5757524	T	C	100	PASS	AC=3092;AF=0.617412;AN=5008;NS=2504;DP=12149;EAS_AF=0.7927;AMR_AF=0.5029;AFR_AF=0.6815;EUR_AF=0.4563;SAS_AF=0.5971;AA=t|||;VT=SNP
22	39592109	rs5757525	A	G	100	PASS	AC=3092;AF=0.617412;AN=5008;NS=2504;DP=16553;EAS_AF=0.7927;AMR_AF=0.5029;AFR_AF=0.6815;EUR_AF=0.4563;SAS_AF=0.5971;AA=a|||;VT=SNP
22	39592131	rs5757526	G	A	100	PASS	AC=1840;AF=0.367412;AN=5008;NS=2504;DP=18378;EAS_AF=0.7649;AMR_AF=0.2896;AFR_AF=0.3086;EUR_AF=0.16;SAS_AF=0.3057;AA=g|||;VT=SNP
22	39592181	rs5750769	C	T	100	PASS	AC=1315;AF=0.26258;AN=5008;NS=2504;DP=17427;EAS_AF=0.6796;AMR_AF=0.2478;AFR_AF=0.1165;EUR_AF=0.1034;SAS_AF=0.2045;AA=c|||;VT=SNP
22	39592254	rs5757527	G	A	100	PASS	AC=3093;AF=0.617612;AN=5008;NS=2504;DP=17623;EAS_AF=0.7937;AMR_AF=0.5029;AFR_AF=0.6815;EUR_AF=0.4563;SAS_AF=0.5971;AA=g|||;VT=SNP
22	39592281	rs5757528	C	T	100	PASS	AC=3092;AF=0.617412;AN=5008;NS=2504;DP=17647;EAS_AF=0.7927;AMR_AF=0.5029;AFR_AF=0.6815;EUR_AF=0.4563;SAS_AF=0.5971;AA=c|||;VT=SNP
22	39592304	rs5757529	A	T	100	PASS	AC=3090;AF=0.617013;AN=5008;NS=2504;DP=18251;EAS_AF=0.7927;AMR_AF=0.5029;AFR_AF=0.6815;EUR_AF=0.4563;SAS_AF=0.5951;AA=a|||;VT=SNP
22	39592628	rs112577309	C	T	100	PASS	AC=714;AF=0.142572;AN=5008;NS=2504;DP=13282;EAS_AF=0.0278;AMR_AF=0.1686;AFR_AF=0.0499;EUR_AF=0.2356;SAS_AF=0.272;AA=-|||;VT=SNP
22	39592832	rs5757530	G	A	100	PASS	AC=3093;AF=0.617612;AN=5008;NS=2504;DP=15545;EAS_AF=0.7927;AMR_AF=0.5043;AFR_AF=0.6815;EUR_AF=0.4563;SAS_AF=0.5971;AA=-|||;VT=SNP
22	39592838	rs112245779	C	G	100	PASS	AC=714;AF=0.142572;AN=5008;NS=2504;DP=15378;EAS_AF=0.0278;AMR_AF=0.1686;AFR_AF=0.0499;EUR_AF=0.2356;SAS_AF=0.272;AA=-|||;VT=SNP
22	39592974	rs12170488	A	G	100	PASS	AC=586;AF=0.117013;AN=5008;NS=2504;DP=16158;EAS_AF=0.1081;AMR_AF=0.1686;AFR_AF=0.1127;EUR_AF=0.1252;SAS_AF=0.0869;AA=-|||;VT=SNP
22	39593095	rs5757532	T	C	100	PASS	AC=3089;AF=0.616813;AN=5008;NS=2504;DP=16845;EAS_AF=0.7966;AMR_AF=0.5029;AFR_AF=0.6762;EUR_AF=0.4563;SAS_AF=0.5971;AA=-|||;VT=SNP
22	39594580	rs6001490	G	A	100	PASS	AC=891;AF=0.177915;AN=5008;NS=2504;DP=15220;EAS_AF=0.0278;AMR_AF=0.1974;AFR_AF=0.1225;EUR_AF=0.2932;SAS_AF=0.2751;AA=G|||;VT=SNP
22	39594740	rs6001491	C	T	100	PASS	AC=3096;AF=0.618211;AN=5008;NS=2504;DP=17088;EAS_AF=0.7966;AMR_AF=0.5029;AFR_AF=0.6815;EUR_AF=0.4563;SAS_AF=0.5971;AA=C|||;VT=SNP
22	39595018	rs5757533	C	T	100	PASS	AC=3096;AF=0.618211;AN=5008;NS=2504;DP=17621;EAS_AF=0.7966;AMR_AF=0.5029;AFR_AF=0.6815;EUR_AF=0.4563;SAS_AF=0.5971;AA=C|||;VT=SNP
22	39595062	rs5757534	G	A	100	PASS	AC=3096;AF=0.618211;AN=5008;NS=2504;DP=17600;EAS_AF=0.7966;AMR_AF=0.5029;AFR_AF=0.6815;EUR_AF=0.4563;SAS_AF=0.5971;AA=G|||;VT=SNP
22	39595152	rs5757535	G	A	100	PASS	AC=3100;AF=0.61901;AN=5008;NS=2504;DP=16344;EAS_AF=0.7986;AMR_AF=0.5043;AFR_AF=0.6823;EUR_AF=0.4563;SAS_AF=0.5971;AA=G|||;VT=SNP
22	39595160	rs5757536	G	A	100	PASS	AC=3100;AF=0.61901;AN=5008;NS=2504;DP=15927;EAS_AF=0.7986;AMR_AF=0.5043;AFR_AF=0.6823;EUR_AF=0.4563;SAS_AF=0.5971;AA=G|||;VT=SNP
22	39595213	rs5757537	G	C	100	PASS	AC=3096;AF=0.618211;AN=5008;NS=2504;DP=16240;EAS_AF=0.7966;AMR_AF=0.5029;AFR_AF=0.6815;EUR_AF=0.4563;SAS_AF=0.5971;AA=C|||;VT=SNP
22	39595868	rs5995695	C	A	100	PASS	AC=3095;AF=0.618011;AN=5008;NS=2504;DP=16530;EAS_AF=0.7956;AMR_AF=0.5029;AFR_AF=0.6815;EUR_AF=0.4563;SAS_AF=0.5971;AA=-|||;VT=SNP
22	39596026	rs10854718	C	T	100	PASS	AC=3178;AF=0.634585;AN=5008;NS=2504;DP=17800;EAS_AF=0.7966;AMR_AF=0.5043;AFR_AF=0.7428;EUR_AF=0.4563;SAS_AF=0.5971;AA=T|||;VT=SNP
22	39596289	rs62228334	A	G	100	PASS	AC=817;AF=0.163139;AN=5008;NS=2504;DP=19495;EAS_AF=0.0278;AMR_AF=0.1931;AFR_AF=0.0688;EUR_AF=0.2932;SAS_AF=0.2751;AA=A|||;VT=SNP
22	39596349	rs10775749	C	T	100	PASS	AC=3094;AF=0.617812;AN=5008;NS=2504;DP=17818;EAS_AF=0.7946;AMR_AF=0.5029;AFR_AF=0.6815;EUR_AF=0.4563;SAS_AF=0.5971;AA=T|||;VT=SNP
22	39596634	rs5757538	G	A	100	PASS	AC=3094;AF=0.617812;AN=5008;NS=2504;DP=14532;EAS_AF=0.7946;AMR_AF=0.5029;AFR_AF=0.6815;EUR_AF=0.4563;SAS_AF=0.5971;AA=G|||;VT=SNP
22	39596704	rs5757539	A	G	100	PASS	AC=3094;AF=0.617812;AN=5008;NS=2504;DP=15257;EAS_AF=0.7946;AMR_AF=0.5029;AFR_AF=0.6815;EUR_AF=0.4563;SAS_AF=0.5971;AA=G|||;VT=SNP
22	39597239	rs5995696	A	G	100	PASS	AC=3769;AF=0.752596;AN=5008;NS=2504;DP=18290;EAS_AF=0.8988;AMR_AF=0.6772;AFR_AF=0.8563;EUR_AF=0.5875;SAS_AF=0.6851;AA=G|||;VT=SNP
22	39597338	rs5757542	G	A	100	PASS	AC=3094;AF=0.617812;AN=5008;NS=2504;DP=16730;EAS_AF=0.7946;AMR_AF=0.5029;AFR_AF=0.6815;EUR_AF=0.4563;SAS_AF=0.5971;AA=G|||;VT=SNP
22	39597381	rs5995697	C	G	100	PASS	AC=3094;AF=0.617812;AN=5008;NS=2504;DP=16897;EAS_AF=0.7946;AMR_AF=0.5029;AFR_AF=0.6815;EUR_AF=0.4563;SAS_AF=0.5971;AA=G|||;VT=SNP
22	39597438	rs5757543	T	G	100	PASS	AC=3094;AF=0.617812;AN=5008;NS=2504;DP=14667;EAS_AF=0.7946;AMR_AF=0.5029;AFR_AF=0.6815;EUR_AF=0.4563;SAS_AF=0.5971;AA=G|||;VT=SNP
22	39597465	rs5757544	G	T	100	PASS	AC=3070;AF=0.613019;AN=5008;NS=2504;DP=15032;EAS_AF=0.7976;AMR_AF=0.5058;AFR_AF=0.6596;EUR_AF=0.4563;SAS_AF=0.5971;AA=G|||;VT=SNP
22	39597488	rs5757545	C	T	100	PASS	AC=3099;AF=0.61881;AN=5008;NS=2504;DP=15694;EAS_AF=0.7976;AMR_AF=0.5058;AFR_AF=0.6815;EUR_AF=0.4563;SAS_AF=0.5971;AA=C|||;VT=SNP
22	39597642	rs79576515	G	A	100	PASS	AC=592;AF=0.118211;AN=5008;NS=2504;DP=17982;EAS_AF=0.1042;AMR_AF=0.1715;AFR_AF=0.1127;EUR_AF=0.1322;SAS_AF=0.0879;AA=G|||;VT=SNP
22	39597742	rs55832739	G	T	100	PASS	AC=713;AF=0.142372;AN=5008;NS=2504;DP=16390;EAS_AF=0.0278;AMR_AF=0.1686;AFR_AF=0.0499;EUR_AF=0.2346;SAS_AF=0.272;AA=G|||;VT=SNP
22	39599301	rs2064309	A	G	100	PASS	AC=763;AF=0.152356;AN=5008;NS=2504;DP=19227;EAS_AF=0.0278;AMR_AF=0.1686;AFR_AF=0.087;EUR_AF=0.2346;SAS_AF=0.273;AA=A|||;VT=SNP
22	39599745	rs5757546	T	C	100	PASS	AC=3147;AF=0.628395;AN=5008;NS=2504;DP=18135;EAS_AF=0.7946;AMR_AF=0.5058;AFR_AF=0.7163;EUR_AF=0.4602;SAS_AF=0.5982;AA=C|||;VT=SNP
22	39599944	rs5757547	T	A	100	PASS	AC=3063;AF=0.611621;AN=5008;NS=2504;DP=18613;EAS_AF=0.7937;AMR_AF=0.5043;AFR_AF=0.6536;EUR_AF=0.4612;SAS_AF=0.5982;AA=A|||;VT=SNP
22	39600109	rs5757548	C	T	100	PASS	AC=1926;AF=0.384585;AN=5008;NS=2504;DP=16721;EAS_AF=0.7659;AMR_AF=0.3228;AFR_AF=0.3033;EUR_AF=0.2227;SAS_AF=0.3119;AA=C|||;VT=SNP
22	39600479	rs4821871	A	T	100	PASS	AC=1156;AF=0.230831;AN=5008;NS=2504;DP=20954;EAS_AF=0.1319;AMR_AF=0.3098;AFR_AF=0.1135;EUR_AF=0.326;SAS_AF=0.3374;AA=A|||;VT=SNP
22	39600651	rs4821872	C	T	100	PASS	AC=1157;AF=0.23103;AN=5008;NS=2504;DP=18166;EAS_AF=0.1349;AMR_AF=0.3112;AFR_AF=0.1127;EUR_AF=0.3231;SAS_AF=0.3384;AA=C|||;VT=SNP
22	39601219	rs5757550	T	C	100	PASS	AC=3753;AF=0.749401;AN=5008;NS=2504;DP=16456;EAS_AF=0.8948;AMR_AF=0.6715;AFR_AF=0.8517;EUR_AF=0.5795;SAS_AF=0.6912;AA=C|||;VT=SNP
22	39601380	rs5757551	T	C	100	PASS	AC=3740;AF=0.746805;AN=5008;NS=2504;DP=19371;EAS_AF=0.8938;AMR_AF=0.6715;AFR_AF=0.8517;EUR_AF=0.5795;SAS_AF=0.6789;AA=C|||;VT=SNP
22	39601404	rs77379297	G	A	100	PASS	AC=1316;AF=0.26278;AN=5008;NS=2504;DP=19034;EAS_AF=0.129;AMR_AF=0.3156;AFR_AF=0.2436;EUR_AF=0.3181;SAS_AF=0.3323;AA=G|||;VT=SNP
22	39601466	rs5757552	T	C	100	PASS	AC=3740;AF=0.746805;AN=5008;NS=2504;DP=16272;EAS_AF=0.8938;AMR_AF=0.6715;AFR_AF=0.8517;EUR_AF=0.5795;SAS_AF=0.6789;AA=T|||;VT=SNP
22	39601575	rs6001494	C	G	100	PASS	AC=3726;AF=0.74401;AN=5008;NS=2504;DP=18336;EAS_AF=0.8948;AMR_AF=0.6686;AFR_AF=0.8419;EUR_AF=0.5795;SAS_AF=0.6789;AA=C|||;VT=SNP
22	39601697	rs1569646	C	A	100	PASS	AC=3507;AF=0.70028;AN=5008;NS=2504;DP=17651;EAS_AF=0.8938;AMR_AF=0.6657;AFR_AF=0.6921;EUR_AF=0.5765;SAS_AF=0.6636;AA=C|||;VT=SNP
22	39601811	rs1569647	T	C	100	PASS	AC=3739;AF=0.746605;AN=5008;NS=2504;DP=16469;EAS_AF=0.8929;AMR_AF=0.6715;AFR_AF=0.8517;EUR_AF=0.5795;SAS_AF=0.6789;AA=C|||;VT=SNP
22	39601860	rs1569648	G	C	100	PASS	AC=3740;AF=0.746805;AN=5008;NS=2504;DP=15346;EAS_AF=0.8938;AMR_AF=0.6715;AFR_AF=0.8517;EUR_AF=0.5795;SAS_AF=0.6789;AA=C|||;VT=SNP
22	39602038	rs2413575	A	G	100	PASS	AC=3730;AF=0.744808;AN=5008;NS=2504;DP=13680;EAS_AF=0.8938;AMR_AF=0.6715;AFR_AF=0.8442;EUR_AF=0.5795;SAS_AF=0.6789;AA=A|||;VT=SNP
22	39602134	rs2413576	T	C	100	PASS	AC=3741;AF=0.747005;AN=5008;NS=2504;DP=15562;EAS_AF=0.8938;AMR_AF=0.6715;AFR_AF=0.8517;EUR_AF=0.5805;SAS_AF=0.6789;AA=C|||;VT=SNP
22	39602321	rs2413579	T	C	100	PASS	AC=3741;AF=0.747005;AN=5008;NS=2504;DP=14163;EAS_AF=0.8938;AMR_AF=0.6715;AFR_AF=0.8517;EUR_AF=0.5805;SAS_AF=0.6789;AA=C|||;VT=SNP
22	39602436	rs2413580	T	C	100	PASS	AC=3741;AF=0.747005;AN=5008;NS=2504;DP=13328;EAS_AF=0.8938;AMR_AF=0.6715;AFR_AF=0.8517;EUR_AF=0.5805;SAS_AF=0.6789;AA=C|||;VT=SNP
22	39602518	rs742502	G	A	100	PASS	AC=3741;AF=0.747005;AN=5008;NS=2504;DP=15099;EAS_AF=0.8938;AMR_AF=0.6715;AFR_AF=0.8517;EUR_AF=0.5805;SAS_AF=0.6789;AA=A|||;VT=SNP
22	39602968	rs5750772	C	T	100	PASS	AC=3732;AF=0.745208;AN=5008;NS=2504;DP=16433;EAS_AF=0.8938;AMR_AF=0.6715;AFR_AF=0.8442;EUR_AF=0.5825;SAS_AF=0.6779;AA=C|||;VT=SNP
22	39603384	rs13058433	C	T	100	PASS	AC=3503;AF=0.699481;AN=5008;NS=2504;DP=18178;EAS_AF=0.8938;AMR_AF=0.6657;AFR_AF=0.6891;EUR_AF=0.5775;SAS_AF=0.6626;AA=C|||;VT=SNP
22	39603929	rs5757556	G	A	100	PASS	AC=3740;AF=0.746805;AN=5008;NS=2504;DP=21195;EAS_AF=0.8938;AMR_AF=0.6715;AFR_AF=0.8517;EUR_AF=0.5805;SAS_AF=0.6779;AA=A|||;VT=SNP
22	39604438	rs713980	A	G	100	PASS	AC=3731;AF=0.745008;AN=5008;NS=2504;DP=17882;EAS_AF=0.8938;AMR_AF=0.6729;AFR_AF=0.8442;EUR_AF=0.5805;SAS_AF=0.6779;AA=G|||;VT=SNP
22	39604442	rs713981	A	G	100	PASS	AC=3731;AF=0.745008;AN=5008;NS=2504;DP=17842;EAS_AF=0.8938;AMR_AF=0.6729;AFR_AF=0.8442;EUR_AF=0.5805;SAS_AF=0.6779;AA=G|||;VT=SNP
22	39604499	rs738468	G	A	100	PASS	AC=3731;AF=0.745008;AN=5008;NS=2504;DP=18770;EAS_AF=0.8938;AMR_AF=0.6729;AFR_AF=0.8442;EUR_AF=0.5805;SAS_AF=0.6779;AA=G|||;VT=SNP
22	39604799	rs2006007	G	T	100	PASS	AC=3729;AF=0.744609;AN=5008;NS=2504;DP=14147;EAS_AF=0.8938;AMR_AF=0.6715;AFR_AF=0.8442;EUR_AF=0.5795;SAS_AF=0.6779;AA=T|||;VT=SNP
22	39604847	rs5757557	A	G	100	PASS	AC=3730;AF=0.744808;AN=5008;NS=2504;DP=16942;EAS_AF=0.8938;AMR_AF=0.6729;AFR_AF=0.8442;EUR_AF=0.5795;SAS_AF=0.6779;AA=G|||;VT=SNP
22	39604906	rs2006008	G	A	100	PASS	AC=3729;AF=0.744609;AN=5008;NS=2504;DP=16793;EAS_AF=0.8938;AMR_AF=0.6715;AFR_AF=0.8442;EUR_AF=0.5795;SAS_AF=0.6779;AA=G|||;VT=SNP
22	39605007	rs2413581	T	C	100	PASS	AC=3715;AF=0.741813;AN=5008;NS=2504;DP=17069;EAS_AF=0.8938;AMR_AF=0.6715;AFR_AF=0.8343;EUR_AF=0.5785;SAS_AF=0.6779;AA=t|||;VT=SNP
22	39605158	rs5757558	T	C	100	PASS	AC=2388;AF=0.476837;AN=5008;NS=2504;DP=21358;EAS_AF=0.7649;AMR_AF=0.3559;AFR_AF=0.5855;EUR_AF=0.2584;SAS_AF=0.3436;AA=T|||;VT=SNP
22	39605290	rs2050142	T	C	100	PASS	AC=2388;AF=0.476837;AN=5008;NS=2504;DP=20886;EAS_AF=0.7649;AMR_AF=0.3559;AFR_AF=0.5855;EUR_AF=0.2584;SAS_AF=0.3436;AA=T|||;VT=SNP
22	39605400	rs909956	A	T	100	PASS	AC=3739;AF=0.746605;AN=5008;NS=2504;DP=20060;EAS_AF=0.8938;AMR_AF=0.6715;AFR_AF=0.8517;EUR_AF=0.5795;SAS_AF=0.6779;AA=T|||;VT=SNP
22	39605749	rs2050143	A	G	100	PASS	AC=2388;AF=0.476837;AN=5008;NS=2504;DP=21642;EAS_AF=0.7649;AMR_AF=0.3559;AFR_AF=0.5855;EUR_AF=0.2584;SAS_AF=0.3436;AA=G|||;VT=SNP
22	39606071	rs5757559	G	A	100	PASS	AC=2189;AF=0.437101;AN=5008;NS=2504;DP=17382;EAS_AF=0.7649;AMR_AF=0.3501;AFR_AF=0.4501;EUR_AF=0.2565;SAS_AF=0.3292;AA=G|||;VT=SNP
22	39606318	rs5757560	T	C	100	PASS	AC=2388;AF=0.476837;AN=5008;NS=2504;DP=17278;EAS_AF=0.7649;AMR_AF=0.3559;AFR_AF=0.5855;EUR_AF=0.2584;SAS_AF=0.3436;AA=C|||;VT=SNP
22	39606445	rs12162663	A	G	100	PASS	AC=2390;AF=0.477236;AN=5008;NS=2504;DP=13204;EAS_AF=0.7649;AMR_AF=0.3559;AFR_AF=0.587;EUR_AF=0.2584;SAS_AF=0.3436;AA=a|||;VT=SNP
22	39606485	rs12162673	A	G	100	PASS	AC=2388;AF=0.476837;AN=5008;NS=2504;DP=13811;EAS_AF=0.7649;AMR_AF=0.3559;AFR_AF=0.5855;EUR_AF=0.2584;SAS_AF=0.3436;AA=a|||;VT=SNP
22	39606501	rs12162740	T	G	100	PASS	AC=2388;AF=0.476837;AN=5008;NS=2504;DP=14219;EAS_AF=0.7649;AMR_AF=0.3559;AFR_AF=0.5855;EUR_AF=0.2584;SAS_AF=0.3436;AA=t|||;VT=SNP
22	39606694	rs6001497	C	A	100	PASS	AC=2388;AF=0.476837;AN=5008;NS=2504;DP=13348;EAS_AF=0.7649;AMR_AF=0.3559;AFR_AF=0.5855;EUR_AF=0.2584;SAS_AF=0.3436;AA=C|||;VT=SNP
22	39607034	rs56059801	A	G	100	PASS	AC=1327;AF=0.264976;AN=5008;NS=2504;DP=17799;EAS_AF=0.13;AMR_AF=0.3156;AFR_AF=0.2489;EUR_AF=0.3191;SAS_AF=0.3344;AA=A|||;VT=SNP
22	39607075	rs5750775	C	T	100	PASS	AC=2386;AF=0.476438;AN=5008;NS=2504;DP=16727;EAS_AF=0.7639;AMR_AF=0.3559;AFR_AF=0.5847;EUR_AF=0.2584;SAS_AF=0.3436;AA=T|||;VT=SNP
22	39607133	rs6001500	A	C	100	PASS	AC=2387;AF=0.476637;AN=5008;NS=2504;DP=17194;EAS_AF=0.7639;AMR_AF=0.3559;AFR_AF=0.5847;EUR_AF=0.2594;SAS_AF=0.3436;AA=C|||;VT=SNP
22	39608080	rs12484719	G	C	100	PASS	AC=2187;AF=0.436701;AN=5008;NS=2504;DP=14085;EAS_AF=0.7639;AMR_AF=0.3501;AFR_AF=0.4508;EUR_AF=0.2565;SAS_AF=0.3272;AA=G|||;VT=SNP
22	39608193	rs12484710	C	A	100	PASS	AC=2383;AF=0.475839;AN=5008;NS=2504;DP=16054;EAS_AF=0.7639;AMR_AF=0.3559;AFR_AF=0.5825;EUR_AF=0.2584;SAS_AF=0.3436;AA=A|||;VT=SNP
22	39608298	rs7286961	G	C	100	PASS	AC=2382;AF=0.475639;AN=5008;NS=2504;DP=15685;EAS_AF=0.7639;AMR_AF=0.3559;AFR_AF=0.5817;EUR_AF=0.2584;SAS_AF=0.3436;AA=g|||;VT=SNP
22	39608300	rs7286712	C	T	100	PASS	AC=2376;AF=0.474441;AN=5008;NS=2504;DP=15774;EAS_AF=0.7639;AMR_AF=0.3559;AFR_AF=0.5772;EUR_AF=0.2584;SAS_AF=0.3436;AA=C|||;VT=SNP
22	39608472	rs5757561	G	T	100	PASS	AC=2386;AF=0.476438;AN=5008;NS=2504;DP=17638;EAS_AF=0.7639;AMR_AF=0.3559;AFR_AF=0.584;EUR_AF=0.2594;SAS_AF=0.3436;AA=T|||;VT=SNP
22	39608658	rs5757562	C	G	100	PASS	AC=2386;AF=0.476438;AN=5008;NS=2504;DP=20731;EAS_AF=0.7639;AMR_AF=0.3559;AFR_AF=0.5847;EUR_AF=0.2584;SAS_AF=0.3436;AA=C|||;VT=SNP
22	39608704	rs5757563	C	T	100	PASS	AC=2386;AF=0.476438;AN=5008;NS=2504;DP=19166;EAS_AF=0.7649;AMR_AF=0.3559;AFR_AF=0.584;EUR_AF=0.2584;SAS_AF=0.3436;AA=C|||;VT=SNP
22	39608733	rs5750776	T	A	100	PASS	AC=2386;AF=0.476438;AN=5008;NS=2504;DP=18656;EAS_AF=0.7639;AMR_AF=0.3559;AFR_AF=0.5847;EUR_AF=0.2584;SAS_AF=0.3436;AA=T|||;VT=SNP
22	39608807	rs5757564	G	A	100	PASS	AC=2387;AF=0.476637;AN=5008;NS=2504;DP=18222;EAS_AF=0.7639;AMR_AF=0.3559;AFR_AF=0.5855;EUR_AF=0.2584;SAS_AF=0.3436;AA=G|||;VT=SNP
22	39608904	rs5757565	A	G	100	PASS	AC=2388;AF=0.476837;AN=5008;NS=2504;DP=19356;EAS_AF=0.7639;AMR_AF=0.3559;AFR_AF=0.5862;EUR_AF=0.2584;SAS_AF=0.3436;AA=G|||;VT=SNP
22	39608997	rs5757566	G	A	100	PASS	AC=2387;AF=0.476637;AN=5008;NS=2504;DP=16742;EAS_AF=0.7639;AMR_AF=0.3559;AFR_AF=0.5855;EUR_AF=0.2584;SAS_AF=0.3436;AA=G|||;VT=SNP
22	39609009	rs130660	A	G	100	PASS	AC=3801;AF=0.758986;AN=5008;NS=2504;DP=16763;EAS_AF=0.8681;AMR_AF=0.6931;AFR_AF=0.8389;EUR_AF=0.6809;SAS_AF=0.6656;AA=G|||;VT=SNP
22	39609131	rs75132039	G	A	100	PASS	AC=466;AF=0.0930511;AN=5008;NS=2504;DP=14416;EAS_AF=0.1062;AMR_AF=0.1441;AFR_AF=0.0817;EUR_AF=0.0875;SAS_AF=0.0644;AA=G|||;VT=SNP
22	39609515	rs12485173	G	C	100	PASS	AC=2215;AF=0.442292;AN=5008;NS=2504;DP=12411;EAS_AF=0.7639;AMR_AF=0.3501;AFR_AF=0.4697;EUR_AF=0.2575;SAS_AF=0.3292;AA=g|||;VT=SNP
22	39609532	rs135177	T	C	100	PASS	AC=3485;AF=0.695887;AN=5008;NS=2504;DP=12945;EAS_AF=0.8681;AMR_AF=0.6787;AFR_AF=0.6188;EUR_AF=0.6789;SAS_AF=0.6524;AA=c|||;VT=SNP
22	39609751	rs130659	T	C	100	PASS	AC=1335;AF=0.266573;AN=5008;NS=2504;DP=16788;EAS_AF=0.1032;AMR_AF=0.3314;AFR_AF=0.1974;EUR_AF=0.4215;SAS_AF=0.3231;AA=T|||;VT=SNP
22	39610439	rs130658	G	A	100	PASS	AC=3383;AF=0.675519;AN=5008;NS=2504;DP=19228;EAS_AF=0.8681;AMR_AF=0.6542;AFR_AF=0.5976;EUR_AF=0.6243;SAS_AF=0.6503;AA=A|||;VT=SNP
22	39610647	rs130657	A	C	100	PASS	AC=1346;AF=0.26877;AN=5008;NS=2504;DP=20787;EAS_AF=0.1032;AMR_AF=0.3314;AFR_AF=0.205;EUR_AF=0.4215;SAS_AF=0.3241;AA=C|||;VT=SNP
22	39611453	rs135176	T	A	100	PASS	AC=1339;AF=0.267372;AN=5008;NS=2504;DP=15620;EAS_AF=0.1032;AMR_AF=0.3314;AFR_AF=0.1982;EUR_AF=0.4215;SAS_AF=0.3262;AA=T|||;VT=SNP
22	39612084	rs135175	A	G	100	PASS	AC=3837;AF=0.766174;AN=5008;NS=2504;DP=13606;EAS_AF=0.869;AMR_AF=0.6945;AFR_AF=0.8669;EUR_AF=0.6799;SAS_AF=0.6636;AA=G|||;VT=SNP
22	39612517	rs5750777	G	A	100	PASS	AC=2173;AF=0.433906;AN=5008;NS=2504;DP=15191;EAS_AF=0.7639;AMR_AF=0.3487;AFR_AF=0.441;EUR_AF=0.2594;SAS_AF=0.3241;AA=G|||;VT=SNP
22	39612699	rs130655	C	T	100	PASS	AC=1378;AF=0.27516;AN=5008;NS=2504;DP=15708;EAS_AF=0.1032;AMR_AF=0.3314;AFR_AF=0.2315;EUR_AF=0.4185;SAS_AF=0.3241;AA=T|||;VT=SNP
22	39613683	rs150559438	A	G	100	PASS	AC=1335;AF=0.266573;AN=5008;NS=2504;DP=18879;EAS_AF=0.1032;AMR_AF=0.3314;AFR_AF=0.1982;EUR_AF=0.4185;SAS_AF=0.3252;AA=A|||;VT=SNP
22	39615317	rs2040399	C	G	100	PASS	AC=3866;AF=0.771965;AN=5008;NS=2504;DP=18055;EAS_AF=0.8671;AMR_AF=0.6945;AFR_AF=0.8888;EUR_AF=0.6809;SAS_AF=0.6646;AA=G|||;VT=SNP
22	39617702	rs6001508	C	A	100	PASS	AC=1364;AF=0.272364;AN=5008;NS=2504;DP=19169;EAS_AF=0.1032;AMR_AF=0.3314;AFR_AF=0.2201;EUR_AF=0.4185;SAS_AF=0.3252;AA=A|||;VT=SNP
22	39617876	rs9607623	G	A	100	PASS	AC=1329;AF=0.265375;AN=5008;NS=2504;DP=21842;EAS_AF=0.1032;AMR_AF=0.3314;AFR_AF=0.1967;EUR_AF=0.4165;SAS_AF=0.3231;AA=G|||;VT=SNP
22	39622058	rs2285099	C	T	100	PASS	AC=1472;AF=0.29393;AN=5008;NS=2504;DP=18088;EAS_AF=0.1548;AMR_AF=0.3473;AFR_AF=0.2163;EUR_AF=0.4573;SAS_AF=0.3364;AA=C|||;VT=SNP
22	39622334	rs2285097	T	C	100	PASS	AC=1549;AF=0.309305;AN=5008;NS=2504;DP=17161;EAS_AF=0.1548;AMR_AF=0.3487;AFR_AF=0.2685;EUR_AF=0.4592;SAS_AF=0.3415;AA=C|||;VT=SNP
22	39622390	rs2285096	T	C	100	PASS	AC=1549;AF=0.309305;AN=5008;NS=2504;DP=15989;EAS_AF=0.1548;AMR_AF=0.3487;AFR_AF=0.2685;EUR_AF=0.4592;SAS_AF=0.3415;AA=C|||;VT=SNP
22	39622541	rs2285095	A	G	100	PASS	AC=1549;AF=0.309305;AN=5008;NS=2504;DP=17627;EAS_AF=0.1548;AMR_AF=0.3487;AFR_AF=0.2685;EUR_AF=0.4592;SAS_AF=0.3415;AA=G|||;VT=SNP
22	39622560	rs2285094	T	C	100	PASS	AC=1549;AF=0.309305;AN=5008;NS=2504;DP=18620;EAS_AF=0.1548;AMR_AF=0.3487;AFR_AF=0.2685;EUR_AF=0.4592;SAS_AF=0.3415;AA=C|||;VT=SNP
22	39622711	rs4990914	C	T	100	PASS	AC=1549;AF=0.309305;AN=5008;NS=2504;DP=19969;EAS_AF=0.1548;AMR_AF=0.3487;AFR_AF=0.2685;EUR_AF=0.4592;SAS_AF=0.3415;AA=C|||;VT=SNP
22	39622712	rs4990915	A	G	100	PASS	AC=1549;AF=0.309305;AN=5008;NS=2504;DP=19997;EAS_AF=0.1548;AMR_AF=0.3487;AFR_AF=0.2685;EUR_AF=0.4592;SAS_AF=0.3415;AA=G|||;VT=SNP
22	39622836	rs4990916	A	G	100	PASS	AC=1550;AF=0.309505;AN=5008;NS=2504;DP=17055;EAS_AF=0.1548;AMR_AF=0.3487;AFR_AF=0.267;EUR_AF=0.4592;SAS_AF=0.3446;AA=G|||;VT=SNP
22	39622837	rs4990917	T	C	100	PASS	AC=1550;AF=0.309505;AN=5008;NS=2504;DP=17108;EAS_AF=0.1548;AMR_AF=0.3487;AFR_AF=0.267;EUR_AF=0.4592;SAS_AF=0.3446;AA=C|||;VT=SNP
22	39622939	rs4990918	C	A	100	PASS	AC=1548;AF=0.309105;AN=5008;NS=2504;DP=20171;EAS_AF=0.1548;AMR_AF=0.3473;AFR_AF=0.2685;EUR_AF=0.4583;SAS_AF=0.3425;AA=A|||;VT=SNP
22	39622940	rs4990919	T	C	100	PASS	AC=3815;AF=0.761781;AN=5008;NS=2504;DP=20296;EAS_AF=0.875;AMR_AF=0.6873;AFR_AF=0.7995;EUR_AF=0.6759;SAS_AF=0.7352;AA=C|||;VT=SNP
22	39622986	rs4990920	T	C	100	PASS	AC=3914;AF=0.78155;AN=5008;NS=2504;DP=21041;EAS_AF=0.875;AMR_AF=0.6974;AFR_AF=0.8903;EUR_AF=0.6759;SAS_AF=0.7065;AA=C|||;VT=SNP
22	39622991	rs4990921	G	T	100	PASS	AC=1550;AF=0.309505;AN=5008;NS=2504;DP=21041;EAS_AF=0.1548;AMR_AF=0.3487;AFR_AF=0.2685;EUR_AF=0.4592;SAS_AF=0.3425;AA=T|||;VT=SNP
22	39623113	rs4990922	A	G	100	PASS	AC=1549;AF=0.309305;AN=5008;NS=2504;DP=20884;EAS_AF=0.1548;AMR_AF=0.3487;AFR_AF=0.2685;EUR_AF=0.4583;SAS_AF=0.3425;AA=-|||;VT=SNP
22	39623389	rs2003809	A	G	100	PASS	AC=1623;AF=0.324081;AN=5008;NS=2504;DP=19300;EAS_AF=0.1548;AMR_AF=0.3516;AFR_AF=0.3109;EUR_AF=0.4602;SAS_AF=0.3569;AA=G|||;VT=SNP
22	39623725	rs4416326	C	T	100	PASS	AC=2033;AF=0.40595;AN=5008;NS=2504;DP=19522;EAS_AF=0.7153;AMR_AF=0.3329;AFR_AF=0.3964;EUR_AF=0.2147;SAS_AF=0.3487;AA=C|||;VT=SNP
22	39623779	rs9611115	A	G	100	PASS	AC=1549;AF=0.309305;AN=5008;NS=2504;DP=19211;EAS_AF=0.1548;AMR_AF=0.3487;AFR_AF=0.2685;EUR_AF=0.4583;SAS_AF=0.3425;AA=G|||;VT=SNP
22	39623812	rs9607624	A	G	100	PASS	AC=1550;AF=0.309505;AN=5008;NS=2504;DP=20829;EAS_AF=0.1548;AMR_AF=0.3487;AFR_AF=0.2693;EUR_AF=0.4583;SAS_AF=0.3425;AA=G|||;VT=SNP
22	39624052	rs9611116	A	G	100	PASS	AC=1550;AF=0.309505;AN=5008;NS=2504;DP=19910;EAS_AF=0.1548;AMR_AF=0.3487;AFR_AF=0.2693;EUR_AF=0.4583;SAS_AF=0.3425;AA=a|||;VT=SNP
22	39624105	rs9611117	T	G	100	PASS	AC=1549;AF=0.309305;AN=5008;NS=2504;DP=20465;EAS_AF=0.1548;AMR_AF=0.3487;AFR_AF=0.2685;EUR_AF=0.4583;SAS_AF=0.3425;AA=G|||;VT=SNP
22	39624212	rs9611118	A	G	100	PASS	AC=1549;AF=0.309305;AN=5008;NS=2504;DP=23297;EAS_AF=0.1548;AMR_AF=0.3487;AFR_AF=0.2685;EUR_AF=0.4583;SAS_AF=0.3425;AA=G|||;VT=SNP
22	39624238	rs5757570	C	T	100	PASS	AC=2026;AF=0.404553;AN=5008;NS=2504;DP=23355;EAS_AF=0.7153;AMR_AF=0.3329;AFR_AF=0.3911;EUR_AF=0.2147;SAS_AF=0.3487;AA=C|||;VT=SNP
22	39624248	rs9611119	G	T	100	PASS	AC=1549;AF=0.309305;AN=5008;NS=2504;DP=23438;EAS_AF=0.1548;AMR_AF=0.3487;AFR_AF=0.2685;EUR_AF=0.4583;SAS_AF=0.3425;AA=G|||;VT=SNP
22	39624498	rs9611120	G	C	100	PASS	AC=1545;AF=0.308506;AN=5008;NS=2504;DP=19822;EAS_AF=0.1548;AMR_AF=0.3487;AFR_AF=0.2685;EUR_AF=0.4583;SAS_AF=0.3384;AA=G|||;VT=SNP
22	39625068	rs9622978	G	T	100	PASS	AC=1540;AF=0.307508;AN=5008;NS=2504;DP=13292;EAS_AF=0.1548;AMR_AF=0.3487;AFR_AF=0.2685;EUR_AF=0.4563;SAS_AF=0.3354;AA=G|||;VT=SNP
22	39625221	rs9611122	T	G	100	PASS	AC=1550;AF=0.309505;AN=5008;NS=2504;DP=15101;EAS_AF=0.1548;AMR_AF=0.3501;AFR_AF=0.2678;EUR_AF=0.4583;SAS_AF=0.3436;AA=T|||;VT=SNP
22	39625320	rs9611123	T	G	100	PASS	AC=1552;AF=0.309904;AN=5008;NS=2504;DP=17753;EAS_AF=0.1558;AMR_AF=0.3487;AFR_AF=0.2685;EUR_AF=0.4592;SAS_AF=0.3436;AA=T|||;VT=SNP
22	39625676	rs2285100	T	C	100	PASS	AC=1544;AF=0.308307;AN=5008;NS=2504;DP=17655;EAS_AF=0.1558;AMR_AF=0.3501;AFR_AF=0.2753;EUR_AF=0.4523;SAS_AF=0.3323;AA=C|||;VT=SNP
22	39626024	rs2239769	C	T	100	PASS	AC=1475;AF=0.294529;AN=5008;NS=2504;DP=15613;EAS_AF=0.1548;AMR_AF=0.3487;AFR_AF=0.2103;EUR_AF=0.4573;SAS_AF=0.3466;AA=C|||;VT=SNP;EX_TARGET
22	39626375	rs4821874	A	C	100	PASS	AC=3933;AF=0.785343;AN=5008;NS=2504;DP=16866;EAS_AF=0.8651;AMR_AF=0.719;AFR_AF=0.8691;EUR_AF=0.7286;SAS_AF=0.6953;AA=C|||;VT=SNP
22	39626419	rs2239768	C	T	100	PASS	AC=1488;AF=0.297125;AN=5008;NS=2504;DP=17508;EAS_AF=0.1538;AMR_AF=0.3473;AFR_AF=0.2231;EUR_AF=0.4573;SAS_AF=0.3446;AA=C|||;VT=SNP
22	39626572	rs13053714	G	A	100	PASS	AC=299;AF=0.0597045;AN=5008;NS=2504;DP=16754;EAS_AF=0.1012;AMR_AF=0.0288;AFR_AF=0.0287;EUR_AF=0.0378;SAS_AF=0.1033;AA=G|||;VT=SNP
22	39626823	rs4821875	G	A	100	PASS	AC=1471;AF=0.29373;AN=5008;NS=2504;DP=17757;EAS_AF=0.1548;AMR_AF=0.3487;AFR_AF=0.208;EUR_AF=0.4583;SAS_AF=0.3446;AA=G|||;VT=SNP
22	39626926	rs4821876	C	G	100	PASS	AC=1479;AF=0.295327;AN=5008;NS=2504;DP=18850;EAS_AF=0.1548;AMR_AF=0.3473;AFR_AF=0.2148;EUR_AF=0.4583;SAS_AF=0.3446;AA=C|||;VT=SNP
22	39629096	rs4821877	C	T	100	PASS	AC=2322;AF=0.463658;AN=5008;NS=2504;DP=18053;EAS_AF=0.2748;AMR_AF=0.5533;AFR_AF=0.6051;EUR_AF=0.4533;SAS_AF=0.4141;AA=T|||;VT=SNP
22	39629329	rs11704525	C	A	100	PASS	AC=1394;AF=0.278355;AN=5008;NS=2504;DP=16992;EAS_AF=0.0446;AMR_AF=0.3372;AFR_AF=0.1626;EUR_AF=0.4901;SAS_AF=0.4162;AA=C|||;VT=SNP
22	39629609	rs9622979	G	A	100	PASS	AC=657;AF=0.13119;AN=5008;NS=2504;DP=15042;EAS_AF=0.0724;AMR_AF=0.1182;AFR_AF=0.2186;EUR_AF=0.0477;SAS_AF=0.1687;AA=A|||;VT=SNP
22	39629854	rs55823804	G	A	100	PASS	AC=159;AF=0.0317492;AN=5008;NS=2504;DP=13944;EAS_AF=0.0099;AMR_AF=0.0216;AFR_AF=0.0227;EUR_AF=0.0278;SAS_AF=0.0777;AA=A|||;VT=SNP
22	39630287	rs2247128	A	G	100	PASS	AC=3583;AF=0.715455;AN=5008;NS=2504;DP=15932;EAS_AF=0.9107;AMR_AF=0.7767;AFR_AF=0.4728;EUR_AF=0.666;SAS_AF=0.8497;AA=A|||;VT=SNP
22	39631547	rs879180	T	C	100	PASS	AC=4120;AF=0.822684;AN=5008;NS=2504;DP=13035;EAS_AF=0.9048;AMR_AF=0.8314;AFR_AF=0.7927;EUR_AF=0.7425;SAS_AF=0.8548;AA=C|||;VT=SNP
22	39632920	rs5757572	C	G	100	PASS	AC=3229;AF=0.644768;AN=5008;NS=2504;DP=5251;EAS_AF=0.9008;AMR_AF=0.7435;AFR_AF=0.3457;EUR_AF=0.6193;SAS_AF=0.7413;AA=C|||;VT=SNP
22	39633622	rs5757573	C	T	100	PASS	AC=3223;AF=0.64357;AN=5008;NS=2504;DP=18270;EAS_AF=0.9008;AMR_AF=0.7406;AFR_AF=0.3442;EUR_AF=0.6183;SAS_AF=0.7403;AA=C|||;VT=SNP
22	39633749	rs2267406	T	C	100	PASS	AC=4126;AF=0.823882;AN=5008;NS=2504;DP=17774;EAS_AF=0.9048;AMR_AF=0.8314;AFR_AF=0.798;EUR_AF=0.7406;SAS_AF=0.8558;AA=C|||;VT=SNP
22	39634434	rs5750781	A	C	100	PASS	AC=3861;AF=0.770966;AN=5008;NS=2504;DP=19657;EAS_AF=0.9018;AMR_AF=0.804;AFR_AF=0.7194;EUR_AF=0.7028;SAS_AF=0.7526;AA=C|||;VT=SNP
22	39634923	rs5750782	A	G	100	PASS	AC=3478;AF=0.694489;AN=5008;NS=2504;DP=18562;EAS_AF=0.9018;AMR_AF=0.7839;AFR_AF=0.447;EUR_AF=0.7008;SAS_AF=0.7454;AA=A|||;VT=SNP
22	39639853	rs1800817	G	T	100	PASS	AC=3776;AF=0.753994;AN=5008;NS=2504;DP=9555;EAS_AF=0.9048;AMR_AF=0.8012;AFR_AF=0.6672;EUR_AF=0.6948;SAS_AF=0.7434;AA=T|||;VT=SNP
22	39640703	rs1800818	C	T	100	PASS	AC=3215;AF=0.641973;AN=5008;NS=2504;DP=5167;EAS_AF=0.9058;AMR_AF=0.7406;AFR_AF=0.3411;EUR_AF=0.6113;SAS_AF=0.7382;AA=C|||;VT=SNP
22	39642577	rs7289325	A	T	100	PASS	AC=2471;AF=0.493411;AN=5008;NS=2504;DP=20223;EAS_AF=0.876;AMR_AF=0.5591;AFR_AF=0.3328;EUR_AF=0.3549;SAS_AF=0.4121;AA=A|||;VT=SNP
22	39642654	rs130654	G	C	100	PASS	AC=3577;AF=0.714257;AN=5008;NS=2504;DP=18719;EAS_AF=0.8988;AMR_AF=0.7896;AFR_AF=0.5144;EUR_AF=0.6968;SAS_AF=0.7587;AA=C|||;VT=SNP
22	39642694	rs5757577	G	A	100	PASS	AC=2464;AF=0.492013;AN=5008;NS=2504;DP=17749;EAS_AF=0.871;AMR_AF=0.5591;AFR_AF=0.3268;EUR_AF=0.3559;SAS_AF=0.4172;AA=G|||;VT=SNP
22	39642740	rs130653	A	T	100	PASS	AC=4095;AF=0.817692;AN=5008;NS=2504;DP=17259;EAS_AF=0.9018;AMR_AF=0.8329;AFR_AF=0.7905;EUR_AF=0.7286;SAS_AF=0.8487;AA=T|||;VT=SNP
22	39644273	rs130651	G	A	100	PASS	AC=3960;AF=0.790735;AN=5008;NS=2504;DP=14701;EAS_AF=0.9018;AMR_AF=0.7939;AFR_AF=0.7738;EUR_AF=0.6491;SAS_AF=0.8425;AA=A|||;VT=SNP
22	39644522	rs130650	C	T	100	PASS	AC=890;AF=0.177716;AN=5008;NS=2504;DP=18196;EAS_AF=0.0218;AMR_AF=0.1787;AFR_AF=0.1256;EUR_AF=0.2575;SAS_AF=0.3262;AA=C|||;VT=SNP
22	39645316	rs130649	A	G	100	PASS	AC=4089;AF=0.816494;AN=5008;NS=2504;DP=16958;EAS_AF=0.9018;AMR_AF=0.8314;AFR_AF=0.7905;EUR_AF=0.7237;SAS_AF=0.8487;AA=G|||;VT=SNP
22	39646201	rs135173	T	C	100	PASS	AC=4090;AF=0.816693;AN=5008;NS=2504;DP=20164;EAS_AF=0.9018;AMR_AF=0.8314;AFR_AF=0.7897;EUR_AF=0.7237;SAS_AF=0.8507;AA=C|||;VT=SNP
22	39647090	rs59744664	A	G	100	PASS	AC=1778;AF=0.355032;AN=5008;NS=2504;DP=17303;EAS_AF=0.1012;AMR_AF=0.2651;AFR_AF=0.6415;EUR_AF=0.3917;SAS_AF=0.2556;AA=G|||;VT=SNP
22	39647168	rs77516118	T	C	100	PASS	AC=930;AF=0.185703;AN=5008;NS=2504;DP=19204;EAS_AF=0.0982;AMR_AF=0.1686;AFR_AF=0.211;EUR_AF=0.2773;SAS_AF=0.1595;AA=T|||;VT=SNP
22	39647580	rs9607627	C	G	100	PASS	AC=1163;AF=0.232228;AN=5008;NS=2504;DP=18808;EAS_AF=0.1012;AMR_AF=0.1945;AFR_AF=0.289;EUR_AF=0.3082;SAS_AF=0.2393;AA=C|||;VT=SNP
22	39648097	rs11705523	A	G	100	PASS	AC=1792;AF=0.357827;AN=5008;NS=2504;DP=17091;EAS_AF=0.1012;AMR_AF=0.2666;AFR_AF=0.6513;EUR_AF=0.3917;SAS_AF=0.2556;AA=G|||;VT=SNP
22	39656622	rs36069260	C	T	100	PASS	AC=665;AF=0.132788;AN=5008;NS=2504;DP=16460;EAS_AF=0.003;AMR_AF=0.17;AFR_AF=0.0416;EUR_AF=0.2833;SAS_AF=0.2086;AA=C|||;VT=SNP
22	39658542	rs7290087	G	A	100	PASS	AC=1717;AF=0.342851;AN=5008;NS=2504;DP=17040;EAS_AF=0.249;AMR_AF=0.4308;AFR_AF=0.3207;EUR_AF=0.3509;SAS_AF=0.3988;AA=g|||;VT=SNP
22	39658626	rs5757580	T	C	100	PASS	AC=2056;AF=0.410543;AN=5008;NS=2504;DP=17604;EAS_AF=0.7431;AMR_AF=0.3804;AFR_AF=0.1067;EUR_AF=0.4602;SAS_AF=0.4489;AA=t|||;VT=SNP
22	39658958	rs9611130	G	A	100	PASS	AC=1024;AF=0.204473;AN=5008;NS=2504;DP=19376;EAS_AF=0.2262;AMR_AF=0.2089;AFR_AF=0.2307;EUR_AF=0.1561;SAS_AF=0.1933;AA=G|||;VT=SNP
22	39659088	rs4820371	T	C	100	PASS	AC=1049;AF=0.209465;AN=5008;NS=2504;DP=16078;EAS_AF=0.0546;AMR_AF=0.1614;AFR_AF=0.3593;EUR_AF=0.2535;SAS_AF=0.1554;AA=T|||;VT=SNP
22	39659460	rs9622984	G	A	100	PASS	AC=538;AF=0.107428;AN=5008;NS=2504;DP=16801;EAS_AF=0.005;AMR_AF=0.036;AFR_AF=0.1891;EUR_AF=0.0626;SAS_AF=0.1994;AA=G|||;VT=SNP
22	39659487	rs742402	G	A	100	PASS	AC=2622;AF=0.523562;AN=5008;NS=2504;DP=16468;EAS_AF=0.8452;AMR_AF=0.4366;AFR_AF=0.5;EUR_AF=0.3549;SAS_AF=0.4591;AA=A|||;VT=SNP
22	39659773	rs2413583	C	T	100	PASS	AC=847;AF=0.169129;AN=5008;NS=2504;DP=20411;EAS_AF=0.0536;AMR_AF=0.1239;AFR_AF=0.3071;EUR_AF=0.165;SAS_AF=0.138;AA=T|||;VT=SNP
22	39660190	rs742403	A	G	100	PASS	AC=2882;AF=0.575479;AN=5008;NS=2504;DP=21435;EAS_AF=0.8512;AMR_AF=0.4957;AFR_AF=0.562;EUR_AF=0.4672;SAS_AF=0.4775;AA=G|||;VT=SNP
22	39660829	rs2143178	T	C	100	PASS	AC=836;AF=0.166933;AN=5008;NS=2504;DP=18277;EAS_AF=0.0427;AMR_AF=0.1239;AFR_AF=0.3154;EUR_AF=0.167;SAS_AF=0.1247;AA=C|||;VT=SNP
22	39661032	rs5757582	A	C	100	PASS	AC=3218;AF=0.642572;AN=5008;NS=2504;DP=20557;EAS_AF=0.8522;AMR_AF=0.5331;AFR_AF=0.7791;EUR_AF=0.4881;SAS_AF=0.4785;AA=C|||;VT=SNP
22	39661087	rs17000920	A	G	100	PASS	AC=558;AF=0.111422;AN=5008;NS=2504;DP=20693;EAS_AF=0.0704;AMR_AF=0.0346;AFR_AF=0.2958;EUR_AF=0.0338;SAS_AF=0.0389;AA=A|||;VT=SNP
22	39661543	rs5995705	G	A	100	PASS	AC=558;AF=0.111422;AN=5008;NS=2504;DP=21886;EAS_AF=0.0704;AMR_AF=0.0346;AFR_AF=0.298;EUR_AF=0.0318;SAS_AF=0.0378;AA=G|||;VT=SNP
22	39662480	rs9611131	T	C	100	PASS	AC=503;AF=0.100439;AN=5008;NS=2504;DP=17336;EAS_AF=0.0427;AMR_AF=0.0865;AFR_AF=0.0998;EUR_AF=0.1501;SAS_AF=0.1196;AA=T|||;VT=SNP
22	39662550	rs5757584	C	T	100	PASS	AC=1459;AF=0.291334;AN=5008;NS=2504;DP=18157;EAS_AF=0.7381;AMR_AF=0.3026;AFR_AF=0.0469;EUR_AF=0.167;SAS_AF=0.2812;AA=C|||;VT=SNP
22	39662703	rs11089938	C	T	100	PASS	AC=1955;AF=0.390375;AN=5008;NS=2504;DP=19926;EAS_AF=0.1488;AMR_AF=0.5231;AFR_AF=0.2458;EUR_AF=0.5875;SAS_AF=0.5378;AA=C|||;VT=SNP
22	39663066	rs4820372	A	G	100	PASS	AC=517;AF=0.103235;AN=5008;NS=2504;DP=18102;EAS_AF=0.0427;AMR_AF=0.098;AFR_AF=0.0998;EUR_AF=0.1561;SAS_AF=0.1196;AA=A|||;VT=SNP
22	39663185	rs5757585	A	G	100	PASS	AC=1257;AF=0.250998;AN=5008;NS=2504;DP=17060;EAS_AF=0.6419;AMR_AF=0.3055;AFR_AF=0.0492;EUR_AF=0.174;SAS_AF=0.1616;AA=A|||;VT=SNP
22	39663513	rs5757587	G	A	100	PASS	AC=1494;AF=0.298323;AN=5008;NS=2504;DP=14863;EAS_AF=0.7391;AMR_AF=0.3084;AFR_AF=0.0499;EUR_AF=0.1849;SAS_AF=0.2894;AA=G|||;VT=SNP
22	39664180	rs5750784	C	A	100	PASS	AC=1490;AF=0.297524;AN=5008;NS=2504;DP=16665;EAS_AF=0.7391;AMR_AF=0.3084;AFR_AF=0.0499;EUR_AF=0.1849;SAS_AF=0.2853;AA=C|||;VT=SNP
22	39664833	rs9611133	G	C	100	PASS	AC=890;AF=0.177716;AN=5008;NS=2504;DP=20827;EAS_AF=0.0427;AMR_AF=0.1369;AFR_AF=0.3419;EUR_AF=0.1779;SAS_AF=0.1237;AA=G|||;VT=SNP
22	39665060	rs62231493	C	T	100	PASS	AC=528;AF=0.105431;AN=5008;NS=2504;DP=17506;EAS_AF=0.0714;AMR_AF=0.0346;AFR_AF=0.2746;EUR_AF=0.0318;SAS_AF=0.0378;AA=C|||;VT=SNP
22	39665142	rs1569495	G	C	100	PASS	AC=1495;AF=0.298522;AN=5008;NS=2504;DP=18595;EAS_AF=0.7381;AMR_AF=0.3084;AFR_AF=0.0499;EUR_AF=0.1859;SAS_AF=0.2904;AA=g|||;VT=SNP
22	39665395	rs1569497	A	G	100	PASS	AC=3346;AF=0.668131;AN=5008;NS=2504;DP=16145;EAS_AF=0.8571;AMR_AF=0.5115;AFR_AF=0.789;EUR_AF=0.4473;SAS_AF=0.6483;AA=g|||;VT=SNP
22	39666004	rs9611134	G	C	100	PASS	AC=518;AF=0.103435;AN=5008;NS=2504;DP=13853;EAS_AF=0.0427;AMR_AF=0.098;AFR_AF=0.1006;EUR_AF=0.1561;SAS_AF=0.1196;AA=G|||;VT=SNP
22	39666640	rs84488	G	A	100	PASS	AC=2846;AF=0.568291;AN=5008;NS=2504;DP=18706;EAS_AF=0.2659;AMR_AF=0.5865;AFR_AF=0.6218;EUR_AF=0.6859;SAS_AF=0.6738;AA=G|||;VT=SNP
22	39667133	rs2103588	G	A	100	PASS	AC=565;AF=0.112819;AN=5008;NS=2504;DP=22643;EAS_AF=0.0724;AMR_AF=0.0346;AFR_AF=0.3018;EUR_AF=0.0318;SAS_AF=0.0378;AA=G|||;VT=SNP
22	39667176	rs2092189	G	A	100	PASS	AC=568;AF=0.113419;AN=5008;NS=2504;DP=22342;EAS_AF=0.0724;AMR_AF=0.036;AFR_AF=0.3018;EUR_AF=0.0328;SAS_AF=0.0389;AA=g|||;VT=SNP
22	39668258	rs137578	G	A	100	PASS	AC=2142;AF=0.427716;AN=5008;NS=2504;DP=17813;EAS_AF=0.2192;AMR_AF=0.4683;AFR_AF=0.5764;EUR_AF=0.4831;SAS_AF=0.3558;AA=G|||;VT=SNP
22	39668353	rs5757589	A	G	100	PASS	AC=3269;AF=0.652756;AN=5008;NS=2504;DP=12514;EAS_AF=0.8512;AMR_AF=0.4928;AFR_AF=0.8048;EUR_AF=0.4125;SAS_AF=0.6033;AA=G|||;VT=SNP
22	39668409	rs5757590	T	A	100	PASS	AC=1510;AF=0.301518;AN=5008;NS=2504;DP=13069;EAS_AF=0.75;AMR_AF=0.3069;AFR_AF=0.0499;EUR_AF=0.1859;SAS_AF=0.2945;AA=T|||;VT=SNP
22	39668811	rs5757592	T	C	100	PASS	AC=3240;AF=0.646965;AN=5008;NS=2504;DP=15406;EAS_AF=0.8512;AMR_AF=0.4914;AFR_AF=0.7844;EUR_AF=0.4115;SAS_AF=0.6033;AA=T|||;VT=SNP
22	39668922	rs5757593	T	C	100	PASS	AC=3547;AF=0.708267;AN=5008;NS=2504;DP=19534;EAS_AF=0.8522;AMR_AF=0.5764;AFR_AF=0.7965;EUR_AF=0.5129;SAS_AF=0.7352;AA=C|||;VT=SNP
22	39668961	rs5757596	G	T	100	PASS	AC=3212;AF=0.641374;AN=5008;NS=2504;DP=20987;EAS_AF=0.8512;AMR_AF=0.4899;AFR_AF=0.7632;EUR_AF=0.4125;SAS_AF=0.6033;AA=G|||;VT=SNP
22	39670181	rs5757599	A	C	100	PASS	AC=2683;AF=0.535743;AN=5008;NS=2504;DP=18561;EAS_AF=0.8155;AMR_AF=0.389;AFR_AF=0.6422;EUR_AF=0.2604;SAS_AF=0.4908;AA=C|||;VT=SNP
22	39670851	rs968451	G	T	100	PASS	AC=1508;AF=0.301118;AN=5008;NS=2504;DP=15802;EAS_AF=0.746;AMR_AF=0.3055;AFR_AF=0.0492;EUR_AF=0.1849;SAS_AF=0.2996;AA=G|||;VT=SNP
22	39670854	rs9607629	A	G	100	PASS	AC=693;AF=0.138379;AN=5008;NS=2504;DP=15888;EAS_AF=0.0357;AMR_AF=0.1282;AFR_AF=0.2126;EUR_AF=0.172;SAS_AF=0.1166;AA=A|||;VT=SNP
22	39671141	rs5750785	A	G	100	PASS	AC=1509;AF=0.301318;AN=5008;NS=2504;DP=15874;EAS_AF=0.746;AMR_AF=0.3055;AFR_AF=0.0492;EUR_AF=0.1859;SAS_AF=0.2996;AA=G|||;VT=SNP
22	39671459	rs5757600	A	G	100	PASS	AC=3185;AF=0.635982;AN=5008;NS=2504;DP=16296;EAS_AF=0.8522;AMR_AF=0.4841;AFR_AF=0.7451;EUR_AF=0.4105;SAS_AF=0.6053;AA=G|||;VT=SNP
22	39671534	rs5757601	C	T	100	PASS	AC=1506;AF=0.300719;AN=5008;NS=2504;DP=17350;EAS_AF=0.744;AMR_AF=0.3055;AFR_AF=0.0492;EUR_AF=0.1849;SAS_AF=0.2996;AA=C|||;VT=SNP
22	39672029	rs470074	G	A	100	PASS	AC=1319;AF=0.263379;AN=5008;NS=2504;DP=18971;EAS_AF=0.0883;AMR_AF=0.3934;AFR_AF=0.0923;EUR_AF=0.4861;SAS_AF=0.3538;AA=G|||;VT=SNP
22	39672130	rs35381944	C	T	100	PASS	AC=1009;AF=0.201478;AN=5008;NS=2504;DP=17711;EAS_AF=0.0724;AMR_AF=0.0677;AFR_AF=0.472;EUR_AF=0.0755;SAS_AF=0.1933;AA=C|||;VT=SNP
22	39673013	rs5757602	A	G	100	PASS	AC=3626;AF=0.724042;AN=5008;NS=2504;DP=20082;EAS_AF=0.8839;AMR_AF=0.732;AFR_AF=0.7345;EUR_AF=0.5129;SAS_AF=0.7566;AA=a|||;VT=SNP
22	39673421	rs932329	G	A	100	PASS	AC=493;AF=0.0984425;AN=5008;NS=2504;DP=19951;EAS_AF=0.0347;AMR_AF=0.0893;AFR_AF=0.1021;EUR_AF=0.1461;SAS_AF=0.1166;AA=G|||;VT=SNP
22	39674276	rs116898372	G	A	100	PASS	AC=213;AF=0.0425319;AN=5008;NS=2504;DP=14899;EAS_AF=0.0675;AMR_AF=0;AFR_AF=0.0008;EUR_AF=0.0109;SAS_AF=0.136;AA=G|||;VT=SNP
22	39675770	rs1007117	C	A	100	PASS	AC=2385;AF=0.476238;AN=5008;NS=2504;DP=16923;EAS_AF=0.8165;AMR_AF=0.3559;AFR_AF=0.4418;EUR_AF=0.2396;SAS_AF=0.501;AA=C|||;VT=SNP
22	39676494	rs1003643	T	G	100	PASS	AC=2524;AF=0.503994;AN=5008;NS=2504;DP=16761;EAS_AF=0.8165;AMR_AF=0.3617;AFR_AF=0.5454;EUR_AF=0.2376;SAS_AF=0.501;AA=T|||;VT=SNP
22	39676744	rs1003644	G	A	100	PASS	AC=2379;AF=0.47504;AN=5008;NS=2504;DP=20004;EAS_AF=0.8165;AMR_AF=0.353;AFR_AF=0.4402;EUR_AF=0.2376;SAS_AF=0.501;AA=G|||;VT=SNP
22	39677128	rs5757603	A	G	100	PASS	AC=2500;AF=0.499201;AN=5008;NS=2504;DP=15680;EAS_AF=0.8165;AMR_AF=0.3617;AFR_AF=0.5272;EUR_AF=0.2376;SAS_AF=0.501;AA=A|||;VT=SNP
22	39677838	rs137581	G	A	100	PASS	AC=1464;AF=0.292332;AN=5008;NS=2504;DP=21817;EAS_AF=0.12;AMR_AF=0.4107;AFR_AF=0.1687;EUR_AF=0.4911;SAS_AF=0.3487;AA=G|||;VT=SNP
22	39678312	rs1985378	A	G	100	PASS	AC=3137;AF=0.626398;AN=5008;NS=2504;DP=18638;EAS_AF=0.88;AMR_AF=0.5072;AFR_AF=0.6853;EUR_AF=0.3837;SAS_AF=0.6196;AA=G|||;VT=SNP
22	39679200	rs17000956	T	C	100	PASS	AC=863;AF=0.172324;AN=5008;NS=2504;DP=20330;EAS_AF=0.0754;AMR_AF=0.0476;AFR_AF=0.3903;EUR_AF=0.0527;SAS_AF=0.1892;AA=T|||;VT=SNP
22	39680187	rs17000962	A	G	100	PASS	AC=1536;AF=0.306709;AN=5008;NS=2504;DP=23259;EAS_AF=0.748;AMR_AF=0.3127;AFR_AF=0.0446;EUR_AF=0.1849;SAS_AF=0.3272;AA=A|||;VT=SNP
22	39680957	rs11089939	A	G	100	PASS	AC=2522;AF=0.503594;AN=5008;NS=2504;DP=22628;EAS_AF=0.8214;AMR_AF=0.366;AFR_AF=0.5242;EUR_AF=0.2416;SAS_AF=0.5153;AA=A|||;VT=SNP
22	39681436	rs126228	G	A	100	PASS	AC=1823;AF=0.364018;AN=5008;NS=2504;DP=14811;EAS_AF=0.1468;AMR_AF=0.4669;AFR_AF=0.2557;EUR_AF=0.5964;SAS_AF=0.4223;AA=G|||;VT=SNP
22	39683444	rs137585	G	A	100	PASS	AC=1820;AF=0.363419;AN=5008;NS=2504;DP=19654;EAS_AF=0.1468;AMR_AF=0.4654;AFR_AF=0.2564;EUR_AF=0.5964;SAS_AF=0.4192;AA=G|||;VT=SNP
22	39683515	rs1569500	A	G	100	PASS	AC=2590;AF=0.517173;AN=5008;NS=2504;DP=18233;EAS_AF=0.8522;AMR_AF=0.4164;AFR_AF=0.525;EUR_AF=0.2416;SAS_AF=0.5164;AA=G|||;VT=SNP
22	39683534	rs1569501	T	A	100	PASS	AC=2499;AF=0.499002;AN=5008;NS=2504;DP=17813;EAS_AF=0.8214;AMR_AF=0.366;AFR_AF=0.5068;EUR_AF=0.2416;SAS_AF=0.5153;AA=T|||;VT=SNP
22	39684877	rs11912467	C	T	100	PASS	AC=636;AF=0.126997;AN=5008;NS=2504;DP=18983;EAS_AF=0.0734;AMR_AF=0.0389;AFR_AF=0.3442;EUR_AF=0.0358;SAS_AF=0.045;AA=C|||;VT=SNP
22	39685015	rs11912887	A	T	100	PASS	AC=638;AF=0.127396;AN=5008;NS=2504;DP=16114;EAS_AF=0.0734;AMR_AF=0.0389;AFR_AF=0.3457;EUR_AF=0.0358;SAS_AF=0.045;AA=A|||;VT=SNP
22	39685043	rs137589	G	C	100	PASS	AC=4503;AF=0.899161;AN=5008;NS=2504;DP=15995;EAS_AF=0.998;AMR_AF=0.8833;AFR_AF=0.8525;EUR_AF=0.837;SAS_AF=0.9356;AA=C|||;VT=SNP
22	39685077	rs137590	C	T	100	PASS	AC=1839;AF=0.367212;AN=5008;NS=2504;DP=15858;EAS_AF=0.1468;AMR_AF=0.4654;AFR_AF=0.27;EUR_AF=0.5974;SAS_AF=0.4192;AA=C|||;VT=SNP
22	39685450	rs137591	A	G	100	PASS	AC=2001;AF=0.399561;AN=5008;NS=2504;DP=16240;EAS_AF=0.1766;AMR_AF=0.5173;AFR_AF=0.3411;EUR_AF=0.5964;SAS_AF=0.4223;AA=G|||;VT=SNP
22	39685832	rs79290	G	A	100	PASS	AC=4301;AF=0.858826;AN=5008;NS=2504;DP=18551;EAS_AF=0.9683;AMR_AF=0.8242;AFR_AF=0.7534;EUR_AF=0.838;SAS_AF=0.9346;AA=G|||;VT=SNP
22	39686806	rs470075	G	A	100	PASS	AC=1450;AF=0.289537;AN=5008;NS=2504;DP=16619;EAS_AF=0.119;AMR_AF=0.4049;AFR_AF=0.1543;EUR_AF=0.4881;SAS_AF=0.362;AA=G|||;VT=SNP
22	39688635	rs78149022	C	T	100	PASS	AC=260;AF=0.0519169;AN=5008;NS=2504;DP=15965;EAS_AF=0.0308;AMR_AF=0.0562;AFR_AF=0.0378;EUR_AF=0.0179;SAS_AF=0.1247;AA=C|||;VT=SNP
22	39689248	rs137592	G	A	100	PASS	AC=715;AF=0.142772;AN=5008;NS=2504;DP=14532;EAS_AF=0.005;AMR_AF=0.1729;AFR_AF=0.0265;EUR_AF=0.3191;SAS_AF=0.2393;AA=g|||;VT=SNP
22	39690021	rs137593	C	T	100	PASS	AC=1919;AF=0.383187;AN=5008;NS=2504;DP=16608;EAS_AF=0.1468;AMR_AF=0.4697;AFR_AF=0.3094;EUR_AF=0.6014;SAS_AF=0.4407;AA=C|||;VT=SNP
22	39690151	rs16985788	G	A	100	PASS	AC=563;AF=0.11242;AN=5008;NS=2504;DP=17544;EAS_AF=0.0754;AMR_AF=0.0331;AFR_AF=0.2912;EUR_AF=0.0348;SAS_AF=0.045;AA=G|||;VT=SNP
22	39690695	rs11914047	G	T	100	PASS	AC=563;AF=0.11242;AN=5008;NS=2504;DP=19319;EAS_AF=0.0754;AMR_AF=0.0331;AFR_AF=0.2912;EUR_AF=0.0348;SAS_AF=0.045;AA=G|||;VT=SNP
22	39690791	rs17304621	C	T	100	PASS	AC=408;AF=0.0814696;AN=5008;NS=2504;DP=20203;EAS_AF=0.0278;AMR_AF=0.0605;AFR_AF=0.1135;EUR_AF=0.1064;SAS_AF=0.0828;AA=C|||;VT=SNP
22	39691221	rs137594	G	A	100	PASS	AC=2882;AF=0.575479;AN=5008;NS=2504;DP=17753;EAS_AF=0.254;AMR_AF=0.598;AFR_AF=0.7625;EUR_AF=0.6869;SAS_AF=0.5235;AA=G|||;VT=SNP
22	39691836	rs62228372	T	C	100	PASS	AC=563;AF=0.11242;AN=5008;NS=2504;DP=18992;EAS_AF=0.0754;AMR_AF=0.0331;AFR_AF=0.2912;EUR_AF=0.0348;SAS_AF=0.045;AA=T|||;VT=SNP
22	39693408	rs137602	G	A	100	PASS	AC=2641;AF=0.527356;AN=5008;NS=2504;DP=16697;EAS_AF=0.252;AMR_AF=0.5504;AFR_AF=0.6717;EUR_AF=0.6362;SAS_AF=0.4877;AA=G|||;VT=SNP
22	39693518	rs12628705	C	G	100	PASS	AC=1529;AF=0.305312;AN=5008;NS=2504;DP=15653;EAS_AF=0.746;AMR_AF=0.3156;AFR_AF=0.0408;EUR_AF=0.1849;SAS_AF=0.3252;AA=C|||;VT=SNP
22	39694225	rs137603	A	C	100	PASS	AC=1930;AF=0.385383;AN=5008;NS=2504;DP=16579;EAS_AF=0.1508;AMR_AF=0.4697;AFR_AF=0.3124;EUR_AF=0.6034;SAS_AF=0.4417;AA=A|||;VT=SNP
22	39694594	rs137604	C	G	100	PASS	AC=1927;AF=0.384784;AN=5008;NS=2504;DP=17314;EAS_AF=0.1498;AMR_AF=0.4697;AFR_AF=0.3109;EUR_AF=0.6034;SAS_AF=0.4417;AA=C|||;VT=SNP
22	39694939	rs11912186	G	A	100	PASS	AC=562;AF=0.11222;AN=5008;NS=2504;DP=13176;EAS_AF=0.0754;AMR_AF=0.0331;AFR_AF=0.2927;EUR_AF=0.0318;SAS_AF=0.045;AA=G|||;VT=SNP
22	39695132	rs76002309	C	T	100	PASS	AC=444;AF=0.0886581;AN=5008;NS=2504;DP=16327;EAS_AF=0.1141;AMR_AF=0.1859;AFR_AF=0.0061;EUR_AF=0.0815;SAS_AF=0.1125;AA=G|||;VT=SNP
22	39695181	rs137606	G	T	100	PASS	AC=1926;AF=0.384585;AN=5008;NS=2504;DP=16867;EAS_AF=0.1498;AMR_AF=0.4697;AFR_AF=0.3109;EUR_AF=0.6024;SAS_AF=0.4417;AA=G|||;VT=SNP
22	39695505	rs137607	G	A	100	PASS	AC=1929;AF=0.385184;AN=5008;NS=2504;DP=18345;EAS_AF=0.1518;AMR_AF=0.4712;AFR_AF=0.3109;EUR_AF=0.6024;SAS_AF=0.4417;AA=G|||;VT=SNP
22	39696129	rs470078	G	A	100	PASS	AC=3528;AF=0.704473;AN=5008;NS=2504;DP=15022;EAS_AF=0.8919;AMR_AF=0.7882;AFR_AF=0.4077;EUR_AF=0.7883;SAS_AF=0.7669;AA=A|||;VT=SNP
22	39696482	rs76449672	G	A	100	PASS	AC=430;AF=0.0858626;AN=5008;NS=2504;DP=15391;EAS_AF=0.0308;AMR_AF=0.0605;AFR_AF=0.1248;EUR_AF=0.1093;SAS_AF=0.0838;AA=G|||;VT=SNP
22	39696638	rs79605405	C	A	100	PASS	AC=430;AF=0.0858626;AN=5008;NS=2504;DP=16472;EAS_AF=0.0308;AMR_AF=0.0605;AFR_AF=0.1248;EUR_AF=0.1093;SAS_AF=0.0838;AA=c|||;VT=SNP
22	39696834	rs11704615	A	G	100	PASS	AC=1525;AF=0.304513;AN=5008;NS=2504;DP=16743;EAS_AF=0.7411;AMR_AF=0.3141;AFR_AF=0.0408;EUR_AF=0.1869;SAS_AF=0.3252;AA=A|||;VT=SNP
22	39696924	rs11913470	G	A	100	PASS	AC=562;AF=0.11222;AN=5008;NS=2504;DP=18266;EAS_AF=0.0754;AMR_AF=0.0331;AFR_AF=0.2912;EUR_AF=0.0328;SAS_AF=0.046;AA=G|||;VT=SNP
22	39696992	rs11913902	C	T	100	PASS	AC=562;AF=0.11222;AN=5008;NS=2504;DP=18649;EAS_AF=0.0754;AMR_AF=0.0331;AFR_AF=0.2927;EUR_AF=0.0318;SAS_AF=0.045;AA=C|||;VT=SNP
22	39697341	rs12628833	C	T	100	PASS	AC=635;AF=0.126797;AN=5008;NS=2504;DP=20574;EAS_AF=0.1052;AMR_AF=0.0793;AFR_AF=0.3003;EUR_AF=0.0318;SAS_AF=0.046;AA=C|||;VT=SNP
22	39697458	rs57078777	A	T	100	PASS	AC=1540;AF=0.307508;AN=5008;NS=2504;DP=20377;EAS_AF=0.7411;AMR_AF=0.3141;AFR_AF=0.053;EUR_AF=0.1859;SAS_AF=0.3252;AA=A|||;VT=SNP
22	39698010	rs137612	A	G	100	PASS	AC=1927;AF=0.384784;AN=5008;NS=2504;DP=16987;EAS_AF=0.1508;AMR_AF=0.4712;AFR_AF=0.3101;EUR_AF=0.6024;SAS_AF=0.4417;AA=A|||;VT=SNP
22	39698324	rs11089941	T	A	100	PASS	AC=560;AF=0.111821;AN=5008;NS=2504;DP=19049;EAS_AF=0.0754;AMR_AF=0.0331;AFR_AF=0.2912;EUR_AF=0.0318;SAS_AF=0.045;AA=t|||;VT=SNP
22	39698458	rs11912365	A	G	100	PASS	AC=563;AF=0.11242;AN=5008;NS=2504;DP=6002;EAS_AF=0.0754;AMR_AF=0.0331;AFR_AF=0.2912;EUR_AF=0.0318;SAS_AF=0.0481;AA=A|||;VT=SNP
22	39698915	rs11703434	C	T	100	PASS	AC=1521;AF=0.303714;AN=5008;NS=2504;DP=15541;EAS_AF=0.7411;AMR_AF=0.3141;AFR_AF=0.0408;EUR_AF=0.1859;SAS_AF=0.3221;AA=C|||;VT=SNP
22	39699788	rs137615	G	A	100	PASS	AC=1930;AF=0.385383;AN=5008;NS=2504;DP=16574;EAS_AF=0.1508;AMR_AF=0.4712;AFR_AF=0.3124;EUR_AF=0.6024;SAS_AF=0.4417;AA=G|||;VT=SNP
22	39700758	rs17000979	C	T	100	PASS	AC=477;AF=0.0952476;AN=5008;NS=2504;DP=19583;EAS_AF=0.0308;AMR_AF=0.0663;AFR_AF=0.1558;EUR_AF=0.1093;SAS_AF=0.0859;AA=C|||;VT=SNP
22	39700994	rs11704385	T	C	100	PASS	AC=1524;AF=0.304313;AN=5008;NS=2504;DP=13426;EAS_AF=0.7411;AMR_AF=0.3141;AFR_AF=0.0408;EUR_AF=0.1869;SAS_AF=0.3241;AA=-|||;VT=SNP
22	39701009	rs62228375	G	A	100	PASS	AC=557;AF=0.111222;AN=5008;NS=2504;DP=12631;EAS_AF=0.0754;AMR_AF=0.0331;AFR_AF=0.289;EUR_AF=0.0318;SAS_AF=0.045;AA=-|||;VT=SNP
22	39701097	rs62228376	G	C	100	PASS	AC=1540;AF=0.307508;AN=5008;NS=2504;DP=14159;EAS_AF=0.7411;AMR_AF=0.3141;AFR_AF=0.053;EUR_AF=0.1859;SAS_AF=0.3252;AA=-|||;VT=SNP
22	39701703	rs62228377	G	A	100	PASS	AC=1520;AF=0.303514;AN=5008;NS=2504;DP=8808;EAS_AF=0.7411;AMR_AF=0.3141;AFR_AF=0.0408;EUR_AF=0.1859;SAS_AF=0.3211;AA=-|||;VT=SNP
22	39701795	rs62228378	G	A	100	PASS	AC=1536;AF=0.306709;AN=5008;NS=2504;DP=9667;EAS_AF=0.7411;AMR_AF=0.3141;AFR_AF=0.053;EUR_AF=0.1859;SAS_AF=0.3211;AA=G|||;VT=SNP
22	39702473	rs971964	C	T	100	PASS	AC=1514;AF=0.302316;AN=5008;NS=2504;DP=19419;EAS_AF=0.7351;AMR_AF=0.3141;AFR_AF=0.0408;EUR_AF=0.1859;SAS_AF=0.3211;AA=C|||;VT=SNP
22	39703883	rs137616	A	G	100	PASS	AC=1918;AF=0.382987;AN=5008;NS=2504;DP=17609;EAS_AF=0.1508;AMR_AF=0.4726;AFR_AF=0.3116;EUR_AF=0.6014;SAS_AF=0.4305;AA=A|||;VT=SNP
22	39704164	rs137617	C	G	100	PASS	AC=1921;AF=0.383586;AN=5008;NS=2504;DP=14792;EAS_AF=0.1508;AMR_AF=0.4726;AFR_AF=0.3132;EUR_AF=0.6024;SAS_AF=0.4305;AA=C|||;VT=SNP
22	39705104	rs137618	C	T	100	PASS	AC=2551;AF=0.509385;AN=5008;NS=2504;DP=16277;EAS_AF=0.1825;AMR_AF=0.5764;AFR_AF=0.5756;EUR_AF=0.6521;SAS_AF=0.5624;AA=T|||;VT=SNP
22	39706360	rs137619	A	C	100	PASS	AC=1452;AF=0.289936;AN=5008;NS=2504;DP=19994;EAS_AF=0.119;AMR_AF=0.4063;AFR_AF=0.1543;EUR_AF=0.492;SAS_AF=0.3589;AA=A|||;VT=SNP
22	39707845	rs5757609	G	C	100	PASS	AC=1575;AF=0.314497;AN=5008;NS=2504;DP=18504;EAS_AF=0.7411;AMR_AF=0.3141;AFR_AF=0.0522;EUR_AF=0.2038;SAS_AF=0.3436;AA=G|||;VT=SNP
22	39707979	rs5757610	C	T	100	PASS	AC=1575;AF=0.314497;AN=5008;NS=2504;DP=21124;EAS_AF=0.7411;AMR_AF=0.3141;AFR_AF=0.0522;EUR_AF=0.2038;SAS_AF=0.3436;AA=c|||;VT=SNP
22	39708017	rs17000981	C	T	100	PASS	AC=480;AF=0.0958466;AN=5008;NS=2504;DP=20803;EAS_AF=0.0308;AMR_AF=0.0663;AFR_AF=0.1596;EUR_AF=0.1093;SAS_AF=0.0838;AA=C|||;VT=SNP
22	39708279	rs6519183	G	A	100	PASS	AC=604;AF=0.120607;AN=5008;NS=2504;DP=19618;EAS_AF=0.1141;AMR_AF=0.232;AFR_AF=0.0295;EUR_AF=0.169;SAS_AF=0.1217;AA=G|||;VT=SNP
22	39708333	rs470079	T	C	100	PASS	AC=1966;AF=0.392572;AN=5008;NS=2504;DP=18517;EAS_AF=0.1498;AMR_AF=0.4755;AFR_AF=0.3381;EUR_AF=0.6024;SAS_AF=0.4417;AA=C|||;VT=SNP
22	39708357	rs5757611	C	T	100	PASS	AC=1578;AF=0.315096;AN=5008;NS=2504;DP=18671;EAS_AF=0.7421;AMR_AF=0.3141;AFR_AF=0.0522;EUR_AF=0.2038;SAS_AF=0.3456;AA=C|||;VT=SNP
22	39709009	rs2014842	G	A	100	PASS	AC=1264;AF=0.252396;AN=5008;NS=2504;DP=19129;EAS_AF=0.6637;AMR_AF=0.3098;AFR_AF=0.0121;EUR_AF=0.1759;SAS_AF=0.1912;AA=G|||;VT=SNP;EX_TARGET
22	39709605	rs2076124	G	A	100	PASS	AC=493;AF=0.0984425;AN=5008;NS=2504;DP=18716;EAS_AF=0.0764;AMR_AF=0.0288;AFR_AF=0.2428;EUR_AF=0.0308;SAS_AF=0.045;AA=G|||;VT=SNP;EX_TARGET
22	39709776	rs137620	T	C	100	PASS	AC=1455;AF=0.290535;AN=5008;NS=2504;DP=23363;EAS_AF=0.119;AMR_AF=0.4078;AFR_AF=0.1543;EUR_AF=0.495;SAS_AF=0.3579;AA=T|||;VT=SNP
22	39711351	rs2076125	A	G	100	PASS	AC=1560;AF=0.311502;AN=5008;NS=2504;DP=20980;EAS_AF=0.7411;AMR_AF=0.3156;AFR_AF=0.0401;EUR_AF=0.2038;SAS_AF=0.3436;AA=A|||;VT=SNP;EX_TARGET
22	39712011	rs84491	G	A	100	PASS	AC=2663;AF=0.531749;AN=5008;NS=2504;DP=19584;EAS_AF=0.1825;AMR_AF=0.5836;AFR_AF=0.6407;EUR_AF=0.6551;SAS_AF=0.5808;AA=G|||;VT=SNP
22	39712314	rs126230	T	C	100	PASS	AC=4683;AF=0.935104;AN=5008;NS=2504;DP=20719;EAS_AF=0.9702;AMR_AF=0.8804;AFR_AF=0.9463;EUR_AF=0.8897;SAS_AF=0.9693;AA=T|||;VT=SNP
22	39712334	rs94852	T	C	100	PASS	AC=1759;AF=0.351238;AN=5008;NS=2504;DP=21141;EAS_AF=0.119;AMR_AF=0.4265;AFR_AF=0.3797;EUR_AF=0.493;SAS_AF=0.3528;AA=T|||;VT=SNP
22	39712368	rs470080	C	T	100	PASS	AC=2426;AF=0.484425;AN=5008;NS=2504;DP=19728;EAS_AF=0.2262;AMR_AF=0.5;AFR_AF=0.6248;EUR_AF=0.5249;SAS_AF=0.5082;AA=T|||;VT=SNP
22	39712394	rs2007418	T	C	100	PASS	AC=1562;AF=0.311901;AN=5008;NS=2504;DP=18731;EAS_AF=0.7411;AMR_AF=0.3141;AFR_AF=0.0424;EUR_AF=0.2038;SAS_AF=0.3436;AA=T|||;VT=SNP
22	39712936	rs12484030	G	A	100	PASS	AC=428;AF=0.0854633;AN=5008;NS=2504;DP=17485;EAS_AF=0.0308;AMR_AF=0.0605;AFR_AF=0.1233;EUR_AF=0.1093;SAS_AF=0.0838;AA=G|||;VT=SNP
22	39713128	rs2072872	A	G	100	PASS	AC=2604;AF=0.519968;AN=5008;NS=2504;DP=18962;EAS_AF=0.878;AMR_AF=0.451;AFR_AF=0.4523;EUR_AF=0.3439;SAS_AF=0.4724;AA=G|||;VT=SNP
22	39714216	rs738331	A	G	100	PASS	AC=2605;AF=0.520168;AN=5008;NS=2504;DP=21039;EAS_AF=0.878;AMR_AF=0.451;AFR_AF=0.4523;EUR_AF=0.3439;SAS_AF=0.4734;AA=G|||;VT=SNP
22	39714490	rs6509	C	T	100	PASS	AC=1501;AF=0.29972;AN=5008;NS=2504;DP=16002;EAS_AF=0.119;AMR_AF=0.4121;AFR_AF=0.1884;EUR_AF=0.493;SAS_AF=0.3579;AA=C|||;VT=SNP;EX_TARGET
22	39714704	rs1569498	C	T	100	PASS	AC=2052;AF=0.409744;AN=5008;NS=2504;DP=19433;EAS_AF=0.8175;AMR_AF=0.3429;AFR_AF=0.2829;EUR_AF=0.2346;SAS_AF=0.3885;AA=C|||;VT=SNP
22	39715140	rs470082	C	T	100	PASS	AC=1696;AF=0.338658;AN=5008;NS=2504;DP=16261;EAS_AF=0.119;AMR_AF=0.4236;AFR_AF=0.3298;EUR_AF=0.493;SAS_AF=0.3579;AA=C|||;VT=SNP;EX_TARGET
22	39715219	rs11912049	T	A	100	PASS	AC=494;AF=0.0986422;AN=5008;NS=2504;DP=16464;EAS_AF=0.0764;AMR_AF=0.0288;AFR_AF=0.2428;EUR_AF=0.0308;SAS_AF=0.046;AA=T|||;VT=SNP
22	39715262	rs5757613	G	A	100	PASS	AC=2488;AF=0.496805;AN=5008;NS=2504;DP=17703;EAS_AF=0.8472;AMR_AF=0.4049;AFR_AF=0.413;EUR_AF=0.3439;SAS_AF=0.4714;AA=G|||;VT=SNP
22	39716341	rs137627	G	A	100	PASS	AC=1500;AF=0.299521;AN=5008;NS=2504;DP=14634;EAS_AF=0.119;AMR_AF=0.4107;AFR_AF=0.1884;EUR_AF=0.493;SAS_AF=0.3579;AA=G|||;VT=SNP
22	39717104	rs12628367	A	C	100	PASS	AC=1560;AF=0.311502;AN=5008;NS=2504;DP=12470;EAS_AF=0.7431;AMR_AF=0.3141;AFR_AF=0.0401;EUR_AF=0.2038;SAS_AF=0.3425;AA=a|||;VT=SNP
22	39717554	rs5757614	G	T	100	PASS	AC=1557;AF=0.310903;AN=5008;NS=2504;DP=16247;EAS_AF=0.7401;AMR_AF=0.3141;AFR_AF=0.0401;EUR_AF=0.2038;SAS_AF=0.3425;AA=g|||;VT=SNP
22	39718038	rs114670885	G	C	100	PASS	AC=431;AF=0.0860623;AN=5008;NS=2504;DP=10443;EAS_AF=0.0308;AMR_AF=0.0605;AFR_AF=0.1256;EUR_AF=0.1093;SAS_AF=0.0838;AA=g|||;VT=SNP
22	39718255	rs12170171	C	G	100	PASS	AC=557;AF=0.111222;AN=5008;NS=2504;DP=11821;EAS_AF=0.0605;AMR_AF=0.1095;AFR_AF=0.1725;EUR_AF=0.1093;SAS_AF=0.0838;AA=G|||;VT=SNP
22	39718284	rs146248330	G	C	100	PASS	AC=558;AF=0.111422;AN=5008;NS=2504;DP=13212;EAS_AF=0.0605;AMR_AF=0.1095;AFR_AF=0.1732;EUR_AF=0.1093;SAS_AF=0.0838;AA=g|||;VT=SNP
22	39718406	rs58599024	T	C	100	PASS	AC=558;AF=0.111422;AN=5008;NS=2504;DP=17050;EAS_AF=0.0605;AMR_AF=0.1095;AFR_AF=0.1732;EUR_AF=0.1093;SAS_AF=0.0838;AA=t|||;VT=SNP
22	39718416	rs137634	C	T	100	PASS	AC=1502;AF=0.29992;AN=5008;NS=2504;DP=17370;EAS_AF=0.12;AMR_AF=0.4107;AFR_AF=0.1884;EUR_AF=0.493;SAS_AF=0.3589;AA=C|||;VT=SNP
22	39718564	rs17305131	T	C	100	PASS	AC=430;AF=0.0858626;AN=5008;NS=2504;DP=17907;EAS_AF=0.0317;AMR_AF=0.0605;AFR_AF=0.1241;EUR_AF=0.1093;SAS_AF=0.0838;AA=T|||;VT=SNP
22	39719148	rs12483879	C	G	100	PASS	AC=584;AF=0.116613;AN=5008;NS=2504;DP=21760;EAS_AF=0.0605;AMR_AF=0.111;AFR_AF=0.1921;EUR_AF=0.1093;SAS_AF=0.0838;AA=G|||;VT=SNP
22	39719565	rs12483932	C	T	100	PASS	AC=437;AF=0.0872604;AN=5008;NS=2504;DP=18239;EAS_AF=0.0308;AMR_AF=0.062;AFR_AF=0.1293;EUR_AF=0.1093;SAS_AF=0.0838;AA=C|||;VT=SNP
22	39719628	rs12483923	A	G	100	PASS	AC=430;AF=0.0858626;AN=5008;NS=2504;DP=17403;EAS_AF=0.0308;AMR_AF=0.0605;AFR_AF=0.1248;EUR_AF=0.1093;SAS_AF=0.0838;AA=A|||;VT=SNP
22	39720656	rs137635	G	C	100	PASS	AC=1452;AF=0.289936;AN=5008;NS=2504;DP=18794;EAS_AF=0.12;AMR_AF=0.4049;AFR_AF=0.1543;EUR_AF=0.493;SAS_AF=0.3579;AA=g|||;VT=SNP
22	39720821	rs75026781	T	A	100	PASS	AC=430;AF=0.0858626;AN=5008;NS=2504;DP=19082;EAS_AF=0.0308;AMR_AF=0.0605;AFR_AF=0.1248;EUR_AF=0.1093;SAS_AF=0.0838;AA=t|||;VT=SNP
22	39721299	rs117385880	A	G	100	PASS	AC=430;AF=0.0858626;AN=5008;NS=2504;DP=17070;EAS_AF=0.0308;AMR_AF=0.0605;AFR_AF=0.1248;EUR_AF=0.1093;SAS_AF=0.0838;AA=a|||;VT=SNP
22	39721745	rs12627970	A	G	100	PASS	AC=1541;AF=0.307708;AN=5008;NS=2504;DP=17358;EAS_AF=0.7431;AMR_AF=0.3112;AFR_AF=0.025;EUR_AF=0.2038;SAS_AF=0.3456;AA=a|||;VT=SNP
22	39722477	rs137636	C	A	100	PASS	AC=1587;AF=0.316893;AN=5008;NS=2504;DP=16906;EAS_AF=0.127;AMR_AF=0.4424;AFR_AF=0.2292;EUR_AF=0.494;SAS_AF=0.3599;AA=C|||;VT=SNP
22	39722714	rs5757617	G	C	100	PASS	AC=1997;AF=0.398762;AN=5008;NS=2504;DP=19601;EAS_AF=0.7937;AMR_AF=0.3905;AFR_AF=0.149;EUR_AF=0.3111;SAS_AF=0.4254;AA=G|||;VT=SNP
22	39722886	rs11704319	G	A	100	PASS	AC=1995;AF=0.398363;AN=5008;NS=2504;DP=17931;EAS_AF=0.7927;AMR_AF=0.3876;AFR_AF=0.1498;EUR_AF=0.3111;SAS_AF=0.4254;AA=G|||;VT=SNP
22	39724137	rs12627761	G	A	100	PASS	AC=1551;AF=0.309704;AN=5008;NS=2504;DP=21249;EAS_AF=0.751;AMR_AF=0.3112;AFR_AF=0.028;EUR_AF=0.2028;SAS_AF=0.3446;AA=G|||;VT=SNP
22	39724551	rs5757618	A	T	100	PASS	AC=1550;AF=0.309505;AN=5008;NS=2504;DP=20881;EAS_AF=0.751;AMR_AF=0.3112;AFR_AF=0.0272;EUR_AF=0.2028;SAS_AF=0.3446;AA=A|||;VT=SNP
22	39724558	rs5757619	G	A	100	PASS	AC=1550;AF=0.309505;AN=5008;NS=2504;DP=20233;EAS_AF=0.751;AMR_AF=0.3112;AFR_AF=0.0272;EUR_AF=0.2028;SAS_AF=0.3446;AA=G|||;VT=SNP
22	39725280	rs5750789	C	T	100	PASS	AC=1514;AF=0.302316;AN=5008;NS=2504;DP=16136;EAS_AF=0.75;AMR_AF=0.3098;AFR_AF=0.0272;EUR_AF=0.1859;SAS_AF=0.3272;AA=C|||;VT=SNP
22	39725847	rs137639	A	T	100	PASS	AC=1559;AF=0.311302;AN=5008;NS=2504;DP=14369;EAS_AF=0.121;AMR_AF=0.4078;AFR_AF=0.2284;EUR_AF=0.496;SAS_AF=0.3609;AA=A|||;VT=SNP
22	39725850	rs143180676	T	C	100	PASS	AC=494;AF=0.0986422;AN=5008;NS=2504;DP=14438;EAS_AF=0.0575;AMR_AF=0.1095;AFR_AF=0.1293;EUR_AF=0.1083;SAS_AF=0.0818;AA=t|||;VT=SNP
22	39726067	rs151296813	G	T	100	PASS	AC=420;AF=0.0838658;AN=5008;NS=2504;DP=14464;EAS_AF=0.0288;AMR_AF=0.0605;AFR_AF=0.1218;EUR_AF=0.1083;SAS_AF=0.0808;AA=G|||;VT=SNP
22	39726809	rs115371106	G	A	100	PASS	AC=421;AF=0.0840655;AN=5008;NS=2504;DP=15486;EAS_AF=0.0298;AMR_AF=0.0605;AFR_AF=0.1218;EUR_AF=0.1083;SAS_AF=0.0808;AA=G|||;VT=SNP
22	39728139	rs137644	A	G	100	PASS	AC=1557;AF=0.310903;AN=5008;NS=2504;DP=18043;EAS_AF=0.121;AMR_AF=0.4078;AFR_AF=0.2277;EUR_AF=0.496;SAS_AF=0.3599;AA=A|||;VT=SNP
22	39728309	rs139975644	C	T	100	PASS	AC=472;AF=0.0942492;AN=5008;NS=2504;DP=14885;EAS_AF=0.0446;AMR_AF=0.1095;AFR_AF=0.1233;EUR_AF=0.1083;SAS_AF=0.0808;AA=C|||;VT=SNP
22	39728575	rs115038091	C	A	100	PASS	AC=420;AF=0.0838658;AN=5008;NS=2504;DP=16736;EAS_AF=0.0288;AMR_AF=0.0605;AFR_AF=0.1218;EUR_AF=0.1083;SAS_AF=0.0808;AA=A|||;VT=SNP
22	39728861	rs5757622	C	T	100	PASS	AC=1516;AF=0.302716;AN=5008;NS=2504;DP=19764;EAS_AF=0.751;AMR_AF=0.3098;AFR_AF=0.028;EUR_AF=0.1859;SAS_AF=0.3272;AA=C|||;VT=SNP
22	39729249	rs28591484	G	A	100	PASS	AC=1515;AF=0.302516;AN=5008;NS=2504;DP=13402;EAS_AF=0.751;AMR_AF=0.3098;AFR_AF=0.0272;EUR_AF=0.1859;SAS_AF=0.3272;AA=g|||;VT=SNP
22	39729557	rs116136126	T	C	100	PASS	AC=479;AF=0.095647;AN=5008;NS=2504;DP=14241;EAS_AF=0.0446;AMR_AF=0.1095;AFR_AF=0.1286;EUR_AF=0.1083;SAS_AF=0.0808;AA=t|||;VT=SNP
22	39729619	rs55883000	G	A	100	PASS	AC=541;AF=0.108027;AN=5008;NS=2504;DP=14215;EAS_AF=0.0804;AMR_AF=0.0331;AFR_AF=0.2738;EUR_AF=0.0298;SAS_AF=0.046;AA=g|||;VT=SNP
22	39729666	rs143769169	G	A	100	PASS	AC=420;AF=0.0838658;AN=5008;NS=2504;DP=15372;EAS_AF=0.0288;AMR_AF=0.0605;AFR_AF=0.1218;EUR_AF=0.1083;SAS_AF=0.0808;AA=G|||;VT=SNP
22	39729777	rs115263847	C	T	100	PASS	AC=420;AF=0.0838658;AN=5008;NS=2504;DP=16239;EAS_AF=0.0288;AMR_AF=0.0605;AFR_AF=0.1218;EUR_AF=0.1083;SAS_AF=0.0808;AA=C|||;VT=SNP
22	39730032	rs62228402	C	T	100	PASS	AC=513;AF=0.102436;AN=5008;NS=2504;DP=15588;EAS_AF=0.0804;AMR_AF=0.0317;AFR_AF=0.2549;EUR_AF=0.0288;SAS_AF=0.045;AA=C|||;VT=SNP
22	39730130	rs60028822	C	T	100	PASS	AC=514;AF=0.102636;AN=5008;NS=2504;DP=15072;EAS_AF=0.0804;AMR_AF=0.0317;AFR_AF=0.2549;EUR_AF=0.0298;SAS_AF=0.045;AA=C|||;VT=SNP
22	39730131	rs150420964	G	A	100	PASS	AC=420;AF=0.0838658;AN=5008;NS=2504;DP=15074;EAS_AF=0.0288;AMR_AF=0.0605;AFR_AF=0.1218;EUR_AF=0.1083;SAS_AF=0.0808;AA=A|||;VT=SNP
22	39730795	rs62228404	G	A	100	PASS	AC=1518;AF=0.303115;AN=5008;NS=2504;DP=16207;EAS_AF=0.752;AMR_AF=0.3098;AFR_AF=0.0272;EUR_AF=0.1859;SAS_AF=0.3292;AA=G|||;VT=SNP
22	39730907	rs62228405	C	T	100	PASS	AC=1520;AF=0.303514;AN=5008;NS=2504;DP=13945;EAS_AF=0.752;AMR_AF=0.3098;AFR_AF=0.0287;EUR_AF=0.1859;SAS_AF=0.3292;AA=C|||;VT=SNP
22	39731385	rs56730909	C	T	100	PASS	AC=507;AF=0.101238;AN=5008;NS=2504;DP=11410;EAS_AF=0.0804;AMR_AF=0.0317;AFR_AF=0.2504;EUR_AF=0.0298;SAS_AF=0.044;AA=C|||;VT=SNP
22	39731570	rs150525821	G	A	100	PASS	AC=427;AF=0.0852636;AN=5008;NS=2504;DP=12431;EAS_AF=0.0288;AMR_AF=0.0605;AFR_AF=0.1271;EUR_AF=0.1083;SAS_AF=0.0808;AA=G|||;VT=SNP
22	39731680	rs12163078	G	A	100	PASS	AC=1520;AF=0.303514;AN=5008;NS=2504;DP=16062;EAS_AF=0.752;AMR_AF=0.3098;AFR_AF=0.0272;EUR_AF=0.1869;SAS_AF=0.3303;AA=G|||;VT=SNP
22	39731687	rs61528797	G	T	100	PASS	AC=507;AF=0.101238;AN=5008;NS=2504;DP=16404;EAS_AF=0.0804;AMR_AF=0.0317;AFR_AF=0.2504;EUR_AF=0.0298;SAS_AF=0.044;AA=G|||;VT=SNP
22	39732171	rs137653	C	T	100	PASS	AC=3236;AF=0.646166;AN=5008;NS=2504;DP=19804;EAS_AF=0.872;AMR_AF=0.7305;AFR_AF=0.3722;EUR_AF=0.6809;SAS_AF=0.6881;AA=C|||;VT=SNP
22	39732249	rs12628724	A	T	100	PASS	AC=507;AF=0.101238;AN=5008;NS=2504;DP=18510;EAS_AF=0.0804;AMR_AF=0.0317;AFR_AF=0.2504;EUR_AF=0.0298;SAS_AF=0.044;AA=A|||;VT=SNP
22	39732413	rs137654	C	T	100	PASS	AC=1568;AF=0.313099;AN=5008;NS=2504;DP=17692;EAS_AF=0.12;AMR_AF=0.4092;AFR_AF=0.2375;EUR_AF=0.495;SAS_AF=0.3589;AA=c|||;VT=SNP
22	39732665	rs12485061	T	C	100	PASS	AC=990;AF=0.197684;AN=5008;NS=2504;DP=15927;EAS_AF=0.1091;AMR_AF=0.0951;AFR_AF=0.4175;EUR_AF=0.1382;SAS_AF=0.1258;AA=C|||;VT=SNP
22	39732776	rs12484993	C	T	100	PASS	AC=513;AF=0.102436;AN=5008;NS=2504;DP=19482;EAS_AF=0.0804;AMR_AF=0.0317;AFR_AF=0.2549;EUR_AF=0.0298;SAS_AF=0.044;AA=C|||;VT=SNP
22	39733096	rs7285952	T	G	100	PASS	AC=898;AF=0.179313;AN=5008;NS=2504;DP=14283;EAS_AF=0.0466;AMR_AF=0.1671;AFR_AF=0.348;EUR_AF=0.16;SAS_AF=0.1166;AA=T|||;VT=SNP
22	39733242	rs137657	G	T	100	PASS	AC=1569;AF=0.313299;AN=5008;NS=2504;DP=14450;EAS_AF=0.121;AMR_AF=0.4107;AFR_AF=0.2368;EUR_AF=0.495;SAS_AF=0.3589;AA=G|||;VT=SNP
22	39733257	rs137658	A	G	100	PASS	AC=3984;AF=0.795527;AN=5008;NS=2504;DP=13451;EAS_AF=0.9187;AMR_AF=0.8862;AFR_AF=0.612;EUR_AF=0.841;SAS_AF=0.8057;AA=G|||;VT=SNP
22	39733316	rs137659	A	C	100	PASS	AC=3984;AF=0.795527;AN=5008;NS=2504;DP=13037;EAS_AF=0.9187;AMR_AF=0.8862;AFR_AF=0.612;EUR_AF=0.841;SAS_AF=0.8057;AA=A|||;VT=SNP
22	39733487	rs58401738	G	A	100	PASS	AC=602;AF=0.120208;AN=5008;NS=2504;DP=14389;EAS_AF=0.1161;AMR_AF=0.2305;AFR_AF=0.0265;EUR_AF=0.171;SAS_AF=0.1207;AA=G|||;VT=SNP
22	39733521	rs12627838	A	G	100	PASS	AC=1517;AF=0.302915;AN=5008;NS=2504;DP=14576;EAS_AF=0.752;AMR_AF=0.3084;AFR_AF=0.0272;EUR_AF=0.1859;SAS_AF=0.3292;AA=A|||;VT=SNP
22	39733655	rs62228408	C	T	100	PASS	AC=513;AF=0.102436;AN=5008;NS=2504;DP=12296;EAS_AF=0.0804;AMR_AF=0.0317;AFR_AF=0.2542;EUR_AF=0.0298;SAS_AF=0.045;AA=c|||;VT=SNP
22	39735087	rs151314883	G	A	100	PASS	AC=666;AF=0.132987;AN=5008;NS=2504;DP=14764;EAS_AF=0.0308;AMR_AF=0.1066;AFR_AF=0.2171;EUR_AF=0.16;SAS_AF=0.1155;AA=G|||;VT=SNP
22	39735210	rs75378967	T	G	100	PASS	AC=262;AF=0.0523163;AN=5008;NS=2504;DP=13779;EAS_AF=0.0288;AMR_AF=0.049;AFR_AF=0.0083;EUR_AF=0.1083;SAS_AF=0.0808;AA=T|||;VT=SNP
22	39735509	rs137668	A	T	100	PASS	AC=3137;AF=0.626398;AN=5008;NS=2504;DP=9473;EAS_AF=0.8879;AMR_AF=0.7695;AFR_AF=0.2632;EUR_AF=0.6819;SAS_AF=0.6892;AA=A|||;VT=SNP
22	39737090	rs137671	C	T	100	PASS	AC=1559;AF=0.311302;AN=5008;NS=2504;DP=15851;EAS_AF=0.121;AMR_AF=0.4135;AFR_AF=0.2277;EUR_AF=0.495;SAS_AF=0.3589;AA=C|||;VT=SNP
22	39737094	rs137672	C	T	100	PASS	AC=1559;AF=0.311302;AN=5008;NS=2504;DP=15856;EAS_AF=0.121;AMR_AF=0.4135;AFR_AF=0.2277;EUR_AF=0.495;SAS_AF=0.3589;AA=C|||;VT=SNP
22	39737350	rs5757624	T	C	100	PASS	AC=1517;AF=0.302915;AN=5008;NS=2504;DP=16245;EAS_AF=0.751;AMR_AF=0.3098;AFR_AF=0.0272;EUR_AF=0.1859;SAS_AF=0.3292;AA=t|||;VT=SNP
22	39737631	rs57275609	C	T	100	PASS	AC=510;AF=0.101837;AN=5008;NS=2504;DP=13862;EAS_AF=0.0804;AMR_AF=0.0303;AFR_AF=0.2534;EUR_AF=0.0298;SAS_AF=0.044;AA=N|||;VT=SNP
22	39738243	rs5757625	T	G	100	PASS	AC=1557;AF=0.310903;AN=5008;NS=2504;DP=14800;EAS_AF=0.755;AMR_AF=0.3141;AFR_AF=0.0416;EUR_AF=0.1889;SAS_AF=0.3405;AA=t|||;VT=SNP
22	39738425	rs137682	A	C	100	PASS	AC=3642;AF=0.727236;AN=5008;NS=2504;DP=17343;EAS_AF=0.9117;AMR_AF=0.8343;AFR_AF=0.4735;EUR_AF=0.7575;SAS_AF=0.773;AA=N|||;VT=SNP
22	39738501	rs137683	G	C	100	PASS	AC=3649;AF=0.728634;AN=5008;NS=2504;DP=18135;EAS_AF=0.9117;AMR_AF=0.8329;AFR_AF=0.4773;EUR_AF=0.7435;SAS_AF=0.7904;AA=g|||;VT=SNP
22	39738725	rs137684	T	C	100	PASS	AC=2320;AF=0.463259;AN=5008;NS=2504;DP=17429;EAS_AF=0.0992;AMR_AF=0.4683;AFR_AF=0.6074;EUR_AF=0.5388;SAS_AF=0.5624;AA=t|||;VT=SNP
22	39739187	rs9611155	C	T	100	PASS	AC=2776;AF=0.554313;AN=5008;NS=2504;DP=12639;EAS_AF=0.7817;AMR_AF=0.4885;AFR_AF=0.6679;EUR_AF=0.3022;SAS_AF=0.4724;AA=C|||;VT=SNP
22	39739628	rs137685	C	T	100	PASS	AC=1355;AF=0.270567;AN=5008;NS=2504;DP=20120;EAS_AF=0.0804;AMR_AF=0.3674;AFR_AF=0.1377;EUR_AF=0.4364;SAS_AF=0.407;AA=C|||;VT=SNP
22	39739638	rs137686	C	G	100	PASS	AC=4174;AF=0.833466;AN=5008;NS=2504;DP=19877;EAS_AF=0.87;AMR_AF=0.8602;AFR_AF=0.8313;EUR_AF=0.7396;SAS_AF=0.8763;AA=G|||;VT=SNP
22	39740078	rs137687	G	A	100	PASS	AC=1357;AF=0.270966;AN=5008;NS=2504;DP=21414;EAS_AF=0.0804;AMR_AF=0.3674;AFR_AF=0.1384;EUR_AF=0.4374;SAS_AF=0.407;AA=G|||;VT=SNP
22	39741091	rs137688	G	A	100	PASS	AC=1357;AF=0.270966;AN=5008;NS=2504;DP=16893;EAS_AF=0.0804;AMR_AF=0.3674;AFR_AF=0.1377;EUR_AF=0.4374;SAS_AF=0.408;AA=G|||;VT=SNP
22	39741840	rs74804869	G	A	100	PASS	AC=1679;AF=0.335264;AN=5008;NS=2504;DP=18207;EAS_AF=0.7748;AMR_AF=0.389;AFR_AF=0.0439;EUR_AF=0.2306;SAS_AF=0.3456;AA=G|||;VT=SNP
22	39742406	rs137689	C	T	100	PASS	AC=1359;AF=0.271366;AN=5008;NS=2504;DP=14999;EAS_AF=0.0804;AMR_AF=0.3674;AFR_AF=0.1399;EUR_AF=0.4374;SAS_AF=0.407;AA=C|||;VT=SNP
22	39742825	rs137690	C	G	100	PASS	AC=4153;AF=0.829273;AN=5008;NS=2504;DP=18075;EAS_AF=0.8581;AMR_AF=0.8602;AFR_AF=0.8253;EUR_AF=0.7396;SAS_AF=0.8753;AA=G|||;VT=SNP
22	39743170	rs9611156	G	T	100	PASS	AC=4121;AF=0.822883;AN=5008;NS=2504;DP=13492;EAS_AF=0.87;AMR_AF=0.8516;AFR_AF=0.7995;EUR_AF=0.7376;SAS_AF=0.8732;AA=T|||;VT=SNP
22	39744223	rs137695	G	A	100	PASS	AC=425;AF=0.0848642;AN=5008;NS=2504;DP=14037;EAS_AF=0.0754;AMR_AF=0.1614;AFR_AF=0.0038;EUR_AF=0.0686;SAS_AF=0.1667;AA=G|||;VT=SNP
22	39745639	rs137697	G	A	100	PASS	AC=2448;AF=0.488818;AN=5008;NS=2504;DP=9289;EAS_AF=0.0843;AMR_AF=0.4669;AFR_AF=0.7572;EUR_AF=0.5089;SAS_AF=0.5378;AA=A|||;VT=SNP
22	39745698	rs9607636	G	T	100	PASS	AC=2449;AF=0.489018;AN=5008;NS=2504;DP=8347;EAS_AF=0.0843;AMR_AF=0.4669;AFR_AF=0.7579;EUR_AF=0.5089;SAS_AF=0.5378;AA=G|||;VT=SNP
22	39746168	rs3747177	C	A	100	PASS	AC=1682;AF=0.335863;AN=5008;NS=2504;DP=4313;EAS_AF=0.7698;AMR_AF=0.389;AFR_AF=0.0499;EUR_AF=0.2296;SAS_AF=0.3466;AA=C|||;VT=SNP
22	39746424	rs12166817	C	A	100	PASS	AC=2262;AF=0.451677;AN=5008;NS=2504;DP=11327;EAS_AF=0.0843;AMR_AF=0.4654;AFR_AF=0.618;EUR_AF=0.5089;SAS_AF=0.5368;AA=A|||;VT=SNP
22	39746803	rs137698	C	A	100	PASS	AC=2256;AF=0.450479;AN=5008;NS=2504;DP=18397;EAS_AF=0.0843;AMR_AF=0.4625;AFR_AF=0.6142;EUR_AF=0.5089;SAS_AF=0.5378;AA=A|||;VT=SNP
22	39747050	rs2267407	G	A	100	PASS	AC=1672;AF=0.333866;AN=5008;NS=2504;DP=18014;EAS_AF=0.7728;AMR_AF=0.389;AFR_AF=0.0401;EUR_AF=0.2296;SAS_AF=0.3466;AA=G|||;VT=SNP
22	39747671	rs909685	T	A	100	PASS	AC=2535;AF=0.50619;AN=5008;NS=2504;DP=17851;EAS_AF=0.7867;AMR_AF=0.4798;AFR_AF=0.4788;EUR_AF=0.3012;SAS_AF=0.4836;AA=A|||;VT=SNP
22	39747780	rs2069235	G	A	100	PASS	AC=2521;AF=0.503395;AN=5008;NS=2504;DP=19618;EAS_AF=0.7758;AMR_AF=0.4798;AFR_AF=0.4796;EUR_AF=0.2992;SAS_AF=0.4816;AA=A|||;VT=SNP
22	39748854	rs137699	A	G	100	PASS	AC=3074;AF=0.613818;AN=5008;NS=2504;DP=20262;EAS_AF=0.8651;AMR_AF=0.7565;AFR_AF=0.2027;EUR_AF=0.668;SAS_AF=0.7536;AA=a|||;VT=SNP
22	39748912	rs1807560	G	A	100	PASS	AC=1675;AF=0.334465;AN=5008;NS=2504;DP=17954;EAS_AF=0.7728;AMR_AF=0.389;AFR_AF=0.0401;EUR_AF=0.2296;SAS_AF=0.3497;AA=G|||;VT=SNP
22	39749981	rs5757628	G	A	100	PASS	AC=1678;AF=0.335064;AN=5008;NS=2504;DP=15636;EAS_AF=0.7718;AMR_AF=0.389;AFR_AF=0.0401;EUR_AF=0.2306;SAS_AF=0.3528;AA=g|||;VT=SNP
22	39750241	rs137703	A	G	100	PASS	AC=3042;AF=0.607428;AN=5008;NS=2504;DP=20763;EAS_AF=0.8552;AMR_AF=0.7565;AFR_AF=0.1906;EUR_AF=0.668;SAS_AF=0.7474;AA=a|||;VT=SNP
22	39751251	rs715505	G	C	100	PASS	AC=1681;AF=0.335663;AN=5008;NS=2504;DP=17144;EAS_AF=0.7758;AMR_AF=0.389;AFR_AF=0.0393;EUR_AF=0.2316;SAS_AF=0.3517;AA=G|||;VT=SNP
22	39751394	rs137705	T	C	100	PASS	AC=3332;AF=0.665335;AN=5008;NS=2504;DP=15937;EAS_AF=0.9861;AMR_AF=0.7695;AFR_AF=0.2617;EUR_AF=0.674;SAS_AF=0.7975;AA=C|||;VT=SNP
22	39751711	rs6001553	G	A	100	PASS	AC=1145;AF=0.228634;AN=5008;NS=2504;DP=16969;EAS_AF=0.0139;AMR_AF=0.1023;AFR_AF=0.6483;EUR_AF=0.0706;SAS_AF=0.135;AA=G|||;VT=SNP
22	39752103	rs55995917	G	A	100	PASS	AC=1135;AF=0.226637;AN=5008;NS=2504;DP=18234;EAS_AF=0.0139;AMR_AF=0.1009;AFR_AF=0.6415;EUR_AF=0.0706;SAS_AF=0.135;AA=G|||;VT=SNP
22	39752527	rs3788551	A	T	100	PASS	AC=1145;AF=0.228634;AN=5008;NS=2504;DP=18333;EAS_AF=0.0139;AMR_AF=0.1023;AFR_AF=0.6483;EUR_AF=0.0706;SAS_AF=0.135;AA=A|||;VT=SNP
22	39753003	rs2003675	T	C	100	PASS	AC=1145;AF=0.228634;AN=5008;NS=2504;DP=19111;EAS_AF=0.0139;AMR_AF=0.1023;AFR_AF=0.6483;EUR_AF=0.0706;SAS_AF=0.135;AA=C|||;VT=SNP
22	39754433	rs5757630	G	T	100	PASS	AC=3338;AF=0.666534;AN=5008;NS=2504;DP=20857;EAS_AF=0.9861;AMR_AF=0.7709;AFR_AF=0.2685;EUR_AF=0.672;SAS_AF=0.7955;AA=t|||;VT=SNP
22	39755175	rs2413588	A	G	100	PASS	AC=3329;AF=0.664736;AN=5008;NS=2504;DP=16108;EAS_AF=0.9861;AMR_AF=0.7695;AFR_AF=0.2625;EUR_AF=0.672;SAS_AF=0.7955;AA=A|||;VT=SNP
22	39755190	rs760742	G	T	100	PASS	AC=3329;AF=0.664736;AN=5008;NS=2504;DP=15869;EAS_AF=0.9861;AMR_AF=0.7695;AFR_AF=0.2625;EUR_AF=0.672;SAS_AF=0.7955;AA=G|||;VT=SNP
22	39755773	rs61616683	C	T	100	PASS	AC=1680;AF=0.335463;AN=5008;NS=2504;DP=14924;EAS_AF=0.7758;AMR_AF=0.389;AFR_AF=0.0401;EUR_AF=0.2306;SAS_AF=0.3507;AA=C|||;VT=SNP
22	39755787	rs79951272	C	T	100	PASS	AC=226;AF=0.0451278;AN=5008;NS=2504;DP=15711;EAS_AF=0.004;AMR_AF=0.1455;AFR_AF=0.0068;EUR_AF=0.0915;SAS_AF=0.0204;AA=C|||;VT=SNP
22	39755953	rs5757631	T	C	100	PASS	AC=3030;AF=0.605032;AN=5008;NS=2504;DP=19536;EAS_AF=0.8562;AMR_AF=0.755;AFR_AF=0.1823;EUR_AF=0.667;SAS_AF=0.7474;AA=T|||;VT=SNP
22	39756097	rs5757632	A	C	100	PASS	AC=3029;AF=0.604832;AN=5008;NS=2504;DP=21858;EAS_AF=0.8562;AMR_AF=0.755;AFR_AF=0.1823;EUR_AF=0.667;SAS_AF=0.7464;AA=A|||;VT=SNP
22	39756270	rs5757633	A	G	100	PASS	AC=3328;AF=0.664537;AN=5008;NS=2504;DP=21242;EAS_AF=0.9861;AMR_AF=0.7695;AFR_AF=0.2617;EUR_AF=0.672;SAS_AF=0.7955;AA=A|||;VT=SNP
22	39756650	rs2049985	G	C	100	PASS	AC=1679;AF=0.335264;AN=5008;NS=2504;DP=18553;EAS_AF=0.7778;AMR_AF=0.3876;AFR_AF=0.0401;EUR_AF=0.2306;SAS_AF=0.3487;AA=G|||;VT=SNP
22	39756854	rs2049986	G	C	100	PASS	AC=2993;AF=0.597644;AN=5008;NS=2504;DP=18708;EAS_AF=0.8125;AMR_AF=0.755;AFR_AF=0.1914;EUR_AF=0.667;SAS_AF=0.7423;AA=G|||;VT=SNP
22	39758253	rs715503	C	G	100	PASS	AC=2223;AF=0.44389;AN=5008;NS=2504;DP=15092;EAS_AF=0.8026;AMR_AF=0.4798;AFR_AF=0.2277;EUR_AF=0.3847;SAS_AF=0.4018;AA=C|||;VT=SNP
22	39758509	rs5757636	A	G	100	PASS	AC=4659;AF=0.930312;AN=5008;NS=2504;DP=17990;EAS_AF=0.994;AMR_AF=0.9294;AFR_AF=0.91;EUR_AF=0.8807;SAS_AF=0.9438;AA=A|||;VT=SNP
22	39758541	rs5757637	A	G	100	PASS	AC=4688;AF=0.936102;AN=5008;NS=2504;DP=19391;EAS_AF=0.995;AMR_AF=0.9308;AFR_AF=0.9304;EUR_AF=0.8807;SAS_AF=0.9438;AA=G|||;VT=SNP
22	39758830	rs2267408	C	G	100	PASS	AC=3381;AF=0.67512;AN=5008;NS=2504;DP=17238;EAS_AF=0.5685;AMR_AF=0.7983;AFR_AF=0.6634;EUR_AF=0.6948;SAS_AF=0.6933;AA=C|||;VT=SNP
22	39758844	rs5757638	C	G	100	PASS	AC=4674;AF=0.933307;AN=5008;NS=2504;DP=17563;EAS_AF=0.9325;AMR_AF=0.9496;AFR_AF=0.9924;EUR_AF=0.8757;SAS_AF=0.9018;AA=G|||;VT=SNP
22	39758881	rs10745050	A	G	100	PASS	AC=4367;AF=0.872005;AN=5008;NS=2504;DP=19251;EAS_AF=0.9851;AMR_AF=0.9006;AFR_AF=0.7557;EUR_AF=0.834;SAS_AF=0.9315;AA=G|||;VT=SNP
22	39760883	rs739363	C	A	100	PASS	AC=2506;AF=0.500399;AN=5008;NS=2504;DP=18675;EAS_AF=0.9494;AMR_AF=0.5793;AFR_AF=0.1702;EUR_AF=0.326;SAS_AF=0.6074;AA=C|||;VT=SNP
22	39761245	rs2012906	T	G	100	PASS	AC=3287;AF=0.65635;AN=5008;NS=2504;DP=18056;EAS_AF=0.9921;AMR_AF=0.6052;AFR_AF=0.6831;EUR_AF=0.331;SAS_AF=0.6452;AA=G|||;VT=SNP
22	39761255	rs2012907	G	A	100	PASS	AC=2501;AF=0.499401;AN=5008;NS=2504;DP=17581;EAS_AF=0.9395;AMR_AF=0.5793;AFR_AF=0.1732;EUR_AF=0.325;SAS_AF=0.6094;AA=G|||;VT=SNP
22	39765604	rs7286714	C	G	100	PASS	AC=3241;AF=0.647165;AN=5008;NS=2504;DP=20590;EAS_AF=0.9454;AMR_AF=0.7378;AFR_AF=0.2474;EUR_AF=0.6183;SAS_AF=0.8456;AA=c|||;VT=SNP
22	39766440	rs5757644	C	G	100	PASS	AC=3241;AF=0.647165;AN=5008;NS=2504;DP=18808;EAS_AF=0.9454;AMR_AF=0.7378;AFR_AF=0.2474;EUR_AF=0.6183;SAS_AF=0.8456;AA=C|||;VT=SNP
22	39767011	rs5750806	A	G	100	PASS	AC=3276;AF=0.654153;AN=5008;NS=2504;DP=20216;EAS_AF=0.9454;AMR_AF=0.7392;AFR_AF=0.2731;EUR_AF=0.6183;SAS_AF=0.8456;AA=A|||;VT=SNP
22	39767247	rs9611162	C	A	100	PASS	AC=3241;AF=0.647165;AN=5008;NS=2504;DP=15384;EAS_AF=0.9454;AMR_AF=0.7378;AFR_AF=0.2474;EUR_AF=0.6183;SAS_AF=0.8456;AA=C|||;VT=SNP
22	39767291	rs9611164	G	A	100	PASS	AC=3242;AF=0.647364;AN=5008;NS=2504;DP=15038;EAS_AF=0.9454;AMR_AF=0.7378;AFR_AF=0.2474;EUR_AF=0.6193;SAS_AF=0.8456;AA=G|||;VT=SNP
22	39767994	rs78751209	T	C	100	PASS	AC=479;AF=0.095647;AN=5008;NS=2504;DP=19929;EAS_AF=0.1062;AMR_AF=0.1801;AFR_AF=0.0038;EUR_AF=0.0795;SAS_AF=0.1656;AA=T|||;VT=SNP
22	39769818	rs1569499	T	C	100	PASS	AC=3701;AF=0.739018;AN=5008;NS=2504;DP=16261;EAS_AF=0.9851;AMR_AF=0.7536;AFR_AF=0.5234;EUR_AF=0.6262;SAS_AF=0.8824;AA=C|||;VT=SNP
22	39771687	rs5757646	C	T	100	PASS	AC=401;AF=0.0800719;AN=5008;NS=2504;DP=18234;EAS_AF=0.0883;AMR_AF=0.1671;AFR_AF=0.0045;EUR_AF=0.0676;SAS_AF=0.1247;AA=c|||;VT=SNP
22	39774448	rs6001566	A	G	100	PASS	AC=3738;AF=0.746406;AN=5008;NS=2504;DP=21976;EAS_AF=0.9583;AMR_AF=0.7709;AFR_AF=0.6036;EUR_AF=0.6511;SAS_AF=0.8016;AA=G|||;VT=SNP
22	39774525	rs6519190	A	G	100	PASS	AC=3745;AF=0.747804;AN=5008;NS=2504;DP=19049;EAS_AF=0.9583;AMR_AF=0.7723;AFR_AF=0.6135;EUR_AF=0.6511;SAS_AF=0.7945;AA=G|||;VT=SNP
22	39775583	rs9611167	G	A	100	PASS	AC=3513;AF=0.701478;AN=5008;NS=2504;DP=15000;EAS_AF=0.9375;AMR_AF=0.768;AFR_AF=0.4607;EUR_AF=0.6491;SAS_AF=0.7904;AA=G|||;VT=SNP
22	39777254	rs4821889	T	C	100	PASS	AC=3609;AF=0.720647;AN=5008;NS=2504;DP=20759;EAS_AF=0.9375;AMR_AF=0.768;AFR_AF=0.4796;EUR_AF=0.6501;SAS_AF=0.862;AA=T|||;VT=SNP
22	39777523	rs4821890	G	A	100	PASS	AC=3607;AF=0.720248;AN=5008;NS=2504;DP=17613;EAS_AF=0.9375;AMR_AF=0.768;AFR_AF=0.4781;EUR_AF=0.6501;SAS_AF=0.862;AA=G|||;VT=SNP
22	39779300	rs756640	G	A	100	PASS	AC=3553;AF=0.709465;AN=5008;NS=2504;DP=18400;EAS_AF=0.9375;AMR_AF=0.7622;AFR_AF=0.441;EUR_AF=0.6501;SAS_AF=0.8609;AA=G|||;VT=SNP
22	39781429	rs7423	C	T	100	PASS	AC=3606;AF=0.720048;AN=5008;NS=2504;DP=12254;EAS_AF=0.9385;AMR_AF=0.7651;AFR_AF=0.4781;EUR_AF=0.6501;SAS_AF=0.862;AA=C|||;VT=SNP
22	39784136	rs8143036	G	A	100	PASS	AC=425;AF=0.0848642;AN=5008;NS=2504;DP=10868;EAS_AF=0.0387;AMR_AF=0.1671;AFR_AF=0.0477;EUR_AF=0.0686;SAS_AF=0.1411;AA=G|||;VT=SNP
22	39784845	rs9611170	G	C	100	PASS	AC=3954;AF=0.789537;AN=5008;NS=2504;DP=17070;EAS_AF=0.9474;AMR_AF=0.7853;AFR_AF=0.7209;EUR_AF=0.6531;SAS_AF=0.863;AA=G|||;VT=SNP
22	39785242	rs2142848	C	T	100	PASS	AC=3897;AF=0.778155;AN=5008;NS=2504;DP=16755;EAS_AF=0.9385;AMR_AF=0.7824;AFR_AF=0.6861;EUR_AF=0.6531;SAS_AF=0.863;AA=C|||;VT=SNP
22	39785381	rs4821891	C	T	100	PASS	AC=3898;AF=0.778355;AN=5008;NS=2504;DP=12760;EAS_AF=0.9385;AMR_AF=0.7824;AFR_AF=0.6868;EUR_AF=0.6531;SAS_AF=0.863;AA=C|||;VT=SNP
22	39793079	rs5750812	G	A	100	PASS	AC=3900;AF=0.778754;AN=5008;NS=2504;DP=18061;EAS_AF=0.9415;AMR_AF=0.7824;AFR_AF=0.6846;EUR_AF=0.6541;SAS_AF=0.864;AA=G|||;VT=SNP
22	39793734	rs4386422	C	T	100	PASS	AC=4241;AF=0.846845;AN=5008;NS=2504;DP=15184;EAS_AF=0.9683;AMR_AF=0.7911;AFR_AF=0.888;EUR_AF=0.66;SAS_AF=0.8978;AA=c|||;VT=SNP
22	39793766	rs4384886	C	T	100	PASS	AC=3900;AF=0.778754;AN=5008;NS=2504;DP=15293;EAS_AF=0.9415;AMR_AF=0.7824;AFR_AF=0.6846;EUR_AF=0.6541;SAS_AF=0.864;AA=c|||;VT=SNP
22	39794071	rs5757653	C	T	100	PASS	AC=1471;AF=0.29373;AN=5008;NS=2504;DP=17582;EAS_AF=0.7708;AMR_AF=0.3545;AFR_AF=0.0121;EUR_AF=0.1938;SAS_AF=0.2423;AA=c|||;VT=SNP
22	39794124	rs5757654	G	A	100	PASS	AC=3900;AF=0.778754;AN=5008;NS=2504;DP=16399;EAS_AF=0.9415;AMR_AF=0.7824;AFR_AF=0.6846;EUR_AF=0.6541;SAS_AF=0.864;AA=g|||;VT=SNP
22	39794241	rs7292066	G	A	100	PASS	AC=4014;AF=0.801518;AN=5008;NS=2504;DP=16668;EAS_AF=0.9683;AMR_AF=0.7839;AFR_AF=0.7186;EUR_AF=0.662;SAS_AF=0.8978;AA=g|||;VT=SNP
22	39795228	rs5750813	G	C	100	PASS	AC=4296;AF=0.857827;AN=5008;NS=2504;DP=17052;EAS_AF=0.9683;AMR_AF=0.7954;AFR_AF=0.9274;EUR_AF=0.66;SAS_AF=0.8978;AA=C|||;VT=SNP
22	39796097	rs3830119	T	C	100	PASS	AC=1470;AF=0.29353;AN=5008;NS=2504;DP=11717;EAS_AF=0.7768;AMR_AF=0.3559;AFR_AF=0.0113;EUR_AF=0.1938;SAS_AF=0.2352;AA=T|||;VT=SNP
22	39797178	rs5757655	G	C	100	PASS	AC=3954;AF=0.789537;AN=5008;NS=2504;DP=17532;EAS_AF=0.9415;AMR_AF=0.7867;AFR_AF=0.7231;EUR_AF=0.6561;SAS_AF=0.862;AA=C|||;VT=SNP
22	39797987	rs5750814	T	C	100	PASS	AC=3909;AF=0.780551;AN=5008;NS=2504;DP=20793;EAS_AF=0.9425;AMR_AF=0.7839;AFR_AF=0.6868;EUR_AF=0.6571;SAS_AF=0.865;AA=C|||;VT=SNP
22	39798127	rs34026806	A	G	100	PASS	AC=824;AF=0.164537;AN=5008;NS=2504;DP=21995;EAS_AF=0.0565;AMR_AF=0.3112;AFR_AF=0.1452;EUR_AF=0.1173;SAS_AF=0.2464;AA=A|||;VT=SNP
22	39798429	rs5757657	G	T	100	PASS	AC=3909;AF=0.780551;AN=5008;NS=2504;DP=19271;EAS_AF=0.9425;AMR_AF=0.7839;AFR_AF=0.6868;EUR_AF=0.6571;SAS_AF=0.865;AA=T|||;VT=SNP
22	39800704	rs4337572	C	G	100	PASS	AC=3909;AF=0.780551;AN=5008;NS=2504;DP=16928;EAS_AF=0.9425;AMR_AF=0.7839;AFR_AF=0.6868;EUR_AF=0.6571;SAS_AF=0.865;AA=C|||;VT=SNP
22	39806153	rs6001582	T	C	100	PASS	AC=1256;AF=0.250799;AN=5008;NS=2504;DP=19509;EAS_AF=0.0327;AMR_AF=0.2248;AFR_AF=0.472;EUR_AF=0.34;SAS_AF=0.1033;AA=C|||;VT=SNP
22	39822116	rs5757667	A	G	100	PASS	AC=3998;AF=0.798323;AN=5008;NS=2504;DP=16213;EAS_AF=0.9673;AMR_AF=0.7853;AFR_AF=0.708;EUR_AF=0.661;SAS_AF=0.8967;AA=G|||;VT=SNP
22	39823015	rs4821895	A	G	100	PASS	AC=4003;AF=0.799321;AN=5008;NS=2504;DP=18126;EAS_AF=0.9673;AMR_AF=0.7853;AFR_AF=0.7118;EUR_AF=0.661;SAS_AF=0.8967;AA=A|||;VT=SNP
22	39824450	rs739141	C	T	100	PASS	AC=4219;AF=0.842452;AN=5008;NS=2504;DP=19305;EAS_AF=0.998;AMR_AF=0.7795;AFR_AF=0.879;EUR_AF=0.6332;SAS_AF=0.8926;AA=T|||;VT=SNP
22	39825322	rs5750820	T	G	100	PASS	AC=4039;AF=0.80651;AN=5008;NS=2504;DP=18538;EAS_AF=0.9673;AMR_AF=0.7882;AFR_AF=0.7368;EUR_AF=0.662;SAS_AF=0.8967;AA=G|||;VT=SNP
22	39825492	rs5750821	A	T	100	PASS	AC=3990;AF=0.796725;AN=5008;NS=2504;DP=18752;EAS_AF=0.9673;AMR_AF=0.7853;AFR_AF=0.702;EUR_AF=0.661;SAS_AF=0.8967;AA=T|||;VT=SNP
22	39827553	rs7949	G	A	100	PASS	AC=3996;AF=0.797923;AN=5008;NS=2504;DP=15561;EAS_AF=0.9673;AMR_AF=0.7853;AFR_AF=0.7065;EUR_AF=0.661;SAS_AF=0.8967;AA=A|||;VT=SNP
22	39829736	rs5757670	G	A	100	PASS	AC=3990;AF=0.796725;AN=5008;NS=2504;DP=14753;EAS_AF=0.9673;AMR_AF=0.7853;AFR_AF=0.7012;EUR_AF=0.662;SAS_AF=0.8967;AA=G|||;VT=SNP
22	39829973	rs5750823	C	T	100	PASS	AC=3854;AF=0.769569;AN=5008;NS=2504;DP=15636;EAS_AF=0.9673;AMR_AF=0.8184;AFR_AF=0.5333;EUR_AF=0.7048;SAS_AF=0.9172;AA=T|||;VT=SNP
22	39830123	rs5750824	A	G	100	PASS	AC=1403;AF=0.280152;AN=5008;NS=2504;DP=17623;EAS_AF=0.7748;AMR_AF=0.2536;AFR_AF=0.0204;EUR_AF=0.1958;SAS_AF=0.227;AA=A|||;VT=SNP
22	39831278	rs5750825	A	G	100	PASS	AC=3877;AF=0.774161;AN=5008;NS=2504;DP=18602;EAS_AF=0.9673;AMR_AF=0.8184;AFR_AF=0.5492;EUR_AF=0.7068;SAS_AF=0.9172;AA=A|||;VT=SNP
22	39831986	rs1972280	T	A	100	PASS	AC=3879;AF=0.774561;AN=5008;NS=2504;DP=19170;EAS_AF=0.9673;AMR_AF=0.8184;AFR_AF=0.5522;EUR_AF=0.7048;SAS_AF=0.9172;AA=A|||;VT=SNP
22	39832113	rs5750826	A	G	100	PASS	AC=2631;AF=0.525359;AN=5008;NS=2504;DP=16403;EAS_AF=0.8115;AMR_AF=0.4553;AFR_AF=0.2678;EUR_AF=0.5447;SAS_AF=0.6084;AA=A|||;VT=SNP
22	39833437	rs4821896	T	C	100	PASS	AC=3887;AF=0.776158;AN=5008;NS=2504;DP=17444;EAS_AF=0.9673;AMR_AF=0.8184;AFR_AF=0.5567;EUR_AF=0.7068;SAS_AF=0.9172;AA=T|||;VT=SNP
22	39834102	rs73167342	C	G	100	PASS	AC=3634;AF=0.725639;AN=5008;NS=2504;DP=8061;EAS_AF=0.8214;AMR_AF=0.8127;AFR_AF=0.5219;EUR_AF=0.7028;SAS_AF=0.864;AA=C|||;VT=SNP
22	39835083	rs5750828	T	C	100	PASS	AC=3667;AF=0.732228;AN=5008;NS=2504;DP=17342;EAS_AF=0.8214;AMR_AF=0.8156;AFR_AF=0.5454;EUR_AF=0.7028;SAS_AF=0.864;AA=T|||;VT=SNP
22	39838003	rs9611176	A	G	100	PASS	AC=4092;AF=0.817093;AN=5008;NS=2504;DP=12348;EAS_AF=0.9732;AMR_AF=0.8256;AFR_AF=0.7284;EUR_AF=0.7058;SAS_AF=0.8845;AA=G|||;VT=SNP
22	39838018	rs5750829	A	G	100	PASS	AC=3755;AF=0.7498;AN=5008;NS=2504;DP=11325;EAS_AF=0.9425;AMR_AF=0.8112;AFR_AF=0.5053;EUR_AF=0.7048;SAS_AF=0.8845;AA=A|||;VT=SNP
22	39838892	rs5757675	G	T	100	PASS	AC=3768;AF=0.752396;AN=5008;NS=2504;DP=20677;EAS_AF=0.9425;AMR_AF=0.8112;AFR_AF=0.5182;EUR_AF=0.7038;SAS_AF=0.8814;AA=G|||;VT=SNP
22	39839670	rs8138462	G	C	100	PASS	AC=3779;AF=0.754593;AN=5008;NS=2504;DP=15709;EAS_AF=0.9425;AMR_AF=0.8127;AFR_AF=0.525;EUR_AF=0.7038;SAS_AF=0.8824;AA=G|||;VT=SNP
22	39840130	rs9611177	C	T	100	PASS	AC=1000;AF=0.199681;AN=5008;NS=2504;DP=18643;EAS_AF=0.0308;AMR_AF=0.2133;AFR_AF=0.0439;EUR_AF=0.3867;SAS_AF=0.3824;AA=C|||;VT=SNP
22	39841533	rs28685576	C	A	100	PASS	AC=2295;AF=0.458267;AN=5008;NS=2504;DP=20315;EAS_AF=0.7976;AMR_AF=0.4539;AFR_AF=0.0537;EUR_AF=0.5507;SAS_AF=0.5634;AA=C|||;VT=SNP
22	39843091	rs5750833	C	A	100	PASS	AC=4010;AF=0.800719;AN=5008;NS=2504;DP=22559;EAS_AF=0.9673;AMR_AF=0.8271;AFR_AF=0.6384;EUR_AF=0.7187;SAS_AF=0.9141;AA=C|||;VT=SNP
22	39843409	rs5757678	C	T	100	PASS	AC=4012;AF=0.801118;AN=5008;NS=2504;DP=17641;EAS_AF=0.9673;AMR_AF=0.8271;AFR_AF=0.6399;EUR_AF=0.7187;SAS_AF=0.9141;AA=C|||;VT=SNP
22	39844574	rs8136980	G	A	100	PASS	AC=3894;AF=0.777556;AN=5008;NS=2504;DP=20094;EAS_AF=0.9435;AMR_AF=0.8213;AFR_AF=0.5991;EUR_AF=0.7157;SAS_AF=0.8804;AA=G|||;VT=SNP
22	39844786	rs4497965	C	T	100	PASS	AC=556;AF=0.111022;AN=5008;NS=2504;DP=22238;EAS_AF=0.0179;AMR_AF=0.3141;AFR_AF=0.0182;EUR_AF=0.1203;SAS_AF=0.1789;AA=C|||;VT=SNP
22	39844793	rs5757680	T	C	100	PASS	AC=4437;AF=0.885982;AN=5008;NS=2504;DP=22218;EAS_AF=0.9673;AMR_AF=0.8487;AFR_AF=0.9501;EUR_AF=0.7197;SAS_AF=0.9131;AA=A|||;VT=SNP
22	39845547	rs5757681	A	G	100	PASS	AC=4330;AF=0.864617;AN=5008;NS=2504;DP=16706;EAS_AF=0.9673;AMR_AF=0.8429;AFR_AF=0.8691;EUR_AF=0.7217;SAS_AF=0.9151;AA=G|||;VT=SNP
22	39845898	rs1005522	C	A	100	PASS	AC=4353;AF=0.869209;AN=5008;NS=2504;DP=2295;EAS_AF=0.9673;AMR_AF=0.8501;AFR_AF=0.8623;EUR_AF=0.7485;SAS_AF=0.9151;AA=C|||;VT=SNP
22	39850174	rs5757683	G	A	100	PASS	AC=3962;AF=0.791134;AN=5008;NS=2504;DP=22549;EAS_AF=0.9673;AMR_AF=0.8228;AFR_AF=0.6059;EUR_AF=0.7207;SAS_AF=0.91;AA=G|||;VT=SNP
22	39851584	rs5757684	G	A	100	PASS	AC=3961;AF=0.790935;AN=5008;NS=2504;DP=18738;EAS_AF=0.9673;AMR_AF=0.8228;AFR_AF=0.6059;EUR_AF=0.7197;SAS_AF=0.91;AA=G|||;VT=SNP
22	39851970	rs1557541	C	A	100	PASS	AC=3962;AF=0.791134;AN=5008;NS=2504;DP=18519;EAS_AF=0.9673;AMR_AF=0.8228;AFR_AF=0.6067;EUR_AF=0.7197;SAS_AF=0.91;AA=c|||;VT=SNP
22	39852350	rs1557542	G	C	100	PASS	AC=3970;AF=0.792732;AN=5008;NS=2504;DP=13242;EAS_AF=0.9673;AMR_AF=0.8242;AFR_AF=0.6127;EUR_AF=0.7187;SAS_AF=0.91;AA=g|||;VT=SNP
22	39852921	rs6001600	G	T	100	PASS	AC=3984;AF=0.795527;AN=5008;NS=2504;DP=7248;EAS_AF=0.9673;AMR_AF=0.8242;AFR_AF=0.6225;EUR_AF=0.7197;SAS_AF=0.91;AA=g|||;VT=SNP
22	39854421	rs5995735	C	G	100	PASS	AC=4331;AF=0.864816;AN=5008;NS=2504;DP=14980;EAS_AF=0.9673;AMR_AF=0.8429;AFR_AF=0.8722;EUR_AF=0.7217;SAS_AF=0.9121;AA=C|||;VT=SNP
22	39855575	rs738286	C	A	100	PASS	AC=3989;AF=0.796526;AN=5008;NS=2504;DP=18153;EAS_AF=0.9673;AMR_AF=0.8256;AFR_AF=0.6241;EUR_AF=0.7207;SAS_AF=0.911;AA=C|||;VT=SNP
22	39856032	rs738290	A	C	100	PASS	AC=2974;AF=0.59385;AN=5008;NS=2504;DP=18118;EAS_AF=0.9355;AMR_AF=0.4841;AFR_AF=0.2859;EUR_AF=0.5984;SAS_AF=0.7311;AA=A|||;VT=SNP
22	39858196	rs2413592	A	G	100	PASS	AC=4325;AF=0.863618;AN=5008;NS=2504;DP=18739;EAS_AF=0.9782;AMR_AF=0.8458;AFR_AF=0.8797;EUR_AF=0.7177;SAS_AF=0.8865;AA=G|||;VT=SNP
22	39862341	rs760714	G	A	100	PASS	AC=3750;AF=0.748802;AN=5008;NS=2504;DP=14587;EAS_AF=0.9663;AMR_AF=0.6484;AFR_AF=0.8873;EUR_AF=0.502;SAS_AF=0.6626;AA=A|||;VT=SNP
22	39862343	rs760715	T	C	100	PASS	AC=2173;AF=0.433906;AN=5008;NS=2504;DP=14710;EAS_AF=0.8125;AMR_AF=0.5014;AFR_AF=0.3495;EUR_AF=0.2624;SAS_AF=0.2863;AA=T|||;VT=SNP
22	39863326	rs5750840	G	C	100	PASS	AC=2001;AF=0.399561;AN=5008;NS=2504;DP=17383;EAS_AF=0.8333;AMR_AF=0.5086;AFR_AF=0.1589;EUR_AF=0.2773;SAS_AF=0.3262;AA=G|||;VT=SNP
22	39865475	rs6001601	A	G	100	PASS	AC=3517;AF=0.702276;AN=5008;NS=2504;DP=16308;EAS_AF=0.994;AMR_AF=0.6916;AFR_AF=0.8033;EUR_AF=0.4553;SAS_AF=0.5266;AA=G|||;VT=SNP
22	39866080	rs2267412	T	C	100	PASS	AC=2460;AF=0.491214;AN=5008;NS=2504;DP=17662;EAS_AF=0.8065;AMR_AF=0.3285;AFR_AF=0.6127;EUR_AF=0.2604;SAS_AF=0.3548;AA=A|||;VT=SNP
22	39866938	rs2284076	T	C	100	PASS	AC=2430;AF=0.485224;AN=5008;NS=2504;DP=15890;EAS_AF=0.8065;AMR_AF=0.4063;AFR_AF=0.5499;EUR_AF=0.2455;SAS_AF=0.3691;AA=C|||;VT=SNP
22	39867661	rs8137052	C	G	100	PASS	AC=1444;AF=0.288339;AN=5008;NS=2504;DP=14024;EAS_AF=0.0427;AMR_AF=0.3098;AFR_AF=0.5454;EUR_AF=0.2545;SAS_AF=0.2137;AA=G|||;VT=SNP
22	39868109	rs6519193	G	C	100	PASS	AC=1206;AF=0.240815;AN=5008;NS=2504;DP=20232;EAS_AF=0.0407;AMR_AF=0.1037;AFR_AF=0.5832;EUR_AF=0.1531;SAS_AF=0.1718;AA=C|||;VT=SNP
22	39869209	rs4820378	C	T	100	PASS	AC=3566;AF=0.712061;AN=5008;NS=2504;DP=20587;EAS_AF=0.9911;AMR_AF=0.5576;AFR_AF=0.77;EUR_AF=0.5129;SAS_AF=0.6605;AA=T|||;VT=SNP
22	39869719	rs4821900	A	G	100	PASS	AC=989;AF=0.197484;AN=5008;NS=2504;DP=13914;EAS_AF=0.0288;AMR_AF=0.0865;AFR_AF=0.4289;EUR_AF=0.1551;SAS_AF=0.181;AA=A|||;VT=SNP
22	39869997	rs1984662	T	G	100	PASS	AC=3586;AF=0.716054;AN=5008;NS=2504;DP=13250;EAS_AF=0.9921;AMR_AF=0.5634;AFR_AF=0.7723;EUR_AF=0.5189;SAS_AF=0.6667;AA=G|||;VT=SNP
22	39872073	rs12628962	A	G	100	PASS	AC=1055;AF=0.210663;AN=5008;NS=2504;DP=16948;EAS_AF=0.2073;AMR_AF=0.1729;AFR_AF=0.2489;EUR_AF=0.1829;SAS_AF=0.2178;AA=A|||;VT=SNP
22	39872127	rs2413593	A	G	100	PASS	AC=3545;AF=0.707867;AN=5008;NS=2504;DP=17043;EAS_AF=0.9931;AMR_AF=0.562;AFR_AF=0.7171;EUR_AF=0.5477;SAS_AF=0.6697;AA=A|||;VT=SNP
22	39872700	rs5757690	C	T	100	PASS	AC=1445;AF=0.288538;AN=5008;NS=2504;DP=20008;EAS_AF=0.753;AMR_AF=0.2464;AFR_AF=0.0847;EUR_AF=0.1322;SAS_AF=0.2761;AA=C|||;VT=SNP
22	39872707	rs1003538	G	A	100	PASS	AC=3373;AF=0.673522;AN=5008;NS=2504;DP=20520;EAS_AF=0.9861;AMR_AF=0.5562;AFR_AF=0.7088;EUR_AF=0.4742;SAS_AF=0.592;AA=A|||;VT=SNP
22	39873470	rs9306336	A	T	100	PASS	AC=3626;AF=0.724042;AN=5008;NS=2504;DP=19344;EAS_AF=0.9911;AMR_AF=0.5821;AFR_AF=0.7897;EUR_AF=0.5408;SAS_AF=0.6493;AA=T|||;VT=SNP
22	39874790	rs760712	A	G	100	PASS	AC=2626;AF=0.524361;AN=5008;NS=2504;DP=20109;EAS_AF=0.9762;AMR_AF=0.4395;AFR_AF=0.3896;EUR_AF=0.3141;SAS_AF=0.5174;AA=A|||;VT=SNP
22	39875595	rs760713	G	C	100	PASS	AC=3334;AF=0.665735;AN=5008;NS=2504;DP=18469;EAS_AF=0.9921;AMR_AF=0.5778;AFR_AF=0.5726;EUR_AF=0.5398;SAS_AF=0.6472;AA=G|||;VT=SNP
22	39875966	rs4821901	T	G	100	PASS	AC=3446;AF=0.688099;AN=5008;NS=2504;DP=20397;EAS_AF=0.9921;AMR_AF=0.5793;AFR_AF=0.6467;EUR_AF=0.5398;SAS_AF=0.6605;AA=G|||;VT=SNP
22	39877556	rs11704159	G	T	100	PASS	AC=98;AF=0.0195687;AN=5008;NS=2504;DP=20428;EAS_AF=0.0149;AMR_AF=0.0115;AFR_AF=0.0287;EUR_AF=0.0149;SAS_AF=0.0225;AA=G|||;VT=SNP
22	39878998	rs34943118	T	C	100	PASS	AC=1064;AF=0.21246;AN=5008;NS=2504;DP=21706;EAS_AF=0.1647;AMR_AF=0.1628;AFR_AF=0.2148;EUR_AF=0.2634;SAS_AF=0.2413;AA=T|||;VT=SNP
22	39879679	rs2009774	A	T	100	PASS	AC=1858;AF=0.371006;AN=5008;NS=2504;DP=15715;EAS_AF=0.1835;AMR_AF=0.3372;AFR_AF=0.5295;EUR_AF=0.3877;SAS_AF=0.3569;AA=T|||;VT=SNP
22	39881000	rs2009999	C	T	100	PASS	AC=2084;AF=0.416134;AN=5008;NS=2504;DP=18039;EAS_AF=0.1915;AMR_AF=0.3444;AFR_AF=0.6914;EUR_AF=0.3877;SAS_AF=0.3558;AA=T|||;VT=SNP
22	39881140	rs17001167	T	G	100	PASS	AC=516;AF=0.103035;AN=5008;NS=2504;DP=19103;EAS_AF=0.0228;AMR_AF=0.1499;AFR_AF=0.1082;EUR_AF=0.1233;SAS_AF=0.1247;AA=T|||;VT=SNP
22	39883344	rs4821902	T	C	100	PASS	AC=772;AF=0.154153;AN=5008;NS=2504;DP=16851;EAS_AF=0.1696;AMR_AF=0.0591;AFR_AF=0.3026;EUR_AF=0.0915;SAS_AF=0.0695;AA=T|||;VT=SNP;EX_TARGET
22	39883736	rs9623008	G	C	100	PASS	AC=584;AF=0.116613;AN=5008;NS=2504;DP=11864;EAS_AF=0.1528;AMR_AF=0.036;AFR_AF=0.2156;EUR_AF=0.0527;SAS_AF=0.0685;AA=G|||;VT=SNP;EX_TARGET
22	39886217	rs6001605	C	G	100	PASS	AC=530;AF=0.105831;AN=5008;NS=2504;DP=18373;EAS_AF=0.0238;AMR_AF=0.1499;AFR_AF=0.1135;EUR_AF=0.1262;SAS_AF=0.1278;AA=C|||;VT=SNP
22	39887686	rs3827380	A	G	100	PASS	AC=1663;AF=0.332069;AN=5008;NS=2504;DP=19507;EAS_AF=0.2282;AMR_AF=0.2363;AFR_AF=0.6346;EUR_AF=0.2256;SAS_AF=0.2076;AA=G|||;VT=SNP
22	39888417	rs7285122	G	A	100	PASS	AC=312;AF=0.0623003;AN=5008;NS=2504;DP=15178;EAS_AF=0.0149;AMR_AF=0.0288;AFR_AF=0.1778;EUR_AF=0.0408;SAS_AF=0.001;AA=A|||;VT=SNP
22	39888774	rs1033415	A	G	100	PASS	AC=4107;AF=0.820088;AN=5008;NS=2504;DP=15723;EAS_AF=0.9891;AMR_AF=0.8372;AFR_AF=0.8676;EUR_AF=0.6988;SAS_AF=0.6943;AA=G|||;VT=SNP
22	39888861	rs12157593	C	T	100	PASS	AC=532;AF=0.10623;AN=5008;NS=2504;DP=15313;EAS_AF=0.0268;AMR_AF=0.1499;AFR_AF=0.112;EUR_AF=0.1252;SAS_AF=0.1299;AA=C|||;VT=SNP
22	39889080	rs2017711	G	A	100	PASS	AC=558;AF=0.111422;AN=5008;NS=2504;DP=18233;EAS_AF=0.002;AMR_AF=0.1297;AFR_AF=0.0673;EUR_AF=0.2197;SAS_AF=0.1595;AA=G|||;VT=SNP
22	39891343	rs34692520	C	G	100	PASS	AC=497;AF=0.0992412;AN=5008;NS=2504;DP=18699;EAS_AF=0.002;AMR_AF=0.1268;AFR_AF=0.0257;EUR_AF=0.2167;SAS_AF=0.1585;AA=C|||;VT=SNP
22	39892859	rs6001609	C	T	100	PASS	AC=568;AF=0.113419;AN=5008;NS=2504;DP=17266;EAS_AF=0.0179;AMR_AF=0.1513;AFR_AF=0.146;EUR_AF=0.1252;SAS_AF=0.1288;AA=C|||;VT=SNP
22	39893120	rs12484582	G	A	100	PASS	AC=1579;AF=0.315296;AN=5008;NS=2504;DP=15615;EAS_AF=0.7718;AMR_AF=0.2723;AFR_AF=0.0787;EUR_AF=0.2068;SAS_AF=0.3067;AA=G|||;VT=SNP
22	39893932	rs12484673	C	T	100	PASS	AC=534;AF=0.106629;AN=5008;NS=2504;DP=15062;EAS_AF=0.002;AMR_AF=0.1297;AFR_AF=0.0522;EUR_AF=0.2167;SAS_AF=0.1585;AA=C|||;VT=SNP
22	39895939	rs9611186	G	A	100	PASS	AC=2110;AF=0.421326;AN=5008;NS=2504;DP=17916;EAS_AF=0.1815;AMR_AF=0.3429;AFR_AF=0.7209;EUR_AF=0.3877;SAS_AF=0.3538;AA=A|||;VT=SNP
22	39895944	rs9611187	G	A	100	PASS	AC=2111;AF=0.421526;AN=5008;NS=2504;DP=17827;EAS_AF=0.1815;AMR_AF=0.3429;AFR_AF=0.7201;EUR_AF=0.3897;SAS_AF=0.3538;AA=A|||;VT=SNP
22	39897792	rs2294360	G	A	100	PASS	AC=2154;AF=0.430112;AN=5008;NS=2504;DP=17425;EAS_AF=0.2133;AMR_AF=0.3444;AFR_AF=0.7254;EUR_AF=0.3877;SAS_AF=0.3589;AA=A|||;VT=SNP
22	39897849	rs34109257	G	T	100	PASS	AC=559;AF=0.111621;AN=5008;NS=2504;DP=18081;EAS_AF=0.002;AMR_AF=0.1297;AFR_AF=0.0726;EUR_AF=0.2167;SAS_AF=0.1564;AA=G|||;VT=SNP
22	39899945	rs742143	G	A	100	PASS	AC=1499;AF=0.299321;AN=5008;NS=2504;DP=19776;EAS_AF=0.1954;AMR_AF=0.3055;AFR_AF=0.264;EUR_AF=0.3827;SAS_AF=0.364;AA=G|||;VT=SNP
22	39902475	rs4821903	T	G	100	PASS	AC=2173;AF=0.433906;AN=5008;NS=2504;DP=20538;EAS_AF=0.2083;AMR_AF=0.3473;AFR_AF=0.7337;EUR_AF=0.3946;SAS_AF=0.363;AA=G|||;VT=SNP
22	39902525	rs4821904	T	C	100	PASS	AC=1756;AF=0.350639;AN=5008;NS=2504;DP=21085;EAS_AF=0.2034;AMR_AF=0.3271;AFR_AF=0.3949;EUR_AF=0.3986;SAS_AF=0.41;AA=T|||;VT=SNP
22	39903368	rs5750841	G	A	100	PASS	AC=3142;AF=0.627396;AN=5008;NS=2504;DP=13473;EAS_AF=0.9871;AMR_AF=0.5461;AFR_AF=0.4334;EUR_AF=0.5447;SAS_AF=0.6616;AA=A|||;VT=SNP
22	39903457	rs5750842	A	G	100	PASS	AC=579;AF=0.115615;AN=5008;NS=2504;DP=14602;EAS_AF=0.0466;AMR_AF=0.1484;AFR_AF=0.1225;EUR_AF=0.1163;SAS_AF=0.1534;AA=A|||;VT=SNP
22	39904613	rs4820379	A	G	100	PASS	AC=1897;AF=0.378794;AN=5008;NS=2504;DP=21526;EAS_AF=0.2034;AMR_AF=0.2867;AFR_AF=0.6256;EUR_AF=0.325;SAS_AF=0.3466;AA=G|||;VT=SNP
22	39906610	rs4821905	C	T	100	PASS	AC=388;AF=0.077476;AN=5008;NS=2504;DP=19902;EAS_AF=0.128;AMR_AF=0.0259;AFR_AF=0.1044;EUR_AF=0.0437;SAS_AF=0.0603;AA=C|||;VT=SNP
22	39907661	rs738288	G	A	100	PASS	AC=3617;AF=0.722244;AN=5008;NS=2504;DP=18487;EAS_AF=0.9901;AMR_AF=0.6052;AFR_AF=0.7171;EUR_AF=0.5954;SAS_AF=0.6667;AA=A|||;VT=SNP
22	39908744	rs10854721	T	C	100	PASS	AC=1889;AF=0.377196;AN=5008;NS=2504;DP=16995;EAS_AF=0.2044;AMR_AF=0.2882;AFR_AF=0.618;EUR_AF=0.325;SAS_AF=0.3466;AA=C|||;VT=SNP
22	39912969	rs11703406	C	T	100	PASS	AC=57;AF=0.0113818;AN=5008;NS=2504;DP=18930;EAS_AF=0.0069;AMR_AF=0.0115;AFR_AF=0.0023;EUR_AF=0.0189;SAS_AF=0.0204;AA=C|||;VT=SNP
22	39913282	rs1048310	T	G	100	PASS	AC=1428;AF=0.285144;AN=5008;NS=2504;DP=20015;EAS_AF=0.1875;AMR_AF=0.2637;AFR_AF=0.3064;EUR_AF=0.3171;SAS_AF=0.3395;AA=T|||;VT=SNP
22	39913420	rs710192	C	T	100	PASS	AC=1340;AF=0.267572;AN=5008;NS=2504;DP=18313;EAS_AF=0.1865;AMR_AF=0.2464;AFR_AF=0.2504;EUR_AF=0.3171;SAS_AF=0.3384;AA=C|||;VT=SNP
22	39913557	rs10854722	G	A	100	PASS	AC=1348;AF=0.269169;AN=5008;NS=2504;DP=17211;EAS_AF=0.1875;AMR_AF=0.2493;AFR_AF=0.2542;EUR_AF=0.3171;SAS_AF=0.3384;AA=G|||;VT=SNP
22	39917515	rs4894	A	C	100	PASS	AC=1371;AF=0.273762;AN=5008;NS=2504;DP=20063;EAS_AF=0.2024;AMR_AF=0.2507;AFR_AF=0.2557;EUR_AF=0.3171;SAS_AF=0.3436;AA=A|||;VT=SNP;EX_TARGET
22	39919524	rs6519194	G	A	100	PASS	AC=846;AF=0.16893;AN=5008;NS=2504;DP=19284;EAS_AF=0.0585;AMR_AF=0.2176;AFR_AF=0.0772;EUR_AF=0.2674;SAS_AF=0.271;AA=G|||;VT=SNP
22	39919781	rs4820380	G	A	100	PASS	AC=1307;AF=0.260982;AN=5008;NS=2504;DP=13371;EAS_AF=0.2014;AMR_AF=0.2464;AFR_AF=0.2148;EUR_AF=0.3171;SAS_AF=0.3374;AA=G|||;VT=SNP
22	39919922	rs4821906	T	C	100	PASS	AC=101;AF=0.0201677;AN=5008;NS=2504;DP=10440;EAS_AF=0.0069;AMR_AF=0.013;AFR_AF=0.0356;EUR_AF=0.0189;SAS_AF=0.0194;AA=T|||;VT=SNP
22	39920657	rs882564	G	A	100	PASS	AC=1365;AF=0.272564;AN=5008;NS=2504;DP=18394;EAS_AF=0.2004;AMR_AF=0.255;AFR_AF=0.2511;EUR_AF=0.3211;SAS_AF=0.3384;AA=G|||;VT=SNP
22	39921384	rs882565	T	C	100	PASS	AC=1380;AF=0.275559;AN=5008;NS=2504;DP=17745;EAS_AF=0.2004;AMR_AF=0.2579;AFR_AF=0.2595;EUR_AF=0.3211;SAS_AF=0.3405;AA=T|||;VT=SNP
22	39921669	rs882566	A	T	100	PASS	AC=1382;AF=0.275958;AN=5008;NS=2504;DP=19622;EAS_AF=0.2014;AMR_AF=0.2579;AFR_AF=0.2595;EUR_AF=0.3211;SAS_AF=0.3415;AA=A|||;VT=SNP
22	39923688	rs5750844	G	A	100	PASS	AC=1355;AF=0.270567;AN=5008;NS=2504;DP=19218;EAS_AF=0.1885;AMR_AF=0.255;AFR_AF=0.2526;EUR_AF=0.3221;SAS_AF=0.3374;AA=G|||;VT=SNP
22	39924443	rs4821907	G	C	100	PASS	AC=1353;AF=0.270168;AN=5008;NS=2504;DP=18268;EAS_AF=0.1875;AMR_AF=0.2536;AFR_AF=0.2511;EUR_AF=0.3221;SAS_AF=0.3395;AA=G|||;VT=SNP
22	39926861	rs1028320	G	A	100	PASS	AC=1859;AF=0.371206;AN=5008;NS=2504;DP=17307;EAS_AF=0.1825;AMR_AF=0.2896;AFR_AF=0.6142;EUR_AF=0.327;SAS_AF=0.3405;AA=A|||;VT=SNP
22	39926929	rs1028321	G	A	100	PASS	AC=1332;AF=0.265974;AN=5008;NS=2504;DP=19447;EAS_AF=0.1677;AMR_AF=0.2522;AFR_AF=0.2511;EUR_AF=0.3221;SAS_AF=0.3395;AA=G|||;VT=SNP
22	39926962	rs1015941	G	A	100	PASS	AC=1718;AF=0.343051;AN=5008;NS=2504;DP=20496;EAS_AF=0.7946;AMR_AF=0.3141;AFR_AF=0.0802;EUR_AF=0.2694;SAS_AF=0.3292;AA=g|||;VT=SNP
22	39929946	rs1109793	T	C	100	PASS	AC=915;AF=0.182708;AN=5008;NS=2504;DP=19221;EAS_AF=0.0575;AMR_AF=0.2305;AFR_AF=0.1112;EUR_AF=0.2773;SAS_AF=0.2771;AA=T|||;VT=SNP
22	39930197	rs2413595	T	C	100	PASS	AC=3761;AF=0.750998;AN=5008;NS=2504;DP=17129;EAS_AF=0.9901;AMR_AF=0.6081;AFR_AF=0.82;EUR_AF=0.5964;SAS_AF=0.6718;AA=C|||;VT=SNP
22	39932516	rs5757703	G	A	100	PASS	AC=1346;AF=0.26877;AN=5008;NS=2504;DP=19045;EAS_AF=0.1706;AMR_AF=0.2536;AFR_AF=0.2602;EUR_AF=0.3211;SAS_AF=0.3384;AA=G|||;VT=SNP
22	39933748	rs9607648	G	A	100	PASS	AC=1720;AF=0.34345;AN=5008;NS=2504;DP=17824;EAS_AF=0.8056;AMR_AF=0.3141;AFR_AF=0.0719;EUR_AF=0.2694;SAS_AF=0.3313;AA=G|||;VT=SNP
22	39933978	rs8137430	G	T	100	PASS	AC=994;AF=0.198482;AN=5008;NS=2504;DP=15720;EAS_AF=0.0595;AMR_AF=0.2233;AFR_AF=0.177;EUR_AF=0.2734;SAS_AF=0.2761;AA=G|||;VT=SNP
22	39934521	rs11703414	G	T	100	PASS	AC=450;AF=0.0898562;AN=5008;NS=2504;DP=18628;EAS_AF=0.125;AMR_AF=0.0259;AFR_AF=0.1513;EUR_AF=0.0447;SAS_AF=0.0624;AA=G|||;VT=SNP
22	39934836	rs6001618	G	A	100	PASS	AC=635;AF=0.126797;AN=5008;NS=2504;DP=18396;EAS_AF=0.1329;AMR_AF=0.0317;AFR_AF=0.2821;EUR_AF=0.0447;SAS_AF=0.0624;AA=A|||;VT=SNP
22	39935239	rs5757705	C	T	100	PASS	AC=1600;AF=0.319489;AN=5008;NS=2504;DP=17098;EAS_AF=0.7688;AMR_AF=0.3069;AFR_AF=0.0204;EUR_AF=0.2684;SAS_AF=0.3221;AA=c|||;VT=SNP
22	39936220	rs760716	C	T	100	PASS	AC=1507;AF=0.300919;AN=5008;NS=2504;DP=18852;EAS_AF=0.1766;AMR_AF=0.2608;AFR_AF=0.3729;EUR_AF=0.3221;SAS_AF=0.3384;AA=C|||;VT=SNP
22	39937088	rs111603797	C	T	100	PASS	AC=516;AF=0.103035;AN=5008;NS=2504;DP=17341;EAS_AF=0.1518;AMR_AF=0.0288;AFR_AF=0.1785;EUR_AF=0.0457;SAS_AF=0.0624;AA=C|||;VT=SNP
22	39937093	rs75823932	G	A	100	PASS	AC=516;AF=0.103035;AN=5008;NS=2504;DP=17262;EAS_AF=0.1518;AMR_AF=0.0288;AFR_AF=0.1785;EUR_AF=0.0457;SAS_AF=0.0624;AA=G|||;VT=SNP
22	39937112	rs9611191	T	C	100	PASS	AC=515;AF=0.102835;AN=5008;NS=2504;DP=16874;EAS_AF=0.1508;AMR_AF=0.0288;AFR_AF=0.1785;EUR_AF=0.0457;SAS_AF=0.0624;AA=T|||;VT=SNP
22	39937159	rs9611192	T	A	100	PASS	AC=1683;AF=0.336062;AN=5008;NS=2504;DP=16172;EAS_AF=0.7688;AMR_AF=0.3127;AFR_AF=0.0734;EUR_AF=0.2694;SAS_AF=0.3303;AA=T|||;VT=SNP
22	39937223	rs5750847	A	C	100	PASS	AC=1730;AF=0.345447;AN=5008;NS=2504;DP=14906;EAS_AF=0.2212;AMR_AF=0.2781;AFR_AF=0.4977;EUR_AF=0.3221;SAS_AF=0.3395;AA=C|||;VT=SNP
22	39937269	rs5750848	A	G	100	PASS	AC=1018;AF=0.203275;AN=5008;NS=2504;DP=14773;EAS_AF=0.0595;AMR_AF=0.232;AFR_AF=0.1884;EUR_AF=0.2763;SAS_AF=0.2761;AA=A|||;VT=SNP
22	39937468	rs7284798	G	T	100	PASS	AC=1667;AF=0.332867;AN=5008;NS=2504;DP=13250;EAS_AF=0.2103;AMR_AF=0.2767;AFR_AF=0.4592;EUR_AF=0.3221;SAS_AF=0.3395;AA=g|||;VT=SNP
22	39937640	rs7284601	A	G	100	PASS	AC=1938;AF=0.386981;AN=5008;NS=2504;DP=16579;EAS_AF=0.2212;AMR_AF=0.2925;AFR_AF=0.6445;EUR_AF=0.326;SAS_AF=0.3395;AA=G|||;VT=SNP
22	39937721	rs5757709	A	G	100	PASS	AC=1946;AF=0.388578;AN=5008;NS=2504;DP=17498;EAS_AF=0.2212;AMR_AF=0.2925;AFR_AF=0.6505;EUR_AF=0.326;SAS_AF=0.3395;AA=G|||;VT=SNP
22	39938303	rs5757710	T	C	100	PASS	AC=1936;AF=0.386581;AN=5008;NS=2504;DP=19359;EAS_AF=0.2202;AMR_AF=0.2939;AFR_AF=0.6437;EUR_AF=0.325;SAS_AF=0.3395;AA=C|||;VT=SNP
22	39938749	rs67792450	C	T	100	PASS	AC=584;AF=0.116613;AN=5008;NS=2504;DP=16687;EAS_AF=0.1498;AMR_AF=0.0346;AFR_AF=0.2277;EUR_AF=0.0457;SAS_AF=0.0634;AA=C|||;VT=SNP
22	39939105	rs6001619	A	G	100	PASS	AC=1935;AF=0.386382;AN=5008;NS=2504;DP=17893;EAS_AF=0.2212;AMR_AF=0.2896;AFR_AF=0.6445;EUR_AF=0.325;SAS_AF=0.3395;AA=G|||;VT=SNP
22	39939913	rs12628516	A	G	100	PASS	AC=291;AF=0.058107;AN=5008;NS=2504;DP=18197;EAS_AF=0.0575;AMR_AF=0.0951;AFR_AF=0.003;EUR_AF=0.0557;SAS_AF=0.1094;AA=A|||;VT=SNP
22	39940135	rs9623013	C	T	100	PASS	AC=735;AF=0.146765;AN=5008;NS=2504;DP=13504;EAS_AF=0.1607;AMR_AF=0.0504;AFR_AF=0.326;EUR_AF=0.0457;SAS_AF=0.0624;AA=c|||;VT=SNP
22	39940227	rs5757712	G	A	100	PASS	AC=1063;AF=0.21226;AN=5008;NS=2504;DP=15175;EAS_AF=0.0595;AMR_AF=0.2334;AFR_AF=0.2231;EUR_AF=0.2763;SAS_AF=0.274;AA=G|||;VT=SNP
22	39940709	rs9623014	A	G	100	PASS	AC=1928;AF=0.384984;AN=5008;NS=2504;DP=16893;EAS_AF=0.2192;AMR_AF=0.2911;AFR_AF=0.6399;EUR_AF=0.327;SAS_AF=0.3374;AA=G|||;VT=SNP
22	39940872	rs6001620	C	T	100	PASS	AC=1107;AF=0.221046;AN=5008;NS=2504;DP=17389;EAS_AF=0.0595;AMR_AF=0.2507;AFR_AF=0.2451;EUR_AF=0.2803;SAS_AF=0.273;AA=C|||;VT=SNP
22	39941154	rs5757715	A	G	100	PASS	AC=1697;AF=0.338858;AN=5008;NS=2504;DP=17889;EAS_AF=0.7679;AMR_AF=0.317;AFR_AF=0.0779;EUR_AF=0.2724;SAS_AF=0.3333;AA=A|||;VT=SNP
22	39941201	rs5757716	C	G	100	PASS	AC=2518;AF=0.502796;AN=5008;NS=2504;DP=17832;EAS_AF=0.9306;AMR_AF=0.3573;AFR_AF=0.4705;EUR_AF=0.3201;SAS_AF=0.3967;AA=G|||;VT=SNP
22	39941211	rs5995748	C	G	100	PASS	AC=585;AF=0.116813;AN=5008;NS=2504;DP=18004;EAS_AF=0.1518;AMR_AF=0.0346;AFR_AF=0.2277;EUR_AF=0.0447;SAS_AF=0.0634;AA=C|||;VT=SNP
22	39941406	rs5995749	C	T	100	PASS	AC=606;AF=0.121006;AN=5008;NS=2504;DP=20058;EAS_AF=0.1617;AMR_AF=0.0346;AFR_AF=0.2352;EUR_AF=0.0447;SAS_AF=0.0644;AA=c|||;VT=SNP
22	39941632	rs9623015	T	C	100	PASS	AC=678;AF=0.135383;AN=5008;NS=2504;DP=17740;EAS_AF=0.1538;AMR_AF=0.036;AFR_AF=0.2943;EUR_AF=0.0467;SAS_AF=0.0634;AA=T|||;VT=SNP
22	39941935	rs9623016	C	T	100	PASS	AC=663;AF=0.132388;AN=5008;NS=2504;DP=18642;EAS_AF=0.1409;AMR_AF=0.036;AFR_AF=0.2927;EUR_AF=0.0467;SAS_AF=0.0634;AA=C|||;VT=SNP
22	39942090	rs5750849	G	A	100	PASS	AC=1702;AF=0.339856;AN=5008;NS=2504;DP=19038;EAS_AF=0.7748;AMR_AF=0.317;AFR_AF=0.0749;EUR_AF=0.2674;SAS_AF=0.3405;AA=g|||;VT=SNP
22	39942234	rs5757717	T	C	100	PASS	AC=3459;AF=0.690695;AN=5008;NS=2504;DP=21585;EAS_AF=0.8413;AMR_AF=0.7406;AFR_AF=0.6664;EUR_AF=0.5666;SAS_AF=0.6605;AA=C|||;VT=SNP
22	39943030	rs4820381	A	G	100	PASS	AC=2041;AF=0.407548;AN=5008;NS=2504;DP=19256;EAS_AF=0.2401;AMR_AF=0.4337;AFR_AF=0.7224;EUR_AF=0.2455;SAS_AF=0.3027;AA=G|||;VT=SNP
22	39943388	rs59889044	A	G	100	PASS	AC=1979;AF=0.395168;AN=5008;NS=2504;DP=19558;EAS_AF=0.2341;AMR_AF=0.4337;AFR_AF=0.6634;EUR_AF=0.2744;SAS_AF=0.2955;AA=T|||;VT=SNP
22	39943947	rs5757718	A	G	100	PASS	AC=1824;AF=0.364217;AN=5008;NS=2504;DP=20592;EAS_AF=0.2192;AMR_AF=0.4323;AFR_AF=0.531;EUR_AF=0.2913;SAS_AF=0.3149;AA=A|||;VT=SNP
22	39944485	rs9611195	C	T	100	PASS	AC=1663;AF=0.332069;AN=5008;NS=2504;DP=18795;EAS_AF=0.7371;AMR_AF=0.3271;AFR_AF=0.0545;EUR_AF=0.3449;SAS_AF=0.2802;AA=C|||;VT=SNP
22	39945791	rs5757719	T	C	100	PASS	AC=3665;AF=0.731829;AN=5008;NS=2504;DP=13917;EAS_AF=0.9732;AMR_AF=0.7622;AFR_AF=0.7186;EUR_AF=0.6173;SAS_AF=0.5971;AA=C|||;VT=SNP
22	39946280	rs713689	T	C	100	PASS	AC=1769;AF=0.353235;AN=5008;NS=2504;DP=21005;EAS_AF=0.7599;AMR_AF=0.3329;AFR_AF=0.1097;EUR_AF=0.3479;SAS_AF=0.2832;AA=T|||;VT=SNP
22	39947068	rs2092168	T	C	100	PASS	AC=3497;AF=0.698283;AN=5008;NS=2504;DP=16306;EAS_AF=0.9732;AMR_AF=0.7507;AFR_AF=0.5961;EUR_AF=0.6193;SAS_AF=0.5971;AA=C|||;VT=SNP
22	39947259	rs5757720	T	C	100	PASS	AC=1736;AF=0.346645;AN=5008;NS=2504;DP=14766;EAS_AF=0.2173;AMR_AF=0.4179;AFR_AF=0.4864;EUR_AF=0.2744;SAS_AF=0.3149;AA=T|||;VT=SNP
22	39947439	rs10427762	T	G	100	PASS	AC=1667;AF=0.332867;AN=5008;NS=2504;DP=14699;EAS_AF=0.7391;AMR_AF=0.3271;AFR_AF=0.0537;EUR_AF=0.3459;SAS_AF=0.2822;AA=T|||;VT=SNP
22	39947574	rs5757721	T	C	100	PASS	AC=3724;AF=0.74361;AN=5008;NS=2504;DP=18029;EAS_AF=0.9732;AMR_AF=0.7637;AFR_AF=0.7587;EUR_AF=0.6223;SAS_AF=0.5971;AA=C|||;VT=SNP
22	39949792	rs2413597	T	C	100	PASS	AC=1972;AF=0.39377;AN=5008;NS=2504;DP=12855;EAS_AF=0.2163;AMR_AF=0.4308;AFR_AF=0.6498;EUR_AF=0.2753;SAS_AF=0.3262;AA=T|||;VT=SNP
22	39950349	rs4438587	A	T	100	PASS	AC=1388;AF=0.277157;AN=5008;NS=2504;DP=17200;EAS_AF=0.2163;AMR_AF=0.2161;AFR_AF=0.4032;EUR_AF=0.2147;SAS_AF=0.2771;AA=A|||;VT=SNP
22	39950805	rs5757723	C	T	100	PASS	AC=1805;AF=0.360423;AN=5008;NS=2504;DP=17312;EAS_AF=0.2163;AMR_AF=0.4193;AFR_AF=0.5295;EUR_AF=0.2744;SAS_AF=0.3272;AA=C|||;VT=SNP
22	39951106	rs75675695	T	C	100	PASS	AC=1808;AF=0.361022;AN=5008;NS=2504;DP=13467;EAS_AF=0.2183;AMR_AF=0.4193;AFR_AF=0.5303;EUR_AF=0.2744;SAS_AF=0.3272;AA=c|||;VT=SNP
22	39951409	rs58093579	A	G	100	PASS	AC=1808;AF=0.361022;AN=5008;NS=2504;DP=10579;EAS_AF=0.2183;AMR_AF=0.4193;AFR_AF=0.5303;EUR_AF=0.2744;SAS_AF=0.3272;AA=a|||;VT=SNP
22	39951658	rs7284221	C	T	100	PASS	AC=1805;AF=0.360423;AN=5008;NS=2504;DP=16584;EAS_AF=0.2143;AMR_AF=0.4193;AFR_AF=0.531;EUR_AF=0.2744;SAS_AF=0.3272;AA=C|||;VT=SNP
22	39952098	rs2413599	G	A	100	PASS	AC=1862;AF=0.371805;AN=5008;NS=2504;DP=20297;EAS_AF=0.2351;AMR_AF=0.4251;AFR_AF=0.5552;EUR_AF=0.2744;SAS_AF=0.3272;AA=A|||;VT=SNP
22	39952275	rs5757725	T	C	100	PASS	AC=2214;AF=0.442093;AN=5008;NS=2504;DP=23876;EAS_AF=0.7431;AMR_AF=0.5418;AFR_AF=0.2753;EUR_AF=0.4085;SAS_AF=0.3211;AA=C|||;VT=SNP
22	39952633	rs5757726	G	C	100	PASS	AC=1309;AF=0.261382;AN=5008;NS=2504;DP=19763;EAS_AF=0.2163;AMR_AF=0.2075;AFR_AF=0.3472;EUR_AF=0.2147;SAS_AF=0.2781;AA=G|||;VT=SNP
22	39953234	rs61259516	T	C	100	PASS	AC=1543;AF=0.308107;AN=5008;NS=2504;DP=16175;EAS_AF=0.2331;AMR_AF=0.2219;AFR_AF=0.5053;EUR_AF=0.2147;SAS_AF=0.2761;AA=c|||;VT=SNP
22	39953569	rs9607655	G	A	100	PASS	AC=1522;AF=0.303914;AN=5008;NS=2504;DP=7345;EAS_AF=0.7381;AMR_AF=0.2983;AFR_AF=0.0197;EUR_AF=0.2763;SAS_AF=0.273;AA=G|||;VT=SNP
22	39955873	rs9611198	A	C	100	PASS	AC=3438;AF=0.686502;AN=5008;NS=2504;DP=16746;EAS_AF=0.9732;AMR_AF=0.5648;AFR_AF=0.7262;EUR_AF=0.5636;SAS_AF=0.5501;AA=C|||;VT=SNP
22	39957740	rs9607658	T	C	100	PASS	AC=3067;AF=0.61242;AN=5008;NS=2504;DP=20795;EAS_AF=0.9732;AMR_AF=0.5303;AFR_AF=0.4697;EUR_AF=0.5557;SAS_AF=0.5501;AA=C|||;VT=SNP
22	39957762	rs6001621	G	A	100	PASS	AC=347;AF=0.0692891;AN=5008;NS=2504;DP=21569;EAS_AF=0.0198;AMR_AF=0.0663;AFR_AF=0.0136;EUR_AF=0.1004;SAS_AF=0.1656;AA=G|||;VT=SNP
22	39960115	rs9619819	G	A	100	PASS	AC=1477;AF=0.294928;AN=5008;NS=2504;DP=34765;EAS_AF=0.7262;AMR_AF=0.2767;AFR_AF=0.0461;EUR_AF=0.2565;SAS_AF=0.2393;AA=g|||;VT=SNP
22	39961286	rs4820383	C	A	100	PASS	AC=3853;AF=0.769369;AN=5008;NS=2504;DP=22602;EAS_AF=0.9722;AMR_AF=0.7695;AFR_AF=0.8525;EUR_AF=0.6203;SAS_AF=0.6012;AA=N|||;VT=SNP
22	39961829	rs62652622	A	G	100	PASS	AC=2197;AF=0.438698;AN=5008;NS=2504;DP=30135;EAS_AF=0.752;AMR_AF=0.3631;AFR_AF=0.4274;EUR_AF=0.3519;SAS_AF=0.274;AA=a|||;VT=SNP
22	39962380	rs80208362	T	G	100	PASS	AC=1075;AF=0.214657;AN=5008;NS=2504;DP=22174;EAS_AF=0.2192;AMR_AF=0.1888;AFR_AF=0.1823;EUR_AF=0.2107;SAS_AF=0.2761;AA=T|||;VT=SNP
22	39963092	rs73885269	C	T	100	PASS	AC=816;AF=0.162939;AN=5008;NS=2504;DP=19412;EAS_AF=0.127;AMR_AF=0.1124;AFR_AF=0.1808;EUR_AF=0.2097;SAS_AF=0.1636;AA=G|||;VT=SNP
22	39963173	rs5757727	G	A	100	PASS	AC=3711;AF=0.741014;AN=5008;NS=2504;DP=18238;EAS_AF=0.9692;AMR_AF=0.7622;AFR_AF=0.7542;EUR_AF=0.6193;SAS_AF=0.5982;AA=A|||;VT=SNP
22	39963426	rs62228477	A	G	100	PASS	AC=3465;AF=0.691893;AN=5008;NS=2504;DP=16703;EAS_AF=0.9712;AMR_AF=0.5677;AFR_AF=0.7352;EUR_AF=0.5746;SAS_AF=0.5542;AA=C|||;VT=SNP
22	39964503	rs12484107	T	C	100	PASS	AC=1084;AF=0.216454;AN=5008;NS=2504;DP=19575;EAS_AF=0.2331;AMR_AF=0.1902;AFR_AF=0.1823;EUR_AF=0.2107;SAS_AF=0.2699;AA=T|||;VT=SNP
22	39965471	rs5757728	G	A	100	PASS	AC=1647;AF=0.328874;AN=5008;NS=2504;DP=18844;EAS_AF=0.7282;AMR_AF=0.3285;AFR_AF=0.0545;EUR_AF=0.3439;SAS_AF=0.273;AA=G|||;VT=SNP
22	39965699	rs55684383	G	A	100	PASS	AC=1065;AF=0.21266;AN=5008;NS=2504;DP=17117;EAS_AF=0.2192;AMR_AF=0.183;AFR_AF=0.1815;EUR_AF=0.2107;SAS_AF=0.271;AA=G|||;VT=SNP
22	39966094	rs56753811	A	G	100	PASS	AC=1108;AF=0.221246;AN=5008;NS=2504;DP=15992;EAS_AF=0.2272;AMR_AF=0.183;AFR_AF=0.1997;EUR_AF=0.2217;SAS_AF=0.271;AA=A|||;VT=SNP
22	39966547	rs7288455	A	G	100	PASS	AC=3552;AF=0.709265;AN=5008;NS=2504;DP=13627;EAS_AF=0.9712;AMR_AF=0.7536;AFR_AF=0.6301;EUR_AF=0.6302;SAS_AF=0.5961;AA=G|||;VT=SNP
22	39966856	rs3747178	C	T	100	PASS	AC=1647;AF=0.328874;AN=5008;NS=2504;DP=14247;EAS_AF=0.7272;AMR_AF=0.33;AFR_AF=0.0545;EUR_AF=0.3429;SAS_AF=0.274;AA=C|||;VT=SNP;EX_TARGET
22	39967430	rs5757730	A	G	100	PASS	AC=3187;AF=0.636382;AN=5008;NS=2504;DP=18654;EAS_AF=0.9702;AMR_AF=0.5389;AFR_AF=0.5567;EUR_AF=0.5626;SAS_AF=0.545;AA=G|||;VT=SNP
22	39967785	rs5757731	C	G	100	PASS	AC=2929;AF=0.584864;AN=5008;NS=2504;DP=22912;EAS_AF=0.9712;AMR_AF=0.5288;AFR_AF=0.3631;EUR_AF=0.5676;SAS_AF=0.544;AA=C|||;VT=SNP
22	39968018	rs5757732	C	T	100	PASS	AC=1656;AF=0.330671;AN=5008;NS=2504;DP=19936;EAS_AF=0.7242;AMR_AF=0.3357;AFR_AF=0.0545;EUR_AF=0.3499;SAS_AF=0.2751;AA=C|||;VT=SNP
22	39968173	rs5757733	T	G	100	PASS	AC=3454;AF=0.689696;AN=5008;NS=2504;DP=19677;EAS_AF=0.9712;AMR_AF=0.562;AFR_AF=0.739;EUR_AF=0.5716;SAS_AF=0.545;AA=G|||;VT=SNP
22	39969767	rs5750851	T	C	100	PASS	AC=3488;AF=0.696486;AN=5008;NS=2504;DP=19240;EAS_AF=0.9712;AMR_AF=0.5605;AFR_AF=0.7655;EUR_AF=0.5716;SAS_AF=0.545;AA=C|||;VT=SNP
22	39969895	rs12484689	C	T	100	PASS	AC=1182;AF=0.236022;AN=5008;NS=2504;DP=16747;EAS_AF=0.2272;AMR_AF=0.1801;AFR_AF=0.261;EUR_AF=0.2167;SAS_AF=0.271;AA=C|||;VT=SNP
22	39972069	rs5750852	T	C	100	PASS	AC=2104;AF=0.420128;AN=5008;NS=2504;DP=16641;EAS_AF=0.7411;AMR_AF=0.3617;AFR_AF=0.3525;EUR_AF=0.3519;SAS_AF=0.2924;AA=t|||;VT=SNP
22	39972075	rs2413600	T	C	100	PASS	AC=3868;AF=0.772364;AN=5008;NS=2504;DP=16646;EAS_AF=0.9702;AMR_AF=0.7666;AFR_AF=0.8563;EUR_AF=0.6392;SAS_AF=0.5961;AA=C|||;VT=SNP
22	39972162	rs3788556	T	C	100	PASS	AC=3465;AF=0.691893;AN=5008;NS=2504;DP=18341;EAS_AF=0.9692;AMR_AF=0.5922;AFR_AF=0.7466;EUR_AF=0.5616;SAS_AF=0.5368;AA=C|||;VT=SNP
22	39973151	rs5757734	T	C	100	PASS	AC=1058;AF=0.211262;AN=5008;NS=2504;DP=17659;EAS_AF=0.1458;AMR_AF=0.1816;AFR_AF=0.211;EUR_AF=0.2684;SAS_AF=0.2413;AA=T|||;VT=SNP
22	39973526	rs132567	G	A	100	PASS	AC=3310;AF=0.660942;AN=5008;NS=2504;DP=18362;EAS_AF=0.2976;AMR_AF=0.6095;AFR_AF=0.9372;EUR_AF=0.6948;SAS_AF=0.6636;AA=A|||;VT=SNP
22	39974590	rs73422193	T	C	100	PASS	AC=1198;AF=0.239217;AN=5008;NS=2504;DP=17544;EAS_AF=0.1756;AMR_AF=0.2608;AFR_AF=0.5151;EUR_AF=0.1024;SAS_AF=0.0573;AA=C|||;VT=SNP
22	39975307	rs5757736	G	A	100	PASS	AC=2141;AF=0.427516;AN=5008;NS=2504;DP=19889;EAS_AF=0.7312;AMR_AF=0.4337;AFR_AF=0.1679;EUR_AF=0.4324;SAS_AF=0.456;AA=g|||;VT=SNP
22	39975691	rs8139773	A	G	100	PASS	AC=2351;AF=0.469449;AN=5008;NS=2504;DP=13342;EAS_AF=0.8125;AMR_AF=0.4438;AFR_AF=0.2118;EUR_AF=0.4354;SAS_AF=0.5174;AA=G|||;VT=SNP
22	39975914	rs28631967	A	G	100	PASS	AC=2313;AF=0.461861;AN=5008;NS=2504;DP=18641;EAS_AF=0.8125;AMR_AF=0.4395;AFR_AF=0.1853;EUR_AF=0.4354;SAS_AF=0.5174;AA=A|||;VT=SNP
22	39976128	rs132570	C	A	100	PASS	AC=1678;AF=0.335064;AN=5008;NS=2504;DP=17240;EAS_AF=0.0139;AMR_AF=0.3012;AFR_AF=0.4024;EUR_AF=0.495;SAS_AF=0.4346;AA=C|||;VT=SNP
22	39976133	rs132571	A	C	100	PASS	AC=1765;AF=0.352436;AN=5008;NS=2504;DP=17264;EAS_AF=0.0139;AMR_AF=0.304;AFR_AF=0.4667;EUR_AF=0.495;SAS_AF=0.4346;AA=A|||;VT=SNP
22	39976186	rs5750853	C	T	100	PASS	AC=2302;AF=0.459665;AN=5008;NS=2504;DP=17640;EAS_AF=0.8056;AMR_AF=0.4395;AFR_AF=0.1853;EUR_AF=0.4324;SAS_AF=0.5164;AA=C|||;VT=SNP
22	39977211	rs3788557	C	T	100	PASS	AC=2305;AF=0.460264;AN=5008;NS=2504;DP=19905;EAS_AF=0.8056;AMR_AF=0.4395;AFR_AF=0.1853;EUR_AF=0.4334;SAS_AF=0.5184;AA=c|||;VT=SNP
22	39978039	rs132572	T	G	100	PASS	AC=4552;AF=0.908946;AN=5008;NS=2504;DP=19079;EAS_AF=0.8611;AMR_AF=0.781;AFR_AF=0.9614;EUR_AF=0.9344;SAS_AF=0.9519;AA=G|||;VT=SNP
22	39979511	rs132573	G	A	100	PASS	AC=4506;AF=0.89976;AN=5008;NS=2504;DP=27544;EAS_AF=0.8611;AMR_AF=0.7795;AFR_AF=0.9297;EUR_AF=0.9314;SAS_AF=0.9519;AA=A|||;VT=SNP
22	39980975	rs132574	T	G	100	PASS	AC=4552;AF=0.908946;AN=5008;NS=2504;DP=19101;EAS_AF=0.8611;AMR_AF=0.781;AFR_AF=0.9622;EUR_AF=0.9334;SAS_AF=0.9519;AA=G|||;VT=SNP
22	39981813	rs4353751	C	G	100	PASS	AC=1358;AF=0.271166;AN=5008;NS=2504;DP=12339;EAS_AF=0.6647;AMR_AF=0.2795;AFR_AF=0.0265;EUR_AF=0.165;SAS_AF=0.2996;AA=c|||;VT=SNP
22	39982721	rs132575	A	G	100	PASS	AC=1978;AF=0.394968;AN=5008;NS=2504;DP=16221;EAS_AF=0.0546;AMR_AF=0.3256;AFR_AF=0.5651;EUR_AF=0.5209;SAS_AF=0.4356;AA=G|||;VT=SNP
22	39983944	rs132576	A	C	100	PASS	AC=4552;AF=0.908946;AN=5008;NS=2504;DP=14319;EAS_AF=0.8601;AMR_AF=0.7824;AFR_AF=0.9622;EUR_AF=0.9334;SAS_AF=0.9519;AA=C|||;VT=SNP
22	39984086	rs132577	A	T	100	PASS	AC=4553;AF=0.909145;AN=5008;NS=2504;DP=15385;EAS_AF=0.8611;AMR_AF=0.7824;AFR_AF=0.9622;EUR_AF=0.9334;SAS_AF=0.9519;AA=T|||;VT=SNP
22	39984452	rs140578590	G	A	100	PASS	AC=67;AF=0.0133786;AN=5008;NS=2504;DP=12601;EAS_AF=0.0347;AMR_AF=0.0072;AFR_AF=0.003;EUR_AF=0.0209;SAS_AF=0.002;AA=G|||;VT=SNP
22	39984873	rs132579	C	T	100	PASS	AC=4545;AF=0.907548;AN=5008;NS=2504;DP=18972;EAS_AF=0.8532;AMR_AF=0.7824;AFR_AF=0.9622;EUR_AF=0.9334;SAS_AF=0.9519;AA=T|||;VT=SNP
22	39984946	rs132580	T	C	100	PASS	AC=1978;AF=0.394968;AN=5008;NS=2504;DP=20000;EAS_AF=0.0496;AMR_AF=0.3256;AFR_AF=0.5703;EUR_AF=0.5199;SAS_AF=0.4346;AA=C|||;VT=SNP
22	39985283	rs4522708	G	A	100	PASS	AC=2373;AF=0.473842;AN=5008;NS=2504;DP=18110;EAS_AF=0.8036;AMR_AF=0.4424;AFR_AF=0.2534;EUR_AF=0.4125;SAS_AF=0.5174;AA=G|||;VT=SNP
22	39985590	rs4374	A	G	100	PASS	AC=4270;AF=0.852636;AN=5008;NS=2504;DP=18102;EAS_AF=0.8621;AMR_AF=0.7522;AFR_AF=0.764;EUR_AF=0.9324;SAS_AF=0.9519;AA=G|||;VT=SNP
22	39988175	rs132582	C	T	100	PASS	AC=1760;AF=0.351438;AN=5008;NS=2504;DP=18376;EAS_AF=0.0099;AMR_AF=0.3213;AFR_AF=0.4228;EUR_AF=0.5437;SAS_AF=0.4305;AA=C|||;VT=SNP
22	39988277	rs713971	C	T	100	PASS	AC=4530;AF=0.904553;AN=5008;NS=2504;DP=20821;EAS_AF=0.8542;AMR_AF=0.7695;AFR_AF=0.9622;EUR_AF=0.9264;SAS_AF=0.9519;AA=T|||;VT=SNP
22	39989137	rs132583	C	G	100	PASS	AC=4475;AF=0.89357;AN=5008;NS=2504;DP=20385;EAS_AF=0.8562;AMR_AF=0.7767;AFR_AF=0.9145;EUR_AF=0.9274;SAS_AF=0.9519;AA=G|||;VT=SNP
22	39989216	rs2413602	A	G	100	PASS	AC=2244;AF=0.448083;AN=5008;NS=2504;DP=19547;EAS_AF=0.8095;AMR_AF=0.3948;AFR_AF=0.1785;EUR_AF=0.4006;SAS_AF=0.5266;AA=A|||;VT=SNP
22	39989457	rs117863931	C	T	100	PASS	AC=140;AF=0.0279553;AN=5008;NS=2504;DP=22192;EAS_AF=0.0069;AMR_AF=0.0346;AFR_AF=0.0106;EUR_AF=0.0666;SAS_AF=0.0286;AA=C|||;VT=SNP
22	39990775	rs5750854	C	T	100	PASS	AC=1048;AF=0.209265;AN=5008;NS=2504;DP=13911;EAS_AF=0.1538;AMR_AF=0.1254;AFR_AF=0.1566;EUR_AF=0.2704;SAS_AF=0.3344;AA=c|||;VT=SNP
22	39991016	rs2003151	C	T	100	PASS	AC=2296;AF=0.458466;AN=5008;NS=2504;DP=14882;EAS_AF=0.8095;AMR_AF=0.3977;AFR_AF=0.2148;EUR_AF=0.4026;SAS_AF=0.5266;AA=c|||;VT=SNP
22	39991092	rs1109008	A	G	100	PASS	AC=2296;AF=0.458466;AN=5008;NS=2504;DP=12577;EAS_AF=0.8095;AMR_AF=0.3977;AFR_AF=0.2148;EUR_AF=0.4026;SAS_AF=0.5266;AA=a|||;VT=SNP
22	39991496	rs132585	G	A	100	PASS	AC=1236;AF=0.246805;AN=5008;NS=2504;DP=12316;EAS_AF=0.0069;AMR_AF=0.281;AFR_AF=0.1346;EUR_AF=0.4533;SAS_AF=0.409;AA=g|||;VT=SNP
22	39992634	rs9611201	A	G	100	PASS	AC=4551;AF=0.908746;AN=5008;NS=2504;DP=10776;EAS_AF=0.8571;AMR_AF=0.7795;AFR_AF=0.9599;EUR_AF=0.9264;SAS_AF=0.9663;AA=g|||;VT=SNP
22	39992660	rs9611202	G	A	100	PASS	AC=1550;AF=0.309505;AN=5008;NS=2504;DP=11167;EAS_AF=0.0069;AMR_AF=0.2882;AFR_AF=0.3752;EUR_AF=0.4453;SAS_AF=0.408;AA=g|||;VT=SNP
22	39992786	rs5757742	T	C	100	PASS	AC=4537;AF=0.90595;AN=5008;NS=2504;DP=12631;EAS_AF=0.8571;AMR_AF=0.7795;AFR_AF=0.9599;EUR_AF=0.9254;SAS_AF=0.953;AA=c|||;VT=SNP
22	39993669	rs35471482	G	A	100	PASS	AC=1411;AF=0.281749;AN=5008;NS=2504;DP=17233;EAS_AF=0.0069;AMR_AF=0.2867;AFR_AF=0.2663;EUR_AF=0.4473;SAS_AF=0.4121;AA=g|||;VT=SNP
22	39993834	rs5757743	C	T	100	PASS	AC=4368;AF=0.872204;AN=5008;NS=2504;DP=15880;EAS_AF=0.8571;AMR_AF=0.768;AFR_AF=0.8623;EUR_AF=0.9076;SAS_AF=0.9387;AA=t|||;VT=SNP
22	39994105	rs760546	A	G	100	PASS	AC=4147;AF=0.828075;AN=5008;NS=2504;DP=12261;EAS_AF=0.8472;AMR_AF=0.7205;AFR_AF=0.7617;EUR_AF=0.8638;SAS_AF=0.9376;AA=A|||;VT=SNP
22	39995249	rs62228488	A	G	100	PASS	AC=4517;AF=0.901957;AN=5008;NS=2504;DP=9240;EAS_AF=0.869;AMR_AF=0.7752;AFR_AF=0.9402;EUR_AF=0.9245;SAS_AF=0.9509;AA=G|||;VT=SNP
22	39996264	rs1076614	C	T	100	PASS	AC=1865;AF=0.372404;AN=5008;NS=2504;DP=17024;EAS_AF=0.0069;AMR_AF=0.3199;AFR_AF=0.5772;EUR_AF=0.4712;SAS_AF=0.408;AA=C|||;VT=SNP
22	39996882	rs1883123	C	T	100	PASS	AC=1841;AF=0.367612;AN=5008;NS=2504;DP=21176;EAS_AF=0.0069;AMR_AF=0.317;AFR_AF=0.559;EUR_AF=0.4712;SAS_AF=0.41;AA=C|||;VT=SNP
22	39997170	rs713733	G	A	100	PASS	AC=1264;AF=0.252396;AN=5008;NS=2504;DP=20975;EAS_AF=0.0069;AMR_AF=0.2867;AFR_AF=0.1437;EUR_AF=0.4652;SAS_AF=0.409;AA=G|||;VT=SNP
22	39997524	rs117192145	G	C	100	PASS	AC=187;AF=0.0373403;AN=5008;NS=2504;DP=18431;EAS_AF=0.1359;AMR_AF=0.013;AFR_AF=0.0015;EUR_AF=0.0288;SAS_AF=0.0102;AA=G|||;VT=SNP
22	39997630	rs713865	C	T	100	PASS	AC=1266;AF=0.252796;AN=5008;NS=2504;DP=16784;EAS_AF=0.0069;AMR_AF=0.2867;AFR_AF=0.1407;EUR_AF=0.4662;SAS_AF=0.4141;AA=C|||;VT=SNP
22	39998141	rs7291041	G	A	100	PASS	AC=4516;AF=0.901757;AN=5008;NS=2504;DP=10494;EAS_AF=0.8611;AMR_AF=0.7752;AFR_AF=0.9455;EUR_AF=0.9245;SAS_AF=0.9509;AA=A|||;VT=SNP
22	39999013	rs5995755	A	G	100	PASS	AC=2129;AF=0.42512;AN=5008;NS=2504;DP=16967;EAS_AF=0.0218;AMR_AF=0.3516;AFR_AF=0.7405;EUR_AF=0.4761;SAS_AF=0.4141;AA=G|||;VT=SNP
22	40000221	rs5750857	G	T	100	PASS	AC=2116;AF=0.422524;AN=5008;NS=2504;DP=17502;EAS_AF=0.8442;AMR_AF=0.3818;AFR_AF=0.0787;EUR_AF=0.3847;SAS_AF=0.5204;AA=G|||;VT=SNP
22	40000313	rs5995756	T	C	100	PASS	AC=2405;AF=0.480232;AN=5008;NS=2504;DP=18611;EAS_AF=0.0238;AMR_AF=0.3934;AFR_AF=0.8661;EUR_AF=0.5388;SAS_AF=0.4305;AA=C|||;VT=SNP
22	40000442	rs5757746	G	A	100	PASS	AC=884;AF=0.176518;AN=5008;NS=2504;DP=17215;EAS_AF=0.1587;AMR_AF=0.1095;AFR_AF=0.0628;EUR_AF=0.2535;SAS_AF=0.317;AA=G|||;VT=SNP
22	40002570	rs5995757	T	C	100	PASS	AC=2404;AF=0.480032;AN=5008;NS=2504;DP=18881;EAS_AF=0.0238;AMR_AF=0.3934;AFR_AF=0.8661;EUR_AF=0.5378;SAS_AF=0.4305;AA=C|||;VT=SNP
22	40003267	rs6001638	T	C	100	PASS	AC=2139;AF=0.427117;AN=5008;NS=2504;DP=21879;EAS_AF=0.0218;AMR_AF=0.3516;AFR_AF=0.7481;EUR_AF=0.4761;SAS_AF=0.4141;AA=C|||;VT=SNP
22	40003309	rs6001639	C	A	100	PASS	AC=1809;AF=0.361222;AN=5008;NS=2504;DP=21847;EAS_AF=0.0069;AMR_AF=0.317;AFR_AF=0.531;EUR_AF=0.4722;SAS_AF=0.4141;AA=C|||;VT=SNP
22	40005425	rs1534883	T	C	100	PASS	AC=1678;AF=0.335064;AN=5008;NS=2504;DP=22079;EAS_AF=0.0069;AMR_AF=0.3098;AFR_AF=0.4342;EUR_AF=0.4742;SAS_AF=0.4141;AA=T|||;VT=SNP
22	40006024	rs3788566	G	T	100	PASS	AC=2109;AF=0.421126;AN=5008;NS=2504;DP=21236;EAS_AF=0.8373;AMR_AF=0.3818;AFR_AF=0.0787;EUR_AF=0.3847;SAS_AF=0.5204;AA=G|||;VT=SNP
22	40006035	rs3788567	G	T	100	PASS	AC=2114;AF=0.422125;AN=5008;NS=2504;DP=21266;EAS_AF=0.8373;AMR_AF=0.3818;AFR_AF=0.0825;EUR_AF=0.3847;SAS_AF=0.5204;AA=G|||;VT=SNP
22	40006626	rs5995759	T	C	100	PASS	AC=2097;AF=0.41873;AN=5008;NS=2504;DP=20494;EAS_AF=0.0069;AMR_AF=0.3329;AFR_AF=0.7375;EUR_AF=0.4761;SAS_AF=0.4141;AA=T|||;VT=SNP
22	40006986	rs926231	C	G	100	PASS	AC=2109;AF=0.421126;AN=5008;NS=2504;DP=19160;EAS_AF=0.8363;AMR_AF=0.3818;AFR_AF=0.0787;EUR_AF=0.3857;SAS_AF=0.5204;AA=C|||;VT=SNP
22	40008826	rs713860	T	C	100	PASS	AC=4516;AF=0.901757;AN=5008;NS=2504;DP=20255;EAS_AF=0.8621;AMR_AF=0.7752;AFR_AF=0.9448;EUR_AF=0.9245;SAS_AF=0.9509;AA=C|||;VT=SNP
22	40009336	rs1008677	C	T	100	PASS	AC=2495;AF=0.498203;AN=5008;NS=2504;DP=15761;EAS_AF=0.8373;AMR_AF=0.4049;AFR_AF=0.3578;EUR_AF=0.3907;SAS_AF=0.5153;AA=C|||;VT=SNP
22	40010383	rs9611204	G	A	100	PASS	AC=1497;AF=0.298922;AN=5008;NS=2504;DP=17375;EAS_AF=0.0069;AMR_AF=0.3026;AFR_AF=0.3033;EUR_AF=0.4712;SAS_AF=0.4141;AA=G|||;VT=SNP
22	40010521	rs9611205	G	A	100	PASS	AC=1379;AF=0.275359;AN=5008;NS=2504;DP=19794;EAS_AF=0.0069;AMR_AF=0.2939;AFR_AF=0.2194;EUR_AF=0.4702;SAS_AF=0.4141;AA=G|||;VT=SNP
22	40010636	rs5757748	T	A	100	PASS	AC=2589;AF=0.516973;AN=5008;NS=2504;DP=18434;EAS_AF=0.8413;AMR_AF=0.4078;AFR_AF=0.4221;EUR_AF=0.3907;SAS_AF=0.5184;AA=T|||;VT=SNP
22	40010682	rs11705236	G	A	100	PASS	AC=1448;AF=0.289137;AN=5008;NS=2504;DP=18086;EAS_AF=0.0069;AMR_AF=0.2939;AFR_AF=0.2716;EUR_AF=0.4702;SAS_AF=0.4141;AA=G|||;VT=SNP
22	40010806	rs8140185	C	T	100	PASS	AC=1490;AF=0.297524;AN=5008;NS=2504;DP=17476;EAS_AF=0.0079;AMR_AF=0.2954;AFR_AF=0.3207;EUR_AF=0.4563;SAS_AF=0.4029;AA=C|||;VT=SNP
22	40011697	rs738168	A	C	100	PASS	AC=4445;AF=0.88758;AN=5008;NS=2504;DP=22225;EAS_AF=0.8502;AMR_AF=0.7507;AFR_AF=0.9138;EUR_AF=0.9245;SAS_AF=0.9499;AA=C|||;VT=SNP
22	40012284	rs17401961	G	A	100	PASS	AC=1489;AF=0.297324;AN=5008;NS=2504;DP=17014;EAS_AF=0.0069;AMR_AF=0.3026;AFR_AF=0.3041;EUR_AF=0.4702;SAS_AF=0.4059;AA=G|||;VT=SNP
22	40012508	rs5750859	G	A	100	PASS	AC=4038;AF=0.80631;AN=5008;NS=2504;DP=17030;EAS_AF=0.8472;AMR_AF=0.7089;AFR_AF=0.6906;EUR_AF=0.8618;SAS_AF=0.9325;AA=G|||;VT=SNP
22	40013216	rs3788569	A	G	100	PASS	AC=4144;AF=0.827476;AN=5008;NS=2504;DP=17990;EAS_AF=0.8462;AMR_AF=0.7161;AFR_AF=0.7678;EUR_AF=0.8618;SAS_AF=0.9325;AA=A|||;VT=SNP
22	40013867	rs11703341	A	T	100	PASS	AC=1522;AF=0.303914;AN=5008;NS=2504;DP=5968;EAS_AF=0.0069;AMR_AF=0.3026;AFR_AF=0.329;EUR_AF=0.4712;SAS_AF=0.4049;AA=A|||;VT=SNP
22	40014066	rs9611206	G	A	100	PASS	AC=1144;AF=0.228435;AN=5008;NS=2504;DP=19605;EAS_AF=0.006;AMR_AF=0.2882;AFR_AF=0.0567;EUR_AF=0.4652;SAS_AF=0.4039;AA=G|||;VT=SNP
22	40014369	rs115765935	C	T	100	PASS	AC=339;AF=0.0676917;AN=5008;NS=2504;DP=21828;EAS_AF=0.0169;AMR_AF=0.0634;AFR_AF=0.149;EUR_AF=0.0636;SAS_AF=0.0174;AA=C|||;VT=SNP
22	40014423	rs2072714	C	T	100	PASS	AC=4499;AF=0.898363;AN=5008;NS=2504;DP=22848;EAS_AF=0.8641;AMR_AF=0.7767;AFR_AF=0.9312;EUR_AF=0.9245;SAS_AF=0.9489;AA=T|||;VT=SNP
22	40014584	rs2072715	A	G	100	PASS	AC=4503;AF=0.899161;AN=5008;NS=2504;DP=17047;EAS_AF=0.869;AMR_AF=0.7767;AFR_AF=0.9312;EUR_AF=0.9235;SAS_AF=0.9489;AA=G|||;VT=SNP
22	40014783	rs1883124	G	C	100	PASS	AC=4509;AF=0.900359;AN=5008;NS=2504;DP=15795;EAS_AF=0.8641;AMR_AF=0.781;AFR_AF=0.9274;EUR_AF=0.9344;SAS_AF=0.9509;AA=C|||;VT=SNP
22	40015059	rs7288420	T	C	100	PASS	AC=1442;AF=0.287939;AN=5008;NS=2504;DP=17240;EAS_AF=0.006;AMR_AF=0.3012;AFR_AF=0.2678;EUR_AF=0.4712;SAS_AF=0.408;AA=T|||;VT=SNP
22	40015657	rs5995761	T	C	100	PASS	AC=3542;AF=0.707268;AN=5008;NS=2504;DP=14590;EAS_AF=0.994;AMR_AF=0.6988;AFR_AF=0.7126;EUR_AF=0.5288;SAS_AF=0.5941;AA=t|||;VT=SNP
22	40016735	rs80101362	T	G	100	PASS	AC=382;AF=0.076278;AN=5008;NS=2504;DP=23147;EAS_AF=0.1538;AMR_AF=0.0303;AFR_AF=0.0643;EUR_AF=0.0427;SAS_AF=0.0798;AA=T|||;VT=SNP
22	40017065	rs136803	C	G	100	PASS	AC=3452;AF=0.689297;AN=5008;NS=2504;DP=20360;EAS_AF=0.994;AMR_AF=0.7032;AFR_AF=0.6142;EUR_AF=0.5437;SAS_AF=0.6166;AA=G|||;VT=SNP
22	40018212	rs136805	T	C	100	PASS	AC=2047;AF=0.408746;AN=5008;NS=2504;DP=16214;EAS_AF=0.8244;AMR_AF=0.5461;AFR_AF=0.2262;EUR_AF=0.2545;SAS_AF=0.2883;AA=t|||;VT=SNP
22	40018278	rs136806	C	T	100	PASS	AC=590;AF=0.117812;AN=5008;NS=2504;DP=14756;EAS_AF=0.1022;AMR_AF=0.2651;AFR_AF=0.0378;EUR_AF=0.1759;SAS_AF=0.0777;AA=c|||;VT=SNP
22	40019773	rs12170452	A	G	100	PASS	AC=3693;AF=0.73742;AN=5008;NS=2504;DP=28009;EAS_AF=0.9901;AMR_AF=0.7378;AFR_AF=0.7648;EUR_AF=0.5755;SAS_AF=0.6063;AA=G|||;VT=SNP
22	40019987	rs111073900	G	A	100	PASS	AC=455;AF=0.0908546;AN=5008;NS=2504;DP=26096;EAS_AF=0.0159;AMR_AF=0.0663;AFR_AF=0.2322;EUR_AF=0.0686;SAS_AF=0.0174;AA=G|||;VT=SNP
22	40019994	rs62636244	C	T	100	PASS	AC=2510;AF=0.501198;AN=5008;NS=2504;DP=26508;EAS_AF=0.8879;AMR_AF=0.4121;AFR_AF=0.3601;EUR_AF=0.3549;SAS_AF=0.5072;AA=C|||;VT=SNP
22	40020876	rs136809	A	G	100	PASS	AC=598;AF=0.119409;AN=5008;NS=2504;DP=17175;EAS_AF=0.1022;AMR_AF=0.2723;AFR_AF=0.0386;EUR_AF=0.1809;SAS_AF=0.0746;AA=A|||;VT=SNP
22	40021256	rs136811	T	A	100	PASS	AC=3515;AF=0.701877;AN=5008;NS=2504;DP=18806;EAS_AF=0.9901;AMR_AF=0.7133;AFR_AF=0.6649;EUR_AF=0.5497;SAS_AF=0.6033;AA=A|||;VT=SNP
22	40021614	rs136812	T	G	100	PASS	AC=633;AF=0.126398;AN=5008;NS=2504;DP=15818;EAS_AF=0.1012;AMR_AF=0.2767;AFR_AF=0.0628;EUR_AF=0.1819;SAS_AF=0.0746;AA=T|||;VT=SNP
22	40024410	rs3788571	C	T	100	PASS	AC=2740;AF=0.547125;AN=5008;NS=2504;DP=17429;EAS_AF=0.8889;AMR_AF=0.4251;AFR_AF=0.5295;EUR_AF=0.3549;SAS_AF=0.5031;AA=T|||;VT=SNP
22	40024657	rs470070	G	T	100	PASS	AC=618;AF=0.123403;AN=5008;NS=2504;DP=16097;EAS_AF=0.1002;AMR_AF=0.2767;AFR_AF=0.0507;EUR_AF=0.1839;SAS_AF=0.0746;AA=G|||;VT=SNP
22	40024768	rs742159	C	A	100	PASS	AC=2586;AF=0.516374;AN=5008;NS=2504;DP=15116;EAS_AF=0.8889;AMR_AF=0.4092;AFR_AF=0.4213;EUR_AF=0.3549;SAS_AF=0.5031;AA=C|||;VT=SNP
22	40025044	rs136813	C	T	100	PASS	AC=599;AF=0.119609;AN=5008;NS=2504;DP=18095;EAS_AF=0.1002;AMR_AF=0.2767;AFR_AF=0.0386;EUR_AF=0.1809;SAS_AF=0.0746;AA=C|||;VT=SNP
22	40025237	rs5757752	G	C	100	PASS	AC=2901;AF=0.579273;AN=5008;NS=2504;DP=17917;EAS_AF=0.8889;AMR_AF=0.438;AFR_AF=0.643;EUR_AF=0.3569;SAS_AF=0.5031;AA=C|||;VT=SNP
22	40026034	rs5750860	C	T	100	PASS	AC=811;AF=0.161941;AN=5008;NS=2504;DP=15329;EAS_AF=0.1567;AMR_AF=0.098;AFR_AF=0.0446;EUR_AF=0.2266;SAS_AF=0.3047;AA=C|||;VT=SNP
22	40026141	rs5750861	C	A	100	PASS	AC=2589;AF=0.516973;AN=5008;NS=2504;DP=5309;EAS_AF=0.8889;AMR_AF=0.4092;AFR_AF=0.4228;EUR_AF=0.3549;SAS_AF=0.5041;AA=C|||;VT=SNP
22	40026309	rs5750862	G	A	100	PASS	AC=2587;AF=0.516573;AN=5008;NS=2504;DP=20002;EAS_AF=0.8889;AMR_AF=0.4092;AFR_AF=0.4213;EUR_AF=0.3549;SAS_AF=0.5041;AA=G|||;VT=SNP
22	40026948	rs5750863	A	T	100	PASS	AC=2904;AF=0.579872;AN=5008;NS=2504;DP=14959;EAS_AF=0.8889;AMR_AF=0.438;AFR_AF=0.6437;EUR_AF=0.3579;SAS_AF=0.5041;AA=T|||;VT=SNP
22	40027521	rs5757754	G	A	100	PASS	AC=3007;AF=0.600439;AN=5008;NS=2504;DP=18946;EAS_AF=0.8909;AMR_AF=0.4524;AFR_AF=0.6868;EUR_AF=0.3718;SAS_AF=0.5245;AA=g|||;VT=SNP
22	40027656	rs55898159	T	C	100	PASS	AC=2900;AF=0.579073;AN=5008;NS=2504;DP=19738;EAS_AF=0.8899;AMR_AF=0.4409;AFR_AF=0.6112;EUR_AF=0.3698;SAS_AF=0.5286;AA=c|||;VT=SNP
22	40028195	rs9607661	T	C	100	PASS	AC=2931;AF=0.585264;AN=5008;NS=2504;DP=14480;EAS_AF=0.8909;AMR_AF=0.4438;AFR_AF=0.6089;EUR_AF=0.3708;SAS_AF=0.5593;AA=c|||;VT=SNP
22	40030477	rs5757756	C	A	100	PASS	AC=2462;AF=0.491613;AN=5008;NS=2504;DP=18768;EAS_AF=0.8899;AMR_AF=0.4078;AFR_AF=0.3245;EUR_AF=0.3529;SAS_AF=0.5092;AA=C|||;VT=SNP
22	40031632	rs136814	G	T	100	PASS	AC=617;AF=0.123203;AN=5008;NS=2504;DP=18250;EAS_AF=0.0992;AMR_AF=0.2781;AFR_AF=0.053;EUR_AF=0.1769;SAS_AF=0.0777;AA=G|||;VT=SNP
22	40031694	rs941431	G	A	100	PASS	AC=2445;AF=0.488219;AN=5008;NS=2504;DP=17199;EAS_AF=0.8829;AMR_AF=0.4078;AFR_AF=0.3109;EUR_AF=0.3569;SAS_AF=0.5133;AA=G|||;VT=SNP
22	40033247	rs136816	C	T	100	PASS	AC=701;AF=0.139976;AN=5008;NS=2504;DP=18487;EAS_AF=0.0794;AMR_AF=0.2795;AFR_AF=0.1286;EUR_AF=0.1799;SAS_AF=0.0777;AA=C|||;VT=SNP
22	40034593	rs2092179	T	C	100	PASS	AC=2057;AF=0.410743;AN=5008;NS=2504;DP=20244;EAS_AF=0.9077;AMR_AF=0.3746;AFR_AF=0.0666;EUR_AF=0.3042;SAS_AF=0.499;AA=T|||;VT=SNP
22	40034609	rs136817	C	T	100	PASS	AC=704;AF=0.140575;AN=5008;NS=2504;DP=19898;EAS_AF=0.0794;AMR_AF=0.2795;AFR_AF=0.1286;EUR_AF=0.1799;SAS_AF=0.0808;AA=C|||;VT=SNP
22	40034889	rs136818	T	C	100	PASS	AC=3652;AF=0.729233;AN=5008;NS=2504;DP=18704;EAS_AF=0.9891;AMR_AF=0.7291;AFR_AF=0.7648;EUR_AF=0.5537;SAS_AF=0.5941;AA=C|||;VT=SNP
22	40036598	rs136819	A	G	100	PASS	AC=3661;AF=0.73103;AN=5008;NS=2504;DP=19273;EAS_AF=0.9881;AMR_AF=0.7291;AFR_AF=0.7731;EUR_AF=0.5527;SAS_AF=0.5941;AA=G|||;VT=SNP
22	40038075	rs136820	T	C	100	PASS	AC=3655;AF=0.729832;AN=5008;NS=2504;DP=16211;EAS_AF=0.9891;AMR_AF=0.7305;AFR_AF=0.767;EUR_AF=0.5527;SAS_AF=0.5941;AA=C|||;VT=SNP
22	40038113	rs136821	T	G	100	PASS	AC=709;AF=0.141573;AN=5008;NS=2504;DP=18134;EAS_AF=0.0794;AMR_AF=0.2781;AFR_AF=0.1339;EUR_AF=0.1819;SAS_AF=0.0777;AA=T|||;VT=SNP
22	40040892	rs136823	T	C	100	PASS	AC=3162;AF=0.63139;AN=5008;NS=2504;DP=17248;EAS_AF=0.9891;AMR_AF=0.6945;AFR_AF=0.413;EUR_AF=0.5527;SAS_AF=0.5941;AA=T|||;VT=SNP
22	40041317	rs2010746	C	G	100	PASS	AC=2401;AF=0.479433;AN=5008;NS=2504;DP=17554;EAS_AF=0.8919;AMR_AF=0.4813;AFR_AF=0.3064;EUR_AF=0.2962;SAS_AF=0.4755;AA=C|||;VT=SNP
22	40041767	rs136824	C	G	100	PASS	AC=1000;AF=0.199681;AN=5008;NS=2504;DP=15365;EAS_AF=0.1171;AMR_AF=0.1816;AFR_AF=0.438;EUR_AF=0.1213;SAS_AF=0.0562;AA=C|||;VT=SNP
22	40042115	rs470071	G	A	100	PASS	AC=3904;AF=0.779553;AN=5008;NS=2504;DP=15947;EAS_AF=0.9911;AMR_AF=0.7896;AFR_AF=0.7738;EUR_AF=0.6928;SAS_AF=0.6513;AA=A|||;VT=SNP
22	40043556	rs136827	A	G	100	PASS	AC=570;AF=0.113818;AN=5008;NS=2504;DP=19648;EAS_AF=0.123;AMR_AF=0.1671;AFR_AF=0.0356;EUR_AF=0.2048;SAS_AF=0.0787;AA=A|||;VT=SNP
22	40043812	rs5757759	A	G	100	PASS	AC=2896;AF=0.578275;AN=5008;NS=2504;DP=19041;EAS_AF=0.87;AMR_AF=0.5634;AFR_AF=0.534;EUR_AF=0.4115;SAS_AF=0.5194;AA=A|||;VT=SNP
22	40044389	rs5750866	G	A	100	PASS	AC=1832;AF=0.365815;AN=5008;NS=2504;DP=14741;EAS_AF=0.8135;AMR_AF=0.3055;AFR_AF=0.3759;EUR_AF=0.0696;SAS_AF=0.2382;AA=G|||;VT=SNP
22	40044402	rs5757760	C	T	100	PASS	AC=1490;AF=0.297524;AN=5008;NS=2504;DP=14919;EAS_AF=0.8254;AMR_AF=0.2896;AFR_AF=0.1278;EUR_AF=0.0646;SAS_AF=0.228;AA=C|||;VT=SNP
22	40045210	rs926334	G	T	100	PASS	AC=2895;AF=0.578075;AN=5008;NS=2504;DP=20065;EAS_AF=0.9772;AMR_AF=0.5403;AFR_AF=0.5303;EUR_AF=0.337;SAS_AF=0.5061;AA=G|||;VT=SNP
22	40046077	rs136828	A	G	100	PASS	AC=2004;AF=0.40016;AN=5008;NS=2504;DP=14307;EAS_AF=0.8542;AMR_AF=0.4265;AFR_AF=0.2315;EUR_AF=0.2624;SAS_AF=0.2832;AA=A|||;VT=SNP
22	40046176	rs136829	T	C	100	PASS	AC=620;AF=0.123802;AN=5008;NS=2504;DP=13589;EAS_AF=0.0188;AMR_AF=0.1801;AFR_AF=0.1445;EUR_AF=0.2117;SAS_AF=0.0736;AA=T|||;VT=SNP
22	40046282	rs136830	T	C	100	PASS	AC=324;AF=0.0646965;AN=5008;NS=2504;DP=14923;EAS_AF=0.0179;AMR_AF=0.0951;AFR_AF=0.0189;EUR_AF=0.171;SAS_AF=0.044;AA=T|||;VT=SNP
22	40046538	rs136832	C	T	100	PASS	AC=765;AF=0.152756;AN=5008;NS=2504;DP=17434;EAS_AF=0.0188;AMR_AF=0.1816;AFR_AF=0.2542;EUR_AF=0.2107;SAS_AF=0.0736;AA=C|||;VT=SNP
22	40047529	rs9611209	T	C	100	PASS	AC=2766;AF=0.552316;AN=5008;NS=2504;DP=16464;EAS_AF=0.9762;AMR_AF=0.5317;AFR_AF=0.4342;EUR_AF=0.34;SAS_AF=0.5082;AA=T|||;VT=SNP
22	40048903	rs136835	A	C	100	PASS	AC=3692;AF=0.73722;AN=5008;NS=2504;DP=20390;EAS_AF=0.995;AMR_AF=0.7277;AFR_AF=0.8018;EUR_AF=0.5487;SAS_AF=0.5849;AA=C|||;VT=SNP
22	40049410	rs136845	G	A	100	PASS	AC=3582;AF=0.715256;AN=5008;NS=2504;DP=17197;EAS_AF=0.995;AMR_AF=0.7104;AFR_AF=0.7519;EUR_AF=0.5209;SAS_AF=0.5808;AA=g|||;VT=SNP
22	40049592	rs8140771	G	A	100	PASS	AC=2702;AF=0.539537;AN=5008;NS=2504;DP=16907;EAS_AF=0.9762;AMR_AF=0.5331;AFR_AF=0.3812;EUR_AF=0.337;SAS_AF=0.5164;AA=G|||;VT=SNP
22	40051166	rs732381	A	T	100	PASS	AC=2254;AF=0.45008;AN=5008;NS=2504;DP=20772;EAS_AF=0.9752;AMR_AF=0.4856;AFR_AF=0.093;EUR_AF=0.3091;SAS_AF=0.5112;AA=A|||;VT=SNP
22	40054428	rs136848	T	G	100	PASS	AC=3583;AF=0.715455;AN=5008;NS=2504;DP=21583;EAS_AF=0.995;AMR_AF=0.7277;AFR_AF=0.7118;EUR_AF=0.5577;SAS_AF=0.5859;AA=T|||;VT=SNP
22	40054948	rs5757761	T	C	100	PASS	AC=3748;AF=0.748403;AN=5008;NS=2504;DP=18304;EAS_AF=0.994;AMR_AF=0.7392;AFR_AF=0.8328;EUR_AF=0.5567;SAS_AF=0.5849;AA=C|||;VT=SNP;EX_TARGET
22	40055250	rs136849	T	C	100	PASS	AC=3696;AF=0.738019;AN=5008;NS=2504;DP=19493;EAS_AF=0.994;AMR_AF=0.7378;AFR_AF=0.7958;EUR_AF=0.5527;SAS_AF=0.5869;AA=C|||;VT=SNP
22	40055304	rs136850	T	C	100	PASS	AC=3696;AF=0.738019;AN=5008;NS=2504;DP=19647;EAS_AF=0.994;AMR_AF=0.7378;AFR_AF=0.7958;EUR_AF=0.5527;SAS_AF=0.5869;AA=C|||;VT=SNP
22	40055896	rs136851	T	C	100	PASS	AC=3701;AF=0.739018;AN=5008;NS=2504;DP=19330;EAS_AF=0.994;AMR_AF=0.7378;AFR_AF=0.7995;EUR_AF=0.5527;SAS_AF=0.5869;AA=C|||;VT=SNP;EX_TARGET
22	40057273	rs136852	T	C	100	PASS	AC=3690;AF=0.736821;AN=5008;NS=2504;DP=18175;EAS_AF=0.994;AMR_AF=0.7363;AFR_AF=0.792;EUR_AF=0.5527;SAS_AF=0.5869;AA=C|||;VT=SNP;EX_TARGET
22	40058186	rs136853	A	G	100	PASS	AC=3690;AF=0.736821;AN=5008;NS=2504;DP=10041;EAS_AF=0.994;AMR_AF=0.7349;AFR_AF=0.7935;EUR_AF=0.5537;SAS_AF=0.5849;AA=G|||;VT=SNP
22	40058999	rs136854	C	T	100	PASS	AC=1120;AF=0.223642;AN=5008;NS=2504;DP=17419;EAS_AF=0.0198;AMR_AF=0.2363;AFR_AF=0.4599;EUR_AF=0.2475;SAS_AF=0.0808;AA=C|||;VT=SNP
22	40061683	rs136855	A	G	100	PASS	AC=1031;AF=0.205871;AN=5008;NS=2504;DP=20398;EAS_AF=0.0337;AMR_AF=0.232;AFR_AF=0.382;EUR_AF=0.2485;SAS_AF=0.0828;AA=A|||;VT=SNP;EX_TARGET
22	40063012	rs5750868	G	A	100	PASS	AC=2768;AF=0.552716;AN=5008;NS=2504;DP=17467;EAS_AF=0.9573;AMR_AF=0.5677;AFR_AF=0.2912;EUR_AF=0.4533;SAS_AF=0.5808;AA=A|||;VT=SNP
22	40064581	rs5757762	G	A	100	PASS	AC=2783;AF=0.555711;AN=5008;NS=2504;DP=21111;EAS_AF=0.9573;AMR_AF=0.5692;AFR_AF=0.3064;EUR_AF=0.4503;SAS_AF=0.5777;AA=A|||;VT=SNP
22	40065005	rs5757763	A	G	100	PASS	AC=2809;AF=0.560903;AN=5008;NS=2504;DP=18636;EAS_AF=0.9623;AMR_AF=0.5706;AFR_AF=0.3086;EUR_AF=0.4622;SAS_AF=0.5828;AA=G|||;VT=SNP
22	40065332	rs5750869	T	C	100	PASS	AC=2775;AF=0.554113;AN=5008;NS=2504;DP=20030;EAS_AF=0.9623;AMR_AF=0.5706;AFR_AF=0.2821;EUR_AF=0.4622;SAS_AF=0.5838;AA=T|||;VT=SNP
22	40066418	rs4821909	T	C	100	PASS	AC=3222;AF=0.643371;AN=5008;NS=2504;DP=19448;EAS_AF=0.9623;AMR_AF=0.5937;AFR_AF=0.6014;EUR_AF=0.4632;SAS_AF=0.592;AA=C|||;VT=SNP
22	40066873	rs200593805	A	C	100	PASS	AC=1263;AF=0.252196;AN=5008;NS=2504;DP=19665;EAS_AF=0.253;AMR_AF=0.2882;AFR_AF=0.2746;EUR_AF=0.2465;SAS_AF=0.2014;AA=A|||;VT=SNP;EX_TARGET
22	40067470	rs4821910	T	C	100	PASS	AC=3185;AF=0.635982;AN=5008;NS=2504;DP=19717;EAS_AF=0.9623;AMR_AF=0.5937;AFR_AF=0.5862;EUR_AF=0.4553;SAS_AF=0.5828;AA=T|||;VT=SNP
22	40067640	rs5750870	G	A	100	PASS	AC=3182;AF=0.635383;AN=5008;NS=2504;DP=21816;EAS_AF=0.9623;AMR_AF=0.5937;AFR_AF=0.5855;EUR_AF=0.4533;SAS_AF=0.5828;AA=G|||;VT=SNP
22	40067818	rs5757764	C	T	100	PASS	AC=3170;AF=0.632987;AN=5008;NS=2504;DP=20311;EAS_AF=0.9623;AMR_AF=0.5937;AFR_AF=0.5764;EUR_AF=0.4533;SAS_AF=0.5828;AA=T|||;VT=SNP
22	40067840	rs5757765	T	C	100	PASS	AC=3195;AF=0.637979;AN=5008;NS=2504;DP=20000;EAS_AF=0.9623;AMR_AF=0.5965;AFR_AF=0.587;EUR_AF=0.4622;SAS_AF=0.5828;AA=T|||;VT=SNP
22	40068051	rs4820386	C	T	100	PASS	AC=3183;AF=0.635583;AN=5008;NS=2504;DP=21925;EAS_AF=0.9623;AMR_AF=0.5937;AFR_AF=0.5855;EUR_AF=0.4543;SAS_AF=0.5828;AA=T|||;VT=SNP
22	40068679	rs2235341	T	G	100	PASS	AC=3193;AF=0.63758;AN=5008;NS=2504;DP=22779;EAS_AF=0.9623;AMR_AF=0.5951;AFR_AF=0.587;EUR_AF=0.4602;SAS_AF=0.5838;AA=T|||;VT=SNP
22	40068853	rs2235342	T	C	100	PASS	AC=3197;AF=0.638379;AN=5008;NS=2504;DP=17014;EAS_AF=0.9623;AMR_AF=0.5965;AFR_AF=0.5877;EUR_AF=0.4622;SAS_AF=0.5838;AA=T|||;VT=SNP
22	40069245	rs738315	T	C	100	PASS	AC=3200;AF=0.638978;AN=5008;NS=2504;DP=14960;EAS_AF=0.9623;AMR_AF=0.5951;AFR_AF=0.5915;EUR_AF=0.4602;SAS_AF=0.5849;AA=C|||;VT=SNP
22	40069449	rs5750871	A	G	100	PASS	AC=1680;AF=0.335463;AN=5008;NS=2504;DP=19990;EAS_AF=0.8115;AMR_AF=0.2695;AFR_AF=0.3253;EUR_AF=0.0477;SAS_AF=0.2014;AA=A|||;VT=SNP
22	40069490	rs5757766	T	C	100	PASS	AC=3197;AF=0.638379;AN=5008;NS=2504;DP=19214;EAS_AF=0.9623;AMR_AF=0.5951;AFR_AF=0.59;EUR_AF=0.4592;SAS_AF=0.5849;AA=C|||;VT=SNP
22	40069493	rs11704439	T	G	100	PASS	AC=2636;AF=0.526358;AN=5008;NS=2504;DP=19365;EAS_AF=0.9623;AMR_AF=0.562;AFR_AF=0.1846;EUR_AF=0.4573;SAS_AF=0.5849;AA=T|||;VT=SNP
22	40070234	rs714031	T	C	100	PASS	AC=3203;AF=0.639577;AN=5008;NS=2504;DP=21377;EAS_AF=0.9623;AMR_AF=0.5965;AFR_AF=0.593;EUR_AF=0.4612;SAS_AF=0.5838;AA=.|||;VT=SNP
22	40070446	rs4820387	A	G	100	PASS	AC=3200;AF=0.638978;AN=5008;NS=2504;DP=21008;EAS_AF=0.9623;AMR_AF=0.5951;AFR_AF=0.593;EUR_AF=0.4592;SAS_AF=0.5838;AA=.|||;VT=SNP
22	40070642	rs4820388	C	G	100	PASS	AC=2581;AF=0.515375;AN=5008;NS=2504;DP=19548;EAS_AF=0.9623;AMR_AF=0.5562;AFR_AF=0.1467;EUR_AF=0.4563;SAS_AF=0.5849;AA=.|||;VT=SNP
22	40071230	rs9619826	C	T	100	PASS	AC=397;AF=0.0792732;AN=5008;NS=2504;DP=21833;EAS_AF=0.0317;AMR_AF=0.1239;AFR_AF=0.0197;EUR_AF=0.2058;SAS_AF=0.047;AA=.|||;VT=SNP
22	40071322	rs5757768	G	A	100	PASS	AC=2641;AF=0.527356;AN=5008;NS=2504;DP=19638;EAS_AF=0.9623;AMR_AF=0.5648;AFR_AF=0.1868;EUR_AF=0.4602;SAS_AF=0.5818;AA=.|||;VT=SNP
22	40071545	rs8136019	C	T	100	PASS	AC=538;AF=0.107428;AN=5008;NS=2504;DP=22643;EAS_AF=0.0308;AMR_AF=0.2046;AFR_AF=0.0287;EUR_AF=0.2455;SAS_AF=0.0818;AA=.|||;VT=SNP
22	40071894	rs3788576	G	A	100	PASS	AC=2583;AF=0.515775;AN=5008;NS=2504;DP=19590;EAS_AF=0.9623;AMR_AF=0.5591;AFR_AF=0.1467;EUR_AF=0.4573;SAS_AF=0.5838;AA=.|||;VT=SNP
22	40074662	rs2294368	G	A	100	PASS	AC=1498;AF=0.299121;AN=5008;NS=2504;DP=15625;EAS_AF=0.8075;AMR_AF=0.3127;AFR_AF=0.0242;EUR_AF=0.1918;SAS_AF=0.2474;AA=.|||;VT=SNP
22	40075400	rs2294369	G	A	100	PASS	AC=538;AF=0.107428;AN=5008;NS=2504;DP=9038;EAS_AF=0.0327;AMR_AF=0.2061;AFR_AF=0.0287;EUR_AF=0.2425;SAS_AF=0.0818;AA=.|||;VT=SNP
22	40077488	rs9607667	C	T	100	PASS	AC=2579;AF=0.514976;AN=5008;NS=2504;DP=19580;EAS_AF=0.9613;AMR_AF=0.5548;AFR_AF=0.1528;EUR_AF=0.4513;SAS_AF=0.5818;AA=C|||;VT=SNP
22	40083730	rs3747179	T	G	100	PASS	AC=626;AF=0.125;AN=5008;NS=2504;DP=17553;EAS_AF=0.0327;AMR_AF=0.219;AFR_AF=0.0877;EUR_AF=0.2435;SAS_AF=0.0818;AA=T|||;VT=SNP
22	40087389	rs5757773	G	A	100	PASS	AC=3358;AF=0.670527;AN=5008;NS=2504;DP=16517;EAS_AF=0.9573;AMR_AF=0.6037;AFR_AF=0.7239;EUR_AF=0.4553;SAS_AF=0.5716;AA=A|||;VT=SNP
22	40088845	rs5757774	T	C	100	PASS	AC=2621;AF=0.523363;AN=5008;NS=2504;DP=21762;EAS_AF=0.9593;AMR_AF=0.5663;AFR_AF=0.1679;EUR_AF=0.4642;SAS_AF=0.5849;AA=t|||;VT=SNP
22	40089075	rs5757775	T	C	100	PASS	AC=3386;AF=0.676118;AN=5008;NS=2504;DP=18754;EAS_AF=0.9583;AMR_AF=0.6037;AFR_AF=0.7179;EUR_AF=0.4732;SAS_AF=0.589;AA=C|||;VT=SNP
22	40089308	rs4821913	T	C	100	PASS	AC=601;AF=0.120008;AN=5008;NS=2504;DP=19904;EAS_AF=0.0268;AMR_AF=0.2118;AFR_AF=0.0522;EUR_AF=0.2396;SAS_AF=0.1196;AA=T|||;VT=SNP
22	40089619	rs5757776	G	C	100	PASS	AC=3052;AF=0.609425;AN=5008;NS=2504;DP=18873;EAS_AF=0.9653;AMR_AF=0.6052;AFR_AF=0.4849;EUR_AF=0.4553;SAS_AF=0.5726;AA=G|||;VT=SNP
22	40091547	rs4821914	A	G	100	PASS	AC=3370;AF=0.672923;AN=5008;NS=2504;DP=18589;EAS_AF=0.9653;AMR_AF=0.6383;AFR_AF=0.6921;EUR_AF=0.4732;SAS_AF=0.5757;AA=g|||;VT=SNP
22	40092556	rs113813999	A	G	100	PASS	AC=215;AF=0.0429313;AN=5008;NS=2504;DP=17233;EAS_AF=0.0675;AMR_AF=0.049;AFR_AF=0.0174;EUR_AF=0.0636;SAS_AF=0.0266;AA=A|||;VT=SNP
22	40092563	rs6001651	C	T	100	PASS	AC=1805;AF=0.360423;AN=5008;NS=2504;DP=17397;EAS_AF=0.0417;AMR_AF=0.1844;AFR_AF=0.8109;EUR_AF=0.2247;SAS_AF=0.3446;AA=T|||;VT=SNP
22	40092568	rs6001652	A	T	100	PASS	AC=651;AF=0.129992;AN=5008;NS=2504;DP=17519;EAS_AF=0.003;AMR_AF=0.0865;AFR_AF=0.3139;EUR_AF=0.0875;SAS_AF=0.0869;AA=A|||;VT=SNP
22	40092634	rs8136836	A	G	100	PASS	AC=920;AF=0.183706;AN=5008;NS=2504;DP=18858;EAS_AF=0.0437;AMR_AF=0.3487;AFR_AF=0.0348;EUR_AF=0.4284;SAS_AF=0.1605;AA=a|||;VT=SNP
22	40092645	rs8137891	T	C	100	PASS	AC=1137;AF=0.227037;AN=5008;NS=2504;DP=18616;EAS_AF=0.1062;AMR_AF=0.3112;AFR_AF=0.2209;EUR_AF=0.3181;SAS_AF=0.2065;AA=T|||;VT=SNP
22	40092864	rs5757777	A	G	100	PASS	AC=2975;AF=0.59405;AN=5008;NS=2504;DP=19652;EAS_AF=0.8036;AMR_AF=0.5533;AFR_AF=0.5234;EUR_AF=0.4672;SAS_AF=0.6329;AA=G|||;VT=SNP
22	40095174	rs12171228	T	C	100	PASS	AC=4133;AF=0.82528;AN=5008;NS=2504;DP=12302;EAS_AF=0.9722;AMR_AF=0.7104;AFR_AF=0.9766;EUR_AF=0.669;SAS_AF=0.7117;AA=C|||;VT=SNP
22	40095562	rs12171155	G	T	100	PASS	AC=843;AF=0.168331;AN=5008;NS=2504;DP=18165;EAS_AF=0.0823;AMR_AF=0.1398;AFR_AF=0.2141;EUR_AF=0.1769;SAS_AF=0.2065;AA=G|||;VT=SNP
22	40098844	rs4820389	G	A	100	PASS	AC=1316;AF=0.26278;AN=5008;NS=2504;DP=22467;EAS_AF=0.6845;AMR_AF=0.2695;AFR_AF=0.1475;EUR_AF=0.0785;SAS_AF=0.1687;AA=G|||;VT=SNP
22	40100973	rs62228525	C	T	100	PASS	AC=310;AF=0.061901;AN=5008;NS=2504;DP=14037;EAS_AF=0.0645;AMR_AF=0.0303;AFR_AF=0.1324;EUR_AF=0.0298;SAS_AF=0.0194;AA=C|||;VT=SNP
22	40102459	rs5750872	G	C	100	PASS	AC=2861;AF=0.571286;AN=5008;NS=2504;DP=17810;EAS_AF=0.5278;AMR_AF=0.4813;AFR_AF=0.5598;EUR_AF=0.5129;SAS_AF=0.7556;AA=G|||;VT=SNP
22	40102614	rs12484428	C	T	100	PASS	AC=225;AF=0.0449281;AN=5008;NS=2504;DP=13616;EAS_AF=0.0109;AMR_AF=0.0331;AFR_AF=0.0015;EUR_AF=0.0815;SAS_AF=0.1094;AA=T|||;VT=SNP
22	40102918	rs11704241	G	A	100	PASS	AC=186;AF=0.0371406;AN=5008;NS=2504;DP=16154;EAS_AF=0.0109;AMR_AF=0.0375;AFR_AF=0.0136;EUR_AF=0.1173;SAS_AF=0.0133;AA=G|||;VT=SNP
22	40103159	rs112114530	G	A	100	PASS	AC=530;AF=0.105831;AN=5008;NS=2504;DP=18169;EAS_AF=0.0278;AMR_AF=0.0389;AFR_AF=0.2012;EUR_AF=0.0815;SAS_AF=0.1299;AA=A|||;VT=SNP
22	40103934	rs6001655	A	G	100	PASS	AC=1077;AF=0.215056;AN=5008;NS=2504;DP=19502;EAS_AF=0.1885;AMR_AF=0.1023;AFR_AF=0.3056;EUR_AF=0.2217;SAS_AF=0.1933;AA=A|||;VT=SNP
22	40105781	rs5995773	C	T	100	PASS	AC=1009;AF=0.201478;AN=5008;NS=2504;DP=18567;EAS_AF=0.1617;AMR_AF=0.0951;AFR_AF=0.3033;EUR_AF=0.2167;SAS_AF=0.1646;AA=T|||;VT=SNP
22	40106498	rs2064135	A	G	100	PASS	AC=1056;AF=0.210863;AN=5008;NS=2504;DP=15596;EAS_AF=0.1657;AMR_AF=0.0994;AFR_AF=0.3124;EUR_AF=0.2187;SAS_AF=0.1912;AA=G|||;VT=SNP
22	40106982	rs8140044	C	T	100	PASS	AC=712;AF=0.142173;AN=5008;NS=2504;DP=19027;EAS_AF=0.1091;AMR_AF=0.0648;AFR_AF=0.2905;EUR_AF=0.1302;SAS_AF=0.0429;AA=C|||;VT=SNP
22	40111623	rs10427810	C	T	100	PASS	AC=355;AF=0.0708866;AN=5008;NS=2504;DP=13421;EAS_AF=0.0347;AMR_AF=0.0476;AFR_AF=0.0454;EUR_AF=0.0924;SAS_AF=0.137;AA=c|||;VT=SNP
22	40112941	rs11705160	A	G	100	PASS	AC=1101;AF=0.219848;AN=5008;NS=2504;DP=19989;EAS_AF=0.1607;AMR_AF=0.1124;AFR_AF=0.3464;EUR_AF=0.2177;SAS_AF=0.1881;AA=G|||;VT=SNP
22	40115834	rs80156739	A	G	100	PASS	AC=168;AF=0.0335463;AN=5008;NS=2504;DP=15245;EAS_AF=0.1042;AMR_AF=0.0144;AFR_AF=0.0234;EUR_AF=0.0139;SAS_AF=0.0082;AA=A|||;VT=SNP
22	40116817	rs6001658	A	G	100	PASS	AC=781;AF=0.15595;AN=5008;NS=2504;DP=18786;EAS_AF=0.1111;AMR_AF=0.0807;AFR_AF=0.3321;EUR_AF=0.1302;SAS_AF=0.044;AA=G|||;VT=SNP
22	40117397	rs10427663	G	A	100	PASS	AC=1039;AF=0.207468;AN=5008;NS=2504;DP=21149;EAS_AF=0.1587;AMR_AF=0.1066;AFR_AF=0.3033;EUR_AF=0.2167;SAS_AF=0.1902;AA=A|||;VT=SNP
22	40118473	rs6001659	A	G	100	PASS	AC=1080;AF=0.215655;AN=5008;NS=2504;DP=19359;EAS_AF=0.1587;AMR_AF=0.1124;AFR_AF=0.3283;EUR_AF=0.2177;SAS_AF=0.1933;AA=G|||;VT=SNP
22	40119795	rs4820391	C	G	100	PASS	AC=4646;AF=0.927716;AN=5008;NS=2504;DP=18064;EAS_AF=0.9891;AMR_AF=0.9424;AFR_AF=0.9924;EUR_AF=0.8847;SAS_AF=0.8108;AA=G|||;VT=SNP
22	40119983	rs6001660	C	T	100	PASS	AC=911;AF=0.181909;AN=5008;NS=2504;DP=22095;EAS_AF=0.0536;AMR_AF=0.0922;AFR_AF=0.3275;EUR_AF=0.2028;SAS_AF=0.1595;AA=T|||;VT=SNP
22	40121441	rs10427962	C	T	100	PASS	AC=330;AF=0.0658946;AN=5008;NS=2504;DP=18734;EAS_AF=0.0476;AMR_AF=0.0447;AFR_AF=0.0174;EUR_AF=0.0885;SAS_AF=0.1421;AA=C|||;VT=SNP
22	40122607	rs78929060	C	T	100	PASS	AC=197;AF=0.0393371;AN=5008;NS=2504;DP=20529;EAS_AF=0.1042;AMR_AF=0.0159;AFR_AF=0.0454;EUR_AF=0.0139;SAS_AF=0.0072;AA=C|||;VT=SNP
22	40124946	rs7291427	A	G	100	PASS	AC=1208;AF=0.241214;AN=5008;NS=2504;DP=22997;EAS_AF=0.1399;AMR_AF=0.1124;AFR_AF=0.447;EUR_AF=0.2157;SAS_AF=0.1851;AA=G|||;VT=SNP
22	40125756	rs5995776	C	T	100	PASS	AC=874;AF=0.174521;AN=5008;NS=2504;DP=18499;EAS_AF=0.0516;AMR_AF=0.0922;AFR_AF=0.3064;EUR_AF=0.2018;SAS_AF=0.1534;AA=T|||;VT=SNP
22	40126711	rs143596226	C	T	100	PASS	AC=117;AF=0.0233626;AN=5008;NS=2504;DP=12540;EAS_AF=0.0843;AMR_AF=0.0144;AFR_AF=0.0008;EUR_AF=0.0139;SAS_AF=0.0072;AA=c|||;VT=SNP
22	40126767	rs146810216	C	T	100	PASS	AC=312;AF=0.0623003;AN=5008;NS=2504;DP=10158;EAS_AF=0.0476;AMR_AF=0.0432;AFR_AF=0.0023;EUR_AF=0.0885;SAS_AF=0.1452;AA=C|||;VT=SNP
22	40127293	rs5757783	C	T	100	PASS	AC=1434;AF=0.286342;AN=5008;NS=2504;DP=13067;EAS_AF=0.2421;AMR_AF=0.4755;AFR_AF=0.0688;EUR_AF=0.4742;SAS_AF=0.2986;AA=C|||;VT=SNP
22	40129368	rs79857740	C	T	100	PASS	AC=355;AF=0.0708866;AN=5008;NS=2504;DP=16352;EAS_AF=0.0476;AMR_AF=0.0476;AFR_AF=0.0333;EUR_AF=0.0885;SAS_AF=0.1442;AA=C|||;VT=SNP
22	40130573	rs111714688	T	C	100	PASS	AC=363;AF=0.072484;AN=5008;NS=2504;DP=21161;EAS_AF=0.0476;AMR_AF=0.0476;AFR_AF=0.0325;EUR_AF=0.0885;SAS_AF=0.1534;AA=T|||;VT=SNP
22	40130663	rs5995778	T	C	100	PASS	AC=180;AF=0.0359425;AN=5008;NS=2504;DP=21261;EAS_AF=0.0843;AMR_AF=0.0159;AFR_AF=0.0477;EUR_AF=0.0139;SAS_AF=0.0072;AA=T|||;VT=SNP
22	40130915	rs6001666	C	G	100	PASS	AC=1008;AF=0.201278;AN=5008;NS=2504;DP=21181;EAS_AF=0.1349;AMR_AF=0.1066;AFR_AF=0.32;EUR_AF=0.2147;SAS_AF=0.1626;AA=G|||;VT=SNP
22	40131030	rs73888146	C	T	100	PASS	AC=394;AF=0.0786741;AN=5008;NS=2504;DP=20068;EAS_AF=0.0476;AMR_AF=0.0476;AFR_AF=0.0628;EUR_AF=0.0885;SAS_AF=0.1442;AA=T|||;VT=SNP
22	40132034	rs117718156	C	G	100	PASS	AC=107;AF=0.0213658;AN=5008;NS=2504;DP=18685;EAS_AF=0.004;AMR_AF=0.1153;AFR_AF=0.0023;EUR_AF=0.0139;SAS_AF=0.0061;AA=C|||;VT=SNP
22	40134425	rs73888159	C	T	100	PASS	AC=524;AF=0.104633;AN=5008;NS=2504;DP=20076;EAS_AF=0.0476;AMR_AF=0.0476;AFR_AF=0.1611;EUR_AF=0.0885;SAS_AF=0.1442;AA=T|||;VT=SNP
22	40135558	rs5750876	A	G	100	PASS	AC=4565;AF=0.911542;AN=5008;NS=2504;DP=21305;EAS_AF=0.9871;AMR_AF=0.9352;AFR_AF=0.9788;EUR_AF=0.8787;SAS_AF=0.7597;AA=G|||;VT=SNP
22	40137700	rs6001668	A	C	100	PASS	AC=915;AF=0.182708;AN=5008;NS=2504;DP=17315;EAS_AF=0.0506;AMR_AF=0.0937;AFR_AF=0.3321;EUR_AF=0.2008;SAS_AF=0.1616;AA=C|||;VT=SNP
22	40139439	rs737793	A	G	100	PASS	AC=320;AF=0.0638978;AN=5008;NS=2504;DP=19980;EAS_AF=0.0476;AMR_AF=0.0432;AFR_AF=0.0023;EUR_AF=0.0885;SAS_AF=0.1534;AA=A|||;VT=SNP
22	40140444	rs78556357	A	C	100	PASS	AC=363;AF=0.072484;AN=5008;NS=2504;DP=16928;EAS_AF=0.0476;AMR_AF=0.0476;AFR_AF=0.0325;EUR_AF=0.0885;SAS_AF=0.1534;AA=A|||;VT=SNP
22	40141799	rs738313	G	A	100	PASS	AC=311;AF=0.0621006;AN=5008;NS=2504;DP=19570;EAS_AF=0.0476;AMR_AF=0.0432;AFR_AF=0.0023;EUR_AF=0.0885;SAS_AF=0.1442;AA=G|||;VT=SNP
22	40143577	rs112178004	A	G	100	PASS	AC=320;AF=0.0638978;AN=5008;NS=2504;DP=16181;EAS_AF=0.0476;AMR_AF=0.0432;AFR_AF=0.0023;EUR_AF=0.0885;SAS_AF=0.1534;AA=A|||;VT=SNP
22	40143982	rs7289583	G	C	100	PASS	AC=174;AF=0.0347444;AN=5008;NS=2504;DP=19182;EAS_AF=0.0774;AMR_AF=0.0159;AFR_AF=0.0477;EUR_AF=0.0139;SAS_AF=0.0082;AA=G|||;VT=SNP
22	40144600	rs5757786	T	G	100	PASS	AC=116;AF=0.0231629;AN=5008;NS=2504;DP=13743;EAS_AF=0.0804;AMR_AF=0.0029;AFR_AF=0.0144;EUR_AF=0.008;SAS_AF=0.0061;AA=T|||;VT=SNP
22	40145703	rs73888165	T	C	100	PASS	AC=439;AF=0.0876597;AN=5008;NS=2504;DP=18218;EAS_AF=0.0476;AMR_AF=0.0447;AFR_AF=0.0915;EUR_AF=0.0885;SAS_AF=0.1534;AA=T|||;VT=SNP
22	40145841	rs4597643	A	G	100	PASS	AC=4567;AF=0.911941;AN=5008;NS=2504;DP=17505;EAS_AF=0.9871;AMR_AF=0.9352;AFR_AF=0.9803;EUR_AF=0.8787;SAS_AF=0.7597;AA=G|||;VT=SNP
22	40152332	rs2014234	C	G	100	PASS	AC=297;AF=0.0593051;AN=5008;NS=2504;DP=19294;EAS_AF=0.0476;AMR_AF=0.0432;AFR_AF=0.0015;EUR_AF=0.0835;SAS_AF=0.136;AA=c|||;VT=SNP
22	40154876	rs738314	A	T	100	PASS	AC=1013;AF=0.202276;AN=5008;NS=2504;DP=17413;EAS_AF=0.0903;AMR_AF=0.3242;AFR_AF=0.0303;EUR_AF=0.4274;SAS_AF=0.2321;AA=A|||;VT=SNP
22	40155637	rs76448652	T	C	100	PASS	AC=108;AF=0.0215655;AN=5008;NS=2504;DP=16973;EAS_AF=0.0764;AMR_AF=0.0144;AFR_AF=0.0008;EUR_AF=0.0129;SAS_AF=0.0072;AA=T|||;VT=SNP
22	40157251	rs6001673	A	C	100	PASS	AC=1056;AF=0.210863;AN=5008;NS=2504;DP=12764;EAS_AF=0.1339;AMR_AF=0.1052;AFR_AF=0.3457;EUR_AF=0.2177;SAS_AF=0.1759;AA=C|||;VT=SNP
22	40165159	rs6001675	G	A	100	PASS	AC=1011;AF=0.201877;AN=5008;NS=2504;DP=20066;EAS_AF=0.1329;AMR_AF=0.1023;AFR_AF=0.326;EUR_AF=0.2167;SAS_AF=0.1605;AA=A|||;VT=SNP
22	40165336	rs75953805	G	A	100	PASS	AC=305;AF=0.0609026;AN=5008;NS=2504;DP=18758;EAS_AF=0.0486;AMR_AF=0.0432;AFR_AF=0.0015;EUR_AF=0.0855;SAS_AF=0.1411;AA=G|||;VT=SNP
22	40165573	rs76582065	G	C	100	PASS	AC=347;AF=0.0692891;AN=5008;NS=2504;DP=18628;EAS_AF=0.0476;AMR_AF=0.0476;AFR_AF=0.0318;EUR_AF=0.0855;SAS_AF=0.1411;AA=G|||;VT=SNP
22	40165574	rs79506571	G	A	100	PASS	AC=304;AF=0.0607029;AN=5008;NS=2504;DP=18543;EAS_AF=0.0476;AMR_AF=0.0432;AFR_AF=0.0015;EUR_AF=0.0855;SAS_AF=0.1411;AA=G|||;VT=SNP
22	40165855	rs79564703	T	C	100	PASS	AC=145;AF=0.0289537;AN=5008;NS=2504;DP=21051;EAS_AF=0.0823;AMR_AF=0.013;AFR_AF=0.0234;EUR_AF=0.0139;SAS_AF=0.0082;AA=T|||;VT=SNP
22	40166610	rs6001678	G	A	100	PASS	AC=3052;AF=0.609425;AN=5008;NS=2504;DP=19098;EAS_AF=0.7054;AMR_AF=0.464;AFR_AF=0.8767;EUR_AF=0.4066;SAS_AF=0.4611;AA=A|||;VT=SNP
22	40167082	rs2223336	G	C	100	PASS	AC=906;AF=0.180911;AN=5008;NS=2504;DP=20050;EAS_AF=0.0506;AMR_AF=0.0879;AFR_AF=0.3321;EUR_AF=0.1958;SAS_AF=0.1616;AA=C|||;VT=SNP
22	40167143	rs713973	G	C	100	PASS	AC=4520;AF=0.902556;AN=5008;NS=2504;DP=19677;EAS_AF=0.9871;AMR_AF=0.9352;AFR_AF=0.947;EUR_AF=0.8797;SAS_AF=0.7556;AA=C|||;VT=SNP
22	40169926	rs6001679	T	G	100	PASS	AC=1047;AF=0.209065;AN=5008;NS=2504;DP=22057;EAS_AF=0.1339;AMR_AF=0.1081;AFR_AF=0.3404;EUR_AF=0.2177;SAS_AF=0.1718;AA=G|||;VT=SNP
22	40170634	rs5750879	T	C	100	PASS	AC=4520;AF=0.902556;AN=5008;NS=2504;DP=19929;EAS_AF=0.9871;AMR_AF=0.9352;AFR_AF=0.9478;EUR_AF=0.8787;SAS_AF=0.7556;AA=C|||;VT=SNP
22	40176245	rs117617455	C	T	100	PASS	AC=146;AF=0.0291534;AN=5008;NS=2504;DP=16470;EAS_AF=0.0833;AMR_AF=0.013;AFR_AF=0.0242;EUR_AF=0.0139;SAS_AF=0.0072;AA=C|||;VT=SNP
22	40176254	rs7290833	C	T	100	PASS	AC=304;AF=0.0607029;AN=5008;NS=2504;DP=16406;EAS_AF=0.0476;AMR_AF=0.0432;AFR_AF=0.0015;EUR_AF=0.0855;SAS_AF=0.1411;AA=C|||;VT=SNP
22	40178043	rs9941939	G	T	100	PASS	AC=304;AF=0.0607029;AN=5008;NS=2504;DP=18197;EAS_AF=0.0476;AMR_AF=0.0432;AFR_AF=0.0015;EUR_AF=0.0855;SAS_AF=0.1411;AA=G|||;VT=SNP
22	40178988	rs55923802	G	A	100	PASS	AC=908;AF=0.18131;AN=5008;NS=2504;DP=19986;EAS_AF=0.0506;AMR_AF=0.0893;AFR_AF=0.3381;EUR_AF=0.1968;SAS_AF=0.1534;AA=A|||;VT=SNP
22	40181588	rs113135601	T	C	100	PASS	AC=314;AF=0.0626997;AN=5008;NS=2504;DP=19500;EAS_AF=0.0476;AMR_AF=0.0432;AFR_AF=0.0015;EUR_AF=0.0855;SAS_AF=0.1513;AA=T|||;VT=SNP
22	40184471	rs112390516	C	T	100	PASS	AC=313;AF=0.0625;AN=5008;NS=2504;DP=21609;EAS_AF=0.0476;AMR_AF=0.0432;AFR_AF=0.0015;EUR_AF=0.0855;SAS_AF=0.1503;AA=C|||;VT=SNP
22	40184920	rs8137883	A	G	100	PASS	AC=822;AF=0.164137;AN=5008;NS=2504;DP=21702;EAS_AF=0.0506;AMR_AF=0.0865;AFR_AF=0.2685;EUR_AF=0.1968;SAS_AF=0.1616;AA=G|||;VT=SNP
22	40188728	rs74852037	C	G	100	PASS	AC=314;AF=0.0626997;AN=5008;NS=2504;DP=17436;EAS_AF=0.0476;AMR_AF=0.0432;AFR_AF=0.0023;EUR_AF=0.0855;SAS_AF=0.1503;AA=C|||;VT=SNP
22	40189010	rs75760250	C	T	100	PASS	AC=313;AF=0.0625;AN=5008;NS=2504;DP=17115;EAS_AF=0.0476;AMR_AF=0.0432;AFR_AF=0.0015;EUR_AF=0.0855;SAS_AF=0.1503;AA=C|||;VT=SNP
22	40193582	rs74952260	A	C	100	PASS	AC=542;AF=0.108227;AN=5008;NS=2504;DP=18321;EAS_AF=0.0476;AMR_AF=0.049;AFR_AF=0.171;EUR_AF=0.0855;SAS_AF=0.1513;AA=C|||;VT=SNP
22	40197635	rs3091377	G	A	100	PASS	AC=523;AF=0.104433;AN=5008;NS=2504;DP=21525;EAS_AF=0.0476;AMR_AF=0.049;AFR_AF=0.1626;EUR_AF=0.0855;SAS_AF=0.1431;AA=A|||;VT=SNP
22	40199291	rs112732410	C	T	100	PASS	AC=306;AF=0.0611022;AN=5008;NS=2504;DP=20551;EAS_AF=0.0476;AMR_AF=0.0432;AFR_AF=0.0015;EUR_AF=0.0865;SAS_AF=0.1421;AA=C|||;VT=SNP
22	40203918	rs113147787	G	A	100	PASS	AC=538;AF=0.107428;AN=5008;NS=2504;DP=16134;EAS_AF=0.0506;AMR_AF=0.0548;AFR_AF=0.1475;EUR_AF=0.1074;SAS_AF=0.1493;AA=A|||;VT=SNP
22	40203920	rs62228534	A	G	100	PASS	AC=178;AF=0.0355431;AN=5008;NS=2504;DP=16090;EAS_AF=0.0417;AMR_AF=0.013;AFR_AF=0.0552;EUR_AF=0.0278;SAS_AF=0.0266;AA=A|||;VT=SNP
22	40204329	rs112089227	G	A	100	PASS	AC=35;AF=0.00698882;AN=5008;NS=2504;DP=19999;EAS_AF=0.002;AMR_AF=0.0115;AFR_AF=0;EUR_AF=0.0189;SAS_AF=0.0061;AA=G|||;VT=SNP
22	40204431	rs73888173	A	G	100	PASS	AC=533;AF=0.10643;AN=5008;NS=2504;DP=20477;EAS_AF=0.0476;AMR_AF=0.049;AFR_AF=0.171;EUR_AF=0.0865;SAS_AF=0.1411;AA=G|||;VT=SNP
22	40205498	rs77731676	G	A	100	PASS	AC=392;AF=0.0782748;AN=5008;NS=2504;DP=23371;EAS_AF=0.0506;AMR_AF=0.0476;AFR_AF=0.0628;EUR_AF=0.0865;SAS_AF=0.1411;AA=G|||;VT=SNP
22	40205733	rs75728551	C	T	100	PASS	AC=347;AF=0.0692891;AN=5008;NS=2504;DP=20362;EAS_AF=0.0476;AMR_AF=0.0476;AFR_AF=0.0318;EUR_AF=0.0855;SAS_AF=0.1411;AA=C|||;VT=SNP
22	40206541	rs57800198	T	C	100	PASS	AC=530;AF=0.105831;AN=5008;NS=2504;DP=19081;EAS_AF=0.0476;AMR_AF=0.049;AFR_AF=0.1694;EUR_AF=0.0855;SAS_AF=0.1411;AA=C|||;VT=SNP
22	40206811	rs6001686	C	A	100	PASS	AC=921;AF=0.183906;AN=5008;NS=2504;DP=20625;EAS_AF=0.0506;AMR_AF=0.0893;AFR_AF=0.3487;EUR_AF=0.1968;SAS_AF=0.1524;AA=A|||;VT=SNP
22	40209077	rs9941936	T	C	100	PASS	AC=514;AF=0.102636;AN=5008;NS=2504;DP=17097;EAS_AF=0.0476;AMR_AF=0.049;AFR_AF=0.1498;EUR_AF=0.0865;SAS_AF=0.1503;AA=C|||;VT=SNP
22	40209175	rs9941927	A	G	100	PASS	AC=420;AF=0.0838658;AN=5008;NS=2504;DP=18857;EAS_AF=0.0476;AMR_AF=0.0476;AFR_AF=0.0787;EUR_AF=0.0865;SAS_AF=0.1513;AA=G|||;VT=SNP
22	40210057	rs73888176	T	C	100	PASS	AC=541;AF=0.108027;AN=5008;NS=2504;DP=16787;EAS_AF=0.0476;AMR_AF=0.049;AFR_AF=0.1702;EUR_AF=0.0865;SAS_AF=0.1503;AA=T|||;VT=SNP
22	40210140	rs75066154	T	C	100	PASS	AC=541;AF=0.108027;AN=5008;NS=2504;DP=16977;EAS_AF=0.0476;AMR_AF=0.049;AFR_AF=0.1702;EUR_AF=0.0865;SAS_AF=0.1503;AA=C|||;VT=SNP
22	40210433	rs5757799	C	G	100	PASS	AC=1417;AF=0.282947;AN=5008;NS=2504;DP=17298;EAS_AF=0.2827;AMR_AF=0.4625;AFR_AF=0.0356;EUR_AF=0.4722;SAS_AF=0.2955;AA=C|||;VT=SNP
22	40212014	rs79870771	G	A	100	PASS	AC=346;AF=0.0690895;AN=5008;NS=2504;DP=18750;EAS_AF=0.0476;AMR_AF=0.0476;AFR_AF=0.0318;EUR_AF=0.0845;SAS_AF=0.1411;AA=G|||;VT=SNP
22	40212046	rs74569259	G	A	100	PASS	AC=304;AF=0.0607029;AN=5008;NS=2504;DP=18036;EAS_AF=0.0476;AMR_AF=0.0432;AFR_AF=0.0015;EUR_AF=0.0845;SAS_AF=0.1421;AA=G|||;VT=SNP
22	40212359	rs8137779	C	T	100	PASS	AC=377;AF=0.0752796;AN=5008;NS=2504;DP=19473;EAS_AF=0.0476;AMR_AF=0.0476;AFR_AF=0.0552;EUR_AF=0.0845;SAS_AF=0.1411;AA=c|||;VT=SNP
22	40212671	rs8138202	C	T	100	PASS	AC=303;AF=0.0605032;AN=5008;NS=2504;DP=15098;EAS_AF=0.0476;AMR_AF=0.0432;AFR_AF=0.0015;EUR_AF=0.0845;SAS_AF=0.1411;AA=C|||;VT=SNP
22	40213243	rs73888179	A	C	100	PASS	AC=504;AF=0.100639;AN=5008;NS=2504;DP=16772;EAS_AF=0.0476;AMR_AF=0.049;AFR_AF=0.143;EUR_AF=0.0845;SAS_AF=0.1513;AA=C|||;VT=SNP
22	40213280	rs6001687	A	C	100	PASS	AC=176;AF=0.0351438;AN=5008;NS=2504;DP=17539;EAS_AF=0.0833;AMR_AF=0.0173;AFR_AF=0.0378;EUR_AF=0.0209;SAS_AF=0.0092;AA=A|||;VT=SNP
22	40215728	rs79476137	A	G	100	PASS	AC=394;AF=0.0786741;AN=5008;NS=2504;DP=17096;EAS_AF=0.0476;AMR_AF=0.0476;AFR_AF=0.0681;EUR_AF=0.0845;SAS_AF=0.1411;AA=A|||;VT=SNP
22	40215996	rs6001688	T	G	100	PASS	AC=1016;AF=0.202875;AN=5008;NS=2504;DP=16309;EAS_AF=0.1339;AMR_AF=0.1066;AFR_AF=0.3268;EUR_AF=0.2147;SAS_AF=0.1626;AA=G|||;VT=SNP
22	40216609	rs58505471	C	T	100	PASS	AC=520;AF=0.103834;AN=5008;NS=2504;DP=17712;EAS_AF=0.0476;AMR_AF=0.049;AFR_AF=0.1626;EUR_AF=0.0845;SAS_AF=0.1411;AA=T|||;VT=SNP
22	40217936	rs77996251	C	T	100	PASS	AC=386;AF=0.0770767;AN=5008;NS=2504;DP=19542;EAS_AF=0.0476;AMR_AF=0.0476;AFR_AF=0.0552;EUR_AF=0.0845;SAS_AF=0.1503;AA=C|||;VT=SNP
22	40218016	rs74434450	C	T	100	PASS	AC=352;AF=0.0702875;AN=5008;NS=2504;DP=20033;EAS_AF=0.0486;AMR_AF=0.0461;AFR_AF=0.0287;EUR_AF=0.0845;SAS_AF=0.1513;AA=C|||;VT=SNP
22	40218636	rs77783792	C	T	100	PASS	AC=388;AF=0.077476;AN=5008;NS=2504;DP=20908;EAS_AF=0.0476;AMR_AF=0.0476;AFR_AF=0.056;EUR_AF=0.0855;SAS_AF=0.1503;AA=T|||;VT=SNP
22	40219383	rs7288020	T	G	100	PASS	AC=313;AF=0.0625;AN=5008;NS=2504;DP=15671;EAS_AF=0.0476;AMR_AF=0.0432;AFR_AF=0.0023;EUR_AF=0.0845;SAS_AF=0.1503;AA=T|||;VT=SNP
22	40219410	rs7286916	C	T	100	PASS	AC=312;AF=0.0623003;AN=5008;NS=2504;DP=15422;EAS_AF=0.0476;AMR_AF=0.0432;AFR_AF=0.0015;EUR_AF=0.0845;SAS_AF=0.1503;AA=C|||;VT=SNP
22	40220744	rs79699549	T	C	100	PASS	AC=405;AF=0.0808706;AN=5008;NS=2504;DP=17499;EAS_AF=0.0476;AMR_AF=0.0476;AFR_AF=0.0696;EUR_AF=0.0845;SAS_AF=0.1503;AA=T|||;VT=SNP
22	40224167	rs77521412	A	G	100	PASS	AC=315;AF=0.0628994;AN=5008;NS=2504;DP=15264;EAS_AF=0.0476;AMR_AF=0.0432;AFR_AF=0.0023;EUR_AF=0.0855;SAS_AF=0.1513;AA=A|||;VT=SNP
22	40226702	rs73888182	T	C	100	PASS	AC=532;AF=0.10623;AN=5008;NS=2504;DP=18132;EAS_AF=0.0476;AMR_AF=0.0504;AFR_AF=0.1634;EUR_AF=0.0855;SAS_AF=0.1503;AA=C|||;VT=SNP
22	40226791	rs7287193	C	T	100	PASS	AC=379;AF=0.0756789;AN=5008;NS=2504;DP=18575;EAS_AF=0.0476;AMR_AF=0.0476;AFR_AF=0.0552;EUR_AF=0.0855;SAS_AF=0.1421;AA=C|||;VT=SNP
22	40227860	rs112674275	T	C	100	PASS	AC=315;AF=0.0628994;AN=5008;NS=2504;DP=17793;EAS_AF=0.0476;AMR_AF=0.0432;AFR_AF=0.0015;EUR_AF=0.0855;SAS_AF=0.1524;AA=T|||;VT=SNP
22	40228851	rs77373343	G	A	100	PASS	AC=315;AF=0.0628994;AN=5008;NS=2504;DP=18780;EAS_AF=0.0476;AMR_AF=0.0432;AFR_AF=0.0015;EUR_AF=0.0855;SAS_AF=0.1524;AA=G|||;VT=SNP
22	40229594	rs73163076	A	T	100	PASS	AC=1392;AF=0.277955;AN=5008;NS=2504;DP=13988;EAS_AF=0.5903;AMR_AF=0.3084;AFR_AF=0.0703;EUR_AF=0.1879;SAS_AF=0.3078;AA=A|||;VT=SNP
22	40229774	rs10427552	A	T	100	PASS	AC=508;AF=0.101438;AN=5008;NS=2504;DP=13717;EAS_AF=0.0476;AMR_AF=0.049;AFR_AF=0.1536;EUR_AF=0.0845;SAS_AF=0.1411;AA=T|||;VT=SNP
22	40234096	rs77395217	T	C	100	PASS	AC=410;AF=0.081869;AN=5008;NS=2504;DP=14847;EAS_AF=0.0476;AMR_AF=0.0476;AFR_AF=0.0711;EUR_AF=0.0855;SAS_AF=0.1524;AA=C|||;VT=SNP
22	40235836	rs10483200	T	G	100	PASS	AC=538;AF=0.107428;AN=5008;NS=2504;DP=19093;EAS_AF=0.0476;AMR_AF=0.049;AFR_AF=0.1672;EUR_AF=0.0855;SAS_AF=0.1524;AA=G|||;VT=SNP
22	40236782	rs150085495	C	T	100	PASS	AC=348;AF=0.0694888;AN=5008;NS=2504;DP=14129;EAS_AF=0.0476;AMR_AF=0.0476;AFR_AF=0.0325;EUR_AF=0.0845;SAS_AF=0.1421;AA=C|||;VT=SNP
22	40237198	rs7288228	A	G	100	PASS	AC=400;AF=0.0798722;AN=5008;NS=2504;DP=18419;EAS_AF=0.0476;AMR_AF=0.0476;AFR_AF=0.0726;EUR_AF=0.0845;SAS_AF=0.1411;AA=A|||;VT=SNP
22	40239611	rs12484239	A	G	100	PASS	AC=1433;AF=0.286142;AN=5008;NS=2504;DP=18241;EAS_AF=0.2956;AMR_AF=0.4697;AFR_AF=0.0356;EUR_AF=0.4722;SAS_AF=0.2935;AA=A|||;VT=SNP
22	40240499	rs6001694	A	G	100	PASS	AC=1049;AF=0.209465;AN=5008;NS=2504;DP=17008;EAS_AF=0.1339;AMR_AF=0.1066;AFR_AF=0.354;EUR_AF=0.2137;SAS_AF=0.1605;AA=G|||;VT=SNP
22	40240526	rs10427867	A	G	100	PASS	AC=525;AF=0.104832;AN=5008;NS=2504;DP=17779;EAS_AF=0.0476;AMR_AF=0.049;AFR_AF=0.1657;EUR_AF=0.0845;SAS_AF=0.1421;AA=G|||;VT=SNP
22	40240533	rs10427900	T	C	100	PASS	AC=412;AF=0.0822684;AN=5008;NS=2504;DP=17950;EAS_AF=0.0476;AMR_AF=0.0476;AFR_AF=0.0726;EUR_AF=0.0855;SAS_AF=0.1524;AA=T|||;VT=SNP
22	40240803	rs10427892	G	A	100	PASS	AC=441;AF=0.0880591;AN=5008;NS=2504;DP=18344;EAS_AF=0.0476;AMR_AF=0.0476;AFR_AF=0.1021;EUR_AF=0.0845;SAS_AF=0.1431;AA=G|||;VT=SNP
22	40240916	rs742209	C	G	100	PASS	AC=314;AF=0.0626997;AN=5008;NS=2504;DP=18018;EAS_AF=0.0476;AMR_AF=0.0432;AFR_AF=0.0015;EUR_AF=0.0855;SAS_AF=0.1513;AA=C|||;VT=SNP
22	40241662	rs11089965	G	A	100	PASS	AC=1018;AF=0.203275;AN=5008;NS=2504;DP=18557;EAS_AF=0.1339;AMR_AF=0.1066;AFR_AF=0.3328;EUR_AF=0.2137;SAS_AF=0.1575;AA=A|||;VT=SNP
22	40243895	rs75424411	G	C	100	PASS	AC=399;AF=0.0796725;AN=5008;NS=2504;DP=17363;EAS_AF=0.0476;AMR_AF=0.0476;AFR_AF=0.0719;EUR_AF=0.0845;SAS_AF=0.1411;AA=G|||;VT=SNP
22	40244884	rs112618539	C	T	100	PASS	AC=32;AF=0.00638978;AN=5008;NS=2504;DP=16930;EAS_AF=0.002;AMR_AF=0.0115;AFR_AF=0;EUR_AF=0.0169;SAS_AF=0.0051;AA=C|||;VT=SNP
22	40245423	rs11913283	T	C	100	PASS	AC=537;AF=0.107228;AN=5008;NS=2504;DP=16743;EAS_AF=0.0476;AMR_AF=0.049;AFR_AF=0.1664;EUR_AF=0.0855;SAS_AF=0.1524;AA=C|||;VT=SNP
22	40250870	rs76911124	C	G	100	PASS	AC=443;AF=0.0884585;AN=5008;NS=2504;DP=19459;EAS_AF=0.0476;AMR_AF=0.0476;AFR_AF=0.0946;EUR_AF=0.0865;SAS_AF=0.1534;AA=C|||;VT=SNP
22	40256486	rs9623081	G	A	100	PASS	AC=1983;AF=0.395966;AN=5008;NS=2504;DP=17476;EAS_AF=0.5546;AMR_AF=0.3573;AFR_AF=0.5151;EUR_AF=0.1928;SAS_AF=0.3078;AA=G|||;VT=SNP
22	40259861	rs74661448	C	T	100	PASS	AC=400;AF=0.0798722;AN=5008;NS=2504;DP=19506;EAS_AF=0.0476;AMR_AF=0.0476;AFR_AF=0.0643;EUR_AF=0.0865;SAS_AF=0.1503;AA=C|||;VT=SNP
22	40262482	rs6001697	A	G	100	PASS	AC=1046;AF=0.208866;AN=5008;NS=2504;DP=21318;EAS_AF=0.1339;AMR_AF=0.1066;AFR_AF=0.3495;EUR_AF=0.2157;SAS_AF=0.1616;AA=G|||;VT=SNP
22	40263119	rs6001699	G	A	100	PASS	AC=186;AF=0.0371406;AN=5008;NS=2504;DP=14965;EAS_AF=0.0833;AMR_AF=0.0159;AFR_AF=0.053;EUR_AF=0.0139;SAS_AF=0.0072;AA=G|||;VT=SNP
22	40263997	rs9623083	C	T	100	PASS	AC=820;AF=0.163738;AN=5008;NS=2504;DP=16702;EAS_AF=0.1101;AMR_AF=0.2738;AFR_AF=0.0219;EUR_AF=0.3101;SAS_AF=0.182;AA=C|||;VT=SNP
22	40264551	rs5995786	C	T	100	PASS	AC=1058;AF=0.211262;AN=5008;NS=2504;DP=16850;EAS_AF=0.129;AMR_AF=0.1066;AFR_AF=0.3563;EUR_AF=0.2157;SAS_AF=0.1697;AA=T|||;VT=SNP
22	40264584	rs74650048	G	C	100	PASS	AC=532;AF=0.10623;AN=5008;NS=2504;DP=16074;EAS_AF=0.0417;AMR_AF=0.0504;AFR_AF=0.1657;EUR_AF=0.0865;SAS_AF=0.1524;AA=C|||;VT=SNP
22	40268817	rs8135811	A	G	100	PASS	AC=558;AF=0.111422;AN=5008;NS=2504;DP=16937;EAS_AF=0.0486;AMR_AF=0.0504;AFR_AF=0.1876;EUR_AF=0.0855;SAS_AF=0.1431;AA=G|||;VT=SNP
22	40278098	rs74915771	A	G	100	PASS	AC=300;AF=0.0599042;AN=5008;NS=2504;DP=17243;EAS_AF=0.0486;AMR_AF=0.0432;AFR_AF=0.0015;EUR_AF=0.0865;SAS_AF=0.135;AA=A|||;VT=SNP
22	40278393	rs137947	C	T	100	PASS	AC=1510;AF=0.301518;AN=5008;NS=2504;DP=18636;EAS_AF=0.0248;AMR_AF=0.2478;AFR_AF=0.5983;EUR_AF=0.1928;SAS_AF=0.3354;AA=c|||;VT=SNP
22	40279530	rs137948	T	C	100	PASS	AC=1487;AF=0.296925;AN=5008;NS=2504;DP=19350;EAS_AF=0.0258;AMR_AF=0.2478;AFR_AF=0.5794;EUR_AF=0.1938;SAS_AF=0.3354;AA=T|||;VT=SNP
22	40280376	rs112912140	G	A	100	PASS	AC=319;AF=0.0636981;AN=5008;NS=2504;DP=17707;EAS_AF=0.0486;AMR_AF=0.0432;AFR_AF=0.0015;EUR_AF=0.0865;SAS_AF=0.1544;AA=G|||;VT=SNP
22	40280385	rs112360612	T	C	100	PASS	AC=320;AF=0.0638978;AN=5008;NS=2504;DP=18048;EAS_AF=0.0486;AMR_AF=0.0432;AFR_AF=0.0015;EUR_AF=0.0865;SAS_AF=0.1554;AA=T|||;VT=SNP
22	40281207	rs66609907	A	G	100	PASS	AC=1217;AF=0.243011;AN=5008;NS=2504;DP=20199;EAS_AF=0.6577;AMR_AF=0.219;AFR_AF=0.0371;EUR_AF=0.1392;SAS_AF=0.2178;AA=A|||;VT=SNP
22	40281695	rs137950	C	T	100	PASS	AC=1504;AF=0.300319;AN=5008;NS=2504;DP=21007;EAS_AF=0.0238;AMR_AF=0.2478;AFR_AF=0.5991;EUR_AF=0.1958;SAS_AF=0.3262;AA=C|||;VT=SNP
22	40284539	rs111996457	A	C	100	PASS	AC=409;AF=0.0816693;AN=5008;NS=2504;DP=15085;EAS_AF=0.0476;AMR_AF=0.0447;AFR_AF=0.0719;EUR_AF=0.0865;SAS_AF=0.1513;AA=C|||;VT=SNP
22	40284726	rs113555056	G	A	100	PASS	AC=306;AF=0.0611022;AN=5008;NS=2504;DP=12269;EAS_AF=0.0476;AMR_AF=0.0432;AFR_AF=0.0015;EUR_AF=0.0865;SAS_AF=0.1421;AA=G|||;VT=SNP
22	40286020	rs137952	G	A	100	PASS	AC=3601;AF=0.71905;AN=5008;NS=2504;DP=13026;EAS_AF=0.7331;AMR_AF=0.5576;AFR_AF=0.9622;EUR_AF=0.5278;SAS_AF=0.6871;AA=A|||;VT=SNP
22	40286270	rs17001508	G	A	100	PASS	AC=964;AF=0.192492;AN=5008;NS=2504;DP=11507;EAS_AF=0.5883;AMR_AF=0.0908;AFR_AF=0.0076;EUR_AF=0.1064;SAS_AF=0.1953;AA=G|||;VT=SNP
22	40287625	rs181701278	T	A	100	PASS	AC=312;AF=0.0623003;AN=5008;NS=2504;DP=14082;EAS_AF=0.0476;AMR_AF=0.0432;AFR_AF=0.003;EUR_AF=0.0885;SAS_AF=0.1442;AA=T|||;VT=SNP
22	40288385	rs137953	T	C	100	PASS	AC=1570;AF=0.313498;AN=5008;NS=2504;DP=18412;EAS_AF=0.0298;AMR_AF=0.2795;AFR_AF=0.5779;EUR_AF=0.2654;SAS_AF=0.3221;AA=T|||;VT=SNP
22	40290003	rs111968851	C	T	100	PASS	AC=223;AF=0.0445288;AN=5008;NS=2504;DP=11896;EAS_AF=0.0476;AMR_AF=0.0115;AFR_AF=0;EUR_AF=0.0239;SAS_AF=0.1462;AA=C|||;VT=SNP
22	40291139	rs2958647	C	A	100	PASS	AC=3510;AF=0.700879;AN=5008;NS=2504;DP=21615;EAS_AF=0.7272;AMR_AF=0.6009;AFR_AF=0.8389;EUR_AF=0.5696;SAS_AF=0.6933;AA=C|||;VT=SNP
22	40291807	rs137955	T	C	100	PASS	AC=3656;AF=0.730032;AN=5008;NS=2504;DP=19314;EAS_AF=0.7351;AMR_AF=0.6066;AFR_AF=0.9297;EUR_AF=0.5775;SAS_AF=0.6994;AA=C|||;VT=SNP
22	40293463	rs137956	C	T	100	PASS	AC=3626;AF=0.724042;AN=5008;NS=2504;DP=18316;EAS_AF=0.7302;AMR_AF=0.5994;AFR_AF=0.9274;EUR_AF=0.5686;SAS_AF=0.6912;AA=T|||;VT=SNP
22	40296378	rs137959	A	G	100	PASS	AC=1541;AF=0.307708;AN=5008;NS=2504;DP=18665;EAS_AF=0.0327;AMR_AF=0.2752;AFR_AF=0.5635;EUR_AF=0.2565;SAS_AF=0.3211;AA=A|||;VT=SNP
22	40299158	rs713925	A	C	100	PASS	AC=2914;AF=0.581869;AN=5008;NS=2504;DP=18390;EAS_AF=0.6865;AMR_AF=0.5072;AFR_AF=0.7262;EUR_AF=0.3917;SAS_AF=0.5276;AA=A|||;VT=SNP
22	40300968	rs111399361	C	T	100	PASS	AC=166;AF=0.033147;AN=5008;NS=2504;DP=19046;EAS_AF=0.0476;AMR_AF=0.0115;AFR_AF=0;EUR_AF=0.0229;SAS_AF=0.089;AA=C|||;VT=SNP
22	40301480	rs137960	G	A	100	PASS	AC=3668;AF=0.732428;AN=5008;NS=2504;DP=18656;EAS_AF=0.7282;AMR_AF=0.598;AFR_AF=0.9607;EUR_AF=0.5676;SAS_AF=0.6933;AA=A|||;VT=SNP
22	40303934	rs137963	C	T	100	PASS	AC=363;AF=0.072484;AN=5008;NS=2504;DP=17245;EAS_AF=0.0159;AMR_AF=0.0706;AFR_AF=0.0098;EUR_AF=0.1133;SAS_AF=0.1748;AA=C|||;VT=SNP
22	40304581	rs137964	C	T	100	PASS	AC=3325;AF=0.663938;AN=5008;NS=2504;DP=19961;EAS_AF=0.6776;AMR_AF=0.5865;AFR_AF=0.8873;EUR_AF=0.5398;SAS_AF=0.5307;AA=C|||;VT=SNP
22	40305643	rs60538378	C	A	100	PASS	AC=285;AF=0.0569089;AN=5008;NS=2504;DP=20117;EAS_AF=0.0496;AMR_AF=0.0115;AFR_AF=0.0363;EUR_AF=0.0239;SAS_AF=0.1585;AA=a|||;VT=SNP
22	40306193	rs137965	C	T	100	PASS	AC=3612;AF=0.721246;AN=5008;NS=2504;DP=17414;EAS_AF=0.7282;AMR_AF=0.598;AFR_AF=0.9236;EUR_AF=0.5656;SAS_AF=0.6881;AA=T|||;VT=SNP
22	40306654	rs2267414	G	A	100	PASS	AC=1167;AF=0.233027;AN=5008;NS=2504;DP=15506;EAS_AF=0.6488;AMR_AF=0.2147;AFR_AF=0.031;EUR_AF=0.1332;SAS_AF=0.1933;AA=G|||;VT=SNP
22	40307337	rs113524995	C	A	100	PASS	AC=236;AF=0.0471246;AN=5008;NS=2504;DP=17107;EAS_AF=0.0486;AMR_AF=0.0115;AFR_AF=0;EUR_AF=0.0239;SAS_AF=0.1585;AA=C|||;VT=SNP
22	40307387	rs137966	A	C	100	PASS	AC=3638;AF=0.726438;AN=5008;NS=2504;DP=15597;EAS_AF=0.7331;AMR_AF=0.6081;AFR_AF=0.9259;EUR_AF=0.5686;SAS_AF=0.6963;AA=C|||;VT=SNP
22	40307532	rs17001521	C	G	100	PASS	AC=1131;AF=0.225839;AN=5008;NS=2504;DP=17240;EAS_AF=0.6528;AMR_AF=0.1398;AFR_AF=0.0098;EUR_AF=0.166;SAS_AF=0.2004;AA=C|||;VT=SNP
22	40307894	rs137967	C	T	100	PASS	AC=2771;AF=0.553315;AN=5008;NS=2504;DP=16989;EAS_AF=0.6746;AMR_AF=0.4928;AFR_AF=0.6467;EUR_AF=0.3887;SAS_AF=0.5143;AA=C|||;VT=SNP
22	40308285	rs77490930	A	G	100	PASS	AC=237;AF=0.0473243;AN=5008;NS=2504;DP=19464;EAS_AF=0.0486;AMR_AF=0.013;AFR_AF=0;EUR_AF=0.0239;SAS_AF=0.1585;AA=A|||;VT=SNP
22	40308428	rs2267415	G	A	100	PASS	AC=3611;AF=0.721046;AN=5008;NS=2504;DP=20613;EAS_AF=0.7252;AMR_AF=0.598;AFR_AF=0.9236;EUR_AF=0.5656;SAS_AF=0.6902;AA=A|||;VT=SNP
22	40308918	rs137968	C	T	100	PASS	AC=2810;AF=0.561102;AN=5008;NS=2504;DP=17898;EAS_AF=0.6746;AMR_AF=0.4942;AFR_AF=0.674;EUR_AF=0.3897;SAS_AF=0.5153;AA=T|||;VT=SNP
22	40309510	rs137969	T	C	100	PASS	AC=3684;AF=0.735623;AN=5008;NS=2504;DP=19301;EAS_AF=0.7302;AMR_AF=0.6052;AFR_AF=0.9629;EUR_AF=0.5726;SAS_AF=0.6943;AA=C|||;VT=SNP
22	40309856	rs137970	G	A	100	PASS	AC=3621;AF=0.723043;AN=5008;NS=2504;DP=21450;EAS_AF=0.7262;AMR_AF=0.6009;AFR_AF=0.9236;EUR_AF=0.5696;SAS_AF=0.6933;AA=A|||;VT=SNP
22	40310832	rs113472125	T	A	100	PASS	AC=235;AF=0.0469249;AN=5008;NS=2504;DP=22992;EAS_AF=0.0486;AMR_AF=0.0115;AFR_AF=0;EUR_AF=0.0239;SAS_AF=0.1575;AA=T|||;VT=SNP
22	40311879	rs137972	G	A	100	PASS	AC=2800;AF=0.559105;AN=5008;NS=2504;DP=17279;EAS_AF=0.6746;AMR_AF=0.4942;AFR_AF=0.6664;EUR_AF=0.3887;SAS_AF=0.5164;AA=G|||;VT=SNP
22	40313356	rs470084	T	C	100	PASS	AC=3641;AF=0.727037;AN=5008;NS=2504;DP=17500;EAS_AF=0.7302;AMR_AF=0.6052;AFR_AF=0.9304;EUR_AF=0.5726;SAS_AF=0.6943;AA=C|||;VT=SNP
22	40314052	rs80403	T	A	100	PASS	AC=3639;AF=0.726637;AN=5008;NS=2504;DP=19977;EAS_AF=0.7312;AMR_AF=0.6023;AFR_AF=0.9297;EUR_AF=0.5726;SAS_AF=0.6943;AA=A|||;VT=SNP
22	40314160	rs739090	C	T	100	PASS	AC=1607;AF=0.320887;AN=5008;NS=2504;DP=18634;EAS_AF=0.6528;AMR_AF=0.3098;AFR_AF=0.174;EUR_AF=0.2913;SAS_AF=0.2157;AA=C|||;VT=SNP
22	40315187	rs28405882	C	A	100	PASS	AC=234;AF=0.0467252;AN=5008;NS=2504;DP=15248;EAS_AF=0.0486;AMR_AF=0.0115;AFR_AF=0;EUR_AF=0.0239;SAS_AF=0.1564;AA=C|||;VT=SNP
22	40317126	rs739091	C	A	100	PASS	AC=1295;AF=0.258586;AN=5008;NS=2504;DP=18100;EAS_AF=0.2302;AMR_AF=0.4006;AFR_AF=0.0393;EUR_AF=0.4274;SAS_AF=0.3098;AA=C|||;VT=SNP
22	40317627	rs137975	T	C	100	PASS	AC=3299;AF=0.658746;AN=5008;NS=2504;DP=15414;EAS_AF=0.7599;AMR_AF=0.5086;AFR_AF=0.8306;EUR_AF=0.4215;SAS_AF=0.6728;AA=C|||;VT=SNP
22	40318198	rs5757806	A	G	100	PASS	AC=3134;AF=0.625799;AN=5008;NS=2504;DP=21717;EAS_AF=0.7599;AMR_AF=0.5086;AFR_AF=0.7035;EUR_AF=0.4225;SAS_AF=0.6748;AA=A|||;VT=SNP
22	40320361	rs137977	C	A	100	PASS	AC=3250;AF=0.648962;AN=5008;NS=2504;DP=19270;EAS_AF=0.751;AMR_AF=0.5014;AFR_AF=0.8268;EUR_AF=0.4016;SAS_AF=0.6626;AA=A|||;VT=SNP
22	40320758	rs137978	A	C	100	PASS	AC=3279;AF=0.654752;AN=5008;NS=2504;DP=20675;EAS_AF=0.7619;AMR_AF=0.5072;AFR_AF=0.8336;EUR_AF=0.4036;SAS_AF=0.6656;AA=c|||;VT=SNP
22	40322684	rs137979	G	A	100	PASS	AC=3211;AF=0.641174;AN=5008;NS=2504;DP=17924;EAS_AF=0.7371;AMR_AF=0.4986;AFR_AF=0.8101;EUR_AF=0.4026;SAS_AF=0.6605;AA=A|||;VT=SNP
22	40323065	rs12166465	G	A	100	PASS	AC=901;AF=0.179912;AN=5008;NS=2504;DP=18488;EAS_AF=0.0109;AMR_AF=0.2536;AFR_AF=0.3775;EUR_AF=0.0905;SAS_AF=0.1268;AA=G|||;VT=SNP
22	40325161	rs137980	C	T	100	PASS	AC=1221;AF=0.24381;AN=5008;NS=2504;DP=21197;EAS_AF=0.0149;AMR_AF=0.1427;AFR_AF=0.5416;EUR_AF=0.165;SAS_AF=0.2301;AA=C|||;VT=SNP
22	40326174	rs713883	A	G	100	PASS	AC=1754;AF=0.35024;AN=5008;NS=2504;DP=17149;EAS_AF=0.6429;AMR_AF=0.2882;AFR_AF=0.171;EUR_AF=0.2604;SAS_AF=0.4274;AA=A|||;VT=SNP
22	40326835	rs2267416	C	G	100	PASS	AC=1477;AF=0.294928;AN=5008;NS=2504;DP=22550;EAS_AF=0.6379;AMR_AF=0.2363;AFR_AF=0.0552;EUR_AF=0.1958;SAS_AF=0.409;AA=C|||;VT=SNP
22	40328991	rs137983	C	T	100	PASS	AC=1244;AF=0.248403;AN=5008;NS=2504;DP=19170;EAS_AF=0.0179;AMR_AF=0.1902;AFR_AF=0.447;EUR_AF=0.2515;SAS_AF=0.2556;AA=C|||;VT=SNP
22	40333129	rs137985	G	A	100	PASS	AC=3143;AF=0.627596;AN=5008;NS=2504;DP=23381;EAS_AF=0.6518;AMR_AF=0.4524;AFR_AF=0.8177;EUR_AF=0.4404;SAS_AF=0.6626;AA=A|||;VT=SNP
22	40334927	rs107140	A	G	100	PASS	AC=3547;AF=0.708267;AN=5008;NS=2504;DP=14915;EAS_AF=0.8115;AMR_AF=0.6369;AFR_AF=0.8548;EUR_AF=0.4642;SAS_AF=0.7055;AA=A|||;VT=SNP
22	40335683	rs5757814	G	C	100	PASS	AC=1790;AF=0.357428;AN=5008;NS=2504;DP=16509;EAS_AF=0.6538;AMR_AF=0.2939;AFR_AF=0.1604;EUR_AF=0.2664;SAS_AF=0.4571;AA=G|||;VT=SNP
22	40336845	rs137989	T	C	100	PASS	AC=1430;AF=0.285543;AN=5008;NS=2504;DP=21647;EAS_AF=0.0159;AMR_AF=0.2104;AFR_AF=0.5628;EUR_AF=0.2634;SAS_AF=0.2648;AA=T|||;VT=SNP
22	40338284	rs137990	C	A	100	PASS	AC=4412;AF=0.88099;AN=5008;NS=2504;DP=16224;EAS_AF=0.7639;AMR_AF=0.7536;AFR_AF=0.9947;EUR_AF=0.9026;SAS_AF=0.9162;AA=A|||;VT=SNP
22	40340090	rs72619519	G	T	100	PASS	AC=1102;AF=0.220048;AN=5008;NS=2504;DP=17398;EAS_AF=0.5714;AMR_AF=0.1571;AFR_AF=0.0121;EUR_AF=0.2048;SAS_AF=0.1994;AA=G|||;VT=SNP
22	40340775	rs137991	T	C	100	PASS	AC=1456;AF=0.290735;AN=5008;NS=2504;DP=20159;EAS_AF=0.0169;AMR_AF=0.2104;AFR_AF=0.5371;EUR_AF=0.2674;SAS_AF=0.3211;AA=T|||;VT=SNP
22	40344043	rs137992	A	G	100	PASS	AC=3325;AF=0.663938;AN=5008;NS=2504;DP=18328;EAS_AF=0.7133;AMR_AF=0.4683;AFR_AF=0.826;EUR_AF=0.4652;SAS_AF=0.7372;AA=G|||;VT=SNP
22	40344774	rs72619520	A	G	100	PASS	AC=1569;AF=0.313299;AN=5008;NS=2504;DP=18138;EAS_AF=0.6954;AMR_AF=0.2406;AFR_AF=0.0711;EUR_AF=0.1988;SAS_AF=0.4162;AA=G|||;VT=SNP
22	40348196	rs2267419	A	G	100	PASS	AC=1992;AF=0.397764;AN=5008;NS=2504;DP=17587;EAS_AF=0.6687;AMR_AF=0.389;AFR_AF=0.2897;EUR_AF=0.2475;SAS_AF=0.4254;AA=A|||;VT=SNP
22	40348520	rs2267420	G	A	100	PASS	AC=521;AF=0.104034;AN=5008;NS=2504;DP=18851;EAS_AF=0.1409;AMR_AF=0.0994;AFR_AF=0.0129;EUR_AF=0.1819;SAS_AF=0.1125;AA=A|||;VT=SNP
22	40349487	rs137994	C	T	100	PASS	AC=3686;AF=0.736022;AN=5008;NS=2504;DP=20066;EAS_AF=0.4226;AMR_AF=0.6729;AFR_AF=0.9191;EUR_AF=0.8469;SAS_AF=0.7423;AA=T|||;VT=SNP
22	40351438	rs3021213	G	A	100	PASS	AC=1098;AF=0.219249;AN=5008;NS=2504;DP=19685;EAS_AF=0.0903;AMR_AF=0.1124;AFR_AF=0.2564;EUR_AF=0.1988;SAS_AF=0.3988;AA=G|||;VT=SNP
22	40351458	rs80400	T	C	100	PASS	AC=3764;AF=0.751597;AN=5008;NS=2504;DP=19795;EAS_AF=0.4792;AMR_AF=0.6816;AFR_AF=0.9221;EUR_AF=0.8469;SAS_AF=0.7536;AA=C|||;VT=SNP
22	40352523	rs137996	A	G	100	PASS	AC=3766;AF=0.751997;AN=5008;NS=2504;DP=17524;EAS_AF=0.4792;AMR_AF=0.6801;AFR_AF=0.9236;EUR_AF=0.8469;SAS_AF=0.7546;AA=a|||;VT=SNP
22	40352956	rs137997	A	G	100	PASS	AC=3770;AF=0.752796;AN=5008;NS=2504;DP=16265;EAS_AF=0.4802;AMR_AF=0.6816;AFR_AF=0.9251;EUR_AF=0.8469;SAS_AF=0.7546;AA=G|||;VT=SNP
22	40353634	rs9611233	C	T	100	PASS	AC=1660;AF=0.33147;AN=5008;NS=2504;DP=17598;EAS_AF=0.378;AMR_AF=0.3617;AFR_AF=0.1906;EUR_AF=0.5209;SAS_AF=0.2577;AA=C|||;VT=SNP
22	40354981	rs138000	T	G	100	PASS	AC=2365;AF=0.472244;AN=5008;NS=2504;DP=22466;EAS_AF=0.3909;AMR_AF=0.5346;AFR_AF=0.5643;EUR_AF=0.5577;SAS_AF=0.2996;AA=G|||;VT=SNP
22	40358148	rs7285609	C	T	100	PASS	AC=1882;AF=0.375799;AN=5008;NS=2504;DP=15225;EAS_AF=0.3849;AMR_AF=0.5;AFR_AF=0.2231;EUR_AF=0.5547;SAS_AF=0.3006;AA=C|||;VT=SNP
22	40358183	rs138002	T	C	100	PASS	AC=1923;AF=0.383986;AN=5008;NS=2504;DP=15384;EAS_AF=0.3929;AMR_AF=0.5072;AFR_AF=0.2421;EUR_AF=0.5577;SAS_AF=0.3006;AA=T|||;VT=SNP
22	40359877	rs141791242	G	A	100	PASS	AC=551;AF=0.110024;AN=5008;NS=2504;DP=17215;EAS_AF=0.0079;AMR_AF=0.1167;AFR_AF=0.1906;EUR_AF=0.17;SAS_AF=0.0399;AA=G|||;VT=SNP
22	40359954	rs138003	T	C	100	PASS	AC=3776;AF=0.753994;AN=5008;NS=2504;DP=15391;EAS_AF=0.4772;AMR_AF=0.6787;AFR_AF=0.9342;EUR_AF=0.8449;SAS_AF=0.7556;AA=A|||;VT=SNP
22	40362946	rs138006	A	G	100	PASS	AC=3741;AF=0.747005;AN=5008;NS=2504;DP=20429;EAS_AF=0.4643;AMR_AF=0.6758;AFR_AF=0.9213;EUR_AF=0.8449;SAS_AF=0.7526;AA=G|||;VT=SNP
22	40363548	rs2284077	C	T	100	PASS	AC=1646;AF=0.328674;AN=5008;NS=2504;DP=20392;EAS_AF=0.3175;AMR_AF=0.4899;AFR_AF=0.1082;EUR_AF=0.5507;SAS_AF=0.2955;AA=C|||;VT=SNP
22	40363550	rs138008	T	C	100	PASS	AC=3703;AF=0.739417;AN=5008;NS=2504;DP=20385;EAS_AF=0.4117;AMR_AF=0.6758;AFR_AF=0.9334;EUR_AF=0.8439;SAS_AF=0.7526;AA=C|||;VT=SNP
22	40363778	rs2284078	G	A	100	PASS	AC=3677;AF=0.734225;AN=5008;NS=2504;DP=18679;EAS_AF=0.4643;AMR_AF=0.585;AFR_AF=0.9206;EUR_AF=0.8449;SAS_AF=0.7526;AA=A|||;VT=SNP
22	40364394	rs138009	C	G	100	PASS	AC=2246;AF=0.448482;AN=5008;NS=2504;DP=16840;EAS_AF=0.3839;AMR_AF=0.5303;AFR_AF=0.4826;EUR_AF=0.5557;SAS_AF=0.3006;AA=C|||;VT=SNP
22	40364415	rs2267423	A	G	100	PASS	AC=1426;AF=0.284744;AN=5008;NS=2504;DP=16629;EAS_AF=0.0913;AMR_AF=0.147;AFR_AF=0.3737;EUR_AF=0.2883;SAS_AF=0.4581;AA=A|||;VT=SNP
22	40365361	rs56057810	C	T	100	PASS	AC=192;AF=0.0383387;AN=5008;NS=2504;DP=19222;EAS_AF=0.0109;AMR_AF=0.1095;AFR_AF=0.0182;EUR_AF=0.0159;SAS_AF=0.0665;AA=C|||;VT=SNP;EX_TARGET
22	40368229	rs138011	T	C	100	PASS	AC=3777;AF=0.754193;AN=5008;NS=2504;DP=21582;EAS_AF=0.501;AMR_AF=0.6758;AFR_AF=0.9289;EUR_AF=0.831;SAS_AF=0.7556;AA=C|||;VT=SNP
22	40368608	rs138012	G	A	100	PASS	AC=3753;AF=0.749401;AN=5008;NS=2504;DP=19160;EAS_AF=0.4921;AMR_AF=0.6686;AFR_AF=0.9228;EUR_AF=0.83;SAS_AF=0.7546;AA=A|||;VT=SNP
22	40373297	rs138014	G	T	100	PASS	AC=1351;AF=0.269768;AN=5008;NS=2504;DP=21210;EAS_AF=0.371;AMR_AF=0.3919;AFR_AF=0.0356;EUR_AF=0.3867;SAS_AF=0.2751;AA=G|||;VT=SNP
22	40374055	rs138015	G	A	100	PASS	AC=3691;AF=0.737021;AN=5008;NS=2504;DP=17493;EAS_AF=0.4673;AMR_AF=0.6643;AFR_AF=0.907;EUR_AF=0.8161;SAS_AF=0.7556;AA=A|||;VT=SNP
22	40375094	rs1011748	G	A	100	PASS	AC=3717;AF=0.742212;AN=5008;NS=2504;DP=19097;EAS_AF=0.4712;AMR_AF=0.6657;AFR_AF=0.9244;EUR_AF=0.8191;SAS_AF=0.7505;AA=A|||;VT=SNP
22	40375703	rs138016	A	G	100	PASS	AC=2299;AF=0.459065;AN=5008;NS=2504;DP=20528;EAS_AF=0.1141;AMR_AF=0.2795;AFR_AF=0.8064;EUR_AF=0.4483;SAS_AF=0.4836;AA=A|||;VT=SNP
22	40376383	rs114607	A	G	100	PASS	AC=1798;AF=0.359026;AN=5008;NS=2504;DP=21796;EAS_AF=0.3909;AMR_AF=0.5043;AFR_AF=0.0567;EUR_AF=0.5964;SAS_AF=0.3875;AA=A|||;VT=SNP
22	40378849	rs9611239	C	T	100	PASS	AC=787;AF=0.157149;AN=5008;NS=2504;DP=12962;EAS_AF=0.1359;AMR_AF=0.1801;AFR_AF=0.0227;EUR_AF=0.2823;SAS_AF=0.2157;AA=C|||;VT=SNP
22	40380656	rs2958652	C	A	100	PASS	AC=1948;AF=0.388978;AN=5008;NS=2504;DP=14879;EAS_AF=0.0942;AMR_AF=0.1758;AFR_AF=0.7882;EUR_AF=0.2833;SAS_AF=0.4131;AA=A|||;VT=SNP
22	40382151	rs76736715	G	A	100	PASS	AC=791;AF=0.157947;AN=5008;NS=2504;DP=18418;EAS_AF=0.1389;AMR_AF=0.1787;AFR_AF=0.0227;EUR_AF=0.2833;SAS_AF=0.2168;AA=G|||;VT=SNP
22	40382249	rs2958654	T	C	100	PASS	AC=1889;AF=0.377196;AN=5008;NS=2504;DP=20967;EAS_AF=0.0952;AMR_AF=0.1801;AFR_AF=0.739;EUR_AF=0.2833;SAS_AF=0.4151;AA=C|||;VT=SNP
22	40386240	rs4821920	A	T	100	PASS	AC=804;AF=0.160543;AN=5008;NS=2504;DP=17284;EAS_AF=0.1399;AMR_AF=0.1844;AFR_AF=0.034;EUR_AF=0.2893;SAS_AF=0.2035;AA=A|||;VT=SNP
22	40386370	rs2958657	T	C	100	PASS	AC=2523;AF=0.503794;AN=5008;NS=2504;DP=15909;EAS_AF=0.2361;AMR_AF=0.3401;AFR_AF=0.6543;EUR_AF=0.5706;SAS_AF=0.6237;AA=T|||;VT=SNP
22	40386770	rs3021217	G	T	100	PASS	AC=2732;AF=0.545527;AN=5008;NS=2504;DP=19534;EAS_AF=0.2361;AMR_AF=0.3545;AFR_AF=0.8056;EUR_AF=0.5706;SAS_AF=0.6227;AA=T|||;VT=SNP
22	40388308	rs7285507	A	G	100	PASS	AC=1042;AF=0.208067;AN=5008;NS=2504;DP=20688;EAS_AF=0.1399;AMR_AF=0.1988;AFR_AF=0.2027;EUR_AF=0.2913;SAS_AF=0.2065;AA=A|||;VT=SNP
22	40389007	rs2958658	T	G	100	PASS	AC=1821;AF=0.363618;AN=5008;NS=2504;DP=20601;EAS_AF=0.0962;AMR_AF=0.1657;AFR_AF=0.6831;EUR_AF=0.2813;SAS_AF=0.4325;AA=T|||;VT=SNP
22	40389058	rs9611240	T	C	100	PASS	AC=961;AF=0.191893;AN=5008;NS=2504;DP=20579;EAS_AF=0.1399;AMR_AF=0.1931;AFR_AF=0.1437;EUR_AF=0.2903;SAS_AF=0.2086;AA=C|||;VT=SNP
22	40389343	rs9611241	A	G	100	PASS	AC=872;AF=0.174121;AN=5008;NS=2504;DP=20422;EAS_AF=0.1478;AMR_AF=0.1888;AFR_AF=0.0719;EUR_AF=0.2913;SAS_AF=0.2086;AA=A|||;VT=SNP
22	40390238	rs28607928	G	A	100	PASS	AC=1176;AF=0.234824;AN=5008;NS=2504;DP=16350;EAS_AF=0.0942;AMR_AF=0.134;AFR_AF=0.2239;EUR_AF=0.2773;SAS_AF=0.4223;AA=G|||;VT=SNP
22	40390770	rs9611242	T	C	100	PASS	AC=1255;AF=0.250599;AN=5008;NS=2504;DP=5593;EAS_AF=0.1429;AMR_AF=0.1916;AFR_AF=0.3759;EUR_AF=0.2674;SAS_AF=0.2168;AA=C|||;VT=SNP
22	40392604	rs3021222	A	G	100	PASS	AC=2763;AF=0.551717;AN=5008;NS=2504;DP=15689;EAS_AF=0.2391;AMR_AF=0.3573;AFR_AF=0.8101;EUR_AF=0.5716;SAS_AF=0.6421;AA=G|||;VT=SNP
22	40392723	rs9607680	T	C	100	PASS	AC=1007;AF=0.201078;AN=5008;NS=2504;DP=19474;EAS_AF=0.1438;AMR_AF=0.196;AFR_AF=0.171;EUR_AF=0.2893;SAS_AF=0.2137;AA=C|||;VT=SNP
22	40394797	rs2958663	G	C	100	PASS	AC=2758;AF=0.550719;AN=5008;NS=2504;DP=18066;EAS_AF=0.2381;AMR_AF=0.3602;AFR_AF=0.8094;EUR_AF=0.5696;SAS_AF=0.6391;AA=C|||;VT=SNP
22	40395084	rs3021274	T	C	100	PASS	AC=2618;AF=0.522764;AN=5008;NS=2504;DP=22641;EAS_AF=0.2421;AMR_AF=0.3516;AFR_AF=0.7035;EUR_AF=0.5696;SAS_AF=0.6411;AA=T|||;VT=SNP
22	40395530	rs2958662	C	G	100	PASS	AC=1356;AF=0.270767;AN=5008;NS=2504;DP=22603;EAS_AF=0.1558;AMR_AF=0.183;AFR_AF=0.4629;EUR_AF=0.2505;SAS_AF=0.2127;AA=G|||;VT=SNP
22	40396409	rs3021270	A	T	100	PASS	AC=1365;AF=0.272564;AN=5008;NS=2504;DP=17828;EAS_AF=0.1647;AMR_AF=0.1945;AFR_AF=0.4251;EUR_AF=0.2803;SAS_AF=0.2249;AA=A|||;VT=SNP
22	40397523	rs3021271	A	G	100	PASS	AC=2895;AF=0.578075;AN=5008;NS=2504;DP=16134;EAS_AF=0.254;AMR_AF=0.3674;AFR_AF=0.8812;EUR_AF=0.5765;SAS_AF=0.6534;AA=G|||;VT=SNP
22	40399827	rs2958660	C	T	100	PASS	AC=1270;AF=0.253594;AN=5008;NS=2504;DP=18067;EAS_AF=0.1647;AMR_AF=0.1988;AFR_AF=0.3434;EUR_AF=0.2913;SAS_AF=0.2239;AA=C|||;VT=SNP
22	40400735	rs62230283	C	A	100	PASS	AC=887;AF=0.177117;AN=5008;NS=2504;DP=19709;EAS_AF=0.1627;AMR_AF=0.1787;AFR_AF=0.0772;EUR_AF=0.2873;SAS_AF=0.2127;AA=C|||;VT=SNP
22	40400912	rs2958659	A	G	100	PASS	AC=1272;AF=0.253994;AN=5008;NS=2504;DP=19297;EAS_AF=0.1657;AMR_AF=0.1988;AFR_AF=0.3442;EUR_AF=0.2903;SAS_AF=0.2249;AA=G|||;VT=SNP
22	40401895	rs11705454	A	C	100	PASS	AC=899;AF=0.179513;AN=5008;NS=2504;DP=17184;EAS_AF=0.1647;AMR_AF=0.1801;AFR_AF=0.0825;EUR_AF=0.2873;SAS_AF=0.2147;AA=A|||;VT=SNP
22	40402759	rs62230284	A	G	100	PASS	AC=904;AF=0.180511;AN=5008;NS=2504;DP=19288;EAS_AF=0.1657;AMR_AF=0.1801;AFR_AF=0.0832;EUR_AF=0.2883;SAS_AF=0.2168;AA=A|||;VT=SNP
22	40402817	rs1108047	T	G	100	PASS	AC=1313;AF=0.262181;AN=5008;NS=2504;DP=18040;EAS_AF=0.0873;AMR_AF=0.1614;AFR_AF=0.3033;EUR_AF=0.2873;SAS_AF=0.4325;AA=G|||;VT=SNP
22	40403171	rs11912922	C	T	100	PASS	AC=1456;AF=0.290735;AN=5008;NS=2504;DP=15316;EAS_AF=0.1637;AMR_AF=0.2046;AFR_AF=0.4856;EUR_AF=0.2893;SAS_AF=0.2209;AA=t|||;VT=SNP
22	40404293	rs11704971	G	C	100	PASS	AC=813;AF=0.16234;AN=5008;NS=2504;DP=15256;EAS_AF=0.1637;AMR_AF=0.1729;AFR_AF=0.0242;EUR_AF=0.2863;SAS_AF=0.2127;AA=G|||;VT=SNP
22	40405763	rs2958651	G	A	100	PASS	AC=1361;AF=0.271765;AN=5008;NS=2504;DP=17297;EAS_AF=0.1647;AMR_AF=0.2003;AFR_AF=0.4115;EUR_AF=0.2903;SAS_AF=0.2249;AA=G|||;VT=SNP
22	40405898	rs17406386	A	G	100	PASS	AC=901;AF=0.179912;AN=5008;NS=2504;DP=17978;EAS_AF=0.1637;AMR_AF=0.1816;AFR_AF=0.0832;EUR_AF=0.2873;SAS_AF=0.2157;AA=A|||;VT=SNP
22	40405931	rs2958650	C	T	100	PASS	AC=1256;AF=0.250799;AN=5008;NS=2504;DP=16942;EAS_AF=0.1647;AMR_AF=0.1945;AFR_AF=0.3351;EUR_AF=0.2903;SAS_AF=0.2249;AA=C|||;VT=SNP
22	40407574	rs17406434	C	T	100	PASS	AC=808;AF=0.161342;AN=5008;NS=2504;DP=20905;EAS_AF=0.1627;AMR_AF=0.1715;AFR_AF=0.0242;EUR_AF=0.2863;SAS_AF=0.2096;AA=C|||;VT=SNP
22	40408805	rs58286117	C	T	100	PASS	AC=1273;AF=0.254193;AN=5008;NS=2504;DP=15694;EAS_AF=0.1647;AMR_AF=0.1974;AFR_AF=0.3464;EUR_AF=0.2903;SAS_AF=0.2249;AA=C|||;VT=SNP
22	40409139	rs11089967	C	T	100	PASS	AC=1393;AF=0.278155;AN=5008;NS=2504;DP=15348;EAS_AF=0.1667;AMR_AF=0.2032;AFR_AF=0.4319;EUR_AF=0.2913;SAS_AF=0.2249;AA=C|||;VT=SNP
22	40412551	rs7284488	G	C	100	PASS	AC=2881;AF=0.57528;AN=5008;NS=2504;DP=14770;EAS_AF=0.253;AMR_AF=0.3646;AFR_AF=0.8676;EUR_AF=0.5795;SAS_AF=0.6575;AA=C|||;VT=SNP
22	40414530	rs4820395	T	C	100	PASS	AC=1353;AF=0.270168;AN=5008;NS=2504;DP=17796;EAS_AF=0.1667;AMR_AF=0.2003;AFR_AF=0.4039;EUR_AF=0.2913;SAS_AF=0.2239;AA=C|||;VT=SNP
22	40415140	rs2071771	C	T	100	PASS	AC=1363;AF=0.272165;AN=5008;NS=2504;DP=19748;EAS_AF=0.0853;AMR_AF=0.1556;AFR_AF=0.3464;EUR_AF=0.2863;SAS_AF=0.4325;AA=C|||;VT=SNP;EX_TARGET
22	40415617	rs7291782	T	C	100	PASS	AC=992;AF=0.198083;AN=5008;NS=2504;DP=18883;EAS_AF=0.1657;AMR_AF=0.1873;AFR_AF=0.1467;EUR_AF=0.2893;SAS_AF=0.2147;AA=C|||;VT=SNP
22	40415709	rs9611246	G	A	100	PASS	AC=1360;AF=0.271565;AN=5008;NS=2504;DP=18383;EAS_AF=0.0863;AMR_AF=0.1556;AFR_AF=0.3434;EUR_AF=0.2843;SAS_AF=0.4346;AA=G|||;VT=SNP
22	40417780	rs5995793	C	T	100	PASS	AC=1443;AF=0.288139;AN=5008;NS=2504;DP=15282;EAS_AF=0.0853;AMR_AF=0.1628;AFR_AF=0.3979;EUR_AF=0.2873;SAS_AF=0.4387;AA=T|||;VT=SNP;EX_TARGET
22	40417820	rs5995794	A	G	100	PASS	AC=1358;AF=0.271166;AN=5008;NS=2504;DP=14624;EAS_AF=0.0863;AMR_AF=0.1585;AFR_AF=0.3359;EUR_AF=0.2863;SAS_AF=0.4387;AA=A|||;VT=SNP;EX_TARGET
22	40419123	rs11089969	T	C	100	PASS	AC=1003;AF=0.20028;AN=5008;NS=2504;DP=19353;EAS_AF=0.1528;AMR_AF=0.1801;AFR_AF=0.1536;EUR_AF=0.2853;SAS_AF=0.2393;AA=C|||;VT=SNP
22	40419154	rs737815	C	G	100	PASS	AC=861;AF=0.171925;AN=5008;NS=2504;DP=19958;EAS_AF=0.1617;AMR_AF=0.1772;AFR_AF=0.0817;EUR_AF=0.2843;SAS_AF=0.1851;AA=C|||;VT=SNP
22	40419617	rs743840	C	T	100	PASS	AC=891;AF=0.177915;AN=5008;NS=2504;DP=19201;EAS_AF=0.1617;AMR_AF=0.1801;AFR_AF=0.0832;EUR_AF=0.2823;SAS_AF=0.2137;AA=C|||;VT=SNP
22	40419816	rs2899333	G	A	100	PASS	AC=1335;AF=0.266573;AN=5008;NS=2504;DP=18688;EAS_AF=0.0873;AMR_AF=0.1585;AFR_AF=0.3449;EUR_AF=0.2853;SAS_AF=0.4029;AA=G|||;VT=SNP
22	40420786	rs8139715	C	G	100	PASS	AC=385;AF=0.076877;AN=5008;NS=2504;DP=20119;EAS_AF=0.0387;AMR_AF=0.1931;AFR_AF=0.0015;EUR_AF=0.165;SAS_AF=0.045;AA=C|||;VT=SNP
22	40421488	rs9623110	A	G	100	PASS	AC=1011;AF=0.201877;AN=5008;NS=2504;DP=16630;EAS_AF=0.1627;AMR_AF=0.1859;AFR_AF=0.1596;EUR_AF=0.2893;SAS_AF=0.2209;AA=G|||;VT=SNP
22	40423344	rs9611250	C	G	100	PASS	AC=1376;AF=0.27476;AN=5008;NS=2504;DP=18753;EAS_AF=0.0893;AMR_AF=0.1585;AFR_AF=0.3487;EUR_AF=0.2843;SAS_AF=0.4387;AA=C|||;VT=SNP
22	40423564	rs150827537	C	G	100	PASS	AC=100;AF=0.0199681;AN=5008;NS=2504;DP=16251;EAS_AF=0.002;AMR_AF=0.0317;AFR_AF=0.0015;EUR_AF=0.0606;SAS_AF=0.0133;AA=C|||;VT=SNP
22	40423596	rs9611251	C	G	100	PASS	AC=1373;AF=0.274161;AN=5008;NS=2504;DP=15786;EAS_AF=0.0873;AMR_AF=0.1585;AFR_AF=0.3495;EUR_AF=0.2833;SAS_AF=0.4376;AA=C|||;VT=SNP
22	40424075	rs9607682	A	T	100	PASS	AC=1372;AF=0.273962;AN=5008;NS=2504;DP=15471;EAS_AF=0.0883;AMR_AF=0.1585;AFR_AF=0.3464;EUR_AF=0.2843;SAS_AF=0.4387;AA=A|||;VT=SNP
22	40425974	rs3752470	G	A	100	PASS	AC=897;AF=0.179113;AN=5008;NS=2504;DP=15831;EAS_AF=0.1597;AMR_AF=0.1816;AFR_AF=0.0832;EUR_AF=0.2833;SAS_AF=0.2198;AA=G|||;VT=SNP
22	40426306	rs7284189	T	C	100	PASS	AC=2777;AF=0.554513;AN=5008;NS=2504;DP=17240;EAS_AF=0.2381;AMR_AF=0.3674;AFR_AF=0.7935;EUR_AF=0.5746;SAS_AF=0.6697;AA=C|||;VT=SNP
22	40428433	rs6001722	G	A	100	PASS	AC=1288;AF=0.257188;AN=5008;NS=2504;DP=14929;EAS_AF=0.0873;AMR_AF=0.1599;AFR_AF=0.2927;EUR_AF=0.2714;SAS_AF=0.4387;AA=G|||;VT=SNP
22	40428706	rs6001723	A	G	100	PASS	AC=1961;AF=0.391573;AN=5008;NS=2504;DP=13687;EAS_AF=0.0913;AMR_AF=0.1931;AFR_AF=0.7806;EUR_AF=0.2694;SAS_AF=0.4417;AA=G|||;VT=SNP
22	40428816	rs7285314	G	A	100	PASS	AC=959;AF=0.191494;AN=5008;NS=2504;DP=15933;EAS_AF=0.249;AMR_AF=0.4107;AFR_AF=0.0514;EUR_AF=0.1978;SAS_AF=0.1595;AA=G|||;VT=SNP
22	40429365	rs9607683	A	G	100	PASS	AC=1246;AF=0.248802;AN=5008;NS=2504;DP=19504;EAS_AF=0.0238;AMR_AF=0.147;AFR_AF=0.4349;EUR_AF=0.2336;SAS_AF=0.317;AA=A|||;VT=SNP
22	40434757	rs6001728	A	G	100	PASS	AC=1812;AF=0.361821;AN=5008;NS=2504;DP=17113;EAS_AF=0.0248;AMR_AF=0.1628;AFR_AF=0.854;EUR_AF=0.2306;SAS_AF=0.32;AA=G|||;VT=SNP
22	40436973	rs11704416	G	C	100	PASS	AC=1008;AF=0.201278;AN=5008;NS=2504;DP=19516;EAS_AF=0.0218;AMR_AF=0.1124;AFR_AF=0.3056;EUR_AF=0.1988;SAS_AF=0.3108;AA=G|||;VT=SNP
22	40443219	rs6001734	T	C	100	PASS	AC=1812;AF=0.361821;AN=5008;NS=2504;DP=17937;EAS_AF=0.0248;AMR_AF=0.1614;AFR_AF=0.8563;EUR_AF=0.2306;SAS_AF=0.318;AA=C|||;VT=SNP
22	40445151	rs7290960	T	C	100	PASS	AC=1815;AF=0.36242;AN=5008;NS=2504;DP=15753;EAS_AF=0.0248;AMR_AF=0.1614;AFR_AF=0.8585;EUR_AF=0.2306;SAS_AF=0.318;AA=C|||;VT=SNP
22	40445157	rs28494590	G	A	100	PASS	AC=546;AF=0.109026;AN=5008;NS=2504;DP=15869;EAS_AF=0.0069;AMR_AF=0.1066;AFR_AF=0.0197;EUR_AF=0.2068;SAS_AF=0.2362;AA=g|||;VT=SNP
22	40445733	rs7290555	A	G	100	PASS	AC=1268;AF=0.253195;AN=5008;NS=2504;DP=15027;EAS_AF=0.0238;AMR_AF=0.1369;AFR_AF=0.4652;EUR_AF=0.2247;SAS_AF=0.3149;AA=A|||;VT=SNP
22	40452119	rs9623117	T	C	100	PASS	AC=1815;AF=0.36242;AN=5008;NS=2504;DP=5125;EAS_AF=0.0248;AMR_AF=0.1614;AFR_AF=0.8593;EUR_AF=0.2306;SAS_AF=0.317;AA=C|||;VT=SNP
22	40453964	rs7290298	A	C	100	PASS	AC=1815;AF=0.36242;AN=5008;NS=2504;DP=18448;EAS_AF=0.0248;AMR_AF=0.1614;AFR_AF=0.8585;EUR_AF=0.2306;SAS_AF=0.318;AA=C|||;VT=SNP
22	40454069	rs7291691	T	G	100	PASS	AC=1814;AF=0.36222;AN=5008;NS=2504;DP=18473;EAS_AF=0.0238;AMR_AF=0.1614;AFR_AF=0.8585;EUR_AF=0.2306;SAS_AF=0.318;AA=G|||;VT=SNP
22	40454131	rs75942214	A	C	100	PASS	AC=538;AF=0.107428;AN=5008;NS=2504;DP=18187;EAS_AF=0.006;AMR_AF=0.1066;AFR_AF=0.0136;EUR_AF=0.2068;SAS_AF=0.2372;AA=A|||;VT=SNP
22	40455378	rs9611257	T	A	100	PASS	AC=1256;AF=0.250799;AN=5008;NS=2504;DP=19047;EAS_AF=0.0228;AMR_AF=0.1441;AFR_AF=0.4539;EUR_AF=0.2247;SAS_AF=0.3139;AA=T|||;VT=SNP
22	40460111	rs6001740	A	C	100	PASS	AC=1815;AF=0.36242;AN=5008;NS=2504;DP=21013;EAS_AF=0.0248;AMR_AF=0.1614;AFR_AF=0.8585;EUR_AF=0.2306;SAS_AF=0.318;AA=C|||;VT=SNP
22	40461419	rs5995802	C	G	100	PASS	AC=3769;AF=0.752596;AN=5008;NS=2504;DP=14917;EAS_AF=0.4097;AMR_AF=0.7666;AFR_AF=0.972;EUR_AF=0.7734;SAS_AF=0.7781;AA=g|||;VT=SNP
22	40461508	rs28837144	T	C	100	PASS	AC=1059;AF=0.211462;AN=5008;NS=2504;DP=17282;EAS_AF=0.0238;AMR_AF=0.1167;AFR_AF=0.3336;EUR_AF=0.2068;SAS_AF=0.3119;AA=T|||;VT=SNP
22	40464204	rs6001741	T	C	100	PASS	AC=1175;AF=0.234625;AN=5008;NS=2504;DP=18430;EAS_AF=0.0238;AMR_AF=0.1297;AFR_AF=0.4153;EUR_AF=0.2068;SAS_AF=0.3108;AA=T|||;VT=SNP
22	40464452	rs9611260	G	A	100	PASS	AC=715;AF=0.142772;AN=5008;NS=2504;DP=15842;EAS_AF=0.131;AMR_AF=0.1196;AFR_AF=0.0189;EUR_AF=0.2187;SAS_AF=0.2607;AA=G|||;VT=SNP
22	40464821	rs7288882	G	C	100	PASS	AC=1815;AF=0.36242;AN=5008;NS=2504;DP=14897;EAS_AF=0.0248;AMR_AF=0.1614;AFR_AF=0.8593;EUR_AF=0.2296;SAS_AF=0.318;AA=C|||;VT=SNP
22	40464936	rs7288667	A	G	100	PASS	AC=1280;AF=0.255591;AN=5008;NS=2504;DP=15110;EAS_AF=0.0238;AMR_AF=0.1369;AFR_AF=0.475;EUR_AF=0.2237;SAS_AF=0.3149;AA=A|||;VT=SNP
22	40465297	rs7292999	C	A	100	PASS	AC=1505;AF=0.300519;AN=5008;NS=2504;DP=11897;EAS_AF=0.0248;AMR_AF=0.1427;AFR_AF=0.6551;EUR_AF=0.2058;SAS_AF=0.3149;AA=A|||;VT=SNP
22	40466872	rs9611261	A	G	100	PASS	AC=1277;AF=0.254992;AN=5008;NS=2504;DP=15041;EAS_AF=0.0238;AMR_AF=0.1369;AFR_AF=0.4735;EUR_AF=0.2237;SAS_AF=0.3139;AA=A|||;VT=SNP
22	40468008	rs6001743	T	C	100	PASS	AC=1535;AF=0.30651;AN=5008;NS=2504;DP=16042;EAS_AF=0.0248;AMR_AF=0.1527;AFR_AF=0.6528;EUR_AF=0.2296;SAS_AF=0.317;AA=C|||;VT=SNP
22	40469292	rs5995808	G	T	100	PASS	AC=1810;AF=0.361422;AN=5008;NS=2504;DP=17165;EAS_AF=0.0238;AMR_AF=0.1614;AFR_AF=0.857;EUR_AF=0.2296;SAS_AF=0.317;AA=T|||;VT=SNP
22	40471188	rs58133635	C	T	100	PASS	AC=987;AF=0.197085;AN=5008;NS=2504;DP=5788;EAS_AF=0.0238;AMR_AF=0.121;AFR_AF=0.2806;EUR_AF=0.2008;SAS_AF=0.3129;AA=C|||;VT=SNP
22	40472399	rs6519216	G	A	100	PASS	AC=1126;AF=0.22484;AN=5008;NS=2504;DP=18945;EAS_AF=0.0218;AMR_AF=0.1196;AFR_AF=0.3911;EUR_AF=0.1998;SAS_AF=0.3098;AA=G|||;VT=SNP
22	40474513	rs7284980	C	T	100	PASS	AC=1126;AF=0.22484;AN=5008;NS=2504;DP=16828;EAS_AF=0.0218;AMR_AF=0.1196;AFR_AF=0.3911;EUR_AF=0.1998;SAS_AF=0.3098;AA=c|||;VT=SNP
22	40475326	rs6001749	A	G	100	PASS	AC=1812;AF=0.361821;AN=5008;NS=2504;DP=11853;EAS_AF=0.0238;AMR_AF=0.1614;AFR_AF=0.8585;EUR_AF=0.2296;SAS_AF=0.317;AA=G|||;VT=SNP
22	40479448	rs7292838	G	A	100	PASS	AC=2620;AF=0.523163;AN=5008;NS=2504;DP=20475;EAS_AF=0.1627;AMR_AF=0.2939;AFR_AF=0.9312;EUR_AF=0.4314;SAS_AF=0.6002;AA=A|||;VT=SNP
22	40479484	rs7292602	C	T	100	PASS	AC=1780;AF=0.355431;AN=5008;NS=2504;DP=21397;EAS_AF=0.0228;AMR_AF=0.1527;AFR_AF=0.8563;EUR_AF=0.2117;SAS_AF=0.3129;AA=T|||;VT=SNP
22	40479811	rs9607685	G	A	100	PASS	AC=1780;AF=0.355431;AN=5008;NS=2504;DP=21107;EAS_AF=0.0228;AMR_AF=0.1527;AFR_AF=0.8563;EUR_AF=0.2117;SAS_AF=0.3129;AA=A|||;VT=SNP
22	40482752	rs7290587	G	A	100	PASS	AC=1129;AF=0.225439;AN=5008;NS=2504;DP=19384;EAS_AF=0.0218;AMR_AF=0.1196;AFR_AF=0.3933;EUR_AF=0.1998;SAS_AF=0.3098;AA=G|||;VT=SNP
22	40483103	rs2413609	G	C	100	PASS	AC=3800;AF=0.758786;AN=5008;NS=2504;DP=17963;EAS_AF=0.4087;AMR_AF=0.7824;AFR_AF=0.9705;EUR_AF=0.7932;SAS_AF=0.7812;AA=C|||;VT=SNP
22	40485027	rs9607686	A	T	100	PASS	AC=1144;AF=0.228435;AN=5008;NS=2504;DP=16146;EAS_AF=0.0218;AMR_AF=0.1239;AFR_AF=0.3979;EUR_AF=0.2058;SAS_AF=0.3098;AA=A|||;VT=SNP
22	40493860	rs714020	C	T	100	PASS	AC=1888;AF=0.376997;AN=5008;NS=2504;DP=13586;EAS_AF=0.0248;AMR_AF=0.1643;AFR_AF=0.9107;EUR_AF=0.2286;SAS_AF=0.3221;AA=T|||;VT=SNP
22	40495139	rs9611263	A	C	100	PASS	AC=1090;AF=0.217652;AN=5008;NS=2504;DP=15228;EAS_AF=0.0238;AMR_AF=0.1182;AFR_AF=0.357;EUR_AF=0.2028;SAS_AF=0.3149;AA=A|||;VT=SNP
22	40495473	rs6001762	C	T	100	PASS	AC=1851;AF=0.369609;AN=5008;NS=2504;DP=16354;EAS_AF=0.0238;AMR_AF=0.1556;AFR_AF=0.9085;EUR_AF=0.2087;SAS_AF=0.3149;AA=T|||;VT=SNP
22	40495644	rs6001763	A	G	100	PASS	AC=1551;AF=0.309704;AN=5008;NS=2504;DP=18154;EAS_AF=0.0228;AMR_AF=0.1427;AFR_AF=0.6959;EUR_AF=0.2028;SAS_AF=0.3119;AA=A|||;VT=SNP
22	40496407	rs135628	G	A	100	PASS	AC=4806;AF=0.959665;AN=5008;NS=2504;DP=14185;EAS_AF=0.9712;AMR_AF=0.8084;AFR_AF=0.9977;EUR_AF=0.9722;SAS_AF=0.9908;AA=A|||;VT=SNP
22	40496656	rs11705409	C	T	100	PASS	AC=1025;AF=0.204673;AN=5008;NS=2504;DP=18967;EAS_AF=0.0228;AMR_AF=0.1124;AFR_AF=0.3139;EUR_AF=0.2028;SAS_AF=0.3119;AA=C|||;VT=SNP
22	40497122	rs12106521	G	A	100	PASS	AC=1025;AF=0.204673;AN=5008;NS=2504;DP=16258;EAS_AF=0.0228;AMR_AF=0.1124;AFR_AF=0.3139;EUR_AF=0.2028;SAS_AF=0.3119;AA=G|||;VT=SNP
22	40498156	rs6001765	A	T	100	PASS	AC=1339;AF=0.267372;AN=5008;NS=2504;DP=16737;EAS_AF=0.0248;AMR_AF=0.1254;AFR_AF=0.5424;EUR_AF=0.2028;SAS_AF=0.3129;AA=A|||;VT=SNP
22	40498493	rs9611265	G	C	100	PASS	AC=872;AF=0.174121;AN=5008;NS=2504;DP=16462;EAS_AF=0.1429;AMR_AF=0.1715;AFR_AF=0.0212;EUR_AF=0.2813;SAS_AF=0.3047;AA=G|||;VT=SNP
22	40499103	rs34419824	A	T	100	PASS	AC=1053;AF=0.210264;AN=5008;NS=2504;DP=11285;EAS_AF=0.0228;AMR_AF=0.1153;AFR_AF=0.3381;EUR_AF=0.2018;SAS_AF=0.3067;AA=A|||;VT=SNP
22	40499107	rs34584683	A	T	100	PASS	AC=1571;AF=0.313698;AN=5008;NS=2504;DP=11354;EAS_AF=0.0298;AMR_AF=0.1297;AFR_AF=0.6846;EUR_AF=0.2177;SAS_AF=0.3344;AA=A|||;VT=SNP
```
