## Supplementary material for "Characterization of shared and ancestry-specific signals driving complex traits using multi-ancestry fine-mapping": mesusieoutput

```
                 eur          afr      eur_afr
   [1,] 5.894460e-05 4.979373e-06 3.759333e-05
   [2,] 1.167846e-02 9.498903e-06 1.836837e-02
   [3,] 1.263724e-02 8.475924e-06 1.734973e-02
   [4,] 1.123110e-06 6.747156e-06 3.688251e-07
   [5,] 1.249475e-02 8.112204e-06 1.624252e-02
   [6,] 8.102651e-03 8.549459e-06 1.117554e-02
   [7,] 1.297449e-02 7.902976e-06 1.632447e-02
   [8,] 1.347363e-02 8.341420e-06 1.814793e-02
   [9,] 1.326648e-02 9.608729e-06 2.119989e-02
  [10,] 1.225714e-02 9.742668e-06 1.987816e-02
  [11,] 8.281956e-03 1.039391e-05 1.430280e-02
  [12,] 1.180519e-02 1.015702e-05 2.003452e-02
  [13,] 1.172296e-06 7.008222e-06 3.724664e-07
  [14,] 3.181053e-04 5.295526e-06 2.308060e-04
  [15,] 1.067480e-02 1.084923e-05 1.947292e-02
  [16,] 1.104767e-06 6.842772e-06 3.778505e-07
  [17,] 6.300312e-03 1.031795e-05 1.071125e-02
  [18,] 5.010670e-04 5.094387e-06 3.515931e-04
  [19,] 1.140022e-06 5.948515e-06 3.701064e-07
  [20,] 7.652439e-03 1.046619e-05 1.328988e-02
  [21,] 7.652439e-03 1.046619e-05 1.328988e-02
  [22,] 2.193526e-03 1.005729e-05 3.495489e-03
  [23,] 1.092247e-06 7.142594e-06 3.726832e-07
  [24,] 3.345692e-02 8.337501e-06 4.407865e-02
  [25,] 1.185064e-06 6.923342e-06 4.293507e-07
  [26,] 6.760642e-05 4.343233e-06 3.825501e-05
  [27,] 1.272429e-06 6.554843e-06 4.672192e-07
  [28,] 1.272429e-06 6.532567e-06 4.668842e-07
  [29,] 1.188580e-06 6.525884e-06 4.266463e-07
  [30,] 1.971655e-06 5.749275e-06 6.868734e-07
  [31,] 7.723382e-05 5.858449e-06 5.859606e-05
  [32,] 2.609871e-03 1.453598e-05 6.025297e-03
  [33,] 2.909204e-03 1.453598e-05 6.757071e-03
  [34,] 7.345237e-05 5.670610e-06 5.402280e-05
  [35,] 1.205091e-06 6.449219e-06 4.337607e-07
  [36,] 1.210401e-06 6.401154e-06 4.357099e-07
  [37,] 3.656303e-03 1.260448e-05 7.471314e-03
  [38,] 2.425796e-03 1.315953e-05 5.070342e-03
  [39,] 1.619863e-05 5.376679e-06 1.099169e-05
  [40,] 1.322201e-06 3.552582e-06 4.637010e-07
  [41,] 1.519580e-05 5.218865e-06 1.014423e-05
  [42,] 1.559337e-05 5.278408e-06 1.052265e-05
  [43,] 1.519580e-05 5.598758e-06 1.071111e-05
  [44,] 7.899754e-06 5.666265e-06 5.287367e-06
  [45,] 8.763006e-06 5.668121e-06 5.953698e-06
  [46,] 9.212191e-06 5.426482e-06 6.100828e-06
  [47,] 9.000363e-06 5.460361e-06 5.973639e-06
  [48,] 1.006370e-05 5.150218e-06 6.466737e-06
  [49,] 1.006370e-05 5.092265e-06 6.412251e-06
  [50,] 9.598786e-06 5.181184e-06 6.170505e-06
  [51,] 9.598786e-06 5.239034e-06 6.245363e-06
  [52,] 9.598786e-06 5.238648e-06 6.245026e-06
  [53,] 9.376108e-06 5.206769e-06 6.060369e-06
  [54,] 8.927788e-04 1.146127e-05 1.551562e-03
  [55,] 9.827913e-06 5.206769e-06 6.378598e-06
  [56,] 9.827913e-06 5.238648e-06 6.407353e-06
  [57,] 1.091901e-06 6.264183e-06 3.688913e-07
  [58,] 9.376108e-06 5.206769e-06 6.060369e-06
  [59,] 9.376108e-06 5.175224e-06 6.033424e-06
  [60,] 8.526388e-06 5.085599e-06 5.371623e-06
  [61,] 9.376108e-06 5.116196e-06 5.982620e-06
  [62,] 9.376108e-06 5.174804e-06 6.033064e-06
  [63,] 9.476335e-06 5.146700e-06 6.078768e-06
  [64,] 1.460687e-05 9.852516e-06 1.559615e-05
  [65,] 9.159678e-06 5.115784e-06 5.832377e-06
  [66,] 9.159678e-06 5.115784e-06 5.832377e-06
  [67,] 9.159678e-06 5.116196e-06 5.832723e-06
  [68,] 1.457535e-05 9.538054e-06 1.524168e-05
  [69,] 9.159678e-06 5.027943e-06 5.758054e-06
  [70,] 1.087197e-06 6.006571e-06 3.726514e-07
  [71,] 7.440270e-06 5.034919e-06 4.595922e-06
  [72,] 1.082193e-06 5.992199e-06 3.695276e-07
  [73,] 8.928590e-06 5.029234e-06 5.601649e-06
  [74,] 8.928590e-06 4.969773e-06 5.552327e-06
  [75,] 9.159678e-06 4.969773e-06 5.708206e-06
  [76,] 9.159678e-06 4.911937e-06 5.658129e-06
  [77,] 2.854338e-06 3.332115e-06 7.981381e-07
  [78,] 2.880680e-06 3.329816e-06 8.067777e-07
  [79,] 8.928590e-06 4.794109e-06 5.424304e-06
  [80,] 8.928590e-06 4.850042e-06 5.472463e-06
  [81,] 8.928590e-06 4.933264e-06 5.543207e-06
  [82,] 1.090954e-06 6.778617e-06 3.656206e-07
  [83,] 8.724656e-06 4.878452e-06 5.361000e-06
  [84,] 2.907437e-06 3.322991e-06 8.212984e-07
  [85,] 8.724656e-06 4.907164e-06 5.384695e-06
  [86,] 8.928590e-06 4.878452e-06 5.496735e-06
  [87,] 8.928590e-06 4.850042e-06 5.472463e-06
  [88,] 1.080068e-06 6.164525e-06 3.615329e-07
  [89,] 7.685163e-06 4.821928e-06 4.631445e-06
  [90,] 7.859540e-06 4.769747e-06 4.707292e-06
  [91,] 2.662362e-06 3.310867e-06 7.644122e-07
  [92,] 8.928590e-06 4.664604e-06 5.310809e-06
  [93,] 8.928590e-06 4.822363e-06 5.448694e-06
  [94,] 9.866940e-06 4.162825e-06 5.348399e-06
  [95,] 8.146158e-06 4.850042e-06 4.955148e-06
  [96,] 1.277954e-06 3.618781e-06 4.561876e-07
  [97,] 8.526388e-06 4.794539e-06 5.161210e-06
  [98,] 1.089974e-06 6.563063e-06 3.775930e-07
  [99,] 7.901274e-06 4.850441e-06 4.793978e-06
 [100,] 1.844627e-06 3.315090e-06 5.451165e-07
 [101,] 1.090583e-06 6.779456e-06 3.755460e-07
 [102,] 8.724656e-06 4.850042e-06 5.337430e-06
 [103,] 8.724656e-06 4.732773e-06 5.259102e-06
 [104,] 1.880151e-05 8.765148e-06 1.930921e-05
 [105,] 9.986668e-06 4.655166e-06 6.002603e-06
 [106,] 1.880151e-05 8.765148e-06 1.930921e-05
 [107,] 1.823319e-06 3.298683e-06 5.421881e-07
 [108,] 1.137439e-06 6.463102e-06 4.030221e-07
 [109,] 2.305218e-06 3.269644e-06 6.832860e-07
 [110,] 1.159284e-06 6.532777e-06 4.146083e-07
 [111,] 1.237889e-06 6.432849e-06 4.508597e-07
 [112,] 1.047725e-05 4.733196e-06 6.389328e-06
 [113,] 9.099293e-06 4.706019e-06 5.466991e-06
 [114,] 9.984744e-06 4.733196e-06 6.067783e-06
 [115,] 9.317142e-06 4.706019e-06 5.607892e-06
 [116,] 8.887614e-06 4.681447e-06 5.308780e-06
 [117,] 1.112450e-06 6.341797e-06 3.890331e-07
 [118,] 8.775827e-06 4.692958e-06 5.246832e-06
 [119,] 1.112450e-06 6.346977e-06 3.890592e-07
 [120,] 8.681911e-06 4.746542e-06 5.231510e-06
 [121,] 1.434283e-05 8.628547e-06 1.408576e-05
 [122,] 8.887614e-06 4.719223e-06 5.341683e-06
 [123,] 8.041066e-06 4.774151e-06 4.836414e-06
 [124,] 8.681911e-06 4.774151e-06 5.254585e-06
 [125,] 8.681911e-06 4.774151e-06 5.254585e-06
 [126,] 9.099293e-06 4.719223e-06 5.478810e-06
 [127,] 8.887614e-06 4.668105e-06 5.297100e-06
 [128,] 2.632604e-06 3.260003e-06 7.750792e-07
 [129,] 9.099293e-06 3.642782e-06 4.319993e-06
 [130,] 1.146136e-06 6.548867e-06 3.462850e-07
 [131,] 9.317142e-06 3.645565e-06 4.430193e-06
 [132,] 1.127265e-06 6.595580e-06 3.445704e-07
 [133,] 1.087918e-06 6.304736e-06 3.748940e-07
 [134,] 1.087918e-06 6.313162e-06 3.749456e-07
 [135,] 1.085943e-06 6.398326e-06 3.742022e-07
 [136,] 1.087918e-06 6.305272e-06 3.749080e-07
 [137,] 7.638857e-06 4.718970e-06 4.535419e-06
 [138,] 1.480788e-05 8.425345e-06 1.437461e-05
 [139,] 1.085943e-06 6.335814e-06 3.738492e-07
 [140,] 1.480788e-05 8.628547e-06 1.460178e-05
 [141,] 1.082335e-06 6.460877e-06 3.721858e-07
 [142,] 2.696471e-06 3.262877e-06 7.782383e-07
 [143,] 1.084082e-06 6.418956e-06 3.731119e-07
 [144,] 1.084082e-06 6.483359e-06 3.734546e-07
 [145,] 2.763210e-06 3.260039e-06 8.127806e-07
 [146,] 9.561347e-06 3.703439e-06 4.692628e-06
 [147,] 9.327912e-06 4.737107e-06 5.665688e-06
 [148,] 9.561347e-06 4.763758e-06 5.843688e-06
 [149,] 9.777564e-06 4.737107e-06 5.959891e-06
 [150,] 9.561347e-06 4.737107e-06 5.818353e-06
 [151,] 9.777564e-06 4.737107e-06 5.959891e-06
 [152,] 9.777564e-06 4.763758e-06 5.985948e-06
 [153,] 9.327912e-06 4.737107e-06 5.665688e-06
 [154,] 9.561347e-06 4.793384e-06 5.871703e-06
 [155,] 9.684839e-06 4.763758e-06 5.924924e-06
 [156,] 2.672650e-06 3.254998e-06 7.693355e-07
 [157,] 5.855229e-06 4.848094e-06 3.472116e-06
 [158,] 9.139546e-06 4.898727e-06 5.685949e-06
 [159,] 1.080612e-06 6.767360e-06 3.617100e-07
 [160,] 9.101411e-06 5.114410e-06 5.844235e-06
 [161,] 8.881615e-06 5.114410e-06 5.690809e-06
 [162,] 6.393905e-05 7.004482e-06 5.580898e-05
 [163,] 1.451187e-05 4.157640e-06 7.885963e-06
 [164,] 9.561347e-06 4.992678e-06 6.056271e-06
 [165,] 9.327912e-06 5.241278e-06 6.110960e-06
 [166,] 9.777564e-06 4.963742e-06 6.177451e-06
 [167,] 2.752162e-06 3.262296e-06 7.777406e-07
 [168,] 9.101411e-06 5.114410e-06 5.844235e-06
 [169,] 9.327912e-06 5.210262e-06 6.084660e-06
 [170,] 9.561347e-06 5.210262e-06 6.250617e-06
 [171,] 9.327912e-06 5.179144e-06 6.058141e-06
 [172,] 9.561347e-06 5.179144e-06 6.223253e-06
 [173,] 9.561347e-06 5.114810e-06 6.166232e-06
 [174,] 9.327912e-06 5.179144e-06 6.058141e-06
 [175,] 1.090565e-06 6.432747e-06 3.656291e-07
 [176,] 9.327912e-06 5.145276e-06 6.029122e-06
 [177,] 7.597545e-04 1.106263e-05 1.267216e-03
 [178,] 9.561347e-06 5.210262e-06 6.250617e-06
 [179,] 9.561347e-06 5.241696e-06 6.278119e-06
 [180,] 3.711291e-05 3.682195e-06 1.009766e-05
 [181,] 9.561347e-06 5.306060e-06 6.308466e-06
 [182,] 1.083766e-06 6.972423e-06 3.600233e-07
 [183,] 9.561347e-06 5.341185e-06 6.364258e-06
 [184,] 1.600172e-05 8.854609e-06 1.620721e-05
 [185,] 9.561347e-06 5.506847e-06 6.478248e-06
 [186,] 9.327912e-06 5.373950e-06 6.221994e-06
 [187,] 9.777564e-06 5.373950e-06 6.550307e-06
 [188,] 1.082335e-06 6.603660e-06 3.728481e-07
 [189,] 1.002484e-05 5.305524e-06 6.668774e-06
 [190,] 5.263207e-05 1.068808e-05 6.877205e-05
 [191,] 1.080056e-06 6.744756e-06 3.638250e-07
 [192,] 9.282020e-05 1.283359e-05 1.518333e-04
 [193,] 9.777564e-06 5.407048e-06 6.579335e-06
 [194,] 9.777564e-06 5.407048e-06 6.579335e-06
 [195,] 9.777564e-06 5.407048e-06 6.579335e-06
 [196,] 9.777564e-06 5.407048e-06 6.579335e-06
 [197,] 1.002484e-05 5.373950e-06 6.731203e-06
 [198,] 2.713257e-06 3.242679e-06 7.913450e-07
 [199,] 1.002484e-05 5.511815e-06 6.855016e-06
 [200,] 1.800097e-05 4.715954e-06 1.138424e-05
 [201,] 2.707941e-06 3.234157e-06 8.012428e-07
 [202,] 1.086845e-06 7.092360e-06 3.593304e-07
 [203,] 1.091011e-06 7.201036e-06 3.588277e-07
 [204,] 3.762418e-05 1.552686e-05 6.354652e-05
 [205,] 1.085791e-06 7.190070e-06 3.596549e-07
 [206,] 8.757330e-06 1.107986e-05 9.328048e-06
 [207,] 3.138931e-04 1.709608e-05 7.173571e-04
 [208,] 4.548964e-05 7.737878e-06 4.551800e-05
 [209,] 9.903684e-06 5.372589e-06 6.641325e-06
 [210,] 1.179520e-05 5.510396e-06 8.183256e-06
 [211,] 9.994473e-06 5.373023e-06 6.708141e-06
 [212,] 9.832717e-06 5.439095e-06 6.648037e-06
 [213,] 1.027976e-05 5.834920e-06 7.335419e-06
 [214,] 3.554196e-04 1.770546e-05 8.452280e-04
 [215,] 2.812152e-06 3.243569e-06 8.121048e-07
 [216,] 1.082180e-06 7.286445e-06 3.612266e-07
 [217,] 2.742769e-06 3.244052e-06 7.918026e-07
 [218,] 3.554196e-04 1.847521e-05 8.701223e-04
 [219,] 3.834533e-04 1.832212e-05 9.394094e-04
 [220,] 2.780440e-06 3.243421e-06 8.046010e-07
 [221,] 1.080288e-06 7.301792e-06 3.634240e-07
 [222,] 1.082180e-06 7.394015e-06 3.613905e-07
 [223,] 1.084082e-06 6.740554e-06 3.746923e-07
 [224,] 1.002484e-05 5.767740e-06 7.078304e-06
 [225,] 9.229560e-06 1.318345e-05 1.092970e-05
 [226,] 9.440709e-06 1.306885e-05 1.117479e-05
 [227,] 8.078516e-06 5.655021e-06 5.521963e-06
 [228,] 1.110229e-06 6.861315e-06 3.890962e-07
 [229,] 1.107927e-06 6.807002e-06 3.873819e-07
 [230,] 7.483386e-06 5.684064e-06 5.069716e-06
 [231,] 8.078516e-06 5.648516e-06 5.495158e-06
 [232,] 6.682433e-06 1.256653e-05 7.188658e-06
 [233,] 1.081368e-06 7.235153e-06 3.617489e-07
 [234,] 1.360563e-05 8.706636e-06 1.334834e-05
 [235,] 3.071323e-06 3.244809e-06 8.743308e-07
 [236,] 3.133465e-06 3.243300e-06 8.963180e-07
 [237,] 6.562203e-06 1.800576e-05 8.457982e-06
 [238,] 1.193166e-06 8.672273e-06 3.674140e-07
 [239,] 2.703215e-06 3.258973e-06 7.701384e-07
 [240,] 7.317357e-06 1.223516e-05 7.909206e-06
 [241,] 1.093849e-06 6.258647e-06 3.627760e-07
 [242,] 1.378667e-05 1.708605e-05 2.018275e-05
 [243,] 1.412965e-05 1.729609e-05 2.092040e-05
 [244,] 1.187085e-05 9.095618e-06 1.146898e-05
 [245,] 2.752162e-06 3.256199e-06 7.869608e-07
 [246,] 1.247382e-05 9.167391e-06 1.219240e-05
 [247,] 8.038354e-06 2.038887e-05 1.156279e-05
 [248,] 2.727497e-06 3.258973e-06 7.761670e-07
 [249,] 2.727497e-06 3.256121e-06 7.809214e-07
 [250,] 1.096185e-06 6.765783e-06 3.585824e-07
 [251,] 6.156595e-06 1.536900e-05 7.193776e-06
 [252,] 5.911701e-06 1.356574e-05 6.434589e-06
 [253,] 3.333837e-06 3.257536e-06 9.303594e-07
 [254,] 7.515654e-06 1.477926e-05 9.012367e-06
 [255,] 1.660625e-05 5.981344e-06 1.277854e-05
 [256,] 6.976646e-06 1.679948e-05 8.771119e-06
 [257,] 2.800105e-06 3.280965e-06 7.798432e-07
 [258,] 3.299252e-06 3.260066e-06 9.167448e-07
 [259,] 2.368390e-04 3.032457e-05 8.097550e-04
 [260,] 6.562203e-06 2.101357e-05 9.043797e-06
 [261,] 1.093904e-06 6.721633e-06 3.633561e-07
 [262,] 5.734880e-06 6.964854e-06 4.222231e-06
 [263,] 3.294521e-06 3.274199e-06 8.959094e-07
 [264,] 7.058853e-06 1.450089e-05 8.268663e-06
 [265,] 9.141402e-04 2.933767e-05 3.615095e-03
 [266,] 1.320880e-05 2.240471e-05 2.237768e-05
 [267,] 2.818740e-06 3.305528e-06 7.729441e-07
 [268,] 9.282649e-06 1.035312e-05 9.325821e-06
 [269,] 2.878778e-06 3.308076e-06 7.851727e-07
 [270,] 9.984345e-06 2.093934e-05 1.447347e-05
 [271,] 9.271830e-06 4.838145e-05 2.042066e-05
 [272,] 9.755998e-04 1.052200e-04 8.980045e-03
 [273,] 6.450831e-06 6.037122e-05 1.362573e-05
 [274,] 5.688800e-06 2.270668e-05 7.410028e-06
 [275,] 1.103303e-06 6.539200e-06 3.746564e-07
 [276,] 5.259644e-06 6.293382e-05 1.049499e-05
 [277,] 3.799666e-06 3.298330e-06 1.057838e-06
 [278,] 5.628315e-06 1.876622e-05 6.976837e-06
 [279,] 3.944303e-06 8.113515e-06 2.782999e-06
 [280,] 3.874758e-06 1.052579e-05 3.092741e-06
 [281,] 1.105204e-05 2.671872e-05 2.036141e-05
 [282,] 8.108661e-06 6.498771e-06 5.719777e-06
 [283,] 1.184906e-05 9.328220e-06 1.143214e-05
 [284,] 1.184906e-05 9.328220e-06 1.143214e-05
 [285,] 1.142509e-05 9.327545e-06 1.096098e-05
 [286,] 1.163473e-05 9.268143e-06 1.114577e-05
 [287,] 1.082322e-05 6.606411e-06 8.002250e-06
 [288,] 1.082322e-05 7.063891e-06 8.410009e-06
 [289,] 1.081642e-05 6.768811e-06 8.119154e-06
 [290,] 1.103485e-05 6.810942e-06 8.340797e-06
 [291,] 1.024153e-05 6.847134e-06 7.725897e-06
 [292,] 1.103485e-05 6.778473e-06 8.311292e-06
 [293,] 2.422044e-02 6.042908e-06 1.923341e-02
 [294,] 1.082322e-05 6.778473e-06 8.157984e-06
 [295,] 1.042488e-05 6.847134e-06 7.881211e-06
 [296,] 1.101944e-05 6.810884e-06 8.353117e-06
 [297,] 8.061742e-05 1.040917e-05 1.394204e-04
 [298,] 1.082322e-05 6.788855e-06 8.167288e-06
 [299,] 1.082322e-05 6.821294e-06 8.196287e-06
 [300,] 1.061229e-05 7.658224e-06 8.687589e-06
 [301,] 1.101944e-05 7.644460e-06 9.054948e-06
 [302,] 1.082322e-05 7.743990e-06 8.953497e-06
 [303,] 1.082353e-05 8.309277e-06 9.400543e-06
 [304,] 1.103984e-05 8.309277e-06 9.615651e-06
 [305,] 1.124090e-05 8.309277e-06 9.815950e-06
 [306,] 1.124090e-05 8.358323e-06 9.855627e-06
 [307,] 1.209111e-05 8.358323e-06 1.071020e-05
 [308,] 1.103984e-05 8.358323e-06 9.654394e-06
 [309,] 3.829861e-06 7.815122e-06 2.651452e-06
 [310,] 1.512207e-06 4.033577e-06 4.595974e-07
 [311,] 9.547220e-06 7.885320e-06 7.858035e-06
 [312,] 1.572899e-06 3.830127e-06 4.886544e-07
 [313,] 9.733270e-06 7.815053e-06 7.984484e-06
 [314,] 2.124554e-02 6.679432e-06 1.997078e-02
 [315,] 3.910988e-06 6.880325e-06 2.526906e-06
 [316,] 2.142917e-02 5.489692e-06 1.444056e-02
 [317,] 4.006152e-06 5.835936e-06 2.343393e-06
 [318,] 1.039245e-05 5.784809e-06 6.839746e-06
 [319,] 4.006152e-06 6.165532e-06 2.430562e-06
 [320,] 9.519841e-06 5.863210e-06 6.277501e-06
 [321,] 9.687464e-06 5.915575e-06 6.444256e-06
 [322,] 2.499711e-06 6.315377e-06 1.385499e-06
 [323,] 9.221307e-06 6.054428e-06 6.212418e-06
 [324,] 9.712628e-06 7.209096e-06 7.505260e-06
 [325,] 6.925613e-05 5.339899e-06 2.034149e-05
 [326,] 7.931908e-06 7.284229e-06 6.022096e-06
 [327,] 9.063660e-06 7.047401e-06 6.831124e-06
 [328,] 3.438220e-06 6.987199e-06 2.180954e-06
 [329,] 8.595809e-06 6.972969e-06 6.384959e-06
 [330,] 7.564168e-06 7.401311e-06 5.745184e-06
 [331,] 8.662584e-06 6.972969e-06 6.441245e-06
 [332,] 2.286778e-02 6.216886e-06 1.908835e-02
 [333,] 2.428765e-06 6.740768e-06 1.385670e-06
 [334,] 2.353376e-06 5.397453e-06 7.460939e-07
 [335,] 1.850276e-02 6.162017e-06 1.534386e-02
 [336,] 7.467505e-06 1.057554e-05 7.320042e-06
 [337,] 8.963586e-06 6.470424e-06 6.344343e-06
 [338,] 1.532927e-02 3.949138e-06 5.301568e-03
 [339,] 2.600235e-02 6.272045e-06 2.197461e-02
 [340,] 3.296942e-06 5.046450e-06 1.764965e-06
 [341,] 8.640556e-03 1.046144e-05 1.532535e-02
 [342,] 2.271163e-06 3.349823e-06 5.311032e-07
 [343,] 1.266564e-02 3.496138e-06 3.063509e-03
 [344,] 9.105272e-05 4.998882e-06 2.645273e-05
 [345,] 5.158452e-06 4.287569e-06 2.120183e-06
 [346,] 4.185038e-06 4.016911e-06 1.347330e-06
 [347,] 9.062921e-06 4.986092e-06 2.902793e-06
 [348,] 6.614844e-05 5.410268e-06 2.456789e-05
 [349,] 1.006007e-06 4.447748e-06 3.179599e-07
 [350,] 1.541261e-04 2.918972e-06 2.075013e-05
 [351,] 1.502369e-06 5.228772e-06 5.147518e-07
 [352,] 1.022363e-04 2.889816e-06 1.412994e-05
 [353,] 1.439641e-04 2.892533e-06 1.818229e-05
 [354,] 2.872524e-06 4.308454e-06 1.405379e-06
 [355,] 9.318414e-05 2.868893e-06 1.397509e-05
 [356,] 5.962290e-05 2.857301e-06 9.479760e-06
 [357,] 9.094293e-05 2.857102e-06 1.307596e-05
 [358,] 8.880827e-05 2.856961e-06 1.296363e-05
 [359,] 1.171463e-04 2.858896e-06 1.698196e-05
 [360,] 8.425881e-05 2.866001e-06 1.366914e-05
 [361,] 1.045520e-04 2.848012e-06 1.526869e-05
 [362,] 1.171463e-04 2.850028e-06 1.715377e-05
 [363,] 1.073111e-04 2.855589e-06 1.673062e-05
 [364,] 2.157899e-06 4.004425e-06 8.273168e-07
 [365,] 1.152899e-04 2.855588e-06 1.762274e-05
 [366,] 1.396426e-04 2.856594e-06 2.078097e-05
 [367,] 1.812120e-06 2.837623e-06 5.434425e-07
 [368,] 9.757183e-05 2.850663e-06 1.494623e-05
 [369,] 9.581417e-05 2.851352e-06 1.480546e-05
 [370,] 1.026908e-04 2.868058e-06 1.707264e-05
 [371,] 9.651315e-07 4.020518e-06 3.154439e-07
 [372,] 6.602481e-05 2.858767e-06 1.127543e-05
 [373,] 7.499090e-05 2.869598e-06 1.301277e-05
 [374,] 6.743763e-05 2.871195e-06 1.197244e-05
 [375,] 9.079933e-05 2.879992e-06 1.590876e-05
 [376,] 6.872150e-05 2.883666e-06 1.263241e-05
 [377,] 6.810277e-05 2.868056e-06 1.209726e-05
 [378,] 7.023401e-05 2.876309e-06 1.275795e-05
 [379,] 6.811075e-05 2.879992e-06 1.256860e-05
 [380,] 1.228179e-05 2.865135e-06 2.865920e-06
 [381,] 7.396511e-05 2.912936e-06 1.463723e-05
 [382,] 1.299133e-05 2.859252e-06 3.033320e-06
 [383,] 7.441699e-05 2.934843e-06 1.540930e-05
 [384,] 1.000813e-06 2.743332e-06 3.104476e-07
 [385,] 1.609282e-05 2.879764e-06 3.799678e-06
 [386,] 9.262149e-05 2.915889e-06 1.783025e-05
 [387,] 1.568209e-05 2.864244e-06 3.605843e-06
 [388,] 1.501578e-05 2.866017e-06 3.489632e-06
 [389,] 1.602401e-05 2.866017e-06 3.688614e-06
 [390,] 1.625244e-05 2.866017e-06 3.733425e-06
 [391,] 5.433289e-06 4.726009e-06 2.149265e-06
 [392,] 9.595640e-05 2.925100e-06 1.870327e-05
 [393,] 8.750529e-05 2.907206e-06 1.669431e-05
 [394,] 1.959678e-05 2.871669e-06 4.419535e-06
 [395,] 1.881907e-06 4.077892e-06 4.942991e-07
 [396,] 1.320632e-06 2.840643e-06 4.130869e-07
 [397,] 8.829401e-05 2.925100e-06 1.753426e-05
 [398,] 7.833075e-05 2.904429e-06 1.520526e-05
 [399,] 1.032766e-06 2.803539e-06 3.143339e-07
 [400,] 8.265718e-05 2.925103e-06 1.657210e-05
 [401,] 1.538747e-05 2.857701e-06 3.488050e-06
 [402,] 8.437125e-05 2.948302e-06 1.755586e-05
 [403,] 1.695176e-06 5.755007e-06 5.470410e-07
 [404,] 8.733855e-05 2.934843e-06 1.767825e-05
 [405,] 1.496368e-05 2.871669e-06 3.524052e-06
 [406,] 1.517378e-05 2.871671e-06 3.566391e-06
 [407,] 9.231859e-05 2.934840e-06 1.853894e-05
 [408,] 8.733855e-05 2.937869e-06 1.777136e-05
 [409,] 8.733855e-05 2.941288e-06 1.787549e-05
 [410,] 1.506626e-05 2.886566e-06 3.651258e-06
 [411,] 2.031098e-06 6.042870e-06 5.302988e-07
 [412,] 1.928601e-05 2.891394e-06 4.557847e-06
 [413,] 7.230090e-06 2.854769e-06 1.341562e-06
 [414,] 1.562675e-05 2.899036e-06 3.851003e-06
 [415,] 1.562675e-05 2.908186e-06 3.907828e-06
 [416,] 1.517378e-05 2.894568e-06 3.726062e-06
 [417,] 8.579675e-05 2.959286e-06 1.812626e-05
 [418,] 8.579675e-05 2.959286e-06 1.812626e-05
 [419,] 1.607342e-05 2.896428e-06 3.928916e-06
 [420,] 6.161764e-04 3.008306e-06 1.131198e-04
 [421,] 9.231859e-05 2.966906e-06 1.953782e-05
 [422,] 9.173041e-06 4.525307e-06 3.405083e-06
 [423,] 1.607342e-05 2.899039e-06 3.946213e-06
 [424,] 9.067825e-05 2.966910e-06 1.923785e-05
 [425,] 1.013841e-06 2.835637e-06 3.106622e-07
 [426,] 1.680505e-06 5.127938e-06 5.391859e-07
 [427,] 8.758337e-05 2.970810e-06 1.877961e-05
 [428,] 1.024485e-04 2.966906e-06 2.137471e-05
 [429,] 6.341140e-05 2.948302e-06 1.372793e-05
 [430,] 9.981712e-07 2.878441e-06 3.087714e-07
 [431,] 8.588408e-05 2.931537e-06 1.732435e-05
 [432,] 8.588408e-05 2.931537e-06 1.732435e-05
 [433,] 9.994755e-07 2.884914e-06 3.088328e-07
 [434,] 1.891574e-06 4.448964e-06 7.677622e-07
 [435,] 2.645634e-05 1.059614e-05 3.883593e-05
 [436,] 1.551527e-05 2.884242e-06 3.728708e-06
 [437,] 8.588408e-05 2.937866e-06 1.751697e-05
 [438,] 1.529947e-05 2.881974e-06 3.668133e-06
 [439,] 8.588408e-05 2.931534e-06 1.732424e-05
 [440,] 1.551527e-05 2.881974e-06 3.712608e-06
 [441,] 8.588408e-05 2.934840e-06 1.742537e-05
 [442,] 8.588408e-05 2.931534e-06 1.732424e-05
 [443,] 8.771992e-05 2.879778e-06 1.569899e-05
 [444,] 1.004228e-04 2.931534e-06 1.980749e-05
 [445,] 9.685309e-05 2.928287e-06 1.909014e-05
 [446,] 1.712502e-05 2.868555e-06 3.927355e-06
 [447,] 9.325653e-05 2.928287e-06 1.848188e-05
 [448,] 9.685309e-05 2.925100e-06 1.897798e-05
 [449,] 1.685771e-05 2.873663e-06 3.919599e-06
 [450,] 1.685771e-05 2.873663e-06 3.919599e-06
 [451,] 8.129050e-05 2.921974e-06 1.624339e-05
 [452,] 7.986796e-05 2.928291e-06 1.618528e-05
 [453,] 8.437125e-05 2.928291e-06 1.696378e-05
 [454,] 7.833531e-05 2.928291e-06 1.591885e-05
 [455,] 7.986796e-05 2.928291e-06 1.618528e-05
 [456,] 1.423418e-05 2.879764e-06 3.432601e-06
 [457,] 1.563273e-06 3.995964e-06 4.282142e-07
 [458,] 1.335040e-05 2.879764e-06 3.248405e-06
 [459,] 1.405847e-05 2.879764e-06 3.396120e-06
 [460,] 7.488158e-05 2.928291e-06 1.531556e-05
 [461,] 1.411888e-05 2.875508e-06 3.379955e-06
 [462,] 7.419075e-05 2.966926e-06 1.617565e-05
 [463,] 1.572674e-06 3.816953e-06 4.391968e-07
 [464,] 2.166693e-06 2.760055e-06 5.435615e-07
 [465,] 1.061422e-06 4.119499e-06 3.789486e-07
 [466,] 1.700485e-06 6.012471e-06 5.402514e-07
 [467,] 1.071527e-06 4.513310e-06 3.908374e-07
 [468,] 1.396564e-04 2.877885e-06 2.413720e-05
 [469,] 1.296082e-04 2.880247e-06 2.279086e-05
 [470,] 1.054359e-06 4.707016e-06 3.861208e-07
 [471,] 2.010307e-05 2.849814e-06 4.430233e-06
 [472,] 2.204989e-05 2.853179e-06 4.836912e-06
 [473,] 1.980324e-05 2.837787e-06 4.338294e-06
 [474,] 1.346212e-04 2.882739e-06 2.367884e-05
 [475,] 2.267081e-06 3.107242e-06 5.213839e-07
 [476,] 2.121385e-06 3.089291e-06 4.980971e-07
 [477,] 1.401349e-04 2.882660e-06 2.449419e-05
 [478,] 1.487225e-04 2.885207e-06 2.591947e-05
 [479,] 1.487225e-04 2.882660e-06 2.576118e-05
 [480,] 1.770097e-06 2.793636e-06 4.588784e-07
 [481,] 1.917161e-06 3.107242e-06 4.610175e-07
 [482,] 8.167550e-05 2.877813e-06 1.531514e-05
 [483,] 1.059269e-06 4.909941e-06 3.508744e-07
 [484,] 2.287183e-06 4.960537e-06 8.066346e-07
 [485,] 2.007819e-06 3.020537e-06 4.854003e-07
 [486,] 1.147355e-06 5.507239e-06 4.242428e-07
 [487,] 3.258372e-06 2.891910e-06 7.313514e-07
 [488,] 3.241415e-06 2.937080e-06 7.170847e-07
 [489,] 2.079009e-06 4.958384e-06 7.308118e-07
 [490,] 1.885080e-06 3.030491e-06 4.622118e-07
 [491,] 5.680572e-05 2.870087e-06 1.132984e-05
 [492,] 1.296905e-05 2.846406e-06 3.090776e-06
 [493,] 1.123184e-06 4.238119e-06 3.303540e-07
 [494,] 1.680227e-04 2.907322e-06 3.063432e-05
 [495,] 1.576576e-04 2.928484e-06 3.015987e-05
 [496,] 1.174819e-04 2.910602e-06 2.286079e-05
 [497,] 1.176294e-06 4.139517e-06 3.420431e-07
 [498,] 1.707419e-04 2.907322e-06 3.105717e-05
 [499,] 1.245900e-04 2.914815e-06 2.422769e-05
 [500,] 2.121076e-06 2.713515e-06 5.455620e-07
 [501,] 1.061083e-06 4.027833e-06 3.764402e-07
 [502,] 2.430579e-05 2.860610e-06 5.460688e-06
 [503,] 2.352604e-05 2.860610e-06 5.310034e-06
 [504,] 1.870824e-06 2.751400e-06 4.860233e-07
 [505,] 1.814293e-04 2.913942e-06 3.312914e-05
 [506,] 1.707419e-04 2.907322e-06 3.105717e-05
 [507,] 1.943634e-06 4.925068e-06 6.749646e-07
 [508,] 1.148532e-06 4.265900e-06 3.347978e-07
 [509,] 1.181191e-04 2.886036e-06 2.188188e-05
 [510,] 1.713328e-04 2.913942e-06 3.154628e-05
 [511,] 1.747149e-04 2.917000e-06 3.226211e-05
 [512,] 2.227893e-05 2.860610e-06 5.067519e-06
 [513,] 1.612984e-04 2.904103e-06 2.939867e-05
 [514,] 1.820590e-04 2.910602e-06 3.301609e-05
 [515,] 1.017970e-06 4.098511e-06 3.572426e-07
 [516,] 1.713328e-04 2.894802e-06 3.037110e-05
 [517,] 1.747149e-04 2.894802e-06 3.088070e-05
 [518,] 2.227893e-05 2.848298e-06 4.929813e-06
 [519,] 1.713328e-04 2.894802e-06 3.037110e-05
 [520,] 2.013771e-06 2.746485e-06 5.154917e-07
 [521,] 1.747149e-04 2.917000e-06 3.226211e-05
 [522,] 2.262361e-05 2.865234e-06 5.183261e-06
 [523,] 2.227893e-05 2.863494e-06 5.097515e-06
 [524,] 1.612984e-04 2.943476e-06 3.154627e-05
 [525,] 2.196858e-04 2.959342e-06 4.223141e-05
 [526,] 2.281063e-05 2.892587e-06 5.480201e-06
 [527,] 2.035279e-06 2.709529e-06 5.277840e-07
 [528,] 3.163611e-05 2.895583e-06 7.314252e-06
 [529,] 2.551299e-05 2.878489e-06 5.894981e-06
 [530,] 2.297459e-05 2.867631e-06 5.277201e-06
 [531,] 1.713328e-04 2.888899e-06 2.999049e-05
 [532,] 2.373272e-05 2.854103e-06 5.274667e-06
 [533,] 1.644627e-04 2.888899e-06 2.896511e-05
 [534,] 1.845729e-04 2.880487e-06 3.160020e-05
 [535,] 2.134109e-06 2.728074e-06 5.439364e-07
 [536,] 1.135334e-04 2.888899e-06 2.128296e-05
 [537,] 1.612984e-04 2.900943e-06 2.921446e-05
 [538,] 2.336809e-05 2.860610e-06 5.279427e-06
 [539,] 2.262361e-05 2.860610e-06 5.134743e-06
 [540,] 1.768351e-06 2.706202e-06 4.721501e-07
 [541,] 1.785203e-04 2.913152e-06 3.262560e-05
 [542,] 1.724341e-04 2.917161e-06 3.124290e-05
 [543,] 1.820590e-04 2.907322e-06 3.280630e-05
 [544,] 1.052994e-06 4.008282e-06 3.721501e-07
 [545,] 1.747149e-04 2.934890e-06 3.330697e-05
 [546,] 2.227893e-05 2.886036e-06 5.311891e-06
 [547,] 2.297459e-05 2.886036e-06 5.455344e-06
 [548,] 2.490629e-05 2.886036e-06 5.850511e-06
 [549,] 1.080570e-06 4.132213e-06 3.248768e-07
 [550,] 2.679097e-05 2.901795e-06 6.312534e-06
 [551,] 2.054630e-06 2.732681e-06 5.266350e-07
 [552,] 1.109726e-06 4.233162e-06 4.045366e-07
 [553,] 2.637071e-05 2.901795e-06 6.226471e-06
 [554,] 1.950455e-06 2.737366e-06 5.043144e-07
 [555,] 2.591729e-05 2.907765e-06 6.192963e-06
 [556,] 1.075446e-06 4.270923e-06 3.891524e-07
 [557,] 1.063584e-06 4.299680e-06 3.840304e-07
 [558,] 2.591729e-05 2.910837e-06 6.223006e-06
 [559,] 2.529928e-05 2.907765e-06 6.064268e-06
 [560,] 2.051650e-06 2.735068e-06 5.255208e-07
 [561,] 2.193622e-04 2.967785e-06 4.231361e-05
 [562,] 2.279966e-04 2.967785e-06 4.374666e-05
 [563,] 2.142713e-04 2.963746e-06 4.119667e-05
 [564,] 2.630779e-05 2.913969e-06 6.335265e-06
 [565,] 1.071159e-06 4.201044e-06 3.225562e-07
 [566,] 2.637071e-05 2.917161e-06 6.379420e-06
 [567,] 2.326273e-04 2.980281e-06 4.539569e-05
 [568,] 2.184203e-06 2.730421e-06 5.536233e-07
 [569,] 2.721908e-05 2.923722e-06 6.622589e-06
 [570,] 2.326273e-04 2.984588e-06 4.569567e-05
 [571,] 2.326273e-04 2.984572e-06 4.569461e-05
 [572,] 2.279966e-04 2.984572e-06 4.490668e-05
 [573,] 2.326273e-04 2.984572e-06 4.569461e-05
 [574,] 2.679097e-05 2.926753e-06 6.560305e-06
 [575,] 2.287959e-04 2.984572e-06 4.504283e-05
 [576,] 2.163164e-06 2.716947e-06 5.525643e-07
 [577,] 2.238002e-04 2.988490e-06 4.445175e-05
 [578,] 2.287959e-04 2.992903e-06 4.560784e-05
 [579,] 2.287959e-04 2.992903e-06 4.560784e-05
 [580,] 3.235736e-05 2.944483e-06 7.897667e-06
 [581,] 2.148047e-05 2.993556e-06 2.775246e-06
 [582,] 2.148047e-05 3.001336e-06 2.763736e-06
 [583,] 2.668609e-06 3.037044e-06 5.890795e-07
 [584,] 2.395642e-05 3.034201e-06 2.956122e-06
 [585,] 1.849532e-06 1.110249e-05 5.070411e-07
 [586,] 1.568235e-05 3.094000e-06 2.091654e-06
 [587,] 4.134520e-06 6.698153e-06 1.582495e-06
 [588,] 1.910509e-06 1.099335e-05 5.034506e-07
 [589,] 1.917175e-06 1.117625e-05 5.034174e-07
 [590,] 6.672880e-05 3.009208e-06 6.599691e-06
 [591,] 1.929824e-05 3.067792e-06 2.461692e-06
 [592,] 7.194818e-05 3.001336e-06 7.037192e-06
 [593,] 6.497980e-05 3.001336e-06 6.495848e-06
 [594,] 1.899588e-05 3.085166e-06 2.412631e-06
 [595,] 1.812120e-05 3.131216e-06 2.280785e-06
 [596,] 6.192991e-05 3.059209e-06 6.039993e-06
 [597,] 1.437832e-04 3.642152e-06 5.189364e-05
 [598,] 6.192991e-05 3.059209e-06 6.039993e-06
 [599,] 6.343430e-05 3.059209e-06 6.154148e-06
 [600,] 6.343430e-05 3.059209e-06 6.154148e-06
 [601,] 1.633141e-05 3.146088e-06 2.118405e-06
 [602,] 1.852893e-05 3.146088e-06 2.331916e-06
 [603,] 1.852893e-05 3.146088e-06 2.331916e-06
 [604,] 1.230612e-06 4.627541e-06 4.144965e-07
 [605,] 2.066107e-06 3.106219e-06 4.826552e-07
 [606,] 7.523681e-05 3.049102e-06 7.188328e-06
 [607,] 1.671504e-05 3.146088e-06 2.156100e-06
 [608,] 1.635413e-05 3.146088e-06 2.120640e-06
 [609,] 1.987096e-06 3.087594e-06 4.707703e-07
 [610,] 1.739571e-05 3.100083e-06 2.266982e-06
 [611,] 1.705136e-05 3.100083e-06 2.232588e-06
 [612,] 1.705136e-05 3.100083e-06 2.232588e-06
 [613,] 6.126854e-05 3.023368e-06 6.245429e-06
 [614,] 6.126854e-05 3.022870e-06 6.345901e-06
 [615,] 6.126854e-05 3.022870e-06 6.345901e-06
 [616,] 1.872274e-05 3.112310e-06 2.441342e-06
 [617,] 7.330311e-05 3.046697e-06 7.199400e-06
 [618,] 1.860609e-05 3.130409e-06 2.419163e-06
 [619,] 2.347471e-06 3.186514e-06 5.269702e-07
 [620,] 9.745516e-07 4.687485e-06 3.227381e-07
 [621,] 2.398143e-06 3.058433e-06 5.539544e-07
 [622,] 1.481267e-06 4.696730e-06 5.100605e-07
 [623,] 9.745004e-07 4.655357e-06 3.227310e-07
 [624,] 9.762561e-07 4.662404e-06 3.227600e-07
 [625,] 1.076291e-06 4.715782e-06 3.634123e-07
 [626,] 9.747532e-07 4.656734e-06 3.226223e-07
 [627,] 1.065001e-06 4.706979e-06 3.588519e-07
 [628,] 1.071170e-06 4.729878e-06 3.620170e-07
 [629,] 3.540001e-06 8.299676e-06 6.047060e-07
 [630,] 1.404250e-06 4.881937e-06 4.713394e-07
 [631,] 9.755649e-07 4.651370e-06 3.234695e-07
 [632,] 1.104074e-06 4.689719e-06 3.722866e-07
 [633,] 1.105534e-06 4.840571e-06 3.761358e-07
 [634,] 1.068394e-06 4.716901e-06 3.603562e-07
 [635,] 3.758736e-06 3.249972e-06 9.951406e-07
 [636,] 1.189816e-05 5.546715e-06 2.242038e-06
 [637,] 1.114298e-04 9.455659e-06 4.881826e-06
 [638,] 1.521762e-05 7.096147e-06 1.326768e-06
 [639,] 2.155204e-06 4.457778e-06 7.715757e-07
 [640,] 1.681904e-05 6.989873e-06 1.436151e-06
 [641,] 1.424100e-05 5.261386e-06 2.282681e-06
 [642,] 1.637242e-06 5.767121e-06 6.176297e-07
 [643,] 1.970265e-06 4.401762e-06 6.957490e-07
 [644,] 1.939390e-05 6.966035e-06 1.569552e-06
 [645,] 1.484962e-05 5.293722e-06 2.350828e-06
 [646,] 1.906401e-05 6.829021e-06 1.568154e-06
 [647,] 1.170354e-05 4.210657e-06 2.674477e-06
 [648,] 1.536474e-05 5.207505e-06 2.449482e-06
 [649,] 1.919636e-05 6.804524e-06 1.567868e-06
 [650,] 1.137029e-06 4.464221e-06 4.512674e-07
 [651,] 1.145916e-06 4.496965e-06 3.776028e-07
 [652,] 2.026941e-06 4.468049e-06 7.259529e-07
 [653,] 2.054483e-06 4.452449e-06 7.340584e-07
 [654,] 1.065084e-05 5.176620e-06 1.854897e-06
 [655,] 1.130552e-06 4.344388e-06 4.444327e-07
 [656,] 1.990318e-05 6.410271e-06 1.647833e-06
 [657,] 1.815565e-06 3.617531e-06 4.394463e-07
 [658,] 2.025053e-05 6.505010e-06 1.653343e-06
 [659,] 2.064090e-05 6.505010e-06 1.674512e-06
 [660,] 1.072918e-06 4.271856e-06 4.070747e-07
 [661,] 1.960416e-06 4.419577e-06 6.953277e-07
 [662,] 2.100350e-05 6.433816e-06 1.692725e-06
 [663,] 2.064090e-05 6.467658e-06 1.668265e-06
 [664,] 2.141103e-05 6.467658e-06 1.709479e-06
 [665,] 2.167213e-05 6.373019e-06 1.737915e-06
 [666,] 2.205588e-05 6.373019e-06 1.758463e-06
 [667,] 1.049849e-06 4.045503e-06 3.868038e-07
 [668,] 1.905936e-05 6.342972e-06 1.599424e-06
 [669,] 2.051963e-06 4.467595e-06 7.358749e-07
 [670,] 1.122108e-06 4.190006e-06 4.353079e-07
 [671,] 1.103766e-06 4.211286e-06 4.250355e-07
 [672,] 1.122108e-06 4.211286e-06 4.359731e-07
 [673,] 2.257781e-05 6.373019e-06 1.800532e-06
 [674,] 2.302612e-05 6.373019e-06 1.824561e-06
 [675,] 2.302612e-05 6.373019e-06 1.824561e-06
 [676,] 1.883833e-06 4.573806e-06 6.851170e-07
 [677,] 2.302612e-05 6.310188e-06 1.835148e-06
 [678,] 2.391124e-05 6.074257e-06 1.926230e-06
 [679,] 2.302612e-05 6.135137e-06 1.852547e-06
 [680,] 2.302612e-05 6.135137e-06 1.852547e-06
 [681,] 2.174830e-06 4.818756e-06 8.253886e-07
 [682,] 1.142713e-06 4.428143e-06 4.550243e-07
 [683,] 1.128173e-06 4.448503e-06 4.468152e-07
 [684,] 1.859763e-05 5.935101e-06 1.623347e-06
 [685,] 1.859763e-05 5.908191e-06 1.627708e-06
 [686,] 1.859763e-05 5.878828e-06 1.632523e-06
 [687,] 1.859763e-05 5.907997e-06 1.627739e-06
 [688,] 1.859763e-05 5.908191e-06 1.627708e-06
 [689,] 1.859763e-05 5.878828e-06 1.632523e-06
 [690,] 1.859763e-05 5.878828e-06 1.632523e-06
 [691,] 1.859763e-05 5.852351e-06 1.636919e-06
 [692,] 1.859763e-05 5.852351e-06 1.636919e-06
 [693,] 1.859763e-05 5.826078e-06 1.641331e-06
 [694,] 1.258543e-06 6.259939e-06 3.693707e-07
 [695,] 1.859763e-05 5.797411e-06 1.646203e-06
 [696,] 1.859763e-05 5.797411e-06 1.646203e-06
 [697,] 1.859763e-05 5.797411e-06 1.646203e-06
 [698,] 1.859763e-05 5.797411e-06 1.646203e-06
 [699,] 1.859763e-05 5.797411e-06 1.646203e-06
 [700,] 1.859763e-05 5.797411e-06 1.646203e-06
 [701,] 1.121618e-06 4.448503e-06 4.427940e-07
 [702,] 1.871111e-06 4.954126e-06 7.131532e-07
 [703,] 1.764316e-05 7.579037e-06 1.405817e-06
 [704,] 1.792610e-06 4.954126e-06 6.805440e-07
 [705,] 1.731854e-05 7.540198e-06 1.392561e-06
 [706,] 1.764316e-05 7.540198e-06 1.409273e-06
 [707,] 1.563383e-05 7.578808e-06 1.301253e-06
 [708,] 1.794456e-05 7.579037e-06 1.421201e-06
 [709,] 3.676017e-05 3.291977e-06 4.092917e-06
 [710,] 1.731854e-05 7.579037e-06 1.389163e-06
 [711,] 1.731854e-05 7.579037e-06 1.389163e-06
 [712,] 1.764316e-05 7.579037e-06 1.405817e-06
 [713,] 1.731854e-05 7.618182e-06 1.385777e-06
 [714,] 1.731854e-05 7.618182e-06 1.385777e-06
 [715,] 1.835345e-06 4.954126e-06 6.982941e-07
 [716,] 1.764316e-05 7.661596e-06 1.398600e-06
 [717,] 2.003883e-05 7.661596e-06 1.518044e-06
 [718,] 1.571386e-05 7.661596e-06 1.298978e-06
 [719,] 1.731854e-05 7.701390e-06 1.378706e-06
 [720,] 1.136923e-06 4.428140e-06 4.495837e-07
 [721,] 1.731854e-05 7.741497e-06 1.375357e-06
 [722,] 1.753542e-05 7.741616e-06 1.386327e-06
 [723,] 1.764316e-05 7.741616e-06 1.391767e-06
 [724,] 1.731854e-05 7.785980e-06 1.371687e-06
 [725,] 1.731854e-05 7.826535e-06 1.368381e-06
 [726,] 1.794456e-05 7.785980e-06 1.403154e-06
 [727,] 1.731854e-05 7.826753e-06 1.368364e-06
 [728,] 1.731854e-05 7.826753e-06 1.368364e-06
 [729,] 1.731854e-05 7.867848e-06 1.365052e-06
 [730,] 1.731854e-05 7.867848e-06 1.365052e-06
 [731,] 1.731854e-05 7.867848e-06 1.365052e-06
 [732,] 1.112010e-06 4.491963e-06 4.358475e-07
 [733,] 1.106083e-06 4.491560e-06 4.320493e-07
 [734,] 1.731854e-05 7.955208e-06 1.358135e-06
 [735,] 1.731854e-05 8.221730e-06 1.338011e-06
 [736,] 1.731854e-05 7.984151e-06 1.355879e-06
 [737,] 1.113209e-06 4.555459e-06 4.383265e-07
 [738,] 1.794456e-05 8.044024e-06 1.382070e-06
 [739,] 1.794456e-05 8.086838e-06 1.378712e-06
 [740,] 1.794456e-05 8.134325e-06 1.375033e-06
 [741,] 1.794456e-05 8.133811e-06 1.375073e-06
 [742,] 1.794456e-05 8.177854e-06 1.371701e-06
 [743,] 1.817157e-05 8.177854e-06 1.382674e-06
 [744,] 1.794456e-05 8.221730e-06 1.368380e-06
 [745,] 1.794456e-05 8.221730e-06 1.368380e-06
 [746,] 4.244022e-05 8.747324e-06 2.293238e-06
 [747,] 1.794456e-05 8.359973e-06 1.358161e-06
 [748,] 1.936345e-05 8.455573e-06 1.407152e-06
 [749,] 1.936345e-05 8.455573e-06 1.407152e-06
 [750,] 1.794456e-05 8.455573e-06 1.351301e-06
 [751,] 1.087479e-06 4.715112e-06 4.252849e-07
 [752,] 1.794456e-05 8.455573e-06 1.351301e-06
 [753,] 1.794456e-05 8.506289e-06 1.347729e-06
 [754,] 1.112010e-06 4.669709e-06 4.405556e-07
 [755,] 1.794456e-05 8.455573e-06 1.351301e-06
 [756,] 1.748210e-06 5.017274e-06 6.660132e-07
 [757,] 3.915453e-05 8.849462e-06 2.162368e-06
 [758,] 1.731854e-05 8.506289e-06 1.318010e-06
 [759,] 3.717305e-06 5.094951e-06 1.520792e-06
 [760,] 1.794456e-05 8.552782e-06 1.344493e-06
 [761,] 1.794456e-05 8.552782e-06 1.344493e-06
 [762,] 1.794456e-05 8.552782e-06 1.344493e-06
 [763,] 1.465468e-05 8.651631e-06 1.171726e-06
 [764,] 1.465468e-05 8.651631e-06 1.171726e-06
 [765,] 1.794456e-05 8.552782e-06 1.344493e-06
 [766,] 1.794456e-05 8.552782e-06 1.344493e-06
 [767,] 1.794456e-05 8.552782e-06 1.344493e-06
 [768,] 1.794456e-05 8.651631e-06 1.337735e-06
 [769,] 1.794456e-05 8.699286e-06 1.334534e-06
 [770,] 1.828319e-05 8.699286e-06 1.350259e-06
 [771,] 1.828319e-05 8.747324e-06 1.347016e-06
 [772,] 1.828319e-05 8.747324e-06 1.347016e-06
 [773,] 1.828319e-05 8.747324e-06 1.347016e-06
 [774,] 1.828319e-05 8.849462e-06 1.340243e-06
 [775,] 1.054631e-06 5.093864e-06 4.091276e-07
 [776,] 1.828319e-05 8.903653e-06 1.336715e-06
 [777,] 1.794456e-05 8.953332e-06 1.318072e-06
 [778,] 1.828319e-05 8.953332e-06 1.333520e-06
 [779,] 1.859763e-05 9.002934e-06 1.344585e-06
 [780,] 3.459622e-05 3.427165e-06 3.547832e-06
 [781,] 1.260409e-06 1.125331e-05 3.834228e-07
 [782,] 3.309920e-05 3.417343e-06 3.415950e-06
 [783,] 3.607181e-05 3.427165e-06 3.629466e-06
 [784,] 1.619017e-06 5.039757e-06 6.133500e-07
 [785,] 3.309920e-05 3.447093e-06 3.375200e-06
 [786,] 1.764316e-05 9.328346e-06 1.281982e-06
 [787,] 1.764316e-05 9.381457e-06 1.278976e-06
 [788,] 1.656920e-06 4.998000e-06 6.270179e-07
 [789,] 1.016313e-06 4.903570e-06 3.738859e-07
 [790,] 1.794456e-05 9.664006e-06 1.276749e-06
 [791,] 1.309949e-06 5.063476e-06 4.839470e-07
 [792,] 3.326483e-05 3.532858e-06 3.279059e-06
 [793,] 3.326483e-05 3.543775e-06 3.266095e-06
 [794,] 3.545647e-05 3.762336e-06 3.214064e-06
 [795,] 5.926571e-05 3.535530e-06 5.046318e-06
 [796,] 1.555014e-05 9.934387e-06 1.115245e-06
 [797,] 1.658327e-05 1.000128e-05 1.155599e-06
 [798,] 1.989978e-05 1.074355e-05 1.303582e-06
 [799,] 1.610017e-05 1.012453e-05 1.130207e-06
 [800,] 1.610017e-05 1.019321e-05 1.127308e-06
 [801,] 1.715655e-05 1.032614e-05 1.164708e-06
 [802,] 2.127250e-05 1.101900e-05 1.344066e-06
 [803,] 1.715655e-05 1.045498e-05 1.159205e-06
 [804,] 2.164864e-05 1.129730e-05 1.345202e-06
 [805,] 1.715655e-05 1.046514e-05 1.166325e-06
 [806,] 2.086758e-05 1.122855e-05 1.318709e-06
 [807,] 1.715655e-05 1.053649e-05 1.163316e-06
 [808,] 1.715655e-05 1.060194e-05 1.160592e-06
 [809,] 2.086758e-05 1.152120e-05 1.305674e-06
 [810,] 1.715655e-05 1.074121e-05 1.154901e-06
 [811,] 1.684265e-05 1.081885e-05 1.139336e-06
 [812,] 1.017916e-06 4.438763e-06 3.194588e-07
 [813,] 1.777537e-05 1.088301e-05 1.173517e-06
 [814,] 1.234450e-06 1.202065e-05 3.853515e-07
 [815,] 1.777537e-05 1.088301e-05 1.173517e-06
 [816,] 1.715655e-05 1.102040e-05 1.143916e-06
 [817,] 2.086758e-05 1.181695e-05 1.293133e-06
 [818,] 1.715655e-05 1.124036e-05 1.128327e-06
 [819,] 1.715655e-05 1.131241e-05 1.125702e-06
 [820,] 1.715655e-05 1.131241e-05 1.125702e-06
 [821,] 1.715655e-05 1.131241e-05 1.125702e-06
 [822,] 1.715655e-05 1.131241e-05 1.125702e-06
 [823,] 1.715655e-05 1.139239e-05 1.122825e-06
 [824,] 1.202585e-06 1.271108e-05 3.986809e-07
 [825,] 2.164864e-05 1.181695e-05 1.322020e-06
 [826,] 9.130156e-06 1.170250e-05 8.026268e-07
 [827,] 1.199626e-06 1.231792e-05 4.878872e-07
 [828,] 1.201684e-06 1.190234e-05 5.119161e-07
 [829,] 1.254515e-06 1.297491e-05 3.820318e-07
 [830,] 1.254515e-06 1.305904e-05 3.821748e-07
 [831,] 1.211301e-06 1.279670e-05 3.949949e-07
 [832,] 1.259357e-06 1.305904e-05 3.812443e-07
 [833,] 1.259357e-06 1.314389e-05 3.813828e-07
 [834,] 1.254515e-06 1.305904e-05 3.821748e-07
 [835,] 1.288080e-06 1.305904e-05 3.768088e-07
 [836,] 1.259357e-06 1.314389e-05 3.813828e-07
 [837,] 1.282460e-06 1.323806e-05 3.777940e-07
 [838,] 1.254515e-06 1.314389e-05 3.823186e-07
 [839,] 1.205388e-06 1.244213e-05 3.966092e-07
 [840,] 1.254515e-06 1.343428e-05 3.829203e-07
 [841,] 1.250234e-06 1.352302e-05 3.839820e-07
 [842,] 1.250234e-06 1.314389e-05 3.832003e-07
 [843,] 1.907213e-05 1.159189e-05 1.226312e-06
 [844,] 1.250234e-06 1.297491e-05 3.829038e-07
 [845,] 1.254515e-06 1.288321e-05 3.818754e-07
 [846,] 1.250234e-06 1.280058e-05 3.825958e-07
 [847,] 1.250234e-06 1.271050e-05 3.824359e-07
 [848,] 1.250234e-06 1.262934e-05 3.822914e-07
 [849,] 1.250234e-06 1.262934e-05 3.822914e-07
 [850,] 1.254515e-06 1.288321e-05 3.818754e-07
 [851,] 1.259357e-06 1.288321e-05 3.809560e-07
 [852,] 1.775420e-05 1.122460e-05 1.189282e-06
 [853,] 1.263880e-06 1.280058e-05 3.800196e-07
 [854,] 1.195721e-06 1.253372e-05 4.018085e-07
 [855,] 9.778873e-07 4.251593e-06 3.109136e-07
 [856,] 1.275124e-05 1.032614e-05 9.794584e-07
 [857,] 1.416724e-05 1.025622e-05 1.043491e-06
 [858,] 1.416724e-05 1.025622e-05 1.043491e-06
 [859,] 1.416724e-05 1.019321e-05 1.045833e-06
 [860,] 1.369526e-05 1.025622e-05 1.023149e-06
 [861,] 9.737323e-07 4.251593e-06 3.106924e-07
 [862,] 1.394008e-05 1.019321e-05 1.036036e-06
 [863,] 1.442230e-05 1.019321e-05 1.056775e-06
 [864,] 1.416724e-05 1.019321e-05 1.045833e-06
 [865,] 1.394008e-05 1.019321e-05 1.036036e-06
 [866,] 1.303279e-05 6.023115e-06 1.878957e-06
 [867,] 1.369526e-05 1.012453e-05 1.027929e-06
 [868,] 3.055386e-06 1.367961e-05 4.643526e-07
 [869,] 7.970349e-06 9.133726e-06 7.818446e-07
 [870,] 8.333072e-06 9.927061e-06 7.808893e-07
 [871,] 7.387486e-06 9.927061e-06 7.313899e-07
 [872,] 8.466793e-06 9.675658e-06 7.940271e-07
 [873,] 8.213818e-06 9.617116e-06 7.822903e-07
 [874,] 8.213818e-06 9.690776e-06 7.843671e-07
 [875,] 9.584166e-06 1.003665e-05 8.677376e-07
 [876,] 2.730850e-06 3.787585e-06 7.190046e-07
 [877,] 8.889211e-06 9.690776e-06 8.196439e-07
 [878,] 8.620079e-06 9.934695e-06 7.994607e-07
 [879,] 8.495530e-06 1.019353e-05 7.868490e-07
 [880,] 8.495530e-06 1.025654e-05 7.853868e-07
 [881,] 8.040154e-06 1.025654e-05 7.588333e-07
 [882,] 9.554508e-06 1.052713e-05 8.272138e-07
 [883,] 9.554508e-06 1.007551e-05 8.431474e-07
 [884,] 1.306936e-05 1.034820e-05 1.027926e-06
 [885,] 4.536842e-06 3.791592e-06 1.111926e-06
 [886,] 1.014553e-06 5.189332e-06 3.759830e-07
 [887,] 1.029510e-06 4.940656e-06 3.877027e-07
 [888,] 1.059464e-06 5.240351e-06 4.179082e-07
 [889,] 1.043108e-06 4.960929e-06 3.996417e-07
 [890,] 1.142994e-06 2.209327e-05 6.463174e-07
 [891,] 1.051804e-06 5.270744e-06 4.122457e-07
 [892,] 1.014553e-06 4.886491e-06 3.718472e-07
 [893,] 1.051804e-06 5.332457e-06 4.133177e-07
 [894,] 1.014553e-06 5.092787e-06 3.750878e-07
 [895,] 9.958533e-07 5.332707e-06 3.421508e-07
 [896,] 9.988071e-07 5.270989e-06 3.560089e-07
 [897,] 8.968655e-06 1.171346e-05 7.942577e-07
 [898,] 9.966354e-07 4.964092e-06 3.358073e-07
 [899,] 9.990119e-07 4.964092e-06 3.317685e-07
 [900,] 9.979993e-07 5.153708e-06 3.530238e-07
 [901,] 8.449723e-06 1.134695e-05 7.761628e-07
 [902,] 9.990119e-07 4.400661e-06 3.277938e-07
 [903,] 9.990119e-07 4.597383e-06 3.292180e-07
 [904,] 9.990119e-07 4.572973e-06 3.290435e-07
 [905,] 1.003520e-06 1.974572e-05 4.325222e-07
 [906,] 1.044729e-06 5.075479e-06 4.024607e-07
 [907,] 1.002647e-06 4.627896e-06 3.543149e-07
 [908,] 1.037874e-06 5.075478e-06 3.967146e-07
 [909,] 1.016480e-06 4.912865e-06 3.745723e-07
 [910,] 1.037874e-06 5.160385e-06 3.981122e-07
 [911,] 1.002041e-06 4.842414e-06 3.560549e-07
 [912,] 1.034652e-06 5.276529e-06 3.971341e-07
 [913,] 1.001407e-06 4.842582e-06 3.551060e-07
 [914,] 1.028902e-06 5.305540e-06 3.923257e-07
 [915,] 9.985039e-07 5.159233e-06 3.533730e-07
 [916,] 8.449723e-06 1.072923e-05 7.925384e-07
 [917,] 3.002137e-06 3.798249e-06 7.792978e-07
 [918,] 1.003833e-05 1.085702e-05 8.687641e-07
 [919,] 2.855908e-06 3.594691e-06 7.922003e-07
 [920,] 1.003357e-06 5.430068e-06 3.649521e-07
 [921,] 9.967217e-07 5.337104e-06 3.501981e-07
 [922,] 9.983071e-07 5.611614e-06 3.570022e-07
 [923,] 3.219220e-06 3.650524e-06 8.662512e-07
 [924,] 9.972796e-07 6.292397e-06 3.594291e-07
 [925,] 9.962846e-07 5.256311e-06 3.478459e-07
 [926,] 9.970165e-07 5.343353e-06 3.511890e-07
 [927,] 1.183871e-06 4.218617e-06 3.843486e-07
 [928,] 1.786029e-06 4.095928e-06 6.100103e-07
 [929,] 3.548233e-06 3.567583e-06 1.261346e-06
 [930,] 2.219628e-06 4.718162e-06 8.270417e-07
 [931,] 1.727408e-05 3.490257e-06 5.505408e-06
 [932,] 1.745287e-05 3.483722e-06 5.531585e-06
 [933,] 1.918276e-05 3.368879e-06 5.485933e-06
 [934,] 1.145267e-06 4.059445e-06 3.737278e-07
 [935,] 1.918276e-05 3.456965e-06 5.851753e-06
 [936,] 1.823349e-05 3.374316e-06 5.271423e-06
 [937,] 1.550582e-05 3.570327e-06 5.286841e-06
 [938,] 1.062850e-06 4.241730e-06 4.033972e-07
 [939,] 1.504557e-05 3.562968e-06 5.120855e-06
 [940,] 1.379120e-05 3.570327e-06 4.750257e-06
 [941,] 1.161137e-06 4.074141e-06 3.740744e-07
 [942,] 1.028341e-05 3.373797e-06 3.191606e-06
 [943,] 1.447261e-05 3.570327e-06 4.964446e-06
 [944,] 1.083843e-05 3.379406e-06 3.358235e-06
 [945,] 1.055143e-05 3.385071e-06 3.291865e-06
 [946,] 1.395898e-05 3.402077e-06 4.303320e-06
 [947,] 1.376915e-06 4.059732e-06 4.463247e-07
 [948,] 1.153489e-06 4.086702e-06 3.695956e-07
 [949,] 9.167922e-06 3.408085e-06 2.964016e-06
 [950,] 1.082722e-05 3.584281e-06 3.856498e-06
 [951,] 9.246948e-06 3.414761e-06 2.999975e-06
 [952,] 1.091662e-05 3.608627e-06 3.937038e-06
 [953,] 1.101709e-05 3.600703e-06 3.953985e-06
 [954,] 1.023635e-06 4.072436e-06 3.709107e-07
 [955,] 1.023635e-06 4.072436e-06 3.709107e-07
 [956,] 1.072901e-05 3.608627e-06 3.874047e-06
 [957,] 1.082722e-05 3.608627e-06 3.907038e-06
 [958,] 1.016262e-06 4.072493e-06 3.644389e-07
 [959,] 8.646634e-06 3.408679e-06 2.823098e-06
 [960,] 2.487377e-06 5.506321e-06 7.039680e-07
 [961,] 2.467236e-06 3.084787e-06 8.786786e-07
 [962,] 9.241103e-06 3.556861e-06 3.290781e-06
 [963,] 1.001447e-06 3.713763e-06 3.506059e-07
 [964,] 2.440362e-06 3.059037e-06 8.750562e-07
 [965,] 1.155931e-06 4.032522e-06 3.742327e-07
 [966,] 1.184618e-06 4.037366e-06 3.843753e-07
 [967,] 2.637280e-06 3.037697e-06 9.342835e-07
 [968,] 2.282478e-06 3.054871e-06 8.126214e-07
 [969,] 9.376181e-06 3.395854e-06 3.024269e-06
 [970,] 1.202864e-06 4.047515e-06 3.902733e-07
 [971,] 8.009512e-06 3.270926e-06 2.392246e-06
 [972,] 8.927807e-06 3.383889e-06 2.870653e-06
 [973,] 1.100790e-06 4.060716e-06 3.626803e-07
 [974,] 2.315540e-06 3.175076e-06 8.554109e-07
 [975,] 2.541272e-06 3.013848e-06 8.911494e-07
 [976,] 1.177767e-06 4.047885e-06 3.823852e-07
 [977,] 2.058272e-06 3.008640e-06 7.161602e-07
 [978,] 2.569501e-06 2.954729e-06 8.720442e-07
 [979,] 1.329045e-06 4.121785e-06 4.194587e-07
 [980,] 6.919842e-06 3.319707e-06 2.144836e-06
 [981,] 2.092470e-06 2.911537e-06 6.912973e-07
 [982,] 2.286626e-06 2.908668e-06 7.525638e-07
 [983,] 7.594445e-06 3.351452e-06 2.409078e-06
 [984,] 1.710029e-06 4.910204e-06 6.177678e-07
 [985,] 2.264650e-06 2.825725e-06 7.020671e-07
 [986,] 2.307952e-06 2.837314e-06 6.990787e-07
 [987,] 1.235835e-06 3.272273e-06 4.185208e-07
 [988,] 1.351446e-06 4.307164e-06 3.954920e-07
 [989,] 7.399988e-06 3.246312e-06 2.168886e-06
 [990,] 2.919213e-06 2.798100e-06 7.987597e-07
 [991,] 1.009473e-06 2.912089e-06 3.271649e-07
 [992,] 3.915400e-06 3.287698e-06 6.636714e-07
 [993,] 1.026241e-06 2.801610e-06 3.332202e-07
 [994,] 3.015477e-06 2.796857e-06 8.216230e-07
 [995,] 2.964770e-06 5.225759e-06 8.688040e-07
 [996,] 1.311470e-06 2.835296e-06 3.841522e-07
 [997,] 1.275200e-06 2.857708e-06 3.730498e-07
 [998,] 1.332196e-06 6.022606e-06 3.632036e-07
 [999,] 3.438472e-06 2.874822e-06 8.591941e-07
[1000,] 1.348219e-06 2.889071e-06 3.868622e-07
[1001,] 1.336167e-06 2.904160e-06 3.841054e-07
[1002,] 3.240573e-06 2.878689e-06 8.213728e-07
[1003,] 6.115590e-06 4.538308e-06 1.709927e-06
[1004,] 3.889716e-06 2.818581e-06 1.007775e-06
[1005,] 1.601716e-06 2.833396e-06 4.595926e-07
[1006,] 1.565490e-06 2.836068e-06 4.501257e-07
[1007,] 1.477770e-06 2.830782e-06 4.296687e-07
[1008,] 1.592115e-06 5.800768e-06 4.169545e-07
[1009,] 3.147743e-06 2.828735e-06 8.379366e-07
[1010,] 1.146247e-06 2.878383e-06 3.625156e-07
[1011,] 2.149768e-05 3.473195e-06 8.302796e-06
[1012,] 1.897560e-06 4.554735e-06 7.215820e-07
[1013,] 1.588049e-05 3.741062e-06 6.888563e-06
[1014,] 1.246015e-06 3.308015e-06 4.605461e-07
[1015,] 3.152307e-05 3.692641e-06 1.349525e-05
[1016,] 1.821928e-05 3.966359e-06 8.513312e-06
[1017,] 2.160427e-06 4.664930e-06 6.607043e-07
[1018,] 5.442149e-06 4.764546e-06 1.758019e-06
[1019,] 5.299846e-06 3.642951e-06 9.119674e-07
[1020,] 3.061331e-06 2.841665e-06 9.830995e-07
[1021,] 3.006929e-05 3.558240e-06 1.212035e-05
[1022,] 2.813363e-06 2.853402e-06 9.002469e-07
[1023,] 3.108018e-06 2.840994e-06 9.969052e-07
[1024,] 3.059358e-06 2.846301e-06 9.863855e-07
[1025,] 3.108018e-06 2.846301e-06 1.001472e-06
[1026,] 1.445102e-06 2.782018e-06 4.994601e-07
[1027,] 3.665834e-05 3.792116e-06 1.634346e-05
[1028,] 3.059358e-06 2.853754e-06 9.998642e-07
[1029,] 3.010396e-05 3.655691e-06 1.269961e-05
[1030,] 8.972460e-05 4.260848e-06 4.617792e-05
[1031,] 1.357546e-06 2.748701e-06 4.625794e-07
[1032,] 1.380927e-06 2.754785e-06 4.735177e-07
[1033,] 3.006556e-06 2.873534e-06 9.968354e-07
[1034,] 2.062034e-04 4.268906e-06 1.067795e-04
[1035,] 3.059358e-06 2.870080e-06 1.011517e-06
[1036,] 3.108018e-06 2.864092e-06 1.029798e-06
[1037,] 5.068496e-06 3.037781e-06 1.251073e-06
[1038,] 5.068496e-06 3.037781e-06 1.251073e-06
[1039,] 5.068496e-06 3.037781e-06 1.251073e-06
[1040,] 2.641154e-06 2.902185e-06 8.982231e-07
[1041,] 3.595077e-05 3.693139e-06 1.543772e-05
[1042,] 5.014954e-06 3.036052e-06 1.246031e-06
[1043,] 5.245269e-06 3.038419e-06 1.285407e-06
[1044,] 9.229380e-05 4.365525e-06 5.076364e-05
[1045,] 1.489298e-06 4.416973e-06 5.385543e-07
[1046,] 5.128316e-06 3.041442e-06 1.252080e-06
[1047,] 1.171975e-04 4.100495e-06 5.386174e-05
[1048,] 4.489098e-06 3.039382e-06 1.123340e-06
[1049,] 4.905059e-06 3.040389e-06 1.209266e-06
[1050,] 1.130008e-05 3.702455e-06 4.834038e-06
[1051,] 1.091781e-06 2.773840e-06 3.661745e-07
[1052,] 3.537465e-06 3.072186e-06 9.058984e-07
[1053,] 4.998222e-06 3.037501e-06 1.234803e-06
[1054,] 1.160291e-04 4.123047e-06 5.434077e-05
[1055,] 1.472388e-04 4.126073e-06 6.911929e-05
[1056,] 1.160291e-04 4.274066e-06 5.992003e-05
[1057,] 1.363703e-04 4.271492e-06 7.073997e-05
[1058,] 1.544975e-04 4.237145e-06 7.866457e-05
[1059,] 1.100659e-06 2.726701e-06 3.664219e-07
[1060,] 1.106436e-06 2.726701e-06 3.686838e-07
[1061,] 2.310166e-04 4.252993e-06 1.189121e-04
[1062,] 5.302260e-06 3.037501e-06 1.300349e-06
[1063,] 2.425653e-04 4.278359e-06 1.269306e-04
[1064,] 2.425653e-04 4.278359e-06 1.269306e-04
[1065,] 2.190398e-06 2.838091e-06 7.159605e-07
[1066,] 2.761820e-04 4.291170e-06 1.457187e-04
[1067,] 2.761820e-04 4.310209e-06 1.469244e-04
[1068,] 3.369679e-05 4.144235e-06 1.604560e-05
[1069,] 1.164339e-05 3.709585e-06 5.011215e-06
[1070,] 5.302260e-06 3.039379e-06 1.293902e-06
[1071,] 5.302260e-06 3.040387e-06 1.290693e-06
[1072,] 2.345235e-04 4.292793e-06 1.233929e-04
[1073,] 1.164339e-05 3.769486e-06 5.110646e-06
[1074,] 2.555841e-04 4.310209e-06 1.359513e-04
[1075,] 3.827813e-06 5.555436e-06 1.467338e-06
[1076,] 2.777724e-06 2.884843e-06 9.293532e-07
[1077,] 2.873066e-06 2.884843e-06 9.605472e-07
[1078,] 1.347972e-05 3.709269e-06 5.753342e-06
[1079,] 3.123247e-04 4.292793e-06 1.643873e-04
[1080,] 4.693232e-04 4.284021e-06 2.457610e-04
[1081,] 4.340164e-04 4.288394e-06 2.278899e-04
[1082,] 6.644003e-06 3.041107e-06 1.613727e-06
[1083,] 6.644003e-06 3.041107e-06 1.613727e-06
[1084,] 3.425724e-04 4.285746e-06 1.794257e-04
[1085,] 6.644003e-06 3.041107e-06 1.613727e-06
[1086,] 2.873066e-06 2.907079e-06 9.732101e-07
[1087,] 2.917529e-06 2.907079e-06 9.880156e-07
[1088,] 6.644003e-06 3.040628e-06 1.618112e-06
[1089,] 4.340164e-04 4.292793e-06 2.285281e-04
[1090,] 4.340164e-04 4.292793e-06 2.285281e-04
[1091,] 7.343678e-06 3.040628e-06 1.762179e-06
[1092,] 6.298104e-06 3.039801e-06 1.550567e-06
[1093,] 2.873066e-06 2.919555e-06 9.799245e-07
[1094,] 6.644003e-06 3.039454e-06 1.631372e-06
[1095,] 6.644003e-06 3.039152e-06 1.635827e-06
[1096,] 1.237255e-05 3.776749e-06 5.396773e-06
[1097,] 1.163129e-05 3.786869e-06 5.084955e-06
[1098,] 3.177845e-06 2.915349e-06 1.079642e-06
[1099,] 6.570623e-06 3.040628e-06 1.602880e-06
[1100,] 1.096068e-05 3.746895e-06 4.727026e-06
[1101,] 3.486281e-06 2.915349e-06 1.182365e-06
[1102,] 6.734640e-06 3.042199e-06 1.623577e-06
[1103,] 7.204121e-06 3.046540e-06 1.695549e-06
[1104,] 4.723648e-06 3.039588e-06 1.227587e-06
[1105,] 3.668195e-06 2.903071e-06 1.233412e-06
[1106,] 7.371520e-06 3.064562e-06 1.653684e-06
[1107,] 6.642334e-06 3.064562e-06 1.512556e-06
[1108,] 6.582809e-06 3.064562e-06 1.505372e-06
[1109,] 3.429129e-04 4.583936e-06 2.090897e-04
[1110,] 9.745288e-07 2.685213e-06 3.095845e-07
[1111,] 6.582809e-06 3.059924e-06 1.488933e-06
[1112,] 6.582809e-06 3.059924e-06 1.488933e-06
[1113,] 2.750609e-04 4.649717e-06 1.718433e-04
[1114,] 6.917114e-06 3.067016e-06 1.534579e-06
[1115,] 6.642334e-06 3.074562e-06 1.488822e-06
[1116,] 7.186938e-06 3.068904e-06 1.579391e-06
[1117,] 7.186938e-06 3.068904e-06 1.579391e-06
[1118,] 6.197918e-06 3.065175e-06 1.405778e-06
[1119,] 3.429129e-04 4.782043e-06 2.265662e-04
[1120,] 7.785389e-06 3.095844e-06 1.727460e-06
[1121,] 8.302912e-06 3.844313e-06 3.675652e-06
[1122,] 6.851744e-06 3.050651e-06 1.564015e-06
[1123,] 5.336784e-06 4.061723e-06 2.448207e-06
[1124,] 5.336784e-06 4.061723e-06 2.448207e-06
[1125,] 8.264039e-05 4.886728e-06 5.624084e-05
[1126,] 2.693190e-04 4.900603e-06 1.855405e-04
[1127,] 2.750609e-04 4.943010e-06 1.924807e-04
[1128,] 7.381469e-06 3.051661e-06 1.660717e-06
[1129,] 3.699997e-06 2.992948e-06 1.306605e-06
[1130,] 5.249415e-06 4.074401e-06 2.412474e-06
[1131,] 4.998398e-06 4.087185e-06 2.296387e-06
[1132,] 1.024891e-06 3.542325e-06 3.590879e-07
[1133,] 1.743973e-06 2.839915e-06 5.743440e-07
[1134,] 1.006442e-06 2.646133e-06 3.096629e-07
[1135,] 3.193607e-04 4.914607e-06 2.213788e-04
[1136,] 5.705988e-06 3.909597e-06 2.534419e-06
[1137,] 5.705988e-06 4.089027e-06 2.651304e-06
[1138,] 5.426078e-06 4.167639e-06 2.556495e-06
[1139,] 5.678396e-06 4.207788e-06 2.704314e-06
[1140,] 9.330430e-04 4.982171e-06 6.654352e-04
[1141,] 7.457235e-04 4.974514e-06 5.296650e-04
[1142,] 1.245959e-06 3.131570e-06 4.400032e-07
[1143,] 1.194529e-06 2.614620e-06 3.928728e-07
[1144,] 1.076907e-03 4.974514e-06 7.665719e-04
[1145,] 1.184605e-06 2.625798e-06 3.910544e-07
[1146,] 1.216183e-06 3.061875e-06 4.224885e-07
[1147,] 1.230658e-06 3.105240e-06 4.326204e-07
[1148,] 1.176982e-06 3.105240e-06 4.109683e-07
[1149,] 5.048155e-06 4.403808e-06 2.458508e-06
[1150,] 1.076907e-03 4.953269e-06 7.606596e-04
[1151,] 2.141276e-06 3.031260e-06 6.132990e-07
[1152,] 1.239482e-06 3.078971e-06 4.339675e-07
[1153,] 1.230658e-06 3.079709e-06 4.296551e-07
[1154,] 2.131335e-06 3.035025e-06 6.065067e-07
[1155,] 9.302013e-04 4.960066e-06 6.581092e-04
[1156,] 1.194282e-06 3.547635e-06 4.595208e-07
[1157,] 1.092165e-06 2.991954e-06 3.816303e-07
[1158,] 1.727503e-06 3.315785e-06 6.167899e-07
[1159,] 1.286126e-06 2.921628e-06 3.528183e-07
[1160,] 2.172424e-06 3.164065e-06 5.971523e-07
[1161,] 5.185198e-04 5.086301e-06 3.775018e-04
[1162,] 9.887945e-07 4.547340e-06 3.156249e-07
[1163,] 1.305227e-06 2.986233e-06 3.535830e-07
[1164,] 9.812512e-07 3.219424e-06 3.134896e-07
[1165,] 9.899369e-07 3.186324e-06 3.151448e-07
[1166,] 9.867385e-07 3.189674e-06 3.146660e-07
[1167,] 8.272205e-06 4.156739e-06 3.247883e-06
[1168,] 9.803538e-07 3.251864e-06 3.135243e-07
[1169,] 9.781823e-07 3.206153e-06 3.135807e-07
[1170,] 1.000516e-06 4.746695e-06 3.130460e-07
[1171,] 9.862462e-07 3.197567e-06 3.137878e-07
[1172,] 9.900722e-07 3.193378e-06 3.142005e-07
[1173,] 1.479016e-03 5.014647e-06 1.054767e-03
[1174,] 1.326207e-06 3.030236e-06 3.554624e-07
[1175,] 1.000516e-06 4.496015e-06 3.120865e-07
[1176,] 1.000516e-06 4.592759e-06 3.124558e-07
[1177,] 1.251018e-06 3.011961e-06 3.431442e-07
[1178,] 1.003180e-06 4.520448e-06 3.116603e-07
[1179,] 1.011680e-06 4.496015e-06 3.102920e-07
[1180,] 1.298921e-06 3.051448e-06 3.488148e-07
[1181,] 9.939616e-07 3.198078e-06 3.144654e-07
[1182,] 1.309986e-06 3.081818e-06 3.505106e-07
[1183,] 9.984458e-07 3.128355e-06 3.158604e-07
[1184,] 2.193485e-06 3.143875e-06 6.081359e-07
[1185,] 9.846754e-07 3.121621e-06 3.138469e-07
[1186,] 6.080737e-04 4.814375e-06 4.006117e-04
[1187,] 9.955268e-07 4.291587e-06 3.123560e-07
[1188,] 9.806970e-07 3.202483e-06 3.133894e-07
[1189,] 2.227195e-06 3.166550e-06 6.074721e-07
[1190,] 9.925470e-07 3.098157e-06 3.164034e-07
[1191,] 9.946042e-07 3.098170e-06 3.168354e-07
[1192,] 1.353664e-06 3.036079e-06 3.582874e-07
[1193,] 9.844047e-07 3.138847e-06 3.137222e-07
[1194,] 9.860514e-07 3.138847e-06 3.138998e-07
[1195,] 9.844047e-07 3.180992e-06 3.135588e-07
[1196,] 9.844047e-07 3.165178e-06 3.136108e-07
[1197,] 9.878273e-07 3.224910e-06 3.136769e-07
[1198,] 9.860514e-07 3.172779e-06 3.137248e-07
[1199,] 2.205297e-06 3.151434e-06 6.078573e-07
[1200,] 1.023319e-06 3.111599e-06 3.228866e-07
[1201,] 1.014881e-06 4.609450e-06 3.101512e-07
[1202,] 1.303606e-06 3.084671e-06 3.485192e-07
[1203,] 2.035653e-06 3.166567e-06 5.689153e-07
[1204,] 4.184308e-04 4.785202e-06 2.758118e-04
[1205,] 1.836979e-06 3.166550e-06 5.290512e-07
[1206,] 1.282990e-06 3.079736e-06 3.454064e-07
[1207,] 2.310713e-06 3.191568e-06 6.169485e-07
[1208,] 9.947850e-07 3.150147e-06 3.159226e-07
[1209,] 4.280182e-04 4.717046e-06 2.742573e-04
[1210,] 3.346575e-04 4.675198e-06 2.103382e-04
[1211,] 3.571685e-04 4.698875e-06 2.266234e-04
[1212,] 9.967479e-07 3.176858e-06 3.150246e-07
[1213,] 3.617282e-04 4.713039e-06 2.318327e-04
[1214,] 1.343799e-06 3.051194e-06 3.561109e-07
[1215,] 1.008167e-06 3.167879e-06 3.184341e-07
[1216,] 1.005548e-06 3.164769e-06 3.179759e-07
[1217,] 2.310713e-06 3.192192e-06 6.167844e-07
[1218,] 1.377667e-06 3.036349e-06 3.622515e-07
[1219,] 2.324142e-06 3.191567e-06 6.195465e-07
[1220,] 9.829218e-07 3.286856e-06 3.133982e-07
[1221,] 8.264321e-04 4.735494e-06 5.346933e-04
[1222,] 1.007582e-06 3.195227e-06 3.178321e-07
[1223,] 1.024448e-06 3.144157e-06 3.224913e-07
[1224,] 9.833432e-07 3.309433e-06 3.133097e-07
[1225,] 9.819130e-07 3.339282e-06 3.134077e-07
[1226,] 1.321374e-06 3.171929e-06 3.487276e-07
[1227,] 1.015559e-06 4.503666e-06 3.097951e-07
[1228,] 4.555039e-04 4.751559e-06 2.950893e-04
[1229,] 2.298661e-06 3.155480e-06 6.256312e-07
[1230,] 1.389374e-06 3.171132e-06 3.583129e-07
[1231,] 4.925513e-04 4.735334e-06 3.182822e-04
[1232,] 5.339869e-04 4.701668e-06 3.397982e-04
[1233,] 1.433521e-06 3.187086e-06 3.656722e-07
[1234,] 1.011615e-06 3.216341e-06 3.171806e-07
[1235,] 1.012712e-06 3.138158e-06 3.196965e-07
[1236,] 1.007858e-06 4.752505e-06 3.115946e-07
[1237,] 2.361710e-06 3.157556e-06 6.377303e-07
[1238,] 6.286364e-04 4.821581e-06 4.197157e-04
[1239,] 1.368384e-06 2.592281e-06 4.031484e-07
[1240,] 1.368384e-06 2.576657e-06 4.098999e-07
[1241,] 1.018142e-06 3.253448e-06 3.172842e-07
[1242,] 2.310713e-06 3.135354e-06 6.366541e-07
[1243,] 1.353688e-06 3.101117e-06 3.559736e-07
[1244,] 2.336511e-06 3.129833e-06 6.451341e-07
[1245,] 1.021639e-06 3.281435e-06 3.177706e-07
[1246,] 1.048391e-06 3.020657e-06 3.121607e-07
[1247,] 5.811601e-04 4.820037e-06 3.881287e-04
[1248,] 1.427549e-06 2.593306e-06 4.226094e-07
[1249,] 1.040703e-06 2.955925e-06 3.119348e-07
[1250,] 1.033011e-06 2.963774e-06 3.109353e-07
[1251,] 6.408946e-01 4.424533e-06 3.201519e-01
[1252,] 3.555147e-04 4.866497e-06 2.411397e-04
[1253,] 9.904757e-07 4.417056e-06 3.149125e-07
[1254,] 9.868762e-07 4.432996e-06 3.157225e-07
[1255,] 9.904757e-07 4.447455e-06 3.149958e-07
[1256,] 9.988219e-07 4.479972e-06 3.139384e-07
[1257,] 9.807520e-07 4.528086e-06 3.182347e-07
[1258,] 1.389374e-06 2.810991e-06 4.791337e-07
[1259,] 9.881323e-07 4.847261e-06 3.167225e-07
[1260,] 9.820671e-07 4.772038e-06 3.186503e-07
[1261,] 1.389374e-06 2.852538e-06 4.848216e-07
[1262,] 9.909441e-05 6.257790e-06 1.433699e-04
[1263,] 1.299721e-06 2.834137e-06 4.487082e-07
[1264,] 9.827368e-07 4.848188e-06 3.186504e-07
[1265,] 9.842554e-07 4.810311e-06 3.178701e-07
[1266,] 9.827368e-07 4.848188e-06 3.186504e-07
[1267,] 9.871338e-07 4.827757e-06 3.169505e-07
[1268,] 9.841763e-07 4.827757e-06 3.179663e-07
[1269,] 9.827368e-07 4.827757e-06 3.185689e-07
[1270,] 9.827368e-07 4.848188e-06 3.186504e-07
[1271,] 9.827368e-07 4.866911e-06 3.187251e-07
[1272,] 9.840759e-07 4.866809e-06 3.181533e-07
[1273,] 9.827368e-07 4.925875e-06 3.189597e-07
[1274,] 9.841763e-07 4.920100e-06 3.183135e-07
[1275,] 9.916088e-07 4.964667e-06 3.161894e-07
[1276,] 9.893881e-07 4.925875e-06 3.166265e-07
[1277,] 9.893881e-07 4.885779e-06 3.165031e-07
[1278,] 9.889081e-07 4.904792e-06 3.166903e-07
[1279,] 9.889081e-07 4.904792e-06 3.166903e-07
[1280,] 9.842554e-07 4.886788e-06 3.181570e-07
[1281,] 9.827368e-07 4.885844e-06 3.188005e-07
[1282,] 9.858955e-07 4.866911e-06 3.174825e-07
[1283,] 1.270002e-04 6.350707e-06 1.884332e-04
[1284,] 9.827368e-07 3.383403e-06 3.133518e-07
[1285,] 9.858955e-07 3.383403e-06 3.132122e-07
[1286,] 9.841763e-07 3.395629e-06 3.134518e-07
[1287,] 9.858955e-07 3.389979e-06 3.132165e-07
[1288,] 9.918639e-07 3.146921e-06 3.156955e-07
[1289,] 9.858955e-07 3.376891e-06 3.132085e-07
[1290,] 1.166719e-04 3.804243e-06 7.617898e-05
[1291,] 9.858955e-07 3.376891e-06 3.132085e-07
[1292,] 9.858955e-07 3.376891e-06 3.132085e-07
[1293,] 9.814145e-07 3.402599e-06 3.135871e-07
[1294,] 9.875825e-07 3.389979e-06 3.131990e-07
[1295,] 9.893881e-07 3.389979e-06 3.132157e-07
[1296,] 9.893881e-07 3.389979e-06 3.132157e-07
[1297,] 9.893881e-07 3.389979e-06 3.132157e-07
[1298,] 9.875825e-07 3.389979e-06 3.131990e-07
[1299,] 9.875825e-07 3.389979e-06 3.131990e-07
[1300,] 9.875825e-07 3.396618e-06 3.131997e-07
[1301,] 9.909909e-07 3.396618e-06 3.132491e-07
[1302,] 1.400687e-06 2.822284e-06 4.849062e-07
[1303,] 9.875825e-07 3.396618e-06 3.131997e-07
[1304,] 9.875825e-07 3.402599e-06 3.133014e-07
[1305,] 9.827368e-07 3.409878e-06 3.134785e-07
[1306,] 9.814145e-07 3.409900e-06 3.136056e-07
[1307,] 9.841763e-07 3.402599e-06 3.133759e-07
[1308,] 4.574255e-04 4.923136e-06 3.166264e-04
[1309,] 4.574255e-04 4.923136e-06 3.166264e-04
[1310,] 9.814145e-07 3.423370e-06 3.136408e-07
[1311,] 1.001294e-06 3.191537e-06 3.167419e-07
[1312,] 1.364543e-06 2.822027e-06 4.714810e-07
[1313,] 1.364543e-06 2.821769e-06 4.714466e-07
[1314,] 1.387954e-06 2.810519e-06 4.785449e-07
[1315,] 1.297305e-04 3.836869e-06 8.590000e-05
[1316,] 1.352621e-06 2.833997e-06 4.685975e-07
[1317,] 1.270002e-04 3.854428e-06 8.472218e-05
[1318,] 1.004144e-06 3.117826e-06 3.191511e-07
[1319,] 1.323501e-06 2.858091e-06 4.605218e-07
[1320,] 1.341233e-06 2.810636e-06 4.613392e-07
[1321,] 2.094510e-04 3.926506e-06 1.436623e-04
[1322,] 1.362491e-06 2.881282e-06 4.782148e-07
[1323,] 2.048672e-04 3.904309e-06 1.400407e-04
[1324,] 9.806603e-07 3.423370e-06 3.137401e-07
[1325,] 9.828628e-07 3.451078e-06 3.135535e-07
[1326,] 1.741514e-04 3.921731e-06 1.202659e-04
[1327,] 2.605013e-04 3.658789e-06 1.533499e-04
[1328,] 3.068072e-04 3.743206e-06 1.802590e-04
[1329,] 2.046886e-06 3.233920e-06 6.065575e-07
[1330,] 1.018332e-06 3.372858e-06 3.161387e-07
[1331,] 1.033721e-06 3.142269e-06 3.251431e-07
[1332,] 1.365149e-06 2.790395e-06 4.673508e-07
[1333,] 9.924976e-07 3.451073e-06 3.133585e-07
[1334,] 1.723828e-06 3.346503e-06 4.644291e-07
[1335,] 1.401334e-06 2.781853e-06 4.791752e-07
[1336,] 1.007585e-06 3.437090e-06 3.144564e-07
[1337,] 1.010464e-06 3.423365e-06 3.148282e-07
[1338,] 1.007585e-06 3.370358e-06 3.148051e-07
[1339,] 1.352250e-04 3.761644e-06 8.417356e-05
[1340,] 2.152324e-05 5.128519e-06 1.533588e-05
[1341,] 1.265297e-06 3.134102e-06 3.854364e-07
[1342,] 1.189632e-06 3.294159e-06 3.510824e-07
[1343,] 1.233558e-06 3.081208e-06 3.683438e-07
[1344,] 1.722750e-06 4.696386e-06 6.529466e-07
[1345,] 6.483760e-06 2.871666e-06 1.926732e-06
[1346,] 4.434842e-06 3.037778e-06 1.551299e-06
[1347,] 1.039052e-06 5.592838e-06 3.592403e-07
[1348,] 1.747539e-06 4.739447e-06 7.799829e-07
[1349,] 7.940303e-06 3.928095e-06 3.057546e-06
[1350,] 7.933293e-06 3.958919e-06 3.023241e-06
[1351,] 9.627058e-07 3.086071e-06 3.125924e-07
[1352,] 7.084427e-06 3.954164e-06 2.702938e-06
[1353,] 1.284087e-06 2.917371e-06 4.248564e-07
[1354,] 1.330152e-06 3.150216e-06 4.676901e-07
[1355,] 9.730686e-07 3.050595e-06 3.150483e-07
[1356,] 1.356817e-06 3.120235e-06 4.765519e-07
[1357,] 9.563322e-07 3.055162e-06 3.091279e-07
[1358,] 1.369956e-06 2.699427e-06 3.425931e-07
[1359,] 9.604367e-07 3.050595e-06 3.105607e-07
[1360,] 3.125093e-06 3.986497e-06 1.298575e-06
[1361,] 1.302712e-06 2.979500e-06 4.390365e-07
[1362,] 9.594761e-07 3.050595e-06 3.102008e-07
[1363,] 9.535806e-07 3.031447e-06 3.079099e-07
[1364,] 9.532678e-07 3.040847e-06 3.073286e-07
[1365,] 1.246941e-06 2.974234e-06 4.175289e-07
[1366,] 9.526183e-07 3.040223e-06 3.075703e-07
[1367,] 1.594383e-06 4.142959e-06 7.406671e-07
[1368,] 1.718025e-06 2.782896e-06 4.877581e-07
[1369,] 1.528441e-06 3.292657e-06 5.647218e-07
[1370,] 1.332542e-06 3.136482e-06 4.665093e-07
[1371,] 9.426281e-07 3.059941e-06 3.042979e-07
[1372,] 1.074300e-06 2.723324e-06 3.556981e-07
[1373,] 1.024813e-06 2.698572e-06 3.334615e-07
[1374,] 1.514497e-06 2.703426e-06 3.801432e-07
[1375,] 9.432581e-07 3.050604e-06 3.047631e-07
[1376,] 1.640755e-06 2.693967e-06 4.042275e-07
[1377,] 1.514497e-06 2.693967e-06 3.739024e-07
[1378,] 9.432581e-07 3.049209e-06 3.047379e-07
[1379,] 1.332556e-06 3.163965e-06 4.046425e-07
[1380,] 1.251426e-06 3.040750e-06 4.254682e-07
[1381,] 1.763568e-06 2.694062e-06 4.344647e-07
[1382,] 1.292484e-06 3.068993e-06 4.451000e-07
[1383,] 1.747640e-06 2.692831e-06 4.364252e-07
[1384,] 9.545458e-07 3.059941e-06 3.085450e-07
[1385,] 1.514497e-06 2.682596e-06 3.623740e-07
[1386,] 1.514497e-06 2.692214e-06 3.692037e-07
[1387,] 9.533248e-07 3.059941e-06 3.076480e-07
[1388,] 9.535196e-07 3.088296e-06 3.082400e-07
[1389,] 1.196262e-06 3.177450e-06 4.081949e-07
[1390,] 1.196262e-06 3.178045e-06 4.082248e-07
[1391,] 1.303926e-06 3.285377e-06 3.944452e-07
[1392,] 2.443615e-06 4.188366e-06 1.095154e-06
[1393,] 1.192148e-06 3.155470e-06 4.050944e-07
[1394,] 1.196262e-06 3.185233e-06 4.085849e-07
[1395,] 1.196262e-06 3.186374e-06 4.086421e-07
[1396,] 5.814053e-06 4.213685e-06 2.651584e-06
[1397,] 1.173800e-06 3.126289e-06 3.946680e-07
[1398,] 1.328300e-06 4.243193e-06 6.193339e-07
[1399,] 9.443486e-07 3.070989e-06 3.057832e-07
[1400,] 1.324827e-06 3.241017e-06 3.991550e-07
[1401,] 1.319124e-06 3.249553e-06 3.978853e-07
[1402,] 1.312358e-06 3.232692e-06 3.972364e-07
[1403,] 3.491166e-06 4.224155e-06 1.610875e-06
[1404,] 1.208378e-06 3.157306e-06 4.049219e-07
[1405,] 1.271005e-06 4.205582e-06 5.804211e-07
[1406,] 9.532669e-07 3.070958e-06 3.076263e-07
[1407,] 9.533557e-07 3.083675e-06 3.079714e-07
[1408,] 1.748226e-05 4.188157e-06 7.837498e-06
[1409,] 1.123567e-06 3.140008e-06 3.563248e-07
[1410,] 1.127169e-06 3.183483e-06 3.550027e-07
[1411,] 1.126164e-06 3.214631e-06 3.556806e-07
[1412,] 1.127169e-06 3.161743e-06 3.548092e-07
[1413,] 2.556949e-05 4.226240e-06 1.168758e-05
[1414,] 1.424364e-05 4.249414e-06 6.598592e-06
[1415,] 5.767870e-05 4.235613e-06 2.649652e-05
[1416,] 1.041289e-05 4.254232e-06 4.837824e-06
[1417,] 4.901181e-05 4.240344e-06 2.258086e-05
[1418,] 9.539402e-07 3.078790e-06 3.083411e-07
[1419,] 9.536011e-07 3.080478e-06 3.081216e-07
[1420,] 9.536011e-07 3.080478e-06 3.081216e-07
[1421,] 2.567989e-05 4.263957e-06 1.199741e-05
[1422,] 3.527153e-05 4.160105e-06 1.539394e-05
[1423,] 1.567492e-05 4.120578e-06 6.668083e-06
[1424,] 3.527153e-05 4.160105e-06 1.539394e-05
[1425,] 9.536881e-07 3.111308e-06 3.075777e-07
[1426,] 7.074576e-06 6.924692e-06 6.450952e-06
[1427,] 9.557619e-07 3.113491e-06 3.099686e-07
[1428,] 1.339416e-05 4.135642e-06 5.737975e-06
[1429,] 1.004249e-06 3.109560e-06 3.245684e-07
[1430,] 1.028281e-06 4.110378e-06 3.431867e-07
[1431,] 1.031976e-06 4.103156e-06 3.789987e-07
[1432,] 1.021124e-06 3.090037e-06 3.227936e-07
[1433,] 1.103304e-06 3.895171e-06 3.576833e-07
[1434,] 1.090621e-06 2.624097e-06 3.409717e-07
[1435,] 1.090537e-06 2.624097e-06 3.412043e-07
[1436,] 1.098877e-06 3.889576e-06 3.567808e-07
[1437,] 1.092704e-06 2.613901e-06 3.402099e-07
[1438,] 1.163142e-06 3.868359e-06 3.732351e-07
[1439,] 1.155399e-06 3.889576e-06 3.702181e-07
[1440,] 1.101828e-06 3.871435e-06 3.577261e-07
[1441,] 1.097600e-06 2.607334e-06 3.385163e-07
[1442,] 1.183500e-06 3.852169e-06 3.798828e-07
[1443,] 1.101829e-06 2.595813e-06 3.395552e-07
[1444,] 1.127428e-06 2.602397e-06 3.440703e-07
[1445,] 1.145964e-06 3.856213e-06 3.692385e-07
[1446,] 1.097600e-06 2.581719e-06 3.393698e-07
[1447,] 2.069257e-06 3.001202e-06 5.333490e-07
[1448,] 1.098106e-06 2.575836e-06 3.397745e-07
[1449,] 1.113582e-06 3.850905e-06 3.608650e-07
[1450,] 1.098944e-06 2.565323e-06 3.408057e-07
[1451,] 1.118920e-06 4.818959e-06 3.577056e-07
[1452,] 2.092880e-06 2.869461e-06 5.634136e-07
[1453,] 1.191337e-06 3.845265e-06 3.833957e-07
[1454,] 1.101829e-06 2.567193e-06 3.412573e-07
[1455,] 1.118713e-06 2.573023e-06 3.463635e-07
[1456,] 1.272096e-06 2.575851e-06 3.806906e-07
[1457,] 1.303179e-06 3.825226e-06 4.192738e-07
[1458,] 1.265668e-06 2.580388e-06 3.782057e-07
[1459,] 1.419121e-06 3.323662e-06 3.921054e-07
[1460,] 1.380109e-06 3.822025e-06 4.445656e-07
[1461,] 1.699416e-06 2.599217e-06 4.719101e-07
[1462,] 1.621028e-06 5.021723e-06 4.559489e-07
[1463,] 3.630595e-05 6.681353e-06 2.996698e-05
[1464,] 1.527641e-06 2.631027e-06 4.297181e-07
[1465,] 1.270271e-06 3.832145e-06 4.092646e-07
[1466,] 1.816060e-06 4.466274e-06 5.347806e-07
[1467,] 1.282727e-06 2.579977e-06 3.822604e-07
[1468,] 1.307204e-06 3.830033e-06 4.211965e-07
[1469,] 1.551106e-06 3.724970e-06 4.825553e-07
[1470,] 1.304332e-06 2.572690e-06 3.892048e-07
[1471,] 1.521461e-06 3.831066e-06 4.852313e-07
[1472,] 1.324249e-06 2.572713e-06 3.940200e-07
[1473,] 1.256873e-06 2.583448e-06 3.752262e-07
[1474,] 1.313551e-06 3.834041e-06 4.200287e-07
[1475,] 1.449509e-06 3.826955e-06 4.625459e-07
[1476,] 1.245168e-06 3.838796e-06 4.003617e-07
[1477,] 1.095096e-06 2.563844e-06 3.424517e-07
[1478,] 1.279322e-06 4.545822e-06 3.901364e-07
[1479,] 7.151368e-06 3.000366e-06 1.519541e-06
[1480,] 4.988096e-06 2.875604e-06 1.189230e-06
[1481,] 4.605995e-06 3.116016e-06 9.970853e-07
[1482,] 1.307841e-06 4.886184e-06 3.934077e-07
[1483,] 3.854721e-06 3.416136e-06 8.636586e-07
[1484,] 1.275802e-06 4.905268e-06 3.861453e-07
[1485,] 3.808681e-06 3.273746e-06 8.965228e-07
[1486,] 1.308639e-06 4.880314e-06 3.927233e-07
[1487,] 1.316580e-06 4.873821e-06 3.952455e-07
[1488,] 1.322940e-06 4.880314e-06 3.963965e-07
[1489,] 1.322940e-06 4.918582e-06 3.959051e-07
[1490,] 1.313312e-06 4.947762e-06 3.938771e-07
[1491,] 1.188207e-06 4.843079e-06 3.687003e-07
[1492,] 1.158942e-06 5.034917e-06 3.737394e-07
[1493,] 1.158942e-06 4.987578e-06 3.737004e-07
[1494,] 1.145942e-06 4.947762e-06 3.759376e-07
[1495,] 1.155622e-06 5.062421e-06 3.740212e-07
[1496,] 1.145942e-06 4.960688e-06 3.759850e-07
[1497,] 1.133102e-06 4.928253e-06 3.673404e-07
[1498,] 1.131926e-06 4.934279e-06 3.674735e-07
[1499,] 1.113249e-06 4.905268e-06 3.663802e-07
[1500,] 1.131926e-06 5.000855e-06 3.675825e-07
[1501,] 1.133444e-06 4.941005e-06 3.673258e-07
[1502,] 1.131606e-06 4.947762e-06 3.675346e-07
[1503,] 1.160846e-06 5.119634e-06 3.737163e-07
[1504,] 1.131926e-06 4.947762e-06 3.674950e-07
[1505,] 1.131926e-06 5.034917e-06 3.676408e-07
[1506,] 1.136380e-06 2.614276e-06 3.512749e-07
[1507,] 1.111639e-06 4.892736e-06 3.683027e-07
[1508,] 3.499976e-06 3.217002e-06 7.035056e-07
[1509,] 1.112287e-06 4.899318e-06 3.721158e-07
[1510,] 1.127857e-06 4.947762e-06 3.682171e-07
[1511,] 2.273926e-06 3.834041e-06 5.005021e-07
[1512,] 8.058523e-06 3.386959e-06 1.471883e-06
[1513,] 1.121092e-06 5.082975e-06 3.644266e-07
[1514,] 1.143203e-06 5.105558e-06 3.791222e-07
[1515,] 1.143203e-06 5.041615e-06 3.787940e-07
[1516,] 4.123486e-06 3.333848e-06 9.395007e-07
[1517,] 1.166732e-06 4.712914e-06 3.818042e-07
[1518,] 1.137980e-06 4.680806e-06 3.825271e-07
[1519,] 1.133416e-06 4.614363e-06 3.772234e-07
[1520,] 1.122767e-06 2.630181e-06 3.514746e-07
[1521,] 1.137980e-06 4.619184e-06 3.818839e-07
[1522,] 1.133013e-06 4.604309e-06 3.765053e-07
[1523,] 2.287316e-06 3.536365e-06 5.248813e-07
[1524,] 1.133356e-06 4.589849e-06 3.724212e-07
[1525,] 1.134426e-06 4.599670e-06 3.718126e-07
[1526,] 1.133843e-06 4.585205e-06 3.720639e-07
[1527,] 1.132482e-06 4.584958e-06 3.751387e-07
[1528,] 1.132482e-06 4.580293e-06 3.751062e-07
[1529,] 1.132681e-06 4.584958e-06 3.757001e-07
[1530,] 1.132681e-06 4.570945e-06 3.755785e-07
[1531,] 1.084295e-06 5.002410e-06 3.614210e-07
[1532,] 1.133013e-06 4.543034e-06 3.760027e-07
[1533,] 1.133013e-06 4.538608e-06 3.759676e-07
[1534,] 1.154417e-06 2.664590e-06 3.684134e-07
[1535,] 1.133013e-06 4.434171e-06 3.751410e-07
[1536,] 1.137980e-06 4.534203e-06 3.809210e-07
[1537,] 1.141367e-06 4.515926e-06 3.704125e-07
[1538,] 1.132482e-06 4.525019e-06 3.747029e-07
[1539,] 1.132513e-06 4.525019e-06 3.748045e-07
[1540,] 1.132658e-06 4.525019e-06 3.728693e-07
[1541,] 1.133036e-06 4.520677e-06 3.758629e-07
[1542,] 1.132658e-06 4.507351e-06 3.727745e-07
[1543,] 1.133036e-06 4.507351e-06 3.757557e-07
[1544,] 1.133036e-06 4.490027e-06 3.756154e-07
[1545,] 1.132658e-06 4.485437e-06 3.726570e-07
[1546,] 1.166102e-06 4.486615e-06 3.812260e-07
[1547,] 2.232316e-06 5.063818e-06 7.269877e-07
[1548,] 1.165466e-06 4.467225e-06 3.814137e-07
[1549,] 1.166102e-06 4.463248e-06 3.811568e-07
[1550,] 3.662711e-06 3.346864e-06 8.522866e-07
[1551,] 2.731861e-06 3.994882e-06 5.698056e-07
[1552,] 3.628652e-06 4.235499e-06 6.882001e-07
[1553,] 3.145730e-06 4.137106e-06 6.249469e-07
[1554,] 2.639667e-06 5.356440e-06 8.866203e-07
[1555,] 1.219173e-06 4.438573e-06 3.861268e-07
[1556,] 1.203564e-06 4.319016e-06 3.844147e-07
[1557,] 1.203564e-06 4.315859e-06 3.844453e-07
[1558,] 1.209362e-06 4.293650e-06 3.857466e-07
[1559,] 1.209362e-06 4.284667e-06 3.858531e-07
[1560,] 1.238734e-06 4.258104e-06 3.915265e-07
[1561,] 3.836031e-06 3.644729e-06 8.254144e-07
[1562,] 1.170948e-06 2.574234e-06 3.605005e-07
[1563,] 1.209362e-06 4.198253e-06 3.872089e-07
[1564,] 1.209362e-06 4.168186e-06 3.877485e-07
[1565,] 1.212417e-06 4.159709e-06 3.886051e-07
[1566,] 1.243025e-06 4.166312e-06 3.947977e-07
[1567,] 1.215898e-06 4.138873e-06 3.896964e-07
[1568,] 1.212417e-06 4.137548e-06 3.889164e-07
[1569,] 1.212417e-06 4.125284e-06 3.892087e-07
[1570,] 1.212417e-06 4.121603e-06 3.893008e-07
[1571,] 1.212417e-06 4.119786e-06 3.893470e-07
[1572,] 1.212417e-06 4.116024e-06 3.894445e-07
[1573,] 1.212417e-06 4.109052e-06 3.896317e-07
[1574,] 1.207378e-06 4.107179e-06 3.884699e-07
[1575,] 1.209362e-06 4.105494e-06 3.889910e-07
[1576,] 2.792512e-06 3.483739e-06 6.257404e-07
[1577,] 1.209362e-06 4.100533e-06 3.891277e-07
[1578,] 1.209362e-06 4.098911e-06 3.891736e-07
[1579,] 2.889463e-06 3.444972e-06 6.472292e-07
[1580,] 1.209362e-06 4.097304e-06 3.892195e-07
[1581,] 1.206411e-06 4.097304e-06 3.885011e-07
[1582,] 1.209362e-06 4.095556e-06 3.892702e-07
[1583,] 1.173367e-06 2.579458e-06 3.601908e-07
[1584,] 1.208963e-06 4.133346e-06 3.871908e-07
[1585,] 1.206411e-06 4.095556e-06 3.885496e-07
[1586,] 1.209362e-06 4.095556e-06 3.892702e-07
[1587,] 1.162101e-06 2.581658e-06 3.575020e-07
[1588,] 1.232307e-06 4.084976e-06 3.941234e-07
[1589,] 1.238734e-06 4.084976e-06 3.957818e-07
[1590,] 1.203564e-06 4.102170e-06 3.876880e-07
[1591,] 1.234147e-06 4.090020e-06 3.943991e-07
[1592,] 1.230097e-06 4.100729e-06 3.929779e-07
[1593,] 1.226160e-06 4.102542e-06 3.919280e-07
[1594,] 1.221004e-06 4.095340e-06 3.921702e-07
[1595,] 1.226160e-06 4.100729e-06 3.919887e-07
[1596,] 1.200550e-06 4.102170e-06 3.869740e-07
[1597,] 1.170948e-06 2.564377e-06 3.598653e-07
[1598,] 1.222334e-06 4.091734e-06 3.913338e-07
[1599,] 1.195384e-06 4.092426e-06 3.859913e-07
[1600,] 1.231677e-06 4.083269e-06 3.953552e-07
[1601,] 1.211178e-06 4.070417e-06 3.892574e-07
[1602,] 1.214662e-06 4.073982e-06 3.900172e-07
[1603,] 1.218620e-06 4.079917e-06 3.908105e-07
[1604,] 1.221670e-06 4.076736e-06 3.917090e-07
[1605,] 1.254134e-06 4.081012e-06 4.013598e-07
[1606,] 1.258830e-06 4.078185e-06 4.027993e-07
[1607,] 1.251390e-06 4.071729e-06 4.014919e-07
[1608,] 2.364931e-06 3.292307e-06 5.730871e-07
[1609,] 2.716850e-06 4.095726e-06 8.699541e-07
[1610,] 1.082888e-06 2.774903e-06 3.328636e-07
[1611,] 1.159116e-06 2.569061e-06 3.574540e-07
[1612,] 1.234848e-06 4.057235e-06 3.978401e-07
[1613,] 1.184626e-06 4.054127e-06 3.845978e-07
[1614,] 1.186047e-06 4.054127e-06 3.849555e-07
[1615,] 1.230727e-06 4.052131e-06 3.970272e-07
[1616,] 1.182095e-06 4.046424e-06 3.842070e-07
[1617,] 1.213330e-06 4.054127e-06 3.921442e-07
[1618,] 1.230727e-06 4.051157e-06 3.970911e-07
[1619,] 1.184113e-06 4.045548e-06 3.834709e-07
[1620,] 1.184113e-06 4.047854e-06 3.833927e-07
[1621,] 3.181808e-06 3.495870e-06 8.502976e-07
[1622,] 1.154099e-06 2.578410e-06 3.571315e-07
[1623,] 1.177176e-06 4.044418e-06 3.817549e-07
[1624,] 1.180006e-06 4.090355e-06 3.824663e-07
[1625,] 1.156951e-06 2.588669e-06 3.598451e-07
[1626,] 3.654739e-06 3.365214e-06 8.522529e-07
[1627,] 3.518320e-06 3.666635e-06 7.162264e-07
[1628,] 1.174608e-06 4.244078e-06 3.844178e-07
[1629,] 1.065152e-06 4.996445e-06 3.571102e-07
[1630,] 1.800238e-06 3.095067e-06 5.076325e-07
[1631,] 7.897362e-06 2.685214e-06 1.260952e-06
[1632,] 4.259932e-06 5.914232e-06 1.185168e-06
[1633,] 1.175009e-06 4.167128e-06 3.839391e-07
[1634,] 1.158554e-06 2.605924e-06 3.615869e-07
[1635,] 1.161732e-06 2.666762e-06 3.663138e-07
[1636,] 1.742177e-06 3.977321e-06 4.347480e-07
[1637,] 1.176574e-06 4.173323e-06 3.874077e-07
[1638,] 1.178500e-06 4.173323e-06 3.838288e-07
[1639,] 1.175044e-06 4.161437e-06 3.839358e-07
[1640,] 1.180609e-06 4.161437e-06 3.840297e-07
[1641,] 1.826648e-06 2.984431e-06 5.513341e-07
[1642,] 1.174637e-06 4.163410e-06 3.840548e-07
[1643,] 1.736579e-06 2.981074e-06 5.304702e-07
[1644,] 1.153948e-06 2.615238e-06 3.593008e-07
[1645,] 1.177597e-06 4.152017e-06 3.838137e-07
[1646,] 1.158830e-06 2.646153e-06 3.637396e-07
[1647,] 1.173724e-06 2.612751e-06 3.683748e-07
[1648,] 1.174449e-06 4.167406e-06 3.856215e-07
[1649,] 1.174065e-06 4.160071e-06 3.849698e-07
[1650,] 1.175044e-06 4.196636e-06 3.840516e-07
[1651,] 1.179504e-06 4.183653e-06 3.839235e-07
[1652,] 1.174537e-06 4.163709e-06 3.841108e-07
[1653,] 1.155995e-06 2.640094e-06 3.573048e-07
[1654,] 1.194179e-06 4.155813e-06 3.862915e-07
[1655,] 1.200542e-06 4.137683e-06 3.878908e-07
[1656,] 1.192192e-06 4.143003e-06 3.860661e-07
[1657,] 1.200542e-06 4.133799e-06 3.881109e-07
[1658,] 2.908738e-06 3.372725e-06 6.771638e-07
[1659,] 1.188381e-06 4.121348e-06 3.855958e-07
[1660,] 1.182348e-06 4.124553e-06 3.844701e-07
[1661,] 1.182348e-06 4.124553e-06 3.844701e-07
[1662,] 1.182348e-06 4.113775e-06 3.845601e-07
[1663,] 1.185157e-06 4.106451e-06 3.851538e-07
[1664,] 1.186717e-06 4.113775e-06 3.853660e-07
[1665,] 1.174857e-06 4.048682e-06 3.837929e-07
[1666,] 1.207132e-06 3.110236e-06 3.568960e-07
[1667,] 1.165105e-06 2.675082e-06 3.609268e-07
[1668,] 1.182348e-06 4.751196e-06 3.877403e-07
[1669,] 1.196272e-06 4.142095e-06 3.870367e-07
[1670,] 1.188534e-06 4.132155e-06 3.856015e-07
[1671,] 1.185157e-06 4.115438e-06 3.851532e-07
[1672,] 1.181218e-06 4.113025e-06 3.845566e-07
[1673,] 1.200881e-06 4.107261e-06 3.915601e-07
[1674,] 1.180060e-06 4.107475e-06 3.844988e-07
[1675,] 1.153463e-06 2.621503e-06 3.578841e-07
[1676,] 1.192708e-06 4.121142e-06 3.870470e-07
[1677,] 1.186717e-06 4.103056e-06 3.860476e-07
[1678,] 2.057336e-06 3.192278e-06 5.741813e-07
[1679,] 2.038589e-06 3.194861e-06 5.691964e-07
[1680,] 1.188381e-06 4.100710e-06 3.866481e-07
[1681,] 1.183701e-06 4.100710e-06 3.855563e-07
[1682,] 1.188534e-06 4.109577e-06 3.866398e-07
[1683,] 5.564865e-06 2.571473e-06 9.754669e-07
[1684,] 1.196272e-06 4.676271e-06 3.916517e-07
[1685,] 1.190311e-06 4.131620e-06 3.875548e-07
[1686,] 1.200542e-06 4.092890e-06 3.960150e-07
[1687,] 1.192192e-06 4.066673e-06 3.924277e-07
[1688,] 1.204930e-06 4.065562e-06 3.972317e-07
[1689,] 1.197642e-06 4.061271e-06 3.942767e-07
[1690,] 1.190311e-06 4.065562e-06 3.916439e-07
[1691,] 1.182598e-06 4.064466e-06 3.884783e-07
[1692,] 1.193759e-06 4.041191e-06 3.920206e-07
[1693,] 1.184556e-06 4.047375e-06 3.869530e-07
[1694,] 1.185130e-06 4.057226e-06 3.869221e-07
[1695,] 1.205257e-06 4.008831e-06 3.943902e-07
[1696,] 1.202932e-06 4.011421e-06 3.922215e-07
[1697,] 1.194215e-06 4.904824e-06 3.816839e-07
[1698,] 1.231755e-06 4.004336e-06 4.012755e-07
[1699,] 1.235863e-06 4.734887e-06 3.854816e-07
[1700,] 1.216782e-06 4.773401e-06 3.816952e-07
[1701,] 1.216782e-06 4.782044e-06 3.816812e-07
[1702,] 1.216782e-06 4.718978e-06 3.817910e-07
[1703,] 1.212674e-06 4.009569e-06 3.946321e-07
[1704,] 1.232641e-06 4.790698e-06 3.827983e-07
[1705,] 1.190704e-06 4.727291e-06 3.816401e-07
[1706,] 1.221641e-06 4.004127e-06 3.983471e-07
[1707,] 1.260965e-06 4.796223e-06 3.877422e-07
[1708,] 1.256995e-06 4.796223e-06 3.873173e-07
[1709,] 1.221641e-06 4.004136e-06 3.984905e-07
[1710,] 1.222936e-06 4.790698e-06 3.820413e-07
[1711,] 1.222936e-06 4.782044e-06 3.820604e-07
[1712,] 1.201702e-06 4.899091e-06 3.851496e-07
[1713,] 1.185785e-06 4.836759e-06 3.902259e-07
[1714,] 1.256429e-06 4.004659e-06 4.086773e-07
[1715,] 2.889395e-06 6.890552e-06 8.949079e-07
[1716,] 1.537702e-06 2.985050e-06 5.157991e-07
[1717,] 1.174087e-06 4.739241e-06 3.887573e-07
[1718,] 1.244893e-06 4.000306e-06 4.047649e-07
[1719,] 1.174414e-06 4.768729e-06 3.923218e-07
[1720,] 1.176073e-06 4.760902e-06 3.954458e-07
[1721,] 1.178938e-06 4.764906e-06 3.841131e-07
[1722,] 1.324549e-06 3.188085e-06 4.403174e-07
[1723,] 1.239285e-06 3.993428e-06 4.034153e-07
[1724,] 1.282618e-06 3.998958e-06 4.168318e-07
[1725,] 1.271377e-06 3.993184e-06 4.135490e-07
[1726,] 1.210111e-06 3.993135e-06 3.946136e-07
[1727,] 1.175190e-06 4.707315e-06 3.935316e-07
[1728,] 1.244589e-06 3.174933e-06 4.098489e-07
[1729,] 1.180688e-06 4.573256e-06 3.826198e-07
[1730,] 1.234041e-06 3.176199e-06 4.065714e-07
[1731,] 1.176292e-06 4.692175e-06 3.951223e-07
[1732,] 1.264174e-06 3.993102e-06 4.114657e-07
[1733,] 1.175190e-06 4.677841e-06 3.932963e-07
[1734,] 1.257410e-06 3.987695e-06 4.091044e-07
[1735,] 1.176515e-06 4.757470e-06 3.854359e-07
[1736,] 1.210131e-06 3.989474e-06 3.941151e-07
[1737,] 1.487109e-06 3.017693e-06 4.915815e-07
[1738,] 1.232667e-06 3.991994e-06 4.003828e-07
[1739,] 1.207940e-06 3.991622e-06 3.932552e-07
[1740,] 1.204996e-06 3.990007e-06 3.925600e-07
[1741,] 1.178964e-06 4.806795e-06 3.996883e-07
[1742,] 1.188500e-06 3.165230e-06 3.831411e-07
[1743,] 1.224976e-06 3.991622e-06 3.981794e-07
[1744,] 1.204996e-06 3.988117e-06 3.928105e-07
[1745,] 1.203537e-06 3.987777e-06 3.924525e-07
[1746,] 1.206421e-06 3.987696e-06 3.933617e-07
[1747,] 1.206421e-06 3.987696e-06 3.933617e-07
[1748,] 1.179982e-06 4.588472e-06 3.982008e-07
[1749,] 1.230998e-06 3.987630e-06 4.009846e-07
[1750,] 1.206421e-06 3.987548e-06 3.934553e-07
[1751,] 1.289895e-06 3.971200e-06 4.186577e-07
[1752,] 1.232698e-06 4.031371e-06 4.020082e-07
[1753,] 3.450079e-06 3.190276e-06 7.490683e-07
[1754,] 1.226287e-06 4.027879e-06 3.999554e-07
[1755,] 1.227605e-06 4.031264e-06 4.005091e-07
[1756,] 2.742544e-06 5.594844e-06 1.060215e-06
[1757,] 1.206282e-06 4.339036e-06 3.939632e-07
[1758,] 1.205860e-06 4.333373e-06 3.943504e-07
[1759,] 1.391129e-06 3.159278e-06 4.937565e-07
[1760,] 1.472458e-06 3.268757e-06 4.665718e-07
[1761,] 1.338919e-06 3.268782e-06 4.261179e-07
[1762,] 1.200280e-06 4.355532e-06 3.811792e-07
[1763,] 1.180494e-06 4.361091e-06 3.819614e-07
[1764,] 1.369975e-06 3.063351e-06 4.808694e-07
[1765,] 1.071447e-06 5.236605e-06 3.603165e-07
[1766,] 1.169320e-06 4.333819e-06 3.957241e-07
[1767,] 1.460455e-06 3.987973e-06 4.738050e-07
[1768,] 1.259307e-06 3.983015e-06 4.108630e-07
[1769,] 1.255436e-06 3.982838e-06 4.095503e-07
[1770,] 2.477839e-06 5.040372e-06 8.090524e-07
[1771,] 1.169320e-06 4.322181e-06 3.955320e-07
[1772,] 1.362959e-06 3.908995e-06 5.369636e-07
[1773,] 1.175299e-06 4.375954e-06 4.003686e-07
[1774,] 1.190315e-06 4.335223e-06 3.852157e-07
[1775,] 1.190315e-06 4.335507e-06 3.852168e-07
[1776,] 1.252028e-06 3.982049e-06 4.079502e-07
[1777,] 1.240952e-06 3.982002e-06 4.040791e-07
[1778,] 1.640874e-06 3.464572e-06 6.412203e-07
[1779,] 1.235316e-06 3.981970e-06 4.023901e-07
[1780,] 1.189306e-06 4.353988e-06 3.855620e-07
[1781,] 1.238161e-06 3.981970e-06 4.032752e-07
[1782,] 1.235316e-06 3.982295e-06 4.020918e-07
[1783,] 1.184154e-06 4.375954e-06 4.056857e-07
[1784,] 1.293793e-06 3.976447e-06 4.203221e-07
[1785,] 1.191419e-06 4.347791e-06 3.850204e-07
[1786,] 1.188215e-06 4.353988e-06 3.859308e-07
[1787,] 1.192744e-06 4.353988e-06 3.848045e-07
[1788,] 1.255436e-06 3.976511e-06 4.083723e-07
[1789,] 1.174842e-06 4.376280e-06 4.000885e-07
[1790,] 1.206673e-06 4.370819e-06 3.813408e-07
[1791,] 1.184647e-06 4.369494e-06 4.058447e-07
[1792,] 1.186548e-06 4.311977e-06 3.864907e-07
[1793,] 1.235170e-06 3.976593e-06 4.020547e-07
[1794,] 1.187199e-06 4.332155e-06 4.065479e-07
[1795,] 1.235170e-06 3.976593e-06 4.020547e-07
[1796,] 1.351241e-06 3.446544e-06 4.759045e-07
[1797,] 1.225450e-06 3.976690e-06 3.990131e-07
[1798,] 1.230066e-06 3.976593e-06 4.004840e-07
[1799,] 1.188012e-06 4.324359e-06 3.858475e-07
[1800,] 1.184412e-06 4.347791e-06 3.906384e-07
[1801,] 1.214422e-06 3.978302e-06 3.952780e-07
[1802,] 1.240215e-06 3.980114e-06 4.026110e-07
[1803,] 1.166312e-06 4.298710e-06 3.931449e-07
[1804,] 1.167961e-06 4.375954e-06 3.955865e-07
[1805,] 1.190702e-06 4.413313e-06 4.103259e-07
[1806,] 1.218460e-06 3.951091e-06 3.989088e-07
[1807,] 1.186625e-06 4.428478e-06 3.811934e-07
[1808,] 1.185572e-06 4.435983e-06 3.879879e-07
[1809,] 1.223117e-06 3.982075e-06 3.973396e-07
[1810,] 1.243236e-06 3.982075e-06 4.031913e-07
[1811,] 1.243236e-06 3.982075e-06 4.031913e-07
[1812,] 1.154431e-06 4.396002e-06 3.715030e-07
[1813,] 1.189895e-06 4.422659e-06 3.856751e-07
[1814,] 1.242100e-06 3.981241e-06 4.029826e-07
[1815,] 1.229479e-06 3.981241e-06 3.992833e-07
[1816,] 1.229479e-06 3.981241e-06 3.992833e-07
[1817,] 1.232109e-06 3.980849e-06 4.001060e-07
[1818,] 1.186316e-06 4.403616e-06 3.871694e-07
[1819,] 1.186967e-06 4.403616e-06 3.867628e-07
[1820,] 1.342746e-06 3.978840e-06 4.337804e-07
[1821,] 1.191592e-06 4.368197e-06 4.098960e-07
[1822,] 1.171845e-06 4.324259e-06 3.974019e-07
[1823,] 1.475459e-06 3.308782e-06 5.566097e-07
[1824,] 1.270765e-06 3.976350e-06 4.135300e-07
[1825,] 1.396237e-06 3.527129e-06 4.899129e-07
[1826,] 1.173358e-06 4.288726e-06 4.003485e-07
[1827,] 1.482329e-06 3.522658e-06 5.216237e-07
[1828,] 1.201677e-06 4.274613e-06 4.132081e-07
[1829,] 1.215850e-06 3.970898e-06 3.965060e-07
[1830,] 1.201677e-06 4.263412e-06 4.129366e-07
[1831,] 1.173988e-06 4.267942e-06 3.859607e-07
[1832,] 1.227287e-06 3.970983e-06 4.001815e-07
[1833,] 1.184558e-06 4.256499e-06 3.881813e-07
[1834,] 1.561936e-06 3.543303e-06 5.548541e-07
[1835,] 7.281189e-06 6.115925e-06 3.931445e-06
[1836,] 1.208266e-06 4.240832e-06 4.157253e-07
[1837,] 1.201677e-06 4.240832e-06 4.123830e-07
[1838,] 6.581554e-06 6.123778e-06 3.489666e-06
[1839,] 1.191524e-06 4.245994e-06 4.071989e-07
[1840,] 1.228138e-06 3.971335e-06 4.006193e-07
[1841,] 1.194422e-06 4.245994e-06 4.087370e-07
[1842,] 1.398909e-06 3.366184e-06 5.291785e-07
[1843,] 1.385977e-06 3.336067e-06 5.209310e-07
[1844,] 1.254474e-06 3.971201e-06 4.089285e-07
[1845,] 1.169983e-06 4.251763e-06 3.949629e-07
[1846,] 1.171845e-06 4.251763e-06 3.961282e-07
[1847,] 1.171845e-06 4.251763e-06 3.961282e-07
[1848,] 1.257962e-06 3.971084e-06 4.099553e-07
[1849,] 1.337495e-06 3.971758e-06 4.328522e-07
[1850,] 1.269069e-06 3.971335e-06 4.136344e-07
[1851,] 1.552290e-06 3.457904e-06 4.938275e-07
[1852,] 1.261556e-06 3.971084e-06 4.110912e-07
[1853,] 6.662780e-06 6.111823e-06 3.532578e-06
[1854,] 1.245345e-06 3.971084e-06 4.059639e-07
[1855,] 6.635528e-06 6.111823e-06 3.515215e-06
[1856,] 6.635528e-06 6.111823e-06 3.515215e-06
[1857,] 1.231214e-06 3.970898e-06 4.013672e-07
[1858,] 1.166558e-06 4.257569e-06 3.928301e-07
[1859,] 1.283000e-06 3.970830e-06 4.175800e-07
[1860,] 1.272990e-06 3.970830e-06 4.144400e-07
[1861,] 1.272990e-06 3.970830e-06 4.144400e-07
[1862,] 1.151827e-06 4.257569e-06 3.863649e-07
[1863,] 1.248639e-06 3.970898e-06 4.068636e-07
[1864,] 1.253184e-06 3.970898e-06 4.082953e-07
[1865,] 1.281585e-06 3.970898e-06 4.172282e-07
[1866,] 1.401188e-06 3.970898e-06 4.546857e-07
[1867,] 1.164994e-06 4.245994e-06 3.915802e-07
[1868,] 1.245124e-06 3.971084e-06 4.058939e-07
[1869,] 2.861066e-06 4.980545e-06 9.577954e-07
[1870,] 1.151827e-06 4.240832e-06 3.861201e-07
[1871,] 1.444435e-06 3.277203e-06 5.432969e-07
[1872,] 1.230716e-06 3.971652e-06 4.015596e-07
[1873,] 1.234409e-06 3.971835e-06 4.028058e-07
[1874,] 1.309512e-06 3.971835e-06 4.267511e-07
[1875,] 1.231695e-06 3.972250e-06 4.020532e-07
[1876,] 1.171647e-06 3.955515e-06 3.819775e-07
[1877,] 1.241656e-06 3.424453e-06 4.246828e-07
[1878,] 1.240439e-06 3.972756e-06 4.050152e-07
[1879,] 1.240439e-06 3.972994e-06 4.050757e-07
[1880,] 1.192807e-06 4.145117e-06 4.054853e-07
[1881,] 1.223720e-06 3.976153e-06 4.001236e-07
[1882,] 6.016595e-06 6.089398e-06 3.104803e-06
[1883,] 1.226119e-06 3.976583e-06 4.009847e-07
[1884,] 1.322923e-06 3.977029e-06 4.328881e-07
[1885,] 1.248541e-06 3.977491e-06 4.085964e-07
[1886,] 1.251842e-06 3.977491e-06 4.096915e-07
[1887,] 1.170727e-06 4.160057e-06 3.937653e-07
[1888,] 1.217115e-06 3.980048e-06 3.982894e-07
[1889,] 1.229831e-06 3.980609e-06 4.027165e-07
[1890,] 1.221420e-06 3.980609e-06 3.998309e-07
[1891,] 1.175212e-06 4.155390e-06 3.985366e-07
[1892,] 1.310756e-06 3.179796e-06 4.785234e-07
[1893,] 1.223720e-06 3.981779e-06 4.007358e-07
[1894,] 1.223720e-06 3.983014e-06 4.008490e-07
[1895,] 1.219219e-06 3.983656e-06 3.993307e-07
[1896,] 1.230716e-06 3.983656e-06 4.033316e-07
[1897,] 4.642861e-06 6.186627e-06 2.286343e-06
[1898,] 1.315414e-06 3.234296e-06 4.849856e-07
[1899,] 1.169452e-06 4.134980e-06 3.950134e-07
[1900,] 5.131445e-06 6.194701e-06 2.601358e-06
[1901,] 1.217115e-06 3.985694e-06 3.987425e-07
[1902,] 1.217115e-06 3.985751e-06 3.987467e-07
[1903,] 1.234188e-06 3.986460e-06 4.047990e-07
[1904,] 1.387218e-06 3.499927e-06 4.638916e-07
[1905,] 1.379240e-06 3.491823e-06 4.411149e-07
[1906,] 1.176109e-06 4.140032e-06 3.986585e-07
[1907,] 1.217115e-06 3.987928e-06 3.989000e-07
[1908,] 1.168663e-06 4.115597e-06 3.941717e-07
[1909,] 1.228138e-06 3.987928e-06 4.028143e-07
[1910,] 1.175554e-06 4.140032e-06 3.983688e-07
[1911,] 1.146642e-06 4.165350e-06 3.809390e-07
[1912,] 1.185534e-06 4.115465e-06 4.028426e-07
[1913,] 4.410797e-06 6.213074e-06 2.146479e-06
[1914,] 1.223422e-06 3.978466e-06 4.002984e-07
[1915,] 1.176940e-06 4.191489e-06 3.980086e-07
[1916,] 1.169097e-06 4.201961e-06 3.935304e-07
[1917,] 1.307249e-06 3.243568e-06 4.821829e-07
[1918,] 4.175123e-06 6.251371e-06 2.006134e-06
[1919,] 1.227974e-06 3.984999e-06 4.025063e-07
[1920,] 1.389888e-06 3.359403e-06 4.417424e-07
[1921,] 1.392449e-06 3.369312e-06 4.445361e-07
[1922,] 1.396725e-06 3.365968e-06 4.370039e-07
[1923,] 4.375350e-06 6.212523e-06 2.124340e-06
[1924,] 1.027443e-06 2.966711e-06 3.239882e-07
[1925,] 1.370996e-06 3.338735e-06 4.317557e-07
[1926,] 1.211070e-06 3.981215e-06 3.962649e-07
[1927,] 1.284048e-06 3.981215e-06 4.209960e-07
[1928,] 1.161007e-06 4.196709e-06 3.879667e-07
[1929,] 1.396072e-06 3.357423e-06 5.294510e-07
[1930,] 1.408440e-06 3.417050e-06 4.347820e-07
[1931,] 1.526283e-06 3.378254e-06 5.890498e-07
[1932,] 1.134376e-06 3.478331e-06 4.199391e-07
[1933,] 1.510502e-06 3.363611e-06 5.819658e-07
[1934,] 1.139546e-06 3.478331e-06 4.227844e-07
[1935,] 1.139546e-06 3.478331e-06 4.227844e-07
[1936,] 1.529540e-06 3.374204e-06 5.914690e-07
[1937,] 4.134833e-06 6.478612e-06 2.047689e-06
[1938,] 1.146184e-06 4.143385e-06 3.802390e-07
[1939,] 1.237941e-06 3.998885e-06 4.071442e-07
[1940,] 1.237941e-06 3.998885e-06 4.071442e-07
[1941,] 1.176315e-06 4.071289e-06 3.818592e-07
[1942,] 1.252816e-06 4.003972e-06 4.128364e-07
[1943,] 1.145442e-06 3.299089e-06 4.170234e-07
[1944,] 1.134376e-06 3.369055e-06 4.151669e-07
[1945,] 1.389109e-06 3.325925e-06 4.393698e-07
[1946,] 1.389109e-06 3.448956e-06 4.420969e-07
[1947,] 1.260286e-06 4.001886e-06 4.153040e-07
[1948,] 1.263732e-06 4.009316e-06 4.167204e-07
[1949,] 1.132249e-06 3.686176e-06 4.271571e-07
[1950,] 1.263732e-06 4.011454e-06 4.169038e-07
[1951,] 1.382558e-06 3.442192e-06 4.441217e-07
[1952,] 1.455163e-06 3.378254e-06 5.575346e-07
[1953,] 1.328718e-06 4.191772e-06 5.667276e-07
[1954,] 1.668111e-06 3.514584e-06 6.678198e-07
[1955,] 1.238334e-06 4.010376e-06 4.077504e-07
[1956,] 1.217786e-06 4.010376e-06 4.001791e-07
[1957,] 1.099928e-06 3.788149e-06 4.111815e-07
[1958,] 1.119683e-06 3.791630e-06 4.235572e-07
[1959,] 1.235028e-06 4.010376e-06 4.065519e-07
[1960,] 1.306632e-06 3.502791e-06 4.996079e-07
[1961,] 1.103121e-06 3.805476e-06 4.137647e-07
[1962,] 1.235028e-06 4.016758e-06 4.066475e-07
[1963,] 1.138118e-06 3.822979e-06 4.358473e-07
[1964,] 1.235028e-06 4.016758e-06 4.066475e-07
[1965,] 1.235028e-06 4.017844e-06 4.067183e-07
[1966,] 1.288967e-06 4.016758e-06 4.257780e-07
[1967,] 5.324954e-06 5.583253e-06 2.381471e-06
[1968,] 1.007819e-06 2.893305e-06 3.242092e-07
[1969,] 1.200471e-06 4.024598e-06 3.935712e-07
[1970,] 1.331341e-06 3.186439e-06 4.211940e-07
[1971,] 1.004330e-06 2.879565e-06 3.202775e-07
[1972,] 1.232992e-06 3.888319e-06 4.166883e-07
[1973,] 1.413850e-06 3.876537e-06 4.840645e-07
[1974,] 1.211914e-06 4.029818e-06 3.983796e-07
[1975,] 1.198588e-06 4.031012e-06 3.927529e-07
[1976,] 8.540599e-06 5.569740e-06 4.081623e-06
[1977,] 1.199503e-06 4.028641e-06 3.931289e-07
[1978,] 1.197771e-06 4.007840e-06 3.918847e-07
[1979,] 1.404951e-06 3.855384e-06 4.800206e-07
[1980,] 1.584999e-06 4.101382e-06 5.192339e-07
[1981,] 1.432628e-06 2.877867e-06 4.422035e-07
[1982,] 1.542408e-06 4.084075e-06 4.958620e-07
[1983,] 1.541770e-06 4.074981e-06 4.959524e-07
[1984,] 1.734903e-06 3.941638e-06 5.985259e-07
[1985,] 2.407051e-06 3.896013e-06 8.368254e-07
[1986,] 1.541140e-06 4.071093e-06 4.959588e-07
[1987,] 1.540585e-06 4.073668e-06 4.959966e-07
[1988,] 1.539095e-06 4.073899e-06 4.975455e-07
[1989,] 1.546648e-06 4.077563e-06 4.962650e-07
[1990,] 9.815361e-07 4.035328e-06 3.495455e-07
[1991,] 1.494585e-06 3.305323e-06 4.634737e-07
[1992,] 1.022083e-06 3.289439e-06 3.562398e-07
[1993,] 1.546809e-06 4.080162e-06 5.025092e-07
[1994,] 1.547266e-06 4.075211e-06 4.962087e-07
[1995,] 1.007719e-06 3.835926e-06 3.631425e-07
[1996,] 1.547266e-06 4.089669e-06 4.960886e-07
[1997,] 1.545251e-06 4.076614e-06 4.960026e-07
[1998,] 7.703172e-06 5.932180e-06 4.053385e-06
[1999,] 7.701922e-06 5.945524e-06 4.069152e-06
[2000,] 9.933584e-07 3.755822e-06 3.523348e-07
[2001,] 1.438640e-06 4.912040e-06 6.700253e-07
[2002,] 1.540063e-06 4.083880e-06 4.960719e-07
[2003,] 1.702790e-06 3.920006e-06 6.438287e-07
[2004,] 1.964752e-06 5.056300e-06 6.573570e-07
[2005,] 1.549559e-06 4.092994e-06 4.962896e-07
[2006,] 1.987676e-05 5.854650e-06 1.112526e-05
[2007,] 1.034861e-06 3.297979e-06 3.692079e-07
[2008,] 1.940157e-06 3.578901e-06 7.064697e-07
[2009,] 1.037407e-06 3.894889e-06 3.843879e-07
[2010,] 1.549559e-06 4.089839e-06 4.963203e-07
[2011,] 1.687249e-06 3.515089e-06 5.961543e-07
[2012,] 1.376956e-06 5.218834e-06 6.446638e-07
[2013,] 1.387075e-06 5.351395e-06 6.576741e-07
[2014,] 1.387075e-06 5.187332e-06 6.500293e-07
[2015,] 1.334336e-06 5.156150e-06 6.129809e-07
[2016,] 1.968040e-06 3.748411e-06 7.451956e-07
[2017,] 3.813892e-06 3.764397e-06 1.502617e-06
[2018,] 1.549559e-06 4.104402e-06 4.961919e-07
[2019,] 9.638635e-07 3.472680e-06 3.261861e-07
[2020,] 1.355174e-06 5.061471e-06 6.227750e-07
[2021,] 1.983759e-06 3.843147e-06 7.612486e-07
[2022,] 1.365945e-06 4.743109e-06 6.145250e-07
[2023,] 9.733132e-07 3.673643e-06 3.372778e-07
[2024,] 1.067208e-06 3.905596e-06 4.018586e-07
[2025,] 1.562248e-06 4.129864e-06 4.992152e-07
[2026,] 2.878831e-06 4.581542e-06 9.188573e-07
[2027,] 1.998290e-06 3.999308e-06 7.872605e-07
[2028,] 1.355174e-06 4.855632e-06 6.131224e-07
[2029,] 1.355174e-06 5.091818e-06 6.241623e-07
[2030,] 1.540592e-06 4.251652e-06 4.973501e-07
[2031,] 1.355174e-06 4.883754e-06 6.144670e-07
[2032,] 9.932901e-07 3.798028e-06 3.531831e-07
[2033,] 9.561137e-07 4.115700e-06 3.264835e-07
[2034,] 3.315946e-06 4.946979e-06 1.909071e-06
[2035,] 2.793591e-05 5.579341e-06 1.428242e-05
[2036,] 1.526701e-06 4.462735e-06 4.912978e-07
[2037,] 1.455962e-06 3.440747e-06 4.642194e-07
[2038,] 1.146053e-06 4.573322e-06 4.673333e-07
[2039,] 2.058127e-05 5.261222e-06 9.137620e-06
[2040,] 2.756575e-05 5.564615e-06 1.401903e-05
[2041,] 1.452647e-06 3.431906e-06 4.618551e-07
[2042,] 1.526701e-06 4.458907e-06 4.912747e-07
[2043,] 1.525658e-06 4.458749e-06 4.915093e-07
[2044,] 1.450895e-06 3.425886e-06 4.602683e-07
[2045,] 1.450895e-06 3.424008e-06 4.602014e-07
[2046,] 1.154289e-06 4.866829e-06 4.811699e-07
[2047,] 1.458150e-06 3.431721e-06 4.646938e-07
[2048,] 1.451374e-06 3.429743e-06 4.607616e-07
[2049,] 2.540461e-05 5.389325e-06 1.205903e-05
[2050,] 1.172958e-06 4.858687e-06 4.931180e-07
[2051,] 2.933249e-05 5.423233e-06 1.421619e-05
[2052,] 1.529213e-06 4.411316e-06 4.978370e-07
[2053,] 1.210507e-06 4.858687e-06 5.157116e-07
[2054,] 2.963394e-05 5.434235e-06 1.443035e-05
[2055,] 1.529741e-06 4.404213e-06 4.969009e-07
[2056,] 1.172958e-06 4.761719e-06 4.900570e-07
[2057,] 1.735917e-06 2.951497e-06 5.603920e-07
[2058,] 1.450076e-06 3.928421e-06 4.724954e-07
[2059,] 1.455774e-06 3.542815e-06 4.680663e-07
[2060,] 1.210507e-06 4.770516e-06 5.117109e-07
[2061,] 2.368957e-05 5.075275e-06 9.781220e-06
[2062,] 1.296286e-06 6.233014e-06 6.147058e-07
[2063,] 2.280596e-05 5.073335e-06 9.399271e-06
[2064,] 1.545813e-06 5.495383e-06 5.329084e-07
[2065,] 3.049591e-05 5.071576e-06 1.262468e-05
[2066,] 2.928320e-06 4.837498e-06 1.626680e-06
[2067,] 1.530542e-06 5.581803e-06 5.087609e-07
[2068,] 1.451113e-06 3.464237e-06 4.576972e-07
[2069,] 1.647271e-05 4.924177e-06 5.923826e-06
[2070,] 2.848374e-05 5.050506e-06 1.158034e-05
[2071,] 1.560639e-06 4.348197e-06 4.966530e-07
[2072,] 2.461531e-05 4.980985e-06 9.528533e-06
[2073,] 1.702134e-06 3.122617e-06 5.725234e-07
[2074,] 1.615213e-06 4.239517e-06 5.408405e-07
[2075,] 2.530719e-05 4.947019e-06 9.703068e-06
[2076,] 1.449817e-06 3.733093e-06 4.660244e-07
[2077,] 1.507390e-06 4.185682e-06 4.756723e-07
[2078,] 2.359152e-06 5.437554e-06 8.805778e-07
[2079,] 1.468124e-06 3.835672e-06 4.399030e-07
[2080,] 9.987457e-07 3.144599e-06 3.227554e-07
[2081,] 7.783570e-06 3.325419e-06 2.516008e-06
[2082,] 1.132413e-05 4.832478e-06 3.984308e-06
[2083,] 1.132413e-05 4.822825e-06 3.952628e-06
[2084,] 1.115043e-05 4.811007e-06 3.852595e-06
[2085,] 1.307683e-06 7.064210e-06 6.436055e-07
[2086,] 1.129580e-05 4.820985e-06 3.935546e-06
[2087,] 1.903459e-06 3.362769e-06 5.813783e-07
[2088,] 8.011027e-06 3.278930e-06 2.445319e-06
[2089,] 1.962956e-06 3.374421e-06 6.046795e-07
[2090,] 1.971033e-06 3.373968e-06 6.064046e-07
[2091,] 2.027244e-05 4.847412e-06 7.187661e-06
[2092,] 2.018708e-06 4.155986e-06 6.926256e-07
[2093,] 7.342762e-06 3.365626e-06 2.384124e-06
[2094,] 6.758511e-06 3.305416e-06 2.087731e-06
[2095,] 2.317813e-05 4.829985e-06 8.025087e-06
[2096,] 1.083058e-06 3.970594e-06 3.934276e-07
[2097,] 7.488557e-06 4.215113e-06 2.874574e-06
[2098,] 2.835100e-06 4.403562e-06 1.092475e-06
[2099,] 2.889929e-06 4.492293e-06 1.136906e-06
[2100,] 2.135927e-06 4.413827e-06 7.411670e-07
[2101,] 2.710108e-06 4.389444e-06 1.033480e-06
[2102,] 2.889929e-06 4.480579e-06 1.134208e-06
[2103,] 2.911188e-06 4.391344e-06 1.121201e-06
[2104,] 2.587050e-06 4.380720e-06 9.802075e-07
[2105,] 3.088738e-06 4.411459e-06 1.204020e-06
[2106,] 5.755409e-06 4.333865e-06 2.288469e-06
[2107,] 2.564845e-06 6.210219e-06 1.505992e-06
[2108,] 2.484065e-06 4.278835e-06 9.166208e-07
[2109,] 2.408061e-06 4.384480e-06 9.070372e-07
[2110,] 2.731132e-06 4.239290e-06 1.003053e-06
[2111,] 2.408061e-06 4.280101e-06 8.854146e-07
[2112,] 2.699448e-06 4.829123e-06 1.099085e-06
[2113,] 2.684626e-06 4.809125e-06 1.088542e-06
[2114,] 2.097237e-06 4.302616e-06 7.031539e-07
[2115,] 2.624202e-06 4.865366e-06 1.068803e-06
[2116,] 2.624202e-06 4.838321e-06 1.064438e-06
[2117,] 2.750231e-06 4.811120e-06 1.119814e-06
[2118,] 2.609751e-06 4.858724e-06 1.060732e-06
[2119,] 1.920890e-06 4.282995e-06 6.388228e-07
[2120,] 2.003369e-06 4.289301e-06 6.685059e-07
[2121,] 2.427787e-06 4.791365e-06 9.635349e-07
[2122,] 2.654050e-06 4.791365e-06 1.070937e-06
[2123,] 1.952658e-06 4.287442e-06 6.508803e-07
[2124,] 2.510486e-06 4.715036e-06 9.907907e-07
[2125,] 2.566623e-06 4.703121e-06 1.015058e-06
[2126,] 2.524583e-06 4.769927e-06 1.004987e-06
[2127,] 2.657295e-06 4.804544e-06 1.074265e-06
[2128,] 2.597588e-06 4.810945e-06 1.046742e-06
[2129,] 2.737976e-06 4.868128e-06 1.125951e-06
[2130,] 2.612584e-06 4.804544e-06 1.052887e-06
[2131,] 1.735012e-06 4.262962e-06 5.719785e-07
[2132,] 2.737976e-06 4.868128e-06 1.125951e-06
[2133,] 2.612584e-06 4.804544e-06 1.052887e-06
[2134,] 2.612584e-06 4.804544e-06 1.052887e-06
[2135,] 1.612562e-06 3.529831e-06 6.512220e-07
[2136,] 2.339786e-06 4.827019e-06 9.260144e-07
[2137,] 2.597588e-06 4.798171e-06 1.044680e-06
[2138,] 2.298419e-06 4.840817e-06 9.082137e-07
[2139,] 2.529193e-06 4.771712e-06 1.007889e-06
[2140,] 2.276824e-06 4.820494e-06 8.952180e-07
[2141,] 2.502705e-06 4.692372e-06 9.811380e-07
[2142,] 2.502705e-06 4.686031e-06 9.801381e-07
[2143,] 2.556326e-06 4.674582e-06 1.003036e-06
[2144,] 2.489082e-06 4.674582e-06 9.720377e-07
[2145,] 2.476846e-06 4.662673e-06 9.645322e-07
[2146,] 5.810873e-03 3.727740e-06 2.538843e-03
[2147,] 2.438622e-06 4.645302e-06 9.442883e-07
[2148,] 2.390544e-06 4.622707e-06 9.188937e-07
[2149,] 2.569477e-06 4.594664e-06 9.953628e-07
[2150,] 2.351659e-06 4.684707e-06 9.120963e-07
[2151,] 3.285722e-03 3.700313e-06 1.410679e-03
[2152,] 2.320555e-06 5.142623e-06 9.550815e-07
[2153,] 2.584118e-06 4.551815e-06 9.942201e-07
[2154,] 2.569477e-06 3.611962e-06 7.036578e-07
[2155,] 2.832538e-06 5.344393e-06 1.192046e-06
[2156,] 2.559442e-06 4.562630e-06 9.867296e-07
[2157,] 2.627770e-06 4.500327e-06 1.003636e-06
[2158,] 2.612584e-06 4.500327e-06 9.970430e-07
[2159,] 2.038357e-03 3.671573e-06 8.627744e-04
[2160,] 2.597588e-06 4.461152e-06 9.829613e-07
[2161,] 2.803191e-06 5.418583e-06 9.298791e-07
[2162,] 2.326609e-06 4.344747e-06 8.535851e-07
[2163,] 2.266256e-06 4.261262e-06 7.316315e-07
[2164,] 2.338346e-06 4.304617e-06 8.497488e-07
[2165,] 2.873853e-06 5.441344e-06 9.595680e-07
[2166,] 2.361174e-06 4.296561e-06 8.576810e-07
[2167,] 2.349147e-06 4.292168e-06 8.519729e-07
[2168,] 1.883321e-06 4.264551e-06 6.148499e-07
[2169,] 2.323714e-06 4.263948e-06 8.375479e-07
[2170,] 9.182691e-02 3.641553e-06 3.865332e-02
[2171,] 2.326609e-06 4.244499e-06 8.351946e-07
[2172,] 8.375753e-02 3.637570e-06 3.516919e-02
[2173,] 2.103421e-06 4.207310e-06 7.399654e-07
[2174,] 1.164451e-05 4.242496e-06 3.893135e-06
[2175,] 1.121032e-02 3.674651e-06 4.809226e-03
[2176,] 3.091493e-06 5.478577e-06 1.060685e-06
[2177,] 2.272139e-06 4.201207e-06 8.065691e-07
[2178,] 3.121764e-06 4.247263e-06 1.048603e-06
[2179,] 2.283166e-06 4.148617e-06 8.009483e-07
[2180,] 3.121764e-06 4.247450e-06 1.049709e-06
[2181,] 7.277602e-02 3.604361e-06 3.007486e-02
[2182,] 2.283166e-06 4.142411e-06 7.997197e-07
[2183,] 7.277602e-02 3.620448e-06 3.038210e-02
[2184,] 3.396586e-06 4.248742e-06 1.165541e-06
[2185,] 1.239961e-06 4.685244e-06 5.235906e-07
[2186,] 6.286510e-06 4.243046e-06 2.109155e-06
[2187,] 3.597142e-06 4.244957e-06 1.220005e-06
[2188,] 5.534609e-02 3.598791e-06 2.290531e-02
[2189,] 8.878919e-06 4.243193e-06 3.032186e-06
[2190,] 5.935451e-02 3.576367e-06 2.419878e-02
[2191,] 3.931070e-02 3.580311e-06 1.607011e-02
[2192,] 1.768926e-02 3.576367e-06 7.211514e-03
[2193,] 5.709901e-06 4.244413e-06 1.929690e-06
[2194,] 4.813446e-02 3.555617e-06 1.933791e-02
[2195,] 3.931070e-02 3.569307e-06 1.594889e-02
[2196,] 4.813446e-02 3.572819e-06 1.957642e-02
[2197,] 3.667302e-02 3.542172e-06 1.458760e-02
[2198,] 2.326609e-06 4.082385e-06 8.044232e-07
[2199,] 2.293316e-06 4.065765e-06 7.895588e-07
[2200,] 1.870386e-06 4.254733e-06 6.080869e-07
[2201,] 2.304620e-06 3.969343e-06 7.685682e-07
[2202,] 2.065109e-02 3.373281e-06 6.680433e-03
[2203,] 1.416904e-06 3.500605e-06 4.879502e-07
[2204,] 1.050064e-04 4.449165e-06 2.836924e-05
[2205,] 1.221954e-06 3.344427e-06 4.076304e-07
[2206,] 9.789705e-05 4.459495e-06 2.631435e-05
[2207,] 1.470666e-04 4.465631e-06 3.946447e-05
[2208,] 4.285819e-06 4.659406e-06 1.670758e-06
[2209,] 1.234220e-06 3.349172e-06 4.134588e-07
[2210,] 4.130414e-06 4.684603e-06 1.614976e-06
[2211,] 6.529693e-06 4.856881e-06 2.212676e-06
[2212,] 1.027724e-04 4.476243e-06 2.737547e-05
[2213,] 4.203556e-06 4.676278e-06 1.642396e-06
[2214,] 1.164260e-06 3.357744e-06 3.900176e-07
[2215,] 3.203895e-05 4.452318e-06 8.756852e-06
[2216,] 8.090836e-06 3.202941e-06 9.882547e-07
[2217,] 1.130540e-06 3.376577e-06 3.790469e-07
[2218,] 3.203895e-05 4.460500e-06 8.719309e-06
[2219,] 3.340696e-06 4.737960e-06 1.302990e-06
[2220,] 1.383801e-05 4.492937e-06 3.723031e-06
[2221,] 3.146581e-06 4.741279e-06 1.223852e-06
[2222,] 3.105601e-06 3.933206e-06 1.064402e-06
[2223,] 3.340696e-06 4.737410e-06 1.302876e-06
[2224,] 1.250060e-05 4.477034e-06 3.389957e-06
[2225,] 2.081830e-05 4.492937e-06 5.583613e-06
[2226,] 3.340696e-06 4.707102e-06 1.296532e-06
[2227,] 8.936482e-06 4.467516e-06 2.447315e-06
[2228,] 8.636142e-06 3.465787e-06 9.513775e-07
[2229,] 8.008884e-06 4.449694e-06 2.215206e-06
[2230,] 1.153045e-06 3.348038e-06 3.843147e-07
[2231,] 1.548850e-05 4.479474e-06 4.164843e-06
[2232,] 4.742941e-06 4.531611e-06 1.798959e-06
[2233,] 2.155553e-05 4.416542e-06 6.085022e-06
[2234,] 1.082732e-05 4.400918e-06 3.115752e-06
[2235,] 1.078650e-06 4.383911e-06 3.059081e-07
[2236,] 1.141556e-04 3.348508e-06 3.761440e-05
[2237,] 1.288584e-06 3.970685e-06 4.026184e-07
[2238,] 3.864373e-06 4.321454e-06 1.222398e-06
[2239,] 1.662356e-06 3.587867e-06 6.781217e-07
[2240,] 2.669878e-06 4.331305e-06 8.583090e-07
[2241,] 4.064788e-05 3.373516e-06 1.558356e-05
[2242,] 6.165173e-06 3.281096e-06 1.573690e-06
[2243,] 3.211254e-06 4.327214e-06 1.014069e-06
[2244,] 5.719818e-06 3.217197e-06 1.514807e-06
[2245,] 1.177229e-06 3.993765e-06 3.759336e-07
[2246,] 3.056392e-06 4.330994e-06 9.770698e-07
[2247,] 3.945079e-05 3.358599e-06 8.021279e-06
[2248,] 1.190259e-06 4.084254e-06 3.764345e-07
[2249,] 1.177762e-06 4.205509e-06 3.762615e-07
[2250,] 1.176485e-06 4.093525e-06 3.761520e-07
[2251,] 6.293588e-06 3.172702e-06 1.793334e-06
[2252,] 1.384897e-06 4.240353e-06 4.075243e-07
[2253,] 5.430053e-06 3.883441e-06 6.573917e-07
[2254,] 5.998723e-06 5.018240e-06 2.498019e-06
[2255,] 6.162746e-06 4.299345e-06 2.197333e-06
[2256,] 1.173327e-06 4.146817e-06 3.764250e-07
[2257,] 6.326484e-06 3.291473e-06 1.557349e-06
[2258,] 1.973036e-06 3.429197e-06 8.025648e-07
[2259,] 6.418704e-06 3.287871e-06 1.580748e-06
[2260,] 6.717707e-06 3.306359e-06 1.630983e-06
[2261,] 7.461752e-06 3.346110e-06 1.757816e-06
[2262,] 1.347139e-06 4.297932e-06 3.995041e-07
[2263,] 6.279831e-06 4.275425e-06 2.221720e-06
[2264,] 1.171438e-06 4.044304e-06 3.763817e-07
[2265,] 6.073545e-06 3.287563e-06 1.494525e-06
[2266,] 1.465406e-06 3.847809e-06 4.294760e-07
[2267,] 2.470278e-06 4.384007e-06 8.807329e-07
[2268,] 2.374644e-06 5.345040e-06 7.213587e-07
[2269,] 1.865307e-06 4.144825e-06 5.043118e-07
[2270,] 8.470978e-06 4.176045e-06 2.866851e-06
[2271,] 1.150103e-06 3.847695e-06 3.627619e-07
[2272,] 8.470978e-06 4.175469e-06 2.875087e-06
[2273,] 8.470978e-06 4.175469e-06 2.875087e-06
[2274,] 1.153175e-06 3.829503e-06 3.633936e-07
[2275,] 8.141711e-06 3.243630e-06 1.996684e-06
[2276,] 8.470978e-06 4.178239e-06 2.880518e-06
[2277,] 7.589741e-06 3.215148e-06 1.911652e-06
[2278,] 8.283321e-06 4.178239e-06 2.817086e-06
[2279,] 8.283321e-06 4.178239e-06 2.817086e-06
[2280,] 1.105530e-06 3.812336e-06 3.569347e-07
[2281,] 1.169675e-06 3.833995e-06 3.660900e-07
[2282,] 6.236324e-06 4.176045e-06 2.114660e-06
[2283,] 7.932688e-06 3.945564e-06 1.839212e-06
[2284,] 7.869186e-06 3.218202e-06 1.971029e-06
[2285,] 1.169675e-06 3.764171e-06 3.671047e-07
[2286,] 8.033742e-06 3.205492e-06 2.028905e-06
[2287,] 7.834333e-06 3.205492e-06 1.982891e-06
[2288,] 8.437990e-06 4.158702e-06 2.817936e-06
[2289,] 7.834333e-06 3.205492e-06 1.982891e-06
[2290,] 8.086012e-06 4.160957e-06 2.706550e-06
[2291,] 7.834333e-06 3.203030e-06 1.986963e-06
[2292,] 1.110328e-06 3.752972e-06 3.567900e-07
[2293,] 8.268068e-06 4.163268e-06 2.772037e-06
[2294,] 8.268068e-06 4.163268e-06 2.772037e-06
[2295,] 1.166455e-06 3.752972e-06 3.666756e-07
[2296,] 8.218607e-06 3.193624e-06 2.093110e-06
[2297,] 7.660088e-06 3.191382e-06 1.966564e-06
[2298,] 8.268068e-06 4.173822e-06 2.784650e-06
[2299,] 8.033742e-06 3.191382e-06 2.054219e-06
[2300,] 1.159357e-06 3.738005e-06 3.655776e-07
[2301,] 7.478698e-06 3.195854e-06 1.916181e-06
[2302,] 7.219537e-06 4.161238e-06 2.410490e-06
[2303,] 6.706376e-06 3.206834e-06 1.734799e-06
[2304,] 6.706376e-06 3.209082e-06 1.731550e-06
[2305,] 1.162891e-06 3.749179e-06 3.660646e-07
[2306,] 2.306902e-06 4.050078e-06 1.055696e-06
[2307,] 7.079598e-06 4.165660e-06 2.372639e-06
[2308,] 7.022739e-06 3.234714e-06 1.770999e-06
[2309,] 1.166455e-06 3.745419e-06 3.667992e-07
[2310,] 7.767551e-06 4.167956e-06 2.605727e-06
[2311,] 7.378375e-06 3.200612e-06 1.884930e-06
[2312,] 7.449590e-06 4.163420e-06 2.490998e-06
[2313,] 7.414869e-06 3.229184e-06 1.868109e-06
[2314,] 7.042124e-06 3.204429e-06 1.817769e-06
[2315,] 7.544642e-06 3.198137e-06 1.927772e-06
[2316,] 7.245430e-06 4.159111e-06 2.414735e-06
[2317,] 7.198958e-06 3.209082e-06 1.847378e-06
[2318,] 4.159889e-06 4.939507e-06 1.423241e-06
[2319,] 6.872851e-06 3.209753e-06 1.769784e-06
[2320,] 6.872851e-06 3.209082e-06 1.770769e-06
[2321,] 7.198958e-06 3.226517e-06 1.806795e-06
[2322,] 1.108931e-06 3.756417e-06 3.567432e-07
[2323,] 7.042124e-06 3.203030e-06 1.802734e-06
[2324,] 6.690012e-06 4.154041e-06 2.221721e-06
[2325,] 6.426311e-06 4.153166e-06 2.133442e-06
[2326,] 6.550209e-06 4.152207e-06 2.172222e-06
[2327,] 6.550209e-06 4.151261e-06 2.170339e-06
[2328,] 1.172724e-06 3.752972e-06 3.678796e-07
[2329,] 1.105530e-06 3.760277e-06 3.568231e-07
[2330,] 1.107649e-06 3.738401e-06 3.567337e-07
[2331,] 1.106594e-06 3.752972e-06 3.567549e-07
[2332,] 6.464502e-06 4.145882e-06 2.131208e-06
[2333,] 1.159357e-06 3.749179e-06 3.654104e-07
[2334,] 7.897077e-06 3.218202e-06 1.977392e-06
[2335,] 5.042954e-06 3.238240e-06 1.299153e-06
[2336,] 1.159453e-06 3.741695e-06 3.655392e-07
[2337,] 1.102153e-06 3.741695e-06 3.574259e-07
[2338,] 7.897077e-06 3.207746e-06 1.993694e-06
[2339,] 5.471622e-06 3.215521e-06 1.419367e-06
[2340,] 6.248374e-06 4.155114e-06 2.069842e-06
[2341,] 1.145198e-06 3.727497e-06 3.631927e-07
[2342,] 1.351261e-06 3.703535e-06 4.096331e-07
[2343,] 1.123462e-06 3.650550e-06 3.733040e-07
[2344,] 2.126770e-06 4.316411e-06 6.553849e-07
[2345,] 1.577721e-05 6.113028e-06 9.805030e-06
[2346,] 7.761147e-06 3.348571e-06 1.784982e-06
[2347,] 6.782679e-06 3.512857e-06 2.862940e-06
[2348,] 7.938036e-06 3.330626e-06 1.835689e-06
[2349,] 7.241283e-06 3.304554e-06 1.712067e-06
[2350,] 7.589125e-06 3.317359e-06 1.774453e-06
[2351,] 6.313028e-06 3.466299e-06 2.613867e-06
[2352,] 1.974714e-06 3.205770e-06 7.610810e-07
[2353,] 7.938036e-06 3.336761e-06 1.842253e-06
[2354,] 7.882088e-06 3.447177e-06 3.238051e-06
[2355,] 9.441602e-06 3.440857e-06 3.886435e-06
[2356,] 4.433804e-06 3.772231e-06 6.128924e-07
[2357,] 8.297866e-06 3.277099e-06 1.947417e-06
[2358,] 9.537517e-06 3.440857e-06 3.926003e-06
[2359,] 7.072613e-06 3.431248e-06 2.896853e-06
[2360,] 6.629961e-06 3.431248e-06 2.715167e-06
[2361,] 7.233131e-06 3.399577e-06 2.918806e-06
[2362,] 5.811793e-06 3.332322e-06 1.382503e-06
[2363,] 6.205360e-06 3.327701e-06 1.467862e-06
[2364,] 2.166514e-06 3.282592e-06 8.562366e-07
[2365,] 8.936019e-06 3.470566e-06 3.719761e-06
[2366,] 2.111336e-06 3.235959e-06 8.236697e-07
[2367,] 6.444289e-06 3.680523e-06 2.882858e-06
[2368,] 3.883926e-06 4.250690e-06 8.737499e-07
[2369,] 4.911701e-06 3.694838e-06 2.204068e-06
[2370,] 8.317269e-06 3.691240e-06 3.750166e-06
[2371,] 3.756508e-06 5.041559e-06 1.234605e-06
[2372,] 4.923735e-06 3.241573e-06 1.260203e-06
[2373,] 5.124756e-06 3.548429e-06 1.149973e-06
[2374,] 3.186143e-06 3.649254e-06 1.412188e-06
[2375,] 2.354165e-06 3.616199e-06 5.971289e-07
[2376,] 1.618918e-06 3.583149e-06 6.592357e-07
[2377,] 3.753285e-06 3.553895e-06 1.613695e-06
[2378,] 3.077368e-06 3.590541e-06 1.338266e-06
[2379,] 2.864873e-06 3.663384e-06 1.273524e-06
[2380,] 2.864873e-06 3.663384e-06 1.273524e-06
[2381,] 2.927256e-06 3.435333e-06 1.228379e-06
[2382,] 2.864873e-06 3.663384e-06 1.273524e-06
[2383,] 3.475255e-06 3.656356e-06 1.542941e-06
[2384,] 2.339875e-06 3.494730e-06 9.777215e-07
[2385,] 2.547854e-06 3.559744e-06 1.094894e-06
[2386,] 2.688124e-06 3.602957e-06 1.172319e-06
[2387,] 2.864873e-06 3.619406e-06 1.261337e-06
[2388,] 1.463058e-06 3.468636e-06 5.756973e-07
[2389,] 1.855258e-06 3.627958e-06 5.227429e-07
[2390,] 2.264430e-06 3.516983e-06 6.400514e-07
[2391,] 1.463058e-06 3.493424e-06 5.778698e-07
[2392,] 3.812676e-06 3.973903e-06 8.553048e-07
[2393,] 3.815911e-06 3.991016e-06 8.565744e-07
[2394,] 2.232079e-06 3.500138e-06 5.922886e-07
[2395,] 2.504832e-06 3.571649e-06 1.079263e-06
[2396,] 3.581236e-06 3.529825e-06 1.521311e-06
[2397,] 3.809458e-06 3.954164e-06 8.537401e-07
[2398,] 2.688124e-06 3.660969e-06 1.194710e-06
[2399,] 2.377874e-06 3.476147e-06 9.912228e-07
[2400,] 1.183923e-06 3.819444e-06 3.658983e-07
[2401,] 3.506094e-06 3.674925e-06 1.566715e-06
[2402,] 2.805517e-06 3.691348e-06 1.259300e-06
[2403,] 2.513231e-06 3.656161e-06 1.115820e-06
[2404,] 3.271254e-06 3.637744e-06 1.443848e-06
[2405,] 2.204310e-06 3.584009e-06 5.746607e-07
[2406,] 4.149480e-06 4.863424e-06 1.217623e-06
[2407,] 2.272871e-06 3.281098e-06 9.044308e-07
[2408,] 2.380009e-06 2.974567e-06 8.696495e-07
[2409,] 1.993875e-06 3.819364e-06 8.376220e-07
[2410,] 1.850506e-06 3.771402e-06 5.563035e-07
[2411,] 1.942462e-06 3.978553e-06 7.568917e-07
[2412,] 2.397020e-06 3.243968e-06 9.484933e-07
[2413,] 1.229761e-06 3.973970e-06 4.657593e-07
[2414,] 1.942462e-06 4.007529e-06 7.616258e-07
[2415,] 1.850506e-06 3.790025e-06 5.567606e-07
[2416,] 1.850506e-06 3.844709e-06 5.662023e-07
[2417,] 1.233883e-06 4.622168e-06 4.918330e-07
[2418,] 1.895498e-06 3.821368e-06 6.389915e-07
[2419,] 1.919847e-06 3.813442e-06 6.827156e-07
[2420,] 1.919847e-06 3.813442e-06 6.827156e-07
[2421,] 2.764513e-06 2.936828e-06 9.983336e-07
[2422,] 3.011609e-06 3.288128e-06 1.216439e-06
[2423,] 1.895498e-06 3.838212e-06 6.416656e-07
[2424,] 1.919363e-06 3.766391e-06 4.965398e-07
[2425,] 1.210891e-06 4.785151e-06 4.773736e-07
[2426,] 1.942462e-06 3.915236e-06 7.444935e-07
[2427,] 2.336602e-06 3.833031e-06 8.551614e-07
[2428,] 1.895498e-06 3.897184e-06 6.507881e-07
[2429,] 1.942462e-06 3.932693e-06 7.474696e-07
[2430,] 1.895498e-06 3.915409e-06 6.540666e-07
[2431,] 1.895498e-06 3.915236e-06 6.535105e-07
[2432,] 1.242484e-06 3.991917e-06 4.754506e-07
[2433,] 1.942462e-06 3.978391e-06 7.551115e-07
[2434,] 1.942462e-06 3.969295e-06 7.536071e-07
[2435,] 1.942462e-06 3.950409e-06 7.504574e-07
[2436,] 1.207459e-06 4.839875e-06 4.758109e-07
[2437,] 2.336602e-06 3.821368e-06 8.527034e-07
[2438,] 1.919847e-06 3.888979e-06 6.943643e-07
[2439,] 1.942462e-06 3.888686e-06 7.399034e-07
[2440,] 2.549847e-06 3.340538e-06 1.033637e-06
[2441,] 2.512021e-06 3.340538e-06 1.017296e-06
[2442,] 1.938254e-06 3.751592e-06 5.013462e-07
[2443,] 1.942462e-06 3.880730e-06 7.380306e-07
[2444,] 1.919847e-06 3.805732e-06 6.819371e-07
[2445,] 1.967879e-06 3.830318e-06 7.818161e-07
[2446,] 2.010731e-06 3.830318e-06 8.541765e-07
[2447,] 1.809571e-06 5.022099e-06 5.988262e-07
[2448,] 1.993875e-06 3.790441e-06 8.275582e-07
[2449,] 1.993875e-06 3.766797e-06 8.224337e-07
[2450,] 1.967879e-06 3.759291e-06 7.664478e-07
[2451,] 3.371546e-06 4.554032e-06 1.046125e-06
[2452,] 2.307723e-06 3.751844e-06 1.045144e-06
[2453,] 1.184599e-06 4.676265e-06 4.494255e-07
[2454,] 1.635374e-06 4.928635e-06 5.019294e-07
[2455,] 1.969281e-06 3.692946e-06 7.857440e-07
[2456,] 2.530676e-06 3.593524e-06 1.092704e-06
[2457,] 3.223207e-06 2.996177e-06 1.193517e-06
[2458,] 2.886601e-06 3.598032e-06 1.246325e-06
[2459,] 2.154743e-06 3.699547e-06 9.620463e-07
[2460,] 2.024700e-06 3.638120e-06 8.873200e-07
[2461,] 2.471863e-06 3.699924e-06 1.103704e-06
[2462,] 2.307723e-06 3.696027e-06 1.028685e-06
[2463,] 2.587085e-06 2.996177e-06 9.543857e-07
[2464,] 4.924434e-06 4.656604e-06 1.441657e-06
[2465,] 2.307723e-06 3.692946e-06 1.027995e-06
[2466,] 2.024700e-06 3.649166e-06 8.866506e-07
[2467,] 1.158561e-06 3.833519e-06 3.622487e-07
[2468,] 2.307723e-06 3.651458e-06 1.014542e-06
[2469,] 1.229761e-06 3.805471e-06 4.591511e-07
[2470,] 2.767093e-06 3.017726e-06 1.030119e-06
[2471,] 2.767093e-06 3.017726e-06 1.030119e-06
[2472,] 2.307723e-06 3.658097e-06 1.016592e-06
[2473,] 2.307723e-06 3.651458e-06 1.014542e-06
[2474,] 2.307723e-06 3.651458e-06 1.014542e-06
[2475,] 2.307723e-06 3.651458e-06 1.014542e-06
[2476,] 2.024700e-06 3.642580e-06 8.841273e-07
[2477,] 2.307723e-06 3.650943e-06 1.012443e-06
[2478,] 2.307723e-06 3.628971e-06 1.005524e-06
[2479,] 3.052801e-06 3.525379e-06 1.307138e-06
[2480,] 2.631466e-06 3.636606e-06 1.147445e-06
[2481,] 1.238124e-06 3.854381e-06 4.661202e-07
[2482,] 1.246965e-06 3.818364e-06 4.705191e-07
[2483,] 2.819281e-06 3.655553e-06 1.237823e-06
[2484,] 3.595093e-06 3.032537e-06 1.351696e-06
[2485,] 2.352924e-06 3.579705e-06 6.301166e-07
[2486,] 1.233883e-06 3.818364e-06 4.617753e-07
[2487,] 3.108261e-06 3.032750e-06 1.160608e-06
[2488,] 2.961112e-06 3.512767e-06 1.261459e-06
[2489,] 3.001943e-06 3.629189e-06 1.307533e-06
[2490,] 2.863225e-06 3.474425e-06 1.180962e-06
[2491,] 1.184006e-06 5.260412e-06 4.603594e-07
[2492,] 2.493675e-06 3.467255e-06 1.014354e-06
[2493,] 2.446923e-06 3.841055e-06 5.992384e-07
[2494,] 1.186567e-06 5.409159e-06 4.664445e-07
[2495,] 2.574069e-06 3.458593e-06 1.053531e-06
[2496,] 4.384488e-06 4.559337e-06 1.379519e-06
[2497,] 2.068413e-06 4.034452e-06 5.124960e-07
[2498,] 1.200658e-06 4.691143e-06 4.584028e-07
[2499,] 1.452402e-06 5.134675e-06 4.722428e-07
[2500,] 1.151005e-05 5.505363e-06 6.896497e-07
[2501,] 1.191066e-06 4.969112e-06 4.544969e-07
[2502,] 2.163472e-05 5.538825e-06 5.548506e-06
[2503,] 2.123033e-06 4.035400e-06 5.240664e-07
[2504,] 1.184480e-06 5.146899e-06 4.506104e-07
[2505,] 1.191066e-06 6.260675e-06 4.809527e-07
[2506,] 1.201987e-06 4.417343e-06 3.643396e-07
[2507,] 2.795105e-06 3.989553e-06 6.567090e-07
[2508,] 2.810413e-06 3.331843e-06 1.118328e-06
[2509,] 2.810413e-06 3.341144e-06 1.121019e-06
[2510,] 1.201304e-06 5.050086e-06 4.673786e-07
[2511,] 1.213109e-06 5.516298e-06 4.962694e-07
[2512,] 1.191066e-06 5.429049e-06 4.645879e-07
[2513,] 2.180310e-06 3.569701e-06 8.980397e-07
[2514,] 2.541750e-06 3.797349e-06 6.237628e-07
[2515,] 4.731662e-06 5.098922e-06 1.631805e-06
[2516,] 3.181146e-06 3.539515e-06 1.340624e-06
[2517,] 2.920936e-06 3.356445e-06 1.175734e-06
[2518,] 7.989659e-06 3.615696e-06 3.451235e-06
[2519,] 4.843211e-06 3.539215e-06 2.039898e-06
[2520,] 2.866287e-06 3.108328e-06 1.092113e-06
[2521,] 6.252850e-06 3.534013e-06 2.634435e-06
[2522,] 2.597192e-06 3.674963e-06 1.021589e-06
[2523,] 1.202620e-06 3.902588e-06 4.373783e-07
[2524,] 3.185435e-06 3.020453e-06 1.174757e-06
[2525,] 1.202620e-06 3.849951e-06 4.356679e-07
[2526,] 1.197191e-06 3.643176e-06 4.244482e-07
[2527,] 1.175523e-06 3.648994e-06 4.050582e-07
[2528,] 1.196869e-06 4.653446e-06 3.426256e-07
[2529,] 1.149465e-06 3.875733e-06 3.628654e-07
[2530,] 3.019093e-06 3.004073e-06 1.105669e-06
[2531,] 4.361976e-06 6.324707e-06 1.757970e-06
[2532,] 2.049264e-05 3.614024e-06 8.842456e-06
[2533,] 1.212433e-06 3.649937e-06 4.392041e-07
[2534,] 1.205585e-06 3.647461e-06 4.343671e-07
[2535,] 1.790656e-06 3.765247e-06 4.753818e-07
[2536,] 3.822228e-06 2.960300e-06 1.368905e-06
[2537,] 1.352892e-05 7.021716e-06 1.076154e-05
[2538,] 1.378548e-06 4.630142e-06 4.434880e-07
[2539,] 2.706979e-06 2.854574e-06 9.225154e-07
[2540,] 1.663506e-06 7.902634e-06 5.546524e-07
[2541,] 5.537698e-06 3.642983e-06 2.504341e-06
[2542,] 1.282859e-06 3.430560e-06 4.723640e-07
[2543,] 1.288375e-06 3.417040e-06 4.746341e-07
[2544,] 5.622903e-06 3.669376e-06 2.561127e-06
[2545,] 1.288375e-06 3.352873e-06 4.708682e-07
[2546,] 1.265006e-06 3.417040e-06 4.616334e-07
[2547,] 1.282859e-06 3.430560e-06 4.723640e-07
[2548,] 5.643816e-06 3.669491e-06 2.571175e-06
[2549,] 5.622903e-06 3.739373e-06 2.603937e-06
[2550,] 1.260059e-06 3.470994e-06 4.608909e-07
[2551,] 1.279922e-06 3.201341e-06 4.096146e-07
[2552,] 1.248212e-06 3.471177e-06 4.540039e-07
[2553,] 1.167985e-06 4.223457e-06 4.138128e-07
[2554,] 8.252780e-06 4.754612e-06 2.413226e-06
[2555,] 3.366681e-06 2.946877e-06 1.076633e-06
[2556,] 4.071977e-06 4.743208e-06 1.549540e-06
[2557,] 1.729393e-06 2.774191e-06 5.782137e-07
[2558,] 1.254277e-06 3.048547e-06 4.339456e-07
[2559,] 1.254277e-06 3.048547e-06 4.339456e-07
[2560,] 1.254277e-06 3.048547e-06 4.339456e-07
[2561,] 4.169196e-06 3.148568e-06 1.618266e-06
[2562,] 1.253791e-06 3.039211e-06 4.348218e-07
[2563,] 7.960690e-06 4.731411e-06 2.392598e-06
[2564,] 1.233687e-06 3.023626e-06 4.240979e-07
[2565,] 2.401870e-06 3.031097e-06 7.124489e-07
[2566,] 6.055827e-06 4.236880e-06 1.875133e-06
[2567,] 1.232454e-06 2.910698e-06 4.169498e-07
[2568,] 1.294936e-06 2.847883e-06 4.382954e-07
[2569,] 1.302364e-06 2.881956e-06 4.432835e-07
[2570,] 1.072546e-06 2.985709e-06 3.480311e-07
[2571,] 1.113496e-06 3.034964e-06 3.680401e-07
[2572,] 1.172389e-06 2.707800e-06 3.646255e-07
[2573,] 1.108799e-06 2.778852e-06 3.549543e-07
[2574,] 1.282343e-06 2.697147e-06 3.928730e-07
[2575,] 1.290135e-06 2.860462e-06 4.353746e-07
[2576,] 1.187795e-06 2.816869e-06 3.895483e-07
[2577,] 5.737640e-06 2.744985e-06 1.779038e-06
[2578,] 1.320232e-06 2.708527e-06 4.317122e-07
[2579,] 9.191584e-06 5.090382e-06 3.441081e-06
[2580,] 1.271724e-06 2.695767e-06 3.928206e-07
[2581,] 1.276969e-06 2.695691e-06 3.933125e-07
[2582,] 1.276969e-06 2.695657e-06 3.936237e-07
[2583,] 1.140393e-05 4.730107e-06 3.347054e-06
[2584,] 1.051330e-05 2.734250e-06 1.405736e-06
[2585,] 9.724141e-06 4.730107e-06 2.872724e-06
[2586,] 1.235009e-05 4.719810e-06 3.692280e-06
[2587,] 1.282343e-06 2.695768e-06 3.957262e-07
[2588,] 1.227991e-06 2.695768e-06 3.809102e-07
[2589,] 1.220511e-06 2.695784e-06 3.778867e-07
[2590,] 1.267362e-06 2.695723e-06 3.906606e-07
[2591,] 2.892200e-06 2.778899e-06 9.268093e-07
[2592,] 1.753003e-06 3.755452e-06 4.308379e-07
[2593,] 5.141945e-06 2.826606e-06 1.416354e-06
[2594,] 1.082230e-05 4.734121e-06 3.159815e-06
[2595,] 1.287849e-06 2.726305e-06 3.869197e-07
[2596,] 1.287849e-06 2.730295e-06 3.863682e-07
[2597,] 1.320125e-06 2.635823e-06 4.203341e-07
[2598,] 1.119267e-05 2.679329e-06 1.149696e-06
[2599,] 1.247400e-06 2.628668e-06 3.948506e-07
[2600,] 7.670089e-06 2.749738e-06 2.327360e-06
[2601,] 9.639312e-06 2.765712e-06 1.624314e-06
[2602,] 1.288993e-06 2.740945e-06 3.849757e-07
[2603,] 4.886966e-06 4.029911e-06 1.370232e-06
[2604,] 3.999870e-06 2.761953e-06 8.609041e-07
[2605,] 7.845939e-06 2.752335e-06 2.385352e-06
[2606,] 1.294938e-06 2.752859e-06 3.849500e-07
[2607,] 1.286269e-06 2.636221e-06 4.094290e-07
[2608,] 1.377632e-06 2.634206e-06 4.383149e-07
[2609,] 8.552245e-06 2.669854e-06 1.050614e-06
[2610,] 1.096381e-06 3.058625e-06 3.494397e-07
[2611,] 1.081353e-06 3.086166e-06 3.482734e-07
[2612,] 1.095114e-06 2.866691e-06 3.567724e-07
[2613,] 1.408578e-06 2.736766e-06 4.669004e-07
[2614,] 1.253409e-06 2.783107e-06 3.728451e-07
[2615,] 1.253260e-06 2.896350e-06 4.209880e-07
[2616,] 5.445185e-06 4.744123e-06 1.635741e-06
[2617,] 5.158015e-06 2.703547e-06 1.519551e-06
[2618,] 9.104757e-06 2.759631e-06 1.583057e-06
[2619,] 2.919252e-06 2.776376e-06 9.845875e-07
[2620,] 4.646461e-06 2.707115e-06 1.387105e-06
[2621,] 1.118868e-06 2.661432e-06 3.450687e-07
[2622,] 9.943304e-06 2.761998e-06 1.686229e-06
[2623,] 1.141302e-05 2.756336e-06 1.806169e-06
[2624,] 4.217690e-05 2.715608e-06 1.111547e-05
[2625,] 1.582657e-05 2.752857e-06 2.190148e-06
[2626,] 8.142295e-06 2.778137e-06 1.530394e-06
[2627,] 1.144201e-06 2.830767e-06 3.688822e-07
[2628,] 1.621601e-06 2.747714e-06 4.551210e-07
[2629,] 1.054893e-05 4.710613e-06 3.205260e-06
[2630,] 3.920205e-06 5.621263e-06 1.481790e-06
[2631,] 9.964741e-06 4.719383e-06 2.965368e-06
[2632,] 7.365679e-06 4.725368e-06 2.194907e-06
[2633,] 1.543755e-06 2.756372e-06 4.367784e-07
[2634,] 6.344657e-06 2.731827e-06 1.900353e-06
[2635,] 6.166268e-06 2.750832e-06 1.351939e-06
[2636,] 2.341516e-06 2.831585e-06 8.147450e-07
[2637,] 1.101807e-06 2.950430e-06 3.640447e-07
[2638,] 3.909856e-06 5.649026e-06 1.482100e-06
[2639,] 1.722311e-06 2.775424e-06 4.709568e-07
[2640,] 1.722311e-06 2.782289e-06 4.696753e-07
[2641,] 1.276819e-06 2.686009e-06 4.124364e-07
[2642,] 1.621601e-06 2.778827e-06 4.494499e-07
[2643,] 1.608864e-06 2.778827e-06 4.468102e-07
[2644,] 1.608864e-06 2.775424e-06 4.473552e-07
[2645,] 1.074435e-06 2.944286e-06 3.475667e-07
[2646,] 5.929305e-06 2.758952e-06 1.294033e-06
[2647,] 8.352603e-06 2.743284e-06 2.508611e-06
[2648,] 3.882781e-06 5.689520e-06 1.473152e-06
[2649,] 1.509197e-06 2.766297e-06 4.279145e-07
[2650,] 5.851496e-06 2.723389e-06 1.769603e-06
[2651,] 1.305010e-06 2.647354e-06 4.158519e-07
[2652,] 1.118863e-06 3.486887e-06 3.927592e-07
[2653,] 1.549100e-06 3.068708e-06 4.097570e-07
[2654,] 2.195398e-06 6.425866e-06 5.996320e-07
[2655,] 6.026588e-06 3.186899e-06 1.080846e-06
[2656,] 5.694077e-06 3.168662e-06 1.039796e-06
[2657,] 1.426673e-06 3.016962e-06 3.927220e-07
[2658,] 7.182962e-06 2.692205e-06 2.110111e-06
[2659,] 1.173900e-05 4.911384e-06 3.303413e-06
[2660,] 1.139311e-06 3.076561e-06 3.887368e-07
[2661,] 7.869115e-06 2.701245e-06 2.331296e-06
[2662,] 1.558565e-06 2.743278e-06 5.227339e-07
[2663,] 2.102184e-06 3.155195e-06 4.980184e-07
[2664,] 1.464206e-06 2.765602e-06 4.185741e-07
[2665,] 5.431037e-06 2.665648e-06 1.527722e-06
[2666,] 1.543755e-06 2.772799e-06 4.341958e-07
[2667,] 1.457991e-06 2.772799e-06 4.163631e-07
[2668,] 1.523616e-06 2.793457e-06 4.272655e-07
[2669,] 8.114061e-06 2.665812e-06 2.212376e-06
[2670,] 1.504222e-06 2.783049e-06 4.246124e-07
[2671,] 3.841975e-06 5.543773e-06 1.402603e-06
[2672,] 1.254477e-06 2.673719e-06 4.095344e-07
[2673,] 2.004229e-06 2.622920e-06 6.070113e-07
[2674,] 1.092594e-06 3.006124e-06 3.621541e-07
[2675,] 5.462489e-06 2.658709e-06 1.557153e-06
[2676,] 1.160473e-06 2.691166e-06 3.813438e-07
[2677,] 9.443645e-07 2.682123e-06 2.994394e-07
[2678,] 1.314117e-06 2.955825e-06 3.655560e-07
[2679,] 1.047600e-05 4.857321e-06 2.974142e-06
[2680,] 1.386886e-06 2.760028e-06 4.030909e-07
[2681,] 1.386886e-06 2.776135e-06 4.013993e-07
[2682,] 3.756234e-06 4.838243e-06 1.160728e-06
[2683,] 4.965398e-06 2.661477e-06 1.289558e-06
[2684,] 1.449448e-06 2.887119e-06 4.057531e-07
[2685,] 2.846059e-06 2.803108e-06 9.855193e-07
[2686,] 5.856859e-06 2.699356e-06 1.756970e-06
[2687,] 1.457991e-06 2.707837e-06 4.277059e-07
[2688,] 1.449448e-06 2.727899e-06 4.212478e-07
[2689,] 2.374581e-06 2.826476e-06 8.321792e-07
[2690,] 6.072169e-06 2.727098e-06 1.881189e-06
[2691,] 1.504222e-06 2.733811e-06 4.322741e-07
[2692,] 1.462550e-06 2.729058e-06 4.239483e-07
[2693,] 1.121853e-05 4.848050e-06 3.231510e-06
[2694,] 1.391580e-06 2.723372e-06 4.091288e-07
[2695,] 1.657666e-06 2.712201e-06 4.726363e-07
[2696,] 3.907435e-06 5.732811e-06 1.479241e-06
[2697,] 1.475582e-06 2.712201e-06 4.306275e-07
[2698,] 1.471350e-06 2.710401e-06 4.301213e-07
[2699,] 1.475582e-06 2.706984e-06 4.320622e-07
[2700,] 1.466701e-06 2.707273e-06 4.299004e-07
[2701,] 1.107439e-06 3.039482e-06 3.688007e-07
[2702,] 1.383990e-06 2.706981e-06 4.106365e-07
[2703,] 1.475582e-06 2.705368e-06 4.325449e-07
[2704,] 1.073370e-06 2.995490e-06 3.482001e-07
[2705,] 5.911983e-06 2.716192e-06 1.811615e-06
[2706,] 1.494798e-06 2.708662e-06 4.360611e-07
[2707,] 1.069686e-06 3.017099e-06 3.432899e-07
[2708,] 1.069578e-06 3.009811e-06 3.424900e-07
[2709,] 1.069881e-06 3.009811e-06 3.437930e-07
[2710,] 1.037295e-06 2.773312e-06 3.437117e-07
[2711,] 2.124508e-06 2.761923e-06 7.225689e-07
[2712,] 2.124508e-06 2.761923e-06 7.225689e-07
[2713,] 2.031731e-06 2.771361e-06 6.942953e-07
[2714,] 2.683142e-06 2.771361e-06 9.144587e-07
[2715,] 2.097884e-06 2.766604e-06 7.152070e-07
[2716,] 2.114898e-06 2.767409e-06 7.175715e-07
[2717,] 1.070016e-06 2.995510e-06 3.438559e-07
[2718,] 1.069743e-06 3.015562e-06 3.412097e-07
[2719,] 1.085328e-06 3.030360e-06 3.581946e-07
[2720,] 1.085328e-06 3.024495e-06 3.580113e-07
[2721,] 1.081298e-06 3.024495e-06 3.553015e-07
[2722,] 7.638333e-05 4.887094e-06 1.894166e-05
[2723,] 1.118339e-06 2.684587e-06 3.628597e-07
[2724,] 1.072124e-06 2.952130e-06 3.380600e-07
[2725,] 1.059327e-06 2.920405e-06 3.365158e-07
[2726,] 1.225283e-05 5.003018e-06 3.190080e-06
[2727,] 1.075951e-06 2.972818e-06 3.498842e-07
[2728,] 2.104118e-06 2.772209e-06 7.119531e-07
[2729,] 5.680920e-06 2.703424e-06 1.692069e-06
[2730,] 1.956595e-06 2.790411e-06 6.680620e-07
[2731,] 5.811242e-06 2.714296e-06 1.730404e-06
[2732,] 1.484823e-06 2.782175e-06 4.292898e-07
[2733,] 2.141877e-06 2.776614e-06 7.299814e-07
[2734,] 1.072882e-06 2.976257e-06 3.465779e-07
[2735,] 1.347695e-06 2.783192e-06 4.008649e-07
[2736,] 1.094258e-06 3.119570e-06 3.373828e-07
[2737,] 1.801341e-06 5.102070e-06 5.835990e-07
[2738,] 1.162347e-06 3.016514e-06 3.776400e-07
[2739,] 5.953981e-06 5.960856e-06 1.590923e-06
[2740,] 1.417318e-05 2.861592e-06 4.494637e-06
[2741,] 1.504289e-05 2.924423e-06 5.047856e-06
[2742,] 3.906159e-06 2.941734e-06 7.762407e-07
[2743,] 4.477137e-06 2.867625e-06 8.148167e-07
[2744,] 2.045025e-05 4.352386e-06 4.574617e-06
[2745,] 6.082989e-06 3.352308e-06 2.310902e-06
[2746,] 3.302867e-06 5.699799e-06 1.246735e-06
[2747,] 1.050777e-06 2.976678e-06 3.348397e-07
[2748,] 3.285926e-06 2.780054e-06 8.493586e-07
[2749,] 1.912898e-06 3.030649e-06 6.638576e-07
[2750,] 1.789638e-06 3.049434e-06 6.242805e-07
[2751,] 1.640467e-06 2.937607e-06 4.728447e-07
[2752,] 1.783857e-06 5.203542e-06 5.882145e-07
[2753,] 1.292661e-05 2.750481e-06 3.329113e-06
[2754,] 5.328932e-06 2.871350e-06 1.080071e-06
[2755,] 4.861726e-06 2.882392e-06 9.978125e-07
[2756,] 1.417580e-05 2.751109e-06 3.673723e-06
[2757,] 1.698235e-06 4.607519e-06 5.418187e-07
[2758,] 6.164962e-06 2.881109e-06 1.200517e-06
[2759,] 6.031939e-06 2.882491e-06 1.189240e-06
[2760,] 6.164962e-06 2.888182e-06 1.196892e-06
[2761,] 5.546994e-06 2.888182e-06 1.098507e-06
[2762,] 1.363552e-05 2.983454e-06 2.229130e-06
[2763,] 5.409432e-06 2.896315e-06 1.081969e-06
[2764,] 5.546994e-06 2.868862e-06 1.117193e-06
[2765,] 5.442289e-06 2.684594e-06 1.480585e-06
[2766,] 5.666408e-06 2.788976e-06 1.193245e-06
[2767,] 6.031939e-06 2.885696e-06 1.208889e-06
[2768,] 5.666408e-06 2.879857e-06 1.151364e-06
[2769,] 5.080763e-06 2.868479e-06 1.058064e-06
[2770,] 5.442289e-06 2.863682e-06 1.121970e-06
[2771,] 5.546994e-06 2.863682e-06 1.139706e-06
[2772,] 6.572457e-06 2.872322e-06 1.317695e-06
[2773,] 6.428179e-06 2.866206e-06 1.297541e-06
[2774,] 1.051975e-06 2.686262e-06 3.281066e-07
[2775,] 1.758375e-06 2.670910e-06 5.523405e-07
[2776,] 1.501647e-06 2.772292e-06 4.312675e-07
[2777,] 3.005293e-05 5.498592e-06 5.076272e-06
[2778,] 2.854905e-06 2.794332e-06 9.835514e-07
[2779,] 2.661577e-05 5.556500e-06 4.490463e-06
[2780,] 1.492012e-05 2.812053e-06 4.324064e-06
[2781,] 3.180872e-06 2.789741e-06 1.097561e-06
[2782,] 3.016240e-06 2.764875e-06 1.027397e-06
[2783,] 1.492012e-05 2.782925e-06 4.172074e-06
[2784,] 4.960829e-06 3.796726e-06 1.160759e-06
[2785,] 3.036342e-06 2.755022e-06 1.034405e-06
[2786,] 3.036342e-06 2.755022e-06 1.034405e-06
[2787,] 1.650291e-06 3.369921e-06 5.607248e-07
[2788,] 3.068430e-06 2.720662e-06 1.024893e-06
[2789,] 2.034391e-05 5.542059e-06 3.597464e-06
[2790,] 2.960780e-06 2.733482e-06 9.978144e-07
[2791,] 3.181762e-06 2.714672e-06 1.064671e-06
[2792,] 3.181762e-06 2.710430e-06 1.061732e-06
[2793,] 3.154177e-06 2.718989e-06 1.058607e-06
[2794,] 2.243703e-06 3.861864e-06 6.941438e-07
[2795,] 1.729970e-06 3.351456e-06 5.787178e-07
[2796,] 2.247729e-06 3.866508e-06 6.966320e-07
[2797,] 1.561135e-05 2.756052e-06 4.144481e-06
[2798,] 1.955267e-06 2.717412e-06 5.456496e-07
[2799,] 4.290491e-06 2.761079e-06 9.342000e-07
[2800,] 2.246810e-06 3.836569e-06 6.919089e-07
[2801,] 4.544614e-06 3.772793e-06 1.058854e-06
[2802,] 2.253834e-06 3.835469e-06 6.933161e-07
[2803,] 1.729970e-06 3.288261e-06 5.617955e-07
[2804,] 3.487604e-06 2.809048e-06 7.726265e-07
[2805,] 1.368745e-06 2.781752e-06 4.138266e-07
[2806,] 3.360386e-06 2.828731e-06 7.442387e-07
[2807,] 1.125433e-05 2.822078e-06 2.026084e-06
[2808,] 1.064026e-05 2.796411e-06 1.960785e-06
[2809,] 1.036958e-05 2.796411e-06 1.918940e-06
[2810,] 2.212674e-06 3.829455e-06 6.813229e-07
[2811,] 1.047200e-05 2.752782e-06 2.807519e-06
[2812,] 5.073338e-06 2.703734e-06 1.102816e-06
[2813,] 1.674403e-06 2.681478e-06 4.864294e-07
[2814,] 5.325008e-06 2.647885e-06 1.199732e-06
[2815,] 4.135590e-06 2.714426e-06 1.009093e-06
[2816,] 2.208011e-06 3.827726e-06 6.802447e-07
[2817,] 8.632493e-06 2.596618e-06 1.916714e-06
[2818,] 8.423007e-06 2.636530e-06 1.793338e-06
[2819,] 6.564587e-06 2.944348e-06 9.421352e-07
[2820,] 7.983358e-06 2.751819e-06 1.726270e-06
[2821,] 6.731509e-06 3.026151e-06 9.138605e-07
[2822,] 1.972905e-05 5.194382e-06 4.083383e-06
[2823,] 1.167403e-05 2.614127e-06 2.435389e-06
[2824,] 1.972934e-06 2.664732e-06 5.785985e-07
[2825,] 1.879392e-05 5.198756e-06 3.931450e-06
[2826,] 1.972934e-06 2.662530e-06 5.851367e-07
[2827,] 2.352939e-06 2.668274e-06 6.711515e-07
[2828,] 1.898069e-06 2.662385e-06 5.659248e-07
[2829,] 1.755841e-05 5.155503e-06 3.815925e-06
[2830,] 1.006022e-05 5.170809e-06 2.358201e-06
[2831,] 2.360049e-06 3.821845e-06 7.167518e-07
[2832,] 2.175552e-06 2.662334e-06 6.413029e-07
[2833,] 2.263472e-06 3.844575e-06 6.911353e-07
[2834,] 1.045087e-05 2.609766e-06 2.254549e-06
[2835,] 1.006206e-05 5.220279e-06 2.297487e-06
[2836,] 1.554553e-06 3.774443e-06 5.012506e-07
[2837,] 6.578875e-06 3.012560e-06 9.179212e-07
[2838,] 1.213991e-05 3.324582e-06 1.067173e-06
[2839,] 2.708531e-06 3.673689e-06 8.472383e-07
[2840,] 1.415024e-06 3.695265e-06 5.564342e-07
[2841,] 2.278995e-06 3.873833e-06 6.921217e-07
[2842,] 2.014614e-06 3.471233e-06 7.997118e-07
[2843,] 1.821363e-06 2.583767e-06 5.366716e-07
[2844,] 1.635608e-06 3.531100e-06 6.419629e-07
[2845,] 1.282888e-06 2.648578e-06 3.885912e-07
[2846,] 2.950152e-06 3.650049e-06 9.080638e-07
[2847,] 2.813394e-06 3.626987e-06 8.513116e-07
[2848,] 3.122100e-06 3.611850e-06 9.018211e-07
[2849,] 3.229499e-06 3.629852e-06 8.844235e-07
[2850,] 2.110364e-06 2.871957e-06 6.907087e-07
[2851,] 1.299062e-06 3.417400e-06 4.750644e-07
[2852,] 1.228453e-06 3.335966e-06 4.389754e-07
[2853,] 1.194106e-06 3.376610e-06 3.707118e-07
[2854,] 1.214688e-06 3.299824e-06 4.308697e-07
[2855,] 9.862089e-07 3.341673e-06 3.321794e-07
[2856,] 1.656654e-06 2.854910e-06 5.098544e-07
[2857,] 4.116648e-06 5.059892e-06 1.359754e-06
[2858,] 2.063655e-06 3.469111e-06 6.039368e-07
[2859,] 2.002541e-06 2.841823e-06 6.464238e-07
[2860,] 9.679380e-07 2.613640e-06 3.044451e-07
[2861,] 2.066223e-06 3.510536e-06 6.045277e-07
[2862,] 4.163690e-06 5.077926e-06 1.394937e-06
[2863,] 1.638849e-06 2.843642e-06 5.004598e-07
[2864,] 9.646892e-07 3.119545e-06 3.100101e-07
[2865,] 1.639538e-06 2.847464e-06 4.984236e-07
[2866,] 9.699323e-07 2.612086e-06 3.049438e-07
[2867,] 9.642103e-07 3.117427e-06 3.126843e-07
[2868,] 2.472101e-06 4.075597e-06 7.083942e-07
[2869,] 9.699323e-07 2.603936e-06 3.046136e-07
[2870,] 9.743120e-07 2.611551e-06 3.052207e-07
[2871,] 9.658587e-07 3.105965e-06 3.146154e-07
[2872,] 9.641495e-07 3.239673e-06 3.116161e-07
[2873,] 1.083164e-06 3.244415e-06 3.732343e-07
[2874,] 2.071661e-06 3.588353e-06 6.117280e-07
[2875,] 2.467237e-06 5.626356e-06 6.509247e-07
[2876,] 1.997430e-06 2.864574e-06 6.513916e-07
[2877,] 9.595902e-07 2.629257e-06 3.066515e-07
[2878,] 2.030430e-06 2.888630e-06 6.691428e-07
[2879,] 1.067719e-06 3.292805e-06 3.689855e-07
[2880,] 3.763904e-06 5.187772e-06 1.346284e-06
[2881,] 2.075954e-06 3.754712e-06 6.045797e-07
[2882,] 2.076824e-06 3.644182e-06 6.114881e-07
[2883,] 1.045452e-06 2.605285e-06 3.243312e-07
[2884,] 9.982507e-07 3.976910e-06 3.243499e-07
[2885,] 3.419116e-06 5.132282e-06 1.127201e-06
[2886,] 9.640962e-07 2.583396e-06 3.046401e-07
[2887,] 9.434043e-07 2.573501e-06 2.988322e-07
[2888,] 3.291164e-06 3.718126e-06 8.921484e-07
[2889,] 3.300958e-06 3.616425e-06 1.034205e-06
[2890,] 1.668370e-06 2.910556e-06 5.067583e-07
[2891,] 1.882947e-06 3.775917e-06 5.678436e-07
[2892,] 9.695202e-07 2.616801e-06 3.040757e-07
[2893,] 1.655621e-06 3.397603e-06 5.891700e-07
[2894,] 1.184241e-06 3.282766e-06 4.165387e-07
[2895,] 1.167148e-06 2.707766e-06 3.752293e-07
[2896,] 1.963605e-06 3.760054e-06 5.895914e-07
[2897,] 1.164289e-06 3.289803e-06 4.081056e-07
[2898,] 9.664538e-07 2.821903e-06 3.019924e-07
[2899,] 1.244144e-06 3.223287e-06 4.356478e-07
[2900,] 1.219170e-06 3.221320e-06 4.256613e-07
[2901,] 1.271831e-06 3.221345e-06 4.463370e-07
[2902,] 1.130614e-06 3.017647e-06 3.221928e-07
[2903,] 1.188033e-06 3.192487e-06 4.112807e-07
[2904,] 1.338794e-06 3.203341e-06 4.706177e-07
[2905,] 1.336219e-06 3.371708e-06 4.851303e-07
[2906,] 9.682411e-07 2.740939e-06 3.107309e-07
[2907,] 1.429061e-06 3.227165e-06 5.078304e-07
[2908,] 1.376188e-06 3.176266e-06 4.820259e-07
[2909,] 2.699944e-06 5.146683e-06 1.441351e-06
[2910,] 2.156876e-06 3.497748e-06 7.914025e-07
[2911,] 1.867008e-06 5.344500e-06 6.256395e-07
[2912,] 1.791363e-06 4.262098e-06 6.022809e-07
[2913,] 2.158344e-06 3.290561e-06 8.062169e-07
[2914,] 1.790047e-06 4.233230e-06 5.961917e-07
[2915,] 1.179976e-05 3.539679e-06 1.642220e-06
[2916,] 1.242788e-05 3.601578e-06 1.686689e-06
[2917,] 1.210000e-05 3.613276e-06 1.647820e-06
[2918,] 1.210000e-05 3.648288e-06 1.635664e-06
[2919,] 1.814622e-06 4.081348e-06 5.723542e-07
[2920,] 1.436283e-05 3.045989e-06 4.630649e-06
[2921,] 5.796868e-06 2.723471e-06 1.446170e-06
[2922,] 7.840203e-06 2.716860e-06 1.967492e-06
[2923,] 7.926293e-06 2.718909e-06 1.976198e-06
[2924,] 9.303803e-06 2.770390e-06 2.138950e-06
[2925,] 8.794545e-06 2.747962e-06 2.059033e-06
[2926,] 7.497456e-06 2.743544e-06 1.798178e-06
[2927,] 8.923767e-06 2.747861e-06 2.086144e-06
[2928,] 8.407268e-06 2.762455e-06 1.942754e-06
[2929,] 8.031602e-06 2.765103e-06 1.860348e-06
[2930,] 2.526853e-05 2.796293e-06 4.983524e-06
[2931,] 1.101357e-05 2.762456e-06 2.466218e-06
[2932,] 1.145622e-05 3.094133e-06 3.854935e-06
[2933,] 1.254700e-05 3.661087e-06 4.958393e-06
[2934,] 3.704173e-06 5.277170e-06 1.148937e-06
[2935,] 3.600034e-06 5.278358e-06 1.117243e-06
[2936,] 1.581122e-06 4.719817e-06 5.537457e-07
[2937,] 1.588206e-06 4.933618e-06 4.910928e-07
[2938,] 1.582897e-06 4.933618e-06 4.863717e-07
[2939,] 1.577293e-06 4.899498e-06 4.952738e-07
[2940,] 1.569285e-06 4.921416e-06 4.915798e-07
[2941,] 1.571610e-06 4.921416e-06 4.986799e-07
[2942,] 1.703728e-06 3.037849e-06 4.311531e-07
[2943,] 1.741834e-06 8.340888e-06 1.010840e-06
[2944,] 1.581441e-06 4.976130e-06 4.945124e-07
[2945,] 8.722996e-06 3.529237e-06 2.997362e-06
[2946,] 3.135676e-06 8.928616e-06 4.730227e-07
[2947,] 7.942376e-06 5.061994e-06 3.889446e-06
[2948,] 1.748187e-06 7.890952e-06 9.962430e-07
[2949,] 1.584372e-06 5.021509e-06 4.870378e-07
[2950,] 1.584372e-06 9.543902e-06 5.469666e-07
[2951,] 1.666035e-06 9.539875e-06 9.727607e-07
[2952,] 1.534478e-06 8.981646e-06 7.043082e-07
[2953,] 4.017639e-06 3.595196e-06 1.471471e-06
[2954,] 6.732710e-05 5.487685e-06 4.708927e-06
[2955,] 1.555572e-06 4.905504e-06 4.993794e-07
[2956,] 1.688615e-06 8.667333e-06 9.038947e-07
[2957,] 1.696540e-06 8.308423e-06 8.990225e-07
[2958,] 1.693478e-06 8.667333e-06 9.101641e-07
[2959,] 1.564896e-06 9.030378e-06 7.635213e-07
[2960,] 1.573346e-06 5.060262e-06 4.919132e-07
[2961,] 2.096130e-06 5.163286e-06 4.077287e-07
[2962,] 1.803903e-06 5.801419e-06 3.709780e-07
[2963,] 1.694613e-06 5.763238e-06 3.614544e-07
[2964,] 1.582216e-06 8.402340e-06 7.718542e-07
[2965,] 1.576419e-06 8.895915e-06 7.782111e-07
[2966,] 1.588984e-06 8.402340e-06 7.817066e-07
[2967,] 2.202926e-06 5.223999e-06 4.183387e-07
[2968,] 3.974781e-06 3.456551e-06 1.388916e-06
[2969,] 5.070312e-06 3.499853e-06 1.806188e-06
[2970,] 5.160698e-06 3.499853e-06 1.838297e-06
[2971,] 1.219174e-06 5.327727e-06 4.981913e-07
[2972,] 1.123345e-06 6.465100e-06 3.055688e-07
[2973,] 4.880426e-06 3.427157e-06 1.616785e-06
[2974,] 2.105298e-06 1.183400e-05 1.593103e-06
[2975,] 2.124136e-06 1.193927e-05 1.620667e-06
[2976,] 1.050679e-06 7.453628e-06 3.221082e-07
[2977,] 1.627794e-05 7.077167e-06 1.394014e-06
[2978,] 1.690237e-06 6.063292e-06 8.309049e-07
[2979,] 1.690237e-06 6.095815e-06 8.327239e-07
[2980,] 1.058419e-06 7.679293e-06 3.212043e-07
[2981,] 1.040093e-06 6.960650e-06 3.230130e-07
[2982,] 1.040093e-06 6.960650e-06 3.230130e-07
[2983,] 6.251887e-06 3.447527e-06 2.078073e-06
[2984,] 1.997611e-06 5.618582e-06 1.008975e-06
[2985,] 1.123345e-06 6.205185e-06 3.057272e-07
[2986,] 2.272891e-06 1.212253e-05 1.775196e-06
[2987,] 3.006585e-06 1.055011e-05 2.454402e-06
[2988,] 3.336951e-06 1.070418e-05 2.837986e-06
[2989,] 1.473375e-06 6.029045e-06 6.998954e-07
[2990,] 6.043108e-05 3.295029e-06 1.520482e-05
[2991,] 6.642847e-04 3.287432e-06 1.535809e-04
[2992,] 1.198183e-06 4.113843e-06 4.329336e-07
[2993,] 1.802448e-06 3.399237e-06 5.547770e-07
[2994,] 1.090433e-06 3.920477e-06 3.388863e-07
[2995,] 1.225753e-06 4.150084e-06 4.499631e-07
[2996,] 1.066972e-06 5.856281e-06 3.530418e-07
[2997,] 9.444522e-06 5.302380e-06 1.118182e-06
[2998,] 1.012387e-05 5.454192e-06 1.159250e-06
[2999,] 1.200281e-05 3.358628e-06 2.454151e-06
[3000,] 2.272091e-05 3.274163e-06 5.880327e-06
[3001,] 1.260259e-06 6.065089e-06 5.363966e-07
[3002,] 1.611431e-05 2.985148e-06 3.709340e-06
[3003,] 1.361838e-05 3.027662e-06 3.080443e-06
[3004,] 1.646363e-05 2.988879e-06 3.782627e-06
[3005,] 1.708821e-06 8.784375e-06 9.087876e-07
[3006,] 1.665224e-06 3.414914e-06 5.136791e-07
[3007,] 2.143566e-06 3.444988e-06 7.129999e-07
[3008,] 1.682268e-06 9.150018e-06 8.992713e-07
[3009,] 1.686854e-06 3.452463e-06 5.128904e-07
[3010,] 1.776484e-06 5.109899e-06 4.921355e-07
[3011,] 2.015657e-06 8.388290e-06 1.034205e-06
[3012,] 1.416293e-06 4.058980e-06 5.352797e-07
[3013,] 2.215546e-06 4.195679e-06 5.472812e-07
[3014,] 1.491974e-06 4.275034e-06 5.803948e-07
[3015,] 1.533347e-06 4.438459e-06 6.112175e-07
[3016,] 1.864023e-06 8.246705e-06 5.015175e-07
[3017,] 2.299092e-06 4.191296e-06 1.002343e-06
[3018,] 1.172088e-06 4.649096e-06 3.782793e-07
[3019,] 2.823078e-06 3.284150e-06 9.904117e-07
[3020,] 2.006018e-06 4.178728e-06 6.653054e-07
[3021,] 6.994299e-05 3.412130e-06 2.563056e-05
[3022,] 1.168425e-06 2.910315e-06 3.441977e-07
[3023,] 4.879108e-05 4.971163e-06 2.807427e-05
[3024,] 3.325559e-06 4.699962e-06 6.762247e-07
[3025,] 2.933559e-06 4.655931e-06 6.235322e-07
[3026,] 1.174861e-06 2.881372e-06 3.459069e-07
[3027,] 4.439108e-05 3.402633e-06 1.631469e-05
[3028,] 3.557672e-02 4.936091e-06 5.297836e-03
[3029,] 4.403436e-05 3.359777e-06 1.578700e-05
[3030,] 4.984513e-05 3.117233e-06 1.522368e-05
[3031,] 1.064234e-04 4.742643e-06 2.292772e-05
[3032,] 1.819510e-02 4.994667e-06 2.714018e-03
[3033,] 4.281710e-05 3.117660e-06 1.327986e-05
[3034,] 4.404451e-05 3.129891e-06 1.381400e-05
[3035,] 2.596611e-05 4.581614e-06 1.335396e-05
[3036,] 1.332028e-02 5.005360e-06 2.011475e-03
[3037,] 3.078492e-05 3.117637e-06 9.671496e-06
[3038,] 1.474988e-02 5.009074e-06 2.211633e-03
[3039,] 3.078492e-05 3.111974e-06 9.697117e-06
[3040,] 3.172208e-05 3.102336e-06 9.885429e-06
[3041,] 1.539100e-02 5.049586e-06 2.264450e-03
[3042,] 1.186059e-06 2.942511e-06 3.455613e-07
[3043,] 4.547754e-05 5.936968e-06 6.589542e-06
[3044,] 4.414700e-05 5.924328e-06 6.453122e-06
[3045,] 7.016175e-06 5.598806e-06 1.497738e-06
[3046,] 6.908797e-06 5.598467e-06 1.478822e-06
[3047,] 2.354676e-06 3.089152e-06 7.871350e-07
[3048,] 2.566504e-06 3.087098e-06 8.557194e-07
[3049,] 1.402634e-06 3.831329e-06 5.165968e-07
[3050,] 6.516071e-05 3.139158e-06 2.055749e-05
[3051,] 2.343065e-06 3.113780e-06 7.934298e-07
[3052,] 6.655049e-06 5.171824e-06 1.469769e-06
[3053,] 1.003481e-06 4.047817e-06 3.186131e-07
[3054,] 1.214394e-06 3.079221e-06 3.956541e-07
[3055,] 2.437737e-06 3.058187e-06 7.932554e-07
[3056,] 1.218262e-06 3.072355e-06 3.962345e-07
[3057,] 1.213752e-06 3.065912e-06 3.939326e-07
[3058,] 1.295808e-06 3.070161e-06 4.221908e-07
[3059,] 1.301796e-06 3.673823e-06 4.578498e-07
[3060,] 1.484883e-06 3.086374e-06 4.450913e-07
[3061,] 1.698209e-06 4.640340e-06 4.299715e-07
[3062,] 1.361181e-06 3.750676e-06 4.728092e-07
[3063,] 2.041503e-06 4.285337e-06 6.785403e-07
[3064,] 1.760688e-05 4.326640e-06 5.570257e-06
[3065,] 1.679774e-06 3.760715e-06 5.055128e-07
[3066,] 2.503235e-05 3.129219e-06 4.176212e-06
[3067,] 8.324357e-06 3.077773e-06 1.809566e-06
[3068,] 2.539045e-06 4.904661e-06 5.979902e-07
[3069,] 9.014491e-06 4.727859e-06 2.186440e-06
[3070,] 1.228144e-06 5.313820e-06 3.774460e-07
[3071,] 6.427710e-06 3.103284e-06 1.604157e-06
[3072,] 2.458584e-06 5.698217e-06 9.132007e-07
[3073,] 2.222439e-06 3.138734e-06 6.422431e-07
[3074,] 3.166184e-06 3.119555e-06 9.045891e-07
[3075,] 1.080223e-06 4.410804e-06 3.556289e-07
[3076,] 1.458400e-06 3.589215e-06 4.842781e-07
[3077,] 1.308250e-06 3.454677e-06 4.169090e-07
[3078,] 3.256583e-06 4.028881e-06 1.260827e-06
[3079,] 1.019249e-06 3.598996e-06 3.387352e-07
[3080,] 1.201624e-06 5.859489e-06 3.668002e-07
[3081,] 1.271726e-06 4.770127e-06 3.963700e-07
[3082,] 6.464268e-06 3.222803e-06 1.260636e-06
[3083,] 1.324998e-06 4.794491e-06 4.103706e-07
[3084,] 1.339156e-06 4.837267e-06 4.131092e-07
[3085,] 1.332283e-06 4.828943e-06 4.113486e-07
[3086,] 1.009281e-06 3.375605e-06 3.228340e-07
[3087,] 9.869661e-07 3.362895e-06 3.192856e-07
[3088,] 1.344804e-06 4.763067e-06 4.175516e-07
[3089,] 7.878458e-06 3.304428e-06 1.343044e-06
[3090,] 1.882999e-06 6.863115e-06 5.147816e-07
[3091,] 1.097871e-05 3.226400e-06 1.830939e-06
[3092,] 1.070993e-05 3.229428e-06 1.772612e-06
[3093,] 8.178619e-06 3.233086e-06 1.438547e-06
[3094,] 1.874028e-06 4.773206e-06 5.594312e-07
[3095,] 1.027854e-06 3.566766e-06 3.352721e-07
[3096,] 1.356871e-05 5.422491e-06 3.764839e-06
[3097,] 1.104135e-05 3.354805e-06 3.423544e-06
[3098,] 1.283612e-06 4.121108e-06 4.242672e-07
[3099,] 1.099745e-05 3.265595e-06 2.725091e-06
[3100,] 1.579287e-05 3.235336e-06 3.513825e-06
[3101,] 2.299405e-06 3.207296e-06 6.968279e-07
[3102,] 2.321262e-06 3.207296e-06 7.028954e-07
[3103,] 2.256784e-06 3.210298e-06 6.923723e-07
[3104,] 8.923384e-06 3.243366e-06 2.235344e-06
[3105,] 2.173784e-06 3.210298e-06 6.687716e-07
[3106,] 2.628824e-06 3.210298e-06 7.972672e-07
[3107,] 1.112351e-06 3.677864e-06 3.523061e-07
[3108,] 1.008207e-05 3.142588e-06 2.333088e-06
[3109,] 4.976765e-06 3.193447e-06 1.412581e-06
[3110,] 1.158160e-06 3.820189e-06 3.586336e-07
[3111,] 2.723195e-05 7.305479e-06 2.088990e-05
[3112,] 1.295209e-06 3.628958e-06 4.043873e-07
[3113,] 1.267759e-06 3.600588e-06 3.991679e-07
[3114,] 1.174139e-06 4.620791e-06 4.161173e-07
[3115,] 1.034758e-05 3.179824e-06 2.519226e-06
[3116,] 1.575030e-06 3.563230e-06 4.857233e-07
[3117,] 1.491810e-06 4.191876e-06 5.187537e-07
[3118,] 1.590019e-06 4.330920e-06 5.693763e-07
[3119,] 1.083858e-05 3.196856e-06 2.652035e-06
[3120,] 1.102670e-06 3.595623e-06 3.548112e-07
[3121,] 7.066654e-06 3.168337e-06 1.790976e-06
[3122,] 7.307460e-06 3.193475e-06 1.901190e-06
[3123,] 1.401725e-06 5.804899e-06 4.598981e-07
[3124,] 3.041756e-06 7.154022e-06 1.114664e-06
[3125,] 2.163568e-06 4.388468e-06 7.926648e-07
[3126,] 7.819385e-06 3.245597e-06 2.067353e-06
[3127,] 1.360435e-06 4.172506e-06 4.458345e-07
[3128,] 1.843774e-06 4.281239e-06 6.674847e-07
[3129,] 1.759620e-06 3.905249e-06 6.339119e-07
[3130,] 1.151047e-06 3.594380e-06 3.704375e-07
[3131,] 7.802924e-06 3.300308e-06 2.215953e-06
[3132,] 1.183819e-06 3.592271e-06 3.809785e-07
[3133,] 1.183819e-06 3.593907e-06 3.803988e-07
[3134,] 1.107793e-06 3.607783e-06 3.565960e-07
[3135,] 9.792137e-06 3.287913e-06 2.659822e-06
[3136,] 1.719191e-06 4.766839e-06 6.534607e-07
[3137,] 2.040515e-06 4.666178e-06 7.916474e-07
[3138,] 5.342547e-06 4.863829e-06 2.323025e-06
[3139,] 6.161135e-06 3.438692e-06 1.987183e-06
[3140,] 4.212677e-06 5.083688e-06 1.851708e-06
[3141,] 1.044638e-06 3.649128e-06 3.423396e-07
[3142,] 5.657954e-06 3.350116e-06 1.737191e-06
[3143,] 7.362482e-06 3.600956e-06 2.548681e-06
[3144,] 3.969612e-06 3.528903e-06 1.405915e-06
[3145,] 3.910192e-06 4.947098e-06 1.688534e-06
[3146,] 5.482205e-06 3.383574e-06 1.732743e-06
[3147,] 3.503868e-06 3.322996e-06 1.129595e-06
[3148,] 1.065986e-06 3.665906e-06 3.500085e-07
[3149,] 1.769861e-06 3.601030e-06 5.819552e-07
[3150,] 2.852657e-06 3.274780e-06 9.186320e-07
[3151,] 2.699055e-06 4.789932e-06 1.041610e-06
[3152,] 5.266701e-06 5.019463e-06 2.342138e-06
[3153,] 4.955239e-06 5.207034e-06 2.243678e-06
[3154,] 1.640514e-06 5.441762e-06 5.527476e-07
[3155,] 4.454245e-06 3.427597e-06 1.466622e-06
[3156,] 4.018889e-06 3.436374e-06 1.366459e-06
[3157,] 1.991428e-06 4.367873e-06 6.762384e-07
[3158,] 2.479219e-06 3.205502e-06 7.590154e-07
[3159,] 2.629450e-06 3.195370e-06 8.002854e-07
[3160,] 2.503454e-06 3.192091e-06 7.620394e-07
[3161,] 1.044856e-06 4.280676e-06 3.385584e-07
[3162,] 1.456998e-06 5.270679e-06 4.694620e-07
[3163,] 1.203638e-05 4.248220e-06 5.386793e-06
[3164,] 1.588767e-06 4.561630e-06 4.098253e-07
[3165,] 1.433951e-06 5.062925e-06 4.678600e-07
[3166,] 9.990866e-06 5.082182e-06 4.207971e-06
[3167,] 3.736645e-06 4.517477e-06 1.829243e-06
[3168,] 1.191695e-06 5.866906e-06 3.383470e-07
[3169,] 1.433636e-06 5.229429e-06 4.663369e-07
[3170,] 1.418109e-06 4.391600e-06 3.862798e-07
[3171,] 1.422489e-06 4.318682e-06 3.874539e-07
[3172,] 6.646972e-06 5.615082e-06 3.021324e-06
[3173,] 6.530574e-06 6.893782e-06 3.517415e-06
[3174,] 4.236242e-06 3.970528e-06 1.857662e-06
[3175,] 1.454667e-06 4.337440e-06 3.913484e-07
[3176,] 1.547016e-06 4.179292e-06 4.034337e-07
[3177,] 3.617735e-06 3.989253e-06 1.577803e-06
[3178,] 1.551151e-06 5.154368e-06 4.915277e-07
[3179,] 1.559011e-06 5.223112e-06 4.905657e-07
[3180,] 1.205575e-06 4.131310e-06 3.725641e-07
[3181,] 1.262774e-06 3.942442e-06 3.770015e-07
[3182,] 1.265261e-06 4.266786e-06 4.460538e-07
[3183,] 1.536806e-06 5.919890e-06 5.229443e-07
[3184,] 1.260032e-06 4.480660e-06 4.455106e-07
[3185,] 1.113406e-06 7.380980e-06 4.528981e-07
[3186,] 3.653552e-06 7.079454e-06 2.813403e-06
[3187,] 3.677705e-06 6.946267e-06 2.795080e-06
[3188,] 1.490241e-06 5.264328e-06 4.764029e-07
[3189,] 1.365914e-06 5.233956e-06 4.534456e-07
[3190,] 3.130094e-06 4.046695e-06 1.215339e-06
[3191,] 2.180037e-06 4.666887e-06 9.104120e-07
[3192,] 2.180037e-06 4.710812e-06 9.155112e-07
[3193,] 3.633324e-06 6.626635e-06 2.648360e-06
[3194,] 3.559912e-06 6.280928e-06 2.458340e-06
[3195,] 3.679453e-06 6.240483e-06 2.553985e-06
[3196,] 1.068060e-06 4.933719e-06 3.891467e-07
[3197,] 2.180037e-06 4.825774e-06 9.285157e-07
[3198,] 2.191873e-06 4.796066e-06 9.333112e-07
[3199,] 1.054517e-06 5.054247e-06 3.786719e-07
[3200,] 3.539097e-06 6.528582e-06 2.516840e-06
[3201,] 3.921008e-06 6.657737e-06 2.928961e-06
[3202,] 2.191873e-06 4.820209e-06 9.360397e-07
[3203,] 2.206630e-06 4.880085e-06 9.506429e-07
[3204,] 1.471418e-06 5.118824e-06 4.913352e-07
[3205,] 1.842855e-06 5.410289e-06 8.041268e-07
[3206,] 5.231462e-06 7.177515e-06 4.481752e-06
[3207,] 1.489039e-06 5.073280e-06 5.189139e-07
[3208,] 1.495652e-06 5.152439e-06 5.142761e-07
[3209,] 1.503554e-06 5.074543e-06 5.259541e-07
[3210,] 4.846064e-06 4.209285e-06 2.337035e-06
[3211,] 1.089702e-06 5.601027e-06 4.214867e-07
[3212,] 2.198375e-06 4.747239e-06 9.349823e-07
[3213,] 1.093676e-06 5.537641e-06 4.234761e-07
[3214,] 1.210961e-06 3.893203e-06 4.095714e-07
[3215,] 1.083713e-06 5.793779e-06 4.197394e-07
[3216,] 3.370194e-06 3.723921e-06 1.416537e-06
[3217,] 1.105122e-06 5.645355e-06 4.342231e-07
[3218,] 4.627087e-06 9.714755e-06 4.959743e-06
[3219,] 2.741773e-06 4.532643e-06 7.757374e-07
[3220,] 2.379534e-06 4.981274e-06 1.059666e-06
[3221,] 2.661087e-06 9.795646e-06 2.153103e-06
[3222,] 1.085861e-06 5.792069e-06 4.218615e-07
[3223,] 1.232493e-06 4.434961e-06 4.319771e-07
[3224,] 4.627087e-06 1.191121e-05 5.845209e-06
[3225,] 1.127713e-06 5.880542e-06 4.553342e-07
[3226,] 2.604426e-06 5.683204e-06 1.287456e-06
[3227,] 1.067909e-06 5.696811e-06 4.062018e-07
[3228,] 2.730615e-06 5.201453e-06 7.951978e-07
[3229,] 2.455464e-06 5.647106e-06 1.191283e-06
[3230,] 1.225819e-06 4.703997e-06 4.197957e-07
[3231,] 1.045258e-06 6.872225e-06 3.872396e-07
[3232,] 2.721589e-06 4.907178e-06 1.241535e-06
[3233,] 2.721589e-06 4.894500e-06 1.239462e-06
[3234,] 1.017670e-06 6.484044e-06 3.619398e-07
[3235,] 6.037433e-06 5.497506e-06 4.052669e-06
[3236,] 1.080018e-06 6.494617e-06 3.262331e-07
[3237,] 1.053139e-06 6.098371e-06 3.287990e-07
[3238,] 1.193469e-06 4.426374e-06 3.845600e-07
[3239,] 6.485962e-06 5.466637e-06 4.366266e-06
[3240,] 1.702682e-06 5.038761e-06 7.883879e-07
[3241,] 1.529396e-06 4.048909e-06 4.793627e-07
[3242,] 2.891828e-06 4.934687e-06 1.346561e-06
[3243,] 1.185116e-06 4.503540e-06 3.959330e-07
[3244,] 4.801543e-06 1.084717e-05 5.768367e-06
[3245,] 1.492358e-06 4.034120e-06 4.723481e-07
[3246,] 1.498376e-06 4.034120e-06 4.736102e-07
[3247,] 1.498376e-06 4.030565e-06 4.737427e-07
[3248,] 1.771702e-06 5.336909e-06 5.829004e-07
[3249,] 1.176887e-06 4.802867e-06 3.856806e-07
[3250,] 7.129930e-06 9.173317e-06 8.239656e-06
[3251,] 2.491811e-06 4.569359e-06 1.077607e-06
[3252,] 2.533685e-06 4.530324e-06 1.092446e-06
[3253,] 2.386519e-06 3.225902e-06 8.417628e-07
[3254,] 5.447076e-06 7.664498e-06 5.042060e-06
[3255,] 3.108865e-06 3.900811e-06 9.294122e-07
[3256,] 1.778417e-06 5.351170e-06 5.849059e-07
[3257,] 1.496228e-06 3.989662e-06 4.931856e-07
[3258,] 6.895808e-06 5.660938e-06 4.808700e-06
[3259,] 8.100560e-06 6.257333e-06 6.397592e-06
[3260,] 1.051514e-06 7.585747e-06 3.396256e-07
[3261,] 1.488425e-06 4.048579e-06 4.734191e-07
[3262,] 6.956397e-06 6.341932e-06 5.446443e-06
[3263,] 4.210064e-06 5.883151e-06 2.798215e-06
[3264,] 1.295575e-06 9.547636e-06 5.942669e-07
[3265,] 1.221405e-06 4.833304e-06 3.830675e-07
[3266,] 1.017813e-06 6.878984e-06 3.805186e-07
[3267,] 1.023274e-06 6.414618e-06 3.833369e-07
[3268,] 1.034793e-06 7.576494e-06 4.072279e-07
[3269,] 1.045738e-06 7.404822e-06 4.169950e-07
[3270,] 1.022185e-06 7.404822e-06 3.909272e-07
[3271,] 5.392055e-06 5.599736e-06 3.585793e-06
[3272,] 1.042602e-06 7.281049e-06 4.062492e-07
[3273,] 1.107593e-06 5.323307e-06 3.754636e-07
[3274,] 1.560868e-06 4.024853e-06 5.176363e-07
[3275,] 1.062884e-06 7.146736e-06 4.250429e-07
[3276,] 1.269899e-06 5.341668e-06 4.820091e-07
[3277,] 1.241224e-06 5.620916e-06 4.685611e-07
[3278,] 1.080651e-06 7.119911e-06 3.166252e-07
[3279,] 1.622185e-06 9.205803e-06 8.347402e-07
[3280,] 1.427534e-06 6.792271e-06 3.466440e-07
[3281,] 1.187189e-06 3.264196e-06 3.962663e-07
[3282,] 7.492774e-06 5.305248e-06 4.867771e-06
[3283,] 1.242499e-06 5.412790e-06 4.742409e-07
[3284,] 1.248428e-06 4.744199e-06 4.371482e-07
[3285,] 1.237075e-06 4.885413e-06 4.324571e-07
[3286,] 1.292665e-06 4.838837e-06 4.944298e-07
[3287,] 1.261165e-06 4.775411e-06 4.590339e-07
[3288,] 1.325156e-06 4.798854e-06 5.203019e-07
[3289,] 1.276924e-06 4.844005e-06 4.786377e-07
[3290,] 3.236389e-06 4.702722e-06 1.653078e-06
[3291,] 4.422671e-06 5.097974e-06 2.604493e-06
[3292,] 1.517974e-06 3.788628e-06 5.303128e-07
[3293,] 1.088140e-06 3.971143e-06 3.585765e-07
[3294,] 1.832486e-06 4.960634e-06 6.284426e-07
[3295,] 1.267288e-06 3.623609e-06 3.804209e-07
[3296,] 1.378245e-06 2.843434e-06 4.202945e-07
[3297,] 1.550541e-06 2.886770e-06 4.577446e-07
[3298,] 3.055744e-06 3.947681e-06 1.203047e-06
[3299,] 3.172826e-06 4.086619e-06 1.285886e-06
[3300,] 1.653338e-06 2.866721e-06 4.933566e-07
[3301,] 2.102560e-06 4.133636e-06 8.303268e-07
[3302,] 1.688666e-06 2.893548e-06 4.907097e-07
[3303,] 2.295965e-06 3.076845e-06 8.201774e-07
[3304,] 2.199522e-06 4.109604e-06 8.689478e-07
[3305,] 1.933071e-06 3.320518e-06 7.165820e-07
[3306,] 1.825141e-06 3.289376e-06 6.629882e-07
[3307,] 1.919242e-06 3.014601e-06 6.622234e-07
[3308,] 1.915882e-06 3.979504e-06 7.349569e-07
[3309,] 1.611319e-06 2.900727e-06 4.656580e-07
[3310,] 1.567258e-06 2.893787e-06 4.564554e-07
[3311,] 2.215232e-06 3.118395e-06 8.018982e-07
[3312,] 1.931531e-06 3.144496e-06 6.910463e-07
[3313,] 2.090446e-06 3.240928e-06 7.793526e-07
[3314,] 2.233403e-06 4.061236e-06 8.810287e-07
[3315,] 1.730495e-06 2.875121e-06 4.989106e-07
[3316,] 2.090446e-06 3.112187e-06 7.525718e-07
[3317,] 1.640950e-06 2.892110e-06 4.689810e-07
[3318,] 2.202875e-06 4.093405e-06 8.724126e-07
[3319,] 1.198691e-06 2.820009e-06 3.683018e-07
[3320,] 2.202875e-06 4.118754e-06 8.758428e-07
[3321,] 2.000370e-06 3.137573e-06 7.225583e-07
[3322,] 2.017761e-06 3.128203e-06 7.292580e-07
[3323,] 1.329365e-06 2.763643e-06 4.173966e-07
[3324,] 1.931531e-06 3.147050e-06 6.950098e-07
[3325,] 2.225186e-06 3.255254e-06 8.442528e-07
[3326,] 2.238478e-06 3.266049e-06 8.524620e-07
[3327,] 2.112140e-06 3.255254e-06 7.951034e-07
[3328,] 2.999084e-06 4.509262e-06 1.302362e-06
[3329,] 2.266980e-06 3.198090e-06 8.510908e-07
[3330,] 2.253307e-06 3.188880e-06 8.431281e-07
[3331,] 2.920509e-06 4.509262e-06 1.265076e-06
[3332,] 2.920509e-06 4.554588e-06 1.272807e-06
[3333,] 4.150913e-06 4.514493e-06 1.832986e-06
[3334,] 2.294883e-06 3.158844e-06 8.529077e-07
[3335,] 1.334181e-06 2.750508e-06 4.134673e-07
[3336,] 1.125843e-06 3.448181e-06 3.954367e-07
[3337,] 2.308721e-06 3.158844e-06 8.573731e-07
[3338,] 1.885156e-06 2.781196e-06 5.429167e-07
[3339,] 1.716427e-06 2.874057e-06 5.049373e-07
[3340,] 1.133841e-06 3.436710e-06 4.000579e-07
[3341,] 2.920509e-06 4.690720e-06 1.297446e-06
[3342,] 1.179129e-06 3.352425e-06 4.224208e-07
[3343,] 1.143004e-06 3.438661e-06 4.076738e-07
[3344,] 3.167320e-06 4.497834e-06 1.380081e-06
[3345,] 1.985672e-06 2.784473e-06 5.662976e-07
[3346,] 2.309117e-06 3.120351e-06 8.486976e-07
[3347,] 2.294883e-06 3.129810e-06 8.454439e-07
[3348,] 1.119637e-06 3.399251e-06 3.898153e-07
[3349,] 1.265998e-05 5.122111e-06 3.938569e-06
[3350,] 2.383160e-06 3.120351e-06 8.770966e-07
[3351,] 2.243299e-06 3.153214e-06 8.291086e-07
[3352,] 2.285192e-06 3.143490e-06 8.438307e-07
[3353,] 2.168355e-06 4.391643e-06 8.979080e-07
[3354,] 1.165309e-06 2.775462e-06 3.588912e-07
[3355,] 2.242380e-06 3.064002e-06 8.028006e-07
[3356,] 1.470392e-06 4.413327e-06 5.780466e-07
[3357,] 2.307653e-06 3.055304e-06 8.258487e-07
[3358,] 1.172711e-06 2.771923e-06 3.617272e-07
[3359,] 1.485189e-06 4.415642e-06 5.857499e-07
[3360,] 1.137492e-06 2.766949e-06 3.537287e-07
[3361,] 1.784241e-06 3.940167e-06 6.847147e-07
[3362,] 2.168344e-06 2.953275e-06 7.434966e-07
[3363,] 2.168344e-06 3.022350e-06 7.635610e-07
[3364,] 1.101601e-05 5.110957e-06 3.518134e-06
[3365,] 2.168344e-06 2.998032e-06 7.574847e-07
[3366,] 1.151048e-06 2.763301e-06 3.590424e-07
[3367,] 2.145343e-06 2.982307e-06 7.448462e-07
[3368,] 2.156767e-06 2.846524e-06 7.122375e-07
[3369,] 1.852162e-06 2.766376e-06 5.465242e-07
[3370,] 1.168252e-06 2.772425e-06 3.655885e-07
[3371,] 2.058222e-06 2.938166e-06 7.015545e-07
[3372,] 3.445298e-06 3.674982e-06 1.300281e-06
[3373,] 1.805092e-06 2.786375e-06 5.566182e-07
[3374,] 5.940068e-06 4.842894e-06 1.978441e-06
[3375,] 1.415625e-06 2.797754e-06 4.585496e-07
[3376,] 1.900214e-06 2.785769e-06 5.828622e-07
[3377,] 1.422368e-06 2.790216e-06 4.582499e-07
[3378,] 2.482754e-06 2.766245e-06 7.815774e-07
[3379,] 2.284516e-06 2.739092e-06 7.109392e-07
[3380,] 1.498358e-06 2.813613e-06 4.895841e-07
[3381,] 2.062407e-06 2.719521e-06 6.385696e-07
[3382,] 1.578350e-06 2.813613e-06 5.151997e-07
[3383,] 1.543866e-06 2.800039e-06 4.997184e-07
[3384,] 1.851026e-06 2.805144e-06 5.924972e-07
[3385,] 1.510088e-06 2.800043e-06 4.890866e-07
[3386,] 1.493770e-06 2.797968e-06 4.832496e-07
[3387,] 1.526784e-06 2.800043e-06 4.943450e-07
[3388,] 2.122333e-06 2.656839e-06 6.275812e-07
[3389,] 1.505691e-06 2.802176e-06 4.888395e-07
[3390,] 2.052246e-06 2.652415e-06 6.067123e-07
[3391,] 1.456992e-06 2.806617e-06 4.747314e-07
[3392,] 2.299934e-06 2.644153e-06 6.651608e-07
[3393,] 1.472850e-06 2.811292e-06 4.811608e-07
[3394,] 1.505691e-06 2.808925e-06 4.909744e-07
[3395,] 1.816085e-06 2.803233e-06 5.807740e-07
[3396,] 1.479113e-06 2.806616e-06 4.817910e-07
[3397,] 1.529419e-06 2.802176e-06 4.963457e-07
[3398,] 3.452955e-06 3.498856e-06 1.226895e-06
[3399,] 1.437670e-06 2.817032e-06 4.682613e-07
[3400,] 1.692457e-06 2.808385e-06 5.398929e-07
[3401,] 1.903352e-06 2.809817e-06 5.981468e-07
[3402,] 1.487299e-06 2.815189e-06 4.615638e-07
[3403,] 8.361655e-06 4.866406e-06 2.678364e-06
[3404,] 3.630802e-06 3.272458e-06 1.049440e-06
[3405,] 1.997935e-06 2.628901e-06 5.632781e-07
[3406,] 1.788300e-06 2.904428e-06 4.895061e-07
[3407,] 3.003416e-06 3.340139e-06 8.236383e-07
[3408,] 1.172814e-06 3.235943e-06 3.346378e-07
[3409,] 1.117998e-06 3.260505e-06 3.245531e-07
[3410,] 2.523559e-06 2.689260e-06 7.580590e-07
[3411,] 2.556182e-06 2.685928e-06 7.648415e-07
[3412,] 1.109535e-06 3.311668e-06 3.218160e-07
[3413,] 1.154291e-06 3.076440e-06 3.350845e-07
[3414,] 1.913600e-06 3.439647e-06 5.321046e-07
[3415,] 9.534701e-07 3.341352e-06 3.095303e-07
[3416,] 2.900524e-06 2.693974e-06 8.620617e-07
[3417,] 2.126010e-06 3.477446e-06 5.751039e-07
[3418,] 2.126010e-06 3.477446e-06 5.751039e-07
[3419,] 1.142696e-06 3.103774e-06 3.314503e-07
[3420,] 1.080857e-06 3.144296e-06 3.185747e-07
[3421,] 3.009064e-06 2.697644e-06 9.004870e-07
[3422,] 1.948835e-06 3.490487e-06 5.310807e-07
[3423,] 3.009064e-06 2.721702e-06 9.174826e-07
[3424,] 3.054495e-06 2.711522e-06 9.293149e-07
[3425,] 3.054495e-06 2.711522e-06 9.293149e-07
[3426,] 3.009064e-06 2.715838e-06 9.197106e-07
[3427,] 1.128030e-06 3.216580e-06 3.250945e-07
[3428,] 2.319290e-06 3.305432e-06 6.445860e-07
[3429,] 1.399248e-06 2.632919e-06 4.443295e-07
[3430,] 1.135267e-06 3.242422e-06 3.257845e-07
[3431,] 1.115568e-06 3.264995e-06 3.206860e-07
[3432,] 1.871322e-06 3.519585e-06 5.075886e-07
[3433,] 2.964800e-06 2.737913e-06 9.270592e-07
[3434,] 1.108518e-06 3.342965e-06 3.183028e-07
[3435,] 1.108518e-06 3.332734e-06 3.184579e-07
[3436,] 1.115568e-06 3.332734e-06 3.195500e-07
[3437,] 1.108518e-06 3.332734e-06 3.184579e-07
[3438,] 1.679442e-06 3.492654e-06 4.664302e-07
[3439,] 1.139484e-06 3.353304e-06 3.229769e-07
[3440,] 1.098459e-06 3.277596e-06 3.177532e-07
[3441,] 1.314965e-06 2.616999e-06 4.164880e-07
[3442,] 1.314965e-06 2.616999e-06 4.164880e-07
[3443,] 1.304398e-06 2.614218e-06 4.125545e-07
[3444,] 2.159686e-06 2.720463e-06 6.804912e-07
[3445,] 2.663418e-06 2.693935e-06 8.155030e-07
[3446,] 1.337152e-06 2.608974e-06 4.222470e-07
[3447,] 1.289484e-06 2.611509e-06 4.072014e-07
[3448,] 1.284758e-06 2.603807e-06 4.044219e-07
[3449,] 1.247520e-06 2.611520e-06 3.930220e-07
[3450,] 1.289484e-06 2.599027e-06 4.051475e-07
[3451,] 1.284758e-06 2.596743e-06 4.032307e-07
[3452,] 1.047701e-06 3.272646e-06 3.099954e-07
[3453,] 1.358606e-06 3.649217e-06 3.846705e-07
[3454,] 1.304398e-06 2.592385e-06 4.086334e-07
[3455,] 1.289484e-06 2.590310e-06 4.035476e-07
[3456,] 1.299303e-06 2.588503e-06 4.062511e-07
[3457,] 1.289484e-06 2.574893e-06 4.001229e-07
[3458,] 1.289484e-06 2.584687e-06 4.024113e-07
[3459,] 1.032837e-06 3.225392e-06 3.085219e-07
[3460,] 1.472450e-06 3.461950e-06 4.172534e-07
[3461,] 1.037632e-06 3.225392e-06 3.091474e-07
[3462,] 1.816656e-06 3.472824e-06 4.953101e-07
[3463,] 2.559834e-06 2.628128e-06 7.464193e-07
[3464,] 1.047701e-06 3.234639e-06 3.104078e-07
[3465,] 1.729708e-06 3.472824e-06 4.754939e-07
[3466,] 2.777294e-06 2.612634e-06 7.877728e-07
[3467,] 2.499432e-06 2.626624e-06 7.299246e-07
[3468,] 1.425840e-06 3.692906e-06 4.015959e-07
[3469,] 2.688030e-06 2.586965e-06 7.396311e-07
[3470,] 2.725514e-06 2.586965e-06 7.481540e-07
[3471,] 2.649708e-06 2.588444e-06 7.328116e-07
[3472,] 1.294549e-06 3.735172e-06 3.684486e-07
[3473,] 1.040641e-06 2.931177e-06 3.508535e-07
[3474,] 1.316768e-06 3.742861e-06 3.727853e-07
[3475,] 9.615408e-07 3.409271e-06 3.060032e-07
[3476,] 1.050757e-06 2.948591e-06 3.559800e-07
[3477,] 1.045621e-06 2.948591e-06 3.538473e-07
[3478,] 1.205811e-06 3.334210e-06 4.292445e-07
[3479,] 1.062060e-06 2.931177e-06 3.596222e-07
[3480,] 1.250546e-06 3.538675e-06 3.663534e-07
[3481,] 1.344152e-06 3.662172e-06 3.805072e-07
[3482,] 1.016155e-06 3.795263e-06 3.251303e-07
[3483,] 1.035361e-06 3.718357e-06 3.254916e-07
[3484,] 4.635774e-06 2.581410e-06 1.148870e-06
[3485,] 1.167445e-06 3.244338e-06 4.063390e-07
[3486,] 1.305560e-06 3.595080e-06 3.750410e-07
[3487,] 1.046140e-06 2.876372e-06 3.499624e-07
[3488,] 1.281266e-06 3.527107e-06 3.723105e-07
[3489,] 1.052733e-06 2.845301e-06 3.511923e-07
[3490,] 2.454307e-06 2.599483e-06 7.067585e-07
[3491,] 1.261290e-06 3.521260e-06 3.681796e-07
[3492,] 1.070590e-06 2.957187e-06 3.590107e-07
[3493,] 2.397293e-06 2.620443e-06 6.995852e-07
[3494,] 1.165078e-06 3.504867e-06 3.484513e-07
[3495,] 1.757113e-06 2.571384e-06 5.195351e-07
[3496,] 2.295346e-06 2.608367e-06 6.654895e-07
[3497,] 2.308598e-06 2.610642e-06 6.704018e-07
[3498,] 2.363369e-06 2.624085e-06 6.867381e-07
[3499,] 2.322025e-06 2.626476e-06 6.778715e-07
[3500,] 2.127525e-06 5.172277e-06 7.018269e-07
[3501,] 2.406355e-06 2.634077e-06 7.045308e-07
[3502,] 1.063622e-06 3.093191e-06 3.605297e-07
[3503,] 2.406355e-06 2.642757e-06 7.101285e-07
[3504,] 1.858525e-06 2.584927e-06 5.564849e-07
[3505,] 1.291608e-06 3.425107e-06 3.804528e-07
[3506,] 2.341136e-06 2.663951e-06 7.039350e-07
[3507,] 1.142801e-06 2.979767e-06 3.894883e-07
[3508,] 1.946602e-06 2.608725e-06 6.050076e-07
[3509,] 2.396785e-06 2.714903e-06 7.400838e-07
[3510,] 2.382603e-06 2.736399e-06 7.456614e-07
[3511,] 2.440445e-06 2.731955e-06 7.606893e-07
[3512,] 1.155499e-06 3.455862e-06 4.211455e-07
[3513,] 9.763830e-07 3.247395e-06 3.118741e-07
[3514,] 1.082230e-06 3.616907e-06 3.890954e-07
[3515,] 1.231944e-06 3.527451e-06 3.632303e-07
[3516,] 1.060155e-06 3.606834e-06 3.759997e-07
[3517,] 1.119202e-06 3.466979e-06 4.029569e-07
[3518,] 1.468060e-06 3.496982e-06 5.701735e-07
[3519,] 1.113848e-06 3.369262e-06 3.892451e-07
[3520,] 6.045675e-06 2.866773e-06 1.791518e-06
[3521,] 4.366700e-06 2.860633e-06 1.330006e-06
[3522,] 1.017604e-06 2.903277e-06 3.234093e-07
[3523,] 9.634675e-07 4.167778e-06 3.364474e-07
[3524,] 1.120732e-06 4.152258e-06 4.307338e-07
[3525,] 1.174303e-06 4.431760e-06 4.746284e-07
[3526,] 1.294340e-06 4.185083e-06 5.298219e-07
[3527,] 1.682473e-06 4.145930e-06 7.296711e-07
[3528,] 1.333364e-06 4.580330e-06 5.689108e-07
[3529,] 1.299667e-06 7.660998e-06 6.384523e-07
[3530,] 1.247376e-06 1.117785e-05 6.370901e-07
[3531,] 1.337017e-06 3.872075e-06 3.606613e-07
[3532,] 1.659766e-06 3.212119e-06 4.889466e-07
[3533,] 1.517775e-06 3.275308e-06 4.420721e-07
[3534,] 1.166173e-06 4.230886e-06 3.301829e-07
[3535,] 1.579802e-06 5.195997e-06 5.185156e-07
[3536,] 3.387202e-06 5.531782e-06 1.215592e-06
[3537,] 1.261216e-06 4.205609e-06 3.459086e-07
[3538,] 1.186605e-06 4.221218e-06 3.331306e-07
[3539,] 1.191102e-06 4.169546e-06 3.344393e-07
[3540,] 1.217910e-06 4.132742e-06 3.392796e-07
[3541,] 1.090634e-06 3.851302e-06 3.758797e-07
[3542,] 1.208759e-06 4.132742e-06 3.377687e-07
[3543,] 1.185964e-06 4.132742e-06 3.340507e-07
[3544,] 1.120692e-06 3.980853e-06 3.939446e-07
[3545,] 1.661910e-06 4.444428e-06 4.207975e-07
[3546,] 1.552324e-06 4.171272e-06 4.025608e-07
[3547,] 1.584215e-06 5.363987e-06 5.162409e-07
[3548,] 1.205071e-06 4.195812e-06 3.363732e-07
[3549,] 1.187583e-06 4.182002e-06 3.337303e-07
[3550,] 1.581723e-06 5.370786e-06 5.155509e-07
[3551,] 1.629099e-06 4.336476e-06 4.171235e-07
[3552,] 1.179152e-06 4.221218e-06 3.319595e-07
[3553,] 1.170924e-06 4.315914e-06 3.297285e-07
[3554,] 1.133454e-06 4.234066e-06 3.248979e-07
[3555,] 1.421526e-06 2.709393e-06 4.337276e-07
[3556,] 1.576957e-06 5.430525e-06 5.141399e-07
[3557,] 1.139126e-06 2.712916e-06 3.587725e-07
[3558,] 1.139126e-06 2.712916e-06 3.587725e-07
[3559,] 1.111697e-06 3.949109e-06 3.906365e-07
[3560,] 1.167792e-06 4.352533e-06 3.289139e-07
[3561,] 1.872647e-06 4.492954e-06 4.531510e-07
[3562,] 1.084337e-06 4.589971e-06 3.164755e-07
[3563,] 1.549011e-06 2.688738e-06 4.690368e-07
[3564,] 1.582464e-06 4.390459e-06 4.002128e-07
[3565,] 1.628758e-06 5.407626e-06 5.248639e-07
[3566,] 1.505253e-06 4.449459e-06 3.908676e-07
[3567,] 1.191074e-06 2.696894e-06 3.759704e-07
[3568,] 1.156805e-06 3.411029e-06 3.936985e-07
[3569,] 1.570031e-06 2.697140e-06 4.668737e-07
[3570,] 1.504682e-06 5.470186e-06 5.169590e-07
[3571,] 1.533972e-06 5.396530e-06 5.278505e-07
[3572,] 1.679545e-06 4.115573e-06 4.293774e-07
[3573,] 1.578638e-06 2.701348e-06 4.648459e-07
[3574,] 1.151039e-06 4.079710e-06 4.126944e-07
[3575,] 1.711942e-06 4.192223e-06 4.327551e-07
[3576,] 1.658859e-06 4.374681e-06 4.184299e-07
[3577,] 1.142440e-06 4.372712e-06 4.152949e-07
[3578,] 1.589607e-06 2.698699e-06 4.699072e-07
[3579,] 1.201180e-06 4.448551e-06 3.340806e-07
[3580,] 1.589607e-06 2.690308e-06 4.669937e-07
[3581,] 1.025313e-06 4.369378e-06 3.095547e-07
[3582,] 1.020980e-06 4.468701e-06 3.089472e-07
[3583,] 1.192454e-06 4.492655e-06 3.323222e-07
[3584,] 1.533231e-06 5.369586e-06 5.267827e-07
[3585,] 1.556665e-06 5.182186e-06 5.271270e-07
[3586,] 1.127168e-06 4.488188e-06 4.081826e-07
[3587,] 1.029795e-06 4.513721e-06 3.095454e-07
[3588,] 1.589607e-06 2.696668e-06 4.726531e-07
[3589,] 9.745853e-07 4.128963e-06 3.238569e-07
[3590,] 1.977174e-06 2.696351e-06 5.720610e-07
[3591,] 1.256818e-06 4.243982e-06 3.483594e-07
[3592,] 1.588107e-06 3.261409e-06 4.132406e-07
[3593,] 1.511862e-06 5.436362e-06 5.190894e-07
[3594,] 1.497999e-06 5.446351e-06 5.133322e-07
[3595,] 1.565894e-06 3.252753e-06 4.101386e-07
[3596,] 1.627147e-06 4.579403e-06 4.083939e-07
[3597,] 1.178024e-06 3.482998e-06 3.921353e-07
[3598,] 1.758445e-06 3.124129e-06 4.514943e-07
[3599,] 1.410406e-06 3.047403e-06 4.239782e-07
[3600,] 1.654110e-06 3.139145e-06 4.302877e-07
[3601,] 1.468782e-06 3.247091e-06 3.952850e-07
[3602,] 1.747520e-06 3.131929e-06 4.487573e-07
[3603,] 1.512862e-06 3.238426e-06 4.015005e-07
[3604,] 1.747520e-06 3.124792e-06 4.493365e-07
[3605,] 1.559011e-06 5.388034e-06 5.400731e-07
[3606,] 1.747520e-06 3.155813e-06 4.468771e-07
[3607,] 1.189809e-06 3.460797e-06 3.942423e-07
[3608,] 1.512778e-06 5.392650e-06 5.219454e-07
[3609,] 1.510224e-06 3.266320e-06 4.000800e-07
[3610,] 1.522707e-06 5.402444e-06 5.265396e-07
[3611,] 1.510224e-06 3.240012e-06 4.010380e-07
[3612,] 1.478834e-06 5.405965e-06 5.077504e-07
```
