## Supplementary material for "Characterization of shared and ancestry-specific signals driving complex traits using multi-ancestry fine-mapping": s2_remaining_snps.pvar

```
##FILTER=<ID=PASS,Description="All filters passed">
##reference=ftp://ftp.1000genomes.ebi.ac.uk//vol1/ftp/technical/reference/phase2_reference_assembly_sequence/hs37d5.fa.gz
##contig=<ID=22,assembly=b37,length=51304566>
##ALT=<ID=CNV,Description="Copy Number Polymorphism">
##ALT=<ID=DEL,Description="Deletion">
##ALT=<ID=DUP,Description="Duplication">
##ALT=<ID=INS:ME:ALU,Description="Insertion of ALU element">
##ALT=<ID=INS:ME:LINE1,Description="Insertion of LINE1 element">
##ALT=<ID=INS:ME:SVA,Description="Insertion of SVA element">
##ALT=<ID=INS:MT,Description="Nuclear Mitochondrial Insertion">
##ALT=<ID=INV,Description="Inversion">
##ALT=<ID=CN0,Description="Copy number allele: 0 copies">
##ALT=<ID=CN1,Description="Copy number allele: 1 copy">
##ALT=<ID=CN2,Description="Copy number allele: 2 copies">
##ALT=<ID=CN3,Description="Copy number allele: 3 copies">
##ALT=<ID=CN4,Description="Copy number allele: 4 copies">
##ALT=<ID=CN5,Description="Copy number allele: 5 copies">
##ALT=<ID=CN6,Description="Copy number allele: 6 copies">
##ALT=<ID=CN7,Description="Copy number allele: 7 copies">
##ALT=<ID=CN8,Description="Copy number allele: 8 copies">
##ALT=<ID=CN9,Description="Copy number allele: 9 copies">
##ALT=<ID=CN10,Description="Copy number allele: 10 copies">
##ALT=<ID=CN11,Description="Copy number allele: 11 copies">
##ALT=<ID=CN12,Description="Copy number allele: 12 copies">
##ALT=<ID=CN13,Description="Copy number allele: 13 copies">
##ALT=<ID=CN14,Description="Copy number allele: 14 copies">
##ALT=<ID=CN15,Description="Copy number allele: 15 copies">
##ALT=<ID=CN16,Description="Copy number allele: 16 copies">
##ALT=<ID=CN17,Description="Copy number allele: 17 copies">
##ALT=<ID=CN18,Description="Copy number allele: 18 copies">
##ALT=<ID=CN19,Description="Copy number allele: 19 copies">
##ALT=<ID=CN20,Description="Copy number allele: 20 copies">
##ALT=<ID=CN21,Description="Copy number allele: 21 copies">
##ALT=<ID=CN22,Description="Copy number allele: 22 copies">
##ALT=<ID=CN23,Description="Copy number allele: 23 copies">
##ALT=<ID=CN24,Description="Copy number allele: 24 copies">
##ALT=<ID=CN25,Description="Copy number allele: 25 copies">
##ALT=<ID=CN26,Description="Copy number allele: 26 copies">
##ALT=<ID=CN27,Description="Copy number allele: 27 copies">
##ALT=<ID=CN28,Description="Copy number allele: 28 copies">
##ALT=<ID=CN29,Description="Copy number allele: 29 copies">
##ALT=<ID=CN30,Description="Copy number allele: 30 copies">
##ALT=<ID=CN31,Description="Copy number allele: 31 copies">
##ALT=<ID=CN32,Description="Copy number allele: 32 copies">
##ALT=<ID=CN33,Description="Copy number allele: 33 copies">
##ALT=<ID=CN34,Description="Copy number allele: 34 copies">
##ALT=<ID=CN35,Description="Copy number allele: 35 copies">
##ALT=<ID=CN36,Description="Copy number allele: 36 copies">
##ALT=<ID=CN37,Description="Copy number allele: 37 copies">
##ALT=<ID=CN38,Description="Copy number allele: 38 copies">
##ALT=<ID=CN39,Description="Copy number allele: 39 copies">
##ALT=<ID=CN40,Description="Copy number allele: 40 copies">
##ALT=<ID=CN41,Description="Copy number allele: 41 copies">
##ALT=<ID=CN42,Description="Copy number allele: 42 copies">
##ALT=<ID=CN43,Description="Copy number allele: 43 copies">
##ALT=<ID=CN44,Description="Copy number allele: 44 copies">
##ALT=<ID=CN45,Description="Copy number allele: 45 copies">
##ALT=<ID=CN46,Description="Copy number allele: 46 copies">
##ALT=<ID=CN47,Description="Copy number allele: 47 copies">
##ALT=<ID=CN48,Description="Copy number allele: 48 copies">
##ALT=<ID=CN49,Description="Copy number allele: 49 copies">
##ALT=<ID=CN50,Description="Copy number allele: 50 copies">
##ALT=<ID=CN51,Description="Copy number allele: 51 copies">
##ALT=<ID=CN52,Description="Copy number allele: 52 copies">
##ALT=<ID=CN53,Description="Copy number allele: 53 copies">
##ALT=<ID=CN54,Description="Copy number allele: 54 copies">
##ALT=<ID=CN55,Description="Copy number allele: 55 copies">
##ALT=<ID=CN56,Description="Copy number allele: 56 copies">
##ALT=<ID=CN57,Description="Copy number allele: 57 copies">
##ALT=<ID=CN58,Description="Copy number allele: 58 copies">
##ALT=<ID=CN59,Description="Copy number allele: 59 copies">
##ALT=<ID=CN60,Description="Copy number allele: 60 copies">
##ALT=<ID=CN61,Description="Copy number allele: 61 copies">
##ALT=<ID=CN62,Description="Copy number allele: 62 copies">
##ALT=<ID=CN63,Description="Copy number allele: 63 copies">
##ALT=<ID=CN64,Description="Copy number allele: 64 copies">
##ALT=<ID=CN65,Description="Copy number allele: 65 copies">
##ALT=<ID=CN66,Description="Copy number allele: 66 copies">
##ALT=<ID=CN67,Description="Copy number allele: 67 copies">
##ALT=<ID=CN68,Description="Copy number allele: 68 copies">
##ALT=<ID=CN69,Description="Copy number allele: 69 copies">
##ALT=<ID=CN70,Description="Copy number allele: 70 copies">
##ALT=<ID=CN71,Description="Copy number allele: 71 copies">
##ALT=<ID=CN72,Description="Copy number allele: 72 copies">
##ALT=<ID=CN73,Description="Copy number allele: 73 copies">
##ALT=<ID=CN74,Description="Copy number allele: 74 copies">
##ALT=<ID=CN75,Description="Copy number allele: 75 copies">
##ALT=<ID=CN76,Description="Copy number allele: 76 copies">
##ALT=<ID=CN77,Description="Copy number allele: 77 copies">
##ALT=<ID=CN78,Description="Copy number allele: 78 copies">
##ALT=<ID=CN79,Description="Copy number allele: 79 copies">
##ALT=<ID=CN80,Description="Copy number allele: 80 copies">
##ALT=<ID=CN81,Description="Copy number allele: 81 copies">
##ALT=<ID=CN82,Description="Copy number allele: 82 copies">
##ALT=<ID=CN83,Description="Copy number allele: 83 copies">
##ALT=<ID=CN84,Description="Copy number allele: 84 copies">
##ALT=<ID=CN85,Description="Copy number allele: 85 copies">
##ALT=<ID=CN86,Description="Copy number allele: 86 copies">
##ALT=<ID=CN87,Description="Copy number allele: 87 copies">
##ALT=<ID=CN88,Description="Copy number allele: 88 copies">
##ALT=<ID=CN89,Description="Copy number allele: 89 copies">
##ALT=<ID=CN90,Description="Copy number allele: 90 copies">
##ALT=<ID=CN91,Description="Copy number allele: 91 copies">
##ALT=<ID=CN92,Description="Copy number allele: 92 copies">
##ALT=<ID=CN93,Description="Copy number allele: 93 copies">
##ALT=<ID=CN94,Description="Copy number allele: 94 copies">
##ALT=<ID=CN95,Description="Copy number allele: 95 copies">
##ALT=<ID=CN96,Description="Copy number allele: 96 copies">
##ALT=<ID=CN97,Description="Copy number allele: 97 copies">
##ALT=<ID=CN98,Description="Copy number allele: 98 copies">
##ALT=<ID=CN99,Description="Copy number allele: 99 copies">
##ALT=<ID=CN100,Description="Copy number allele: 100 copies">
##ALT=<ID=CN101,Description="Copy number allele: 101 copies">
##ALT=<ID=CN102,Description="Copy number allele: 102 copies">
##ALT=<ID=CN103,Description="Copy number allele: 103 copies">
##ALT=<ID=CN104,Description="Copy number allele: 104 copies">
##ALT=<ID=CN105,Description="Copy number allele: 105 copies">
##ALT=<ID=CN106,Description="Copy number allele: 106 copies">
##ALT=<ID=CN107,Description="Copy number allele: 107 copies">
##ALT=<ID=CN108,Description="Copy number allele: 108 copies">
##ALT=<ID=CN109,Description="Copy number allele: 109 copies">
##ALT=<ID=CN110,Description="Copy number allele: 110 copies">
##ALT=<ID=CN111,Description="Copy number allele: 111 copies">
##ALT=<ID=CN112,Description="Copy number allele: 112 copies">
##ALT=<ID=CN113,Description="Copy number allele: 113 copies">
##ALT=<ID=CN114,Description="Copy number allele: 114 copies">
##ALT=<ID=CN115,Description="Copy number allele: 115 copies">
##ALT=<ID=CN116,Description="Copy number allele: 116 copies">
##ALT=<ID=CN117,Description="Copy number allele: 117 copies">
##ALT=<ID=CN118,Description="Copy number allele: 118 copies">
##ALT=<ID=CN119,Description="Copy number allele: 119 copies">
##ALT=<ID=CN120,Description="Copy number allele: 120 copies">
##ALT=<ID=CN121,Description="Copy number allele: 121 copies">
##ALT=<ID=CN122,Description="Copy number allele: 122 copies">
##ALT=<ID=CN123,Description="Copy number allele: 123 copies">
##ALT=<ID=CN124,Description="Copy number allele: 124 copies">
##INFO=<ID=CIEND,Number=2,Type=Integer,Description="Confidence interval around END for imprecise variants">
##INFO=<ID=CIPOS,Number=2,Type=Integer,Description="Confidence interval around POS for imprecise variants">
##INFO=<ID=CS,Number=1,Type=String,Description="Source call set.">
##INFO=<ID=END,Number=1,Type=Integer,Description="End coordinate of this variant">
##INFO=<ID=IMPRECISE,Number=0,Type=Flag,Description="Imprecise structural variation">
##INFO=<ID=MC,Number=.,Type=String,Description="Merged calls.">
##INFO=<ID=MEINFO,Number=4,Type=String,Description="Mobile element info of the form NAME,START,END<POLARITY; If there is only 5' OR 3' support for this call, will be NULL NULL for START and END">
##INFO=<ID=MEND,Number=1,Type=Integer,Description="Mitochondrial end coordinate of inserted sequence">
##INFO=<ID=MLEN,Number=1,Type=Integer,Description="Estimated length of mitochondrial insert">
##INFO=<ID=MSTART,Number=1,Type=Integer,Description="Mitochondrial start coordinate of inserted sequence">
##INFO=<ID=SVLEN,Number=.,Type=Integer,Description="SV length. It is only calculated for structural variation MEIs. For other types of SVs; one may calculate the SV length by INFO:END-START+1, or by finding the difference between lengthes of REF and ALT alleles">
##INFO=<ID=SVTYPE,Number=1,Type=String,Description="Type of structural variant">
##INFO=<ID=TSD,Number=1,Type=String,Description="Precise Target Site Duplication for bases, if unknown, value will be NULL">
##INFO=<ID=AC,Number=A,Type=Integer,Description="Total number of alternate alleles in called genotypes">
##INFO=<ID=AF,Number=A,Type=Float,Description="Estimated allele frequency in the range (0,1)">
##INFO=<ID=NS,Number=1,Type=Integer,Description="Number of samples with data">
##INFO=<ID=AN,Number=1,Type=Integer,Description="Total number of alleles in called genotypes">
##INFO=<ID=EAS_AF,Number=A,Type=Float,Description="Allele frequency in the EAS populations calculated from AC and AN, in the range (0,1)">
##INFO=<ID=EUR_AF,Number=A,Type=Float,Description="Allele frequency in the EUR populations calculated from AC and AN, in the range (0,1)">
##INFO=<ID=AFR_AF,Number=A,Type=Float,Description="Allele frequency in the AFR populations calculated from AC and AN, in the range (0,1)">
##INFO=<ID=AMR_AF,Number=A,Type=Float,Description="Allele frequency in the AMR populations calculated from AC and AN, in the range (0,1)">
##INFO=<ID=SAS_AF,Number=A,Type=Float,Description="Allele frequency in the SAS populations calculated from AC and AN, in the range (0,1)">
##INFO=<ID=DP,Number=1,Type=Integer,Description="Total read depth; only low coverage data were counted towards the DP, exome data were not used">
##INFO=<ID=AA,Number=1,Type=String,Description="Ancestral Allele. Format: AA|REF|ALT|IndelType. AA: Ancestral allele, REF:Reference Allele, ALT:Alternate Allele, IndelType:Type of Indel (REF, ALT and IndelType are only defined for indels)">
##INFO=<ID=VT,Number=.,Type=String,Description="indicates what type of variant the line represents">
##INFO=<ID=EX_TARGET,Number=0,Type=Flag,Description="indicates whether a variant is within the exon pull down target boundaries">
##INFO=<ID=MULTI_ALLELIC,Number=0,Type=Flag,Description="indicates whether a site is multi-allelic">
#CHROM	POS	ID	REF	ALT	QUAL	FILTER	INFO
22	40527858	rs2413611	T	A	100	PASS	AC=3148;AF=0.628594;AN=5008;NS=2504;DP=18271;EAS_AF=0.2877;AMR_AF=0.6499;AFR_AF=0.916;EUR_AF=0.5676;SAS_AF=0.6391;AA=A|||;VT=SNP
22	40528220	rs1807579	T	C	100	PASS	AC=1357;AF=0.270966;AN=5008;NS=2504;DP=18871;EAS_AF=0.2768;AMR_AF=0.4193;AFR_AF=0.2118;EUR_AF=0.1948;SAS_AF=0.318;AA=C|||;VT=SNP
22	40529415	rs6001794	G	T	100	PASS	AC=1339;AF=0.267372;AN=5008;NS=2504;DP=19652;EAS_AF=0.2748;AMR_AF=0.4179;AFR_AF=0.205;EUR_AF=0.1948;SAS_AF=0.3119;AA=T|||;VT=SNP
22	40530052	rs7284587	T	A	100	PASS	AC=1621;AF=0.323682;AN=5008;NS=2504;DP=17989;EAS_AF=0.0119;AMR_AF=0.1614;AFR_AF=0.7315;EUR_AF=0.2455;SAS_AF=0.2894;AA=T|||;VT=SNP
22	40530922	rs6001795	G	A	100	PASS	AC=1348;AF=0.269169;AN=5008;NS=2504;DP=19086;EAS_AF=0.2788;AMR_AF=0.4207;AFR_AF=0.2027;EUR_AF=0.1968;SAS_AF=0.316;AA=G|||;VT=SNP
22	40530923	rs8136580	T	C	100	PASS	AC=1105;AF=0.220647;AN=5008;NS=2504;DP=19144;EAS_AF=0.2788;AMR_AF=0.4092;AFR_AF=0.0257;EUR_AF=0.1958;SAS_AF=0.316;AA=T|||;VT=SNP
22	40531506	rs8140695	T	A	100	PASS	AC=1342;AF=0.267971;AN=5008;NS=2504;DP=19707;EAS_AF=0.2778;AMR_AF=0.415;AFR_AF=0.2035;EUR_AF=0.1968;SAS_AF=0.3139;AA=T|||;VT=SNP
22	40531645	rs67465697	A	G	100	PASS	AC=1360;AF=0.271565;AN=5008;NS=2504;DP=16656;EAS_AF=0.2808;AMR_AF=0.4179;AFR_AF=0.211;EUR_AF=0.1968;SAS_AF=0.317;AA=A|||;VT=SNP
22	40532444	rs8136269	G	C	100	PASS	AC=1353;AF=0.270168;AN=5008;NS=2504;DP=11734;EAS_AF=0.2758;AMR_AF=0.4193;AFR_AF=0.2103;EUR_AF=0.1958;SAS_AF=0.316;AA=C|||;VT=SNP
22	40532484	rs8136149	C	T	100	PASS	AC=1353;AF=0.270168;AN=5008;NS=2504;DP=13968;EAS_AF=0.2758;AMR_AF=0.4193;AFR_AF=0.2103;EUR_AF=0.1958;SAS_AF=0.316;AA=C|||;VT=SNP
22	40533130	rs8140112	A	G	100	PASS	AC=1100;AF=0.219649;AN=5008;NS=2504;DP=19604;EAS_AF=0.2738;AMR_AF=0.4092;AFR_AF=0.0265;EUR_AF=0.1948;SAS_AF=0.316;AA=A|||;VT=SNP
22	40534211	rs17323591	T	A	100	PASS	AC=1351;AF=0.269768;AN=5008;NS=2504;DP=21316;EAS_AF=0.2728;AMR_AF=0.4193;AFR_AF=0.2103;EUR_AF=0.1958;SAS_AF=0.317;AA=T|||;VT=SNP
22	40534466	rs9611273	C	T	100	PASS	AC=1295;AF=0.258586;AN=5008;NS=2504;DP=18897;EAS_AF=0.0119;AMR_AF=0.1441;AFR_AF=0.4985;EUR_AF=0.2406;SAS_AF=0.2883;AA=C|||;VT=SNP
22	40534964	rs2064258	T	C	100	PASS	AC=3030;AF=0.605032;AN=5008;NS=2504;DP=19973;EAS_AF=0.2897;AMR_AF=0.5965;AFR_AF=0.9561;EUR_AF=0.4563;SAS_AF=0.6145;AA=C|||;VT=SNP
22	40535152	rs73165039	A	G	100	PASS	AC=1107;AF=0.221046;AN=5008;NS=2504;DP=19334;EAS_AF=0.2788;AMR_AF=0.4092;AFR_AF=0.0265;EUR_AF=0.1958;SAS_AF=0.317;AA=A|||;VT=SNP
22	40535399	rs5995819	G	A	100	PASS	AC=1659;AF=0.33127;AN=5008;NS=2504;DP=15600;EAS_AF=0.0119;AMR_AF=0.1744;AFR_AF=0.7443;EUR_AF=0.2505;SAS_AF=0.2965;AA=g|||;VT=SNP
22	40535657	rs11089973	A	G	100	PASS	AC=1105;AF=0.220647;AN=5008;NS=2504;DP=19091;EAS_AF=0.2788;AMR_AF=0.4092;AFR_AF=0.0265;EUR_AF=0.1938;SAS_AF=0.317;AA=A|||;VT=SNP
22	40535731	rs2143177	T	A	100	PASS	AC=3020;AF=0.603035;AN=5008;NS=2504;DP=20539;EAS_AF=0.2917;AMR_AF=0.5951;AFR_AF=0.9561;EUR_AF=0.4463;SAS_AF=0.6135;AA=A|||;VT=SNP
22	40535963	rs2179422	C	T	100	PASS	AC=1616;AF=0.322684;AN=5008;NS=2504;DP=19180;EAS_AF=0.0109;AMR_AF=0.1614;AFR_AF=0.7292;EUR_AF=0.2455;SAS_AF=0.2883;AA=C|||;VT=SNP
22	40538602	rs73165040	C	T	100	PASS	AC=1334;AF=0.266374;AN=5008;NS=2504;DP=20255;EAS_AF=0.2748;AMR_AF=0.4179;AFR_AF=0.1989;EUR_AF=0.1948;SAS_AF=0.3149;AA=T|||;VT=SNP
22	40538717	rs17323619	G	C	100	PASS	AC=1335;AF=0.266573;AN=5008;NS=2504;DP=19690;EAS_AF=0.2748;AMR_AF=0.4179;AFR_AF=0.1989;EUR_AF=0.1948;SAS_AF=0.316;AA=C|||;VT=SNP
22	40539200	rs6001799	G	A	100	PASS	AC=1334;AF=0.266374;AN=5008;NS=2504;DP=17568;EAS_AF=0.2728;AMR_AF=0.4179;AFR_AF=0.1967;EUR_AF=0.1968;SAS_AF=0.318;AA=A|||;VT=SNP
22	40539379	rs2103648	A	G	100	PASS	AC=1284;AF=0.25639;AN=5008;NS=2504;DP=15681;EAS_AF=0.0119;AMR_AF=0.1542;AFR_AF=0.4599;EUR_AF=0.2684;SAS_AF=0.2935;AA=A|||;VT=SNP
22	40539525	rs12483853	G	C	100	PASS	AC=773;AF=0.154353;AN=5008;NS=2504;DP=16091;EAS_AF=0.251;AMR_AF=0.3646;AFR_AF=0.0197;EUR_AF=0.1352;SAS_AF=0.1074;AA=G|||;VT=SNP
22	40540185	rs6001800	G	A	100	PASS	AC=1882;AF=0.375799;AN=5008;NS=2504;DP=18186;EAS_AF=0.0129;AMR_AF=0.1772;AFR_AF=0.9198;EUR_AF=0.2425;SAS_AF=0.2924;AA=G|||;VT=SNP
22	40540762	rs4586740	T	G	100	PASS	AC=3025;AF=0.604034;AN=5008;NS=2504;DP=17405;EAS_AF=0.2976;AMR_AF=0.5951;AFR_AF=0.9592;EUR_AF=0.4433;SAS_AF=0.6115;AA=G|||;VT=SNP
22	40540766	rs6001801	G	T	100	PASS	AC=1685;AF=0.336462;AN=5008;NS=2504;DP=17462;EAS_AF=0.0129;AMR_AF=0.1715;AFR_AF=0.7723;EUR_AF=0.2445;SAS_AF=0.2924;AA=G|||;VT=SNP
22	40541173	rs4588292	T	C	100	PASS	AC=1687;AF=0.336861;AN=5008;NS=2504;DP=16323;EAS_AF=0.0129;AMR_AF=0.1715;AFR_AF=0.7731;EUR_AF=0.2445;SAS_AF=0.2935;AA=C|||;VT=SNP
22	40541700	rs2413617	G	T	100	PASS	AC=1683;AF=0.336062;AN=5008;NS=2504;DP=16719;EAS_AF=0.0129;AMR_AF=0.1715;AFR_AF=0.7723;EUR_AF=0.2425;SAS_AF=0.2924;AA=G|||;VT=SNP
22	40541775	rs113197291	G	A	100	PASS	AC=161;AF=0.0321486;AN=5008;NS=2504;DP=18264;EAS_AF=0.002;AMR_AF=0.0562;AFR_AF=0.003;EUR_AF=0.0755;SAS_AF=0.0409;AA=G|||;VT=SNP
22	40541838	rs2005999	T	C	100	PASS	AC=3025;AF=0.604034;AN=5008;NS=2504;DP=19059;EAS_AF=0.2976;AMR_AF=0.5951;AFR_AF=0.9599;EUR_AF=0.4443;SAS_AF=0.6094;AA=C|||;VT=SNP
22	40541981	rs732384	A	G	100	PASS	AC=1122;AF=0.224042;AN=5008;NS=2504;DP=20992;EAS_AF=0.2847;AMR_AF=0.4179;AFR_AF=0.0265;EUR_AF=0.1988;SAS_AF=0.317;AA=A|||;VT=SNP
22	40542121	rs732383	T	C	100	PASS	AC=1128;AF=0.22524;AN=5008;NS=2504;DP=20403;EAS_AF=0.2847;AMR_AF=0.4179;AFR_AF=0.031;EUR_AF=0.1988;SAS_AF=0.317;AA=T|||;VT=SNP
22	40542688	rs4820397	T	C	100	PASS	AC=3024;AF=0.603834;AN=5008;NS=2504;DP=14730;EAS_AF=0.2976;AMR_AF=0.5951;AFR_AF=0.9599;EUR_AF=0.4433;SAS_AF=0.6094;AA=C|||;VT=SNP
22	40542915	rs4586733	T	C	100	PASS	AC=1685;AF=0.336462;AN=5008;NS=2504;DP=18715;EAS_AF=0.0129;AMR_AF=0.1715;AFR_AF=0.7731;EUR_AF=0.2435;SAS_AF=0.2924;AA=T|||;VT=SNP
22	40543215	rs6001802	G	A	100	PASS	AC=1688;AF=0.337061;AN=5008;NS=2504;DP=20445;EAS_AF=0.0129;AMR_AF=0.1729;AFR_AF=0.7738;EUR_AF=0.2435;SAS_AF=0.2935;AA=G|||;VT=SNP
22	40543608	rs11089974	C	T	100	PASS	AC=1330;AF=0.265575;AN=5008;NS=2504;DP=19345;EAS_AF=0.2768;AMR_AF=0.4236;AFR_AF=0.1876;EUR_AF=0.1998;SAS_AF=0.3149;AA=T|||;VT=SNP
22	40544031	rs57774511	T	C	100	PASS	AC=1113;AF=0.222244;AN=5008;NS=2504;DP=19075;EAS_AF=0.2778;AMR_AF=0.4179;AFR_AF=0.0265;EUR_AF=0.1988;SAS_AF=0.3149;AA=T|||;VT=SNP
22	40544337	rs5995825	C	T	100	PASS	AC=3322;AF=0.663339;AN=5008;NS=2504;DP=12479;EAS_AF=0.4444;AMR_AF=0.634;AFR_AF=0.9206;EUR_AF=0.506;SAS_AF=0.7239;AA=T|||;VT=SNP
22	40545595	rs6001804	A	C	100	PASS	AC=2309;AF=0.461062;AN=5008;NS=2504;DP=15465;EAS_AF=0.1677;AMR_AF=0.2435;AFR_AF=0.8782;EUR_AF=0.3678;SAS_AF=0.4499;AA=A|||;VT=SNP
22	40546153	rs5995826	G	A	100	PASS	AC=3383;AF=0.675519;AN=5008;NS=2504;DP=15668;EAS_AF=0.4484;AMR_AF=0.6599;AFR_AF=0.8971;EUR_AF=0.5616;SAS_AF=0.7382;AA=G|||;VT=SNP
22	40546633	rs4820399	C	T	100	PASS	AC=3383;AF=0.675519;AN=5008;NS=2504;DP=17638;EAS_AF=0.4474;AMR_AF=0.6614;AFR_AF=0.8971;EUR_AF=0.5616;SAS_AF=0.7382;AA=C|||;VT=SNP
22	40548084	rs4820400	G	T	100	PASS	AC=3386;AF=0.676118;AN=5008;NS=2504;DP=16458;EAS_AF=0.4494;AMR_AF=0.6614;AFR_AF=0.8979;EUR_AF=0.5616;SAS_AF=0.7382;AA=G|||;VT=SNP
22	40548492	rs4585125	G	A	100	PASS	AC=3462;AF=0.691294;AN=5008;NS=2504;DP=14504;EAS_AF=0.4494;AMR_AF=0.6729;AFR_AF=0.9372;EUR_AF=0.5656;SAS_AF=0.7505;AA=G|||;VT=SNP
22	40548703	rs8137853	T	C	100	PASS	AC=3497;AF=0.698283;AN=5008;NS=2504;DP=11691;EAS_AF=0.4494;AMR_AF=0.6729;AFR_AF=0.9614;EUR_AF=0.5666;SAS_AF=0.7526;AA=C|||;VT=SNP
22	40550105	rs9611279	T	C	100	PASS	AC=3501;AF=0.699081;AN=5008;NS=2504;DP=9277;EAS_AF=0.4484;AMR_AF=0.6744;AFR_AF=0.9614;EUR_AF=0.5696;SAS_AF=0.7536;AA=C|||;VT=SNP
22	40550107	rs3950173	T	C	100	PASS	AC=3501;AF=0.699081;AN=5008;NS=2504;DP=9254;EAS_AF=0.4484;AMR_AF=0.6744;AFR_AF=0.9614;EUR_AF=0.5696;SAS_AF=0.7536;AA=C|||;VT=SNP
22	40550982	rs4820403	G	A	100	PASS	AC=3495;AF=0.697883;AN=5008;NS=2504;DP=8295;EAS_AF=0.4464;AMR_AF=0.6729;AFR_AF=0.9614;EUR_AF=0.5676;SAS_AF=0.7526;AA=G|||;VT=SNP
22	40551767	rs1012241	C	T	100	PASS	AC=3494;AF=0.697684;AN=5008;NS=2504;DP=22115;EAS_AF=0.4464;AMR_AF=0.6744;AFR_AF=0.9614;EUR_AF=0.5676;SAS_AF=0.7505;AA=T|||;VT=SNP
22	40551850	rs2899334	T	C	100	PASS	AC=3493;AF=0.697484;AN=5008;NS=2504;DP=22398;EAS_AF=0.4464;AMR_AF=0.6729;AFR_AF=0.9614;EUR_AF=0.5676;SAS_AF=0.7505;AA=T|||;VT=SNP
22	40554008	rs6001807	T	G	100	PASS	AC=3496;AF=0.698083;AN=5008;NS=2504;DP=18187;EAS_AF=0.4474;AMR_AF=0.6729;AFR_AF=0.9614;EUR_AF=0.5676;SAS_AF=0.7526;AA=G|||;VT=SNP
22	40554300	rs5995827	A	G	100	PASS	AC=3494;AF=0.697684;AN=5008;NS=2504;DP=13179;EAS_AF=0.4464;AMR_AF=0.6729;AFR_AF=0.9607;EUR_AF=0.5676;SAS_AF=0.7526;AA=G|||;VT=SNP
22	40554325	rs5015397	A	G	100	PASS	AC=3494;AF=0.697684;AN=5008;NS=2504;DP=12087;EAS_AF=0.4464;AMR_AF=0.6729;AFR_AF=0.9607;EUR_AF=0.5676;SAS_AF=0.7526;AA=G|||;VT=SNP
22	40554445	rs4402860	A	T	100	PASS	AC=1084;AF=0.216454;AN=5008;NS=2504;DP=13701;EAS_AF=0.2837;AMR_AF=0.4193;AFR_AF=0.0197;EUR_AF=0.1958;SAS_AF=0.2904;AA=A|||;VT=SNP
22	40554527	rs6001808	T	C	100	PASS	AC=3495;AF=0.697883;AN=5008;NS=2504;DP=13175;EAS_AF=0.4464;AMR_AF=0.6729;AFR_AF=0.9614;EUR_AF=0.5676;SAS_AF=0.7526;AA=C|||;VT=SNP
22	40554582	rs4642036	T	C	100	PASS	AC=3494;AF=0.697684;AN=5008;NS=2504;DP=12868;EAS_AF=0.4464;AMR_AF=0.6729;AFR_AF=0.9607;EUR_AF=0.5676;SAS_AF=0.7526;AA=C|||;VT=SNP
22	40555139	rs140695498	C	T	100	PASS	AC=1231;AF=0.245807;AN=5008;NS=2504;DP=9880;EAS_AF=0.0139;AMR_AF=0.147;AFR_AF=0.4342;EUR_AF=0.2425;SAS_AF=0.3037;AA=C|||;VT=SNP
22	40555638	rs12484633	A	G	100	PASS	AC=3495;AF=0.697883;AN=5008;NS=2504;DP=10461;EAS_AF=0.4464;AMR_AF=0.6729;AFR_AF=0.9614;EUR_AF=0.5676;SAS_AF=0.7526;AA=G|||;VT=SNP
22	40555879	rs5995829	G	A	100	PASS	AC=3495;AF=0.697883;AN=5008;NS=2504;DP=14067;EAS_AF=0.4464;AMR_AF=0.6729;AFR_AF=0.9614;EUR_AF=0.5676;SAS_AF=0.7526;AA=G|||;VT=SNP
22	40555993	rs11705370	T	A	100	PASS	AC=3475;AF=0.69389;AN=5008;NS=2504;DP=13293;EAS_AF=0.4464;AMR_AF=0.6729;AFR_AF=0.9486;EUR_AF=0.5676;SAS_AF=0.7495;AA=T|||;VT=SNP
22	40556101	rs11705389	T	C	100	PASS	AC=3465;AF=0.691893;AN=5008;NS=2504;DP=17412;EAS_AF=0.4464;AMR_AF=0.6729;AFR_AF=0.9418;EUR_AF=0.5676;SAS_AF=0.7485;AA=T|||;VT=SNP
22	40557812	rs8137693	A	G	100	PASS	AC=3493;AF=0.697484;AN=5008;NS=2504;DP=17012;EAS_AF=0.4454;AMR_AF=0.6729;AFR_AF=0.9607;EUR_AF=0.5676;SAS_AF=0.7526;AA=G|||;VT=SNP
22	40558016	rs8141549	G	A	100	PASS	AC=3495;AF=0.697883;AN=5008;NS=2504;DP=17613;EAS_AF=0.4454;AMR_AF=0.6729;AFR_AF=0.9614;EUR_AF=0.5686;SAS_AF=0.7526;AA=G|||;VT=SNP
22	40558064	rs12484438	T	C	100	PASS	AC=1658;AF=0.33107;AN=5008;NS=2504;DP=17888;EAS_AF=0.4325;AMR_AF=0.4971;AFR_AF=0.0976;EUR_AF=0.3191;SAS_AF=0.4366;AA=T|||;VT=SNP
22	40558164	rs4820406	A	G	100	PASS	AC=3494;AF=0.697684;AN=5008;NS=2504;DP=15764;EAS_AF=0.4454;AMR_AF=0.6729;AFR_AF=0.9614;EUR_AF=0.5676;SAS_AF=0.7526;AA=G|||;VT=SNP
22	40558452	rs4821929	C	T	100	PASS	AC=3500;AF=0.698882;AN=5008;NS=2504;DP=16878;EAS_AF=0.4454;AMR_AF=0.6729;AFR_AF=0.966;EUR_AF=0.5676;SAS_AF=0.7526;AA=T|||;VT=SNP
22	40558595	rs4820407	A	G	100	PASS	AC=3495;AF=0.697883;AN=5008;NS=2504;DP=17415;EAS_AF=0.4464;AMR_AF=0.6729;AFR_AF=0.9614;EUR_AF=0.5676;SAS_AF=0.7526;AA=A|||;VT=SNP
22	40559156	rs1474667	G	A	100	PASS	AC=1772;AF=0.353834;AN=5008;NS=2504;DP=13652;EAS_AF=0.4315;AMR_AF=0.5029;AFR_AF=0.1831;EUR_AF=0.3181;SAS_AF=0.4356;AA=G|||;VT=SNP
22	40560600	rs13053550	G	C	100	PASS	AC=3494;AF=0.697684;AN=5008;NS=2504;DP=10141;EAS_AF=0.4454;AMR_AF=0.6729;AFR_AF=0.9614;EUR_AF=0.5676;SAS_AF=0.7526;AA=C|||;VT=SNP
22	40561283	rs8139315	C	A	100	PASS	AC=1693;AF=0.338059;AN=5008;NS=2504;DP=17002;EAS_AF=0.0139;AMR_AF=0.17;AFR_AF=0.7602;EUR_AF=0.2505;SAS_AF=0.3108;AA=C|||;VT=SNP
22	40561759	rs6001817	G	T	100	PASS	AC=3245;AF=0.647963;AN=5008;NS=2504;DP=20214;EAS_AF=0.4444;AMR_AF=0.6614;AFR_AF=0.7814;EUR_AF=0.5666;SAS_AF=0.7515;AA=G|||;VT=SNP
22	40562227	rs11089975	C	T	100	PASS	AC=1694;AF=0.338259;AN=5008;NS=2504;DP=16884;EAS_AF=0.0149;AMR_AF=0.17;AFR_AF=0.7602;EUR_AF=0.2495;SAS_AF=0.3119;AA=T|||;VT=SNP
22	40562242	rs7285909	T	G	100	PASS	AC=3493;AF=0.697484;AN=5008;NS=2504;DP=16818;EAS_AF=0.4444;AMR_AF=0.6729;AFR_AF=0.9614;EUR_AF=0.5676;SAS_AF=0.7526;AA=T|||;VT=SNP
22	40562877	rs6001819	T	C	100	PASS	AC=3491;AF=0.697085;AN=5008;NS=2504;DP=14576;EAS_AF=0.4435;AMR_AF=0.6729;AFR_AF=0.9607;EUR_AF=0.5676;SAS_AF=0.7526;AA=C|||;VT=SNP
22	40563020	rs7289946	G	A	100	PASS	AC=3482;AF=0.695288;AN=5008;NS=2504;DP=18293;EAS_AF=0.4435;AMR_AF=0.6729;AFR_AF=0.9539;EUR_AF=0.5676;SAS_AF=0.7526;AA=A|||;VT=SNP
22	40563804	rs6001820	T	C	100	PASS	AC=3492;AF=0.697284;AN=5008;NS=2504;DP=16405;EAS_AF=0.4435;AMR_AF=0.6729;AFR_AF=0.9614;EUR_AF=0.5676;SAS_AF=0.7526;AA=T|||;VT=SNP
22	40563815	rs60553412	A	G	100	PASS	AC=563;AF=0.11242;AN=5008;NS=2504;DP=16943;EAS_AF=0.1498;AMR_AF=0.0793;AFR_AF=0.0681;EUR_AF=0.1223;SAS_AF=0.1472;AA=A|||;VT=SNP
22	40565542	rs34323392	A	G	100	PASS	AC=562;AF=0.11222;AN=5008;NS=2504;DP=20545;EAS_AF=0.1498;AMR_AF=0.0778;AFR_AF=0.0688;EUR_AF=0.1223;SAS_AF=0.1462;AA=A|||;VT=SNP
22	40566118	rs5995832	T	C	100	PASS	AC=3464;AF=0.691693;AN=5008;NS=2504;DP=10223;EAS_AF=0.4444;AMR_AF=0.6729;AFR_AF=0.9425;EUR_AF=0.5676;SAS_AF=0.7485;AA=T|||;VT=SNP
22	40566675	rs62638153	G	A	100	PASS	AC=3465;AF=0.691893;AN=5008;NS=2504;DP=7471;EAS_AF=0.4444;AMR_AF=0.6729;AFR_AF=0.9433;EUR_AF=0.5676;SAS_AF=0.7485;AA=G|||;VT=SNP
22	40566936	rs62236835	C	T	100	PASS	AC=3493;AF=0.697484;AN=5008;NS=2504;DP=10324;EAS_AF=0.4444;AMR_AF=0.6729;AFR_AF=0.9614;EUR_AF=0.5676;SAS_AF=0.7526;AA=-|||;VT=SNP
22	40567251	rs57259665	C	T	100	PASS	AC=1279;AF=0.255391;AN=5008;NS=2504;DP=12793;EAS_AF=0.0169;AMR_AF=0.147;AFR_AF=0.4675;EUR_AF=0.2425;SAS_AF=0.3047;AA=C|||;VT=SNP
22	40567581	rs6001821	T	C	100	PASS	AC=3493;AF=0.697484;AN=5008;NS=2504;DP=17400;EAS_AF=0.4444;AMR_AF=0.6729;AFR_AF=0.9614;EUR_AF=0.5676;SAS_AF=0.7526;AA=T|||;VT=SNP
22	40567673	rs57770630	C	A	100	PASS	AC=560;AF=0.111821;AN=5008;NS=2504;DP=16225;EAS_AF=0.1478;AMR_AF=0.0778;AFR_AF=0.0696;EUR_AF=0.1223;SAS_AF=0.1452;AA=c|||;VT=SNP
22	40567894	rs713658	C	T	100	PASS	AC=3493;AF=0.697484;AN=5008;NS=2504;DP=15626;EAS_AF=0.4444;AMR_AF=0.6729;AFR_AF=0.9614;EUR_AF=0.5676;SAS_AF=0.7526;AA=T|||;VT=SNP
22	40568512	rs738449	G	A	100	PASS	AC=3494;AF=0.697684;AN=5008;NS=2504;DP=20937;EAS_AF=0.4444;AMR_AF=0.6744;AFR_AF=0.9614;EUR_AF=0.5676;SAS_AF=0.7526;AA=A|||;VT=SNP
22	40569157	rs6001823	T	A	100	PASS	AC=3493;AF=0.697484;AN=5008;NS=2504;DP=15508;EAS_AF=0.4444;AMR_AF=0.6729;AFR_AF=0.9614;EUR_AF=0.5676;SAS_AF=0.7526;AA=T|||;VT=SNP
22	40569326	rs9611282	C	T	100	PASS	AC=1277;AF=0.254992;AN=5008;NS=2504;DP=15533;EAS_AF=0.0149;AMR_AF=0.147;AFR_AF=0.4667;EUR_AF=0.2425;SAS_AF=0.3057;AA=C|||;VT=SNP
22	40571499	rs6001826	T	C	100	PASS	AC=3500;AF=0.698882;AN=5008;NS=2504;DP=17539;EAS_AF=0.4444;AMR_AF=0.6729;AFR_AF=0.966;EUR_AF=0.5686;SAS_AF=0.7526;AA=T|||;VT=SNP
22	40572423	rs5995833	A	G	100	PASS	AC=3493;AF=0.697484;AN=5008;NS=2504;DP=17084;EAS_AF=0.4435;AMR_AF=0.6729;AFR_AF=0.9614;EUR_AF=0.5686;SAS_AF=0.7526;AA=G|||;VT=SNP
22	40576872	rs62236839	G	T	100	PASS	AC=557;AF=0.111222;AN=5008;NS=2504;DP=17283;EAS_AF=0.1468;AMR_AF=0.0778;AFR_AF=0.0681;EUR_AF=0.1223;SAS_AF=0.1452;AA=G|||;VT=SNP
22	40578764	rs10222225	A	G	100	PASS	AC=3464;AF=0.691693;AN=5008;NS=2504;DP=21079;EAS_AF=0.4444;AMR_AF=0.6729;AFR_AF=0.9425;EUR_AF=0.5676;SAS_AF=0.7485;AA=A|||;VT=SNP
22	40579423	rs7290804	C	T	100	PASS	AC=3493;AF=0.697484;AN=5008;NS=2504;DP=17974;EAS_AF=0.4435;AMR_AF=0.6744;AFR_AF=0.9614;EUR_AF=0.5676;SAS_AF=0.7526;AA=T|||;VT=SNP
22	40579805	rs6001828	G	T	100	PASS	AC=3663;AF=0.73143;AN=5008;NS=2504;DP=13818;EAS_AF=0.4454;AMR_AF=0.7291;AFR_AF=0.9697;EUR_AF=0.6441;SAS_AF=0.7955;AA=T|||;VT=SNP
22	40581822	rs8142495	A	G	100	PASS	AC=3495;AF=0.697883;AN=5008;NS=2504;DP=20581;EAS_AF=0.4444;AMR_AF=0.6758;AFR_AF=0.9614;EUR_AF=0.5676;SAS_AF=0.7526;AA=G|||;VT=SNP
22	40582484	rs7288257	C	T	100	PASS	AC=2397;AF=0.478634;AN=5008;NS=2504;DP=16924;EAS_AF=0.1627;AMR_AF=0.2579;AFR_AF=0.9228;EUR_AF=0.3827;SAS_AF=0.4591;AA=C|||;VT=SNP
22	40584391	rs6001829	G	A	100	PASS	AC=3498;AF=0.698482;AN=5008;NS=2504;DP=18583;EAS_AF=0.4435;AMR_AF=0.6744;AFR_AF=0.966;EUR_AF=0.5676;SAS_AF=0.7515;AA=A|||;VT=SNP
22	40584962	rs9611286	T	C	100	PASS	AC=1693;AF=0.338059;AN=5008;NS=2504;DP=17855;EAS_AF=0.0139;AMR_AF=0.17;AFR_AF=0.7587;EUR_AF=0.2505;SAS_AF=0.3129;AA=T|||;VT=SNP
22	40585744	rs738450	A	G	100	PASS	AC=3493;AF=0.697484;AN=5008;NS=2504;DP=15889;EAS_AF=0.4435;AMR_AF=0.6744;AFR_AF=0.9614;EUR_AF=0.5676;SAS_AF=0.7526;AA=G|||;VT=SNP
22	40586069	rs12628783	C	G	100	PASS	AC=489;AF=0.0976438;AN=5008;NS=2504;DP=18722;EAS_AF=0.1498;AMR_AF=0.0764;AFR_AF=0.0083;EUR_AF=0.1302;SAS_AF=0.1462;AA=C|||;VT=SNP
22	40587100	rs9611288	G	T	100	PASS	AC=1277;AF=0.254992;AN=5008;NS=2504;DP=19760;EAS_AF=0.0139;AMR_AF=0.147;AFR_AF=0.4667;EUR_AF=0.2435;SAS_AF=0.3057;AA=G|||;VT=SNP
22	40587244	rs3985940	A	G	100	PASS	AC=3500;AF=0.698882;AN=5008;NS=2504;DP=20475;EAS_AF=0.4444;AMR_AF=0.6744;AFR_AF=0.966;EUR_AF=0.5676;SAS_AF=0.7526;AA=G|||;VT=SNP
22	40591258	rs6001831	T	G	100	PASS	AC=3466;AF=0.692093;AN=5008;NS=2504;DP=18692;EAS_AF=0.4444;AMR_AF=0.6744;AFR_AF=0.9425;EUR_AF=0.5676;SAS_AF=0.7495;AA=T|||;VT=SNP
22	40591312	rs17421586	T	A	100	PASS	AC=1647;AF=0.328874;AN=5008;NS=2504;DP=18729;EAS_AF=0.4306;AMR_AF=0.4957;AFR_AF=0.0946;EUR_AF=0.3161;SAS_AF=0.4356;AA=T|||;VT=SNP
22	40591755	rs4550767	G	T	100	PASS	AC=3461;AF=0.691094;AN=5008;NS=2504;DP=20033;EAS_AF=0.4435;AMR_AF=0.6729;AFR_AF=0.9425;EUR_AF=0.5666;SAS_AF=0.7474;AA=G|||;VT=SNP
22	40592214	rs6001832	A	G	100	PASS	AC=1646;AF=0.328674;AN=5008;NS=2504;DP=16384;EAS_AF=0.4306;AMR_AF=0.4957;AFR_AF=0.0953;EUR_AF=0.3161;SAS_AF=0.4335;AA=A|||;VT=SNP
22	40593320	rs62236842	G	A	100	PASS	AC=538;AF=0.107428;AN=5008;NS=2504;DP=17914;EAS_AF=0.1508;AMR_AF=0.0807;AFR_AF=0.0424;EUR_AF=0.1312;SAS_AF=0.1452;AA=G|||;VT=SNP
22	40594702	rs7288451	A	G	100	PASS	AC=1818;AF=0.363019;AN=5008;NS=2504;DP=21100;EAS_AF=0.0139;AMR_AF=0.1787;AFR_AF=0.8472;EUR_AF=0.2505;SAS_AF=0.3149;AA=A|||;VT=SNP
22	40596624	rs62236844	A	T	100	PASS	AC=558;AF=0.111422;AN=5008;NS=2504;DP=17227;EAS_AF=0.1488;AMR_AF=0.0778;AFR_AF=0.0658;EUR_AF=0.1223;SAS_AF=0.1472;AA=A|||;VT=SNP
22	40596888	rs7291171	T	A	100	PASS	AC=1820;AF=0.363419;AN=5008;NS=2504;DP=17466;EAS_AF=0.0139;AMR_AF=0.1772;AFR_AF=0.8517;EUR_AF=0.2505;SAS_AF=0.3119;AA=T|||;VT=SNP
22	40597667	rs6001833	G	A	100	PASS	AC=1850;AF=0.369409;AN=5008;NS=2504;DP=16020;EAS_AF=0.0139;AMR_AF=0.1772;AFR_AF=0.8699;EUR_AF=0.2525;SAS_AF=0.316;AA=G|||;VT=SNP
22	40599631	rs8137636	G	A	100	PASS	AC=3489;AF=0.696685;AN=5008;NS=2504;DP=14794;EAS_AF=0.4435;AMR_AF=0.6744;AFR_AF=0.9614;EUR_AF=0.5636;SAS_AF=0.7526;AA=A|||;VT=SNP
22	40599879	rs8137796	C	T	100	PASS	AC=3463;AF=0.691494;AN=5008;NS=2504;DP=17879;EAS_AF=0.4435;AMR_AF=0.6729;AFR_AF=0.9425;EUR_AF=0.5676;SAS_AF=0.7485;AA=C|||;VT=SNP
22	40600487	rs6001834	G	A	100	PASS	AC=3493;AF=0.697484;AN=5008;NS=2504;DP=20042;EAS_AF=0.4435;AMR_AF=0.6729;AFR_AF=0.9614;EUR_AF=0.5686;SAS_AF=0.7526;AA=A|||;VT=SNP
22	40601639	rs4821932	A	T	100	PASS	AC=3492;AF=0.697284;AN=5008;NS=2504;DP=17462;EAS_AF=0.4435;AMR_AF=0.6729;AFR_AF=0.9614;EUR_AF=0.5676;SAS_AF=0.7526;AA=A|||;VT=SNP
22	40602072	rs4821933	T	A	100	PASS	AC=3493;AF=0.697484;AN=5008;NS=2504;DP=16676;EAS_AF=0.4425;AMR_AF=0.6758;AFR_AF=0.9614;EUR_AF=0.5676;SAS_AF=0.7526;AA=A|||;VT=SNP
22	40602620	rs5995835	G	A	100	PASS	AC=1831;AF=0.365615;AN=5008;NS=2504;DP=15359;EAS_AF=0.0139;AMR_AF=0.1772;AFR_AF=0.857;EUR_AF=0.2505;SAS_AF=0.316;AA=A|||;VT=SNP
22	40602815	rs5995836	G	T	100	PASS	AC=3495;AF=0.697883;AN=5008;NS=2504;DP=16124;EAS_AF=0.4444;AMR_AF=0.6744;AFR_AF=0.9614;EUR_AF=0.5686;SAS_AF=0.7526;AA=T|||;VT=SNP
22	40602948	rs6001835	G	A	100	PASS	AC=1843;AF=0.368011;AN=5008;NS=2504;DP=16954;EAS_AF=0.0139;AMR_AF=0.1772;AFR_AF=0.8646;EUR_AF=0.2505;SAS_AF=0.318;AA=G|||;VT=SNP
22	40603580	rs6001837	C	A	100	PASS	AC=3502;AF=0.699281;AN=5008;NS=2504;DP=10590;EAS_AF=0.4464;AMR_AF=0.6744;AFR_AF=0.966;EUR_AF=0.5676;SAS_AF=0.7526;AA=A|||;VT=SNP
22	40603732	rs2143175	A	G	100	PASS	AC=1661;AF=0.331669;AN=5008;NS=2504;DP=12414;EAS_AF=0.4325;AMR_AF=0.4971;AFR_AF=0.0968;EUR_AF=0.3191;SAS_AF=0.4407;AA=A|||;VT=SNP
22	40604716	rs4239893	T	C	100	PASS	AC=3498;AF=0.698482;AN=5008;NS=2504;DP=14141;EAS_AF=0.4464;AMR_AF=0.6772;AFR_AF=0.9614;EUR_AF=0.5676;SAS_AF=0.7526;AA=C|||;VT=SNP
22	40604945	rs4820408	T	G	100	PASS	AC=3493;AF=0.697484;AN=5008;NS=2504;DP=15034;EAS_AF=0.4464;AMR_AF=0.6729;AFR_AF=0.9614;EUR_AF=0.5676;SAS_AF=0.7505;AA=G|||;VT=SNP
22	40605163	rs6001841	G	A	100	PASS	AC=3497;AF=0.698283;AN=5008;NS=2504;DP=18316;EAS_AF=0.4464;AMR_AF=0.6758;AFR_AF=0.9614;EUR_AF=0.5676;SAS_AF=0.7526;AA=A|||;VT=SNP
22	40605681	rs738447	C	T	100	PASS	AC=3497;AF=0.698283;AN=5008;NS=2504;DP=19950;EAS_AF=0.4464;AMR_AF=0.6758;AFR_AF=0.9614;EUR_AF=0.5676;SAS_AF=0.7526;AA=C|||;VT=SNP
22	40606001	rs5995838	A	G	100	PASS	AC=3497;AF=0.698283;AN=5008;NS=2504;DP=14340;EAS_AF=0.4464;AMR_AF=0.6758;AFR_AF=0.9614;EUR_AF=0.5676;SAS_AF=0.7526;AA=G|||;VT=SNP
22	40606293	rs5995839	A	T	100	PASS	AC=3497;AF=0.698283;AN=5008;NS=2504;DP=19876;EAS_AF=0.4464;AMR_AF=0.6758;AFR_AF=0.9614;EUR_AF=0.5676;SAS_AF=0.7526;AA=T|||;VT=SNP
22	40607629	rs62237976	G	A	100	PASS	AC=564;AF=0.11262;AN=5008;NS=2504;DP=19588;EAS_AF=0.1478;AMR_AF=0.0778;AFR_AF=0.0711;EUR_AF=0.1233;SAS_AF=0.1462;AA=G|||;VT=SNP
22	40609151	rs6001842	A	G	100	PASS	AC=3435;AF=0.685903;AN=5008;NS=2504;DP=18989;EAS_AF=0.3839;AMR_AF=0.6772;AFR_AF=0.9614;EUR_AF=0.5676;SAS_AF=0.7526;AA=G|||;VT=SNP
22	40610398	rs8138982	C	A	100	PASS	AC=2104;AF=0.420128;AN=5008;NS=2504;DP=17406;EAS_AF=0.0833;AMR_AF=0.389;AFR_AF=0.8676;EUR_AF=0.2753;SAS_AF=0.3333;AA=A|||;VT=SNP
22	40610600	rs6001843	G	C	100	PASS	AC=3435;AF=0.685903;AN=5008;NS=2504;DP=15074;EAS_AF=0.3849;AMR_AF=0.6758;AFR_AF=0.9614;EUR_AF=0.5676;SAS_AF=0.7526;AA=G|||;VT=SNP
22	40611628	rs138019	A	G	100	PASS	AC=2905;AF=0.580072;AN=5008;NS=2504;DP=18923;EAS_AF=0.9167;AMR_AF=0.6095;AFR_AF=0.1324;EUR_AF=0.7247;SAS_AF=0.6687;AA=A|||;VT=SNP
22	40612131	rs138020	A	G	100	PASS	AC=3168;AF=0.632588;AN=5008;NS=2504;DP=21814;EAS_AF=0.9871;AMR_AF=0.8213;AFR_AF=0.1346;EUR_AF=0.7515;SAS_AF=0.684;AA=A|||;VT=SNP
22	40612974	rs138021	G	A	100	PASS	AC=3168;AF=0.632588;AN=5008;NS=2504;DP=18997;EAS_AF=0.9871;AMR_AF=0.8213;AFR_AF=0.1346;EUR_AF=0.7515;SAS_AF=0.684;AA=G|||;VT=SNP
22	40613036	rs138022	A	G	100	PASS	AC=3196;AF=0.638179;AN=5008;NS=2504;DP=19079;EAS_AF=0.9871;AMR_AF=0.8213;AFR_AF=0.1528;EUR_AF=0.7515;SAS_AF=0.6881;AA=G|||;VT=SNP
22	40613073	rs138023	A	G	100	PASS	AC=3168;AF=0.632588;AN=5008;NS=2504;DP=20087;EAS_AF=0.9871;AMR_AF=0.8213;AFR_AF=0.1346;EUR_AF=0.7515;SAS_AF=0.684;AA=G|||;VT=SNP
22	40613282	rs138024	A	C	100	PASS	AC=1511;AF=0.301717;AN=5008;NS=2504;DP=22278;EAS_AF=0.5536;AMR_AF=0.3271;AFR_AF=0.0386;EUR_AF=0.4304;SAS_AF=0.2474;AA=A|||;VT=SNP
22	40614512	rs12160931	T	G	100	PASS	AC=1656;AF=0.330671;AN=5008;NS=2504;DP=15492;EAS_AF=0.4325;AMR_AF=0.4957;AFR_AF=0.0961;EUR_AF=0.3191;SAS_AF=0.4376;AA=T|||;VT=SNP
22	40614627	rs138026	G	T	100	PASS	AC=3169;AF=0.632788;AN=5008;NS=2504;DP=19545;EAS_AF=0.9871;AMR_AF=0.8213;AFR_AF=0.1346;EUR_AF=0.7515;SAS_AF=0.6851;AA=T|||;VT=SNP
22	40615276	rs739182	G	T	100	PASS	AC=1656;AF=0.330671;AN=5008;NS=2504;DP=22980;EAS_AF=0.4325;AMR_AF=0.4971;AFR_AF=0.0968;EUR_AF=0.3191;SAS_AF=0.4356;AA=G|||;VT=SNP
22	40616112	rs138027	G	A	100	PASS	AC=3166;AF=0.632188;AN=5008;NS=2504;DP=19802;EAS_AF=0.9861;AMR_AF=0.8213;AFR_AF=0.1346;EUR_AF=0.7515;SAS_AF=0.683;AA=A|||;VT=SNP
22	40616703	rs62237977	C	T	100	PASS	AC=515;AF=0.102835;AN=5008;NS=2504;DP=16392;EAS_AF=0.1478;AMR_AF=0.0735;AFR_AF=0.0371;EUR_AF=0.1223;SAS_AF=0.1462;AA=C|||;VT=SNP
22	40616707	rs138028	A	G	100	PASS	AC=3195;AF=0.637979;AN=5008;NS=2504;DP=16372;EAS_AF=0.9871;AMR_AF=0.8213;AFR_AF=0.1528;EUR_AF=0.7515;SAS_AF=0.6871;AA=G|||;VT=SNP
22	40617100	rs138029	G	A	100	PASS	AC=3195;AF=0.637979;AN=5008;NS=2504;DP=16748;EAS_AF=0.9871;AMR_AF=0.8213;AFR_AF=0.152;EUR_AF=0.7515;SAS_AF=0.6881;AA=g|||;VT=SNP
22	40618063	rs62237978	A	G	100	PASS	AC=562;AF=0.11222;AN=5008;NS=2504;DP=18081;EAS_AF=0.1498;AMR_AF=0.0764;AFR_AF=0.0681;EUR_AF=0.1233;SAS_AF=0.1472;AA=A|||;VT=SNP
22	40618811	rs5750905	A	G	100	PASS	AC=1495;AF=0.298522;AN=5008;NS=2504;DP=10131;EAS_AF=0.5387;AMR_AF=0.3228;AFR_AF=0.0386;EUR_AF=0.4324;SAS_AF=0.2474;AA=A|||;VT=SNP
22	40619009	rs138031	C	T	100	PASS	AC=1510;AF=0.301518;AN=5008;NS=2504;DP=15780;EAS_AF=0.5536;AMR_AF=0.3228;AFR_AF=0.0386;EUR_AF=0.4324;SAS_AF=0.2474;AA=C|||;VT=SNP
22	40619078	rs138032	C	A	100	PASS	AC=1510;AF=0.301518;AN=5008;NS=2504;DP=17247;EAS_AF=0.5536;AMR_AF=0.3228;AFR_AF=0.0386;EUR_AF=0.4324;SAS_AF=0.2474;AA=A|||;VT=SNP
22	40619708	rs138035	A	G	100	PASS	AC=1510;AF=0.301518;AN=5008;NS=2504;DP=20382;EAS_AF=0.5536;AMR_AF=0.3228;AFR_AF=0.0386;EUR_AF=0.4324;SAS_AF=0.2474;AA=A|||;VT=SNP
22	40619779	rs138036	C	A	100	PASS	AC=1508;AF=0.301118;AN=5008;NS=2504;DP=19905;EAS_AF=0.5536;AMR_AF=0.3228;AFR_AF=0.0386;EUR_AF=0.4324;SAS_AF=0.2454;AA=A|||;VT=SNP
22	40620467	rs138037	C	A	100	PASS	AC=1508;AF=0.301118;AN=5008;NS=2504;DP=18720;EAS_AF=0.5536;AMR_AF=0.3228;AFR_AF=0.0386;EUR_AF=0.4324;SAS_AF=0.2454;AA=C|||;VT=SNP
22	40620565	rs138038	G	A	100	PASS	AC=1508;AF=0.301118;AN=5008;NS=2504;DP=19319;EAS_AF=0.5536;AMR_AF=0.3228;AFR_AF=0.0386;EUR_AF=0.4324;SAS_AF=0.2454;AA=A|||;VT=SNP
22	40621288	rs138039	G	A	100	PASS	AC=1511;AF=0.301717;AN=5008;NS=2504;DP=18621;EAS_AF=0.5536;AMR_AF=0.3242;AFR_AF=0.0386;EUR_AF=0.4324;SAS_AF=0.2474;AA=A|||;VT=SNP
22	40621404	rs138040	C	G	100	PASS	AC=1511;AF=0.301717;AN=5008;NS=2504;DP=17964;EAS_AF=0.5536;AMR_AF=0.3242;AFR_AF=0.0386;EUR_AF=0.4324;SAS_AF=0.2474;AA=G|||;VT=SNP
22	40621645	rs138041	G	A	100	PASS	AC=1512;AF=0.301917;AN=5008;NS=2504;DP=15170;EAS_AF=0.5536;AMR_AF=0.3242;AFR_AF=0.0386;EUR_AF=0.4334;SAS_AF=0.2474;AA=G|||;VT=SNP
22	40621877	rs62237980	T	G	100	PASS	AC=482;AF=0.096246;AN=5008;NS=2504;DP=16059;EAS_AF=0.1498;AMR_AF=0.0735;AFR_AF=0.0083;EUR_AF=0.1223;SAS_AF=0.1493;AA=T|||;VT=SNP
22	40623249	rs138042	T	C	100	PASS	AC=1518;AF=0.303115;AN=5008;NS=2504;DP=10477;EAS_AF=0.5536;AMR_AF=0.3242;AFR_AF=0.0378;EUR_AF=0.4384;SAS_AF=0.2495;AA=T|||;VT=SNP
22	40623430	rs138043	T	C	100	PASS	AC=1522;AF=0.303914;AN=5008;NS=2504;DP=11124;EAS_AF=0.5546;AMR_AF=0.3242;AFR_AF=0.0461;EUR_AF=0.4334;SAS_AF=0.2464;AA=C|||;VT=SNP
22	40624547	rs1962769	A	G	100	PASS	AC=3581;AF=0.715056;AN=5008;NS=2504;DP=11135;EAS_AF=0.9861;AMR_AF=0.8444;AFR_AF=0.4183;EUR_AF=0.7575;SAS_AF=0.7014;AA=a|||;VT=SNP
22	40625909	rs138047	A	G	100	PASS	AC=1512;AF=0.301917;AN=5008;NS=2504;DP=20399;EAS_AF=0.5536;AMR_AF=0.3242;AFR_AF=0.0386;EUR_AF=0.4324;SAS_AF=0.2485;AA=A|||;VT=SNP
22	40625951	rs138048	C	T	100	PASS	AC=1512;AF=0.301917;AN=5008;NS=2504;DP=19742;EAS_AF=0.5536;AMR_AF=0.3242;AFR_AF=0.0386;EUR_AF=0.4324;SAS_AF=0.2485;AA=c|||;VT=SNP
22	40627059	rs138049	A	C	100	PASS	AC=2143;AF=0.427915;AN=5008;NS=2504;DP=13713;EAS_AF=0.6915;AMR_AF=0.4049;AFR_AF=0.1566;EUR_AF=0.5567;SAS_AF=0.407;AA=C|||;VT=SNP
22	40627061	rs138050	A	C	100	PASS	AC=1274;AF=0.254393;AN=5008;NS=2504;DP=13686;EAS_AF=0.5228;AMR_AF=0.2637;AFR_AF=0.0287;EUR_AF=0.3559;SAS_AF=0.1718;AA=A|||;VT=SNP
22	40627319	rs138051	C	T	100	PASS	AC=1512;AF=0.301917;AN=5008;NS=2504;DP=14360;EAS_AF=0.5536;AMR_AF=0.3256;AFR_AF=0.0386;EUR_AF=0.4324;SAS_AF=0.2474;AA=T|||;VT=SNP
22	40628754	rs5750907	C	T	100	PASS	AC=1534;AF=0.30631;AN=5008;NS=2504;DP=18457;EAS_AF=0.5536;AMR_AF=0.3285;AFR_AF=0.0537;EUR_AF=0.4324;SAS_AF=0.2474;AA=C|||;VT=SNP
22	40629138	rs5750908	T	C	100	PASS	AC=1542;AF=0.307907;AN=5008;NS=2504;DP=17216;EAS_AF=0.5536;AMR_AF=0.3256;AFR_AF=0.0582;EUR_AF=0.4324;SAS_AF=0.2515;AA=C|||;VT=SNP
22	40629445	rs57124092	G	T	100	PASS	AC=566;AF=0.113019;AN=5008;NS=2504;DP=15641;EAS_AF=0.1478;AMR_AF=0.0778;AFR_AF=0.0703;EUR_AF=0.1233;SAS_AF=0.1493;AA=G|||;VT=SNP
22	40629805	rs1018807	A	G	100	PASS	AC=1512;AF=0.301917;AN=5008;NS=2504;DP=19033;EAS_AF=0.5536;AMR_AF=0.3256;AFR_AF=0.0386;EUR_AF=0.4324;SAS_AF=0.2474;AA=A|||;VT=SNP
22	40631033	rs5757882	C	T	100	PASS	AC=1512;AF=0.301917;AN=5008;NS=2504;DP=17123;EAS_AF=0.5546;AMR_AF=0.3242;AFR_AF=0.0386;EUR_AF=0.4324;SAS_AF=0.2474;AA=T|||;VT=SNP
22	40631110	rs5750909	G	C	100	PASS	AC=1510;AF=0.301518;AN=5008;NS=2504;DP=18409;EAS_AF=0.5546;AMR_AF=0.3242;AFR_AF=0.0386;EUR_AF=0.4324;SAS_AF=0.2454;AA=G|||;VT=SNP
22	40631339	rs5757883	G	A	100	PASS	AC=1506;AF=0.300719;AN=5008;NS=2504;DP=16550;EAS_AF=0.5546;AMR_AF=0.3242;AFR_AF=0.034;EUR_AF=0.4324;SAS_AF=0.2474;AA=G|||;VT=SNP
22	40631437	rs5757884	C	A	100	PASS	AC=1510;AF=0.301518;AN=5008;NS=2504;DP=18315;EAS_AF=0.5546;AMR_AF=0.3242;AFR_AF=0.0386;EUR_AF=0.4324;SAS_AF=0.2454;AA=C|||;VT=SNP
22	40631617	rs5757885	G	A	100	PASS	AC=1540;AF=0.307508;AN=5008;NS=2504;DP=18855;EAS_AF=0.5546;AMR_AF=0.3242;AFR_AF=0.0567;EUR_AF=0.4324;SAS_AF=0.2515;AA=A|||;VT=SNP
22	40631739	rs9611299	A	G	100	PASS	AC=1512;AF=0.301917;AN=5008;NS=2504;DP=19010;EAS_AF=0.5546;AMR_AF=0.3242;AFR_AF=0.0386;EUR_AF=0.4324;SAS_AF=0.2474;AA=G|||;VT=SNP
22	40632047	rs4821935	A	C	100	PASS	AC=3627;AF=0.724241;AN=5008;NS=2504;DP=18826;EAS_AF=0.9871;AMR_AF=0.8458;AFR_AF=0.4501;EUR_AF=0.7624;SAS_AF=0.6984;AA=C|||;VT=SNP
22	40632083	rs7292310	C	T	100	PASS	AC=1510;AF=0.301518;AN=5008;NS=2504;DP=19110;EAS_AF=0.5546;AMR_AF=0.3242;AFR_AF=0.0386;EUR_AF=0.4324;SAS_AF=0.2454;AA=C|||;VT=SNP
22	40632510	rs4821936	C	G	100	PASS	AC=1092;AF=0.218051;AN=5008;NS=2504;DP=21248;EAS_AF=0.2827;AMR_AF=0.4193;AFR_AF=0.0204;EUR_AF=0.2008;SAS_AF=0.2935;AA=c|||;VT=SNP
22	40632772	rs5750910	A	G	100	PASS	AC=1512;AF=0.301917;AN=5008;NS=2504;DP=20184;EAS_AF=0.5546;AMR_AF=0.3242;AFR_AF=0.0386;EUR_AF=0.4324;SAS_AF=0.2474;AA=A|||;VT=SNP
22	40634507	rs5750911	A	G	100	PASS	AC=1532;AF=0.305911;AN=5008;NS=2504;DP=19821;EAS_AF=0.5546;AMR_AF=0.3256;AFR_AF=0.0499;EUR_AF=0.4324;SAS_AF=0.2515;AA=G|||;VT=SNP
22	40635276	rs12485003	G	A	100	PASS	AC=420;AF=0.0838658;AN=5008;NS=2504;DP=21123;EAS_AF=0.1002;AMR_AF=0.2363;AFR_AF=0.0053;EUR_AF=0.0765;SAS_AF=0.0726;AA=G|||;VT=SNP
22	40635721	rs8141661	T	C	100	PASS	AC=1543;AF=0.308107;AN=5008;NS=2504;DP=18920;EAS_AF=0.5556;AMR_AF=0.3256;AFR_AF=0.0575;EUR_AF=0.4324;SAS_AF=0.2515;AA=C|||;VT=SNP
22	40636076	rs5757886	T	C	100	PASS	AC=3485;AF=0.695887;AN=5008;NS=2504;DP=15393;EAS_AF=0.9871;AMR_AF=0.8401;AFR_AF=0.348;EUR_AF=0.7565;SAS_AF=0.7014;AA=C|||;VT=SNP
22	40636615	rs5757887	C	T	100	PASS	AC=1510;AF=0.301518;AN=5008;NS=2504;DP=21192;EAS_AF=0.5546;AMR_AF=0.3242;AFR_AF=0.0386;EUR_AF=0.4324;SAS_AF=0.2454;AA=T|||;VT=SNP
22	40636799	rs6001848	A	G	100	PASS	AC=1842;AF=0.367812;AN=5008;NS=2504;DP=19260;EAS_AF=0.4325;AMR_AF=0.5043;AFR_AF=0.2284;EUR_AF=0.3191;SAS_AF=0.4427;AA=A|||;VT=SNP
22	40637804	rs5757888	T	G	100	PASS	AC=1514;AF=0.302316;AN=5008;NS=2504;DP=21620;EAS_AF=0.5556;AMR_AF=0.3256;AFR_AF=0.0386;EUR_AF=0.4324;SAS_AF=0.2474;AA=T|||;VT=SNP
22	40638223	rs9611300	C	T	100	PASS	AC=1510;AF=0.301518;AN=5008;NS=2504;DP=18198;EAS_AF=0.5546;AMR_AF=0.3242;AFR_AF=0.0386;EUR_AF=0.4324;SAS_AF=0.2454;AA=C|||;VT=SNP
22	40638934	rs5757889	C	T	100	PASS	AC=1510;AF=0.301518;AN=5008;NS=2504;DP=16310;EAS_AF=0.5546;AMR_AF=0.3242;AFR_AF=0.0386;EUR_AF=0.4324;SAS_AF=0.2454;AA=T|||;VT=SNP
22	40639295	rs739180	G	A	100	PASS	AC=3199;AF=0.638778;AN=5008;NS=2504;DP=14375;EAS_AF=0.9861;AMR_AF=0.8228;AFR_AF=0.1543;EUR_AF=0.7515;SAS_AF=0.6892;AA=A|||;VT=SNP
22	40639423	rs5750912	C	G	100	PASS	AC=1539;AF=0.307308;AN=5008;NS=2504;DP=13589;EAS_AF=0.5546;AMR_AF=0.3242;AFR_AF=0.0575;EUR_AF=0.4324;SAS_AF=0.2495;AA=G|||;VT=SNP
22	40639706	rs143521471	C	T	100	PASS	AC=1114;AF=0.222444;AN=5008;NS=2504;DP=13529;EAS_AF=0.2827;AMR_AF=0.4409;AFR_AF=0.0204;EUR_AF=0.2038;SAS_AF=0.2975;AA=A|||;VT=SNP
22	40640285	rs5750913	G	A	100	PASS	AC=3580;AF=0.714856;AN=5008;NS=2504;DP=17647;EAS_AF=0.9861;AMR_AF=0.8458;AFR_AF=0.4206;EUR_AF=0.7575;SAS_AF=0.6963;AA=A|||;VT=SNP
22	40640516	rs12628042	C	T	100	PASS	AC=1074;AF=0.214457;AN=5008;NS=2504;DP=16623;EAS_AF=0.2817;AMR_AF=0.4179;AFR_AF=0.0197;EUR_AF=0.1889;SAS_AF=0.2904;AA=C|||;VT=SNP
22	40641164	rs5750914	G	T	100	PASS	AC=1504;AF=0.300319;AN=5008;NS=2504;DP=11661;EAS_AF=0.5546;AMR_AF=0.3242;AFR_AF=0.034;EUR_AF=0.4324;SAS_AF=0.2454;AA=G|||;VT=SNP
22	40641980	rs3752513	G	A	100	PASS	AC=1510;AF=0.301518;AN=5008;NS=2504;DP=19960;EAS_AF=0.5546;AMR_AF=0.3242;AFR_AF=0.0386;EUR_AF=0.4324;SAS_AF=0.2454;AA=A|||;VT=SNP
22	40642368	rs5750915	G	A	100	PASS	AC=1510;AF=0.301518;AN=5008;NS=2504;DP=16012;EAS_AF=0.5546;AMR_AF=0.3242;AFR_AF=0.0386;EUR_AF=0.4324;SAS_AF=0.2454;AA=A|||;VT=SNP
22	40642452	rs5757892	G	A	100	PASS	AC=1510;AF=0.301518;AN=5008;NS=2504;DP=16490;EAS_AF=0.5546;AMR_AF=0.3242;AFR_AF=0.0386;EUR_AF=0.4324;SAS_AF=0.2454;AA=A|||;VT=SNP
22	40642652	rs2157369	C	G	100	PASS	AC=1538;AF=0.307109;AN=5008;NS=2504;DP=16762;EAS_AF=0.5546;AMR_AF=0.3242;AFR_AF=0.0567;EUR_AF=0.4324;SAS_AF=0.2495;AA=G|||;VT=SNP
22	40643466	rs62238014	A	G	100	PASS	AC=597;AF=0.119209;AN=5008;NS=2504;DP=19369;EAS_AF=0.1468;AMR_AF=0.0793;AFR_AF=0.0946;EUR_AF=0.1233;SAS_AF=0.1483;AA=A|||;VT=SNP
22	40643839	rs9941957	C	T	100	PASS	AC=1510;AF=0.301518;AN=5008;NS=2504;DP=18807;EAS_AF=0.5546;AMR_AF=0.3242;AFR_AF=0.0386;EUR_AF=0.4324;SAS_AF=0.2454;AA=C|||;VT=SNP
22	40643872	rs5750918	C	T	100	PASS	AC=1334;AF=0.266374;AN=5008;NS=2504;DP=18248;EAS_AF=0.5536;AMR_AF=0.268;AFR_AF=0.0295;EUR_AF=0.3539;SAS_AF=0.1994;AA=C|||;VT=SNP
22	40648198	rs17001761	A	G	100	PASS	AC=519;AF=0.103634;AN=5008;NS=2504;DP=21873;EAS_AF=0.1488;AMR_AF=0.0735;AFR_AF=0.0371;EUR_AF=0.1223;SAS_AF=0.1493;AA=A|||;VT=SNP
22	40649340	rs5750920	T	C	100	PASS	AC=3311;AF=0.661142;AN=5008;NS=2504;DP=11625;EAS_AF=0.9871;AMR_AF=0.8329;AFR_AF=0.2216;EUR_AF=0.7565;SAS_AF=0.6994;AA=C|||;VT=SNP
22	40652801	rs763071	A	G	100	PASS	AC=3309;AF=0.660743;AN=5008;NS=2504;DP=20366;EAS_AF=0.9871;AMR_AF=0.8314;AFR_AF=0.2201;EUR_AF=0.7565;SAS_AF=0.7004;AA=G|||;VT=SNP
22	40652873	rs12484776	A	G	100	PASS	AC=1165;AF=0.232628;AN=5008;NS=2504;DP=19605;EAS_AF=0.2867;AMR_AF=0.4337;AFR_AF=0.0651;EUR_AF=0.1938;SAS_AF=0.3006;AA=A|||;VT=SNP
22	40653882	rs4821938	T	C	100	PASS	AC=3313;AF=0.661542;AN=5008;NS=2504;DP=15078;EAS_AF=0.9871;AMR_AF=0.8329;AFR_AF=0.2209;EUR_AF=0.7565;SAS_AF=0.7025;AA=C|||;VT=SNP
22	40654276	rs12628051	T	C	100	PASS	AC=1772;AF=0.353834;AN=5008;NS=2504;DP=17397;EAS_AF=0.4345;AMR_AF=0.5086;AFR_AF=0.1626;EUR_AF=0.3241;SAS_AF=0.4499;AA=T|||;VT=SNP
22	40659251	rs4821939	T	A	100	PASS	AC=1173;AF=0.234225;AN=5008;NS=2504;DP=16535;EAS_AF=0.2877;AMR_AF=0.4323;AFR_AF=0.0658;EUR_AF=0.2008;SAS_AF=0.3006;AA=T|||;VT=SNP
22	40659573	rs4821940	T	C	100	PASS	AC=2346;AF=0.46845;AN=5008;NS=2504;DP=18935;EAS_AF=0.4425;AMR_AF=0.6066;AFR_AF=0.1891;EUR_AF=0.5089;SAS_AF=0.7331;AA=T|||;VT=SNP
22	40659781	rs5757899	A	G	100	PASS	AC=1521;AF=0.303714;AN=5008;NS=2504;DP=19098;EAS_AF=0.5516;AMR_AF=0.3242;AFR_AF=0.0469;EUR_AF=0.4334;SAS_AF=0.2474;AA=G|||;VT=SNP
22	40663403	rs1074663	G	A	100	PASS	AC=1474;AF=0.294329;AN=5008;NS=2504;DP=18784;EAS_AF=0.5516;AMR_AF=0.3242;AFR_AF=0.034;EUR_AF=0.4314;SAS_AF=0.2188;AA=G|||;VT=SNP
22	40664165	rs5750926	C	T	100	PASS	AC=1471;AF=0.29373;AN=5008;NS=2504;DP=17810;EAS_AF=0.5506;AMR_AF=0.3228;AFR_AF=0.034;EUR_AF=0.4304;SAS_AF=0.2188;AA=c|||;VT=SNP
22	40664678	rs9611304	G	T	100	PASS	AC=1482;AF=0.295927;AN=5008;NS=2504;DP=10978;EAS_AF=0.5516;AMR_AF=0.3228;AFR_AF=0.0386;EUR_AF=0.4334;SAS_AF=0.2198;AA=G|||;VT=SNP
22	40665067	rs9611305	T	C	100	PASS	AC=1486;AF=0.296725;AN=5008;NS=2504;DP=11727;EAS_AF=0.5536;AMR_AF=0.3242;AFR_AF=0.0393;EUR_AF=0.4324;SAS_AF=0.2209;AA=t|||;VT=SNP
22	40665225	rs112251865	C	T	100	PASS	AC=1200;AF=0.239617;AN=5008;NS=2504;DP=11794;EAS_AF=0.2847;AMR_AF=0.4337;AFR_AF=0.0666;EUR_AF=0.2008;SAS_AF=0.3292;AA=c|||;VT=SNP
22	40666922	rs62238019	G	C	100	PASS	AC=567;AF=0.113219;AN=5008;NS=2504;DP=17305;EAS_AF=0.1488;AMR_AF=0.0793;AFR_AF=0.0703;EUR_AF=0.1233;SAS_AF=0.1483;AA=G|||;VT=SNP
22	40668074	rs763072	G	A	100	PASS	AC=3289;AF=0.656749;AN=5008;NS=2504;DP=17163;EAS_AF=0.9861;AMR_AF=0.8314;AFR_AF=0.2057;EUR_AF=0.7565;SAS_AF=0.7004;AA=A|||;VT=SNP
22	40668635	rs57960171	G	A	100	PASS	AC=517;AF=0.103235;AN=5008;NS=2504;DP=18224;EAS_AF=0.1488;AMR_AF=0.0735;AFR_AF=0.0363;EUR_AF=0.1223;SAS_AF=0.1483;AA=G|||;VT=SNP
22	40668988	rs2413620	C	G	100	PASS	AC=1172;AF=0.234026;AN=5008;NS=2504;DP=20100;EAS_AF=0.2847;AMR_AF=0.4308;AFR_AF=0.0696;EUR_AF=0.2008;SAS_AF=0.2986;AA=C|||;VT=SNP
22	40669648	rs733381	A	G	100	PASS	AC=1170;AF=0.233626;AN=5008;NS=2504;DP=21435;EAS_AF=0.2857;AMR_AF=0.4323;AFR_AF=0.0643;EUR_AF=0.2028;SAS_AF=0.2996;AA=A|||;VT=SNP
22	40671498	rs62238021	G	A	100	PASS	AC=565;AF=0.112819;AN=5008;NS=2504;DP=17679;EAS_AF=0.1488;AMR_AF=0.0764;AFR_AF=0.0696;EUR_AF=0.1243;SAS_AF=0.1483;AA=G|||;VT=SNP
22	40672078	rs6001858	A	G	100	PASS	AC=3280;AF=0.654952;AN=5008;NS=2504;DP=16465;EAS_AF=0.9861;AMR_AF=0.8343;AFR_AF=0.1959;EUR_AF=0.7584;SAS_AF=0.7004;AA=G|||;VT=SNP
22	40673685	rs739183	T	C	100	PASS	AC=3278;AF=0.654553;AN=5008;NS=2504;DP=17803;EAS_AF=0.9871;AMR_AF=0.8329;AFR_AF=0.1959;EUR_AF=0.7565;SAS_AF=0.7004;AA=C|||;VT=SNP
22	40673999	rs2413621	C	T	100	PASS	AC=3197;AF=0.638379;AN=5008;NS=2504;DP=20272;EAS_AF=0.9871;AMR_AF=0.8213;AFR_AF=0.152;EUR_AF=0.7515;SAS_AF=0.6902;AA=T|||;VT=SNP;EX_TARGET
22	40674593	rs5750927	G	A	100	PASS	AC=1506;AF=0.300719;AN=5008;NS=2504;DP=14252;EAS_AF=0.5516;AMR_AF=0.3213;AFR_AF=0.0378;EUR_AF=0.4324;SAS_AF=0.2474;AA=G|||;VT=SNP
22	40675091	rs4821941	A	G	100	PASS	AC=1748;AF=0.349042;AN=5008;NS=2504;DP=17674;EAS_AF=0.4355;AMR_AF=0.5115;AFR_AF=0.1407;EUR_AF=0.326;SAS_AF=0.4499;AA=A|||;VT=SNP
22	40675561	rs11089985	A	G	100	PASS	AC=1745;AF=0.348442;AN=5008;NS=2504;DP=16907;EAS_AF=0.4355;AMR_AF=0.5115;AFR_AF=0.1392;EUR_AF=0.326;SAS_AF=0.4489;AA=A|||;VT=SNP
22	40676986	rs5750929	T	A	100	PASS	AC=1475;AF=0.294529;AN=5008;NS=2504;DP=21272;EAS_AF=0.5516;AMR_AF=0.3199;AFR_AF=0.0333;EUR_AF=0.4235;SAS_AF=0.2321;AA=T|||;VT=SNP
22	40677001	rs929070	T	C	100	PASS	AC=3206;AF=0.640176;AN=5008;NS=2504;DP=21706;EAS_AF=0.9891;AMR_AF=0.8213;AFR_AF=0.1543;EUR_AF=0.7535;SAS_AF=0.6922;AA=C|||;VT=SNP
22	40677515	rs9623162	C	T	100	PASS	AC=3201;AF=0.639177;AN=5008;NS=2504;DP=15979;EAS_AF=0.9871;AMR_AF=0.8213;AFR_AF=0.1528;EUR_AF=0.7535;SAS_AF=0.6912;AA=T|||;VT=SNP
22	40679199	rs6001861	C	T	100	PASS	AC=1465;AF=0.292532;AN=5008;NS=2504;DP=12329;EAS_AF=0.5397;AMR_AF=0.3199;AFR_AF=0.0333;EUR_AF=0.4254;SAS_AF=0.2321;AA=C|||;VT=SNP
22	40679233	rs9611306	G	A	100	PASS	AC=1463;AF=0.292133;AN=5008;NS=2504;DP=12973;EAS_AF=0.5397;AMR_AF=0.3199;AFR_AF=0.0333;EUR_AF=0.4235;SAS_AF=0.2321;AA=G|||;VT=SNP
22	40679362	rs5995842	C	G	100	PASS	AC=1778;AF=0.355032;AN=5008;NS=2504;DP=15146;EAS_AF=0.4385;AMR_AF=0.513;AFR_AF=0.1437;EUR_AF=0.333;SAS_AF=0.4652;AA=G|||;VT=SNP
22	40680700	rs5757903	C	T	100	PASS	AC=3741;AF=0.747005;AN=5008;NS=2504;DP=18354;EAS_AF=0.9861;AMR_AF=0.8516;AFR_AF=0.5348;EUR_AF=0.7584;SAS_AF=0.7014;AA=T|||;VT=SNP
22	40681788	rs6001862	C	T	100	PASS	AC=1721;AF=0.34365;AN=5008;NS=2504;DP=17446;EAS_AF=0.4365;AMR_AF=0.4986;AFR_AF=0.1172;EUR_AF=0.328;SAS_AF=0.4601;AA=T|||;VT=SNP;EX_TARGET
22	40683501	rs62238023	C	A	100	PASS	AC=587;AF=0.117212;AN=5008;NS=2504;DP=18523;EAS_AF=0.1488;AMR_AF=0.0793;AFR_AF=0.0688;EUR_AF=0.1322;SAS_AF=0.1616;AA=C|||;VT=SNP
22	40683840	rs713898	G	A	100	PASS	AC=588;AF=0.117412;AN=5008;NS=2504;DP=20975;EAS_AF=0.1478;AMR_AF=0.0793;AFR_AF=0.0696;EUR_AF=0.1322;SAS_AF=0.1626;AA=G|||;VT=SNP
22	40684060	rs6001864	C	G	100	PASS	AC=1773;AF=0.354034;AN=5008;NS=2504;DP=21478;EAS_AF=0.4435;AMR_AF=0.5115;AFR_AF=0.1392;EUR_AF=0.331;SAS_AF=0.4642;AA=G|||;VT=SNP
22	40684283	rs5757905	G	A	100	PASS	AC=3789;AF=0.756589;AN=5008;NS=2504;DP=17781;EAS_AF=0.9861;AMR_AF=0.8559;AFR_AF=0.5696;EUR_AF=0.7594;SAS_AF=0.6994;AA=A|||;VT=SNP
22	40684967	rs73420548	G	A	100	PASS	AC=566;AF=0.113019;AN=5008;NS=2504;DP=15163;EAS_AF=0.1488;AMR_AF=0.0793;AFR_AF=0.0703;EUR_AF=0.1233;SAS_AF=0.1472;AA=G|||;VT=SNP
22	40686386	rs4820409	G	A	100	PASS	AC=1734;AF=0.346246;AN=5008;NS=2504;DP=18933;EAS_AF=0.4335;AMR_AF=0.5072;AFR_AF=0.1392;EUR_AF=0.3211;SAS_AF=0.4479;AA=G|||;VT=SNP
22	40687757	rs5757906	C	T	100	PASS	AC=3743;AF=0.747404;AN=5008;NS=2504;DP=18262;EAS_AF=0.9861;AMR_AF=0.8545;AFR_AF=0.5348;EUR_AF=0.7604;SAS_AF=0.6994;AA=T|||;VT=SNP
22	40688171	rs743899	T	C	100	PASS	AC=1676;AF=0.334665;AN=5008;NS=2504;DP=16632;EAS_AF=0.4454;AMR_AF=0.4957;AFR_AF=0.1021;EUR_AF=0.3171;SAS_AF=0.4387;AA=C|||;VT=SNP
22	40688409	rs2008569	A	G	100	PASS	AC=1666;AF=0.332668;AN=5008;NS=2504;DP=17077;EAS_AF=0.4464;AMR_AF=0.4942;AFR_AF=0.0946;EUR_AF=0.3171;SAS_AF=0.4387;AA=G|||;VT=SNP
22	40688917	rs5757907	A	G	100	PASS	AC=1514;AF=0.302316;AN=5008;NS=2504;DP=19089;EAS_AF=0.5407;AMR_AF=0.3314;AFR_AF=0.0431;EUR_AF=0.4374;SAS_AF=0.2474;AA=A|||;VT=SNP
22	40689260	rs67710801	C	T	100	PASS	AC=563;AF=0.11242;AN=5008;NS=2504;DP=11026;EAS_AF=0.1488;AMR_AF=0.0778;AFR_AF=0.0703;EUR_AF=0.1233;SAS_AF=0.1452;AA=C|||;VT=SNP
22	40689379	rs5750930	G	A	100	PASS	AC=1501;AF=0.29972;AN=5008;NS=2504;DP=12559;EAS_AF=0.5417;AMR_AF=0.3256;AFR_AF=0.0348;EUR_AF=0.4374;SAS_AF=0.2485;AA=G|||;VT=SNP
22	40690385	rs4820410	A	G	100	PASS	AC=1746;AF=0.348642;AN=5008;NS=2504;DP=20795;EAS_AF=0.4444;AMR_AF=0.5101;AFR_AF=0.1384;EUR_AF=0.3221;SAS_AF=0.4468;AA=A|||;VT=SNP
22	40690834	rs62238026	G	A	100	PASS	AC=565;AF=0.112819;AN=5008;NS=2504;DP=19673;EAS_AF=0.1488;AMR_AF=0.0793;AFR_AF=0.0703;EUR_AF=0.1233;SAS_AF=0.1462;AA=G|||;VT=SNP
22	40691706	rs67692712	A	G	100	PASS	AC=562;AF=0.11222;AN=5008;NS=2504;DP=17315;EAS_AF=0.1508;AMR_AF=0.0778;AFR_AF=0.0673;EUR_AF=0.1233;SAS_AF=0.1462;AA=A|||;VT=SNP
22	40694719	rs5750931	T	C	100	PASS	AC=3268;AF=0.652556;AN=5008;NS=2504;DP=15096;EAS_AF=0.9861;AMR_AF=0.8343;AFR_AF=0.1891;EUR_AF=0.7565;SAS_AF=0.6994;AA=T|||;VT=SNP
22	40694727	rs12160369	T	C	100	PASS	AC=1792;AF=0.357827;AN=5008;NS=2504;DP=15466;EAS_AF=0.4365;AMR_AF=0.5115;AFR_AF=0.1551;EUR_AF=0.331;SAS_AF=0.4693;AA=T|||;VT=SNP
22	40695364	rs1807554	C	G	100	PASS	AC=1776;AF=0.354633;AN=5008;NS=2504;DP=16174;EAS_AF=0.4365;AMR_AF=0.5115;AFR_AF=0.146;EUR_AF=0.331;SAS_AF=0.4652;AA=C|||;VT=SNP
22	40695755	rs62239064	G	A	100	PASS	AC=503;AF=0.100439;AN=5008;NS=2504;DP=18855;EAS_AF=0.1488;AMR_AF=0.0764;AFR_AF=0.0076;EUR_AF=0.1312;SAS_AF=0.1616;AA=G|||;VT=SNP
22	40697377	rs5995843	A	G	100	PASS	AC=1741;AF=0.347644;AN=5008;NS=2504;DP=20695;EAS_AF=0.4365;AMR_AF=0.5101;AFR_AF=0.1392;EUR_AF=0.3221;SAS_AF=0.4489;AA=A|||;VT=SNP;EX_TARGET
22	40697581	rs139909	C	T	100	PASS	AC=3674;AF=0.733626;AN=5008;NS=2504;DP=17822;EAS_AF=0.4514;AMR_AF=0.7291;AFR_AF=0.9697;EUR_AF=0.6431;SAS_AF=0.8016;AA=-|||;VT=SNP
22	40697589	rs34382227	T	G	100	PASS	AC=1766;AF=0.352636;AN=5008;NS=2504;DP=17952;EAS_AF=0.4375;AMR_AF=0.5115;AFR_AF=0.1558;EUR_AF=0.3221;SAS_AF=0.4499;AA=-|||;VT=SNP
22	40699093	rs62239065	G	A	100	PASS	AC=565;AF=0.112819;AN=5008;NS=2504;DP=11502;EAS_AF=0.1498;AMR_AF=0.0793;AFR_AF=0.0696;EUR_AF=0.1233;SAS_AF=0.1462;AA=G|||;VT=SNP
22	40701837	rs57574157	A	G	100	PASS	AC=524;AF=0.104633;AN=5008;NS=2504;DP=18842;EAS_AF=0.1498;AMR_AF=0.0764;AFR_AF=0.0219;EUR_AF=0.1312;SAS_AF=0.1626;AA=A|||;VT=SNP
22	40703075	rs12484951	T	G	100	PASS	AC=1186;AF=0.236821;AN=5008;NS=2504;DP=16297;EAS_AF=0.2996;AMR_AF=0.4337;AFR_AF=0.0658;EUR_AF=0.1988;SAS_AF=0.3027;AA=T|||;VT=SNP
22	40703245	rs6001872	A	G	100	PASS	AC=1811;AF=0.361621;AN=5008;NS=2504;DP=17340;EAS_AF=0.4464;AMR_AF=0.513;AFR_AF=0.1626;EUR_AF=0.331;SAS_AF=0.4673;AA=G|||;VT=SNP
22	40703888	rs139910	C	G	100	PASS	AC=1436;AF=0.286741;AN=5008;NS=2504;DP=20393;EAS_AF=0.0139;AMR_AF=0.1499;AFR_AF=0.5908;EUR_AF=0.2416;SAS_AF=0.3006;AA=C|||;VT=SNP
22	40704052	rs139911	C	T	100	PASS	AC=3464;AF=0.691693;AN=5008;NS=2504;DP=19830;EAS_AF=0.4494;AMR_AF=0.6657;AFR_AF=0.9644;EUR_AF=0.5398;SAS_AF=0.7474;AA=T|||;VT=SNP
22	40707828	rs62239068	T	C	100	PASS	AC=547;AF=0.109225;AN=5008;NS=2504;DP=15915;EAS_AF=0.1508;AMR_AF=0.0793;AFR_AF=0.0378;EUR_AF=0.1322;SAS_AF=0.1605;AA=T|||;VT=SNP
22	40708679	rs2072858	T	C	100	PASS	AC=1740;AF=0.347444;AN=5008;NS=2504;DP=18583;EAS_AF=0.4375;AMR_AF=0.5086;AFR_AF=0.121;EUR_AF=0.33;SAS_AF=0.4642;AA=t|||;VT=SNP;EX_TARGET
22	40711620	rs17332320	G	T	100	PASS	AC=1093;AF=0.218251;AN=5008;NS=2504;DP=20245;EAS_AF=0.2966;AMR_AF=0.4193;AFR_AF=0.0166;EUR_AF=0.1928;SAS_AF=0.2935;AA=G|||;VT=SNP
22	40712637	rs6001877	G	A	100	PASS	AC=1675;AF=0.334465;AN=5008;NS=2504;DP=18036;EAS_AF=0.4464;AMR_AF=0.4928;AFR_AF=0.1006;EUR_AF=0.3151;SAS_AF=0.4427;AA=A|||;VT=SNP
22	40713805	rs62239069	G	A	100	PASS	AC=472;AF=0.0942492;AN=5008;NS=2504;DP=20938;EAS_AF=0.1468;AMR_AF=0.0706;AFR_AF=0.0076;EUR_AF=0.1223;SAS_AF=0.1452;AA=G|||;VT=SNP
22	40713861	rs139913	T	A	100	PASS	AC=3514;AF=0.701677;AN=5008;NS=2504;DP=21374;EAS_AF=0.4603;AMR_AF=0.6772;AFR_AF=0.966;EUR_AF=0.5646;SAS_AF=0.7515;AA=A|||;VT=SNP
22	40715028	rs66480249	T	C	100	PASS	AC=530;AF=0.105831;AN=5008;NS=2504;DP=17964;EAS_AF=0.1468;AMR_AF=0.0735;AFR_AF=0.0545;EUR_AF=0.1233;SAS_AF=0.138;AA=T|||;VT=SNP
22	40715303	rs139914	A	G	100	PASS	AC=3466;AF=0.692093;AN=5008;NS=2504;DP=13363;EAS_AF=0.4147;AMR_AF=0.6758;AFR_AF=0.9652;EUR_AF=0.5666;SAS_AF=0.7495;AA=G|||;VT=SNP
22	40716488	rs4470425	C	A	100	PASS	AC=1586;AF=0.316693;AN=5008;NS=2504;DP=21539;EAS_AF=0.3958;AMR_AF=0.487;AFR_AF=0.0968;EUR_AF=0.2913;SAS_AF=0.4376;AA=A|||;VT=SNP
22	40718100	rs4821942	G	A	100	PASS	AC=1056;AF=0.210863;AN=5008;NS=2504;DP=19083;EAS_AF=0.249;AMR_AF=0.4179;AFR_AF=0.0204;EUR_AF=0.1918;SAS_AF=0.3016;AA=G|||;VT=SNP
22	40720704	rs41281265	A	G	100	PASS	AC=1707;AF=0.340855;AN=5008;NS=2504;DP=18685;EAS_AF=0.4008;AMR_AF=0.5101;AFR_AF=0.1203;EUR_AF=0.332;SAS_AF=0.4663;AA=A|||;VT=SNP
22	40720963	rs139915	C	T	100	PASS	AC=3447;AF=0.688299;AN=5008;NS=2504;DP=19474;EAS_AF=0.4147;AMR_AF=0.6686;AFR_AF=0.9584;EUR_AF=0.5507;SAS_AF=0.7607;AA=T|||;VT=SNP
22	40721062	rs139916	G	A	100	PASS	AC=1741;AF=0.347644;AN=5008;NS=2504;DP=18409;EAS_AF=0.0149;AMR_AF=0.1585;AFR_AF=0.82;EUR_AF=0.2416;SAS_AF=0.2955;AA=G|||;VT=SNP
22	40722745	rs4821943	A	G	100	PASS	AC=1723;AF=0.34405;AN=5008;NS=2504;DP=16477;EAS_AF=0.4058;AMR_AF=0.513;AFR_AF=0.1241;EUR_AF=0.333;SAS_AF=0.4693;AA=A|||;VT=SNP
22	40723779	rs3804095	C	G	100	PASS	AC=559;AF=0.111621;AN=5008;NS=2504;DP=20602;EAS_AF=0.1488;AMR_AF=0.0764;AFR_AF=0.0545;EUR_AF=0.1322;SAS_AF=0.1544;AA=C|||;VT=SNP
22	40726183	rs139919	T	C	100	PASS	AC=1057;AF=0.211062;AN=5008;NS=2504;DP=20659;EAS_AF=0.2669;AMR_AF=0.4582;AFR_AF=0.1377;EUR_AF=0.159;SAS_AF=0.1309;AA=T|||;VT=SNP
22	40726749	rs139920	C	T	100	PASS	AC=3179;AF=0.634784;AN=5008;NS=2504;DP=18619;EAS_AF=0.3413;AMR_AF=0.6873;AFR_AF=0.9652;EUR_AF=0.497;SAS_AF=0.5951;AA=T|||;VT=SNP
22	40726762	rs139921	A	G	100	PASS	AC=3200;AF=0.638978;AN=5008;NS=2504;DP=18288;EAS_AF=0.3571;AMR_AF=0.6873;AFR_AF=0.9652;EUR_AF=0.499;SAS_AF=0.5982;AA=G|||;VT=SNP
22	40729614	rs470113	A	G	100	PASS	AC=1047;AF=0.209065;AN=5008;NS=2504;DP=22002;EAS_AF=0.2679;AMR_AF=0.4597;AFR_AF=0.1248;EUR_AF=0.1561;SAS_AF=0.1391;AA=G|||;VT=SNP
22	40732953	rs73167004	G	A	100	PASS	AC=903;AF=0.180312;AN=5008;NS=2504;DP=14795;EAS_AF=0.2153;AMR_AF=0.4366;AFR_AF=0.087;EUR_AF=0.1551;SAS_AF=0.1145;AA=G|||;VT=SNP
22	40733777	rs9611310	A	G	100	PASS	AC=1067;AF=0.213059;AN=5008;NS=2504;DP=20988;EAS_AF=0.2341;AMR_AF=0.4424;AFR_AF=0.1921;EUR_AF=0.1571;SAS_AF=0.1145;AA=G|||;VT=SNP
22	40733951	rs9611311	T	C	100	PASS	AC=1071;AF=0.213858;AN=5008;NS=2504;DP=17581;EAS_AF=0.2341;AMR_AF=0.4438;AFR_AF=0.1944;EUR_AF=0.1571;SAS_AF=0.1145;AA=C|||;VT=SNP
22	40734241	rs73167007	G	C	100	PASS	AC=1067;AF=0.213059;AN=5008;NS=2504;DP=21607;EAS_AF=0.2331;AMR_AF=0.4424;AFR_AF=0.1929;EUR_AF=0.1571;SAS_AF=0.1145;AA=c|||;VT=SNP
22	40734249	rs73167009	T	C	100	PASS	AC=1067;AF=0.213059;AN=5008;NS=2504;DP=21961;EAS_AF=0.2331;AMR_AF=0.4424;AFR_AF=0.1929;EUR_AF=0.1571;SAS_AF=0.1145;AA=c|||;VT=SNP
22	40734790	rs9611312	T	C	100	PASS	AC=1062;AF=0.212061;AN=5008;NS=2504;DP=20438;EAS_AF=0.2242;AMR_AF=0.4438;AFR_AF=0.1952;EUR_AF=0.1571;SAS_AF=0.1145;AA=t|||;VT=SNP
22	40735798	rs9611314	C	G	100	PASS	AC=1057;AF=0.211062;AN=5008;NS=2504;DP=18037;EAS_AF=0.2222;AMR_AF=0.4438;AFR_AF=0.1929;EUR_AF=0.1571;SAS_AF=0.1145;AA=G|||;VT=SNP
22	40736472	rs12484697	G	A	100	PASS	AC=1047;AF=0.209065;AN=5008;NS=2504;DP=19960;EAS_AF=0.2123;AMR_AF=0.4438;AFR_AF=0.1929;EUR_AF=0.1571;SAS_AF=0.1145;AA=N|||;VT=SNP
22	40736713	rs61467436	T	C	100	PASS	AC=1056;AF=0.210863;AN=5008;NS=2504;DP=17442;EAS_AF=0.2212;AMR_AF=0.4438;AFR_AF=0.1944;EUR_AF=0.1571;SAS_AF=0.1125;AA=N|||;VT=SNP
22	40736900	rs9611315	A	T	100	PASS	AC=1053;AF=0.210264;AN=5008;NS=2504;DP=15420;EAS_AF=0.2192;AMR_AF=0.4438;AFR_AF=0.1936;EUR_AF=0.1571;SAS_AF=0.1125;AA=N|||;VT=SNP
22	40736938	rs74424549	A	C	100	PASS	AC=1051;AF=0.209864;AN=5008;NS=2504;DP=14739;EAS_AF=0.2173;AMR_AF=0.4438;AFR_AF=0.1936;EUR_AF=0.1571;SAS_AF=0.1125;AA=C|||;VT=SNP
22	40736961	rs117667045	C	T	100	PASS	AC=765;AF=0.152756;AN=5008;NS=2504;DP=14995;EAS_AF=0.2163;AMR_AF=0.4121;AFR_AF=0.034;EUR_AF=0.1183;SAS_AF=0.0992;AA=c|||;VT=SNP
22	40736988	rs9607698	A	G	100	PASS	AC=1051;AF=0.209864;AN=5008;NS=2504;DP=14860;EAS_AF=0.2173;AMR_AF=0.4438;AFR_AF=0.1936;EUR_AF=0.1571;SAS_AF=0.1125;AA=A|||;VT=SNP
22	40737027	rs9611316	A	G	100	PASS	AC=1062;AF=0.212061;AN=5008;NS=2504;DP=15226;EAS_AF=0.2192;AMR_AF=0.4438;AFR_AF=0.2005;EUR_AF=0.1571;SAS_AF=0.1125;AA=G|||;VT=SNP
22	40737036	rs9607699	G	A	100	PASS	AC=1053;AF=0.210264;AN=5008;NS=2504;DP=15584;EAS_AF=0.2192;AMR_AF=0.4438;AFR_AF=0.1936;EUR_AF=0.1571;SAS_AF=0.1125;AA=G|||;VT=SNP
22	40738486	rs117820381	G	A	100	PASS	AC=290;AF=0.0579073;AN=5008;NS=2504;DP=22059;EAS_AF=0.1905;AMR_AF=0.0548;AFR_AF=0.003;EUR_AF=0.0278;SAS_AF=0.0286;AA=G|||;VT=SNP
22	40739116	rs9607701	A	G	100	PASS	AC=1055;AF=0.210663;AN=5008;NS=2504;DP=22139;EAS_AF=0.2202;AMR_AF=0.4438;AFR_AF=0.1944;EUR_AF=0.1571;SAS_AF=0.1125;AA=G|||;VT=SNP
22	40739177	rs9607702	A	G	100	PASS	AC=1055;AF=0.210663;AN=5008;NS=2504;DP=22492;EAS_AF=0.2202;AMR_AF=0.4438;AFR_AF=0.1944;EUR_AF=0.1571;SAS_AF=0.1125;AA=G|||;VT=SNP
22	40739414	rs9611318	C	G	100	PASS	AC=1049;AF=0.209465;AN=5008;NS=2504;DP=20273;EAS_AF=0.2153;AMR_AF=0.4438;AFR_AF=0.1936;EUR_AF=0.1571;SAS_AF=0.1125;AA=C|||;VT=SNP
22	40739786	rs9607704	A	T	100	PASS	AC=1049;AF=0.209465;AN=5008;NS=2504;DP=16360;EAS_AF=0.2153;AMR_AF=0.4438;AFR_AF=0.1936;EUR_AF=0.1571;SAS_AF=0.1125;AA=T|||;VT=SNP
22	40741344	rs12484610	T	C	100	PASS	AC=1051;AF=0.209864;AN=5008;NS=2504;DP=17138;EAS_AF=0.2163;AMR_AF=0.4438;AFR_AF=0.1936;EUR_AF=0.1571;SAS_AF=0.1135;AA=C|||;VT=SNP
22	40742417	rs909669	C	T	100	PASS	AC=1049;AF=0.209465;AN=5008;NS=2504;DP=14506;EAS_AF=0.2163;AMR_AF=0.4438;AFR_AF=0.1929;EUR_AF=0.1571;SAS_AF=0.1125;AA=C|||;VT=SNP
22	40742831	rs3788577	A	G	100	PASS	AC=1050;AF=0.209665;AN=5008;NS=2504;DP=13777;EAS_AF=0.2163;AMR_AF=0.4438;AFR_AF=0.1944;EUR_AF=0.1561;SAS_AF=0.1125;AA=G|||;VT=SNP
22	40742921	rs3788578	C	T	100	PASS	AC=1049;AF=0.209465;AN=5008;NS=2504;DP=16191;EAS_AF=0.2163;AMR_AF=0.4424;AFR_AF=0.1944;EUR_AF=0.1561;SAS_AF=0.1125;AA=T|||;VT=SNP
22	40742989	rs3788579	T	C	100	PASS	AC=1050;AF=0.209665;AN=5008;NS=2504;DP=18190;EAS_AF=0.2163;AMR_AF=0.4424;AFR_AF=0.1952;EUR_AF=0.1561;SAS_AF=0.1125;AA=C|||;VT=SNP
22	40744053	rs17001846	A	G	100	PASS	AC=1053;AF=0.210264;AN=5008;NS=2504;DP=20675;EAS_AF=0.2163;AMR_AF=0.4424;AFR_AF=0.1967;EUR_AF=0.1561;SAS_AF=0.1135;AA=G|||;VT=SNP
22	40745181	rs2280790	T	C	100	PASS	AC=909;AF=0.18151;AN=5008;NS=2504;DP=18660;EAS_AF=0.2163;AMR_AF=0.4366;AFR_AF=0.0908;EUR_AF=0.1561;SAS_AF=0.1135;AA=T|||;VT=SNP
22	40750612	rs10854729	T	C	100	PASS	AC=1481;AF=0.295727;AN=5008;NS=2504;DP=17742;EAS_AF=0.2163;AMR_AF=0.4669;AFR_AF=0.4955;EUR_AF=0.168;SAS_AF=0.1176;AA=C|||;VT=SNP
22	40757228	rs8135371	A	C	100	PASS	AC=608;AF=0.121406;AN=5008;NS=2504;DP=20097;EAS_AF=0.0903;AMR_AF=0.0749;AFR_AF=0.1082;EUR_AF=0.1481;SAS_AF=0.1769;AA=C|||;VT=SNP;EX_TARGET
22	40758581	rs2075764	C	T	100	PASS	AC=921;AF=0.183906;AN=5008;NS=2504;DP=21899;EAS_AF=0.2133;AMR_AF=0.4395;AFR_AF=0.0983;EUR_AF=0.1561;SAS_AF=0.1166;AA=C|||;VT=SNP
22	40759308	rs17001863	A	G	100	PASS	AC=561;AF=0.112021;AN=5008;NS=2504;DP=20280;EAS_AF=0.0873;AMR_AF=0.0677;AFR_AF=0.1067;EUR_AF=0.1382;SAS_AF=0.1493;AA=A|||;VT=SNP
22	40759670	rs150059586	G	A	100	PASS	AC=920;AF=0.183706;AN=5008;NS=2504;DP=15156;EAS_AF=0.2153;AMR_AF=0.4366;AFR_AF=0.0983;EUR_AF=0.1551;SAS_AF=0.1166;AA=G|||;VT=SNP
22	40774660	rs12484358	G	A	100	PASS	AC=763;AF=0.152356;AN=5008;NS=2504;DP=16924;EAS_AF=0.2143;AMR_AF=0.4135;AFR_AF=0.0356;EUR_AF=0.1183;SAS_AF=0.0961;AA=G|||;VT=SNP
22	40777072	rs5995849	G	C	100	PASS	AC=1432;AF=0.285942;AN=5008;NS=2504;DP=18759;EAS_AF=0.2153;AMR_AF=0.4582;AFR_AF=0.4607;EUR_AF=0.168;SAS_AF=0.1217;AA=C|||;VT=SNP
22	40778231	rs17001868	A	C	100	PASS	AC=726;AF=0.144968;AN=5008;NS=2504;DP=21560;EAS_AF=0.2093;AMR_AF=0.4107;AFR_AF=0.0076;EUR_AF=0.1193;SAS_AF=0.1022;AA=A|||;VT=SNP
22	40778778	rs11913132	A	G	100	PASS	AC=1422;AF=0.283946;AN=5008;NS=2504;DP=22723;EAS_AF=0.2083;AMR_AF=0.4582;AFR_AF=0.4607;EUR_AF=0.17;SAS_AF=0.1166;AA=G|||;VT=SNP
22	40779197	rs6001894	T	C	100	PASS	AC=1135;AF=0.226637;AN=5008;NS=2504;DP=15872;EAS_AF=0.2083;AMR_AF=0.4467;AFR_AF=0.2579;EUR_AF=0.16;SAS_AF=0.1155;AA=C|||;VT=SNP
22	40781162	rs9611324	T	C	100	PASS	AC=1620;AF=0.323482;AN=5008;NS=2504;DP=20391;EAS_AF=0.2163;AMR_AF=0.4697;AFR_AF=0.5983;EUR_AF=0.17;SAS_AF=0.1166;AA=C|||;VT=SNP
22	40781586	rs742140	G	A	100	PASS	AC=909;AF=0.18151;AN=5008;NS=2504;DP=19710;EAS_AF=0.2093;AMR_AF=0.4395;AFR_AF=0.0961;EUR_AF=0.1581;SAS_AF=0.1094;AA=G|||;VT=SNP
22	40782490	rs9611325	G	A	100	PASS	AC=1062;AF=0.212061;AN=5008;NS=2504;DP=16323;EAS_AF=0.2093;AMR_AF=0.4452;AFR_AF=0.208;EUR_AF=0.1581;SAS_AF=0.1104;AA=A|||;VT=SNP
22	40783780	rs2294348	G	C	100	PASS	AC=1681;AF=0.335663;AN=5008;NS=2504;DP=19424;EAS_AF=0.2083;AMR_AF=0.4813;AFR_AF=0.6369;EUR_AF=0.1769;SAS_AF=0.1196;AA=C|||;VT=SNP
22	40784278	rs2294350	C	T	100	PASS	AC=827;AF=0.165136;AN=5008;NS=2504;DP=21021;EAS_AF=0.2083;AMR_AF=0.4337;AFR_AF=0.0401;EUR_AF=0.1561;SAS_AF=0.1084;AA=c|||;VT=SNP
22	40789216	rs6001898	A	G	100	PASS	AC=1058;AF=0.211262;AN=5008;NS=2504;DP=18131;EAS_AF=0.2153;AMR_AF=0.4452;AFR_AF=0.1997;EUR_AF=0.1561;SAS_AF=0.1135;AA=G|||;VT=SNP
22	40790060	rs75748221	C	G	100	PASS	AC=284;AF=0.0567093;AN=5008;NS=2504;DP=21536;EAS_AF=0.004;AMR_AF=0.3285;AFR_AF=0.0023;EUR_AF=0.0408;SAS_AF=0.0082;AA=C|||;VT=SNP
22	40790101	rs55769635	G	A	100	PASS	AC=1184;AF=0.236422;AN=5008;NS=2504;DP=22021;EAS_AF=0.2153;AMR_AF=0.4467;AFR_AF=0.2927;EUR_AF=0.159;SAS_AF=0.1125;AA=A|||;VT=SNP
22	40790565	rs147122512	G	A	100	PASS	AC=836;AF=0.166933;AN=5008;NS=2504;DP=16566;EAS_AF=0.2153;AMR_AF=0.4337;AFR_AF=0.0416;EUR_AF=0.1561;SAS_AF=0.1084;AA=G|||;VT=SNP
22	40791002	rs6001900	T	C	100	PASS	AC=1617;AF=0.322883;AN=5008;NS=2504;DP=19359;EAS_AF=0.2153;AMR_AF=0.4683;AFR_AF=0.6006;EUR_AF=0.169;SAS_AF=0.1135;AA=C|||;VT=SNP
22	40791972	rs9611328	G	A	100	PASS	AC=912;AF=0.182109;AN=5008;NS=2504;DP=18443;EAS_AF=0.2153;AMR_AF=0.438;AFR_AF=0.0968;EUR_AF=0.1561;SAS_AF=0.1084;AA=G|||;VT=SNP
22	40792038	rs9611329	G	T	100	PASS	AC=1187;AF=0.237021;AN=5008;NS=2504;DP=18853;EAS_AF=0.2153;AMR_AF=0.4467;AFR_AF=0.2935;EUR_AF=0.16;SAS_AF=0.1135;AA=T|||;VT=SNP
22	40792569	rs150777046	C	G	100	PASS	AC=840;AF=0.167732;AN=5008;NS=2504;DP=12325;EAS_AF=0.2153;AMR_AF=0.4352;AFR_AF=0.0424;EUR_AF=0.1571;SAS_AF=0.1094;AA=C|||;VT=SNP
22	40797256	rs73167022	A	T	100	PASS	AC=769;AF=0.153554;AN=5008;NS=2504;DP=17693;EAS_AF=0.2153;AMR_AF=0.415;AFR_AF=0.0363;EUR_AF=0.1193;SAS_AF=0.0982;AA=A|||;VT=SNP
22	40797447	rs9611337	T	A	100	PASS	AC=1696;AF=0.338658;AN=5008;NS=2504;DP=18444;EAS_AF=0.2163;AMR_AF=0.4827;AFR_AF=0.6399;EUR_AF=0.1779;SAS_AF=0.1207;AA=A|||;VT=SNP
22	40797933	rs11704314	A	G	100	PASS	AC=637;AF=0.127196;AN=5008;NS=2504;DP=23040;EAS_AF=0.0099;AMR_AF=0.1124;AFR_AF=0.0408;EUR_AF=0.1889;SAS_AF=0.3119;AA=A|||;VT=SNP
22	40799954	rs73167023	T	C	100	PASS	AC=779;AF=0.155551;AN=5008;NS=2504;DP=22256;EAS_AF=0.2173;AMR_AF=0.415;AFR_AF=0.0363;EUR_AF=0.1223;SAS_AF=0.1033;AA=T|||;VT=SNP
22	40800071	rs760700	A	G	100	PASS	AC=1224;AF=0.244409;AN=5008;NS=2504;DP=20454;EAS_AF=0.25;AMR_AF=0.451;AFR_AF=0.2844;EUR_AF=0.163;SAS_AF=0.1217;AA=G|||;VT=SNP
22	40800518	rs760701	G	A	100	PASS	AC=922;AF=0.184105;AN=5008;NS=2504;DP=19173;EAS_AF=0.2143;AMR_AF=0.438;AFR_AF=0.1006;EUR_AF=0.1571;SAS_AF=0.1135;AA=G|||;VT=SNP
22	40801312	rs12483888	A	G	100	PASS	AC=834;AF=0.166534;AN=5008;NS=2504;DP=14512;EAS_AF=0.2688;AMR_AF=0.415;AFR_AF=0.0363;EUR_AF=0.1243;SAS_AF=0.1043;AA=A|||;VT=SNP;EX_TARGET
22	40803112	rs55844816	C	T	100	PASS	AC=784;AF=0.15655;AN=5008;NS=2504;DP=19418;EAS_AF=0.2133;AMR_AF=0.4164;AFR_AF=0.0439;EUR_AF=0.1193;SAS_AF=0.1043;AA=C|||;VT=SNP
22	40803186	rs2018393	G	T	100	PASS	AC=3119;AF=0.622804;AN=5008;NS=2504;DP=19442;EAS_AF=0.3006;AMR_AF=0.6686;AFR_AF=0.9637;EUR_AF=0.494;SAS_AF=0.5941;AA=T|||;VT=SNP;EX_TARGET
22	40808676	rs73167027	A	T	100	PASS	AC=771;AF=0.153954;AN=5008;NS=2504;DP=20685;EAS_AF=0.2321;AMR_AF=0.4107;AFR_AF=0.0204;EUR_AF=0.1252;SAS_AF=0.1012;AA=A|||;VT=SNP
22	40809034	rs5757946	A	G	100	PASS	AC=2121;AF=0.423522;AN=5008;NS=2504;DP=12832;EAS_AF=0.6071;AMR_AF=0.5591;AFR_AF=0.3434;EUR_AF=0.33;SAS_AF=0.3425;AA=G|||;VT=SNP
22	40810231	rs2092163	C	T	100	PASS	AC=759;AF=0.151558;AN=5008;NS=2504;DP=15670;EAS_AF=0.2183;AMR_AF=0.4107;AFR_AF=0.0212;EUR_AF=0.1262;SAS_AF=0.1012;AA=C|||;VT=SNP
22	40810946	rs729982	T	C	100	PASS	AC=771;AF=0.153954;AN=5008;NS=2504;DP=17122;EAS_AF=0.2222;AMR_AF=0.4107;AFR_AF=0.0204;EUR_AF=0.1282;SAS_AF=0.1084;AA=T|||;VT=SNP
22	40814500	rs878756	T	C	100	PASS	AC=2420;AF=0.483227;AN=5008;NS=2504;DP=11023;EAS_AF=0.1111;AMR_AF=0.2839;AFR_AF=0.9448;EUR_AF=0.3797;SAS_AF=0.4908;AA=C|||;VT=SNP;EX_TARGET
22	40814594	rs56211152	C	T	100	PASS	AC=1050;AF=0.209665;AN=5008;NS=2504;DP=9970;EAS_AF=0.0694;AMR_AF=0.1599;AFR_AF=0.3147;EUR_AF=0.1581;SAS_AF=0.3006;AA=C|||;VT=SNP;EX_TARGET
22	40814636	rs4821944	C	T	100	PASS	AC=983;AF=0.196286;AN=5008;NS=2504;DP=10064;EAS_AF=0.0099;AMR_AF=0.1988;AFR_AF=0.1324;EUR_AF=0.3052;SAS_AF=0.3609;AA=C|||;VT=SNP;EX_TARGET
22	40815872	rs17425081	G	A	100	PASS	AC=290;AF=0.0579073;AN=5008;NS=2504;DP=20209;EAS_AF=0.004;AMR_AF=0.3429;AFR_AF=0.0023;EUR_AF=0.0388;SAS_AF=0.0061;AA=G|||;VT=SNP
22	40816749	rs2072856	G	A	100	PASS	AC=2040;AF=0.407348;AN=5008;NS=2504;DP=17774;EAS_AF=0.1022;AMR_AF=0.2853;AFR_AF=0.562;EUR_AF=0.4433;SAS_AF=0.5624;AA=G|||;VT=SNP
22	40816841	rs2072857	G	A	100	PASS	AC=493;AF=0.0984425;AN=5008;NS=2504;DP=18017;EAS_AF=0.2361;AMR_AF=0.0677;AFR_AF=0.0053;EUR_AF=0.0885;SAS_AF=0.1145;AA=G|||;VT=SNP;EX_TARGET
22	40818166	rs9619869	G	A	100	PASS	AC=396;AF=0.0790735;AN=5008;NS=2504;DP=17557;EAS_AF=0.0129;AMR_AF=0.1023;AFR_AF=0.0136;EUR_AF=0.165;SAS_AF=0.1309;AA=G|||;VT=SNP
22	40819013	rs73167030	T	C	100	PASS	AC=728;AF=0.145367;AN=5008;NS=2504;DP=20446;EAS_AF=0.2371;AMR_AF=0.0807;AFR_AF=0.1679;EUR_AF=0.0934;SAS_AF=0.1196;AA=C|||;VT=SNP
22	40819154	rs12159970	G	A	100	PASS	AC=723;AF=0.144369;AN=5008;NS=2504;DP=20295;EAS_AF=0.2361;AMR_AF=0.0778;AFR_AF=0.1679;EUR_AF=0.0915;SAS_AF=0.1196;AA=A|||;VT=SNP
22	40820151	rs5757949	T	C	100	PASS	AC=1048;AF=0.209265;AN=5008;NS=2504;DP=19799;EAS_AF=0.3819;AMR_AF=0.1844;AFR_AF=0.0227;EUR_AF=0.3181;SAS_AF=0.1892;AA=T|||;VT=SNP;EX_TARGET
22	40821818	rs73167031	A	C	100	PASS	AC=502;AF=0.10024;AN=5008;NS=2504;DP=19220;EAS_AF=0.2391;AMR_AF=0.0692;AFR_AF=0.0061;EUR_AF=0.0905;SAS_AF=0.1166;AA=A|||;VT=SNP
22	40824009	rs6001910	T	C	100	PASS	AC=704;AF=0.140575;AN=5008;NS=2504;DP=20454;EAS_AF=0.2391;AMR_AF=0.0778;AFR_AF=0.1498;EUR_AF=0.0924;SAS_AF=0.1207;AA=C|||;VT=SNP
22	40824087	rs56150793	G	C	100	PASS	AC=735;AF=0.146765;AN=5008;NS=2504;DP=21473;EAS_AF=0.2381;AMR_AF=0.0821;AFR_AF=0.1702;EUR_AF=0.0944;SAS_AF=0.1207;AA=C|||;VT=SNP
22	40825193	rs6001911	A	G	100	PASS	AC=693;AF=0.138379;AN=5008;NS=2504;DP=21950;EAS_AF=0.2381;AMR_AF=0.0749;AFR_AF=0.143;EUR_AF=0.0934;SAS_AF=0.1207;AA=G|||;VT=SNP
22	40825814	rs1106673	G	A	100	PASS	AC=630;AF=0.125799;AN=5008;NS=2504;DP=20698;EAS_AF=0.2381;AMR_AF=0.0692;AFR_AF=0.1029;EUR_AF=0.0915;SAS_AF=0.1166;AA=G|||;VT=SNP
22	40826534	rs73167034	T	C	100	PASS	AC=532;AF=0.10623;AN=5008;NS=2504;DP=18098;EAS_AF=0.2391;AMR_AF=0.072;AFR_AF=0.025;EUR_AF=0.0924;SAS_AF=0.1176;AA=T|||;VT=SNP
22	40826733	rs74767555	G	A	100	PASS	AC=666;AF=0.132987;AN=5008;NS=2504;DP=13971;EAS_AF=0.2381;AMR_AF=0.0706;AFR_AF=0.1286;EUR_AF=0.0915;SAS_AF=0.1176;AA=G|||;VT=SNP
22	40827319	rs2294352	G	A	100	PASS	AC=631;AF=0.125998;AN=5008;NS=2504;DP=22076;EAS_AF=0.2381;AMR_AF=0.0692;AFR_AF=0.1029;EUR_AF=0.0915;SAS_AF=0.1176;AA=G|||;VT=SNP
22	40828361	rs6001912	T	C	100	PASS	AC=701;AF=0.139976;AN=5008;NS=2504;DP=17911;EAS_AF=0.2391;AMR_AF=0.0749;AFR_AF=0.1475;EUR_AF=0.0934;SAS_AF=0.1217;AA=C|||;VT=SNP
22	40828375	rs8139974	T	A	100	PASS	AC=2177;AF=0.434704;AN=5008;NS=2504;DP=16908;EAS_AF=0.1052;AMR_AF=0.3256;AFR_AF=0.5946;EUR_AF=0.4861;SAS_AF=0.5828;AA=T|||;VT=SNP
22	40829953	rs10483203	A	T	100	PASS	AC=500;AF=0.0998403;AN=5008;NS=2504;DP=20100;EAS_AF=0.2381;AMR_AF=0.0692;AFR_AF=0.0061;EUR_AF=0.0895;SAS_AF=0.1166;AA=A|||;VT=SNP
22	40831888	rs56283550	G	A	100	PASS	AC=628;AF=0.125399;AN=5008;NS=2504;DP=15832;EAS_AF=0.2381;AMR_AF=0.072;AFR_AF=0.1029;EUR_AF=0.0924;SAS_AF=0.1115;AA=G|||;VT=SNP
22	40832375	rs9306345	A	G	100	PASS	AC=902;AF=0.180112;AN=5008;NS=2504;DP=23775;EAS_AF=0.2421;AMR_AF=0.111;AFR_AF=0.2496;EUR_AF=0.1272;SAS_AF=0.1258;AA=G|||;VT=SNP
22	40832501	rs12158872	G	C	100	PASS	AC=726;AF=0.144968;AN=5008;NS=2504;DP=19420;EAS_AF=0.2381;AMR_AF=0.0807;AFR_AF=0.1657;EUR_AF=0.0934;SAS_AF=0.1196;AA=C|||;VT=SNP
22	40833146	rs73167039	A	G	100	PASS	AC=726;AF=0.144968;AN=5008;NS=2504;DP=17454;EAS_AF=0.2381;AMR_AF=0.0807;AFR_AF=0.1694;EUR_AF=0.0934;SAS_AF=0.1145;AA=G|||;VT=SNP
22	40834346	rs17001907	T	C	100	PASS	AC=724;AF=0.144569;AN=5008;NS=2504;DP=21034;EAS_AF=0.2391;AMR_AF=0.0807;AFR_AF=0.1679;EUR_AF=0.0924;SAS_AF=0.1145;AA=C|||;VT=SNP
22	40836024	rs35592496	C	T	100	PASS	AC=1825;AF=0.364417;AN=5008;NS=2504;DP=16371;EAS_AF=0.1012;AMR_AF=0.2853;AFR_AF=0.3797;EUR_AF=0.4543;SAS_AF=0.5787;AA=C|||;VT=SNP
22	40836753	rs6001913	C	A	100	PASS	AC=689;AF=0.13758;AN=5008;NS=2504;DP=19431;EAS_AF=0.2381;AMR_AF=0.0749;AFR_AF=0.1467;EUR_AF=0.0915;SAS_AF=0.1135;AA=A|||;VT=SNP
22	40837253	rs56215843	C	T	100	PASS	AC=493;AF=0.0984425;AN=5008;NS=2504;DP=15282;EAS_AF=0.2381;AMR_AF=0.072;AFR_AF=0.0061;EUR_AF=0.0875;SAS_AF=0.1094;AA=C|||;VT=SNP
22	40837964	rs73167041	G	T	100	PASS	AC=494;AF=0.0986422;AN=5008;NS=2504;DP=16217;EAS_AF=0.2381;AMR_AF=0.072;AFR_AF=0.0061;EUR_AF=0.0885;SAS_AF=0.1094;AA=G|||;VT=SNP
22	40839696	rs61675795	C	T	100	PASS	AC=649;AF=0.129593;AN=5008;NS=2504;DP=19597;EAS_AF=0.2381;AMR_AF=0.072;AFR_AF=0.1225;EUR_AF=0.0895;SAS_AF=0.1094;AA=C|||;VT=SNP
22	40840610	rs73167042	G	A	100	PASS	AC=497;AF=0.0992412;AN=5008;NS=2504;DP=18584;EAS_AF=0.2411;AMR_AF=0.072;AFR_AF=0.0061;EUR_AF=0.0885;SAS_AF=0.1094;AA=G|||;VT=SNP
22	40840614	rs6001915	A	G	100	PASS	AC=720;AF=0.14377;AN=5008;NS=2504;DP=18424;EAS_AF=0.2381;AMR_AF=0.0807;AFR_AF=0.1664;EUR_AF=0.0924;SAS_AF=0.1135;AA=G|||;VT=SNP
22	40842405	rs73167044	T	C	100	PASS	AC=736;AF=0.146965;AN=5008;NS=2504;DP=20370;EAS_AF=0.2381;AMR_AF=0.0778;AFR_AF=0.1793;EUR_AF=0.0915;SAS_AF=0.1155;AA=C|||;VT=SNP
22	40842466	rs17001915	G	T	100	PASS	AC=733;AF=0.146366;AN=5008;NS=2504;DP=18828;EAS_AF=0.2381;AMR_AF=0.0778;AFR_AF=0.177;EUR_AF=0.0924;SAS_AF=0.1145;AA=G|||;VT=SNP
22	40842923	rs73167045	T	C	100	PASS	AC=737;AF=0.147165;AN=5008;NS=2504;DP=21837;EAS_AF=0.2391;AMR_AF=0.0793;AFR_AF=0.1725;EUR_AF=0.1004;SAS_AF=0.1145;AA=C|||;VT=SNP
22	40847848	rs73167052	A	T	100	PASS	AC=520;AF=0.103834;AN=5008;NS=2504;DP=15694;EAS_AF=0.2381;AMR_AF=0.0706;AFR_AF=0.0242;EUR_AF=0.0895;SAS_AF=0.1115;AA=A|||;VT=SNP
22	40849062	rs5995856	G	A	100	PASS	AC=734;AF=0.146565;AN=5008;NS=2504;DP=20052;EAS_AF=0.2381;AMR_AF=0.0793;AFR_AF=0.1687;EUR_AF=0.1024;SAS_AF=0.1155;AA=A|||;VT=SNP
22	40849495	rs17001920	T	C	100	PASS	AC=522;AF=0.104233;AN=5008;NS=2504;DP=17915;EAS_AF=0.2391;AMR_AF=0.072;AFR_AF=0.0242;EUR_AF=0.0895;SAS_AF=0.1115;AA=T|||;VT=SNP
22	40849704	rs4507196	C	A	100	PASS	AC=2933;AF=0.585663;AN=5008;NS=2504;DP=17560;EAS_AF=0.3442;AMR_AF=0.4092;AFR_AF=0.77;EUR_AF=0.5905;SAS_AF=0.7055;AA=A|||;VT=SNP
22	40850066	rs6001920	T	C	100	PASS	AC=737;AF=0.147165;AN=5008;NS=2504;DP=20090;EAS_AF=0.2391;AMR_AF=0.0793;AFR_AF=0.171;EUR_AF=0.1014;SAS_AF=0.1155;AA=T|||;VT=SNP
22	40851728	rs73167053	G	A	100	PASS	AC=523;AF=0.104433;AN=5008;NS=2504;DP=15597;EAS_AF=0.2381;AMR_AF=0.0749;AFR_AF=0.0242;EUR_AF=0.0895;SAS_AF=0.1115;AA=G|||;VT=SNP
22	40852671	rs5995860	A	G	100	PASS	AC=734;AF=0.146565;AN=5008;NS=2504;DP=15857;EAS_AF=0.2381;AMR_AF=0.0793;AFR_AF=0.1687;EUR_AF=0.1024;SAS_AF=0.1155;AA=A|||;VT=SNP
22	40854456	rs28419341	G	T	100	PASS	AC=813;AF=0.16234;AN=5008;NS=2504;DP=19740;EAS_AF=0.2381;AMR_AF=0.0821;AFR_AF=0.2269;EUR_AF=0.1024;SAS_AF=0.1155;AA=T|||;VT=SNP
22	40854814	rs28552449	G	A	100	PASS	AC=733;AF=0.146366;AN=5008;NS=2504;DP=17714;EAS_AF=0.2381;AMR_AF=0.0793;AFR_AF=0.1687;EUR_AF=0.1014;SAS_AF=0.1155;AA=G|||;VT=SNP
22	40855011	rs112375848	A	G	100	PASS	AC=733;AF=0.146366;AN=5008;NS=2504;DP=16103;EAS_AF=0.2381;AMR_AF=0.0793;AFR_AF=0.1687;EUR_AF=0.1014;SAS_AF=0.1155;AA=G|||;VT=SNP
22	40855131	rs56253436	A	G	100	PASS	AC=189;AF=0.0377396;AN=5008;NS=2504;DP=13024;EAS_AF=0.0258;AMR_AF=0.0231;AFR_AF=0.0068;EUR_AF=0.0616;SAS_AF=0.0777;AA=A|||;VT=SNP
22	40855293	rs55864500	C	T	100	PASS	AC=520;AF=0.103834;AN=5008;NS=2504;DP=13506;EAS_AF=0.2381;AMR_AF=0.072;AFR_AF=0.0242;EUR_AF=0.0885;SAS_AF=0.1115;AA=C|||;VT=SNP
22	40856837	rs73167058	T	C	100	PASS	AC=498;AF=0.0994409;AN=5008;NS=2504;DP=18975;EAS_AF=0.2391;AMR_AF=0.072;AFR_AF=0.0061;EUR_AF=0.0895;SAS_AF=0.1115;AA=T|||;VT=SNP
22	40857793	rs5995862	A	C	100	PASS	AC=732;AF=0.146166;AN=5008;NS=2504;DP=13784;EAS_AF=0.2381;AMR_AF=0.0778;AFR_AF=0.1687;EUR_AF=0.1014;SAS_AF=0.1155;AA=A|||;VT=SNP
22	40859004	rs8135759	T	C	100	PASS	AC=2176;AF=0.434505;AN=5008;NS=2504;DP=21871;EAS_AF=0.1101;AMR_AF=0.6455;AFR_AF=0.3835;EUR_AF=0.503;SAS_AF=0.6176;AA=T|||;VT=SNP
22	40862120	rs9607721	A	G	100	PASS	AC=915;AF=0.182708;AN=5008;NS=2504;DP=18204;EAS_AF=0.2431;AMR_AF=0.111;AFR_AF=0.2511;EUR_AF=0.1372;SAS_AF=0.1258;AA=G|||;VT=SNP
22	40862613	rs17001943	A	G	100	PASS	AC=521;AF=0.104034;AN=5008;NS=2504;DP=17727;EAS_AF=0.2381;AMR_AF=0.072;AFR_AF=0.0242;EUR_AF=0.0905;SAS_AF=0.1104;AA=G|||;VT=SNP
22	40864848	rs73167062	G	C	100	PASS	AC=522;AF=0.104233;AN=5008;NS=2504;DP=16634;EAS_AF=0.2401;AMR_AF=0.072;AFR_AF=0.0242;EUR_AF=0.0885;SAS_AF=0.1115;AA=G|||;VT=SNP
22	40865417	rs5995863	G	T	100	PASS	AC=2999;AF=0.598842;AN=5008;NS=2504;DP=19246;EAS_AF=0.3442;AMR_AF=0.4107;AFR_AF=0.8215;EUR_AF=0.5875;SAS_AF=0.7055;AA=T|||;VT=SNP
22	40866656	rs73167063	G	A	100	PASS	AC=494;AF=0.0986422;AN=5008;NS=2504;DP=16117;EAS_AF=0.2391;AMR_AF=0.0692;AFR_AF=0.0061;EUR_AF=0.0875;SAS_AF=0.1115;AA=G|||;VT=SNP
22	40866763	rs5995864	A	G	100	PASS	AC=735;AF=0.146765;AN=5008;NS=2504;DP=15450;EAS_AF=0.2401;AMR_AF=0.0807;AFR_AF=0.1687;EUR_AF=0.1004;SAS_AF=0.1155;AA=G|||;VT=SNP
22	40868239	rs75523053	G	T	100	PASS	AC=494;AF=0.0986422;AN=5008;NS=2504;DP=17797;EAS_AF=0.2381;AMR_AF=0.0692;AFR_AF=0.0061;EUR_AF=0.0885;SAS_AF=0.1115;AA=G|||;VT=SNP
22	40868580	rs73167064	A	T	100	PASS	AC=537;AF=0.107228;AN=5008;NS=2504;DP=17461;EAS_AF=0.0883;AMR_AF=0.0504;AFR_AF=0.1415;EUR_AF=0.0954;SAS_AF=0.1329;AA=A|||;VT=SNP
22	40870488	rs74486969	T	C	100	PASS	AC=494;AF=0.0986422;AN=5008;NS=2504;DP=20640;EAS_AF=0.2391;AMR_AF=0.0692;AFR_AF=0.0061;EUR_AF=0.0875;SAS_AF=0.1115;AA=T|||;VT=SNP
22	40870699	rs12159787	A	G	100	PASS	AC=809;AF=0.161542;AN=5008;NS=2504;DP=20972;EAS_AF=0.2381;AMR_AF=0.0821;AFR_AF=0.2254;EUR_AF=0.1004;SAS_AF=0.1155;AA=G|||;VT=SNP
22	40870794	rs10483204	T	C	100	PASS	AC=708;AF=0.141374;AN=5008;NS=2504;DP=23352;EAS_AF=0.2391;AMR_AF=0.0764;AFR_AF=0.1513;EUR_AF=0.1004;SAS_AF=0.1155;AA=C|||;VT=SNP
22	40871251	rs4299422	T	C	100	PASS	AC=520;AF=0.103834;AN=5008;NS=2504;DP=20072;EAS_AF=0.2381;AMR_AF=0.072;AFR_AF=0.025;EUR_AF=0.0875;SAS_AF=0.1115;AA=T|||;VT=SNP
22	40871465	rs2899337	T	C	100	PASS	AC=494;AF=0.0986422;AN=5008;NS=2504;DP=14513;EAS_AF=0.2391;AMR_AF=0.0692;AFR_AF=0.0061;EUR_AF=0.0875;SAS_AF=0.1115;AA=T|||;VT=SNP
22	40873718	rs73167066	T	C	100	PASS	AC=494;AF=0.0986422;AN=5008;NS=2504;DP=14362;EAS_AF=0.2391;AMR_AF=0.0692;AFR_AF=0.0061;EUR_AF=0.0875;SAS_AF=0.1115;AA=T|||;VT=SNP
22	40875199	rs73167067	C	G	100	PASS	AC=705;AF=0.140775;AN=5008;NS=2504;DP=17414;EAS_AF=0.2381;AMR_AF=0.0764;AFR_AF=0.149;EUR_AF=0.1014;SAS_AF=0.1155;AA=G|||;VT=SNP
22	40875270	rs75523970	A	C	100	PASS	AC=511;AF=0.102037;AN=5008;NS=2504;DP=17222;EAS_AF=0.0883;AMR_AF=0.0533;AFR_AF=0.1157;EUR_AF=0.1014;SAS_AF=0.1329;AA=A|||;VT=SNP
22	40876234	rs6001930	T	C	100	PASS	AC=708;AF=0.141374;AN=5008;NS=2504;DP=18281;EAS_AF=0.2401;AMR_AF=0.0764;AFR_AF=0.149;EUR_AF=0.1024;SAS_AF=0.1155;AA=C|||;VT=SNP
22	40877004	rs59098711	T	C	100	PASS	AC=1233;AF=0.246206;AN=5008;NS=2504;DP=16785;EAS_AF=0.3224;AMR_AF=0.1239;AFR_AF=0.2829;EUR_AF=0.1978;SAS_AF=0.2546;AA=C|||;VT=SNP
22	40877384	rs17001974	C	T	100	PASS	AC=702;AF=0.140176;AN=5008;NS=2504;DP=20249;EAS_AF=0.2381;AMR_AF=0.0764;AFR_AF=0.149;EUR_AF=0.1004;SAS_AF=0.1135;AA=T|||;VT=SNP
22	40877514	rs6001931	G	A	100	PASS	AC=701;AF=0.139976;AN=5008;NS=2504;DP=19098;EAS_AF=0.2371;AMR_AF=0.0764;AFR_AF=0.149;EUR_AF=0.1004;SAS_AF=0.1135;AA=G|||;VT=SNP
22	40877635	rs6001932	C	A	100	PASS	AC=804;AF=0.160543;AN=5008;NS=2504;DP=17122;EAS_AF=0.2391;AMR_AF=0.0821;AFR_AF=0.2224;EUR_AF=0.1004;SAS_AF=0.1135;AA=A|||;VT=SNP
22	40878253	rs73167069	A	G	100	PASS	AC=492;AF=0.0982428;AN=5008;NS=2504;DP=16794;EAS_AF=0.2391;AMR_AF=0.0692;AFR_AF=0.0061;EUR_AF=0.0875;SAS_AF=0.1094;AA=A|||;VT=SNP
22	40879105	rs73167072	G	A	100	PASS	AC=493;AF=0.0984425;AN=5008;NS=2504;DP=16980;EAS_AF=0.2391;AMR_AF=0.0692;AFR_AF=0.0061;EUR_AF=0.0875;SAS_AF=0.1104;AA=G|||;VT=SNP
22	40879408	rs73167073	A	G	100	PASS	AC=702;AF=0.140176;AN=5008;NS=2504;DP=10222;EAS_AF=0.2381;AMR_AF=0.0764;AFR_AF=0.149;EUR_AF=0.1004;SAS_AF=0.1135;AA=G|||;VT=SNP
22	40879843	rs73167076	C	T	100	PASS	AC=506;AF=0.101038;AN=5008;NS=2504;DP=14137;EAS_AF=0.2381;AMR_AF=0.072;AFR_AF=0.0061;EUR_AF=0.0994;SAS_AF=0.1104;AA=C|||;VT=SNP
22	40880213	rs17001977	G	A	100	PASS	AC=492;AF=0.0982428;AN=5008;NS=2504;DP=15974;EAS_AF=0.2381;AMR_AF=0.0692;AFR_AF=0.0061;EUR_AF=0.0875;SAS_AF=0.1104;AA=G|||;VT=SNP
22	40880904	rs1807582	G	A	100	PASS	AC=214;AF=0.0427316;AN=5008;NS=2504;DP=15610;EAS_AF=0.0258;AMR_AF=0.0274;AFR_AF=0.0023;EUR_AF=0.0716;SAS_AF=0.0961;AA=G|||;VT=SNP
22	40881402	rs3827381	T	C	100	PASS	AC=707;AF=0.141174;AN=5008;NS=2504;DP=20014;EAS_AF=0.2391;AMR_AF=0.0764;AFR_AF=0.152;EUR_AF=0.1004;SAS_AF=0.1135;AA=C|||;VT=SNP
22	40881403	rs3827382	G	A	100	PASS	AC=493;AF=0.0984425;AN=5008;NS=2504;DP=19981;EAS_AF=0.2391;AMR_AF=0.0692;AFR_AF=0.0068;EUR_AF=0.0875;SAS_AF=0.1094;AA=G|||;VT=SNP
22	40881793	rs139062	T	C	100	PASS	AC=1759;AF=0.351238;AN=5008;NS=2504;DP=20718;EAS_AF=0.6508;AMR_AF=0.5749;AFR_AF=0.025;EUR_AF=0.4036;SAS_AF=0.271;AA=T|||;VT=SNP
22	40882975	rs57478028	A	C	100	PASS	AC=530;AF=0.105831;AN=5008;NS=2504;DP=19989;EAS_AF=0.1062;AMR_AF=0.0476;AFR_AF=0.1241;EUR_AF=0.0954;SAS_AF=0.1329;AA=A|||;VT=SNP
22	40883088	rs73167079	T	C	100	PASS	AC=491;AF=0.0980431;AN=5008;NS=2504;DP=19468;EAS_AF=0.2381;AMR_AF=0.0692;AFR_AF=0.0053;EUR_AF=0.0885;SAS_AF=0.1094;AA=T|||;VT=SNP
22	40883599	rs10483205	C	T	100	PASS	AC=492;AF=0.0982428;AN=5008;NS=2504;DP=20243;EAS_AF=0.2381;AMR_AF=0.0692;AFR_AF=0.0053;EUR_AF=0.0895;SAS_AF=0.1094;AA=C|||;VT=SNP
22	40884662	rs112880707	C	T	100	PASS	AC=496;AF=0.0990415;AN=5008;NS=2504;DP=14501;EAS_AF=0.2381;AMR_AF=0.0735;AFR_AF=0.0061;EUR_AF=0.0895;SAS_AF=0.1094;AA=C|||;VT=SNP
22	40885186	rs139063	G	A	100	PASS	AC=1975;AF=0.394369;AN=5008;NS=2504;DP=15026;EAS_AF=0.6508;AMR_AF=0.5821;AFR_AF=0.1717;EUR_AF=0.4026;SAS_AF=0.2894;AA=G|||;VT=SNP
22	40885600	rs113409089	G	A	100	PASS	AC=493;AF=0.0984425;AN=5008;NS=2504;DP=16858;EAS_AF=0.2391;AMR_AF=0.0692;AFR_AF=0.0061;EUR_AF=0.0885;SAS_AF=0.1094;AA=G|||;VT=SNP
22	40885710	rs74278065	T	C	100	PASS	AC=493;AF=0.0984425;AN=5008;NS=2504;DP=18017;EAS_AF=0.2391;AMR_AF=0.0692;AFR_AF=0.0061;EUR_AF=0.0885;SAS_AF=0.1094;AA=T|||;VT=SNP
22	40885955	rs5750946	G	A	100	PASS	AC=1984;AF=0.396166;AN=5008;NS=2504;DP=12129;EAS_AF=0.6508;AMR_AF=0.5836;AFR_AF=0.1755;EUR_AF=0.4036;SAS_AF=0.2914;AA=G|||;VT=SNP
22	40886557	rs139064	T	C	100	PASS	AC=2785;AF=0.55611;AN=5008;NS=2504;DP=13425;EAS_AF=0.8899;AMR_AF=0.6686;AFR_AF=0.4032;EUR_AF=0.5119;SAS_AF=0.3845;AA=t|||;VT=SNP
22	40886744	rs5750948	A	C	100	PASS	AC=665;AF=0.132788;AN=5008;NS=2504;DP=15377;EAS_AF=0.2748;AMR_AF=0.3804;AFR_AF=0.0023;EUR_AF=0.0626;SAS_AF=0.0593;AA=A|||;VT=SNP
22	40886993	rs6001935	T	C	100	PASS	AC=702;AF=0.140176;AN=5008;NS=2504;DP=16060;EAS_AF=0.2381;AMR_AF=0.0764;AFR_AF=0.1483;EUR_AF=0.1014;SAS_AF=0.1135;AA=C|||;VT=SNP
22	40887074	rs56135013	C	T	100	PASS	AC=492;AF=0.0982428;AN=5008;NS=2504;DP=16520;EAS_AF=0.2381;AMR_AF=0.0692;AFR_AF=0.0061;EUR_AF=0.0885;SAS_AF=0.1094;AA=C|||;VT=SNP
22	40887085	rs6001937	A	G	100	PASS	AC=702;AF=0.140176;AN=5008;NS=2504;DP=16410;EAS_AF=0.2381;AMR_AF=0.0764;AFR_AF=0.1483;EUR_AF=0.1014;SAS_AF=0.1135;AA=G|||;VT=SNP
22	40887648	rs73167089	C	T	100	PASS	AC=492;AF=0.0982428;AN=5008;NS=2504;DP=18018;EAS_AF=0.2381;AMR_AF=0.0692;AFR_AF=0.0061;EUR_AF=0.0885;SAS_AF=0.1094;AA=C|||;VT=SNP
22	40888136	rs5995867	T	G	100	PASS	AC=734;AF=0.146565;AN=5008;NS=2504;DP=19976;EAS_AF=0.2381;AMR_AF=0.0807;AFR_AF=0.1702;EUR_AF=0.1014;SAS_AF=0.1135;AA=G|||;VT=SNP
22	40888363	rs73167090	G	A	100	PASS	AC=492;AF=0.0982428;AN=5008;NS=2504;DP=21539;EAS_AF=0.2381;AMR_AF=0.0692;AFR_AF=0.0061;EUR_AF=0.0885;SAS_AF=0.1094;AA=G|||;VT=SNP
22	40889908	rs77426923	G	A	100	PASS	AC=492;AF=0.0982428;AN=5008;NS=2504;DP=18837;EAS_AF=0.2381;AMR_AF=0.0692;AFR_AF=0.0061;EUR_AF=0.0885;SAS_AF=0.1094;AA=G|||;VT=SNP
22	40891048	rs56182212	T	A	100	PASS	AC=521;AF=0.104034;AN=5008;NS=2504;DP=15250;EAS_AF=0.2411;AMR_AF=0.0706;AFR_AF=0.0219;EUR_AF=0.0915;SAS_AF=0.1104;AA=T|||;VT=SNP
22	40892127	rs73167092	T	C	100	PASS	AC=493;AF=0.0984425;AN=5008;NS=2504;DP=13594;EAS_AF=0.2381;AMR_AF=0.0692;AFR_AF=0.0061;EUR_AF=0.0895;SAS_AF=0.1094;AA=T|||;VT=SNP
22	40893789	rs73167093	T	C	100	PASS	AC=493;AF=0.0984425;AN=5008;NS=2504;DP=19551;EAS_AF=0.2381;AMR_AF=0.0692;AFR_AF=0.0061;EUR_AF=0.0895;SAS_AF=0.1094;AA=T|||;VT=SNP
22	40893866	rs6001942	A	G	100	PASS	AC=737;AF=0.147165;AN=5008;NS=2504;DP=16081;EAS_AF=0.2401;AMR_AF=0.0807;AFR_AF=0.1702;EUR_AF=0.1024;SAS_AF=0.1135;AA=a|||;VT=SNP
22	40893900	rs138175438	G	A	100	PASS	AC=493;AF=0.0984425;AN=5008;NS=2504;DP=15614;EAS_AF=0.2381;AMR_AF=0.0692;AFR_AF=0.0061;EUR_AF=0.0895;SAS_AF=0.1094;AA=G|||;VT=SNP
22	40894463	rs73167096	T	C	100	PASS	AC=492;AF=0.0982428;AN=5008;NS=2504;DP=11664;EAS_AF=0.2381;AMR_AF=0.0692;AFR_AF=0.0061;EUR_AF=0.0895;SAS_AF=0.1084;AA=T|||;VT=SNP
22	40895706	rs73167097	T	A	100	PASS	AC=734;AF=0.146565;AN=5008;NS=2504;DP=15421;EAS_AF=0.2381;AMR_AF=0.0807;AFR_AF=0.1694;EUR_AF=0.1024;SAS_AF=0.1135;AA=A|||;VT=SNP
22	40895810	rs73167098	C	A	100	PASS	AC=735;AF=0.146765;AN=5008;NS=2504;DP=14429;EAS_AF=0.2381;AMR_AF=0.0807;AFR_AF=0.1702;EUR_AF=0.1024;SAS_AF=0.1135;AA=A|||;VT=SNP
22	40899836	rs113966362	G	C	100	PASS	AC=491;AF=0.0980431;AN=5008;NS=2504;DP=16025;EAS_AF=0.2371;AMR_AF=0.0692;AFR_AF=0.0061;EUR_AF=0.0885;SAS_AF=0.1094;AA=G|||;VT=SNP
22	40899954	rs73167101	C	T	100	PASS	AC=491;AF=0.0980431;AN=5008;NS=2504;DP=15197;EAS_AF=0.2371;AMR_AF=0.0692;AFR_AF=0.0061;EUR_AF=0.0885;SAS_AF=0.1094;AA=C|||;VT=SNP
22	40900077	rs17001993	G	A	100	PASS	AC=493;AF=0.0984425;AN=5008;NS=2504;DP=14497;EAS_AF=0.2371;AMR_AF=0.0706;AFR_AF=0.0061;EUR_AF=0.0885;SAS_AF=0.1104;AA=G|||;VT=SNP
22	40900818	rs17001994	G	T	100	PASS	AC=491;AF=0.0980431;AN=5008;NS=2504;DP=18718;EAS_AF=0.2371;AMR_AF=0.0692;AFR_AF=0.0061;EUR_AF=0.0885;SAS_AF=0.1094;AA=G|||;VT=SNP
22	40900856	rs73169003	T	C	100	PASS	AC=491;AF=0.0980431;AN=5008;NS=2504;DP=19528;EAS_AF=0.2371;AMR_AF=0.0692;AFR_AF=0.0061;EUR_AF=0.0885;SAS_AF=0.1094;AA=T|||;VT=SNP
22	40901345	rs10483206	C	T	100	PASS	AC=701;AF=0.139976;AN=5008;NS=2504;DP=20319;EAS_AF=0.2371;AMR_AF=0.0764;AFR_AF=0.1483;EUR_AF=0.1014;SAS_AF=0.1135;AA=T|||;VT=SNP
22	40903362	rs139067	G	C	100	PASS	AC=2560;AF=0.511182;AN=5008;NS=2504;DP=18728;EAS_AF=0.8899;AMR_AF=0.3386;AFR_AF=0.4138;EUR_AF=0.499;SAS_AF=0.3875;AA=C|||;VT=SNP
22	40903421	rs6001946	A	G	100	PASS	AC=704;AF=0.140575;AN=5008;NS=2504;DP=19658;EAS_AF=0.2371;AMR_AF=0.0764;AFR_AF=0.1498;EUR_AF=0.1024;SAS_AF=0.1135;AA=G|||;VT=SNP
22	40904486	rs6001949	G	A	100	PASS	AC=703;AF=0.140375;AN=5008;NS=2504;DP=12081;EAS_AF=0.2371;AMR_AF=0.0764;AFR_AF=0.149;EUR_AF=0.1024;SAS_AF=0.1135;AA=A|||;VT=SNP
22	40905072	rs17001997	G	A	100	PASS	AC=492;AF=0.0982428;AN=5008;NS=2504;DP=17568;EAS_AF=0.2371;AMR_AF=0.0692;AFR_AF=0.0061;EUR_AF=0.0895;SAS_AF=0.1094;AA=G|||;VT=SNP
22	40906635	rs6001950	C	G	100	PASS	AC=700;AF=0.139776;AN=5008;NS=2504;DP=19969;EAS_AF=0.2371;AMR_AF=0.0764;AFR_AF=0.1483;EUR_AF=0.1004;SAS_AF=0.1135;AA=G|||;VT=SNP
22	40907951	rs56124626	A	G	100	PASS	AC=493;AF=0.0984425;AN=5008;NS=2504;DP=21301;EAS_AF=0.2391;AMR_AF=0.0706;AFR_AF=0.0061;EUR_AF=0.0885;SAS_AF=0.1084;AA=A|||;VT=SNP
22	40909156	rs3091393	G	C	100	PASS	AC=2858;AF=0.570687;AN=5008;NS=2504;DP=16991;EAS_AF=0.8909;AMR_AF=0.3573;AFR_AF=0.6097;EUR_AF=0.506;SAS_AF=0.4059;AA=C|||;VT=SNP
22	40914949	rs9611367	T	C	100	PASS	AC=1645;AF=0.328474;AN=5008;NS=2504;DP=16126;EAS_AF=0.6419;AMR_AF=0.2291;AFR_AF=0.1687;EUR_AF=0.3579;SAS_AF=0.2618;AA=T|||;VT=SNP
22	40915718	rs5757976	C	T	100	PASS	AC=2418;AF=0.482827;AN=5008;NS=2504;DP=17877;EAS_AF=0.8869;AMR_AF=0.3127;AFR_AF=0.388;EUR_AF=0.4612;SAS_AF=0.3374;AA=T|||;VT=SNP
22	40916196	rs7289671	T	C	100	PASS	AC=349;AF=0.0696885;AN=5008;NS=2504;DP=16381;EAS_AF=0.0883;AMR_AF=0.0389;AFR_AF=0.0045;EUR_AF=0.0964;SAS_AF=0.1329;AA=T|||;VT=SNP
22	40916382	rs5757979	G	C	100	PASS	AC=3103;AF=0.619609;AN=5008;NS=2504;DP=20174;EAS_AF=0.8938;AMR_AF=0.7032;AFR_AF=0.6112;EUR_AF=0.5328;SAS_AF=0.3783;AA=C|||;VT=SNP
22	40918712	rs112034576	C	T	100	PASS	AC=526;AF=0.105032;AN=5008;NS=2504;DP=20631;EAS_AF=0.244;AMR_AF=0.0749;AFR_AF=0.034;EUR_AF=0.0895;SAS_AF=0.0951;AA=T|||;VT=SNP
22	40919559	rs55993771	G	C	100	PASS	AC=543;AF=0.108427;AN=5008;NS=2504;DP=19098;EAS_AF=0.245;AMR_AF=0.0735;AFR_AF=0.034;EUR_AF=0.0905;SAS_AF=0.1115;AA=G|||;VT=SNP
22	40920236	rs5757983	C	G	100	PASS	AC=3083;AF=0.615615;AN=5008;NS=2504;DP=16582;EAS_AF=0.8948;AMR_AF=0.7032;AFR_AF=0.6127;EUR_AF=0.5348;SAS_AF=0.3528;AA=G|||;VT=SNP
22	40921680	rs6001954	T	G	100	PASS	AC=592;AF=0.118211;AN=5008;NS=2504;DP=16952;EAS_AF=0.245;AMR_AF=0.0807;AFR_AF=0.0567;EUR_AF=0.1004;SAS_AF=0.1155;AA=G|||;VT=SNP
22	40921816	rs5995870	A	G	100	PASS	AC=582;AF=0.116214;AN=5008;NS=2504;DP=16958;EAS_AF=0.245;AMR_AF=0.0793;AFR_AF=0.0552;EUR_AF=0.0934;SAS_AF=0.1155;AA=G|||;VT=SNP
22	40922332	rs5995871	A	G	100	PASS	AC=592;AF=0.118211;AN=5008;NS=2504;DP=19609;EAS_AF=0.245;AMR_AF=0.0807;AFR_AF=0.0567;EUR_AF=0.1004;SAS_AF=0.1155;AA=G|||;VT=SNP
22	40924662	rs139903991	A	T	100	PASS	AC=509;AF=0.101637;AN=5008;NS=2504;DP=14531;EAS_AF=0.245;AMR_AF=0.0764;AFR_AF=0.0068;EUR_AF=0.0905;SAS_AF=0.1115;AA=A|||;VT=SNP
22	40927135	rs4821957	C	T	100	PASS	AC=3234;AF=0.645767;AN=5008;NS=2504;DP=14821;EAS_AF=0.6647;AMR_AF=0.7839;AFR_AF=0.7489;EUR_AF=0.6342;SAS_AF=0.4008;AA=C|||;VT=SNP
22	40930212	rs2413624	C	T	100	PASS	AC=3198;AF=0.638578;AN=5008;NS=2504;DP=17225;EAS_AF=0.6647;AMR_AF=0.768;AFR_AF=0.7277;EUR_AF=0.6292;SAS_AF=0.409;AA=C|||;VT=SNP
22	40932003	rs55849114	C	A	100	PASS	AC=491;AF=0.0980431;AN=5008;NS=2504;DP=15460;EAS_AF=0.246;AMR_AF=0.0735;AFR_AF=0.0061;EUR_AF=0.0905;SAS_AF=0.0951;AA=C|||;VT=SNP
22	40932041	rs55722862	A	C	100	PASS	AC=491;AF=0.0980431;AN=5008;NS=2504;DP=14581;EAS_AF=0.246;AMR_AF=0.0735;AFR_AF=0.0061;EUR_AF=0.0905;SAS_AF=0.0951;AA=-|||;VT=SNP
22	40932066	rs55960299	G	C	100	PASS	AC=491;AF=0.0980431;AN=5008;NS=2504;DP=13774;EAS_AF=0.246;AMR_AF=0.0735;AFR_AF=0.0061;EUR_AF=0.0905;SAS_AF=0.0951;AA=-|||;VT=SNP
22	40935267	rs5757997	G	A	100	PASS	AC=1620;AF=0.323482;AN=5008;NS=2504;DP=16329;EAS_AF=0.6419;AMR_AF=0.2305;AFR_AF=0.1657;EUR_AF=0.3598;SAS_AF=0.2372;AA=G|||;VT=SNP
22	40935293	rs5750957	C	T	100	PASS	AC=3176;AF=0.634185;AN=5008;NS=2504;DP=15070;EAS_AF=0.6647;AMR_AF=0.768;AFR_AF=0.711;EUR_AF=0.6302;SAS_AF=0.408;AA=C|||;VT=SNP
22	40936288	rs73169017	G	C	100	PASS	AC=489;AF=0.0976438;AN=5008;NS=2504;DP=20517;EAS_AF=0.245;AMR_AF=0.0735;AFR_AF=0.0061;EUR_AF=0.0885;SAS_AF=0.0961;AA=G|||;VT=SNP
22	40937725	rs1883473	C	T	100	PASS	AC=1351;AF=0.269768;AN=5008;NS=2504;DP=17553;EAS_AF=0.0238;AMR_AF=0.5317;AFR_AF=0.3941;EUR_AF=0.2674;SAS_AF=0.1718;AA=C|||;VT=SNP
22	40939706	rs7289389	A	T	100	PASS	AC=902;AF=0.180112;AN=5008;NS=2504;DP=17654;EAS_AF=0.0188;AMR_AF=0.4856;AFR_AF=0.1157;EUR_AF=0.2326;SAS_AF=0.1626;AA=A|||;VT=SNP
22	40939910	rs5757998	G	A	100	PASS	AC=3166;AF=0.632188;AN=5008;NS=2504;DP=15638;EAS_AF=0.6627;AMR_AF=0.7608;AFR_AF=0.7095;EUR_AF=0.6292;SAS_AF=0.408;AA=g|||;VT=SNP
22	40943032	rs6001960	A	G	100	PASS	AC=3802;AF=0.759185;AN=5008;NS=2504;DP=10424;EAS_AF=0.9117;AMR_AF=0.853;AFR_AF=0.8003;EUR_AF=0.7306;SAS_AF=0.5092;AA=G|||;VT=SNP
22	40945070	rs5758000	C	T	100	PASS	AC=3240;AF=0.646965;AN=5008;NS=2504;DP=16240;EAS_AF=0.6627;AMR_AF=0.7738;AFR_AF=0.7572;EUR_AF=0.6421;SAS_AF=0.3967;AA=T|||;VT=SNP
22	40946307	rs5758001	A	C	100	PASS	AC=3240;AF=0.646965;AN=5008;NS=2504;DP=15959;EAS_AF=0.6637;AMR_AF=0.7752;AFR_AF=0.7564;EUR_AF=0.6412;SAS_AF=0.3967;AA=A|||;VT=SNP
22	40947458	rs9623184	C	T	100	PASS	AC=987;AF=0.197085;AN=5008;NS=2504;DP=16712;EAS_AF=0.0188;AMR_AF=0.4942;AFR_AF=0.1831;EUR_AF=0.2376;SAS_AF=0.1472;AA=C|||;VT=SNP
22	40948661	rs4257482	G	A	100	PASS	AC=3190;AF=0.636981;AN=5008;NS=2504;DP=20953;EAS_AF=0.6647;AMR_AF=0.768;AFR_AF=0.7315;EUR_AF=0.6322;SAS_AF=0.3926;AA=G|||;VT=SNP
22	40948875	rs55662398	T	G	100	PASS	AC=548;AF=0.109425;AN=5008;NS=2504;DP=20383;EAS_AF=0.245;AMR_AF=0.0793;AFR_AF=0.0356;EUR_AF=0.0895;SAS_AF=0.1115;AA=T|||;VT=SNP
22	40949210	rs6001962	A	G	100	PASS	AC=590;AF=0.117812;AN=5008;NS=2504;DP=21855;EAS_AF=0.245;AMR_AF=0.0821;AFR_AF=0.0552;EUR_AF=0.0994;SAS_AF=0.1155;AA=a|||;VT=SNP
22	40950781	rs5758004	A	G	100	PASS	AC=2820;AF=0.563099;AN=5008;NS=2504;DP=19396;EAS_AF=0.8909;AMR_AF=0.3646;AFR_AF=0.6165;EUR_AF=0.497;SAS_AF=0.362;AA=N|||;VT=SNP
22	40952534	rs932379	A	T	100	PASS	AC=507;AF=0.101238;AN=5008;NS=2504;DP=17665;EAS_AF=0.245;AMR_AF=0.0749;AFR_AF=0.0061;EUR_AF=0.0905;SAS_AF=0.1115;AA=a|||;VT=SNP
22	40953763	rs73169026	C	T	100	PASS	AC=544;AF=0.108626;AN=5008;NS=2504;DP=14066;EAS_AF=0.247;AMR_AF=0.0749;AFR_AF=0.0333;EUR_AF=0.0895;SAS_AF=0.1115;AA=C|||;VT=SNP
22	40954094	rs73169028	C	T	100	PASS	AC=555;AF=0.110823;AN=5008;NS=2504;DP=15690;EAS_AF=0.245;AMR_AF=0.0778;AFR_AF=0.0408;EUR_AF=0.0905;SAS_AF=0.1115;AA=c|||;VT=SNP
22	40955564	rs5758007	A	T	100	PASS	AC=2824;AF=0.563898;AN=5008;NS=2504;DP=18963;EAS_AF=0.8909;AMR_AF=0.3689;AFR_AF=0.6165;EUR_AF=0.498;SAS_AF=0.362;AA=T|||;VT=SNP
22	40956816	rs73169032	G	A	100	PASS	AC=545;AF=0.108826;AN=5008;NS=2504;DP=17789;EAS_AF=0.245;AMR_AF=0.0793;AFR_AF=0.0333;EUR_AF=0.0895;SAS_AF=0.1115;AA=G|||;VT=SNP
22	40957013	rs55674424	T	A	100	PASS	AC=548;AF=0.109425;AN=5008;NS=2504;DP=17518;EAS_AF=0.248;AMR_AF=0.0778;AFR_AF=0.0333;EUR_AF=0.0905;SAS_AF=0.1115;AA=T|||;VT=SNP
22	40959260	rs5758008	A	G	100	PASS	AC=1430;AF=0.285543;AN=5008;NS=2504;DP=17264;EAS_AF=0.6429;AMR_AF=0.2262;AFR_AF=0.0219;EUR_AF=0.3618;SAS_AF=0.2372;AA=A|||;VT=SNP
22	40959920	rs5750960	C	A	100	PASS	AC=2446;AF=0.488419;AN=5008;NS=2504;DP=20527;EAS_AF=0.8889;AMR_AF=0.3184;AFR_AF=0.3918;EUR_AF=0.4632;SAS_AF=0.3528;AA=A|||;VT=SNP
22	40960692	rs5995875	C	T	100	PASS	AC=595;AF=0.11881;AN=5008;NS=2504;DP=14305;EAS_AF=0.245;AMR_AF=0.0807;AFR_AF=0.059;EUR_AF=0.1004;SAS_AF=0.1155;AA=T|||;VT=SNP
22	40960867	rs6001965	C	A	100	PASS	AC=590;AF=0.117812;AN=5008;NS=2504;DP=13344;EAS_AF=0.245;AMR_AF=0.0807;AFR_AF=0.0552;EUR_AF=0.1004;SAS_AF=0.1155;AA=C|||;VT=SNP
22	40961294	rs5750961	C	T	100	PASS	AC=1620;AF=0.323482;AN=5008;NS=2504;DP=17856;EAS_AF=0.6419;AMR_AF=0.2277;AFR_AF=0.1679;EUR_AF=0.3588;SAS_AF=0.2372;AA=C|||;VT=SNP
22	40962808	rs56092708	G	A	100	PASS	AC=506;AF=0.101038;AN=5008;NS=2504;DP=15424;EAS_AF=0.245;AMR_AF=0.0735;AFR_AF=0.0068;EUR_AF=0.0895;SAS_AF=0.1115;AA=G|||;VT=SNP
22	40963402	rs16985899	C	T	100	PASS	AC=505;AF=0.100839;AN=5008;NS=2504;DP=17503;EAS_AF=0.245;AMR_AF=0.0735;AFR_AF=0.0061;EUR_AF=0.0895;SAS_AF=0.1115;AA=C|||;VT=SNP
22	40964012	rs9619878	G	C	100	PASS	AC=750;AF=0.14976;AN=5008;NS=2504;DP=17695;EAS_AF=0.0198;AMR_AF=0.4798;AFR_AF=0.0166;EUR_AF=0.2316;SAS_AF=0.1452;AA=G|||;VT=SNP
22	40964388	rs997684	G	C	100	PASS	AC=2828;AF=0.564696;AN=5008;NS=2504;DP=18959;EAS_AF=0.8909;AMR_AF=0.3689;AFR_AF=0.6165;EUR_AF=0.502;SAS_AF=0.362;AA=a|||;VT=SNP
22	40965336	rs17002019	C	T	100	PASS	AC=548;AF=0.109425;AN=5008;NS=2504;DP=20920;EAS_AF=0.245;AMR_AF=0.0778;AFR_AF=0.0348;EUR_AF=0.0915;SAS_AF=0.1115;AA=C|||;VT=SNP
22	40965443	rs17002020	T	C	100	PASS	AC=506;AF=0.101038;AN=5008;NS=2504;DP=19838;EAS_AF=0.245;AMR_AF=0.0735;AFR_AF=0.0061;EUR_AF=0.0905;SAS_AF=0.1115;AA=t|||;VT=SNP
22	40967688	rs73169036	C	T	100	PASS	AC=506;AF=0.101038;AN=5008;NS=2504;DP=16046;EAS_AF=0.245;AMR_AF=0.0735;AFR_AF=0.0061;EUR_AF=0.0905;SAS_AF=0.1115;AA=C|||;VT=SNP
22	40967695	rs12160047	A	G	100	PASS	AC=593;AF=0.118411;AN=5008;NS=2504;DP=15701;EAS_AF=0.245;AMR_AF=0.0807;AFR_AF=0.0567;EUR_AF=0.1014;SAS_AF=0.1155;AA=G|||;VT=SNP
22	40968152	rs56047425	T	C	100	PASS	AC=544;AF=0.108626;AN=5008;NS=2504;DP=17539;EAS_AF=0.245;AMR_AF=0.0735;AFR_AF=0.0348;EUR_AF=0.0905;SAS_AF=0.1115;AA=T|||;VT=SNP
22	40968616	rs56411183	G	A	100	PASS	AC=498;AF=0.0994409;AN=5008;NS=2504;DP=21445;EAS_AF=0.245;AMR_AF=0.0735;AFR_AF=0.0061;EUR_AF=0.0905;SAS_AF=0.1033;AA=G|||;VT=SNP
22	40969793	rs5750966	C	G	100	PASS	AC=2325;AF=0.464257;AN=5008;NS=2504;DP=13896;EAS_AF=0.8869;AMR_AF=0.3242;AFR_AF=0.2965;EUR_AF=0.4652;SAS_AF=0.3538;AA=N|||;VT=SNP
22	40969989	rs73169040	A	G	100	PASS	AC=510;AF=0.101837;AN=5008;NS=2504;DP=16850;EAS_AF=0.245;AMR_AF=0.0793;AFR_AF=0.0061;EUR_AF=0.0905;SAS_AF=0.1115;AA=a|||;VT=SNP
22	40970711	rs117423948	T	A	100	PASS	AC=510;AF=0.101837;AN=5008;NS=2504;DP=17712;EAS_AF=0.245;AMR_AF=0.0793;AFR_AF=0.0061;EUR_AF=0.0905;SAS_AF=0.1115;AA=t|||;VT=SNP
22	40972056	rs5995876	G	A	100	PASS	AC=596;AF=0.11901;AN=5008;NS=2504;DP=11611;EAS_AF=0.245;AMR_AF=0.0865;AFR_AF=0.056;EUR_AF=0.1014;SAS_AF=0.1155;AA=G|||;VT=SNP
22	40972176	rs138476044	G	A	100	PASS	AC=510;AF=0.101837;AN=5008;NS=2504;DP=14864;EAS_AF=0.245;AMR_AF=0.0793;AFR_AF=0.0061;EUR_AF=0.0905;SAS_AF=0.1115;AA=G|||;VT=SNP
22	40972547	rs1022533	C	T	100	PASS	AC=1687;AF=0.336861;AN=5008;NS=2504;DP=17435;EAS_AF=0.6419;AMR_AF=0.2291;AFR_AF=0.2186;EUR_AF=0.3579;SAS_AF=0.2372;AA=C|||;VT=SNP
22	40973610	rs73169043	C	T	100	PASS	AC=506;AF=0.101038;AN=5008;NS=2504;DP=13019;EAS_AF=0.245;AMR_AF=0.0735;AFR_AF=0.0061;EUR_AF=0.0905;SAS_AF=0.1115;AA=C|||;VT=SNP
22	40974252	rs28444678	T	C	100	PASS	AC=593;AF=0.118411;AN=5008;NS=2504;DP=16870;EAS_AF=0.245;AMR_AF=0.0807;AFR_AF=0.0567;EUR_AF=0.1014;SAS_AF=0.1155;AA=C|||;VT=SNP
22	40975268	rs17002024	C	T	100	PASS	AC=593;AF=0.118411;AN=5008;NS=2504;DP=17131;EAS_AF=0.247;AMR_AF=0.0807;AFR_AF=0.0552;EUR_AF=0.1014;SAS_AF=0.1155;AA=T|||;VT=SNP
22	40977121	rs57705902	C	T	100	PASS	AC=544;AF=0.108626;AN=5008;NS=2504;DP=16439;EAS_AF=0.247;AMR_AF=0.0735;AFR_AF=0.0333;EUR_AF=0.0905;SAS_AF=0.1115;AA=C|||;VT=SNP
22	40977346	rs79799751	C	T	100	PASS	AC=509;AF=0.101637;AN=5008;NS=2504;DP=17609;EAS_AF=0.248;AMR_AF=0.0735;AFR_AF=0.0061;EUR_AF=0.0905;SAS_AF=0.1115;AA=C|||;VT=SNP
22	40977556	rs6001973	T	C	100	PASS	AC=592;AF=0.118211;AN=5008;NS=2504;DP=15654;EAS_AF=0.247;AMR_AF=0.0807;AFR_AF=0.0552;EUR_AF=0.1004;SAS_AF=0.1155;AA=T|||;VT=SNP
22	40978118	rs5750968	C	G	100	PASS	AC=1824;AF=0.364217;AN=5008;NS=2504;DP=19181;EAS_AF=0.6399;AMR_AF=0.2334;AFR_AF=0.3147;EUR_AF=0.3668;SAS_AF=0.2372;AA=C|||;VT=SNP
22	40979164	rs6001974	A	G	100	PASS	AC=596;AF=0.11901;AN=5008;NS=2504;DP=18754;EAS_AF=0.247;AMR_AF=0.0778;AFR_AF=0.0605;EUR_AF=0.0994;SAS_AF=0.1155;AA=G|||;VT=SNP
22	40979648	rs73169051	T	C	100	PASS	AC=629;AF=0.125599;AN=5008;NS=2504;DP=19458;EAS_AF=0.247;AMR_AF=0.085;AFR_AF=0.0809;EUR_AF=0.1004;SAS_AF=0.1155;AA=C|||;VT=SNP
22	40982581	rs17002026	C	T	100	PASS	AC=598;AF=0.119409;AN=5008;NS=2504;DP=16780;EAS_AF=0.245;AMR_AF=0.0807;AFR_AF=0.0605;EUR_AF=0.1014;SAS_AF=0.1155;AA=C|||;VT=SNP
22	40984571	rs17002027	T	C	100	PASS	AC=546;AF=0.109026;AN=5008;NS=2504;DP=19501;EAS_AF=0.245;AMR_AF=0.0793;AFR_AF=0.0333;EUR_AF=0.0905;SAS_AF=0.1115;AA=T|||;VT=SNP
22	40984798	rs28567076	A	C	100	PASS	AC=602;AF=0.120208;AN=5008;NS=2504;DP=19638;EAS_AF=0.245;AMR_AF=0.0865;AFR_AF=0.0605;EUR_AF=0.1014;SAS_AF=0.1155;AA=C|||;VT=SNP
22	40986258	rs73169056	G	A	100	PASS	AC=547;AF=0.109225;AN=5008;NS=2504;DP=17651;EAS_AF=0.245;AMR_AF=0.0793;AFR_AF=0.0333;EUR_AF=0.0905;SAS_AF=0.1125;AA=G|||;VT=SNP
22	40987113	rs55853923	T	C	100	PASS	AC=546;AF=0.109026;AN=5008;NS=2504;DP=14352;EAS_AF=0.245;AMR_AF=0.0793;AFR_AF=0.0333;EUR_AF=0.0905;SAS_AF=0.1115;AA=T|||;VT=SNP
22	40987730	rs5758018	T	G	100	PASS	AC=1792;AF=0.357827;AN=5008;NS=2504;DP=17223;EAS_AF=0.6419;AMR_AF=0.2378;AFR_AF=0.2897;EUR_AF=0.3628;SAS_AF=0.2372;AA=T|||;VT=SNP
22	40989374	rs17002030	T	C	100	PASS	AC=551;AF=0.110024;AN=5008;NS=2504;DP=17712;EAS_AF=0.245;AMR_AF=0.0836;AFR_AF=0.0333;EUR_AF=0.0915;SAS_AF=0.1125;AA=T|||;VT=SNP
22	40990950	rs73169057	T	C	100	PASS	AC=546;AF=0.109026;AN=5008;NS=2504;DP=14785;EAS_AF=0.245;AMR_AF=0.0793;AFR_AF=0.0333;EUR_AF=0.0905;SAS_AF=0.1115;AA=T|||;VT=SNP
22	40992235	rs73169058	A	C	100	PASS	AC=602;AF=0.120208;AN=5008;NS=2504;DP=16948;EAS_AF=0.245;AMR_AF=0.0865;AFR_AF=0.0605;EUR_AF=0.1014;SAS_AF=0.1155;AA=C|||;VT=SNP
22	40994744	rs73169060	T	C	100	PASS	AC=602;AF=0.120208;AN=5008;NS=2504;DP=15779;EAS_AF=0.245;AMR_AF=0.0865;AFR_AF=0.0605;EUR_AF=0.1014;SAS_AF=0.1155;AA=C|||;VT=SNP
22	40994908	rs5758020	C	T	100	PASS	AC=1842;AF=0.367812;AN=5008;NS=2504;DP=14111;EAS_AF=0.6419;AMR_AF=0.2334;AFR_AF=0.3313;EUR_AF=0.3608;SAS_AF=0.2372;AA=T|||;VT=SNP
22	40995290	rs142127948	G	A	100	PASS	AC=511;AF=0.102037;AN=5008;NS=2504;DP=15105;EAS_AF=0.244;AMR_AF=0.0793;AFR_AF=0.0061;EUR_AF=0.0905;SAS_AF=0.1135;AA=G|||;VT=SNP
22	40996367	rs17002034	G	T	100	PASS	AC=511;AF=0.102037;AN=5008;NS=2504;DP=19199;EAS_AF=0.245;AMR_AF=0.0793;AFR_AF=0.0061;EUR_AF=0.0905;SAS_AF=0.1125;AA=G|||;VT=SNP
22	40997111	rs17002036	G	A	100	PASS	AC=510;AF=0.101837;AN=5008;NS=2504;DP=19322;EAS_AF=0.245;AMR_AF=0.0793;AFR_AF=0.0061;EUR_AF=0.0905;SAS_AF=0.1115;AA=G|||;VT=SNP
22	40998449	rs2187832	A	C	100	PASS	AC=2444;AF=0.488019;AN=5008;NS=2504;DP=20669;EAS_AF=0.8869;AMR_AF=0.3199;AFR_AF=0.3918;EUR_AF=0.4622;SAS_AF=0.3528;AA=C|||;VT=SNP
22	41000964	rs17002038	C	T	100	PASS	AC=506;AF=0.101038;AN=5008;NS=2504;DP=19773;EAS_AF=0.245;AMR_AF=0.0735;AFR_AF=0.0061;EUR_AF=0.0905;SAS_AF=0.1115;AA=C|||;VT=SNP
22	41004384	rs6001980	T	C	100	PASS	AC=599;AF=0.119609;AN=5008;NS=2504;DP=20779;EAS_AF=0.245;AMR_AF=0.0821;AFR_AF=0.0605;EUR_AF=0.1014;SAS_AF=0.1155;AA=C|||;VT=SNP
22	41005749	rs55719110	T	C	100	PASS	AC=593;AF=0.118411;AN=5008;NS=2504;DP=14218;EAS_AF=0.245;AMR_AF=0.0821;AFR_AF=0.056;EUR_AF=0.1014;SAS_AF=0.1155;AA=C|||;VT=SNP
22	41006612	rs55997921	C	A	100	PASS	AC=618;AF=0.123403;AN=5008;NS=2504;DP=16874;EAS_AF=0.245;AMR_AF=0.085;AFR_AF=0.0734;EUR_AF=0.1014;SAS_AF=0.1155;AA=A|||;VT=SNP
22	41007476	rs133034	C	T	100	PASS	AC=2796;AF=0.558307;AN=5008;NS=2504;DP=17645;EAS_AF=0.8929;AMR_AF=0.3545;AFR_AF=0.6044;EUR_AF=0.495;SAS_AF=0.3609;AA=T|||;VT=SNP
22	41011279	rs59047419	C	A	100	PASS	AC=590;AF=0.117812;AN=5008;NS=2504;DP=19176;EAS_AF=0.245;AMR_AF=0.0807;AFR_AF=0.0552;EUR_AF=0.1004;SAS_AF=0.1155;AA=A|||;VT=SNP
22	41012134	rs133035	T	C	100	PASS	AC=1497;AF=0.298922;AN=5008;NS=2504;DP=15592;EAS_AF=0.6419;AMR_AF=0.2262;AFR_AF=0.0749;EUR_AF=0.3608;SAS_AF=0.2362;AA=T|||;VT=SNP
22	41012438	rs133036	C	T	100	PASS	AC=2237;AF=0.446685;AN=5008;NS=2504;DP=20643;EAS_AF=0.8869;AMR_AF=0.3069;AFR_AF=0.2436;EUR_AF=0.4612;SAS_AF=0.3517;AA=T|||;VT=SNP
22	41012819	rs55669535	T	A	100	PASS	AC=591;AF=0.118011;AN=5008;NS=2504;DP=16161;EAS_AF=0.245;AMR_AF=0.0807;AFR_AF=0.0552;EUR_AF=0.1004;SAS_AF=0.1166;AA=A|||;VT=SNP
22	41013489	rs133037	G	A	100	PASS	AC=1624;AF=0.324281;AN=5008;NS=2504;DP=11019;EAS_AF=0.6419;AMR_AF=0.2262;AFR_AF=0.1687;EUR_AF=0.3628;SAS_AF=0.2372;AA=g|||;VT=SNP
22	41014472	rs73169071	C	T	100	PASS	AC=590;AF=0.117812;AN=5008;NS=2504;DP=16475;EAS_AF=0.245;AMR_AF=0.0807;AFR_AF=0.0552;EUR_AF=0.1004;SAS_AF=0.1155;AA=t|||;VT=SNP
22	41015269	rs133038	C	G	100	PASS	AC=2238;AF=0.446885;AN=5008;NS=2504;DP=13240;EAS_AF=0.8869;AMR_AF=0.3069;AFR_AF=0.2421;EUR_AF=0.4622;SAS_AF=0.3538;AA=g|||;VT=SNP
22	41015813	rs133039	A	G	100	PASS	AC=2243;AF=0.447883;AN=5008;NS=2504;DP=13330;EAS_AF=0.8869;AMR_AF=0.3069;AFR_AF=0.2451;EUR_AF=0.4642;SAS_AF=0.3528;AA=a|||;VT=SNP
22	41016681	rs73169072	C	T	100	PASS	AC=592;AF=0.118211;AN=5008;NS=2504;DP=16884;EAS_AF=0.245;AMR_AF=0.0807;AFR_AF=0.0567;EUR_AF=0.1004;SAS_AF=0.1155;AA=t|||;VT=SNP
22	41017425	rs6001981	C	T	100	PASS	AC=593;AF=0.118411;AN=5008;NS=2504;DP=18077;EAS_AF=0.245;AMR_AF=0.0807;AFR_AF=0.0567;EUR_AF=0.1014;SAS_AF=0.1155;AA=T|||;VT=SNP
22	41018165	rs133040	T	C	100	PASS	AC=1495;AF=0.298522;AN=5008;NS=2504;DP=17682;EAS_AF=0.6429;AMR_AF=0.2219;AFR_AF=0.0741;EUR_AF=0.3608;SAS_AF=0.2372;AA=T|||;VT=SNP
22	41018451	rs145351698	C	T	100	PASS	AC=506;AF=0.101038;AN=5008;NS=2504;DP=13722;EAS_AF=0.245;AMR_AF=0.0735;AFR_AF=0.0061;EUR_AF=0.0905;SAS_AF=0.1115;AA=C|||;VT=SNP
22	41018507	rs73169077	G	A	100	PASS	AC=505;AF=0.100839;AN=5008;NS=2504;DP=16556;EAS_AF=0.245;AMR_AF=0.0735;AFR_AF=0.0061;EUR_AF=0.0895;SAS_AF=0.1115;AA=G|||;VT=SNP
22	41019767	rs73169078	G	C	100	PASS	AC=543;AF=0.108427;AN=5008;NS=2504;DP=19375;EAS_AF=0.245;AMR_AF=0.0735;AFR_AF=0.0348;EUR_AF=0.0895;SAS_AF=0.1115;AA=G|||;VT=SNP
22	41019948	rs6001982	C	A	100	PASS	AC=590;AF=0.117812;AN=5008;NS=2504;DP=15663;EAS_AF=0.245;AMR_AF=0.0821;AFR_AF=0.0552;EUR_AF=0.0994;SAS_AF=0.1155;AA=A|||;VT=SNP
22	41021310	rs5758024	A	C	100	PASS	AC=2800;AF=0.559105;AN=5008;NS=2504;DP=11208;EAS_AF=0.8919;AMR_AF=0.353;AFR_AF=0.6089;EUR_AF=0.494;SAS_AF=0.362;AA=C|||;VT=SNP
22	41022503	rs73169083	T	C	100	PASS	AC=590;AF=0.117812;AN=5008;NS=2504;DP=16288;EAS_AF=0.245;AMR_AF=0.0807;AFR_AF=0.0552;EUR_AF=0.1004;SAS_AF=0.1155;AA=C|||;VT=SNP
22	41022805	rs73169084	G	A	100	PASS	AC=505;AF=0.100839;AN=5008;NS=2504;DP=13651;EAS_AF=0.245;AMR_AF=0.0735;AFR_AF=0.0061;EUR_AF=0.0895;SAS_AF=0.1115;AA=g|||;VT=SNP
22	41023167	rs133045	T	C	100	PASS	AC=1431;AF=0.285743;AN=5008;NS=2504;DP=19496;EAS_AF=0.6429;AMR_AF=0.2233;AFR_AF=0.0234;EUR_AF=0.3628;SAS_AF=0.2372;AA=T|||;VT=SNP
22	41023304	rs6001983	C	G	100	PASS	AC=590;AF=0.117812;AN=5008;NS=2504;DP=18425;EAS_AF=0.245;AMR_AF=0.0807;AFR_AF=0.0552;EUR_AF=0.1004;SAS_AF=0.1155;AA=G|||;VT=SNP
22	41024064	rs718193	T	C	100	PASS	AC=506;AF=0.101038;AN=5008;NS=2504;DP=22003;EAS_AF=0.246;AMR_AF=0.0735;AFR_AF=0.0061;EUR_AF=0.0895;SAS_AF=0.1115;AA=T|||;VT=SNP
22	41024650	rs56108505	T	C	100	PASS	AC=505;AF=0.100839;AN=5008;NS=2504;DP=18951;EAS_AF=0.245;AMR_AF=0.0735;AFR_AF=0.0061;EUR_AF=0.0895;SAS_AF=0.1115;AA=T|||;VT=SNP
22	41024846	rs73169087	G	T	100	PASS	AC=505;AF=0.100839;AN=5008;NS=2504;DP=18420;EAS_AF=0.245;AMR_AF=0.0735;AFR_AF=0.0061;EUR_AF=0.0895;SAS_AF=0.1115;AA=G|||;VT=SNP
22	41024854	rs73169089	T	C	100	PASS	AC=505;AF=0.100839;AN=5008;NS=2504;DP=18552;EAS_AF=0.245;AMR_AF=0.0735;AFR_AF=0.0061;EUR_AF=0.0895;SAS_AF=0.1115;AA=T|||;VT=SNP
22	41025380	rs6001984	A	G	100	PASS	AC=590;AF=0.117812;AN=5008;NS=2504;DP=13187;EAS_AF=0.245;AMR_AF=0.0807;AFR_AF=0.0552;EUR_AF=0.1004;SAS_AF=0.1155;AA=G|||;VT=SNP
22	41026018	rs73169091	T	G	100	PASS	AC=506;AF=0.101038;AN=5008;NS=2504;DP=17304;EAS_AF=0.245;AMR_AF=0.0735;AFR_AF=0.0061;EUR_AF=0.0905;SAS_AF=0.1115;AA=T|||;VT=SNP
22	41026388	rs133046	T	C	100	PASS	AC=1628;AF=0.32508;AN=5008;NS=2504;DP=16152;EAS_AF=0.6429;AMR_AF=0.232;AFR_AF=0.1679;EUR_AF=0.3628;SAS_AF=0.2372;AA=T|||;VT=SNP
22	41026775	rs117669949	C	G	100	PASS	AC=506;AF=0.101038;AN=5008;NS=2504;DP=18608;EAS_AF=0.245;AMR_AF=0.0735;AFR_AF=0.0061;EUR_AF=0.0905;SAS_AF=0.1115;AA=C|||;VT=SNP
22	41027354	rs78694459	T	C	100	PASS	AC=506;AF=0.101038;AN=5008;NS=2504;DP=19975;EAS_AF=0.245;AMR_AF=0.0735;AFR_AF=0.0061;EUR_AF=0.0905;SAS_AF=0.1115;AA=T|||;VT=SNP
22	41027716	rs73169096	G	A	100	PASS	AC=506;AF=0.101038;AN=5008;NS=2504;DP=20243;EAS_AF=0.245;AMR_AF=0.0735;AFR_AF=0.0061;EUR_AF=0.0905;SAS_AF=0.1115;AA=G|||;VT=SNP
22	41027870	rs73169097	C	T	100	PASS	AC=584;AF=0.116613;AN=5008;NS=2504;DP=20683;EAS_AF=0.245;AMR_AF=0.0764;AFR_AF=0.053;EUR_AF=0.1004;SAS_AF=0.1155;AA=T|||;VT=SNP
22	41032863	rs4140512	A	G	100	PASS	AC=1242;AF=0.248003;AN=5008;NS=2504;DP=14699;EAS_AF=0.3413;AMR_AF=0.1326;AFR_AF=0.2678;EUR_AF=0.2018;SAS_AF=0.2546;AA=G|||;VT=SNP
22	41033801	rs5995886	G	A	100	PASS	AC=1235;AF=0.246605;AN=5008;NS=2504;DP=16976;EAS_AF=0.3413;AMR_AF=0.1326;AFR_AF=0.264;EUR_AF=0.2018;SAS_AF=0.2526;AA=A|||;VT=SNP
22	41033961	rs133050	G	A	100	PASS	AC=1696;AF=0.338658;AN=5008;NS=2504;DP=16428;EAS_AF=0.6359;AMR_AF=0.232;AFR_AF=0.2254;EUR_AF=0.3618;SAS_AF=0.2372;AA=G|||;VT=SNP
22	41034185	rs6001990	A	G	100	PASS	AC=1276;AF=0.254792;AN=5008;NS=2504;DP=15393;EAS_AF=0.3413;AMR_AF=0.1383;AFR_AF=0.292;EUR_AF=0.2018;SAS_AF=0.2526;AA=G|||;VT=SNP
22	41039493	rs73169102	G	A	100	PASS	AC=547;AF=0.109225;AN=5008;NS=2504;DP=12352;EAS_AF=0.1062;AMR_AF=0.0533;AFR_AF=0.1271;EUR_AF=0.1004;SAS_AF=0.137;AA=G|||;VT=SNP
22	41042091	rs12159200	A	C	100	PASS	AC=1319;AF=0.263379;AN=5008;NS=2504;DP=19214;EAS_AF=0.3413;AMR_AF=0.1383;AFR_AF=0.32;EUR_AF=0.2078;SAS_AF=0.2526;AA=C|||;VT=SNP
22	41042570	rs150328933	C	T	100	PASS	AC=158;AF=0.0315495;AN=5008;NS=2504;DP=16355;EAS_AF=0.1181;AMR_AF=0.0029;AFR_AF=0.0008;EUR_AF=0.0159;SAS_AF=0.0204;AA=C|||;VT=SNP
22	41042764	rs77961171	C	T	100	PASS	AC=548;AF=0.109425;AN=5008;NS=2504;DP=13744;EAS_AF=0.1062;AMR_AF=0.0533;AFR_AF=0.1271;EUR_AF=0.1004;SAS_AF=0.138;AA=C|||;VT=SNP
22	41042873	rs74975348	C	A	100	PASS	AC=528;AF=0.105431;AN=5008;NS=2504;DP=14886;EAS_AF=0.1071;AMR_AF=0.0533;AFR_AF=0.1112;EUR_AF=0.1014;SAS_AF=0.137;AA=c|||;VT=SNP
22	41044593	rs12627881	C	T	100	PASS	AC=1041;AF=0.207867;AN=5008;NS=2504;DP=20630;EAS_AF=0.3413;AMR_AF=0.1254;AFR_AF=0.1331;EUR_AF=0.1899;SAS_AF=0.2485;AA=C|||;VT=SNP
22	41046757	rs12159974	C	T	100	PASS	AC=1312;AF=0.261981;AN=5008;NS=2504;DP=17350;EAS_AF=0.3413;AMR_AF=0.1369;AFR_AF=0.3207;EUR_AF=0.2018;SAS_AF=0.2515;AA=T|||;VT=SNP
22	41047556	rs7292804	G	T	100	PASS	AC=1041;AF=0.207867;AN=5008;NS=2504;DP=18882;EAS_AF=0.3413;AMR_AF=0.1254;AFR_AF=0.1331;EUR_AF=0.1899;SAS_AF=0.2485;AA=T|||;VT=SNP
22	41047751	rs7293100	G	T	100	PASS	AC=1042;AF=0.208067;AN=5008;NS=2504;DP=18382;EAS_AF=0.3413;AMR_AF=0.1254;AFR_AF=0.1339;EUR_AF=0.1899;SAS_AF=0.2485;AA=G|||;VT=SNP
22	41047764	rs7284768	T	C	100	PASS	AC=1312;AF=0.261981;AN=5008;NS=2504;DP=18956;EAS_AF=0.3413;AMR_AF=0.1369;AFR_AF=0.32;EUR_AF=0.2028;SAS_AF=0.2515;AA=C|||;VT=SNP
22	41048941	rs12158399	G	A	100	PASS	AC=1301;AF=0.259784;AN=5008;NS=2504;DP=17742;EAS_AF=0.3423;AMR_AF=0.1369;AFR_AF=0.3207;EUR_AF=0.2018;SAS_AF=0.2393;AA=A|||;VT=SNP
22	41049101	rs73171007	A	G	100	PASS	AC=1030;AF=0.205671;AN=5008;NS=2504;DP=15130;EAS_AF=0.3423;AMR_AF=0.1254;AFR_AF=0.1331;EUR_AF=0.1899;SAS_AF=0.2362;AA=G|||;VT=SNP
22	41049402	rs56051217	G	T	100	PASS	AC=481;AF=0.0960463;AN=5008;NS=2504;DP=14242;EAS_AF=0.2351;AMR_AF=0.072;AFR_AF=0.0061;EUR_AF=0.0895;SAS_AF=0.0982;AA=G|||;VT=SNP
22	41049460	rs55775429	A	G	100	PASS	AC=1031;AF=0.205871;AN=5008;NS=2504;DP=13224;EAS_AF=0.3423;AMR_AF=0.1254;AFR_AF=0.1331;EUR_AF=0.1899;SAS_AF=0.2372;AA=A|||;VT=SNP
22	41049514	rs55746155	A	G	100	PASS	AC=1031;AF=0.205871;AN=5008;NS=2504;DP=13264;EAS_AF=0.3423;AMR_AF=0.1254;AFR_AF=0.1331;EUR_AF=0.1899;SAS_AF=0.2372;AA=A|||;VT=SNP
22	41049685	rs56203629	T	A	100	PASS	AC=1031;AF=0.205871;AN=5008;NS=2504;DP=15131;EAS_AF=0.3423;AMR_AF=0.1254;AFR_AF=0.1331;EUR_AF=0.1899;SAS_AF=0.2372;AA=T|||;VT=SNP
22	41049928	rs1811119	T	C	100	PASS	AC=1307;AF=0.260982;AN=5008;NS=2504;DP=14661;EAS_AF=0.3423;AMR_AF=0.1369;AFR_AF=0.3253;EUR_AF=0.2018;SAS_AF=0.2393;AA=C|||;VT=SNP
22	41050306	rs17002067	C	G	100	PASS	AC=1300;AF=0.259585;AN=5008;NS=2504;DP=18181;EAS_AF=0.3423;AMR_AF=0.1369;AFR_AF=0.32;EUR_AF=0.2018;SAS_AF=0.2393;AA=G|||;VT=SNP
22	41050335	rs733999	C	G	100	PASS	AC=1300;AF=0.259585;AN=5008;NS=2504;DP=19177;EAS_AF=0.3423;AMR_AF=0.1369;AFR_AF=0.32;EUR_AF=0.2018;SAS_AF=0.2393;AA=G|||;VT=SNP
22	41050608	rs133054	T	G	100	PASS	AC=3031;AF=0.605232;AN=5008;NS=2504;DP=16062;EAS_AF=0.9772;AMR_AF=0.3703;AFR_AF=0.5711;EUR_AF=0.5636;SAS_AF=0.4775;AA=G|||;VT=SNP
22	41050871	rs133055	G	A	100	PASS	AC=1415;AF=0.282548;AN=5008;NS=2504;DP=21489;EAS_AF=0.6349;AMR_AF=0.2205;AFR_AF=0.0219;EUR_AF=0.3588;SAS_AF=0.2372;AA=G|||;VT=SNP
22	41050986	rs17002069	C	G	100	PASS	AC=1261;AF=0.251797;AN=5008;NS=2504;DP=21298;EAS_AF=0.3423;AMR_AF=0.1297;AFR_AF=0.3041;EUR_AF=0.1918;SAS_AF=0.2362;AA=G|||;VT=SNP
22	41051109	rs6002000	G	A	100	PASS	AC=1308;AF=0.261182;AN=5008;NS=2504;DP=21011;EAS_AF=0.3423;AMR_AF=0.1369;AFR_AF=0.3253;EUR_AF=0.2028;SAS_AF=0.2393;AA=A|||;VT=SNP
22	41051302	rs5995890	G	C	100	PASS	AC=1299;AF=0.259385;AN=5008;NS=2504;DP=18363;EAS_AF=0.3423;AMR_AF=0.1369;AFR_AF=0.3185;EUR_AF=0.2028;SAS_AF=0.2393;AA=C|||;VT=SNP
22	41051324	rs133056	C	T	100	PASS	AC=1682;AF=0.335863;AN=5008;NS=2504;DP=18257;EAS_AF=0.6349;AMR_AF=0.2291;AFR_AF=0.2194;EUR_AF=0.3588;SAS_AF=0.2372;AA=C|||;VT=SNP
22	41051935	rs73171013	G	A	100	PASS	AC=1307;AF=0.260982;AN=5008;NS=2504;DP=19223;EAS_AF=0.3413;AMR_AF=0.1369;AFR_AF=0.3253;EUR_AF=0.2028;SAS_AF=0.2393;AA=A|||;VT=SNP
22	41052756	rs8142396	T	G	100	PASS	AC=1308;AF=0.261182;AN=5008;NS=2504;DP=16388;EAS_AF=0.3413;AMR_AF=0.1369;AFR_AF=0.326;EUR_AF=0.2028;SAS_AF=0.2393;AA=G|||;VT=SNP
22	41052794	rs8141330	A	G	100	PASS	AC=1309;AF=0.261382;AN=5008;NS=2504;DP=17648;EAS_AF=0.3413;AMR_AF=0.1369;AFR_AF=0.326;EUR_AF=0.2028;SAS_AF=0.2403;AA=G|||;VT=SNP
22	41054459	rs56169543	G	A	100	PASS	AC=1019;AF=0.203474;AN=5008;NS=2504;DP=18472;EAS_AF=0.3413;AMR_AF=0.1254;AFR_AF=0.1256;EUR_AF=0.1899;SAS_AF=0.2362;AA=G|||;VT=SNP
22	41057670	rs113860965	C	T	100	PASS	AC=1015;AF=0.202676;AN=5008;NS=2504;DP=19092;EAS_AF=0.3413;AMR_AF=0.1254;AFR_AF=0.1225;EUR_AF=0.1899;SAS_AF=0.2362;AA=C|||;VT=SNP
22	41057977	rs7284506	C	T	100	PASS	AC=1015;AF=0.202676;AN=5008;NS=2504;DP=19937;EAS_AF=0.3413;AMR_AF=0.1254;AFR_AF=0.1225;EUR_AF=0.1899;SAS_AF=0.2362;AA=C|||;VT=SNP
22	41059171	rs79898470	A	G	100	PASS	AC=1312;AF=0.261981;AN=5008;NS=2504;DP=14773;EAS_AF=0.3423;AMR_AF=0.1398;AFR_AF=0.323;EUR_AF=0.2078;SAS_AF=0.2393;AA=a|||;VT=SNP
22	41060853	rs73171017	A	T	100	PASS	AC=1019;AF=0.203474;AN=5008;NS=2504;DP=16654;EAS_AF=0.3423;AMR_AF=0.1268;AFR_AF=0.1233;EUR_AF=0.1909;SAS_AF=0.2362;AA=A|||;VT=SNP
22	41062014	rs5995893	T	C	100	PASS	AC=1298;AF=0.259185;AN=5008;NS=2504;DP=18315;EAS_AF=0.3433;AMR_AF=0.1383;AFR_AF=0.3154;EUR_AF=0.2038;SAS_AF=0.2393;AA=t|||;VT=SNP
22	41063177	rs133059	C	T	100	PASS	AC=1686;AF=0.336661;AN=5008;NS=2504;DP=18165;EAS_AF=0.6359;AMR_AF=0.2291;AFR_AF=0.2231;EUR_AF=0.3588;SAS_AF=0.2352;AA=C|||;VT=SNP
22	41066887	rs12172281	T	C	100	PASS	AC=3320;AF=0.662939;AN=5008;NS=2504;DP=9975;EAS_AF=0.9792;AMR_AF=0.4135;AFR_AF=0.7194;EUR_AF=0.6193;SAS_AF=0.4826;AA=t|||;VT=SNP
22	41067010	rs13055075	G	T	100	PASS	AC=1611;AF=0.321685;AN=5008;NS=2504;DP=9405;EAS_AF=0.6339;AMR_AF=0.2291;AFR_AF=0.1717;EUR_AF=0.3598;SAS_AF=0.229;AA=G|||;VT=SNP
22	41069773	rs86708	G	A	100	PASS	AC=3000;AF=0.599042;AN=5008;NS=2504;DP=22019;EAS_AF=0.9782;AMR_AF=0.3703;AFR_AF=0.5605;EUR_AF=0.5775;SAS_AF=0.4448;AA=A|||;VT=SNP
22	41070868	rs133062	A	G	100	PASS	AC=3311;AF=0.661142;AN=5008;NS=2504;DP=16597;EAS_AF=0.9792;AMR_AF=0.4121;AFR_AF=0.7194;EUR_AF=0.6193;SAS_AF=0.4744;AA=G|||;VT=SNP
22	41071097	rs2032512	A	C	100	PASS	AC=3313;AF=0.661542;AN=5008;NS=2504;DP=18964;EAS_AF=0.9792;AMR_AF=0.4135;AFR_AF=0.7194;EUR_AF=0.6203;SAS_AF=0.4744;AA=C|||;VT=SNP
22	41071556	rs5750975	A	G	100	PASS	AC=3111;AF=0.621206;AN=5008;NS=2504;DP=19170;EAS_AF=0.9792;AMR_AF=0.4078;AFR_AF=0.5809;EUR_AF=0.6074;SAS_AF=0.4724;AA=A|||;VT=SNP
22	41071659	rs133063	C	T	100	PASS	AC=3310;AF=0.660942;AN=5008;NS=2504;DP=16730;EAS_AF=0.9792;AMR_AF=0.4121;AFR_AF=0.7186;EUR_AF=0.6193;SAS_AF=0.4744;AA=T|||;VT=SNP
22	41071731	rs133064	A	G	100	PASS	AC=3270;AF=0.652955;AN=5008;NS=2504;DP=16811;EAS_AF=0.9792;AMR_AF=0.4092;AFR_AF=0.6982;EUR_AF=0.6093;SAS_AF=0.4734;AA=A|||;VT=SNP
22	41072126	rs133065	G	A	100	PASS	AC=3105;AF=0.620008;AN=5008;NS=2504;DP=17617;EAS_AF=0.9792;AMR_AF=0.4035;AFR_AF=0.5794;EUR_AF=0.6074;SAS_AF=0.4714;AA=G|||;VT=SNP
22	41072333	rs11575919	A	G	100	PASS	AC=563;AF=0.11242;AN=5008;NS=2504;DP=21079;EAS_AF=0.1101;AMR_AF=0.0562;AFR_AF=0.1165;EUR_AF=0.1213;SAS_AF=0.1401;AA=A|||;VT=SNP
22	41074168	rs133067	C	T	100	PASS	AC=4277;AF=0.854034;AN=5008;NS=2504;DP=16928;EAS_AF=0.9821;AMR_AF=0.5317;AFR_AF=0.9864;EUR_AF=0.7922;SAS_AF=0.8354;AA=T|||;VT=SNP
22	41074407	rs133068	G	C	100	PASS	AC=3322;AF=0.663339;AN=5008;NS=2504;DP=14297;EAS_AF=0.9792;AMR_AF=0.4078;AFR_AF=0.7352;EUR_AF=0.6143;SAS_AF=0.4724;AA=C|||;VT=SNP
22	41074773	rs133070	G	A	100	PASS	AC=3097;AF=0.618411;AN=5008;NS=2504;DP=16527;EAS_AF=0.9792;AMR_AF=0.3991;AFR_AF=0.5809;EUR_AF=0.6034;SAS_AF=0.4683;AA=G|||;VT=SNP
22	41075543	rs133072	A	G	100	PASS	AC=3344;AF=0.667732;AN=5008;NS=2504;DP=15490;EAS_AF=0.9802;AMR_AF=0.4207;AFR_AF=0.7209;EUR_AF=0.6352;SAS_AF=0.4826;AA=G|||;VT=SNP;EX_TARGET
22	41075695	rs133073	C	T	100	PASS	AC=3093;AF=0.617612;AN=5008;NS=2504;DP=15874;EAS_AF=0.9792;AMR_AF=0.3991;AFR_AF=0.5756;EUR_AF=0.6054;SAS_AF=0.4693;AA=C|||;VT=SNP;EX_TARGET
22	41076597	rs5758036	T	C	100	PASS	AC=2487;AF=0.496605;AN=5008;NS=2504;DP=20960;EAS_AF=0.9772;AMR_AF=0.3444;AFR_AF=0.2247;EUR_AF=0.5815;SAS_AF=0.3896;AA=T|||;VT=SNP
22	41078473	rs133074	T	C	100	PASS	AC=2410;AF=0.48123;AN=5008;NS=2504;DP=17882;EAS_AF=0.8998;AMR_AF=0.2867;AFR_AF=0.2421;EUR_AF=0.5408;SAS_AF=0.4499;AA=T|||;VT=SNP
22	41078533	rs9611386	A	G	100	PASS	AC=614;AF=0.122604;AN=5008;NS=2504;DP=16772;EAS_AF=0.1161;AMR_AF=0.0893;AFR_AF=0.23;EUR_AF=0.0338;SAS_AF=0.0992;AA=A|||;VT=SNP
22	41079720	rs111950677	C	T	100	PASS	AC=804;AF=0.160543;AN=5008;NS=2504;DP=16150;EAS_AF=0.1984;AMR_AF=0.0793;AFR_AF=0.1536;EUR_AF=0.1431;SAS_AF=0.2065;AA=C|||;VT=SNP
22	41081164	rs133075	G	T	100	PASS	AC=2851;AF=0.569289;AN=5008;NS=2504;DP=17212;EAS_AF=0.9663;AMR_AF=0.3314;AFR_AF=0.4077;EUR_AF=0.5427;SAS_AF=0.5746;AA=T|||;VT=SNP
22	41081165	rs6002019	A	G	100	PASS	AC=819;AF=0.163538;AN=5008;NS=2504;DP=17270;EAS_AF=0.1994;AMR_AF=0.0793;AFR_AF=0.1664;EUR_AF=0.1412;SAS_AF=0.2055;AA=A|||;VT=SNP
22	41081227	rs882111	G	T	100	PASS	AC=316;AF=0.063099;AN=5008;NS=2504;DP=17478;EAS_AF=0.0863;AMR_AF=0.062;AFR_AF=0.0076;EUR_AF=0.0437;SAS_AF=0.135;AA=G|||;VT=SNP
22	41081489	rs9611387	C	T	100	PASS	AC=323;AF=0.0644968;AN=5008;NS=2504;DP=16365;EAS_AF=0.002;AMR_AF=0.0937;AFR_AF=0.0182;EUR_AF=0.1978;SAS_AF=0.0337;AA=C|||;VT=SNP
22	41081561	rs133076	T	C	100	PASS	AC=3037;AF=0.60643;AN=5008;NS=2504;DP=15741;EAS_AF=0.9663;AMR_AF=0.3444;AFR_AF=0.5371;EUR_AF=0.5467;SAS_AF=0.5767;AA=C|||;VT=SNP
22	41082022	rs6002020	G	A	100	PASS	AC=821;AF=0.163938;AN=5008;NS=2504;DP=12962;EAS_AF=0.1994;AMR_AF=0.0793;AFR_AF=0.1672;EUR_AF=0.1412;SAS_AF=0.2065;AA=G|||;VT=SNP
22	41082478	rs9611388	G	A	100	PASS	AC=316;AF=0.063099;AN=5008;NS=2504;DP=21393;EAS_AF=0.0863;AMR_AF=0.062;AFR_AF=0.0076;EUR_AF=0.0437;SAS_AF=0.135;AA=G|||;VT=SNP
22	41083133	rs76002658	G	C	100	PASS	AC=821;AF=0.163938;AN=5008;NS=2504;DP=16616;EAS_AF=0.1994;AMR_AF=0.0793;AFR_AF=0.1672;EUR_AF=0.1412;SAS_AF=0.2065;AA=G|||;VT=SNP
22	41083239	rs11090023	A	G	100	PASS	AC=556;AF=0.111022;AN=5008;NS=2504;DP=15856;EAS_AF=0.0873;AMR_AF=0.0706;AFR_AF=0.1815;EUR_AF=0.0447;SAS_AF=0.137;AA=A|||;VT=SNP
22	41084124	rs9611389	A	T	100	PASS	AC=318;AF=0.0634984;AN=5008;NS=2504;DP=20547;EAS_AF=0.0873;AMR_AF=0.0634;AFR_AF=0.0076;EUR_AF=0.0437;SAS_AF=0.135;AA=A|||;VT=SNP
22	41084530	rs8142972	T	C	100	PASS	AC=822;AF=0.164137;AN=5008;NS=2504;DP=15809;EAS_AF=0.1994;AMR_AF=0.0793;AFR_AF=0.1672;EUR_AF=0.1421;SAS_AF=0.2065;AA=T|||;VT=SNP
22	41084635	rs133077	C	T	100	PASS	AC=1474;AF=0.294329;AN=5008;NS=2504;DP=13523;EAS_AF=0.6796;AMR_AF=0.183;AFR_AF=0.0545;EUR_AF=0.3579;SAS_AF=0.2352;AA=C|||;VT=SNP
22	41085969	rs80533	A	G	100	PASS	AC=4136;AF=0.825879;AN=5008;NS=2504;DP=19348;EAS_AF=0.9683;AMR_AF=0.4885;AFR_AF=0.9803;EUR_AF=0.7575;SAS_AF=0.7802;AA=G|||;VT=SNP
22	41086497	rs133078	T	C	100	PASS	AC=2905;AF=0.580072;AN=5008;NS=2504;DP=18271;EAS_AF=0.9663;AMR_AF=0.3357;AFR_AF=0.4418;EUR_AF=0.5457;SAS_AF=0.5777;AA=C|||;VT=SNP
22	41087095	rs133079	T	C	100	PASS	AC=2904;AF=0.579872;AN=5008;NS=2504;DP=18081;EAS_AF=0.9663;AMR_AF=0.3343;AFR_AF=0.4418;EUR_AF=0.5457;SAS_AF=0.5777;AA=C|||;VT=SNP
22	41087264	rs28415047	C	T	100	PASS	AC=553;AF=0.110423;AN=5008;NS=2504;DP=15744;EAS_AF=0.0873;AMR_AF=0.0706;AFR_AF=0.18;EUR_AF=0.0447;SAS_AF=0.136;AA=c|||;VT=SNP
22	41087266	rs133080	C	T	100	PASS	AC=1474;AF=0.294329;AN=5008;NS=2504;DP=15691;EAS_AF=0.6806;AMR_AF=0.183;AFR_AF=0.0537;EUR_AF=0.3579;SAS_AF=0.2352;AA=C|||;VT=SNP
22	41088872	rs8136721	G	A	100	PASS	AC=817;AF=0.163139;AN=5008;NS=2504;DP=13291;EAS_AF=0.1964;AMR_AF=0.0793;AFR_AF=0.1664;EUR_AF=0.1421;SAS_AF=0.2055;AA=G|||;VT=SNP
22	41089707	rs7291793	T	C	100	PASS	AC=1381;AF=0.275759;AN=5008;NS=2504;DP=15659;EAS_AF=0.2837;AMR_AF=0.1527;AFR_AF=0.3517;EUR_AF=0.1879;SAS_AF=0.3425;AA=C|||;VT=SNP
22	41089858	rs7292057	T	G	100	PASS	AC=818;AF=0.163339;AN=5008;NS=2504;DP=18085;EAS_AF=0.1964;AMR_AF=0.0793;AFR_AF=0.1672;EUR_AF=0.1421;SAS_AF=0.2055;AA=T|||;VT=SNP
22	41089899	rs7290861	A	G	100	PASS	AC=818;AF=0.163339;AN=5008;NS=2504;DP=17791;EAS_AF=0.1964;AMR_AF=0.0793;AFR_AF=0.1672;EUR_AF=0.1421;SAS_AF=0.2055;AA=a|||;VT=SNP
22	41090009	rs133081	A	G	100	PASS	AC=1478;AF=0.295128;AN=5008;NS=2504;DP=15868;EAS_AF=0.6825;AMR_AF=0.1844;AFR_AF=0.0537;EUR_AF=0.3569;SAS_AF=0.2372;AA=A|||;VT=SNP
22	41090554	rs133082	C	T	100	PASS	AC=3004;AF=0.59984;AN=5008;NS=2504;DP=17526;EAS_AF=0.9663;AMR_AF=0.3429;AFR_AF=0.5121;EUR_AF=0.5457;SAS_AF=0.5787;AA=T|||;VT=SNP
22	41091926	rs17343765	G	A	100	PASS	AC=800;AF=0.159744;AN=5008;NS=2504;DP=19950;EAS_AF=0.1954;AMR_AF=0.0793;AFR_AF=0.1536;EUR_AF=0.1421;SAS_AF=0.2065;AA=G|||;VT=SNP
22	41092091	rs7288796	A	G	100	PASS	AC=819;AF=0.163538;AN=5008;NS=2504;DP=20460;EAS_AF=0.1954;AMR_AF=0.0793;AFR_AF=0.1679;EUR_AF=0.1421;SAS_AF=0.2065;AA=C|||;VT=SNP
22	41092269	rs7289470	G	T	100	PASS	AC=817;AF=0.163139;AN=5008;NS=2504;DP=20538;EAS_AF=0.1954;AMR_AF=0.0793;AFR_AF=0.1672;EUR_AF=0.1421;SAS_AF=0.2055;AA=G|||;VT=SNP
22	41093473	rs9789920	A	T	100	PASS	AC=816;AF=0.162939;AN=5008;NS=2504;DP=15206;EAS_AF=0.1954;AMR_AF=0.0793;AFR_AF=0.1672;EUR_AF=0.1412;SAS_AF=0.2055;AA=T|||;VT=SNP
22	41093746	rs73171034	A	G	100	PASS	AC=816;AF=0.162939;AN=5008;NS=2504;DP=17953;EAS_AF=0.1954;AMR_AF=0.0793;AFR_AF=0.1672;EUR_AF=0.1412;SAS_AF=0.2055;AA=A|||;VT=SNP
22	41093946	rs133083	A	G	100	PASS	AC=1481;AF=0.295727;AN=5008;NS=2504;DP=20501;EAS_AF=0.6835;AMR_AF=0.183;AFR_AF=0.0537;EUR_AF=0.3588;SAS_AF=0.2382;AA=A|||;VT=SNP
22	41094006	rs6002027	G	A	100	PASS	AC=818;AF=0.163339;AN=5008;NS=2504;DP=20949;EAS_AF=0.1954;AMR_AF=0.0793;AFR_AF=0.1672;EUR_AF=0.1431;SAS_AF=0.2055;AA=G|||;VT=SNP
22	41095958	rs133084	T	C	100	PASS	AC=2983;AF=0.595647;AN=5008;NS=2504;DP=17917;EAS_AF=0.9663;AMR_AF=0.3429;AFR_AF=0.4992;EUR_AF=0.5447;SAS_AF=0.5757;AA=C|||;VT=SNP
22	41096164	rs133085	C	T	100	PASS	AC=1467;AF=0.292931;AN=5008;NS=2504;DP=18268;EAS_AF=0.6825;AMR_AF=0.1801;AFR_AF=0.053;EUR_AF=0.3509;SAS_AF=0.2362;AA=C|||;VT=SNP
22	41096967	rs133086	G	C	100	PASS	AC=1467;AF=0.292931;AN=5008;NS=2504;DP=15034;EAS_AF=0.6835;AMR_AF=0.1801;AFR_AF=0.053;EUR_AF=0.3509;SAS_AF=0.2352;AA=G|||;VT=SNP
22	41097032	rs133087	C	G	100	PASS	AC=1468;AF=0.293131;AN=5008;NS=2504;DP=16434;EAS_AF=0.6835;AMR_AF=0.1801;AFR_AF=0.0537;EUR_AF=0.3509;SAS_AF=0.2352;AA=C|||;VT=SNP
22	41097432	rs6002031	C	A	100	PASS	AC=816;AF=0.162939;AN=5008;NS=2504;DP=15655;EAS_AF=0.1954;AMR_AF=0.0793;AFR_AF=0.1664;EUR_AF=0.1421;SAS_AF=0.2055;AA=C|||;VT=SNP
22	41097445	rs5995898	A	G	100	PASS	AC=816;AF=0.162939;AN=5008;NS=2504;DP=16090;EAS_AF=0.1954;AMR_AF=0.0793;AFR_AF=0.1664;EUR_AF=0.1421;SAS_AF=0.2055;AA=G|||;VT=SNP
22	41097490	rs5995899	C	T	100	PASS	AC=817;AF=0.163139;AN=5008;NS=2504;DP=18497;EAS_AF=0.1954;AMR_AF=0.0793;AFR_AF=0.1664;EUR_AF=0.1421;SAS_AF=0.2065;AA=C|||;VT=SNP
22	41098206	rs13058356	G	T	100	PASS	AC=1944;AF=0.388179;AN=5008;NS=2504;DP=14616;EAS_AF=0.0367;AMR_AF=0.6499;AFR_AF=0.4418;EUR_AF=0.4543;SAS_AF=0.4243;AA=G|||;VT=SNP
22	41099004	rs7288407	C	T	100	PASS	AC=818;AF=0.163339;AN=5008;NS=2504;DP=16057;EAS_AF=0.1954;AMR_AF=0.0793;AFR_AF=0.1664;EUR_AF=0.1421;SAS_AF=0.2076;AA=C|||;VT=SNP
22	41099827	rs6002033	T	C	100	PASS	AC=818;AF=0.163339;AN=5008;NS=2504;DP=17323;EAS_AF=0.1964;AMR_AF=0.0793;AFR_AF=0.1664;EUR_AF=0.1421;SAS_AF=0.2065;AA=T|||;VT=SNP
22	41100568	rs6002034	T	A	100	PASS	AC=819;AF=0.163538;AN=5008;NS=2504;DP=9136;EAS_AF=0.1964;AMR_AF=0.0807;AFR_AF=0.1664;EUR_AF=0.1421;SAS_AF=0.2065;AA=A|||;VT=SNP
22	41101501	rs6002035	G	T	100	PASS	AC=817;AF=0.163139;AN=5008;NS=2504;DP=19760;EAS_AF=0.1964;AMR_AF=0.0807;AFR_AF=0.1657;EUR_AF=0.1421;SAS_AF=0.2055;AA=G|||;VT=SNP
22	41101907	rs4821971	G	C	100	PASS	AC=2031;AF=0.405551;AN=5008;NS=2504;DP=18885;EAS_AF=0.0367;AMR_AF=0.6571;AFR_AF=0.5045;EUR_AF=0.4553;SAS_AF=0.4223;AA=G|||;VT=SNP
22	41102074	rs5995902	G	A	100	PASS	AC=3542;AF=0.707268;AN=5008;NS=2504;DP=17765;EAS_AF=0.3185;AMR_AF=0.8184;AFR_AF=0.9478;EUR_AF=0.6481;SAS_AF=0.7648;AA=A|||;VT=SNP
22	41102879	rs9611396	T	C	100	PASS	AC=3543;AF=0.707468;AN=5008;NS=2504;DP=16115;EAS_AF=0.3175;AMR_AF=0.8199;AFR_AF=0.9478;EUR_AF=0.6491;SAS_AF=0.7648;AA=C|||;VT=SNP
22	41103162	rs6002036	A	C	100	PASS	AC=812;AF=0.162141;AN=5008;NS=2504;DP=22246;EAS_AF=0.1964;AMR_AF=0.0807;AFR_AF=0.1657;EUR_AF=0.1372;SAS_AF=0.2055;AA=A|||;VT=SNP
22	41103515	rs5995903	G	A	100	PASS	AC=812;AF=0.162141;AN=5008;NS=2504;DP=22820;EAS_AF=0.1964;AMR_AF=0.0807;AFR_AF=0.1657;EUR_AF=0.1372;SAS_AF=0.2055;AA=G|||;VT=SNP
22	41103613	rs6002037	C	T	100	PASS	AC=812;AF=0.162141;AN=5008;NS=2504;DP=22611;EAS_AF=0.1964;AMR_AF=0.0807;AFR_AF=0.1657;EUR_AF=0.1372;SAS_AF=0.2055;AA=C|||;VT=SNP
22	41103771	rs5995904	T	C	100	PASS	AC=813;AF=0.16234;AN=5008;NS=2504;DP=20507;EAS_AF=0.1974;AMR_AF=0.0807;AFR_AF=0.1657;EUR_AF=0.1372;SAS_AF=0.2055;AA=C|||;VT=SNP
22	41103776	rs6002038	G	A	100	PASS	AC=812;AF=0.162141;AN=5008;NS=2504;DP=20419;EAS_AF=0.1964;AMR_AF=0.0807;AFR_AF=0.1657;EUR_AF=0.1372;SAS_AF=0.2055;AA=G|||;VT=SNP
22	41103833	rs5995905	T	C	100	PASS	AC=812;AF=0.162141;AN=5008;NS=2504;DP=21860;EAS_AF=0.1964;AMR_AF=0.0807;AFR_AF=0.1657;EUR_AF=0.1372;SAS_AF=0.2055;AA=T|||;VT=SNP
22	41103909	rs6002039	A	T	100	PASS	AC=812;AF=0.162141;AN=5008;NS=2504;DP=21709;EAS_AF=0.1964;AMR_AF=0.0807;AFR_AF=0.1657;EUR_AF=0.1372;SAS_AF=0.2055;AA=T|||;VT=SNP
22	41103961	rs6002040	G	A	100	PASS	AC=813;AF=0.16234;AN=5008;NS=2504;DP=19818;EAS_AF=0.1964;AMR_AF=0.0807;AFR_AF=0.1657;EUR_AF=0.1372;SAS_AF=0.2065;AA=G|||;VT=SNP
22	41103991	rs6002041	G	A	100	PASS	AC=812;AF=0.162141;AN=5008;NS=2504;DP=19805;EAS_AF=0.1964;AMR_AF=0.0807;AFR_AF=0.1657;EUR_AF=0.1372;SAS_AF=0.2055;AA=G|||;VT=SNP
22	41104106	rs6002042	T	C	100	PASS	AC=814;AF=0.16254;AN=5008;NS=2504;DP=17577;EAS_AF=0.1964;AMR_AF=0.0807;AFR_AF=0.1672;EUR_AF=0.1372;SAS_AF=0.2055;AA=C|||;VT=SNP
22	41104224	rs6002043	A	G	100	PASS	AC=892;AF=0.178115;AN=5008;NS=2504;DP=19223;EAS_AF=0.1974;AMR_AF=0.1167;AFR_AF=0.1687;EUR_AF=0.1829;SAS_AF=0.2096;AA=G|||;VT=SNP
22	41104275	rs5995906	C	T	100	PASS	AC=812;AF=0.162141;AN=5008;NS=2504;DP=20544;EAS_AF=0.1964;AMR_AF=0.0807;AFR_AF=0.1657;EUR_AF=0.1372;SAS_AF=0.2055;AA=C|||;VT=SNP
22	41104309	rs5995907	T	A	100	PASS	AC=812;AF=0.162141;AN=5008;NS=2504;DP=21122;EAS_AF=0.1964;AMR_AF=0.0807;AFR_AF=0.1657;EUR_AF=0.1372;SAS_AF=0.2055;AA=A|||;VT=SNP
22	41104323	rs5995908	G	A	100	PASS	AC=812;AF=0.162141;AN=5008;NS=2504;DP=21403;EAS_AF=0.1964;AMR_AF=0.0807;AFR_AF=0.1657;EUR_AF=0.1372;SAS_AF=0.2055;AA=G|||;VT=SNP
22	41105298	rs8142344	A	G	100	PASS	AC=815;AF=0.16274;AN=5008;NS=2504;DP=16583;EAS_AF=0.1964;AMR_AF=0.0807;AFR_AF=0.1679;EUR_AF=0.1372;SAS_AF=0.2055;AA=A|||;VT=SNP
22	41105468	rs75019194	T	C	100	PASS	AC=814;AF=0.16254;AN=5008;NS=2504;DP=17626;EAS_AF=0.1964;AMR_AF=0.0807;AFR_AF=0.1672;EUR_AF=0.1372;SAS_AF=0.2055;AA=C|||;VT=SNP
22	41105561	rs75190628	G	A	100	PASS	AC=814;AF=0.16254;AN=5008;NS=2504;DP=14527;EAS_AF=0.1964;AMR_AF=0.0807;AFR_AF=0.1672;EUR_AF=0.1372;SAS_AF=0.2055;AA=G|||;VT=SNP
22	41106667	rs4615017	T	C	100	PASS	AC=3480;AF=0.694888;AN=5008;NS=2504;DP=16283;EAS_AF=0.3175;AMR_AF=0.817;AFR_AF=0.9009;EUR_AF=0.6491;SAS_AF=0.7658;AA=C|||;VT=SNP
22	41107688	rs12168697	C	T	100	PASS	AC=1983;AF=0.395966;AN=5008;NS=2504;DP=19596;EAS_AF=0.0367;AMR_AF=0.6527;AFR_AF=0.4667;EUR_AF=0.4583;SAS_AF=0.4243;AA=C|||;VT=SNP
22	41107718	rs6002045	G	A	100	PASS	AC=808;AF=0.161342;AN=5008;NS=2504;DP=20445;EAS_AF=0.1915;AMR_AF=0.0807;AFR_AF=0.1664;EUR_AF=0.1372;SAS_AF=0.2055;AA=G|||;VT=SNP
22	41108102	rs998483	A	T	100	PASS	AC=1984;AF=0.396166;AN=5008;NS=2504;DP=17421;EAS_AF=0.0367;AMR_AF=0.6527;AFR_AF=0.4682;EUR_AF=0.4592;SAS_AF=0.4223;AA=A|||;VT=SNP
22	41108135	rs998482	G	A	100	PASS	AC=808;AF=0.161342;AN=5008;NS=2504;DP=18431;EAS_AF=0.1915;AMR_AF=0.0807;AFR_AF=0.1664;EUR_AF=0.1372;SAS_AF=0.2055;AA=A|||;VT=SNP
22	41108455	rs998481	A	C	100	PASS	AC=808;AF=0.161342;AN=5008;NS=2504;DP=15243;EAS_AF=0.1915;AMR_AF=0.0807;AFR_AF=0.1664;EUR_AF=0.1372;SAS_AF=0.2055;AA=C|||;VT=SNP
22	41108647	rs111603735	C	T	100	PASS	AC=797;AF=0.159145;AN=5008;NS=2504;DP=12241;EAS_AF=0.1935;AMR_AF=0.0807;AFR_AF=0.1543;EUR_AF=0.1392;SAS_AF=0.2065;AA=C|||;VT=SNP
22	41108741	rs7290236	A	G	100	PASS	AC=808;AF=0.161342;AN=5008;NS=2504;DP=15656;EAS_AF=0.1915;AMR_AF=0.0807;AFR_AF=0.1664;EUR_AF=0.1372;SAS_AF=0.2055;AA=G|||;VT=SNP
22	41109217	rs5995910	A	G	100	PASS	AC=1187;AF=0.237021;AN=5008;NS=2504;DP=21330;EAS_AF=0.2798;AMR_AF=0.1182;AFR_AF=0.2632;EUR_AF=0.1421;SAS_AF=0.3395;AA=a|||;VT=SNP
22	41109275	rs6002046	A	C	100	PASS	AC=809;AF=0.161542;AN=5008;NS=2504;DP=19796;EAS_AF=0.1915;AMR_AF=0.0807;AFR_AF=0.1672;EUR_AF=0.1372;SAS_AF=0.2055;AA=C|||;VT=SNP
22	41109562	rs6002047	G	C	100	PASS	AC=809;AF=0.161542;AN=5008;NS=2504;DP=19210;EAS_AF=0.1915;AMR_AF=0.0807;AFR_AF=0.1672;EUR_AF=0.1372;SAS_AF=0.2055;AA=G|||;VT=SNP
22	41109596	rs6002048	G	A	100	PASS	AC=809;AF=0.161542;AN=5008;NS=2504;DP=20104;EAS_AF=0.1915;AMR_AF=0.0807;AFR_AF=0.1672;EUR_AF=0.1372;SAS_AF=0.2055;AA=G|||;VT=SNP
22	41109957	rs73171066	C	A	100	PASS	AC=809;AF=0.161542;AN=5008;NS=2504;DP=15069;EAS_AF=0.1915;AMR_AF=0.0807;AFR_AF=0.1672;EUR_AF=0.1372;SAS_AF=0.2055;AA=C|||;VT=SNP
22	41110013	rs73171068	G	A	100	PASS	AC=809;AF=0.161542;AN=5008;NS=2504;DP=16906;EAS_AF=0.1915;AMR_AF=0.0807;AFR_AF=0.1672;EUR_AF=0.1372;SAS_AF=0.2055;AA=A|||;VT=SNP
22	41110024	rs738660	A	G	100	PASS	AC=1974;AF=0.394169;AN=5008;NS=2504;DP=16225;EAS_AF=0.0367;AMR_AF=0.6527;AFR_AF=0.4592;EUR_AF=0.4602;SAS_AF=0.4233;AA=A|||;VT=SNP
22	41110311	rs8141301	G	A	100	PASS	AC=809;AF=0.161542;AN=5008;NS=2504;DP=17096;EAS_AF=0.1915;AMR_AF=0.0807;AFR_AF=0.1672;EUR_AF=0.1372;SAS_AF=0.2055;AA=A|||;VT=SNP
22	41110356	rs8141083	A	G	100	PASS	AC=810;AF=0.161741;AN=5008;NS=2504;DP=16582;EAS_AF=0.1915;AMR_AF=0.0807;AFR_AF=0.1672;EUR_AF=0.1382;SAS_AF=0.2055;AA=G|||;VT=SNP
22	41110485	rs8141574	G	C	100	PASS	AC=810;AF=0.161741;AN=5008;NS=2504;DP=18036;EAS_AF=0.1915;AMR_AF=0.0807;AFR_AF=0.1672;EUR_AF=0.1382;SAS_AF=0.2055;AA=G|||;VT=SNP
22	41110837	rs12159130	T	G	100	PASS	AC=809;AF=0.161542;AN=5008;NS=2504;DP=19409;EAS_AF=0.1915;AMR_AF=0.0807;AFR_AF=0.1672;EUR_AF=0.1372;SAS_AF=0.2055;AA=G|||;VT=SNP
22	41111470	rs6002050	A	G	100	PASS	AC=3481;AF=0.695088;AN=5008;NS=2504;DP=13852;EAS_AF=0.3175;AMR_AF=0.8184;AFR_AF=0.9002;EUR_AF=0.6501;SAS_AF=0.7658;AA=G|||;VT=SNP
22	41111597	rs7287750	G	A	100	PASS	AC=791;AF=0.157947;AN=5008;NS=2504;DP=11547;EAS_AF=0.1915;AMR_AF=0.0807;AFR_AF=0.1536;EUR_AF=0.1372;SAS_AF=0.2055;AA=G|||;VT=SNP
22	41111943	rs5995914	T	C	100	PASS	AC=805;AF=0.160743;AN=5008;NS=2504;DP=11691;EAS_AF=0.1905;AMR_AF=0.0807;AFR_AF=0.1672;EUR_AF=0.1362;SAS_AF=0.2035;AA=T|||;VT=SNP
22	41111961	rs5995915	G	C	100	PASS	AC=809;AF=0.161542;AN=5008;NS=2504;DP=12231;EAS_AF=0.1905;AMR_AF=0.0807;AFR_AF=0.1672;EUR_AF=0.1372;SAS_AF=0.2065;AA=G|||;VT=SNP
22	41112062	rs5995916	G	C	100	PASS	AC=809;AF=0.161542;AN=5008;NS=2504;DP=14262;EAS_AF=0.1915;AMR_AF=0.0807;AFR_AF=0.1672;EUR_AF=0.1372;SAS_AF=0.2055;AA=G|||;VT=SNP
22	41112102	rs6002051	A	C	100	PASS	AC=810;AF=0.161741;AN=5008;NS=2504;DP=13847;EAS_AF=0.1925;AMR_AF=0.0807;AFR_AF=0.1672;EUR_AF=0.1372;SAS_AF=0.2055;AA=C|||;VT=SNP
22	41112204	rs6002052	C	A	100	PASS	AC=809;AF=0.161542;AN=5008;NS=2504;DP=18721;EAS_AF=0.1915;AMR_AF=0.0807;AFR_AF=0.1672;EUR_AF=0.1372;SAS_AF=0.2055;AA=C|||;VT=SNP
22	41112575	rs78567764	A	G	100	PASS	AC=809;AF=0.161542;AN=5008;NS=2504;DP=16475;EAS_AF=0.1915;AMR_AF=0.0807;AFR_AF=0.1672;EUR_AF=0.1372;SAS_AF=0.2055;AA=G|||;VT=SNP
22	41112625	rs79774802	G	A	100	PASS	AC=809;AF=0.161542;AN=5008;NS=2504;DP=16500;EAS_AF=0.1915;AMR_AF=0.0807;AFR_AF=0.1672;EUR_AF=0.1372;SAS_AF=0.2055;AA=G|||;VT=SNP
22	41112682	rs6002053	T	C	100	PASS	AC=809;AF=0.161542;AN=5008;NS=2504;DP=15181;EAS_AF=0.1915;AMR_AF=0.0807;AFR_AF=0.1672;EUR_AF=0.1372;SAS_AF=0.2055;AA=C|||;VT=SNP
22	41113054	rs6002054	A	G	100	PASS	AC=810;AF=0.161741;AN=5008;NS=2504;DP=16730;EAS_AF=0.1915;AMR_AF=0.0807;AFR_AF=0.1672;EUR_AF=0.1372;SAS_AF=0.2065;AA=G|||;VT=SNP
22	41113120	rs5995919	C	T	100	PASS	AC=809;AF=0.161542;AN=5008;NS=2504;DP=18627;EAS_AF=0.1915;AMR_AF=0.0807;AFR_AF=0.1672;EUR_AF=0.1372;SAS_AF=0.2055;AA=C|||;VT=SNP
22	41113164	rs2413627	T	C	100	PASS	AC=3478;AF=0.694489;AN=5008;NS=2504;DP=17510;EAS_AF=0.3165;AMR_AF=0.817;AFR_AF=0.9002;EUR_AF=0.6491;SAS_AF=0.7658;AA=C|||;VT=SNP
22	41113476	rs2413628	A	T	100	PASS	AC=3583;AF=0.715455;AN=5008;NS=2504;DP=18247;EAS_AF=0.3185;AMR_AF=0.8213;AFR_AF=0.9743;EUR_AF=0.6501;SAS_AF=0.7669;AA=T|||;VT=SNP
22	41113585	rs5995922	G	A	100	PASS	AC=810;AF=0.161741;AN=5008;NS=2504;DP=17266;EAS_AF=0.1915;AMR_AF=0.0807;AFR_AF=0.1679;EUR_AF=0.1372;SAS_AF=0.2055;AA=A|||;VT=SNP
22	41113606	rs6002055	T	C	100	PASS	AC=743;AF=0.148363;AN=5008;NS=2504;DP=16707;EAS_AF=0.1915;AMR_AF=0.0735;AFR_AF=0.121;EUR_AF=0.1372;SAS_AF=0.2055;AA=T|||;VT=SNP
22	41113709	rs6002056	C	T	100	PASS	AC=810;AF=0.161741;AN=5008;NS=2504;DP=17230;EAS_AF=0.1925;AMR_AF=0.0807;AFR_AF=0.1672;EUR_AF=0.1372;SAS_AF=0.2055;AA=C|||;VT=SNP
22	41113927	rs6002057	A	G	100	PASS	AC=3462;AF=0.691294;AN=5008;NS=2504;DP=13881;EAS_AF=0.3165;AMR_AF=0.817;AFR_AF=0.8873;EUR_AF=0.6501;SAS_AF=0.7658;AA=G|||;VT=SNP
22	41114968	rs6002058	T	C	100	PASS	AC=830;AF=0.165735;AN=5008;NS=2504;DP=18896;EAS_AF=0.1915;AMR_AF=0.0821;AFR_AF=0.1823;EUR_AF=0.1372;SAS_AF=0.2055;AA=C|||;VT=SNP
22	41114987	rs6002059	A	C	100	PASS	AC=830;AF=0.165735;AN=5008;NS=2504;DP=19717;EAS_AF=0.1915;AMR_AF=0.0821;AFR_AF=0.1823;EUR_AF=0.1372;SAS_AF=0.2055;AA=C|||;VT=SNP
22	41115231	rs5995924	C	G	100	PASS	AC=830;AF=0.165735;AN=5008;NS=2504;DP=14460;EAS_AF=0.1915;AMR_AF=0.0821;AFR_AF=0.1823;EUR_AF=0.1372;SAS_AF=0.2055;AA=C|||;VT=SNP
22	41115366	rs5995925	C	G	100	PASS	AC=830;AF=0.165735;AN=5008;NS=2504;DP=17221;EAS_AF=0.1925;AMR_AF=0.0836;AFR_AF=0.1815;EUR_AF=0.1372;SAS_AF=0.2045;AA=C|||;VT=SNP
22	41115623	rs5995928	A	G	100	PASS	AC=837;AF=0.167133;AN=5008;NS=2504;DP=18853;EAS_AF=0.1915;AMR_AF=0.0821;AFR_AF=0.1876;EUR_AF=0.1372;SAS_AF=0.2055;AA=G|||;VT=SNP
22	41115726	rs12158613	G	A	100	PASS	AC=829;AF=0.165535;AN=5008;NS=2504;DP=19187;EAS_AF=0.1915;AMR_AF=0.0821;AFR_AF=0.1823;EUR_AF=0.1362;SAS_AF=0.2055;AA=G|||;VT=SNP
22	41116289	rs73171079	C	G	100	PASS	AC=830;AF=0.165735;AN=5008;NS=2504;DP=18076;EAS_AF=0.1915;AMR_AF=0.0821;AFR_AF=0.1823;EUR_AF=0.1372;SAS_AF=0.2055;AA=C|||;VT=SNP
22	41116313	rs76662656	G	A	100	PASS	AC=830;AF=0.165735;AN=5008;NS=2504;DP=16563;EAS_AF=0.1915;AMR_AF=0.0821;AFR_AF=0.1823;EUR_AF=0.1372;SAS_AF=0.2055;AA=A|||;VT=SNP
22	41117441	rs12160628	C	T	100	PASS	AC=824;AF=0.164537;AN=5008;NS=2504;DP=17749;EAS_AF=0.1915;AMR_AF=0.0764;AFR_AF=0.1823;EUR_AF=0.1372;SAS_AF=0.2035;AA=C|||;VT=SNP
22	41118125	rs17429171	G	T	100	PASS	AC=830;AF=0.165735;AN=5008;NS=2504;DP=21493;EAS_AF=0.1915;AMR_AF=0.0821;AFR_AF=0.1823;EUR_AF=0.1372;SAS_AF=0.2055;AA=T|||;VT=SNP
22	41118423	rs13347194	A	G	100	PASS	AC=830;AF=0.165735;AN=5008;NS=2504;DP=12365;EAS_AF=0.1915;AMR_AF=0.0836;AFR_AF=0.1823;EUR_AF=0.1372;SAS_AF=0.2045;AA=G|||;VT=SNP
22	41118435	rs13347204	T	C	100	PASS	AC=830;AF=0.165735;AN=5008;NS=2504;DP=11597;EAS_AF=0.1915;AMR_AF=0.0836;AFR_AF=0.1823;EUR_AF=0.1372;SAS_AF=0.2045;AA=C|||;VT=SNP
22	41118799	rs13347199	C	T	100	PASS	AC=831;AF=0.165935;AN=5008;NS=2504;DP=17363;EAS_AF=0.1915;AMR_AF=0.0836;AFR_AF=0.1823;EUR_AF=0.1372;SAS_AF=0.2055;AA=C|||;VT=SNP
22	41118888	rs7287446	A	G	100	PASS	AC=3469;AF=0.692692;AN=5008;NS=2504;DP=18354;EAS_AF=0.3165;AMR_AF=0.8156;AFR_AF=0.8933;EUR_AF=0.6481;SAS_AF=0.7679;AA=G|||;VT=SNP
22	41118989	rs13347212	T	C	100	PASS	AC=831;AF=0.165935;AN=5008;NS=2504;DP=19554;EAS_AF=0.1915;AMR_AF=0.0836;AFR_AF=0.1823;EUR_AF=0.1372;SAS_AF=0.2055;AA=C|||;VT=SNP
22	41119033	rs73171083	G	T	100	PASS	AC=831;AF=0.165935;AN=5008;NS=2504;DP=18405;EAS_AF=0.1915;AMR_AF=0.0836;AFR_AF=0.1823;EUR_AF=0.1372;SAS_AF=0.2055;AA=G|||;VT=SNP
22	41119084	rs5995930	G	C	100	PASS	AC=3480;AF=0.694888;AN=5008;NS=2504;DP=17559;EAS_AF=0.3165;AMR_AF=0.8156;AFR_AF=0.9009;EUR_AF=0.6491;SAS_AF=0.7679;AA=C|||;VT=SNP
22	41119274	rs73171084	C	T	100	PASS	AC=831;AF=0.165935;AN=5008;NS=2504;DP=17001;EAS_AF=0.1915;AMR_AF=0.0836;AFR_AF=0.1823;EUR_AF=0.1372;SAS_AF=0.2055;AA=T|||;VT=SNP
22	41119316	rs7292907	T	C	100	PASS	AC=1994;AF=0.398163;AN=5008;NS=2504;DP=18208;EAS_AF=0.0357;AMR_AF=0.6513;AFR_AF=0.4758;EUR_AF=0.4612;SAS_AF=0.4223;AA=T|||;VT=SNP
22	41119551	rs6002065	C	T	100	PASS	AC=829;AF=0.165535;AN=5008;NS=2504;DP=16293;EAS_AF=0.1915;AMR_AF=0.0836;AFR_AF=0.1815;EUR_AF=0.1372;SAS_AF=0.2045;AA=C|||;VT=SNP
22	41119729	rs6002067	G	A	100	PASS	AC=810;AF=0.161741;AN=5008;NS=2504;DP=18606;EAS_AF=0.1915;AMR_AF=0.0821;AFR_AF=0.1672;EUR_AF=0.1372;SAS_AF=0.2055;AA=G|||;VT=SNP
22	41119899	rs6519227	G	A	100	PASS	AC=2091;AF=0.417532;AN=5008;NS=2504;DP=14363;EAS_AF=0.0367;AMR_AF=0.6801;AFR_AF=0.5053;EUR_AF=0.497;SAS_AF=0.4233;AA=g|||;VT=SNP
22	41119911	rs6002068	C	T	100	PASS	AC=831;AF=0.165935;AN=5008;NS=2504;DP=13360;EAS_AF=0.1915;AMR_AF=0.0836;AFR_AF=0.1823;EUR_AF=0.1372;SAS_AF=0.2055;AA=t|||;VT=SNP
22	41120141	rs6002069	T	C	100	PASS	AC=831;AF=0.165935;AN=5008;NS=2504;DP=13171;EAS_AF=0.1915;AMR_AF=0.0836;AFR_AF=0.1823;EUR_AF=0.1372;SAS_AF=0.2055;AA=c|||;VT=SNP
22	41120313	rs6002071	G	A	100	PASS	AC=831;AF=0.165935;AN=5008;NS=2504;DP=11577;EAS_AF=0.1915;AMR_AF=0.0836;AFR_AF=0.1823;EUR_AF=0.1372;SAS_AF=0.2055;AA=g|||;VT=SNP
22	41120396	rs6002072	G	A	100	PASS	AC=832;AF=0.166134;AN=5008;NS=2504;DP=12165;EAS_AF=0.1915;AMR_AF=0.0836;AFR_AF=0.1823;EUR_AF=0.1372;SAS_AF=0.2065;AA=g|||;VT=SNP
22	41120402	rs6002073	T	C	100	PASS	AC=831;AF=0.165935;AN=5008;NS=2504;DP=12336;EAS_AF=0.1915;AMR_AF=0.0836;AFR_AF=0.1823;EUR_AF=0.1372;SAS_AF=0.2055;AA=t|||;VT=SNP
22	41120922	rs34469816	G	C	100	PASS	AC=831;AF=0.165935;AN=5008;NS=2504;DP=15502;EAS_AF=0.1915;AMR_AF=0.0836;AFR_AF=0.1823;EUR_AF=0.1372;SAS_AF=0.2055;AA=C|||;VT=SNP
22	41120996	rs35252376	A	G	100	PASS	AC=832;AF=0.166134;AN=5008;NS=2504;DP=15438;EAS_AF=0.1915;AMR_AF=0.0836;AFR_AF=0.1831;EUR_AF=0.1372;SAS_AF=0.2055;AA=A|||;VT=SNP
22	41121184	rs17344464	C	A	100	PASS	AC=831;AF=0.165935;AN=5008;NS=2504;DP=21104;EAS_AF=0.1915;AMR_AF=0.0836;AFR_AF=0.1823;EUR_AF=0.1372;SAS_AF=0.2055;AA=A|||;VT=SNP
22	41121429	rs5995935	T	A	100	PASS	AC=819;AF=0.163538;AN=5008;NS=2504;DP=16779;EAS_AF=0.1915;AMR_AF=0.0821;AFR_AF=0.1672;EUR_AF=0.1372;SAS_AF=0.2147;AA=A|||;VT=SNP
22	41122130	rs6002075	A	G	100	PASS	AC=831;AF=0.165935;AN=5008;NS=2504;DP=14340;EAS_AF=0.1915;AMR_AF=0.0836;AFR_AF=0.1823;EUR_AF=0.1372;SAS_AF=0.2055;AA=G|||;VT=SNP
22	41122341	rs73171089	T	C	100	PASS	AC=830;AF=0.165735;AN=5008;NS=2504;DP=9398;EAS_AF=0.1915;AMR_AF=0.0836;AFR_AF=0.1815;EUR_AF=0.1372;SAS_AF=0.2055;AA=C|||;VT=SNP
22	41122977	rs6002077	A	G	100	PASS	AC=831;AF=0.165935;AN=5008;NS=2504;DP=14870;EAS_AF=0.1915;AMR_AF=0.0836;AFR_AF=0.1823;EUR_AF=0.1372;SAS_AF=0.2055;AA=G|||;VT=SNP
22	41123045	rs6002078	A	G	100	PASS	AC=831;AF=0.165935;AN=5008;NS=2504;DP=14615;EAS_AF=0.1915;AMR_AF=0.0836;AFR_AF=0.1823;EUR_AF=0.1372;SAS_AF=0.2055;AA=a|||;VT=SNP
22	41123126	rs6002079	G	A	100	PASS	AC=831;AF=0.165935;AN=5008;NS=2504;DP=13153;EAS_AF=0.1915;AMR_AF=0.0836;AFR_AF=0.1823;EUR_AF=0.1372;SAS_AF=0.2055;AA=A|||;VT=SNP
22	41123646	rs6002082	A	G	100	PASS	AC=831;AF=0.165935;AN=5008;NS=2504;DP=19468;EAS_AF=0.1915;AMR_AF=0.0836;AFR_AF=0.1823;EUR_AF=0.1372;SAS_AF=0.2055;AA=a|||;VT=SNP
22	41123795	rs6002083	G	A	100	PASS	AC=3467;AF=0.692292;AN=5008;NS=2504;DP=19846;EAS_AF=0.3165;AMR_AF=0.8156;AFR_AF=0.8926;EUR_AF=0.6481;SAS_AF=0.7669;AA=A|||;VT=SNP
22	41123826	rs6002084	G	T	100	PASS	AC=831;AF=0.165935;AN=5008;NS=2504;DP=19581;EAS_AF=0.1915;AMR_AF=0.0836;AFR_AF=0.1831;EUR_AF=0.1372;SAS_AF=0.2045;AA=G|||;VT=SNP
22	41124133	rs28460292	T	C	100	PASS	AC=830;AF=0.165735;AN=5008;NS=2504;DP=14139;EAS_AF=0.1915;AMR_AF=0.0836;AFR_AF=0.1823;EUR_AF=0.1372;SAS_AF=0.2045;AA=T|||;VT=SNP
22	41124277	rs28673614	A	G	100	PASS	AC=832;AF=0.166134;AN=5008;NS=2504;DP=15971;EAS_AF=0.1915;AMR_AF=0.0836;AFR_AF=0.1838;EUR_AF=0.1372;SAS_AF=0.2045;AA=G|||;VT=SNP
22	41124468	rs6002085	T	C	100	PASS	AC=841;AF=0.167931;AN=5008;NS=2504;DP=18193;EAS_AF=0.1925;AMR_AF=0.085;AFR_AF=0.1891;EUR_AF=0.1372;SAS_AF=0.2045;AA=T|||;VT=SNP
22	41124486	rs41454646	T	C	100	PASS	AC=1173;AF=0.234225;AN=5008;NS=2504;DP=17919;EAS_AF=0.3036;AMR_AF=0.1167;AFR_AF=0.2345;EUR_AF=0.1421;SAS_AF=0.3405;AA=T|||;VT=SNP
22	41124992	rs8136514	C	T	100	PASS	AC=828;AF=0.165335;AN=5008;NS=2504;DP=21127;EAS_AF=0.1954;AMR_AF=0.1124;AFR_AF=0.1218;EUR_AF=0.1829;SAS_AF=0.2127;AA=C|||;VT=SNP
22	41125069	rs4474975	T	A	100	PASS	AC=1131;AF=0.225839;AN=5008;NS=2504;DP=19329;EAS_AF=0.3036;AMR_AF=0.1167;AFR_AF=0.2027;EUR_AF=0.1421;SAS_AF=0.3405;AA=A|||;VT=SNP
22	41125381	rs2144390	T	C	100	PASS	AC=1148;AF=0.229233;AN=5008;NS=2504;DP=18471;EAS_AF=0.3036;AMR_AF=0.1167;AFR_AF=0.2163;EUR_AF=0.1412;SAS_AF=0.3405;AA=C|||;VT=SNP
22	41125392	rs11704680	G	A	100	PASS	AC=2033;AF=0.40595;AN=5008;NS=2504;DP=17796;EAS_AF=0.0357;AMR_AF=0.6513;AFR_AF=0.5061;EUR_AF=0.4592;SAS_AF=0.4233;AA=G|||;VT=SNP
22	41125716	rs12159792	C	T	100	PASS	AC=1150;AF=0.229633;AN=5008;NS=2504;DP=17208;EAS_AF=0.3036;AMR_AF=0.1182;AFR_AF=0.2163;EUR_AF=0.1421;SAS_AF=0.3405;AA=T|||;VT=SNP
22	41125911	rs1962742	T	A	100	PASS	AC=797;AF=0.159145;AN=5008;NS=2504;DP=14658;EAS_AF=0.1915;AMR_AF=0.0807;AFR_AF=0.1589;EUR_AF=0.1372;SAS_AF=0.2045;AA=T|||;VT=SNP
22	41125959	rs1962743	G	A	100	PASS	AC=798;AF=0.159345;AN=5008;NS=2504;DP=12465;EAS_AF=0.1915;AMR_AF=0.0807;AFR_AF=0.1589;EUR_AF=0.1372;SAS_AF=0.2055;AA=G|||;VT=SNP
22	41126128	rs1807606	G	A	100	PASS	AC=2017;AF=0.402756;AN=5008;NS=2504;DP=13783;EAS_AF=0.0357;AMR_AF=0.6499;AFR_AF=0.4947;EUR_AF=0.4592;SAS_AF=0.4233;AA=G|||;VT=SNP
22	41126673	rs4821972	T	C	100	PASS	AC=3518;AF=0.702476;AN=5008;NS=2504;DP=16810;EAS_AF=0.3403;AMR_AF=0.8141;AFR_AF=0.9115;EUR_AF=0.6501;SAS_AF=0.7679;AA=C|||;VT=SNP
22	41126726	rs73172804	T	G	100	PASS	AC=798;AF=0.159345;AN=5008;NS=2504;DP=15906;EAS_AF=0.1925;AMR_AF=0.0807;AFR_AF=0.1589;EUR_AF=0.1372;SAS_AF=0.2045;AA=T|||;VT=SNP
22	41127062	rs35860575	C	T	100	PASS	AC=2010;AF=0.401358;AN=5008;NS=2504;DP=11746;EAS_AF=0.0357;AMR_AF=0.647;AFR_AF=0.4932;EUR_AF=0.4622;SAS_AF=0.4172;AA=C|||;VT=SNP
22	41127409	rs76987417	C	T	100	PASS	AC=1151;AF=0.229832;AN=5008;NS=2504;DP=15346;EAS_AF=0.3036;AMR_AF=0.121;AFR_AF=0.2163;EUR_AF=0.1412;SAS_AF=0.3405;AA=T|||;VT=SNP
22	41127484	rs75304169	A	C	100	PASS	AC=1153;AF=0.230232;AN=5008;NS=2504;DP=16296;EAS_AF=0.3036;AMR_AF=0.121;AFR_AF=0.2171;EUR_AF=0.1412;SAS_AF=0.3415;AA=C|||;VT=SNP
22	41127914	rs76803228	A	G	100	PASS	AC=1136;AF=0.226837;AN=5008;NS=2504;DP=15861;EAS_AF=0.3036;AMR_AF=0.121;AFR_AF=0.2042;EUR_AF=0.1412;SAS_AF=0.3415;AA=a|||;VT=SNP
22	41128030	rs73172807	G	A	100	PASS	AC=1131;AF=0.225839;AN=5008;NS=2504;DP=14519;EAS_AF=0.3026;AMR_AF=0.1196;AFR_AF=0.1952;EUR_AF=0.1402;SAS_AF=0.3517;AA=G|||;VT=SNP
22	41128750	rs8135390	G	C	100	PASS	AC=891;AF=0.177915;AN=5008;NS=2504;DP=19895;EAS_AF=0.2153;AMR_AF=0.085;AFR_AF=0.2073;EUR_AF=0.1372;SAS_AF=0.2076;AA=C|||;VT=SNP
22	41128787	rs8136127	T	C	100	PASS	AC=894;AF=0.178514;AN=5008;NS=2504;DP=20250;EAS_AF=0.2153;AMR_AF=0.085;AFR_AF=0.2103;EUR_AF=0.1362;SAS_AF=0.2076;AA=C|||;VT=SNP
22	41128876	rs8135533	G	A	100	PASS	AC=797;AF=0.159145;AN=5008;NS=2504;DP=18346;EAS_AF=0.1915;AMR_AF=0.0821;AFR_AF=0.1581;EUR_AF=0.1362;SAS_AF=0.2055;AA=G|||;VT=SNP
22	41128896	rs8135325	C	T	100	PASS	AC=895;AF=0.178714;AN=5008;NS=2504;DP=18716;EAS_AF=0.2153;AMR_AF=0.085;AFR_AF=0.2103;EUR_AF=0.1372;SAS_AF=0.2076;AA=C|||;VT=SNP
22	41128960	rs73172811	G	A	100	PASS	AC=895;AF=0.178714;AN=5008;NS=2504;DP=18714;EAS_AF=0.2153;AMR_AF=0.085;AFR_AF=0.2103;EUR_AF=0.1372;SAS_AF=0.2076;AA=G|||;VT=SNP
22	41129293	rs73172812	G	T	100	PASS	AC=892;AF=0.178115;AN=5008;NS=2504;DP=12462;EAS_AF=0.2153;AMR_AF=0.085;AFR_AF=0.2103;EUR_AF=0.1342;SAS_AF=0.2076;AA=T|||;VT=SNP
22	41130162	rs17344652	C	T	100	PASS	AC=794;AF=0.158546;AN=5008;NS=2504;DP=20905;EAS_AF=0.1915;AMR_AF=0.0821;AFR_AF=0.1581;EUR_AF=0.1332;SAS_AF=0.2055;AA=C|||;VT=SNP
22	41130480	rs73172815	C	T	100	PASS	AC=884;AF=0.176518;AN=5008;NS=2504;DP=17662;EAS_AF=0.2153;AMR_AF=0.085;AFR_AF=0.2103;EUR_AF=0.1342;SAS_AF=0.1994;AA=C|||;VT=SNP
22	41131212	rs73172816	A	G	100	PASS	AC=815;AF=0.16274;AN=5008;NS=2504;DP=16642;EAS_AF=0.1915;AMR_AF=0.0836;AFR_AF=0.1732;EUR_AF=0.1332;SAS_AF=0.2055;AA=A|||;VT=SNP
22	41131295	rs12628800	G	T	100	PASS	AC=892;AF=0.178115;AN=5008;NS=2504;DP=17252;EAS_AF=0.2153;AMR_AF=0.085;AFR_AF=0.2103;EUR_AF=0.1342;SAS_AF=0.2076;AA=T|||;VT=SNP
22	41131366	rs12628781	A	T	100	PASS	AC=795;AF=0.158746;AN=5008;NS=2504;DP=15231;EAS_AF=0.1915;AMR_AF=0.0821;AFR_AF=0.1581;EUR_AF=0.1332;SAS_AF=0.2065;AA=A|||;VT=SNP
22	41131871	rs74796450	A	C	100	PASS	AC=892;AF=0.178115;AN=5008;NS=2504;DP=15380;EAS_AF=0.2153;AMR_AF=0.085;AFR_AF=0.2103;EUR_AF=0.1342;SAS_AF=0.2076;AA=A|||;VT=SNP
22	41131881	rs113945244	A	T	100	PASS	AC=892;AF=0.178115;AN=5008;NS=2504;DP=15210;EAS_AF=0.2153;AMR_AF=0.085;AFR_AF=0.2103;EUR_AF=0.1342;SAS_AF=0.2076;AA=A|||;VT=SNP
22	41131965	rs73172818	G	A	100	PASS	AC=795;AF=0.158746;AN=5008;NS=2504;DP=14812;EAS_AF=0.1915;AMR_AF=0.0821;AFR_AF=0.1589;EUR_AF=0.1332;SAS_AF=0.2055;AA=G|||;VT=SNP
22	41132320	rs17344680	G	A	100	PASS	AC=900;AF=0.179712;AN=5008;NS=2504;DP=16451;EAS_AF=0.2153;AMR_AF=0.085;AFR_AF=0.2163;EUR_AF=0.1342;SAS_AF=0.2076;AA=G|||;VT=SNP
22	41132402	rs17344701	C	A	100	PASS	AC=749;AF=0.149561;AN=5008;NS=2504;DP=16891;EAS_AF=0.0774;AMR_AF=0.0836;AFR_AF=0.2103;EUR_AF=0.1342;SAS_AF=0.2045;AA=C|||;VT=SNP
22	41132687	rs1962744	T	C	100	PASS	AC=3517;AF=0.702276;AN=5008;NS=2504;DP=16144;EAS_AF=0.3423;AMR_AF=0.8199;AFR_AF=0.9728;EUR_AF=0.6511;SAS_AF=0.6769;AA=C|||;VT=SNP
22	41132751	rs111584197	A	G	100	PASS	AC=893;AF=0.178315;AN=5008;NS=2504;DP=17111;EAS_AF=0.2153;AMR_AF=0.0865;AFR_AF=0.2103;EUR_AF=0.1342;SAS_AF=0.2076;AA=G|||;VT=SNP
22	41132780	rs56156332	C	T	100	PASS	AC=1107;AF=0.221046;AN=5008;NS=2504;DP=17824;EAS_AF=0.2163;AMR_AF=0.121;AFR_AF=0.3162;EUR_AF=0.1789;SAS_AF=0.2117;AA=T|||;VT=SNP
22	41132793	rs111969611	A	G	100	PASS	AC=892;AF=0.178115;AN=5008;NS=2504;DP=18613;EAS_AF=0.2153;AMR_AF=0.085;AFR_AF=0.2103;EUR_AF=0.1342;SAS_AF=0.2076;AA=G|||;VT=SNP
22	41132887	rs73172821	G	C	100	PASS	AC=893;AF=0.178315;AN=5008;NS=2504;DP=20870;EAS_AF=0.2163;AMR_AF=0.085;AFR_AF=0.2103;EUR_AF=0.1342;SAS_AF=0.2076;AA=C|||;VT=SNP
22	41133653	rs112045582	T	C	100	PASS	AC=795;AF=0.158746;AN=5008;NS=2504;DP=18441;EAS_AF=0.1915;AMR_AF=0.0821;AFR_AF=0.1589;EUR_AF=0.1332;SAS_AF=0.2055;AA=T|||;VT=SNP
22	41134088	rs113202924	G	A	100	PASS	AC=892;AF=0.178115;AN=5008;NS=2504;DP=15465;EAS_AF=0.2153;AMR_AF=0.085;AFR_AF=0.2103;EUR_AF=0.1342;SAS_AF=0.2076;AA=A|||;VT=SNP
22	41134096	rs78742429	C	T	100	PASS	AC=892;AF=0.178115;AN=5008;NS=2504;DP=15771;EAS_AF=0.2153;AMR_AF=0.085;AFR_AF=0.2103;EUR_AF=0.1342;SAS_AF=0.2076;AA=C|||;VT=SNP
22	41134242	rs112621888	G	A	100	PASS	AC=894;AF=0.178514;AN=5008;NS=2504;DP=16984;EAS_AF=0.2153;AMR_AF=0.0865;AFR_AF=0.2103;EUR_AF=0.1342;SAS_AF=0.2086;AA=G|||;VT=SNP
22	41134504	rs74853810	C	T	100	PASS	AC=892;AF=0.178115;AN=5008;NS=2504;DP=17284;EAS_AF=0.2153;AMR_AF=0.085;AFR_AF=0.2103;EUR_AF=0.1342;SAS_AF=0.2076;AA=T|||;VT=SNP
22	41134587	rs73172823	T	G	100	PASS	AC=892;AF=0.178115;AN=5008;NS=2504;DP=17555;EAS_AF=0.2153;AMR_AF=0.085;AFR_AF=0.2103;EUR_AF=0.1342;SAS_AF=0.2076;AA=G|||;VT=SNP
22	41134941	rs17344784	C	T	100	PASS	AC=892;AF=0.178115;AN=5008;NS=2504;DP=17808;EAS_AF=0.2153;AMR_AF=0.085;AFR_AF=0.2103;EUR_AF=0.1342;SAS_AF=0.2076;AA=C|||;VT=SNP
22	41135329	rs9607737	A	G	100	PASS	AC=1252;AF=0.25;AN=5008;NS=2504;DP=16973;EAS_AF=0.2163;AMR_AF=0.1311;AFR_AF=0.4191;EUR_AF=0.1809;SAS_AF=0.2117;AA=G|||;VT=SNP
22	41135715	rs12628957	A	G	100	PASS	AC=815;AF=0.16274;AN=5008;NS=2504;DP=19097;EAS_AF=0.1915;AMR_AF=0.0836;AFR_AF=0.1732;EUR_AF=0.1332;SAS_AF=0.2055;AA=a|||;VT=SNP
22	41136532	rs112457329	A	T	100	PASS	AC=777;AF=0.155152;AN=5008;NS=2504;DP=17980;EAS_AF=0.1895;AMR_AF=0.0821;AFR_AF=0.146;EUR_AF=0.1332;SAS_AF=0.2065;AA=A|||;VT=SNP
22	41136545	rs6002095	A	G	100	PASS	AC=1049;AF=0.209465;AN=5008;NS=2504;DP=18297;EAS_AF=0.1905;AMR_AF=0.121;AFR_AF=0.2927;EUR_AF=0.1789;SAS_AF=0.2106;AA=A|||;VT=SNP
22	41136554	rs6002096	C	G	100	PASS	AC=1251;AF=0.2498;AN=5008;NS=2504;DP=18515;EAS_AF=0.2143;AMR_AF=0.1311;AFR_AF=0.4191;EUR_AF=0.1809;SAS_AF=0.2127;AA=G|||;VT=SNP
22	41136705	rs6002097	A	G	100	PASS	AC=1050;AF=0.209665;AN=5008;NS=2504;DP=19229;EAS_AF=0.1925;AMR_AF=0.121;AFR_AF=0.2927;EUR_AF=0.1789;SAS_AF=0.2096;AA=A|||;VT=SNP
22	41137558	rs9611403	C	T	100	PASS	AC=1050;AF=0.209665;AN=5008;NS=2504;DP=19556;EAS_AF=0.1925;AMR_AF=0.121;AFR_AF=0.2927;EUR_AF=0.1789;SAS_AF=0.2096;AA=C|||;VT=SNP
22	41137637	rs12168571	A	G	100	PASS	AC=1265;AF=0.252596;AN=5008;NS=2504;DP=21526;EAS_AF=0.2163;AMR_AF=0.1326;AFR_AF=0.4281;EUR_AF=0.1809;SAS_AF=0.2117;AA=G|||;VT=SNP
22	41137645	rs35569038	A	G	100	PASS	AC=1050;AF=0.209665;AN=5008;NS=2504;DP=21905;EAS_AF=0.1925;AMR_AF=0.121;AFR_AF=0.2927;EUR_AF=0.1789;SAS_AF=0.2096;AA=G|||;VT=SNP
22	41137705	rs113487394	C	T	100	PASS	AC=1049;AF=0.209465;AN=5008;NS=2504;DP=21075;EAS_AF=0.1925;AMR_AF=0.121;AFR_AF=0.292;EUR_AF=0.1789;SAS_AF=0.2096;AA=C|||;VT=SNP
22	41137750	rs111523208	T	C	100	PASS	AC=1049;AF=0.209465;AN=5008;NS=2504;DP=21223;EAS_AF=0.1925;AMR_AF=0.121;AFR_AF=0.292;EUR_AF=0.1789;SAS_AF=0.2096;AA=C|||;VT=SNP
22	41137922	rs2899340	C	G	100	PASS	AC=1023;AF=0.204273;AN=5008;NS=2504;DP=20689;EAS_AF=0.1925;AMR_AF=0.1196;AFR_AF=0.2738;EUR_AF=0.1779;SAS_AF=0.2096;AA=C|||;VT=SNP
22	41138018	rs2413629	A	G	100	PASS	AC=1050;AF=0.209665;AN=5008;NS=2504;DP=23674;EAS_AF=0.1925;AMR_AF=0.121;AFR_AF=0.2927;EUR_AF=0.1789;SAS_AF=0.2096;AA=A|||;VT=SNP
22	41138312	rs9607739	C	T	100	PASS	AC=1023;AF=0.204273;AN=5008;NS=2504;DP=16491;EAS_AF=0.1925;AMR_AF=0.1196;AFR_AF=0.2738;EUR_AF=0.1779;SAS_AF=0.2096;AA=C|||;VT=SNP
22	41138713	rs9607740	G	C	100	PASS	AC=1050;AF=0.209665;AN=5008;NS=2504;DP=15559;EAS_AF=0.1925;AMR_AF=0.121;AFR_AF=0.2927;EUR_AF=0.1789;SAS_AF=0.2096;AA=G|||;VT=SNP
22	41138917	rs9607741	G	A	100	PASS	AC=1266;AF=0.252796;AN=5008;NS=2504;DP=11434;EAS_AF=0.2163;AMR_AF=0.1311;AFR_AF=0.4297;EUR_AF=0.1809;SAS_AF=0.2117;AA=A|||;VT=SNP
22	41143019	rs1884276	G	T	100	PASS	AC=1050;AF=0.209665;AN=5008;NS=2504;DP=17678;EAS_AF=0.1925;AMR_AF=0.121;AFR_AF=0.2927;EUR_AF=0.1789;SAS_AF=0.2096;AA=T|||;VT=SNP
22	41143058	rs35481964	A	G	100	PASS	AC=1050;AF=0.209665;AN=5008;NS=2504;DP=19188;EAS_AF=0.1925;AMR_AF=0.121;AFR_AF=0.2927;EUR_AF=0.1789;SAS_AF=0.2096;AA=A|||;VT=SNP
22	41143526	rs6002103	G	C	100	PASS	AC=1050;AF=0.209665;AN=5008;NS=2504;DP=19010;EAS_AF=0.1925;AMR_AF=0.121;AFR_AF=0.2927;EUR_AF=0.1789;SAS_AF=0.2096;AA=C|||;VT=SNP
22	41143752	rs73172836	G	A	100	PASS	AC=778;AF=0.155351;AN=5008;NS=2504;DP=19063;EAS_AF=0.1915;AMR_AF=0.0821;AFR_AF=0.146;EUR_AF=0.1332;SAS_AF=0.2055;AA=G|||;VT=SNP
22	41143920	rs75728780	A	G	100	PASS	AC=1050;AF=0.209665;AN=5008;NS=2504;DP=12901;EAS_AF=0.1925;AMR_AF=0.121;AFR_AF=0.2927;EUR_AF=0.1789;SAS_AF=0.2096;AA=A|||;VT=SNP
22	41144159	rs9611408	T	C	100	PASS	AC=1050;AF=0.209665;AN=5008;NS=2504;DP=18722;EAS_AF=0.1925;AMR_AF=0.121;AFR_AF=0.2927;EUR_AF=0.1789;SAS_AF=0.2096;AA=T|||;VT=SNP
22	41144275	rs9611409	G	A	100	PASS	AC=1051;AF=0.209864;AN=5008;NS=2504;DP=19186;EAS_AF=0.1925;AMR_AF=0.1225;AFR_AF=0.2927;EUR_AF=0.1789;SAS_AF=0.2096;AA=G|||;VT=SNP
22	41144474	rs9611410	T	C	100	PASS	AC=1050;AF=0.209665;AN=5008;NS=2504;DP=19148;EAS_AF=0.1925;AMR_AF=0.121;AFR_AF=0.2927;EUR_AF=0.1789;SAS_AF=0.2096;AA=C|||;VT=SNP
22	41144629	rs7284521	C	G	100	PASS	AC=1050;AF=0.209665;AN=5008;NS=2504;DP=21233;EAS_AF=0.1925;AMR_AF=0.121;AFR_AF=0.2927;EUR_AF=0.1789;SAS_AF=0.2096;AA=G|||;VT=SNP
22	41144669	rs7285756	T	C	100	PASS	AC=1050;AF=0.209665;AN=5008;NS=2504;DP=19882;EAS_AF=0.1925;AMR_AF=0.121;AFR_AF=0.2927;EUR_AF=0.1789;SAS_AF=0.2096;AA=C|||;VT=SNP
22	41144875	rs6519231	G	A	100	PASS	AC=1049;AF=0.209465;AN=5008;NS=2504;DP=21186;EAS_AF=0.1925;AMR_AF=0.121;AFR_AF=0.292;EUR_AF=0.1789;SAS_AF=0.2096;AA=G|||;VT=SNP
22	41144905	rs6002104	T	C	100	PASS	AC=1050;AF=0.209665;AN=5008;NS=2504;DP=21010;EAS_AF=0.1925;AMR_AF=0.121;AFR_AF=0.2927;EUR_AF=0.1789;SAS_AF=0.2096;AA=T|||;VT=SNP
22	41144948	rs6519233	A	C	100	PASS	AC=795;AF=0.158746;AN=5008;NS=2504;DP=20838;EAS_AF=0.1925;AMR_AF=0.0821;AFR_AF=0.1581;EUR_AF=0.1332;SAS_AF=0.2055;AA=A|||;VT=SNP
22	41145142	rs6002105	C	T	100	PASS	AC=1051;AF=0.209864;AN=5008;NS=2504;DP=18753;EAS_AF=0.1925;AMR_AF=0.121;AFR_AF=0.2935;EUR_AF=0.1789;SAS_AF=0.2096;AA=C|||;VT=SNP
22	41145604	rs6002107	T	C	100	PASS	AC=1253;AF=0.2502;AN=5008;NS=2504;DP=18346;EAS_AF=0.2163;AMR_AF=0.1311;AFR_AF=0.4191;EUR_AF=0.1819;SAS_AF=0.2117;AA=T|||;VT=SNP
22	41145630	rs11703894	T	C	100	PASS	AC=2133;AF=0.425919;AN=5008;NS=2504;DP=18170;EAS_AF=0.121;AMR_AF=0.6801;AFR_AF=0.4667;EUR_AF=0.4662;SAS_AF=0.4632;AA=T|||;VT=SNP
22	41146400	rs12159716	T	C	100	PASS	AC=896;AF=0.178914;AN=5008;NS=2504;DP=14691;EAS_AF=0.2153;AMR_AF=0.085;AFR_AF=0.2133;EUR_AF=0.1352;SAS_AF=0.2065;AA=C|||;VT=SNP
22	41146564	rs73172841	C	T	100	PASS	AC=869;AF=0.173522;AN=5008;NS=2504;DP=18222;EAS_AF=0.2153;AMR_AF=0.0836;AFR_AF=0.1944;EUR_AF=0.1342;SAS_AF=0.2065;AA=C|||;VT=SNP
22	41146690	rs73172842	A	T	100	PASS	AC=869;AF=0.173522;AN=5008;NS=2504;DP=18843;EAS_AF=0.2153;AMR_AF=0.0836;AFR_AF=0.1944;EUR_AF=0.1342;SAS_AF=0.2065;AA=A|||;VT=SNP
22	41146748	rs74884385	T	C	100	PASS	AC=869;AF=0.173522;AN=5008;NS=2504;DP=18006;EAS_AF=0.2153;AMR_AF=0.0836;AFR_AF=0.1944;EUR_AF=0.1342;SAS_AF=0.2065;AA=C|||;VT=SNP
22	41146933	rs8137147	G	A	100	PASS	AC=869;AF=0.173522;AN=5008;NS=2504;DP=17517;EAS_AF=0.2153;AMR_AF=0.0836;AFR_AF=0.1944;EUR_AF=0.1342;SAS_AF=0.2065;AA=A|||;VT=SNP
22	41147033	rs7290246	G	C	100	PASS	AC=2160;AF=0.43131;AN=5008;NS=2504;DP=16438;EAS_AF=0.121;AMR_AF=0.6844;AFR_AF=0.4849;EUR_AF=0.4662;SAS_AF=0.4632;AA=G|||;VT=SNP
22	41147067	rs8141323	T	C	100	PASS	AC=869;AF=0.173522;AN=5008;NS=2504;DP=15617;EAS_AF=0.2153;AMR_AF=0.0836;AFR_AF=0.1944;EUR_AF=0.1342;SAS_AF=0.2065;AA=C|||;VT=SNP
22	41147117	rs8140367	C	A	100	PASS	AC=869;AF=0.173522;AN=5008;NS=2504;DP=17029;EAS_AF=0.2153;AMR_AF=0.0836;AFR_AF=0.1944;EUR_AF=0.1342;SAS_AF=0.2065;AA=C|||;VT=SNP
22	41147290	rs8141633	T	C	100	PASS	AC=869;AF=0.173522;AN=5008;NS=2504;DP=16449;EAS_AF=0.2153;AMR_AF=0.0836;AFR_AF=0.1944;EUR_AF=0.1342;SAS_AF=0.2065;AA=T|||;VT=SNP
22	41147432	rs73172844	G	A	100	PASS	AC=870;AF=0.173722;AN=5008;NS=2504;DP=15433;EAS_AF=0.2153;AMR_AF=0.085;AFR_AF=0.1944;EUR_AF=0.1342;SAS_AF=0.2065;AA=A|||;VT=SNP
22	41147756	rs112978895	T	A	100	PASS	AC=718;AF=0.143371;AN=5008;NS=2504;DP=18813;EAS_AF=0.0685;AMR_AF=0.0836;AFR_AF=0.1944;EUR_AF=0.1342;SAS_AF=0.2035;AA=A|||;VT=SNP
22	41147860	rs75277619	T	G	100	PASS	AC=870;AF=0.173722;AN=5008;NS=2504;DP=19137;EAS_AF=0.2153;AMR_AF=0.085;AFR_AF=0.1944;EUR_AF=0.1342;SAS_AF=0.2065;AA=T|||;VT=SNP
22	41147973	rs73172845	T	C	100	PASS	AC=928;AF=0.185304;AN=5008;NS=2504;DP=21090;EAS_AF=0.1915;AMR_AF=0.1023;AFR_AF=0.1626;EUR_AF=0.2038;SAS_AF=0.2495;AA=T|||;VT=SNP
22	41149865	rs2038339	T	C	100	PASS	AC=877;AF=0.17512;AN=5008;NS=2504;DP=20539;EAS_AF=0.2153;AMR_AF=0.0865;AFR_AF=0.1876;EUR_AF=0.1372;SAS_AF=0.2188;AA=C|||;VT=SNP
22	41150278	rs12628621	C	T	100	PASS	AC=854;AF=0.170527;AN=5008;NS=2504;DP=19259;EAS_AF=0.2143;AMR_AF=0.0865;AFR_AF=0.1853;EUR_AF=0.1372;SAS_AF=0.1994;AA=C|||;VT=SNP
22	41150750	rs6002108	T	C	100	PASS	AC=1149;AF=0.229433;AN=5008;NS=2504;DP=17233;EAS_AF=0.2143;AMR_AF=0.0965;AFR_AF=0.3964;EUR_AF=0.1382;SAS_AF=0.2076;AA=C|||;VT=SNP
22	41150870	rs8138897	A	G	100	PASS	AC=863;AF=0.172324;AN=5008;NS=2504;DP=16506;EAS_AF=0.2143;AMR_AF=0.0865;AFR_AF=0.1861;EUR_AF=0.1372;SAS_AF=0.2076;AA=G|||;VT=SNP
22	41151084	rs1987053	C	T	100	PASS	AC=863;AF=0.172324;AN=5008;NS=2504;DP=16561;EAS_AF=0.2143;AMR_AF=0.0865;AFR_AF=0.1861;EUR_AF=0.1372;SAS_AF=0.2076;AA=T|||;VT=SNP
22	41152028	rs73172853	A	G	100	PASS	AC=863;AF=0.172324;AN=5008;NS=2504;DP=18693;EAS_AF=0.2143;AMR_AF=0.0865;AFR_AF=0.1861;EUR_AF=0.1372;SAS_AF=0.2076;AA=A|||;VT=SNP
22	41152643	rs73172856	G	A	100	PASS	AC=595;AF=0.11881;AN=5008;NS=2504;DP=17836;EAS_AF=0.1905;AMR_AF=0.0663;AFR_AF=0.0136;EUR_AF=0.1372;SAS_AF=0.2055;AA=A|||;VT=SNP
22	41153879	rs5758064	T	C	100	PASS	AC=2916;AF=0.582268;AN=5008;NS=2504;DP=19325;EAS_AF=0.879;AMR_AF=0.2925;AFR_AF=0.6195;EUR_AF=0.4801;SAS_AF=0.5368;AA=C|||;VT=SNP
22	41153994	rs7290757	T	C	100	PASS	AC=862;AF=0.172125;AN=5008;NS=2504;DP=11364;EAS_AF=0.2143;AMR_AF=0.0865;AFR_AF=0.1861;EUR_AF=0.1362;SAS_AF=0.2076;AA=C|||;VT=SNP
22	41154065	rs7290060	G	T	100	PASS	AC=861;AF=0.171925;AN=5008;NS=2504;DP=13677;EAS_AF=0.2143;AMR_AF=0.0865;AFR_AF=0.1861;EUR_AF=0.1362;SAS_AF=0.2065;AA=G|||;VT=SNP
22	41154631	rs73172857	C	T	100	PASS	AC=859;AF=0.171526;AN=5008;NS=2504;DP=18889;EAS_AF=0.2143;AMR_AF=0.0865;AFR_AF=0.1846;EUR_AF=0.1362;SAS_AF=0.2065;AA=T|||;VT=SNP
22	41154880	rs73172858	C	A	100	PASS	AC=860;AF=0.171725;AN=5008;NS=2504;DP=18363;EAS_AF=0.2143;AMR_AF=0.0865;AFR_AF=0.1853;EUR_AF=0.1362;SAS_AF=0.2065;AA=A|||;VT=SNP
22	41156988	rs8138448	T	C	100	PASS	AC=869;AF=0.173522;AN=5008;NS=2504;DP=8894;EAS_AF=0.2143;AMR_AF=0.0865;AFR_AF=0.1921;EUR_AF=0.1352;SAS_AF=0.2076;AA=C|||;VT=SNP
22	41158135	rs73172859	C	T	100	PASS	AC=856;AF=0.170927;AN=5008;NS=2504;DP=17670;EAS_AF=0.2143;AMR_AF=0.0865;AFR_AF=0.1815;EUR_AF=0.1362;SAS_AF=0.2076;AA=T|||;VT=SNP
22	41159173	rs73172860	A	G	100	PASS	AC=864;AF=0.172524;AN=5008;NS=2504;DP=19883;EAS_AF=0.2143;AMR_AF=0.0865;AFR_AF=0.1868;EUR_AF=0.1362;SAS_AF=0.2086;AA=G|||;VT=SNP
22	41159231	rs80032488	C	T	100	PASS	AC=781;AF=0.15595;AN=5008;NS=2504;DP=16516;EAS_AF=0.1905;AMR_AF=0.085;AFR_AF=0.1445;EUR_AF=0.1362;SAS_AF=0.2065;AA=C|||;VT=SNP
22	41161049	rs5758065	C	G	100	PASS	AC=2911;AF=0.58127;AN=5008;NS=2504;DP=19712;EAS_AF=0.872;AMR_AF=0.2911;AFR_AF=0.6256;EUR_AF=0.4871;SAS_AF=0.5245;AA=G|||;VT=SNP
22	41161225	rs5758066	G	T	100	PASS	AC=1922;AF=0.383786;AN=5008;NS=2504;DP=16137;EAS_AF=0.6766;AMR_AF=0.1888;AFR_AF=0.3366;EUR_AF=0.3499;SAS_AF=0.319;AA=T|||;VT=SNP
22	41161986	rs5758067	C	G	100	PASS	AC=2067;AF=0.41274;AN=5008;NS=2504;DP=13145;EAS_AF=0.6538;AMR_AF=0.2003;AFR_AF=0.4569;EUR_AF=0.3499;SAS_AF=0.32;AA=c|||;VT=SNP
22	41162305	rs5758068	A	T	100	PASS	AC=1587;AF=0.316893;AN=5008;NS=2504;DP=19452;EAS_AF=0.6577;AMR_AF=0.1787;AFR_AF=0.1051;EUR_AF=0.3459;SAS_AF=0.32;AA=A|||;VT=SNP
22	41163108	rs5758069	A	C	100	PASS	AC=1863;AF=0.372005;AN=5008;NS=2504;DP=17833;EAS_AF=0.6577;AMR_AF=0.1888;AFR_AF=0.3071;EUR_AF=0.3489;SAS_AF=0.319;AA=A|||;VT=SNP
22	41163753	rs4821973	A	G	100	PASS	AC=2098;AF=0.41893;AN=5008;NS=2504;DP=18774;EAS_AF=0.7738;AMR_AF=0.2305;AFR_AF=0.3517;EUR_AF=0.3539;SAS_AF=0.3446;AA=G|||;VT=SNP
22	41164847	rs5758071	G	C	100	PASS	AC=1586;AF=0.316693;AN=5008;NS=2504;DP=17757;EAS_AF=0.6567;AMR_AF=0.1787;AFR_AF=0.1059;EUR_AF=0.3459;SAS_AF=0.319;AA=G|||;VT=SNP
22	41166135	rs11806	A	G	100	PASS	AC=1950;AF=0.389377;AN=5008;NS=2504;DP=19838;EAS_AF=0.6815;AMR_AF=0.1945;AFR_AF=0.3495;EUR_AF=0.3499;SAS_AF=0.3211;AA=G|||;VT=SNP
22	41167872	rs5758072	T	C	100	PASS	AC=1583;AF=0.316094;AN=5008;NS=2504;DP=16211;EAS_AF=0.6567;AMR_AF=0.1787;AFR_AF=0.1036;EUR_AF=0.3459;SAS_AF=0.319;AA=T|||;VT=SNP
22	41170063	rs2076674	T	C	100	PASS	AC=1948;AF=0.388978;AN=5008;NS=2504;DP=17464;EAS_AF=0.6806;AMR_AF=0.1931;AFR_AF=0.3495;EUR_AF=0.3499;SAS_AF=0.3211;AA=C|||;VT=SNP
22	41175263	rs5758077	C	T	100	PASS	AC=1530;AF=0.305511;AN=5008;NS=2504;DP=15840;EAS_AF=0.6587;AMR_AF=0.1772;AFR_AF=0.0658;EUR_AF=0.3419;SAS_AF=0.319;AA=C|||;VT=SNP
22	41177500	rs3888466	C	T	100	PASS	AC=1582;AF=0.315895;AN=5008;NS=2504;DP=14303;EAS_AF=0.6587;AMR_AF=0.1787;AFR_AF=0.1036;EUR_AF=0.3429;SAS_AF=0.319;AA=c|||;VT=SNP
22	41179901	rs77378734	G	C	100	PASS	AC=781;AF=0.15595;AN=5008;NS=2504;DP=16298;EAS_AF=0.1895;AMR_AF=0.085;AFR_AF=0.1528;EUR_AF=0.1342;SAS_AF=0.1984;AA=G|||;VT=SNP
22	41181336	rs138293	G	A	100	PASS	AC=3060;AF=0.611022;AN=5008;NS=2504;DP=19122;EAS_AF=0.3175;AMR_AF=0.8098;AFR_AF=0.6475;EUR_AF=0.6541;SAS_AF=0.6789;AA=G|||;VT=SNP
22	41181586	rs138294	G	A	100	PASS	AC=3064;AF=0.611821;AN=5008;NS=2504;DP=17052;EAS_AF=0.3175;AMR_AF=0.8069;AFR_AF=0.6528;EUR_AF=0.6531;SAS_AF=0.6789;AA=G|||;VT=SNP
22	41182304	rs138296	A	G	100	PASS	AC=3428;AF=0.684505;AN=5008;NS=2504;DP=14559;EAS_AF=0.3423;AMR_AF=0.8213;AFR_AF=0.8971;EUR_AF=0.6571;SAS_AF=0.681;AA=G|||;VT=SNP
22	41182828	rs73172875	G	A	100	PASS	AC=782;AF=0.15615;AN=5008;NS=2504;DP=17617;EAS_AF=0.1905;AMR_AF=0.085;AFR_AF=0.152;EUR_AF=0.1342;SAS_AF=0.1994;AA=G|||;VT=SNP
22	41183471	rs138297	C	G	100	PASS	AC=3068;AF=0.61262;AN=5008;NS=2504;DP=22614;EAS_AF=0.3204;AMR_AF=0.8069;AFR_AF=0.6543;EUR_AF=0.6531;SAS_AF=0.6779;AA=C|||;VT=SNP
22	41184102	rs138298	G	A	100	PASS	AC=3069;AF=0.612819;AN=5008;NS=2504;DP=17111;EAS_AF=0.3204;AMR_AF=0.8069;AFR_AF=0.6543;EUR_AF=0.6531;SAS_AF=0.6789;AA=G|||;VT=SNP
22	41184439	rs138299	A	C	100	PASS	AC=3062;AF=0.611422;AN=5008;NS=2504;DP=15708;EAS_AF=0.3204;AMR_AF=0.8069;AFR_AF=0.649;EUR_AF=0.6531;SAS_AF=0.6789;AA=A|||;VT=SNP
22	41186071	rs138300	C	T	100	PASS	AC=2914;AF=0.581869;AN=5008;NS=2504;DP=13270;EAS_AF=0.2262;AMR_AF=0.7695;AFR_AF=0.649;EUR_AF=0.6491;SAS_AF=0.6554;AA=C|||;VT=SNP
22	41191057	rs6002139	C	T	100	PASS	AC=3423;AF=0.683506;AN=5008;NS=2504;DP=16298;EAS_AF=0.3423;AMR_AF=0.8213;AFR_AF=0.8949;EUR_AF=0.6551;SAS_AF=0.681;AA=T|||;VT=SNP
22	41191938	rs138303	C	T	100	PASS	AC=3069;AF=0.612819;AN=5008;NS=2504;DP=14224;EAS_AF=0.3204;AMR_AF=0.8069;AFR_AF=0.6558;EUR_AF=0.6511;SAS_AF=0.6789;AA=c|||;VT=SNP
22	41192603	rs138304	A	G	100	PASS	AC=3429;AF=0.684704;AN=5008;NS=2504;DP=14146;EAS_AF=0.3433;AMR_AF=0.8213;AFR_AF=0.8986;EUR_AF=0.6551;SAS_AF=0.681;AA=g|||;VT=SNP
22	41193574	rs138305	G	A	100	PASS	AC=3322;AF=0.663339;AN=5008;NS=2504;DP=17250;EAS_AF=0.3423;AMR_AF=0.8127;AFR_AF=0.8245;EUR_AF=0.6531;SAS_AF=0.681;AA=A|||;VT=SNP
22	41194909	rs138306	C	T	100	PASS	AC=3428;AF=0.684505;AN=5008;NS=2504;DP=12601;EAS_AF=0.3423;AMR_AF=0.8213;AFR_AF=0.8986;EUR_AF=0.6551;SAS_AF=0.681;AA=T|||;VT=SNP
22	41196068	rs713910	G	T	100	PASS	AC=3254;AF=0.64976;AN=5008;NS=2504;DP=17911;EAS_AF=0.3204;AMR_AF=0.8112;AFR_AF=0.7935;EUR_AF=0.6511;SAS_AF=0.6789;AA=T|||;VT=SNP
22	41197433	rs118026	C	T	100	PASS	AC=3423;AF=0.683506;AN=5008;NS=2504;DP=13218;EAS_AF=0.3423;AMR_AF=0.8213;AFR_AF=0.8949;EUR_AF=0.6551;SAS_AF=0.681;AA=T|||;VT=SNP
22	41198988	rs138309	C	A	100	PASS	AC=3066;AF=0.61222;AN=5008;NS=2504;DP=19001;EAS_AF=0.3185;AMR_AF=0.8069;AFR_AF=0.6551;EUR_AF=0.6511;SAS_AF=0.6789;AA=C|||;VT=SNP
22	41199407	rs138310	T	C	100	PASS	AC=3428;AF=0.684505;AN=5008;NS=2504;DP=19435;EAS_AF=0.3423;AMR_AF=0.8213;AFR_AF=0.8986;EUR_AF=0.6551;SAS_AF=0.681;AA=C|||;VT=SNP
22	41200200	rs138311	T	C	100	PASS	AC=3061;AF=0.611222;AN=5008;NS=2504;DP=18882;EAS_AF=0.3185;AMR_AF=0.8069;AFR_AF=0.6513;EUR_AF=0.6511;SAS_AF=0.6789;AA=T|||;VT=SNP
22	41201574	rs73172881	A	C	100	PASS	AC=781;AF=0.15595;AN=5008;NS=2504;DP=19964;EAS_AF=0.1905;AMR_AF=0.085;AFR_AF=0.152;EUR_AF=0.1342;SAS_AF=0.1984;AA=A|||;VT=SNP
22	41202136	rs138312	C	T	100	PASS	AC=2095;AF=0.418331;AN=5008;NS=2504;DP=18381;EAS_AF=0.129;AMR_AF=0.7118;AFR_AF=0.3646;EUR_AF=0.5159;SAS_AF=0.4806;AA=C|||;VT=SNP
22	41204323	rs12628488	G	A	100	PASS	AC=780;AF=0.155751;AN=5008;NS=2504;DP=19128;EAS_AF=0.1905;AMR_AF=0.085;AFR_AF=0.1505;EUR_AF=0.1352;SAS_AF=0.1984;AA=G|||;VT=SNP
22	41208017	rs7287625	C	T	100	PASS	AC=2496;AF=0.498403;AN=5008;NS=2504;DP=18119;EAS_AF=0.128;AMR_AF=0.7392;AFR_AF=0.6362;EUR_AF=0.5149;SAS_AF=0.5061;AA=C|||;VT=SNP
22	41208362	rs138318	T	C	100	PASS	AC=3449;AF=0.688698;AN=5008;NS=2504;DP=18643;EAS_AF=0.3462;AMR_AF=0.8184;AFR_AF=0.8971;EUR_AF=0.6531;SAS_AF=0.7045;AA=C|||;VT=SNP
22	41208403	rs138319	G	A	100	PASS	AC=3092;AF=0.617412;AN=5008;NS=2504;DP=18922;EAS_AF=0.3224;AMR_AF=0.8069;AFR_AF=0.6551;EUR_AF=0.6501;SAS_AF=0.7025;AA=G|||;VT=SNP
22	41209156	rs138320	C	T	100	PASS	AC=3502;AF=0.699281;AN=5008;NS=2504;DP=16981;EAS_AF=0.3224;AMR_AF=0.8228;AFR_AF=0.9516;EUR_AF=0.6541;SAS_AF=0.7055;AA=T|||;VT=SNP
22	41209304	rs138321	G	A	100	PASS	AC=2300;AF=0.459265;AN=5008;NS=2504;DP=17650;EAS_AF=0.129;AMR_AF=0.7219;AFR_AF=0.4962;EUR_AF=0.5149;SAS_AF=0.5061;AA=G|||;VT=SNP
22	41209684	rs12165496	C	T	100	PASS	AC=3070;AF=0.613019;AN=5008;NS=2504;DP=16269;EAS_AF=0.3026;AMR_AF=0.8069;AFR_AF=0.6536;EUR_AF=0.6501;SAS_AF=0.7025;AA=C|||;VT=SNP
22	41210063	rs138323	T	A	100	PASS	AC=3089;AF=0.616813;AN=5008;NS=2504;DP=19529;EAS_AF=0.3194;AMR_AF=0.8069;AFR_AF=0.6536;EUR_AF=0.6501;SAS_AF=0.7045;AA=T|||;VT=SNP
22	41211229	rs138326	A	G	100	PASS	AC=3497;AF=0.698283;AN=5008;NS=2504;DP=18541;EAS_AF=0.3224;AMR_AF=0.8228;AFR_AF=0.9493;EUR_AF=0.6541;SAS_AF=0.7035;AA=G|||;VT=SNP
22	41213027	rs5750993	A	G	100	PASS	AC=2332;AF=0.465655;AN=5008;NS=2504;DP=22464;EAS_AF=0.9454;AMR_AF=0.2738;AFR_AF=0.1195;EUR_AF=0.5199;SAS_AF=0.5194;AA=A|||;VT=SNP
22	41213267	rs138328	T	A	100	PASS	AC=2100;AF=0.419329;AN=5008;NS=2504;DP=21641;EAS_AF=0.0754;AMR_AF=0.6859;AFR_AF=0.3903;EUR_AF=0.4891;SAS_AF=0.5521;AA=T|||;VT=SNP
22	41215183	rs5758092	A	G	100	PASS	AC=764;AF=0.152556;AN=5008;NS=2504;DP=12823;EAS_AF=0.2282;AMR_AF=0.0476;AFR_AF=0.3434;EUR_AF=0.0398;SAS_AF=0.0072;AA=G|||;VT=SNP;EX_TARGET
22	41215672	rs13054099	T	C	100	PASS	AC=1050;AF=0.209665;AN=5008;NS=2504;DP=14248;EAS_AF=0.0585;AMR_AF=0.5461;AFR_AF=0.0212;EUR_AF=0.2624;SAS_AF=0.3272;AA=T|||;VT=SNP
22	41216028	rs5758093	A	G	100	PASS	AC=519;AF=0.103634;AN=5008;NS=2504;DP=19535;EAS_AF=0.2282;AMR_AF=0.0432;AFR_AF=0.1551;EUR_AF=0.0437;SAS_AF=0.0102;AA=G|||;VT=SNP
22	41216037	rs5750995	C	A	100	PASS	AC=519;AF=0.103634;AN=5008;NS=2504;DP=20579;EAS_AF=0.2282;AMR_AF=0.0432;AFR_AF=0.1551;EUR_AF=0.0437;SAS_AF=0.0102;AA=A|||;VT=SNP
22	41216746	rs6002167	A	T	100	PASS	AC=433;AF=0.0864617;AN=5008;NS=2504;DP=16296;EAS_AF=0.2282;AMR_AF=0.0403;AFR_AF=0.0923;EUR_AF=0.0427;SAS_AF=0.0102;AA=A|||;VT=SNP
22	41217058	rs138333	C	T	100	PASS	AC=2046;AF=0.408546;AN=5008;NS=2504;DP=13051;EAS_AF=0.0575;AMR_AF=0.6902;AFR_AF=0.3994;EUR_AF=0.4781;SAS_AF=0.5112;AA=C|||;VT=SNP
22	41217310	rs6002169	C	T	100	PASS	AC=432;AF=0.086262;AN=5008;NS=2504;DP=15293;EAS_AF=0.2272;AMR_AF=0.0403;AFR_AF=0.0923;EUR_AF=0.0427;SAS_AF=0.0102;AA=C|||;VT=SNP
22	41219687	rs9607747	T	C	100	PASS	AC=432;AF=0.086262;AN=5008;NS=2504;DP=20223;EAS_AF=0.2282;AMR_AF=0.0403;AFR_AF=0.0915;EUR_AF=0.0427;SAS_AF=0.0102;AA=T|||;VT=SNP
22	41223859	rs6002171	G	A	100	PASS	AC=775;AF=0.154752;AN=5008;NS=2504;DP=10408;EAS_AF=0.2282;AMR_AF=0.0519;AFR_AF=0.3427;EUR_AF=0.0457;SAS_AF=0.0102;AA=A|||;VT=SNP
22	41227086	rs138335	C	G	100	PASS	AC=3711;AF=0.741014;AN=5008;NS=2504;DP=19295;EAS_AF=0.5188;AMR_AF=0.8271;AFR_AF=0.9856;EUR_AF=0.6521;SAS_AF=0.6697;AA=G|||;VT=SNP
22	41229149	rs5750998	C	T	100	PASS	AC=744;AF=0.148562;AN=5008;NS=2504;DP=19753;EAS_AF=0.2282;AMR_AF=0.0504;AFR_AF=0.32;EUR_AF=0.0457;SAS_AF=0.0102;AA=T|||;VT=SNP
22	41230238	rs6002173	T	A	100	PASS	AC=773;AF=0.154353;AN=5008;NS=2504;DP=17414;EAS_AF=0.2282;AMR_AF=0.0519;AFR_AF=0.3411;EUR_AF=0.0457;SAS_AF=0.0102;AA=A|||;VT=SNP
22	41231053	rs138337	A	G	100	PASS	AC=2063;AF=0.411941;AN=5008;NS=2504;DP=16739;EAS_AF=0.0585;AMR_AF=0.6902;AFR_AF=0.4115;EUR_AF=0.4781;SAS_AF=0.5112;AA=A|||;VT=SNP
22	41232298	rs1807677	A	C	100	PASS	AC=432;AF=0.086262;AN=5008;NS=2504;DP=13221;EAS_AF=0.2282;AMR_AF=0.0403;AFR_AF=0.0923;EUR_AF=0.0417;SAS_AF=0.0102;AA=A|||;VT=SNP
22	41232594	rs739272	T	C	100	PASS	AC=744;AF=0.148562;AN=5008;NS=2504;DP=13378;EAS_AF=0.2282;AMR_AF=0.0504;AFR_AF=0.32;EUR_AF=0.0457;SAS_AF=0.0102;AA=C|||;VT=SNP
22	41233479	rs5750999	C	T	100	PASS	AC=431;AF=0.0860623;AN=5008;NS=2504;DP=16387;EAS_AF=0.2282;AMR_AF=0.0403;AFR_AF=0.0915;EUR_AF=0.0417;SAS_AF=0.0102;AA=C|||;VT=SNP
22	41235639	rs5758104	C	T	100	PASS	AC=431;AF=0.0860623;AN=5008;NS=2504;DP=12791;EAS_AF=0.2282;AMR_AF=0.0403;AFR_AF=0.0915;EUR_AF=0.0417;SAS_AF=0.0102;AA=C|||;VT=SNP
22	41240835	rs1573745	G	A	100	PASS	AC=420;AF=0.0838658;AN=5008;NS=2504;DP=17555;EAS_AF=0.2282;AMR_AF=0.0403;AFR_AF=0.084;EUR_AF=0.0408;SAS_AF=0.0102;AA=G|||;VT=SNP;EX_TARGET
22	41241945	rs138342	C	T	100	PASS	AC=1964;AF=0.392173;AN=5008;NS=2504;DP=19057;EAS_AF=0.0615;AMR_AF=0.6729;AFR_AF=0.3563;EUR_AF=0.4652;SAS_AF=0.5072;AA=C|||;VT=SNP
22	41244398	rs138344	C	G	100	PASS	AC=1990;AF=0.397364;AN=5008;NS=2504;DP=18573;EAS_AF=0.0605;AMR_AF=0.6859;AFR_AF=0.3563;EUR_AF=0.4781;SAS_AF=0.5123;AA=C|||;VT=SNP
22	41245457	rs6002179	C	G	100	PASS	AC=432;AF=0.086262;AN=5008;NS=2504;DP=11379;EAS_AF=0.2282;AMR_AF=0.0403;AFR_AF=0.0923;EUR_AF=0.0417;SAS_AF=0.0102;AA=C|||;VT=SNP
22	41246023	rs5995958	C	T	100	PASS	AC=770;AF=0.153754;AN=5008;NS=2504;DP=17407;EAS_AF=0.2282;AMR_AF=0.0519;AFR_AF=0.3389;EUR_AF=0.0457;SAS_AF=0.0102;AA=T|||;VT=SNP
22	41246211	rs6002180	G	A	100	PASS	AC=432;AF=0.086262;AN=5008;NS=2504;DP=19671;EAS_AF=0.2282;AMR_AF=0.0403;AFR_AF=0.0923;EUR_AF=0.0417;SAS_AF=0.0102;AA=G|||;VT=SNP
22	41246952	rs2266787	C	T	100	PASS	AC=770;AF=0.153754;AN=5008;NS=2504;DP=18145;EAS_AF=0.2282;AMR_AF=0.0519;AFR_AF=0.3389;EUR_AF=0.0457;SAS_AF=0.0102;AA=T|||;VT=SNP
22	41247243	rs5758106	C	T	100	PASS	AC=770;AF=0.153754;AN=5008;NS=2504;DP=19199;EAS_AF=0.2282;AMR_AF=0.0519;AFR_AF=0.3389;EUR_AF=0.0457;SAS_AF=0.0102;AA=T|||;VT=SNP
22	41247938	rs138346	A	G	100	PASS	AC=3717;AF=0.742212;AN=5008;NS=2504;DP=17615;EAS_AF=0.5218;AMR_AF=0.8271;AFR_AF=0.9856;EUR_AF=0.6531;SAS_AF=0.6718;AA=G|||;VT=SNP
22	41248031	rs138347	A	G	100	PASS	AC=3717;AF=0.742212;AN=5008;NS=2504;DP=18827;EAS_AF=0.5218;AMR_AF=0.8271;AFR_AF=0.9856;EUR_AF=0.6531;SAS_AF=0.6718;AA=G|||;VT=SNP
22	41248080	rs5758107	C	T	100	PASS	AC=770;AF=0.153754;AN=5008;NS=2504;DP=20035;EAS_AF=0.2282;AMR_AF=0.0519;AFR_AF=0.3389;EUR_AF=0.0457;SAS_AF=0.0102;AA=T|||;VT=SNP
22	41248505	rs6002181	A	G	100	PASS	AC=770;AF=0.153754;AN=5008;NS=2504;DP=19716;EAS_AF=0.2282;AMR_AF=0.0519;AFR_AF=0.3389;EUR_AF=0.0457;SAS_AF=0.0102;AA=G|||;VT=SNP
22	41249522	rs138349	A	G	100	PASS	AC=3718;AF=0.742412;AN=5008;NS=2504;DP=17945;EAS_AF=0.5228;AMR_AF=0.8271;AFR_AF=0.9856;EUR_AF=0.6531;SAS_AF=0.6718;AA=G|||;VT=SNP
22	41250439	rs5758108	G	T	100	PASS	AC=430;AF=0.0858626;AN=5008;NS=2504;DP=19640;EAS_AF=0.2282;AMR_AF=0.0403;AFR_AF=0.09;EUR_AF=0.0417;SAS_AF=0.0112;AA=G|||;VT=SNP
22	41251012	rs7290793	C	T	100	PASS	AC=124;AF=0.0247604;AN=5008;NS=2504;DP=16971;EAS_AF=0.002;AMR_AF=0.0245;AFR_AF=0.0129;EUR_AF=0.0696;SAS_AF=0.0184;AA=C|||;VT=SNP
22	41256802	rs103197	A	G	100	PASS	AC=3064;AF=0.611821;AN=5008;NS=2504;DP=14486;EAS_AF=0.2877;AMR_AF=0.7709;AFR_AF=0.8888;EUR_AF=0.5427;SAS_AF=0.5297;AA=G|||;VT=SNP
22	41258144	rs6002182	A	G	100	PASS	AC=770;AF=0.153754;AN=5008;NS=2504;DP=21670;EAS_AF=0.2272;AMR_AF=0.0519;AFR_AF=0.3396;EUR_AF=0.0457;SAS_AF=0.0102;AA=G|||;VT=SNP
22	41268925	rs138352	T	G	100	PASS	AC=3672;AF=0.733227;AN=5008;NS=2504;DP=15617;EAS_AF=0.5198;AMR_AF=0.8213;AFR_AF=0.9546;EUR_AF=0.6531;SAS_AF=0.6738;AA=G|||;VT=SNP
22	41272143	rs138354	T	C	100	PASS	AC=3036;AF=0.60623;AN=5008;NS=2504;DP=16845;EAS_AF=0.2887;AMR_AF=0.7522;AFR_AF=0.888;EUR_AF=0.5268;SAS_AF=0.5307;AA=C|||;VT=SNP
22	41283984	rs4821976	G	A	100	PASS	AC=2982;AF=0.595447;AN=5008;NS=2504;DP=18158;EAS_AF=0.9385;AMR_AF=0.3012;AFR_AF=0.6324;EUR_AF=0.5219;SAS_AF=0.4765;AA=A|||;VT=SNP
22	41291730	rs1005402	T	C	100	PASS	AC=2977;AF=0.594449;AN=5008;NS=2504;DP=16111;EAS_AF=0.9395;AMR_AF=0.3199;AFR_AF=0.6029;EUR_AF=0.5288;SAS_AF=0.4898;AA=C|||;VT=SNP
22	41297101	rs9611433	A	T	100	PASS	AC=1914;AF=0.382188;AN=5008;NS=2504;DP=12667;EAS_AF=0.6597;AMR_AF=0.2522;AFR_AF=0.1127;EUR_AF=0.4732;SAS_AF=0.4591;AA=A|||;VT=SNP
22	41297305	rs5758123	C	G	100	PASS	AC=1999;AF=0.399161;AN=5008;NS=2504;DP=11439;EAS_AF=0.7123;AMR_AF=0.2579;AFR_AF=0.1142;EUR_AF=0.4811;SAS_AF=0.4775;AA=C|||;VT=SNP
22	41298138	rs5758124	G	A	100	PASS	AC=776;AF=0.154952;AN=5008;NS=2504;DP=10283;EAS_AF=0.2272;AMR_AF=0.0519;AFR_AF=0.3434;EUR_AF=0.0467;SAS_AF=0.0102;AA=g|||;VT=SNP
22	41302973	rs5995963	A	T	100	PASS	AC=2973;AF=0.59365;AN=5008;NS=2504;DP=15527;EAS_AF=0.9395;AMR_AF=0.3199;AFR_AF=0.6006;EUR_AF=0.5288;SAS_AF=0.4888;AA=T|||;VT=SNP
22	41306960	rs5751007	C	T	100	PASS	AC=407;AF=0.08127;AN=5008;NS=2504;DP=15969;EAS_AF=0.2272;AMR_AF=0.0389;AFR_AF=0.0749;EUR_AF=0.0417;SAS_AF=0.0102;AA=C|||;VT=SNP
22	41312350	rs6002199	A	G	100	PASS	AC=754;AF=0.150559;AN=5008;NS=2504;DP=20446;EAS_AF=0.2272;AMR_AF=0.0519;AFR_AF=0.3275;EUR_AF=0.0457;SAS_AF=0.0102;AA=G|||;VT=SNP
22	41315083	rs9611435	T	C	100	PASS	AC=3070;AF=0.613019;AN=5008;NS=2504;DP=14456;EAS_AF=0.9415;AMR_AF=0.3256;AFR_AF=0.6679;EUR_AF=0.5358;SAS_AF=0.4836;AA=C|||;VT=SNP
22	41315594	rs5758131	C	T	100	PASS	AC=1995;AF=0.398363;AN=5008;NS=2504;DP=18406;EAS_AF=0.7133;AMR_AF=0.2579;AFR_AF=0.1135;EUR_AF=0.4811;SAS_AF=0.4734;AA=C|||;VT=SNP
22	41317083	rs2143610	A	C	100	PASS	AC=1981;AF=0.395567;AN=5008;NS=2504;DP=16642;EAS_AF=0.7143;AMR_AF=0.2478;AFR_AF=0.112;EUR_AF=0.4742;SAS_AF=0.4744;AA=A|||;VT=SNP
22	41325068	rs2899341	G	A	100	PASS	AC=2978;AF=0.594649;AN=5008;NS=2504;DP=15855;EAS_AF=0.9395;AMR_AF=0.3012;AFR_AF=0.6293;EUR_AF=0.5179;SAS_AF=0.4796;AA=A|||;VT=SNP
22	41336658	rs9611440	A	G	100	PASS	AC=1992;AF=0.397764;AN=5008;NS=2504;DP=16474;EAS_AF=0.7103;AMR_AF=0.2594;AFR_AF=0.1104;EUR_AF=0.4831;SAS_AF=0.4744;AA=A|||;VT=SNP
22	41339367	rs9611441	G	C	100	PASS	AC=1970;AF=0.393371;AN=5008;NS=2504;DP=16274;EAS_AF=0.7113;AMR_AF=0.2478;AFR_AF=0.1089;EUR_AF=0.4732;SAS_AF=0.4714;AA=G|||;VT=SNP
22	41343354	rs9611442	A	G	100	PASS	AC=2963;AF=0.591653;AN=5008;NS=2504;DP=14707;EAS_AF=0.9375;AMR_AF=0.3199;AFR_AF=0.5976;EUR_AF=0.5278;SAS_AF=0.4857;AA=a|||;VT=SNP
22	41347813	rs6002207	G	A	100	PASS	AC=412;AF=0.0822684;AN=5008;NS=2504;DP=8991;EAS_AF=0.2262;AMR_AF=0.0403;AFR_AF=0.0794;EUR_AF=0.0408;SAS_AF=0.0102;AA=G|||;VT=SNP
22	41353455	rs111298861	G	T	100	PASS	AC=1975;AF=0.394369;AN=5008;NS=2504;DP=17139;EAS_AF=0.7133;AMR_AF=0.2478;AFR_AF=0.1127;EUR_AF=0.4742;SAS_AF=0.4683;AA=G|||;VT=SNP
22	41354887	rs56080538	G	C	100	PASS	AC=2004;AF=0.40016;AN=5008;NS=2504;DP=16041;EAS_AF=0.7133;AMR_AF=0.2666;AFR_AF=0.1142;EUR_AF=0.4821;SAS_AF=0.4744;AA=G|||;VT=SNP
22	41358092	rs5751014	A	T	100	PASS	AC=776;AF=0.154952;AN=5008;NS=2504;DP=21107;EAS_AF=0.2262;AMR_AF=0.0519;AFR_AF=0.3442;EUR_AF=0.0447;SAS_AF=0.0123;AA=T|||;VT=SNP
22	41359786	rs2413631	G	A	100	PASS	AC=960;AF=0.191693;AN=5008;NS=2504;DP=21097;EAS_AF=0.0288;AMR_AF=0.5159;AFR_AF=0.0189;EUR_AF=0.2485;SAS_AF=0.3047;AA=G|||;VT=SNP
22	41369108	rs17347451	G	C	100	PASS	AC=1977;AF=0.394768;AN=5008;NS=2504;DP=17843;EAS_AF=0.7113;AMR_AF=0.2464;AFR_AF=0.1127;EUR_AF=0.4821;SAS_AF=0.4652;AA=G|||;VT=SNP
22	41372696	rs9611447	T	C	100	PASS	AC=2366;AF=0.472444;AN=5008;NS=2504;DP=14001;EAS_AF=0.7133;AMR_AF=0.2795;AFR_AF=0.3767;EUR_AF=0.4891;SAS_AF=0.4734;AA=C|||;VT=SNP
22	41374107	rs112169312	A	G	100	PASS	AC=919;AF=0.183506;AN=5008;NS=2504;DP=13960;EAS_AF=0.3333;AMR_AF=0.1383;AFR_AF=0.0159;EUR_AF=0.2773;SAS_AF=0.1912;AA=A|||;VT=SNP
22	41376734	rs5758150	T	C	100	PASS	AC=3004;AF=0.59984;AN=5008;NS=2504;DP=17021;EAS_AF=0.9077;AMR_AF=0.3343;AFR_AF=0.6437;EUR_AF=0.5308;SAS_AF=0.4826;AA=C|||;VT=SNP
22	41377326	rs113784934	G	A	100	PASS	AC=773;AF=0.154353;AN=5008;NS=2504;DP=15071;EAS_AF=0.2262;AMR_AF=0.0519;AFR_AF=0.3434;EUR_AF=0.0447;SAS_AF=0.0102;AA=A|||;VT=SNP
22	41382163	rs5758152	A	G	100	PASS	AC=1957;AF=0.390775;AN=5008;NS=2504;DP=15059;EAS_AF=0.6885;AMR_AF=0.2608;AFR_AF=0.1036;EUR_AF=0.4791;SAS_AF=0.4734;AA=A|||;VT=SNP
22	41382177	rs5758153	G	T	100	PASS	AC=1316;AF=0.26278;AN=5008;NS=2504;DP=15605;EAS_AF=0.4514;AMR_AF=0.1945;AFR_AF=0.0378;EUR_AF=0.3499;SAS_AF=0.3313;AA=G|||;VT=SNP
22	41386084	rs9623300	C	G	100	PASS	AC=936;AF=0.186901;AN=5008;NS=2504;DP=19100;EAS_AF=0.4712;AMR_AF=0.0591;AFR_AF=0.2012;EUR_AF=0.0865;SAS_AF=0.0685;AA=C|||;VT=SNP
22	41393520	rs960596	C	T	100	PASS	AC=1333;AF=0.266174;AN=5008;NS=2504;DP=15407;EAS_AF=0.4345;AMR_AF=0.1974;AFR_AF=0.0257;EUR_AF=0.3509;SAS_AF=0.3793;AA=C|||;VT=SNP
22	41394128	rs5751020	C	T	100	PASS	AC=2026;AF=0.404553;AN=5008;NS=2504;DP=17524;EAS_AF=0.6895;AMR_AF=0.2637;AFR_AF=0.1089;EUR_AF=0.492;SAS_AF=0.5204;AA=C|||;VT=SNP
22	41396353	rs7287939	T	C	100	PASS	AC=179;AF=0.0357428;AN=5008;NS=2504;DP=17114;EAS_AF=0.0089;AMR_AF=0.0317;AFR_AF=0.0038;EUR_AF=0.0795;SAS_AF=0.0644;AA=T|||;VT=SNP
22	41399434	rs5758168	G	A	100	PASS	AC=2444;AF=0.488019;AN=5008;NS=2504;DP=14709;EAS_AF=0.6984;AMR_AF=0.33;AFR_AF=0.3283;EUR_AF=0.5497;SAS_AF=0.5358;AA=G|||;VT=SNP
22	41399620	rs5758169	A	C	100	PASS	AC=2498;AF=0.498802;AN=5008;NS=2504;DP=14764;EAS_AF=0.7004;AMR_AF=0.3329;AFR_AF=0.3631;EUR_AF=0.5517;SAS_AF=0.5378;AA=A|||;VT=SNP
22	41401029	rs1884249	T	C	100	PASS	AC=3147;AF=0.628395;AN=5008;NS=2504;DP=17515;EAS_AF=0.9137;AMR_AF=0.3516;AFR_AF=0.6702;EUR_AF=0.5537;SAS_AF=0.5511;AA=C|||;VT=SNP
22	41401150	rs5758171	G	A	100	PASS	AC=2058;AF=0.410942;AN=5008;NS=2504;DP=18604;EAS_AF=0.6935;AMR_AF=0.2709;AFR_AF=0.1112;EUR_AF=0.492;SAS_AF=0.5409;AA=G|||;VT=SNP
22	41401228	rs5758172	A	G	100	PASS	AC=2469;AF=0.493011;AN=5008;NS=2504;DP=17264;EAS_AF=0.7113;AMR_AF=0.3271;AFR_AF=0.3321;EUR_AF=0.5507;SAS_AF=0.544;AA=A|||;VT=SNP
22	41401548	rs9611452	T	C	100	PASS	AC=2450;AF=0.489217;AN=5008;NS=2504;DP=15188;EAS_AF=0.6935;AMR_AF=0.3271;AFR_AF=0.3313;EUR_AF=0.5507;SAS_AF=0.544;AA=T|||;VT=SNP
22	41401848	rs9611453	C	T	100	PASS	AC=2073;AF=0.413938;AN=5008;NS=2504;DP=18051;EAS_AF=0.6925;AMR_AF=0.2824;AFR_AF=0.112;EUR_AF=0.499;SAS_AF=0.5409;AA=C|||;VT=SNP
22	41402321	rs12485045	G	A	100	PASS	AC=1822;AF=0.363818;AN=5008;NS=2504;DP=10602;EAS_AF=0.0833;AMR_AF=0.6455;AFR_AF=0.3192;EUR_AF=0.4811;SAS_AF=0.3926;AA=A|||;VT=SNP
22	41402977	rs5995983	G	A	100	PASS	AC=2370;AF=0.473243;AN=5008;NS=2504;DP=15520;EAS_AF=0.6925;AMR_AF=0.3055;AFR_AF=0.3132;EUR_AF=0.5089;SAS_AF=0.546;AA=G|||;VT=SNP
22	41403503	rs5758174	T	C	100	PASS	AC=2450;AF=0.489217;AN=5008;NS=2504;DP=16083;EAS_AF=0.6935;AMR_AF=0.3372;AFR_AF=0.3154;EUR_AF=0.5616;SAS_AF=0.547;AA=C|||;VT=SNP
22	41403698	rs5758175	G	A	100	PASS	AC=2451;AF=0.489417;AN=5008;NS=2504;DP=16136;EAS_AF=0.6935;AMR_AF=0.3372;AFR_AF=0.3162;EUR_AF=0.5616;SAS_AF=0.547;AA=G|||;VT=SNP
22	41403793	rs5758176	C	G	100	PASS	AC=2467;AF=0.492612;AN=5008;NS=2504;DP=19888;EAS_AF=0.6935;AMR_AF=0.3386;AFR_AF=0.3268;EUR_AF=0.5626;SAS_AF=0.547;AA=T|||;VT=SNP
22	41403844	rs5758177	A	G	100	PASS	AC=3168;AF=0.632588;AN=5008;NS=2504;DP=19016;EAS_AF=0.9147;AMR_AF=0.3617;AFR_AF=0.6694;EUR_AF=0.5646;SAS_AF=0.5542;AA=G|||;VT=SNP
22	41404511	rs743001	T	A	100	PASS	AC=2439;AF=0.487021;AN=5008;NS=2504;DP=14887;EAS_AF=0.6925;AMR_AF=0.3285;AFR_AF=0.3162;EUR_AF=0.5586;SAS_AF=0.545;AA=G|||;VT=SNP
22	41406919	rs5758179	G	A	100	PASS	AC=1144;AF=0.228435;AN=5008;NS=2504;DP=19376;EAS_AF=0.3502;AMR_AF=0.183;AFR_AF=0.0234;EUR_AF=0.3091;SAS_AF=0.3292;AA=A|||;VT=SNP
22	41407165	rs5751022	G	A	100	PASS	AC=1075;AF=0.214657;AN=5008;NS=2504;DP=15232;EAS_AF=0.2361;AMR_AF=0.1182;AFR_AF=0.2965;EUR_AF=0.1889;SAS_AF=0.1769;AA=A|||;VT=SNP
22	41408754	rs13056300	T	C	100	PASS	AC=1240;AF=0.247604;AN=5008;NS=2504;DP=13628;EAS_AF=0.0615;AMR_AF=0.5591;AFR_AF=0.1377;EUR_AF=0.2922;SAS_AF=0.3211;AA=T|||;VT=SNP
22	41408991	rs62237051	G	A	100	PASS	AC=1051;AF=0.209864;AN=5008;NS=2504;DP=19369;EAS_AF=0.244;AMR_AF=0.111;AFR_AF=0.2663;EUR_AF=0.1899;SAS_AF=0.1892;AA=G|||;VT=SNP
22	41409429	rs9611454	C	T	100	PASS	AC=1429;AF=0.285343;AN=5008;NS=2504;DP=17046;EAS_AF=0.4742;AMR_AF=0.2219;AFR_AF=0.0431;EUR_AF=0.3529;SAS_AF=0.3937;AA=C|||;VT=SNP
22	41410267	rs5751023	G	A	100	PASS	AC=1132;AF=0.226038;AN=5008;NS=2504;DP=20025;EAS_AF=0.244;AMR_AF=0.1354;AFR_AF=0.2716;EUR_AF=0.2366;SAS_AF=0.1994;AA=G|||;VT=SNP
22	41410666	rs5758181	G	A	100	PASS	AC=1167;AF=0.233027;AN=5008;NS=2504;DP=18203;EAS_AF=0.2421;AMR_AF=0.134;AFR_AF=0.3041;EUR_AF=0.2485;SAS_AF=0.182;AA=g|||;VT=SNP
22	41410915	rs12166627	T	A	100	PASS	AC=516;AF=0.103035;AN=5008;NS=2504;DP=17015;EAS_AF=0.0446;AMR_AF=0.1816;AFR_AF=0.0325;EUR_AF=0.1392;SAS_AF=0.1656;AA=T|||;VT=SNP
22	41410922	rs12484084	T	C	100	PASS	AC=583;AF=0.116414;AN=5008;NS=2504;DP=16768;EAS_AF=0.0516;AMR_AF=0.3617;AFR_AF=0.0582;EUR_AF=0.1531;SAS_AF=0.0501;AA=T|||;VT=SNP
22	41410927	rs5751025	A	G	100	PASS	AC=553;AF=0.110423;AN=5008;NS=2504;DP=16493;EAS_AF=0.2569;AMR_AF=0.0259;AFR_AF=0.1936;EUR_AF=0.006;SAS_AF=0.0143;AA=a|||;VT=SNP
22	41411804	rs9607764	G	C	100	PASS	AC=2052;AF=0.409744;AN=5008;NS=2504;DP=15522;EAS_AF=0.2381;AMR_AF=0.6369;AFR_AF=0.3684;EUR_AF=0.4245;SAS_AF=0.4663;AA=C|||;VT=SNP
22	41411949	rs5758182	G	A	100	PASS	AC=1247;AF=0.249002;AN=5008;NS=2504;DP=17439;EAS_AF=0.2371;AMR_AF=0.1398;AFR_AF=0.3699;EUR_AF=0.2346;SAS_AF=0.1902;AA=G|||;VT=SNP
22	41412396	rs9611455	C	T	100	PASS	AC=1743;AF=0.348043;AN=5008;NS=2504;DP=20135;EAS_AF=0.2351;AMR_AF=0.621;AFR_AF=0.1596;EUR_AF=0.4225;SAS_AF=0.4489;AA=C|||;VT=SNP
22	41412425	rs8138917	T	C	100	PASS	AC=2046;AF=0.408546;AN=5008;NS=2504;DP=20117;EAS_AF=0.2351;AMR_AF=0.6369;AFR_AF=0.3684;EUR_AF=0.4235;SAS_AF=0.4642;AA=C|||;VT=SNP
22	41412723	rs8138349	C	T	100	PASS	AC=2048;AF=0.408946;AN=5008;NS=2504;DP=21063;EAS_AF=0.2351;AMR_AF=0.6369;AFR_AF=0.3691;EUR_AF=0.4235;SAS_AF=0.4652;AA=C|||;VT=SNP
22	41412928	rs8138520	A	G	100	PASS	AC=2048;AF=0.408946;AN=5008;NS=2504;DP=18196;EAS_AF=0.2351;AMR_AF=0.6369;AFR_AF=0.3691;EUR_AF=0.4235;SAS_AF=0.4652;AA=G|||;VT=SNP
22	41413130	rs5758186	T	C	100	PASS	AC=1424;AF=0.284345;AN=5008;NS=2504;DP=18101;EAS_AF=0.5248;AMR_AF=0.2003;AFR_AF=0.0772;EUR_AF=0.3211;SAS_AF=0.3384;AA=T|||;VT=SNP
22	41413286	rs5758187	G	C	100	PASS	AC=3537;AF=0.70627;AN=5008;NS=2504;DP=15877;EAS_AF=0.7599;AMR_AF=0.8429;AFR_AF=0.4924;EUR_AF=0.7445;SAS_AF=0.8037;AA=N|||;VT=SNP
22	41413635	rs9611457	C	G	100	PASS	AC=2049;AF=0.409145;AN=5008;NS=2504;DP=10405;EAS_AF=0.2371;AMR_AF=0.6354;AFR_AF=0.3691;EUR_AF=0.4235;SAS_AF=0.4652;AA=G|||;VT=SNP
22	41413640	rs5758188	T	C	100	PASS	AC=1252;AF=0.25;AN=5008;NS=2504;DP=10574;EAS_AF=0.2401;AMR_AF=0.1412;AFR_AF=0.3699;EUR_AF=0.2356;SAS_AF=0.1902;AA=T|||;VT=SNP
22	41414055	rs9611459	G	A	100	PASS	AC=1269;AF=0.253395;AN=5008;NS=2504;DP=13342;EAS_AF=0.0536;AMR_AF=0.5605;AFR_AF=0.1301;EUR_AF=0.3032;SAS_AF=0.3569;AA=G|||;VT=SNP
22	41414434	rs5751028	G	A	100	PASS	AC=1368;AF=0.273163;AN=5008;NS=2504;DP=22770;EAS_AF=0.5218;AMR_AF=0.196;AFR_AF=0.0401;EUR_AF=0.3201;SAS_AF=0.3384;AA=G|||;VT=SNP
22	41414846	rs5751029	C	T	100	PASS	AC=1370;AF=0.273562;AN=5008;NS=2504;DP=21277;EAS_AF=0.5228;AMR_AF=0.196;AFR_AF=0.0408;EUR_AF=0.3201;SAS_AF=0.3384;AA=C|||;VT=SNP
22	41415327	rs8135225	A	C	100	PASS	AC=2051;AF=0.409545;AN=5008;NS=2504;DP=13161;EAS_AF=0.2371;AMR_AF=0.6383;AFR_AF=0.3691;EUR_AF=0.4235;SAS_AF=0.4652;AA=C|||;VT=SNP
22	41415337	rs9607765	C	T	100	PASS	AC=1116;AF=0.222843;AN=5008;NS=2504;DP=14726;EAS_AF=0.0536;AMR_AF=0.5548;AFR_AF=0.0204;EUR_AF=0.3012;SAS_AF=0.3548;AA=C|||;VT=SNP
22	41415479	rs4821980	C	G	100	PASS	AC=2051;AF=0.409545;AN=5008;NS=2504;DP=17868;EAS_AF=0.2371;AMR_AF=0.6369;AFR_AF=0.3699;EUR_AF=0.4235;SAS_AF=0.4652;AA=G|||;VT=SNP
22	41415644	rs4821981	G	T	100	PASS	AC=2043;AF=0.407947;AN=5008;NS=2504;DP=20564;EAS_AF=0.2371;AMR_AF=0.6354;AFR_AF=0.3646;EUR_AF=0.4235;SAS_AF=0.4652;AA=G|||;VT=SNP
22	41415939	rs8136385	G	A	100	PASS	AC=813;AF=0.16234;AN=5008;NS=2504;DP=21669;EAS_AF=0.1835;AMR_AF=0.0778;AFR_AF=0.261;EUR_AF=0.1203;SAS_AF=0.1104;AA=g|||;VT=SNP
22	41415950	rs8139372	A	T	100	PASS	AC=813;AF=0.16234;AN=5008;NS=2504;DP=22525;EAS_AF=0.1835;AMR_AF=0.0778;AFR_AF=0.261;EUR_AF=0.1203;SAS_AF=0.1104;AA=T|||;VT=SNP
22	41416097	rs8139660	C	T	100	PASS	AC=813;AF=0.16234;AN=5008;NS=2504;DP=20291;EAS_AF=0.1835;AMR_AF=0.0778;AFR_AF=0.261;EUR_AF=0.1203;SAS_AF=0.1104;AA=C|||;VT=SNP
22	41416181	rs8139770	C	T	100	PASS	AC=2065;AF=0.41234;AN=5008;NS=2504;DP=18520;EAS_AF=0.2371;AMR_AF=0.6398;AFR_AF=0.3767;EUR_AF=0.4254;SAS_AF=0.4663;AA=T|||;VT=SNP
22	41416557	rs6519240	C	T	100	PASS	AC=1247;AF=0.249002;AN=5008;NS=2504;DP=16753;EAS_AF=0.2391;AMR_AF=0.1398;AFR_AF=0.3691;EUR_AF=0.2336;SAS_AF=0.1902;AA=T|||;VT=SNP
22	41416607	rs13054700	A	G	100	PASS	AC=814;AF=0.16254;AN=5008;NS=2504;DP=17904;EAS_AF=0.1835;AMR_AF=0.0793;AFR_AF=0.261;EUR_AF=0.1203;SAS_AF=0.1104;AA=a|||;VT=SNP
22	41417328	rs34280060	G	C	100	PASS	AC=696;AF=0.138978;AN=5008;NS=2504;DP=18814;EAS_AF=0.1855;AMR_AF=0.0749;AFR_AF=0.1725;EUR_AF=0.1203;SAS_AF=0.1104;AA=G|||;VT=SNP
22	41418154	rs926914	C	T	100	PASS	AC=1246;AF=0.248802;AN=5008;NS=2504;DP=7594;EAS_AF=0.0536;AMR_AF=0.5605;AFR_AF=0.115;EUR_AF=0.3022;SAS_AF=0.3548;AA=T|||;VT=SNP
22	41418297	rs9611460	T	C	100	PASS	AC=1218;AF=0.243211;AN=5008;NS=2504;DP=6380;EAS_AF=0.0536;AMR_AF=0.5548;AFR_AF=0.1074;EUR_AF=0.2903;SAS_AF=0.3528;AA=T|||;VT=SNP
22	41420441	rs73424511	G	A	100	PASS	AC=672;AF=0.134185;AN=5008;NS=2504;DP=17501;EAS_AF=0.1845;AMR_AF=0.0735;AFR_AF=0.1573;EUR_AF=0.1203;SAS_AF=0.1084;AA=g|||;VT=SNP
22	41420679	rs75723348	T	G	100	PASS	AC=1328;AF=0.265176;AN=5008;NS=2504;DP=16443;EAS_AF=0.0556;AMR_AF=0.5634;AFR_AF=0.1717;EUR_AF=0.3022;SAS_AF=0.3579;AA=T|||;VT=SNP
22	41420781	rs71327109	C	T	100	PASS	AC=486;AF=0.0970447;AN=5008;NS=2504;DP=17901;EAS_AF=0.1845;AMR_AF=0.0605;AFR_AF=0.025;EUR_AF=0.1183;SAS_AF=0.1084;AA=C|||;VT=SNP
22	41420948	rs34287622	C	T	100	PASS	AC=677;AF=0.135184;AN=5008;NS=2504;DP=15854;EAS_AF=0.1845;AMR_AF=0.0735;AFR_AF=0.1611;EUR_AF=0.1203;SAS_AF=0.1084;AA=C|||;VT=SNP
22	41421293	rs55776715	G	A	100	PASS	AC=1261;AF=0.251797;AN=5008;NS=2504;DP=14833;EAS_AF=0.2391;AMR_AF=0.1311;AFR_AF=0.3903;EUR_AF=0.2276;SAS_AF=0.1881;AA=G|||;VT=SNP
22	41423627	rs9611462	G	C	100	PASS	AC=1465;AF=0.292532;AN=5008;NS=2504;DP=19996;EAS_AF=0.5198;AMR_AF=0.2104;AFR_AF=0.0991;EUR_AF=0.325;SAS_AF=0.3446;AA=G|||;VT=SNP
22	41424065	rs5758191	A	G	100	PASS	AC=4035;AF=0.805711;AN=5008;NS=2504;DP=17734;EAS_AF=0.8155;AMR_AF=0.9063;AFR_AF=0.6422;EUR_AF=0.8598;SAS_AF=0.8896;AA=G|||;VT=SNP
22	41424481	rs73424526	G	A	100	PASS	AC=656;AF=0.13099;AN=5008;NS=2504;DP=17829;EAS_AF=0.1845;AMR_AF=0.0663;AFR_AF=0.1505;EUR_AF=0.1183;SAS_AF=0.1084;AA=G|||;VT=SNP
22	41426139	rs9611465	G	A	100	PASS	AC=1324;AF=0.264377;AN=5008;NS=2504;DP=22441;EAS_AF=0.0556;AMR_AF=0.5634;AFR_AF=0.1679;EUR_AF=0.3042;SAS_AF=0.3569;AA=G|||;VT=SNP
22	41426299	rs9611466	A	T	100	PASS	AC=1324;AF=0.264377;AN=5008;NS=2504;DP=21522;EAS_AF=0.0556;AMR_AF=0.5634;AFR_AF=0.1679;EUR_AF=0.3042;SAS_AF=0.3569;AA=A|||;VT=SNP
22	41426877	rs9611467	C	T	100	PASS	AC=1323;AF=0.264177;AN=5008;NS=2504;DP=17663;EAS_AF=0.0556;AMR_AF=0.5634;AFR_AF=0.1672;EUR_AF=0.3042;SAS_AF=0.3569;AA=T|||;VT=SNP
22	41427446	rs9607768	G	A	100	PASS	AC=1276;AF=0.254792;AN=5008;NS=2504;DP=11863;EAS_AF=0.0546;AMR_AF=0.5605;AFR_AF=0.1339;EUR_AF=0.3042;SAS_AF=0.3569;AA=g|||;VT=SNP
22	41429084	rs12484477	G	A	100	PASS	AC=1327;AF=0.264976;AN=5008;NS=2504;DP=16160;EAS_AF=0.0546;AMR_AF=0.5634;AFR_AF=0.1672;EUR_AF=0.3052;SAS_AF=0.3609;AA=G|||;VT=SNP
22	41429630	rs2899343	C	T	100	PASS	AC=1385;AF=0.276558;AN=5008;NS=2504;DP=12914;EAS_AF=0.5208;AMR_AF=0.2089;AFR_AF=0.0401;EUR_AF=0.326;SAS_AF=0.3415;AA=C|||;VT=SNP
22	41429990	rs5758193	C	T	100	PASS	AC=1389;AF=0.277356;AN=5008;NS=2504;DP=8225;EAS_AF=0.5208;AMR_AF=0.2089;AFR_AF=0.0431;EUR_AF=0.326;SAS_AF=0.3415;AA=C|||;VT=SNP
22	41430338	rs4820423	A	T	100	PASS	AC=1327;AF=0.264976;AN=5008;NS=2504;DP=15041;EAS_AF=0.0546;AMR_AF=0.5634;AFR_AF=0.1702;EUR_AF=0.3052;SAS_AF=0.3569;AA=A|||;VT=SNP
22	41431490	rs12628527	T	C	100	PASS	AC=674;AF=0.134585;AN=5008;NS=2504;DP=19164;EAS_AF=0.1845;AMR_AF=0.0735;AFR_AF=0.1566;EUR_AF=0.1203;SAS_AF=0.1115;AA=T|||;VT=SNP
22	41432099	rs4820426	C	T	100	PASS	AC=1278;AF=0.255192;AN=5008;NS=2504;DP=11510;EAS_AF=0.0546;AMR_AF=0.5605;AFR_AF=0.1354;EUR_AF=0.3042;SAS_AF=0.3569;AA=C|||;VT=SNP
22	41432104	rs4821982	C	T	100	PASS	AC=1278;AF=0.255192;AN=5008;NS=2504;DP=11450;EAS_AF=0.0546;AMR_AF=0.5605;AFR_AF=0.1354;EUR_AF=0.3042;SAS_AF=0.3569;AA=C|||;VT=SNP
22	41432389	rs4820427	G	C	100	PASS	AC=2203;AF=0.439896;AN=5008;NS=2504;DP=11402;EAS_AF=0.2381;AMR_AF=0.6499;AFR_AF=0.4576;EUR_AF=0.4453;SAS_AF=0.4693;AA=C|||;VT=SNP
22	41433319	rs9611469	T	C	100	PASS	AC=1324;AF=0.264377;AN=5008;NS=2504;DP=19594;EAS_AF=0.0546;AMR_AF=0.5648;AFR_AF=0.1687;EUR_AF=0.3032;SAS_AF=0.3569;AA=C|||;VT=SNP
22	41434158	rs73174657	G	A	100	PASS	AC=1278;AF=0.255192;AN=5008;NS=2504;DP=13496;EAS_AF=0.0546;AMR_AF=0.562;AFR_AF=0.1354;EUR_AF=0.3032;SAS_AF=0.3569;AA=G|||;VT=SNP
22	41434198	rs112779734	T	C	100	PASS	AC=1399;AF=0.279353;AN=5008;NS=2504;DP=13057;EAS_AF=0.0546;AMR_AF=0.572;AFR_AF=0.205;EUR_AF=0.3231;SAS_AF=0.3589;AA=t|||;VT=SNP
22	41434217	rs5995986	A	G	100	PASS	AC=3597;AF=0.718251;AN=5008;NS=2504;DP=12556;EAS_AF=0.7589;AMR_AF=0.8588;AFR_AF=0.5053;EUR_AF=0.7694;SAS_AF=0.8119;AA=a|||;VT=SNP
22	41434333	rs113578757	A	G	100	PASS	AC=675;AF=0.134784;AN=5008;NS=2504;DP=13201;EAS_AF=0.1835;AMR_AF=0.0749;AFR_AF=0.1573;EUR_AF=0.1203;SAS_AF=0.1115;AA=A|||;VT=SNP
22	41434420	rs7291559	C	G	100	PASS	AC=675;AF=0.134784;AN=5008;NS=2504;DP=14614;EAS_AF=0.1835;AMR_AF=0.0749;AFR_AF=0.1573;EUR_AF=0.1203;SAS_AF=0.1115;AA=c|||;VT=SNP
22	41434650	rs9607769	G	A	100	PASS	AC=1324;AF=0.264377;AN=5008;NS=2504;DP=16409;EAS_AF=0.0546;AMR_AF=0.5648;AFR_AF=0.1687;EUR_AF=0.3032;SAS_AF=0.3569;AA=A|||;VT=SNP
22	41434670	rs7291881	A	G	100	PASS	AC=3597;AF=0.718251;AN=5008;NS=2504;DP=16321;EAS_AF=0.7589;AMR_AF=0.8602;AFR_AF=0.5045;EUR_AF=0.7694;SAS_AF=0.8119;AA=G|||;VT=SNP
22	41434858	rs9611474	G	A	100	PASS	AC=1278;AF=0.255192;AN=5008;NS=2504;DP=17633;EAS_AF=0.0546;AMR_AF=0.562;AFR_AF=0.1354;EUR_AF=0.3032;SAS_AF=0.3569;AA=G|||;VT=SNP
22	41434937	rs73174659	C	T	100	PASS	AC=405;AF=0.0808706;AN=5008;NS=2504;DP=18661;EAS_AF=0.002;AMR_AF=0.3847;AFR_AF=0.0068;EUR_AF=0.0577;SAS_AF=0.0706;AA=C|||;VT=SNP
22	41436442	rs8135524	T	C	100	PASS	AC=1974;AF=0.394169;AN=5008;NS=2504;DP=19465;EAS_AF=0.2381;AMR_AF=0.6066;AFR_AF=0.3245;EUR_AF=0.4235;SAS_AF=0.4683;AA=.|||;VT=SNP
22	41436975	rs4821984	A	T	100	PASS	AC=1974;AF=0.394169;AN=5008;NS=2504;DP=13512;EAS_AF=0.2381;AMR_AF=0.6066;AFR_AF=0.3245;EUR_AF=0.4235;SAS_AF=0.4683;AA=.|||;VT=SNP
22	41437269	rs4821987	T	C	100	PASS	AC=3612;AF=0.721246;AN=5008;NS=2504;DP=16221;EAS_AF=0.7738;AMR_AF=0.8617;AFR_AF=0.5015;EUR_AF=0.7704;SAS_AF=0.8139;AA=.|||;VT=SNP
22	41437304	rs73174660	T	C	100	PASS	AC=1258;AF=0.251198;AN=5008;NS=2504;DP=13596;EAS_AF=0.0546;AMR_AF=0.5303;AFR_AF=0.1354;EUR_AF=0.3052;SAS_AF=0.3569;AA=.|||;VT=SNP
22	41438061	rs4821989	C	T	100	PASS	AC=1257;AF=0.250998;AN=5008;NS=2504;DP=14161;EAS_AF=0.0546;AMR_AF=0.5303;AFR_AF=0.1354;EUR_AF=0.3052;SAS_AF=0.3558;AA=.|||;VT=SNP
22	41438710	rs4821990	T	G	100	PASS	AC=1259;AF=0.251398;AN=5008;NS=2504;DP=20208;EAS_AF=0.0546;AMR_AF=0.5331;AFR_AF=0.1354;EUR_AF=0.3052;SAS_AF=0.3558;AA=.|||;VT=SNP
22	41439093	rs7289484	C	G	100	PASS	AC=724;AF=0.144569;AN=5008;NS=2504;DP=14380;EAS_AF=0.1815;AMR_AF=0.0749;AFR_AF=0.1967;EUR_AF=0.1183;SAS_AF=0.1125;AA=.|||;VT=SNP
22	41439185	rs7289906	G	A	100	PASS	AC=724;AF=0.144569;AN=5008;NS=2504;DP=13305;EAS_AF=0.1815;AMR_AF=0.0749;AFR_AF=0.1967;EUR_AF=0.1183;SAS_AF=0.1125;AA=.|||;VT=SNP
22	41439304	rs12484971	A	T	100	PASS	AC=1260;AF=0.251597;AN=5008;NS=2504;DP=16366;EAS_AF=0.0536;AMR_AF=0.5331;AFR_AF=0.1354;EUR_AF=0.3062;SAS_AF=0.3569;AA=.|||;VT=SNP
22	41439441	rs143302916	C	T	100	PASS	AC=726;AF=0.144968;AN=5008;NS=2504;DP=13404;EAS_AF=0.1825;AMR_AF=0.0749;AFR_AF=0.1974;EUR_AF=0.1183;SAS_AF=0.1125;AA=.|||;VT=SNP
22	41439604	rs9754487	A	G	100	PASS	AC=2026;AF=0.404553;AN=5008;NS=2504;DP=11797;EAS_AF=0.2371;AMR_AF=0.611;AFR_AF=0.3623;EUR_AF=0.4235;SAS_AF=0.4683;AA=.|||;VT=SNP
22	41440061	rs7286603	T	C	100	PASS	AC=2025;AF=0.404353;AN=5008;NS=2504;DP=11865;EAS_AF=0.2371;AMR_AF=0.611;AFR_AF=0.3623;EUR_AF=0.4235;SAS_AF=0.4673;AA=.|||;VT=SNP
22	41440375	rs8136890	G	A	100	PASS	AC=724;AF=0.144569;AN=5008;NS=2504;DP=9494;EAS_AF=0.1825;AMR_AF=0.0749;AFR_AF=0.1967;EUR_AF=0.1183;SAS_AF=0.1115;AA=.|||;VT=SNP
22	41440424	rs13055800	G	A	100	PASS	AC=1261;AF=0.251797;AN=5008;NS=2504;DP=11956;EAS_AF=0.0546;AMR_AF=0.5331;AFR_AF=0.1369;EUR_AF=0.3052;SAS_AF=0.3558;AA=.|||;VT=SNP
22	41440683	rs4821991	T	C	100	PASS	AC=1259;AF=0.251398;AN=5008;NS=2504;DP=10715;EAS_AF=0.0546;AMR_AF=0.5331;AFR_AF=0.1354;EUR_AF=0.3052;SAS_AF=0.3558;AA=.|||;VT=SNP
22	41441787	rs6519241	C	T	100	PASS	AC=767;AF=0.153155;AN=5008;NS=2504;DP=13103;EAS_AF=0.1825;AMR_AF=0.0778;AFR_AF=0.2277;EUR_AF=0.1183;SAS_AF=0.1115;AA=.|||;VT=SNP
22	41442424	rs8137990	G	T	100	PASS	AC=479;AF=0.095647;AN=5008;NS=2504;DP=14867;EAS_AF=0.1825;AMR_AF=0.0605;AFR_AF=0.0212;EUR_AF=0.1163;SAS_AF=0.1104;AA=.|||;VT=SNP
22	41442566	rs8137906	A	G	100	PASS	AC=2028;AF=0.404952;AN=5008;NS=2504;DP=16865;EAS_AF=0.2371;AMR_AF=0.6124;AFR_AF=0.3631;EUR_AF=0.4235;SAS_AF=0.4683;AA=.|||;VT=SNP
22	41442653	rs8138039	A	G	100	PASS	AC=725;AF=0.144768;AN=5008;NS=2504;DP=14380;EAS_AF=0.1825;AMR_AF=0.0749;AFR_AF=0.1974;EUR_AF=0.1183;SAS_AF=0.1115;AA=.|||;VT=SNP
22	41442831	rs8138365	C	T	100	PASS	AC=725;AF=0.144768;AN=5008;NS=2504;DP=14850;EAS_AF=0.1825;AMR_AF=0.0749;AFR_AF=0.1974;EUR_AF=0.1183;SAS_AF=0.1115;AA=.|||;VT=SNP
22	41443075	rs4821992	T	C	100	PASS	AC=3672;AF=0.733227;AN=5008;NS=2504;DP=13252;EAS_AF=0.7738;AMR_AF=0.866;AFR_AF=0.5446;EUR_AF=0.7704;SAS_AF=0.8139;AA=.|||;VT=SNP
22	41443295	rs7292261	C	T	100	PASS	AC=3676;AF=0.734026;AN=5008;NS=2504;DP=13312;EAS_AF=0.7738;AMR_AF=0.866;AFR_AF=0.5477;EUR_AF=0.7704;SAS_AF=0.8139;AA=.|||;VT=SNP
22	41443877	rs12484525	G	C	100	PASS	AC=2216;AF=0.442492;AN=5008;NS=2504;DP=18231;EAS_AF=0.2381;AMR_AF=0.6225;AFR_AF=0.5;EUR_AF=0.4235;SAS_AF=0.4673;AA=.|||;VT=SNP
22	41444350	rs12628681	C	T	100	PASS	AC=648;AF=0.129393;AN=5008;NS=2504;DP=20757;EAS_AF=0.1835;AMR_AF=0.0735;AFR_AF=0.1384;EUR_AF=0.1193;SAS_AF=0.1115;AA=.|||;VT=SNP
22	41444363	rs1474846	A	G	100	PASS	AC=3680;AF=0.734824;AN=5008;NS=2504;DP=20934;EAS_AF=0.7748;AMR_AF=0.8674;AFR_AF=0.5492;EUR_AF=0.7704;SAS_AF=0.8139;AA=.|||;VT=SNP
22	41444444	rs1967708	G	C	100	PASS	AC=2218;AF=0.442891;AN=5008;NS=2504;DP=18863;EAS_AF=0.2381;AMR_AF=0.621;AFR_AF=0.5;EUR_AF=0.4245;SAS_AF=0.4693;AA=.|||;VT=SNP
22	41446147	rs8139536	A	G	100	PASS	AC=731;AF=0.145966;AN=5008;NS=2504;DP=15030;EAS_AF=0.1835;AMR_AF=0.0764;AFR_AF=0.1989;EUR_AF=0.1193;SAS_AF=0.1125;AA=A|||;VT=SNP
22	41447570	rs7285811	A	G	100	PASS	AC=827;AF=0.165136;AN=5008;NS=2504;DP=13575;EAS_AF=0.1835;AMR_AF=0.0821;AFR_AF=0.2685;EUR_AF=0.1193;SAS_AF=0.1125;AA=G|||;VT=SNP
22	41447675	rs7287229	T	A	100	PASS	AC=748;AF=0.149361;AN=5008;NS=2504;DP=14135;EAS_AF=0.1845;AMR_AF=0.1412;AFR_AF=0.1687;EUR_AF=0.1262;SAS_AF=0.1166;AA=T|||;VT=SNP
22	41448392	rs6002239	T	C	100	PASS	AC=2192;AF=0.4377;AN=5008;NS=2504;DP=16174;EAS_AF=0.2381;AMR_AF=0.621;AFR_AF=0.4781;EUR_AF=0.4245;SAS_AF=0.4724;AA=C|||;VT=SNP
22	41448734	rs67254554	A	G	100	PASS	AC=832;AF=0.166134;AN=5008;NS=2504;DP=21553;EAS_AF=0.1845;AMR_AF=0.0836;AFR_AF=0.2723;EUR_AF=0.1183;SAS_AF=0.1115;AA=G|||;VT=SNP
22	41450447	rs7284083	T	A	100	PASS	AC=492;AF=0.0982428;AN=5008;NS=2504;DP=8809;EAS_AF=0.1845;AMR_AF=0.062;AFR_AF=0.028;EUR_AF=0.1163;SAS_AF=0.1115;AA=T|||;VT=SNP
22	41450646	rs7292484	C	T	100	PASS	AC=652;AF=0.130192;AN=5008;NS=2504;DP=10735;EAS_AF=0.1845;AMR_AF=0.0735;AFR_AF=0.1415;EUR_AF=0.1183;SAS_AF=0.1115;AA=C|||;VT=SNP
22	41450844	rs8142874	G	A	100	PASS	AC=1262;AF=0.251997;AN=5008;NS=2504;DP=15468;EAS_AF=0.0536;AMR_AF=0.5346;AFR_AF=0.1331;EUR_AF=0.3062;SAS_AF=0.3609;AA=G|||;VT=SNP
22	41451185	rs8138132	A	C	100	PASS	AC=1427;AF=0.284944;AN=5008;NS=2504;DP=13934;EAS_AF=0.5179;AMR_AF=0.2406;AFR_AF=0.0408;EUR_AF=0.3469;SAS_AF=0.3425;AA=A|||;VT=SNP
22	41451218	rs7287837	C	T	100	PASS	AC=652;AF=0.130192;AN=5008;NS=2504;DP=13949;EAS_AF=0.1845;AMR_AF=0.0735;AFR_AF=0.1415;EUR_AF=0.1183;SAS_AF=0.1115;AA=C|||;VT=SNP
22	41451412	rs7289218	T	A	100	PASS	AC=652;AF=0.130192;AN=5008;NS=2504;DP=9940;EAS_AF=0.1845;AMR_AF=0.0735;AFR_AF=0.1415;EUR_AF=0.1183;SAS_AF=0.1115;AA=T|||;VT=SNP
22	41452301	rs28814423	G	A	100	PASS	AC=1252;AF=0.25;AN=5008;NS=2504;DP=9987;EAS_AF=0.0546;AMR_AF=0.5331;AFR_AF=0.1263;EUR_AF=0.3052;SAS_AF=0.3609;AA=G|||;VT=SNP
22	41452549	rs7284653	G	T	100	PASS	AC=688;AF=0.13738;AN=5008;NS=2504;DP=17177;EAS_AF=0.1845;AMR_AF=0.0764;AFR_AF=0.1679;EUR_AF=0.1183;SAS_AF=0.1104;AA=T|||;VT=SNP
22	41452876	rs7285123	G	C	100	PASS	AC=496;AF=0.0990415;AN=5008;NS=2504;DP=15727;EAS_AF=0.1845;AMR_AF=0.062;AFR_AF=0.0318;EUR_AF=0.1163;SAS_AF=0.1104;AA=G|||;VT=SNP
22	41453670	rs5995987	A	G	100	PASS	AC=778;AF=0.155351;AN=5008;NS=2504;DP=19264;EAS_AF=0.1845;AMR_AF=0.0807;AFR_AF=0.2337;EUR_AF=0.1183;SAS_AF=0.1104;AA=G|||;VT=SNP
22	41453684	rs5995988	C	G	100	PASS	AC=777;AF=0.155152;AN=5008;NS=2504;DP=19338;EAS_AF=0.1845;AMR_AF=0.0807;AFR_AF=0.233;EUR_AF=0.1183;SAS_AF=0.1104;AA=C|||;VT=SNP
22	41454766	rs58226304	A	T	100	PASS	AC=651;AF=0.129992;AN=5008;NS=2504;DP=11669;EAS_AF=0.1845;AMR_AF=0.0735;AFR_AF=0.1415;EUR_AF=0.1183;SAS_AF=0.1104;AA=A|||;VT=SNP
22	41456013	rs9619935	C	G	100	PASS	AC=1280;AF=0.255591;AN=5008;NS=2504;DP=17682;EAS_AF=0.0536;AMR_AF=0.5346;AFR_AF=0.1339;EUR_AF=0.3062;SAS_AF=0.3783;AA=C|||;VT=SNP
22	41456560	rs35260652	T	A	100	PASS	AC=721;AF=0.14397;AN=5008;NS=2504;DP=13764;EAS_AF=0.1845;AMR_AF=0.0764;AFR_AF=0.1936;EUR_AF=0.1203;SAS_AF=0.1074;AA=T|||;VT=SNP
22	41456606	rs5758207	A	G	100	PASS	AC=3497;AF=0.698283;AN=5008;NS=2504;DP=15899;EAS_AF=0.7708;AMR_AF=0.8573;AFR_AF=0.4153;EUR_AF=0.7724;SAS_AF=0.817;AA=A|||;VT=SNP
22	41457498	rs35857096	C	G	100	PASS	AC=736;AF=0.146965;AN=5008;NS=2504;DP=15043;EAS_AF=0.1845;AMR_AF=0.0778;AFR_AF=0.202;EUR_AF=0.1153;SAS_AF=0.1155;AA=C|||;VT=SNP
22	41457957	rs6002242	T	C	100	PASS	AC=3657;AF=0.730232;AN=5008;NS=2504;DP=17362;EAS_AF=0.7708;AMR_AF=0.866;AFR_AF=0.525;EUR_AF=0.7803;SAS_AF=0.818;AA=C|||;VT=SNP
22	41457977	rs4821993	A	G	100	PASS	AC=3657;AF=0.730232;AN=5008;NS=2504;DP=17649;EAS_AF=0.7708;AMR_AF=0.866;AFR_AF=0.525;EUR_AF=0.7803;SAS_AF=0.818;AA=G|||;VT=SNP
22	41458784	rs9611486	C	G	100	PASS	AC=1294;AF=0.258387;AN=5008;NS=2504;DP=14383;EAS_AF=0.0536;AMR_AF=0.5375;AFR_AF=0.1589;EUR_AF=0.3082;SAS_AF=0.3548;AA=C|||;VT=SNP
22	41459486	rs13053242	G	A	100	PASS	AC=1291;AF=0.257788;AN=5008;NS=2504;DP=16989;EAS_AF=0.0536;AMR_AF=0.536;AFR_AF=0.1589;EUR_AF=0.3062;SAS_AF=0.3548;AA=G|||;VT=SNP
22	41460489	rs9611487	C	T	100	PASS	AC=1214;AF=0.242412;AN=5008;NS=2504;DP=14118;EAS_AF=0.0536;AMR_AF=0.5288;AFR_AF=0.1059;EUR_AF=0.3052;SAS_AF=0.3538;AA=C|||;VT=SNP
22	41461125	rs113322803	G	A	100	PASS	AC=738;AF=0.147364;AN=5008;NS=2504;DP=10656;EAS_AF=0.1855;AMR_AF=0.0778;AFR_AF=0.2035;EUR_AF=0.1143;SAS_AF=0.1155;AA=G|||;VT=SNP
22	41461176	rs73424602	C	T	100	PASS	AC=2079;AF=0.415136;AN=5008;NS=2504;DP=9742;EAS_AF=0.2391;AMR_AF=0.6167;AFR_AF=0.3979;EUR_AF=0.4215;SAS_AF=0.4703;AA=C|||;VT=SNP
22	41461218	rs12168518	A	G	100	PASS	AC=3627;AF=0.724241;AN=5008;NS=2504;DP=10562;EAS_AF=0.7708;AMR_AF=0.8631;AFR_AF=0.5038;EUR_AF=0.7803;SAS_AF=0.818;AA=G|||;VT=SNP
22	41461261	rs12168550	A	G	100	PASS	AC=3541;AF=0.707069;AN=5008;NS=2504;DP=10572;EAS_AF=0.7708;AMR_AF=0.8559;AFR_AF=0.4425;EUR_AF=0.7803;SAS_AF=0.818;AA=A|||;VT=SNP
22	41461836	rs4821995	A	G	100	PASS	AC=2734;AF=0.545927;AN=5008;NS=2504;DP=17584;EAS_AF=0.5853;AMR_AF=0.7781;AFR_AF=0.1868;EUR_AF=0.666;SAS_AF=0.7025;AA=A|||;VT=SNP
22	41461865	rs5758209	T	G	100	PASS	AC=2326;AF=0.464457;AN=5008;NS=2504;DP=17461;EAS_AF=0.7183;AMR_AF=0.3271;AFR_AF=0.3374;EUR_AF=0.4732;SAS_AF=0.4632;AA=G|||;VT=SNP
22	41462072	rs9306351	G	A	100	PASS	AC=1599;AF=0.319289;AN=5008;NS=2504;DP=14934;EAS_AF=0.5317;AMR_AF=0.2493;AFR_AF=0.1422;EUR_AF=0.3588;SAS_AF=0.3487;AA=G|||;VT=SNP
22	41462592	rs9611488	G	T	100	PASS	AC=1254;AF=0.250399;AN=5008;NS=2504;DP=17164;EAS_AF=0.0536;AMR_AF=0.5317;AFR_AF=0.1339;EUR_AF=0.3062;SAS_AF=0.3538;AA=G|||;VT=SNP
22	41462730	rs5995990	C	T	100	PASS	AC=3630;AF=0.72484;AN=5008;NS=2504;DP=19985;EAS_AF=0.7728;AMR_AF=0.8631;AFR_AF=0.5045;EUR_AF=0.7803;SAS_AF=0.818;AA=T|||;VT=SNP
22	41463634	rs6002245	A	T	100	PASS	AC=3630;AF=0.72484;AN=5008;NS=2504;DP=16467;EAS_AF=0.7718;AMR_AF=0.8631;AFR_AF=0.5053;EUR_AF=0.7803;SAS_AF=0.818;AA=T|||;VT=SNP
22	41464541	rs4821997	T	C	100	PASS	AC=3631;AF=0.72504;AN=5008;NS=2504;DP=14934;EAS_AF=0.7718;AMR_AF=0.8631;AFR_AF=0.5061;EUR_AF=0.7803;SAS_AF=0.818;AA=C|||;VT=SNP
22	41466229	rs5758211	C	T	100	PASS	AC=3628;AF=0.724441;AN=5008;NS=2504;DP=20324;EAS_AF=0.7708;AMR_AF=0.8631;AFR_AF=0.5045;EUR_AF=0.7803;SAS_AF=0.818;AA=T|||;VT=SNP
22	41468273	rs4821998	C	G	100	PASS	AC=1256;AF=0.250799;AN=5008;NS=2504;DP=18356;EAS_AF=0.0536;AMR_AF=0.5331;AFR_AF=0.1331;EUR_AF=0.3062;SAS_AF=0.3558;AA=c|||;VT=SNP
22	41469877	rs12485034	A	G	100	PASS	AC=1246;AF=0.248802;AN=5008;NS=2504;DP=16084;EAS_AF=0.0536;AMR_AF=0.5331;AFR_AF=0.1263;EUR_AF=0.3052;SAS_AF=0.3558;AA=A|||;VT=SNP
22	41470001	rs4821999	A	G	100	PASS	AC=1971;AF=0.39357;AN=5008;NS=2504;DP=18081;EAS_AF=0.2401;AMR_AF=0.6066;AFR_AF=0.3351;EUR_AF=0.4016;SAS_AF=0.4714;AA=A|||;VT=SNP
22	41470313	rs5758212	A	G	100	PASS	AC=1492;AF=0.297923;AN=5008;NS=2504;DP=20297;EAS_AF=0.5308;AMR_AF=0.2579;AFR_AF=0.0424;EUR_AF=0.3807;SAS_AF=0.3466;AA=A|||;VT=SNP
22	41470522	rs8136923	G	A	100	PASS	AC=1256;AF=0.250799;AN=5008;NS=2504;DP=21802;EAS_AF=0.0536;AMR_AF=0.5346;AFR_AF=0.1331;EUR_AF=0.3052;SAS_AF=0.3558;AA=G|||;VT=SNP
22	41471003	rs5751033	C	T	100	PASS	AC=1484;AF=0.296326;AN=5008;NS=2504;DP=20484;EAS_AF=0.5308;AMR_AF=0.2478;AFR_AF=0.0431;EUR_AF=0.3787;SAS_AF=0.3466;AA=C|||;VT=SNP
22	41471066	rs4822000	T	C	100	PASS	AC=1956;AF=0.390575;AN=5008;NS=2504;DP=20640;EAS_AF=0.2401;AMR_AF=0.6023;AFR_AF=0.3336;EUR_AF=0.3936;SAS_AF=0.4693;AA=T|||;VT=SNP
22	41471447	rs8142276	T	C	100	PASS	AC=1971;AF=0.39357;AN=5008;NS=2504;DP=17838;EAS_AF=0.2401;AMR_AF=0.6081;AFR_AF=0.3351;EUR_AF=0.4006;SAS_AF=0.4714;AA=T|||;VT=SNP
22	41473061	rs8141730	A	G	100	PASS	AC=1971;AF=0.39357;AN=5008;NS=2504;DP=19362;EAS_AF=0.2401;AMR_AF=0.6066;AFR_AF=0.3351;EUR_AF=0.4016;SAS_AF=0.4714;AA=G|||;VT=SNP
22	41473866	rs6002249	T	C	100	PASS	AC=3628;AF=0.724441;AN=5008;NS=2504;DP=13922;EAS_AF=0.7698;AMR_AF=0.8631;AFR_AF=0.5068;EUR_AF=0.7783;SAS_AF=0.818;AA=C|||;VT=SNP
22	41474077	rs9607771	G	A	100	PASS	AC=1257;AF=0.250998;AN=5008;NS=2504;DP=12366;EAS_AF=0.0536;AMR_AF=0.5346;AFR_AF=0.1339;EUR_AF=0.3052;SAS_AF=0.3558;AA=G|||;VT=SNP
22	41474787	rs8139533	G	A	100	PASS	AC=453;AF=0.0904553;AN=5008;NS=2504;DP=20746;EAS_AF=0.1865;AMR_AF=0.0562;AFR_AF=0.0144;EUR_AF=0.0934;SAS_AF=0.1155;AA=G|||;VT=SNP
22	41476337	rs7290458	T	C	100	PASS	AC=1968;AF=0.392971;AN=5008;NS=2504;DP=19349;EAS_AF=0.2401;AMR_AF=0.6052;AFR_AF=0.3343;EUR_AF=0.4006;SAS_AF=0.4714;AA=C|||;VT=SNP
22	41476799	rs7289989	A	C	100	PASS	AC=1969;AF=0.393171;AN=5008;NS=2504;DP=20123;EAS_AF=0.2401;AMR_AF=0.6066;AFR_AF=0.3343;EUR_AF=0.4006;SAS_AF=0.4714;AA=A|||;VT=SNP
22	41477916	rs75828062	G	A	100	PASS	AC=467;AF=0.0932508;AN=5008;NS=2504;DP=20644;EAS_AF=0.1865;AMR_AF=0.0562;AFR_AF=0.025;EUR_AF=0.0934;SAS_AF=0.1155;AA=G|||;VT=SNP
22	41478482	rs9623320	G	A	100	PASS	AC=1246;AF=0.248802;AN=5008;NS=2504;DP=15677;EAS_AF=0.0536;AMR_AF=0.5331;AFR_AF=0.1271;EUR_AF=0.3042;SAS_AF=0.3558;AA=G|||;VT=SNP
22	41479508	rs5758216	C	G	100	PASS	AC=1467;AF=0.292931;AN=5008;NS=2504;DP=17117;EAS_AF=0.5288;AMR_AF=0.2262;AFR_AF=0.0499;EUR_AF=0.3748;SAS_AF=0.3415;AA=C|||;VT=SNP
22	41484408	rs5751038	C	A	100	PASS	AC=1468;AF=0.293131;AN=5008;NS=2504;DP=17428;EAS_AF=0.5278;AMR_AF=0.2363;AFR_AF=0.0492;EUR_AF=0.3738;SAS_AF=0.3384;AA=C|||;VT=SNP
22	41484927	rs5751039	G	C	100	PASS	AC=3361;AF=0.671126;AN=5008;NS=2504;DP=15408;EAS_AF=0.8185;AMR_AF=0.7882;AFR_AF=0.4425;EUR_AF=0.6799;SAS_AF=0.7362;AA=C|||;VT=SNP
22	41486193	rs5758222	A	G	100	PASS	AC=1390;AF=0.277556;AN=5008;NS=2504;DP=16540;EAS_AF=0.5298;AMR_AF=0.2133;AFR_AF=0.0454;EUR_AF=0.328;SAS_AF=0.3252;AA=A|||;VT=SNP
22	41486657	rs7287970	T	C	100	PASS	AC=424;AF=0.0846645;AN=5008;NS=2504;DP=19452;EAS_AF=0.1637;AMR_AF=0.0562;AFR_AF=0.0212;EUR_AF=0.0944;SAS_AF=0.0992;AA=T|||;VT=SNP
22	41487218	rs5995992	T	C	100	PASS	AC=1257;AF=0.250998;AN=5008;NS=2504;DP=12165;EAS_AF=0.0516;AMR_AF=0.5346;AFR_AF=0.115;EUR_AF=0.3052;SAS_AF=0.3834;AA=T|||;VT=SNP
22	41487344	rs4822002	G	A	100	PASS	AC=2661;AF=0.53135;AN=5008;NS=2504;DP=10114;EAS_AF=0.5813;AMR_AF=0.7464;AFR_AF=0.1702;EUR_AF=0.6332;SAS_AF=0.7106;AA=G|||;VT=SNP
22	41488232	rs61342075	C	T	100	PASS	AC=1352;AF=0.269968;AN=5008;NS=2504;DP=5036;EAS_AF=0.5288;AMR_AF=0.2075;AFR_AF=0.0189;EUR_AF=0.328;SAS_AF=0.3272;AA=c|||;VT=SNP
22	41489526	rs2267424	C	A	100	PASS	AC=3222;AF=0.643371;AN=5008;NS=2504;DP=19295;EAS_AF=0.8185;AMR_AF=0.7608;AFR_AF=0.3971;EUR_AF=0.6352;SAS_AF=0.7209;AA=C|||;VT=SNP
22	41490680	rs766314	G	C	100	PASS	AC=3598;AF=0.71845;AN=5008;NS=2504;DP=19274;EAS_AF=0.8343;AMR_AF=0.7911;AFR_AF=0.6505;EUR_AF=0.6392;SAS_AF=0.7209;AA=C|||;VT=SNP
22	41491276	rs5751040	T	C	100	PASS	AC=3597;AF=0.718251;AN=5008;NS=2504;DP=10183;EAS_AF=0.8343;AMR_AF=0.7896;AFR_AF=0.6505;EUR_AF=0.6382;SAS_AF=0.7219;AA=C|||;VT=SNP
22	41491776	rs117904036	A	T	100	PASS	AC=291;AF=0.058107;AN=5008;NS=2504;DP=15957;EAS_AF=0.2381;AMR_AF=0.0144;AFR_AF=0.003;EUR_AF=0.0249;SAS_AF=0.0123;AA=T|||;VT=SNP
22	41492653	rs9607772	G	A	100	PASS	AC=3283;AF=0.655551;AN=5008;NS=2504;DP=12549;EAS_AF=0.8185;AMR_AF=0.7666;AFR_AF=0.441;EUR_AF=0.6342;SAS_AF=0.7209;AA=g|||;VT=SNP
22	41493474	rs738628	C	T	100	PASS	AC=3285;AF=0.65595;AN=5008;NS=2504;DP=17051;EAS_AF=0.8185;AMR_AF=0.7651;AFR_AF=0.4433;EUR_AF=0.6342;SAS_AF=0.7209;AA=C|||;VT=SNP
22	41494468	rs2899344	C	T	100	PASS	AC=2661;AF=0.53135;AN=5008;NS=2504;DP=12072;EAS_AF=0.5794;AMR_AF=0.7464;AFR_AF=0.1717;EUR_AF=0.6332;SAS_AF=0.7106;AA=C|||;VT=SNP
22	41495329	rs5751042	G	A	100	PASS	AC=3376;AF=0.674121;AN=5008;NS=2504;DP=18460;EAS_AF=0.8175;AMR_AF=0.768;AFR_AF=0.5106;EUR_AF=0.6352;SAS_AF=0.7209;AA=G|||;VT=SNP
22	41495707	rs5995993	T	A	100	PASS	AC=3418;AF=0.682508;AN=5008;NS=2504;DP=20558;EAS_AF=0.8185;AMR_AF=0.7738;AFR_AF=0.5378;EUR_AF=0.6362;SAS_AF=0.7209;AA=A|||;VT=SNP
22	41496800	rs11090039	G	A	100	PASS	AC=1116;AF=0.222843;AN=5008;NS=2504;DP=18338;EAS_AF=0.0516;AMR_AF=0.513;AFR_AF=0.0234;EUR_AF=0.3032;SAS_AF=0.3804;AA=G|||;VT=SNP
22	41496846	rs17002284	A	G	100	PASS	AC=1366;AF=0.272764;AN=5008;NS=2504;DP=18271;EAS_AF=0.5288;AMR_AF=0.2248;AFR_AF=0.0189;EUR_AF=0.328;SAS_AF=0.3292;AA=A|||;VT=SNP
22	41497234	rs5758228	A	G	100	PASS	AC=2663;AF=0.531749;AN=5008;NS=2504;DP=17124;EAS_AF=0.5804;AMR_AF=0.7478;AFR_AF=0.1717;EUR_AF=0.6332;SAS_AF=0.7106;AA=A|||;VT=SNP
22	41497785	rs2024717	C	T	100	PASS	AC=2663;AF=0.531749;AN=5008;NS=2504;DP=16121;EAS_AF=0.5804;AMR_AF=0.7478;AFR_AF=0.1717;EUR_AF=0.6332;SAS_AF=0.7106;AA=C|||;VT=SNP
22	41498627	rs7286979	G	A	100	PASS	AC=1401;AF=0.279752;AN=5008;NS=2504;DP=18214;EAS_AF=0.5288;AMR_AF=0.2291;AFR_AF=0.0454;EUR_AF=0.328;SAS_AF=0.3262;AA=G|||;VT=SNP
22	41501653	rs2267425	G	C	100	PASS	AC=2772;AF=0.553514;AN=5008;NS=2504;DP=14969;EAS_AF=0.5804;AMR_AF=0.7536;AFR_AF=0.2511;EUR_AF=0.6332;SAS_AF=0.7106;AA=G|||;VT=SNP
22	41502825	rs4822004	T	G	100	PASS	AC=2664;AF=0.531949;AN=5008;NS=2504;DP=18008;EAS_AF=0.5804;AMR_AF=0.7478;AFR_AF=0.1717;EUR_AF=0.6332;SAS_AF=0.7117;AA=T|||;VT=SNP
22	41502922	rs6002260	A	G	100	PASS	AC=1405;AF=0.280551;AN=5008;NS=2504;DP=18191;EAS_AF=0.5288;AMR_AF=0.2291;AFR_AF=0.0461;EUR_AF=0.328;SAS_AF=0.3292;AA=A|||;VT=SNP
22	41504049	rs5758231	C	G	100	PASS	AC=3380;AF=0.67492;AN=5008;NS=2504;DP=16626;EAS_AF=0.8185;AMR_AF=0.7695;AFR_AF=0.5113;EUR_AF=0.6352;SAS_AF=0.7219;AA=C|||;VT=SNP
22	41506377	rs5751046	A	G	100	PASS	AC=1406;AF=0.280751;AN=5008;NS=2504;DP=10343;EAS_AF=0.5278;AMR_AF=0.2291;AFR_AF=0.0477;EUR_AF=0.328;SAS_AF=0.3292;AA=A|||;VT=SNP
22	41507400	rs9611497	A	G	100	PASS	AC=3269;AF=0.652756;AN=5008;NS=2504;DP=19384;EAS_AF=0.8185;AMR_AF=0.7637;AFR_AF=0.4312;EUR_AF=0.6352;SAS_AF=0.7209;AA=G|||;VT=SNP
22	41508224	rs77965463	C	T	100	PASS	AC=424;AF=0.0846645;AN=5008;NS=2504;DP=16086;EAS_AF=0.1637;AMR_AF=0.0562;AFR_AF=0.0212;EUR_AF=0.0944;SAS_AF=0.0992;AA=C|||;VT=SNP
22	41508393	rs5995996	T	G	100	PASS	AC=3416;AF=0.682109;AN=5008;NS=2504;DP=16621;EAS_AF=0.8185;AMR_AF=0.7752;AFR_AF=0.5363;EUR_AF=0.6352;SAS_AF=0.7209;AA=G|||;VT=SNP
22	41508414	rs13058113	G	T	100	PASS	AC=1247;AF=0.249002;AN=5008;NS=2504;DP=16829;EAS_AF=0.0536;AMR_AF=0.5187;AFR_AF=0.1165;EUR_AF=0.3042;SAS_AF=0.3814;AA=G|||;VT=SNP
22	41509642	rs6002262	C	G	100	PASS	AC=2662;AF=0.53155;AN=5008;NS=2504;DP=12056;EAS_AF=0.5804;AMR_AF=0.7478;AFR_AF=0.1717;EUR_AF=0.6322;SAS_AF=0.7106;AA=C|||;VT=SNP
22	41510179	rs738629	G	T	100	PASS	AC=3371;AF=0.673123;AN=5008;NS=2504;DP=19056;EAS_AF=0.8175;AMR_AF=0.7666;AFR_AF=0.5098;EUR_AF=0.6332;SAS_AF=0.7198;AA=G|||;VT=SNP
22	41510360	rs7284319	A	G	100	PASS	AC=414;AF=0.0826677;AN=5008;NS=2504;DP=19605;EAS_AF=0.1637;AMR_AF=0.0562;AFR_AF=0.0136;EUR_AF=0.0944;SAS_AF=0.0992;AA=A|||;VT=SNP
22	41511171	rs738630	T	C	100	PASS	AC=3598;AF=0.71845;AN=5008;NS=2504;DP=19370;EAS_AF=0.8353;AMR_AF=0.7896;AFR_AF=0.649;EUR_AF=0.6402;SAS_AF=0.7219;AA=C|||;VT=SNP
22	41511176	rs738631	G	A	100	PASS	AC=3595;AF=0.717851;AN=5008;NS=2504;DP=19379;EAS_AF=0.8343;AMR_AF=0.7896;AFR_AF=0.649;EUR_AF=0.6382;SAS_AF=0.7219;AA=A|||;VT=SNP
22	41512458	rs112624735	C	T	100	PASS	AC=1404;AF=0.280351;AN=5008;NS=2504;DP=17636;EAS_AF=0.5278;AMR_AF=0.2291;AFR_AF=0.0461;EUR_AF=0.328;SAS_AF=0.3292;AA=C|||;VT=SNP
22	41512609	rs2064558	G	A	100	PASS	AC=3376;AF=0.674121;AN=5008;NS=2504;DP=19192;EAS_AF=0.8185;AMR_AF=0.768;AFR_AF=0.5106;EUR_AF=0.6342;SAS_AF=0.7209;AA=A|||;VT=SNP
22	41513094	rs2144342	G	T	100	PASS	AC=3376;AF=0.674121;AN=5008;NS=2504;DP=21834;EAS_AF=0.8185;AMR_AF=0.7695;AFR_AF=0.5098;EUR_AF=0.6342;SAS_AF=0.7209;AA=T|||;VT=SNP
22	41514155	rs4822005	G	A	100	PASS	AC=3376;AF=0.674121;AN=5008;NS=2504;DP=18679;EAS_AF=0.8185;AMR_AF=0.7695;AFR_AF=0.5098;EUR_AF=0.6342;SAS_AF=0.7209;AA=A|||;VT=SNP
22	41515744	rs5758237	T	G	100	PASS	AC=3377;AF=0.674321;AN=5008;NS=2504;DP=19060;EAS_AF=0.8185;AMR_AF=0.7695;AFR_AF=0.5106;EUR_AF=0.6342;SAS_AF=0.7209;AA=T|||;VT=SNP
22	41519308	rs5758238	G	A	100	PASS	AC=3376;AF=0.674121;AN=5008;NS=2504;DP=19711;EAS_AF=0.8185;AMR_AF=0.7695;AFR_AF=0.5098;EUR_AF=0.6342;SAS_AF=0.7209;AA=G|||;VT=SNP
22	41519362	rs4822006	T	C	100	PASS	AC=3377;AF=0.674321;AN=5008;NS=2504;DP=21145;EAS_AF=0.8185;AMR_AF=0.7709;AFR_AF=0.5098;EUR_AF=0.6342;SAS_AF=0.7209;AA=T|||;VT=SNP
22	41521557	rs8137709	G	A	100	PASS	AC=424;AF=0.0846645;AN=5008;NS=2504;DP=13823;EAS_AF=0.1637;AMR_AF=0.0562;AFR_AF=0.0212;EUR_AF=0.0944;SAS_AF=0.0992;AA=G|||;VT=SNP
22	41521717	rs5758240	T	C	100	PASS	AC=3598;AF=0.71845;AN=5008;NS=2504;DP=16414;EAS_AF=0.8343;AMR_AF=0.7896;AFR_AF=0.6505;EUR_AF=0.6392;SAS_AF=0.7219;AA=C|||;VT=SNP
22	41523937	rs738632	A	G	100	PASS	AC=2663;AF=0.531749;AN=5008;NS=2504;DP=22007;EAS_AF=0.5794;AMR_AF=0.7493;AFR_AF=0.1717;EUR_AF=0.6332;SAS_AF=0.7106;AA=A|||;VT=SNP
22	41528407	rs113673125	T	G	100	PASS	AC=1433;AF=0.286142;AN=5008;NS=2504;DP=14237;EAS_AF=0.5268;AMR_AF=0.2291;AFR_AF=0.0461;EUR_AF=0.329;SAS_AF=0.3589;AA=T|||;VT=SNP
22	41529724	rs35669783	T	G	100	PASS	AC=426;AF=0.0850639;AN=5008;NS=2504;DP=17399;EAS_AF=0.1657;AMR_AF=0.0562;AFR_AF=0.0212;EUR_AF=0.0944;SAS_AF=0.0992;AA=T|||;VT=SNP
22	41530040	rs2064560	A	G	100	PASS	AC=1241;AF=0.247804;AN=5008;NS=2504;DP=16598;EAS_AF=0.0526;AMR_AF=0.5187;AFR_AF=0.1135;EUR_AF=0.3042;SAS_AF=0.3804;AA=A|||;VT=SNP
22	41530966	rs35823862	T	C	100	PASS	AC=432;AF=0.086262;AN=5008;NS=2504;DP=19057;EAS_AF=0.1657;AMR_AF=0.0591;AFR_AF=0.0219;EUR_AF=0.0964;SAS_AF=0.1002;AA=T|||;VT=SNP
22	41531410	rs5758242	A	G	100	PASS	AC=1412;AF=0.281949;AN=5008;NS=2504;DP=17420;EAS_AF=0.5357;AMR_AF=0.2291;AFR_AF=0.0461;EUR_AF=0.329;SAS_AF=0.3282;AA=A|||;VT=SNP
22	41532534	rs13053662	G	A	100	PASS	AC=416;AF=0.0830671;AN=5008;NS=2504;DP=16970;EAS_AF=0.1657;AMR_AF=0.0562;AFR_AF=0.0136;EUR_AF=0.0944;SAS_AF=0.0992;AA=G|||;VT=SNP
22	41532934	rs4822007	T	C	100	PASS	AC=3434;AF=0.685703;AN=5008;NS=2504;DP=16682;EAS_AF=0.8333;AMR_AF=0.7781;AFR_AF=0.5356;EUR_AF=0.6362;SAS_AF=0.7219;AA=C|||;VT=SNP
22	41534356	rs9611503	C	T	100	PASS	AC=1239;AF=0.247404;AN=5008;NS=2504;DP=16915;EAS_AF=0.0526;AMR_AF=0.5187;AFR_AF=0.112;EUR_AF=0.3032;SAS_AF=0.3814;AA=C|||;VT=SNP
22	41537589	rs4820428	A	G	100	PASS	AC=1241;AF=0.247804;AN=5008;NS=2504;DP=15371;EAS_AF=0.0526;AMR_AF=0.5187;AFR_AF=0.112;EUR_AF=0.3052;SAS_AF=0.3814;AA=A|||;VT=SNP
22	41539206	rs4822008	C	G	100	PASS	AC=1247;AF=0.249002;AN=5008;NS=2504;DP=18995;EAS_AF=0.0536;AMR_AF=0.5202;AFR_AF=0.115;EUR_AF=0.3052;SAS_AF=0.3814;AA=C|||;VT=SNP
22	41539424	rs4822010	T	C	100	PASS	AC=3378;AF=0.674521;AN=5008;NS=2504;DP=19337;EAS_AF=0.8185;AMR_AF=0.7709;AFR_AF=0.5091;EUR_AF=0.6362;SAS_AF=0.7209;AA=C|||;VT=SNP
22	41540279	rs9611505	T	C	100	PASS	AC=1240;AF=0.247604;AN=5008;NS=2504;DP=16752;EAS_AF=0.0526;AMR_AF=0.5187;AFR_AF=0.112;EUR_AF=0.3052;SAS_AF=0.3804;AA=T|||;VT=SNP
22	41540934	rs1569857	C	G	100	PASS	AC=1415;AF=0.282548;AN=5008;NS=2504;DP=17381;EAS_AF=0.5367;AMR_AF=0.2291;AFR_AF=0.0461;EUR_AF=0.329;SAS_AF=0.3303;AA=C|||;VT=SNP
22	41541024	rs1569858	A	G	100	PASS	AC=3445;AF=0.687899;AN=5008;NS=2504;DP=17670;EAS_AF=0.8353;AMR_AF=0.7767;AFR_AF=0.5416;EUR_AF=0.6382;SAS_AF=0.7219;AA=a|||;VT=SNP
22	41541527	rs2413637	G	C	100	PASS	AC=3449;AF=0.688698;AN=5008;NS=2504;DP=17593;EAS_AF=0.8343;AMR_AF=0.781;AFR_AF=0.5431;EUR_AF=0.6382;SAS_AF=0.7219;AA=C|||;VT=SNP
22	41541929	rs35121045	T	C	100	PASS	AC=414;AF=0.0826677;AN=5008;NS=2504;DP=15601;EAS_AF=0.1627;AMR_AF=0.0562;AFR_AF=0.0144;EUR_AF=0.0944;SAS_AF=0.0992;AA=T|||;VT=SNP
22	41543171	rs59568053	G	A	100	PASS	AC=1403;AF=0.280152;AN=5008;NS=2504;DP=15170;EAS_AF=0.5268;AMR_AF=0.2291;AFR_AF=0.0461;EUR_AF=0.329;SAS_AF=0.3282;AA=G|||;VT=SNP
22	41544167	rs35023864	C	T	100	PASS	AC=416;AF=0.0830671;AN=5008;NS=2504;DP=20647;EAS_AF=0.1637;AMR_AF=0.0562;AFR_AF=0.0151;EUR_AF=0.0944;SAS_AF=0.0992;AA=C|||;VT=SNP
22	41547416	rs5751053	C	G	100	PASS	AC=3377;AF=0.674321;AN=5008;NS=2504;DP=17546;EAS_AF=0.8204;AMR_AF=0.7695;AFR_AF=0.5083;EUR_AF=0.6352;SAS_AF=0.7209;AA=G|||;VT=SNP
22	41548008	rs20551	A	G	100	PASS	AC=1119;AF=0.223442;AN=5008;NS=2504;DP=17915;EAS_AF=0.0536;AMR_AF=0.513;AFR_AF=0.0227;EUR_AF=0.3032;SAS_AF=0.3824;AA=A|||;VT=SNP;EX_TARGET
22	41549009	rs6002268	T	C	100	PASS	AC=3445;AF=0.687899;AN=5008;NS=2504;DP=18657;EAS_AF=0.8333;AMR_AF=0.7767;AFR_AF=0.5424;EUR_AF=0.6392;SAS_AF=0.7219;AA=C|||;VT=SNP
22	41549921	rs4820431	A	C	100	PASS	AC=3606;AF=0.720048;AN=5008;NS=2504;DP=14479;EAS_AF=0.8333;AMR_AF=0.7896;AFR_AF=0.6558;EUR_AF=0.6402;SAS_AF=0.7229;AA=C|||;VT=SNP
22	41550954	rs4822011	C	T	100	PASS	AC=3371;AF=0.673123;AN=5008;NS=2504;DP=17857;EAS_AF=0.8175;AMR_AF=0.7695;AFR_AF=0.5091;EUR_AF=0.6352;SAS_AF=0.7168;AA=T|||;VT=SNP;EX_TARGET
22	41551039	rs20552	T	A	100	PASS	AC=3375;AF=0.673922;AN=5008;NS=2504;DP=17967;EAS_AF=0.8175;AMR_AF=0.7695;AFR_AF=0.5091;EUR_AF=0.6352;SAS_AF=0.7209;AA=A|||;VT=SNP;EX_TARGET
22	41552926	rs66776572	T	G	100	PASS	AC=1420;AF=0.283546;AN=5008;NS=2504;DP=20208;EAS_AF=0.5397;AMR_AF=0.2291;AFR_AF=0.0492;EUR_AF=0.329;SAS_AF=0.3282;AA=T|||;VT=SNP
22	41558232	rs1033611	A	G	100	PASS	AC=2680;AF=0.535144;AN=5008;NS=2504;DP=21417;EAS_AF=0.5952;AMR_AF=0.7478;AFR_AF=0.1725;EUR_AF=0.6342;SAS_AF=0.7106;AA=A|||;VT=SNP
22	41564287	rs2057070	T	C	100	PASS	AC=1250;AF=0.249601;AN=5008;NS=2504;DP=19095;EAS_AF=0.0536;AMR_AF=0.5187;AFR_AF=0.115;EUR_AF=0.3062;SAS_AF=0.3845;AA=T|||;VT=SNP
22	41564708	rs2294976	C	A	100	PASS	AC=416;AF=0.0830671;AN=5008;NS=2504;DP=22355;EAS_AF=0.1647;AMR_AF=0.0562;AFR_AF=0.0144;EUR_AF=0.0944;SAS_AF=0.0992;AA=C|||;VT=SNP;EX_TARGET
22	41565285	rs5751058	A	G	100	PASS	AC=1420;AF=0.283546;AN=5008;NS=2504;DP=19475;EAS_AF=0.5427;AMR_AF=0.2291;AFR_AF=0.0492;EUR_AF=0.328;SAS_AF=0.3262;AA=A|||;VT=SNP
22	41565827	rs9611509	A	G	100	PASS	AC=1246;AF=0.248802;AN=5008;NS=2504;DP=19618;EAS_AF=0.0526;AMR_AF=0.5187;AFR_AF=0.1127;EUR_AF=0.3062;SAS_AF=0.3845;AA=A|||;VT=SNP
22	41566595	rs6002271	C	T	100	PASS	AC=1244;AF=0.248403;AN=5008;NS=2504;DP=18309;EAS_AF=0.0516;AMR_AF=0.5187;AFR_AF=0.115;EUR_AF=0.3062;SAS_AF=0.3804;AA=C|||;VT=SNP;EX_TARGET
22	41566728	rs12160751	C	T	100	PASS	AC=1414;AF=0.282348;AN=5008;NS=2504;DP=12796;EAS_AF=0.5407;AMR_AF=0.2291;AFR_AF=0.0484;EUR_AF=0.325;SAS_AF=0.3262;AA=C|||;VT=SNP
22	41566823	rs9607779	A	G	100	PASS	AC=3286;AF=0.65615;AN=5008;NS=2504;DP=12308;EAS_AF=0.8244;AMR_AF=0.7651;AFR_AF=0.438;EUR_AF=0.6372;SAS_AF=0.7198;AA=G|||;VT=SNP
22	41567722	rs5751060	G	T	100	PASS	AC=3360;AF=0.670927;AN=5008;NS=2504;DP=14952;EAS_AF=0.8323;AMR_AF=0.7738;AFR_AF=0.4834;EUR_AF=0.6372;SAS_AF=0.7198;AA=T|||;VT=SNP
22	41568480	rs2076577	T	C	100	PASS	AC=2675;AF=0.534145;AN=5008;NS=2504;DP=20266;EAS_AF=0.5913;AMR_AF=0.7478;AFR_AF=0.1732;EUR_AF=0.6332;SAS_AF=0.7096;AA=T|||;VT=SNP;EX_TARGET
22	41569043	rs34711608	A	G	100	PASS	AC=419;AF=0.0836661;AN=5008;NS=2504;DP=17543;EAS_AF=0.1657;AMR_AF=0.0562;AFR_AF=0.0144;EUR_AF=0.0944;SAS_AF=0.1012;AA=A|||;VT=SNP
22	41569124	rs9611510	T	C	100	PASS	AC=1255;AF=0.250599;AN=5008;NS=2504;DP=18894;EAS_AF=0.0536;AMR_AF=0.5346;AFR_AF=0.1127;EUR_AF=0.3062;SAS_AF=0.3814;AA=T|||;VT=SNP
22	41569609	rs2076578	C	T	100	PASS	AC=1323;AF=0.264177;AN=5008;NS=2504;DP=20788;EAS_AF=0.4712;AMR_AF=0.2118;AFR_AF=0.0439;EUR_AF=0.327;SAS_AF=0.3211;AA=C|||;VT=SNP;EX_TARGET
22	41569887	rs2076580	G	A	100	PASS	AC=1314;AF=0.26238;AN=5008;NS=2504;DP=18305;EAS_AF=0.4613;AMR_AF=0.2147;AFR_AF=0.0431;EUR_AF=0.327;SAS_AF=0.3211;AA=G|||;VT=SNP
22	41570071	rs2076581	T	C	100	PASS	AC=3259;AF=0.650759;AN=5008;NS=2504;DP=20053;EAS_AF=0.8194;AMR_AF=0.7637;AFR_AF=0.4236;EUR_AF=0.6362;SAS_AF=0.7188;AA=C|||;VT=SNP
22	41570631	rs35082633	A	G	100	PASS	AC=428;AF=0.0854633;AN=5008;NS=2504;DP=14979;EAS_AF=0.1647;AMR_AF=0.0562;AFR_AF=0.0204;EUR_AF=0.0944;SAS_AF=0.1033;AA=A|||;VT=SNP
22	41570745	rs5758251	T	C	100	PASS	AC=1403;AF=0.280152;AN=5008;NS=2504;DP=15354;EAS_AF=0.5377;AMR_AF=0.2133;AFR_AF=0.0469;EUR_AF=0.328;SAS_AF=0.3282;AA=T|||;VT=SNP
22	41577964	rs12628695	G	A	100	PASS	AC=426;AF=0.0850639;AN=5008;NS=2504;DP=20154;EAS_AF=0.1647;AMR_AF=0.0562;AFR_AF=0.0204;EUR_AF=0.0944;SAS_AF=0.1012;AA=G|||;VT=SNP
22	41578065	rs136394	A	G	100	PASS	AC=3473;AF=0.69349;AN=5008;NS=2504;DP=17358;EAS_AF=0.8194;AMR_AF=0.7738;AFR_AF=0.5787;EUR_AF=0.6372;SAS_AF=0.7198;AA=a|||;VT=SNP
22	41580713	rs4408817	C	T	100	PASS	AC=2597;AF=0.51857;AN=5008;NS=2504;DP=16116;EAS_AF=0.5169;AMR_AF=0.7464;AFR_AF=0.1732;EUR_AF=0.6352;SAS_AF=0.7055;AA=c|||;VT=SNP
22	41582922	rs6002277	G	C	100	PASS	AC=1256;AF=0.250799;AN=5008;NS=2504;DP=13478;EAS_AF=0.0526;AMR_AF=0.5346;AFR_AF=0.115;EUR_AF=0.3062;SAS_AF=0.3804;AA=G|||;VT=SNP
22	41584351	rs2143694	G	A	100	PASS	AC=1324;AF=0.264377;AN=5008;NS=2504;DP=15881;EAS_AF=0.4643;AMR_AF=0.2118;AFR_AF=0.0469;EUR_AF=0.328;SAS_AF=0.3241;AA=G|||;VT=SNP
22	41585793	rs2038208	T	G	100	PASS	AC=2599;AF=0.51897;AN=5008;NS=2504;DP=20782;EAS_AF=0.5169;AMR_AF=0.755;AFR_AF=0.1732;EUR_AF=0.6342;SAS_AF=0.7025;AA=T|||;VT=SNP
22	41586320	rs4822016	C	T	100	PASS	AC=2589;AF=0.516973;AN=5008;NS=2504;DP=15497;EAS_AF=0.5169;AMR_AF=0.7464;AFR_AF=0.1725;EUR_AF=0.6312;SAS_AF=0.7025;AA=C|||;VT=SNP
22	41587556	rs9607782	T	A	100	PASS	AC=1189;AF=0.23742;AN=5008;NS=2504;DP=12880;EAS_AF=0.0556;AMR_AF=0.4971;AFR_AF=0.152;EUR_AF=0.2654;SAS_AF=0.3272;AA=T|||;VT=SNP
22	41592677	rs2092563	G	A	100	PASS	AC=1247;AF=0.249002;AN=5008;NS=2504;DP=18007;EAS_AF=0.0526;AMR_AF=0.536;AFR_AF=0.1104;EUR_AF=0.3032;SAS_AF=0.3793;AA=G|||;VT=SNP
22	41593581	rs11913442	C	T	100	PASS	AC=3119;AF=0.622804;AN=5008;NS=2504;DP=7415;EAS_AF=0.8145;AMR_AF=0.6873;AFR_AF=0.3638;EUR_AF=0.6342;SAS_AF=0.7178;AA=C|||;VT=SNP
22	41593636	rs5758257	G	A	100	PASS	AC=3178;AF=0.634585;AN=5008;NS=2504;DP=9596;EAS_AF=0.8145;AMR_AF=0.6945;AFR_AF=0.4047;EUR_AF=0.6342;SAS_AF=0.7178;AA=A|||;VT=SNP
22	41593873	rs5751061	T	G	100	PASS	AC=3178;AF=0.634585;AN=5008;NS=2504;DP=12417;EAS_AF=0.8145;AMR_AF=0.696;AFR_AF=0.4039;EUR_AF=0.6342;SAS_AF=0.7178;AA=G|||;VT=SNP
22	41594611	rs2038209	T	C	100	PASS	AC=3125;AF=0.624002;AN=5008;NS=2504;DP=15668;EAS_AF=0.8145;AMR_AF=0.6902;AFR_AF=0.3684;EUR_AF=0.6332;SAS_AF=0.7168;AA=T|||;VT=SNP
22	41596010	rs136401	A	C	100	PASS	AC=3533;AF=0.705471;AN=5008;NS=2504;DP=15988;EAS_AF=0.8145;AMR_AF=0.7133;AFR_AF=0.6649;EUR_AF=0.6342;SAS_AF=0.7157;AA=T|||;VT=SNP
22	41597377	rs8138990	A	C	100	PASS	AC=1236;AF=0.246805;AN=5008;NS=2504;DP=22467;EAS_AF=0.4008;AMR_AF=0.1816;AFR_AF=0.0439;EUR_AF=0.328;SAS_AF=0.3252;AA=A|||;VT=SNP
22	41598050	rs5758259	C	G	100	PASS	AC=3144;AF=0.627796;AN=5008;NS=2504;DP=18351;EAS_AF=0.8075;AMR_AF=0.6643;AFR_AF=0.4009;EUR_AF=0.6332;SAS_AF=0.7178;AA=G|||;VT=SNP
22	41598053	rs5751062	T	C	100	PASS	AC=3414;AF=0.681709;AN=5008;NS=2504;DP=18306;EAS_AF=0.8075;AMR_AF=0.6787;AFR_AF=0.5968;EUR_AF=0.6342;SAS_AF=0.7178;AA=C|||;VT=SNP
22	41598874	rs11703115	G	A	100	PASS	AC=1227;AF=0.245008;AN=5008;NS=2504;DP=14452;EAS_AF=0.4008;AMR_AF=0.1816;AFR_AF=0.0371;EUR_AF=0.328;SAS_AF=0.3252;AA=g|||;VT=SNP
22	41598933	rs136402	G	A	100	PASS	AC=1937;AF=0.386781;AN=5008;NS=2504;DP=12611;EAS_AF=0.4067;AMR_AF=0.4798;AFR_AF=0.3797;EUR_AF=0.3052;SAS_AF=0.3937;AA=G|||;VT=SNP
22	41602887	rs79546	T	A	100	PASS	AC=3782;AF=0.755192;AN=5008;NS=2504;DP=21362;EAS_AF=0.5992;AMR_AF=0.8184;AFR_AF=0.9629;EUR_AF=0.672;SAS_AF=0.6759;AA=A|||;VT=SNP
22	41604353	rs139431	C	T	100	PASS	AC=1830;AF=0.365415;AN=5008;NS=2504;DP=16104;EAS_AF=0.1925;AMR_AF=0.3357;AFR_AF=0.5749;EUR_AF=0.3638;SAS_AF=0.2832;AA=C|||;VT=SNP
22	41604399	rs4820432	G	A	100	PASS	AC=3178;AF=0.634585;AN=5008;NS=2504;DP=18121;EAS_AF=0.8075;AMR_AF=0.6643;AFR_AF=0.4251;EUR_AF=0.6362;SAS_AF=0.7168;AA=G|||;VT=SNP
22	41604557	rs139432	G	A	100	PASS	AC=1830;AF=0.365415;AN=5008;NS=2504;DP=17331;EAS_AF=0.1925;AMR_AF=0.3357;AFR_AF=0.5749;EUR_AF=0.3638;SAS_AF=0.2832;AA=G|||;VT=SNP
22	41604652	rs139433	C	G	100	PASS	AC=1831;AF=0.365615;AN=5008;NS=2504;DP=18742;EAS_AF=0.1925;AMR_AF=0.3357;AFR_AF=0.5756;EUR_AF=0.3628;SAS_AF=0.2843;AA=G|||;VT=SNP
22	41604785	rs139434	A	G	100	PASS	AC=1830;AF=0.365415;AN=5008;NS=2504;DP=18038;EAS_AF=0.1925;AMR_AF=0.3357;AFR_AF=0.5749;EUR_AF=0.3638;SAS_AF=0.2832;AA=G|||;VT=SNP
22	41604811	rs139435	G	A	100	PASS	AC=1830;AF=0.365415;AN=5008;NS=2504;DP=16866;EAS_AF=0.1925;AMR_AF=0.3357;AFR_AF=0.5749;EUR_AF=0.3638;SAS_AF=0.2832;AA=G|||;VT=SNP
22	41605131	rs139436	G	A	100	PASS	AC=1830;AF=0.365415;AN=5008;NS=2504;DP=14096;EAS_AF=0.1925;AMR_AF=0.3357;AFR_AF=0.5749;EUR_AF=0.3638;SAS_AF=0.2832;AA=A|||;VT=SNP
22	41605635	rs139437	T	C	100	PASS	AC=1830;AF=0.365415;AN=5008;NS=2504;DP=17884;EAS_AF=0.1925;AMR_AF=0.3357;AFR_AF=0.5749;EUR_AF=0.3638;SAS_AF=0.2832;AA=T|||;VT=SNP
22	41605639	rs139438	C	T	100	PASS	AC=1819;AF=0.363219;AN=5008;NS=2504;DP=18152;EAS_AF=0.1915;AMR_AF=0.3343;AFR_AF=0.5696;EUR_AF=0.3628;SAS_AF=0.2822;AA=C|||;VT=SNP;EX_TARGET
22	41606030	rs139439	A	C	100	PASS	AC=1831;AF=0.365615;AN=5008;NS=2504;DP=16237;EAS_AF=0.1925;AMR_AF=0.3357;AFR_AF=0.5749;EUR_AF=0.3638;SAS_AF=0.2843;AA=A|||;VT=SNP
22	41606195	rs7290378	T	C	100	PASS	AC=1832;AF=0.365815;AN=5008;NS=2504;DP=12154;EAS_AF=0.1935;AMR_AF=0.3357;AFR_AF=0.5756;EUR_AF=0.3638;SAS_AF=0.2832;AA=C|||;VT=SNP
22	41606264	rs7289286	A	G	100	PASS	AC=1760;AF=0.351438;AN=5008;NS=2504;DP=17020;EAS_AF=0.1925;AMR_AF=0.3314;AFR_AF=0.5257;EUR_AF=0.3628;SAS_AF=0.2822;AA=a|||;VT=SNP
22	41606279	rs7289294	A	G	100	PASS	AC=1829;AF=0.365216;AN=5008;NS=2504;DP=15322;EAS_AF=0.1925;AMR_AF=0.3357;AFR_AF=0.5749;EUR_AF=0.3638;SAS_AF=0.2822;AA=a|||;VT=SNP
22	41606312	rs7290545	T	C	100	PASS	AC=1829;AF=0.365216;AN=5008;NS=2504;DP=15728;EAS_AF=0.1925;AMR_AF=0.3357;AFR_AF=0.5749;EUR_AF=0.3638;SAS_AF=0.2822;AA=t|||;VT=SNP
22	41606395	rs7289858	G	C	100	PASS	AC=1830;AF=0.365415;AN=5008;NS=2504;DP=15370;EAS_AF=0.1925;AMR_AF=0.3357;AFR_AF=0.5749;EUR_AF=0.3628;SAS_AF=0.2843;AA=g|||;VT=SNP
22	41606397	rs7289861	G	A	100	PASS	AC=1830;AF=0.365415;AN=5008;NS=2504;DP=15438;EAS_AF=0.1925;AMR_AF=0.3357;AFR_AF=0.5749;EUR_AF=0.3628;SAS_AF=0.2843;AA=g|||;VT=SNP
22	41606720	rs5758262	A	G	100	PASS	AC=3178;AF=0.634585;AN=5008;NS=2504;DP=15429;EAS_AF=0.8075;AMR_AF=0.6643;AFR_AF=0.4251;EUR_AF=0.6362;SAS_AF=0.7168;AA=G|||;VT=SNP
22	41606988	rs139440	A	G	100	PASS	AC=1829;AF=0.365216;AN=5008;NS=2504;DP=18852;EAS_AF=0.1915;AMR_AF=0.3357;AFR_AF=0.5749;EUR_AF=0.3638;SAS_AF=0.2832;AA=G|||;VT=SNP
22	41607056	rs139441	A	G	100	PASS	AC=1832;AF=0.365815;AN=5008;NS=2504;DP=16823;EAS_AF=0.1925;AMR_AF=0.3357;AFR_AF=0.5764;EUR_AF=0.3638;SAS_AF=0.2832;AA=A|||;VT=SNP
22	41607065	rs4820433	C	G	100	PASS	AC=1941;AF=0.38758;AN=5008;NS=2504;DP=16923;EAS_AF=0.4067;AMR_AF=0.4798;AFR_AF=0.3797;EUR_AF=0.3091;SAS_AF=0.3937;AA=C|||;VT=SNP
22	41608462	rs139445	T	C	100	PASS	AC=1824;AF=0.364217;AN=5008;NS=2504;DP=10440;EAS_AF=0.1885;AMR_AF=0.3357;AFR_AF=0.5756;EUR_AF=0.3638;SAS_AF=0.2802;AA=t|||;VT=SNP
22	41608526	rs139446	G	C	100	PASS	AC=1824;AF=0.364217;AN=5008;NS=2504;DP=12689;EAS_AF=0.1885;AMR_AF=0.3357;AFR_AF=0.5749;EUR_AF=0.3638;SAS_AF=0.2812;AA=g|||;VT=SNP
22	41608629	rs8141477	G	T	100	PASS	AC=1816;AF=0.36262;AN=5008;NS=2504;DP=14796;EAS_AF=0.1825;AMR_AF=0.3357;AFR_AF=0.5741;EUR_AF=0.3638;SAS_AF=0.2802;AA=g|||;VT=SNP
22	41608670	rs12167677	C	G	100	PASS	AC=1823;AF=0.364018;AN=5008;NS=2504;DP=15025;EAS_AF=0.1885;AMR_AF=0.3357;AFR_AF=0.5749;EUR_AF=0.3638;SAS_AF=0.2802;AA=c|||;VT=SNP
22	41608948	rs12169035	C	T	100	PASS	AC=1728;AF=0.345048;AN=5008;NS=2504;DP=16547;EAS_AF=0.1687;AMR_AF=0.2305;AFR_AF=0.5749;EUR_AF=0.3628;SAS_AF=0.2791;AA=C|||;VT=SNP
22	41609430	rs139447	G	A	100	PASS	AC=1823;AF=0.364018;AN=5008;NS=2504;DP=13671;EAS_AF=0.1885;AMR_AF=0.3357;AFR_AF=0.5749;EUR_AF=0.3638;SAS_AF=0.2802;AA=A|||;VT=SNP
22	41609690	rs3818003	C	T	100	PASS	AC=1949;AF=0.389177;AN=5008;NS=2504;DP=20366;EAS_AF=0.4107;AMR_AF=0.4798;AFR_AF=0.3797;EUR_AF=0.3091;SAS_AF=0.3978;AA=C|||;VT=SNP
22	41609859	rs139450	T	C	100	PASS	AC=1823;AF=0.364018;AN=5008;NS=2504;DP=19328;EAS_AF=0.1885;AMR_AF=0.3357;AFR_AF=0.5749;EUR_AF=0.3638;SAS_AF=0.2802;AA=C|||;VT=SNP;EX_TARGET
22	41610024	rs139451	G	A	100	PASS	AC=1823;AF=0.364018;AN=5008;NS=2504;DP=18957;EAS_AF=0.1885;AMR_AF=0.3357;AFR_AF=0.5749;EUR_AF=0.3638;SAS_AF=0.2802;AA=A|||;VT=SNP;EX_TARGET
22	41610172	rs139452	G	C	100	PASS	AC=1665;AF=0.332468;AN=5008;NS=2504;DP=18559;EAS_AF=0.1885;AMR_AF=0.3256;AFR_AF=0.4599;EUR_AF=0.3638;SAS_AF=0.2812;AA=G|||;VT=SNP
22	41610242	rs139453	A	G	100	PASS	AC=1824;AF=0.364217;AN=5008;NS=2504;DP=18971;EAS_AF=0.1885;AMR_AF=0.3357;AFR_AF=0.5749;EUR_AF=0.3638;SAS_AF=0.2812;AA=G|||;VT=SNP
22	41610391	rs139454	G	A	100	PASS	AC=1824;AF=0.364217;AN=5008;NS=2504;DP=18913;EAS_AF=0.1885;AMR_AF=0.3357;AFR_AF=0.5749;EUR_AF=0.3638;SAS_AF=0.2812;AA=G|||;VT=SNP
22	41610406	rs139455	C	G	100	PASS	AC=1823;AF=0.364018;AN=5008;NS=2504;DP=19039;EAS_AF=0.1885;AMR_AF=0.3357;AFR_AF=0.5749;EUR_AF=0.3638;SAS_AF=0.2802;AA=G|||;VT=SNP
22	41610449	rs139456	A	G	100	PASS	AC=1824;AF=0.364217;AN=5008;NS=2504;DP=18379;EAS_AF=0.1885;AMR_AF=0.3357;AFR_AF=0.5749;EUR_AF=0.3638;SAS_AF=0.2812;AA=A|||;VT=SNP
22	41610667	rs139457	T	C	100	PASS	AC=1824;AF=0.364217;AN=5008;NS=2504;DP=18057;EAS_AF=0.1885;AMR_AF=0.3357;AFR_AF=0.5741;EUR_AF=0.3638;SAS_AF=0.2822;AA=C|||;VT=SNP
22	41610668	rs139458	G	A	100	PASS	AC=1824;AF=0.364217;AN=5008;NS=2504;DP=18041;EAS_AF=0.1885;AMR_AF=0.3357;AFR_AF=0.5741;EUR_AF=0.3638;SAS_AF=0.2822;AA=G|||;VT=SNP
22	41611063	rs139460	T	C	100	PASS	AC=1824;AF=0.364217;AN=5008;NS=2504;DP=18032;EAS_AF=0.1885;AMR_AF=0.3357;AFR_AF=0.5749;EUR_AF=0.3638;SAS_AF=0.2812;AA=C|||;VT=SNP
22	41611240	rs8139263	T	C	100	PASS	AC=1825;AF=0.364417;AN=5008;NS=2504;DP=17165;EAS_AF=0.1885;AMR_AF=0.3357;AFR_AF=0.5749;EUR_AF=0.3648;SAS_AF=0.2812;AA=C|||;VT=SNP
22	41611460	rs139461	T	C	100	PASS	AC=3784;AF=0.755591;AN=5008;NS=2504;DP=17008;EAS_AF=0.5992;AMR_AF=0.8184;AFR_AF=0.9614;EUR_AF=0.673;SAS_AF=0.6789;AA=C|||;VT=SNP
22	41611610	rs13058265	A	G	100	PASS	AC=1825;AF=0.364417;AN=5008;NS=2504;DP=14536;EAS_AF=0.1885;AMR_AF=0.3357;AFR_AF=0.5756;EUR_AF=0.3638;SAS_AF=0.2812;AA=G|||;VT=SNP
22	41611619	rs13054131	T	C	100	PASS	AC=1825;AF=0.364417;AN=5008;NS=2504;DP=14555;EAS_AF=0.1885;AMR_AF=0.3357;AFR_AF=0.5756;EUR_AF=0.3638;SAS_AF=0.2812;AA=C|||;VT=SNP
22	41612541	rs139462	T	C	100	PASS	AC=1824;AF=0.364217;AN=5008;NS=2504;DP=19177;EAS_AF=0.1895;AMR_AF=0.3329;AFR_AF=0.5756;EUR_AF=0.3638;SAS_AF=0.2812;AA=C|||;VT=SNP
22	41612543	rs139463	T	G	100	PASS	AC=1825;AF=0.364417;AN=5008;NS=2504;DP=19118;EAS_AF=0.1885;AMR_AF=0.3357;AFR_AF=0.5756;EUR_AF=0.3638;SAS_AF=0.2812;AA=G|||;VT=SNP
22	41612965	rs85220	T	G	100	PASS	AC=1825;AF=0.364417;AN=5008;NS=2504;DP=18164;EAS_AF=0.1885;AMR_AF=0.3372;AFR_AF=0.5749;EUR_AF=0.3638;SAS_AF=0.2812;AA=G|||;VT=SNP
22	41613188	rs9611519	C	T	100	PASS	AC=1205;AF=0.240615;AN=5008;NS=2504;DP=17448;EAS_AF=0.0526;AMR_AF=0.4625;AFR_AF=0.1112;EUR_AF=0.3072;SAS_AF=0.3834;AA=C|||;VT=SNP;EX_TARGET
22	41613303	rs9611520	C	T	100	PASS	AC=1203;AF=0.240216;AN=5008;NS=2504;DP=17981;EAS_AF=0.0526;AMR_AF=0.4625;AFR_AF=0.1112;EUR_AF=0.3072;SAS_AF=0.3814;AA=C|||;VT=SNP
22	41614020	rs139464	C	G	100	PASS	AC=1664;AF=0.332268;AN=5008;NS=2504;DP=20182;EAS_AF=0.1885;AMR_AF=0.3256;AFR_AF=0.4599;EUR_AF=0.3638;SAS_AF=0.2802;AA=C|||;VT=SNP
22	41614113	rs139465	C	T	100	PASS	AC=1242;AF=0.248003;AN=5008;NS=2504;DP=20077;EAS_AF=0.1687;AMR_AF=0.196;AFR_AF=0.2277;EUR_AF=0.3598;SAS_AF=0.2791;AA=G|||;VT=SNP
22	41614259	rs139466	A	G	100	PASS	AC=3786;AF=0.75599;AN=5008;NS=2504;DP=18194;EAS_AF=0.6002;AMR_AF=0.8184;AFR_AF=0.9622;EUR_AF=0.673;SAS_AF=0.6789;AA=G|||;VT=SNP
22	41614996	rs139467	A	G	100	PASS	AC=3774;AF=0.753594;AN=5008;NS=2504;DP=19593;EAS_AF=0.6012;AMR_AF=0.8156;AFR_AF=0.9539;EUR_AF=0.673;SAS_AF=0.6789;AA=G|||;VT=SNP
22	41615028	rs139468	T	C	100	PASS	AC=3773;AF=0.753395;AN=5008;NS=2504;DP=20398;EAS_AF=0.6002;AMR_AF=0.8156;AFR_AF=0.9539;EUR_AF=0.673;SAS_AF=0.6789;AA=C|||;VT=SNP
22	41615376	rs2273085	C	T	100	PASS	AC=1853;AF=0.370008;AN=5008;NS=2504;DP=4112;EAS_AF=0.4117;AMR_AF=0.4755;AFR_AF=0.3094;EUR_AF=0.3082;SAS_AF=0.3978;AA=C|||;VT=SNP;EX_TARGET
22	41615832	rs139469	A	G	100	PASS	AC=3773;AF=0.753395;AN=5008;NS=2504;DP=18719;EAS_AF=0.6012;AMR_AF=0.8156;AFR_AF=0.9531;EUR_AF=0.673;SAS_AF=0.6789;AA=G|||;VT=SNP
22	41616284	rs5758264	T	G	100	PASS	AC=1953;AF=0.389976;AN=5008;NS=2504;DP=19238;EAS_AF=0.4127;AMR_AF=0.4798;AFR_AF=0.3812;EUR_AF=0.3091;SAS_AF=0.3978;AA=T|||;VT=SNP
22	41616516	rs139470	C	T	100	PASS	AC=1236;AF=0.246805;AN=5008;NS=2504;DP=13962;EAS_AF=0.1617;AMR_AF=0.2003;AFR_AF=0.2254;EUR_AF=0.3598;SAS_AF=0.2802;AA=C|||;VT=SNP
22	41617026	rs79543	T	C	100	PASS	AC=3792;AF=0.757188;AN=5008;NS=2504;DP=17649;EAS_AF=0.6012;AMR_AF=0.8184;AFR_AF=0.9629;EUR_AF=0.6759;SAS_AF=0.68;AA=C|||;VT=SNP
22	41617318	rs139472	G	C	100	PASS	AC=3784;AF=0.755591;AN=5008;NS=2504;DP=19097;EAS_AF=0.6012;AMR_AF=0.8184;AFR_AF=0.9614;EUR_AF=0.671;SAS_AF=0.6789;AA=C|||;VT=SNP
22	41617897	rs5758265	G	A	100	PASS	AC=2016;AF=0.402556;AN=5008;NS=2504;DP=16757;EAS_AF=0.4177;AMR_AF=0.487;AFR_AF=0.4198;EUR_AF=0.3101;SAS_AF=0.3988;AA=G|||;VT=SNP
22	41618372	rs79545	A	G	100	PASS	AC=3790;AF=0.756789;AN=5008;NS=2504;DP=15880;EAS_AF=0.6161;AMR_AF=0.817;AFR_AF=0.9539;EUR_AF=0.672;SAS_AF=0.68;AA=G|||;VT=SNP
22	41618880	rs5758266	G	T	100	PASS	AC=2012;AF=0.401757;AN=5008;NS=2504;DP=20110;EAS_AF=0.4117;AMR_AF=0.4856;AFR_AF=0.4259;EUR_AF=0.3062;SAS_AF=0.3978;AA=G|||;VT=SNP
22	41618971	rs139473	G	C	100	PASS	AC=1604;AF=0.320288;AN=5008;NS=2504;DP=20481;EAS_AF=0.1885;AMR_AF=0.3213;AFR_AF=0.416;EUR_AF=0.3648;SAS_AF=0.2802;AA=G|||;VT=SNP
22	41619226	rs139474	G	C	100	PASS	AC=1602;AF=0.319888;AN=5008;NS=2504;DP=19722;EAS_AF=0.1885;AMR_AF=0.3213;AFR_AF=0.4168;EUR_AF=0.3618;SAS_AF=0.2802;AA=G|||;VT=SNP
22	41619350	rs5758267	T	A	100	PASS	AC=1854;AF=0.370208;AN=5008;NS=2504;DP=20504;EAS_AF=0.4117;AMR_AF=0.4755;AFR_AF=0.3109;EUR_AF=0.3062;SAS_AF=0.3988;AA=T|||;VT=SNP
22	41621714	rs2179744	G	A	100	PASS	AC=1862;AF=0.371805;AN=5008;NS=2504;DP=20487;EAS_AF=0.4206;AMR_AF=0.4769;AFR_AF=0.3116;EUR_AF=0.3062;SAS_AF=0.3957;AA=G|||;VT=SNP
22	41622419	rs5758268	A	T	100	PASS	AC=1877;AF=0.3748;AN=5008;NS=2504;DP=20581;EAS_AF=0.4355;AMR_AF=0.4784;AFR_AF=0.3101;EUR_AF=0.3062;SAS_AF=0.3967;AA=A|||;VT=SNP
22	41623351	rs56361238	A	G	100	PASS	AC=690;AF=0.13778;AN=5008;NS=2504;DP=17351;EAS_AF=0.1657;AMR_AF=0.0548;AFR_AF=0.2648;EUR_AF=0.0815;SAS_AF=0.0542;AA=A|||;VT=SNP
22	41623996	rs139475	C	T	100	PASS	AC=1612;AF=0.321885;AN=5008;NS=2504;DP=15911;EAS_AF=0.1905;AMR_AF=0.3228;AFR_AF=0.4251;EUR_AF=0.3608;SAS_AF=0.2771;AA=C|||;VT=SNP
22	41624761	rs139478	G	A	100	PASS	AC=1335;AF=0.266573;AN=5008;NS=2504;DP=14946;EAS_AF=0.1687;AMR_AF=0.2032;AFR_AF=0.2973;EUR_AF=0.3588;SAS_AF=0.2761;AA=G|||;VT=SNP
22	41626663	rs139480	C	T	100	PASS	AC=3783;AF=0.755391;AN=5008;NS=2504;DP=19973;EAS_AF=0.6091;AMR_AF=0.8156;AFR_AF=0.9599;EUR_AF=0.671;SAS_AF=0.6738;AA=T|||;VT=SNP
22	41627073	rs3721	C	T	100	PASS	AC=1680;AF=0.335463;AN=5008;NS=2504;DP=19512;EAS_AF=0.1895;AMR_AF=0.3213;AFR_AF=0.4796;EUR_AF=0.3608;SAS_AF=0.2751;AA=C|||;VT=SNP
22	41627386	rs139481	C	T	100	PASS	AC=1416;AF=0.282748;AN=5008;NS=2504;DP=19909;EAS_AF=0.1895;AMR_AF=0.2983;AFR_AF=0.3669;EUR_AF=0.3022;SAS_AF=0.2342;AA=C|||;VT=SNP
22	41627527	rs139483	A	G	100	PASS	AC=3725;AF=0.74381;AN=5008;NS=2504;DP=22054;EAS_AF=0.6141;AMR_AF=0.817;AFR_AF=0.9077;EUR_AF=0.671;SAS_AF=0.6789;AA=a|||;VT=SNP
22	41627543	rs139484	T	G	100	PASS	AC=1634;AF=0.326278;AN=5008;NS=2504;DP=22487;EAS_AF=0.1895;AMR_AF=0.3256;AFR_AF=0.4418;EUR_AF=0.3608;SAS_AF=0.2761;AA=G|||;VT=SNP
22	41627606	rs139485	G	A	100	PASS	AC=1779;AF=0.355232;AN=5008;NS=2504;DP=22900;EAS_AF=0.1895;AMR_AF=0.3357;AFR_AF=0.5461;EUR_AF=0.3608;SAS_AF=0.2761;AA=A|||;VT=SNP
22	41627654	rs139486	C	G	100	PASS	AC=1551;AF=0.309704;AN=5008;NS=2504;DP=21888;EAS_AF=0.1905;AMR_AF=0.3199;AFR_AF=0.3812;EUR_AF=0.3608;SAS_AF=0.2761;AA=C|||;VT=SNP
22	41627775	rs5751069	C	G	100	PASS	AC=2233;AF=0.445887;AN=5008;NS=2504;DP=17376;EAS_AF=0.4206;AMR_AF=0.5014;AFR_AF=0.5719;EUR_AF=0.3101;SAS_AF=0.4018;AA=G|||;VT=SNP
22	41627924	rs9611522	C	T	100	PASS	AC=1200;AF=0.239617;AN=5008;NS=2504;DP=18362;EAS_AF=0.0536;AMR_AF=0.4481;AFR_AF=0.1324;EUR_AF=0.2922;SAS_AF=0.3742;AA=C|||;VT=SNP
22	41628902	rs139492	G	T	100	PASS	AC=1594;AF=0.318291;AN=5008;NS=2504;DP=19033;EAS_AF=0.1667;AMR_AF=0.2219;AFR_AF=0.4894;EUR_AF=0.3588;SAS_AF=0.2699;AA=G|||;VT=SNP
22	41632079	rs139493	C	T	100	PASS	AC=2046;AF=0.408546;AN=5008;NS=2504;DP=18641;EAS_AF=0.1915;AMR_AF=0.3458;AFR_AF=0.7436;EUR_AF=0.3588;SAS_AF=0.2751;AA=T|||;VT=SNP
22	41635204	rs2281336	C	G	100	PASS	AC=3059;AF=0.610823;AN=5008;NS=2504;DP=20481;EAS_AF=0.7917;AMR_AF=0.6513;AFR_AF=0.3495;EUR_AF=0.6412;SAS_AF=0.7178;AA=C|||;VT=SNP
22	41637119	rs4820434	G	T	100	PASS	AC=1098;AF=0.219249;AN=5008;NS=2504;DP=13269;EAS_AF=0.0496;AMR_AF=0.4568;AFR_AF=0.0272;EUR_AF=0.331;SAS_AF=0.3701;AA=G|||;VT=SNP
22	41639728	rs139496	T	G	100	PASS	AC=3218;AF=0.642572;AN=5008;NS=2504;DP=16723;EAS_AF=0.25;AMR_AF=0.8343;AFR_AF=0.7693;EUR_AF=0.7117;SAS_AF=0.6687;AA=G|||;VT=SNP
22	41640098	rs139497	C	T	100	PASS	AC=2716;AF=0.542332;AN=5008;NS=2504;DP=16040;EAS_AF=0.2361;AMR_AF=0.683;AFR_AF=0.5038;EUR_AF=0.6928;SAS_AF=0.6554;AA=C|||;VT=SNP
22	41640659	rs9611525	C	T	100	PASS	AC=1137;AF=0.227037;AN=5008;NS=2504;DP=19422;EAS_AF=0.0625;AMR_AF=0.4755;AFR_AF=0.028;EUR_AF=0.3588;SAS_AF=0.3538;AA=C|||;VT=SNP
22	41640850	rs6002295	T	C	100	PASS	AC=2080;AF=0.415335;AN=5008;NS=2504;DP=20596;EAS_AF=0.2788;AMR_AF=0.6095;AFR_AF=0.1952;EUR_AF=0.5606;SAS_AF=0.5665;AA=T|||;VT=SNP
22	41642212	rs3171692	C	T	100	PASS	AC=1367;AF=0.272963;AN=5008;NS=2504;DP=18697;EAS_AF=0.0625;AMR_AF=0.5865;AFR_AF=0.143;EUR_AF=0.339;SAS_AF=0.3753;AA=C|||;VT=SNP
22	41644074	rs1983631	C	T	100	PASS	AC=1612;AF=0.321885;AN=5008;NS=2504;DP=16602;EAS_AF=0.0774;AMR_AF=0.598;AFR_AF=0.3079;EUR_AF=0.3429;SAS_AF=0.3753;AA=T|||;VT=SNP
22	41644234	rs139498	G	C	100	PASS	AC=1749;AF=0.349241;AN=5008;NS=2504;DP=12250;EAS_AF=0.1756;AMR_AF=0.2392;AFR_AF=0.4735;EUR_AF=0.4324;SAS_AF=0.3528;AA=G|||;VT=SNP
22	41644428	rs9611527	G	A	100	PASS	AC=1479;AF=0.295327;AN=5008;NS=2504;DP=12295;EAS_AF=0.0774;AMR_AF=0.5807;AFR_AF=0.2171;EUR_AF=0.3419;SAS_AF=0.3753;AA=G|||;VT=SNP
22	41645085	rs139499	A	G	100	PASS	AC=3234;AF=0.645767;AN=5008;NS=2504;DP=17640;EAS_AF=0.253;AMR_AF=0.8343;AFR_AF=0.6876;EUR_AF=0.7744;SAS_AF=0.728;AA=a|||;VT=SNP
22	41645757	rs71948	C	G	100	PASS	AC=3749;AF=0.748602;AN=5008;NS=2504;DP=20185;EAS_AF=0.7212;AMR_AF=0.8386;AFR_AF=0.702;EUR_AF=0.7773;SAS_AF=0.7464;AA=G|||;VT=SNP;EX_TARGET
22	41646738	rs11703267	A	G	100	PASS	AC=1529;AF=0.305312;AN=5008;NS=2504;DP=21791;EAS_AF=0.1756;AMR_AF=0.2349;AFR_AF=0.3079;EUR_AF=0.4344;SAS_AF=0.3528;AA=A|||;VT=SNP
22	41647491	rs139501	T	A	100	PASS	AC=4109;AF=0.820487;AN=5008;NS=2504;DP=19248;EAS_AF=0.7083;AMR_AF=0.8545;AFR_AF=0.9743;EUR_AF=0.7783;SAS_AF=0.7474;AA=A|||;VT=SNP
22	41648091	rs139502	C	T	100	PASS	AC=1522;AF=0.303914;AN=5008;NS=2504;DP=14363;EAS_AF=0.1756;AMR_AF=0.2305;AFR_AF=0.3079;EUR_AF=0.4304;SAS_AF=0.3528;AA=C|||;VT=SNP
22	41648502	rs9611528	T	C	100	PASS	AC=2012;AF=0.401757;AN=5008;NS=2504;DP=14135;EAS_AF=0.5486;AMR_AF=0.6037;AFR_AF=0.2292;EUR_AF=0.3469;SAS_AF=0.3967;AA=T|||;VT=SNP
22	41649941	rs139503	G	A	100	PASS	AC=1530;AF=0.305511;AN=5008;NS=2504;DP=15147;EAS_AF=0.1756;AMR_AF=0.2349;AFR_AF=0.3079;EUR_AF=0.4354;SAS_AF=0.3528;AA=g|||;VT=SNP
22	41650190	rs7364221	C	A	100	PASS	AC=1355;AF=0.270567;AN=5008;NS=2504;DP=20450;EAS_AF=0.0625;AMR_AF=0.585;AFR_AF=0.1346;EUR_AF=0.339;SAS_AF=0.3753;AA=C|||;VT=SNP
22	41650699	rs139504	C	G	100	PASS	AC=3239;AF=0.646765;AN=5008;NS=2504;DP=15877;EAS_AF=0.253;AMR_AF=0.8343;AFR_AF=0.6906;EUR_AF=0.7753;SAS_AF=0.728;AA=g|||;VT=SNP
22	41651034	rs104974	G	A	100	PASS	AC=1523;AF=0.304113;AN=5008;NS=2504;DP=18495;EAS_AF=0.1756;AMR_AF=0.2305;AFR_AF=0.3079;EUR_AF=0.4314;SAS_AF=0.3528;AA=G|||;VT=SNP
22	41651440	rs139506	A	G	100	PASS	AC=1753;AF=0.35004;AN=5008;NS=2504;DP=15142;EAS_AF=0.1776;AMR_AF=0.2406;AFR_AF=0.4728;EUR_AF=0.4344;SAS_AF=0.3528;AA=g|||;VT=SNP
22	41651467	rs139507	T	C	100	PASS	AC=1405;AF=0.280551;AN=5008;NS=2504;DP=14095;EAS_AF=0.1796;AMR_AF=0.2248;AFR_AF=0.2201;EUR_AF=0.4294;SAS_AF=0.3528;AA=c|||;VT=SNP
22	41651704	rs139508	G	A	100	PASS	AC=3135;AF=0.625998;AN=5008;NS=2504;DP=14529;EAS_AF=0.253;AMR_AF=0.8271;AFR_AF=0.6157;EUR_AF=0.7753;SAS_AF=0.728;AA=A|||;VT=SNP
22	41652345	rs470112	C	G	100	PASS	AC=1524;AF=0.304313;AN=5008;NS=2504;DP=17932;EAS_AF=0.1776;AMR_AF=0.2291;AFR_AF=0.3079;EUR_AF=0.4314;SAS_AF=0.3528;AA=C|||;VT=SNP
22	41652846	rs4820435	G	T	100	PASS	AC=1224;AF=0.244409;AN=5008;NS=2504;DP=13101;EAS_AF=0.0605;AMR_AF=0.5735;AFR_AF=0.0431;EUR_AF=0.339;SAS_AF=0.3753;AA=G|||;VT=SNP
22	41653540	rs2235849	T	G	100	PASS	AC=2235;AF=0.446286;AN=5008;NS=2504;DP=21452;EAS_AF=0.5496;AMR_AF=0.611;AFR_AF=0.3933;EUR_AF=0.3469;SAS_AF=0.3967;AA=G|||;VT=SNP
22	41654955	rs139512	A	G	100	PASS	AC=3826;AF=0.763978;AN=5008;NS=2504;DP=19011;EAS_AF=0.7282;AMR_AF=0.7882;AFR_AF=0.7769;EUR_AF=0.7823;SAS_AF=0.7474;AA=G|||;VT=SNP
22	41655058	rs139513	A	G	100	PASS	AC=3768;AF=0.752396;AN=5008;NS=2504;DP=19822;EAS_AF=0.7272;AMR_AF=0.8429;AFR_AF=0.7027;EUR_AF=0.7823;SAS_AF=0.7505;AA=G|||;VT=SNP
22	41656133	rs139515	A	G	100	PASS	AC=1778;AF=0.355032;AN=5008;NS=2504;DP=18378;EAS_AF=0.1786;AMR_AF=0.2464;AFR_AF=0.4887;EUR_AF=0.4334;SAS_AF=0.3528;AA=A|||;VT=SNP
22	41656332	rs5751071	G	A	100	PASS	AC=1967;AF=0.392772;AN=5008;NS=2504;DP=14201;EAS_AF=0.5466;AMR_AF=0.5951;AFR_AF=0.2042;EUR_AF=0.3439;SAS_AF=0.3957;AA=G|||;VT=SNP
22	41656509	rs5751072	G	A	100	PASS	AC=1987;AF=0.396765;AN=5008;NS=2504;DP=19468;EAS_AF=0.5456;AMR_AF=0.5965;AFR_AF=0.2133;EUR_AF=0.3459;SAS_AF=0.4018;AA=G|||;VT=SNP
22	41657626	rs2235850	C	T	100	PASS	AC=1981;AF=0.395567;AN=5008;NS=2504;DP=19084;EAS_AF=0.5466;AMR_AF=0.5937;AFR_AF=0.2133;EUR_AF=0.3419;SAS_AF=0.4008;AA=C|||;VT=SNP;EX_TARGET
22	41657705	rs139516	G	A	100	PASS	AC=1536;AF=0.306709;AN=5008;NS=2504;DP=22463;EAS_AF=0.1786;AMR_AF=0.2392;AFR_AF=0.3086;EUR_AF=0.4344;SAS_AF=0.3528;AA=G|||;VT=SNP
22	41658632	rs2284079	C	T	100	PASS	AC=1982;AF=0.395767;AN=5008;NS=2504;DP=20496;EAS_AF=0.5466;AMR_AF=0.5937;AFR_AF=0.2141;EUR_AF=0.3419;SAS_AF=0.4008;AA=C|||;VT=SNP
22	41659580	rs2413639	G	A	100	PASS	AC=1981;AF=0.395567;AN=5008;NS=2504;DP=19223;EAS_AF=0.5466;AMR_AF=0.5937;AFR_AF=0.2133;EUR_AF=0.3419;SAS_AF=0.4008;AA=G|||;VT=SNP
22	41660410	rs139519	C	G	100	PASS	AC=1534;AF=0.30631;AN=5008;NS=2504;DP=21123;EAS_AF=0.1786;AMR_AF=0.2392;AFR_AF=0.3071;EUR_AF=0.4344;SAS_AF=0.3528;AA=C|||;VT=SNP
22	41660645	rs2235851	G	A	100	PASS	AC=633;AF=0.126398;AN=5008;NS=2504;DP=17906;EAS_AF=0.1746;AMR_AF=0.0922;AFR_AF=0.0272;EUR_AF=0.174;SAS_AF=0.1861;AA=G|||;VT=SNP;EX_TARGET
22	41660964	rs139520	A	G	100	PASS	AC=3758;AF=0.750399;AN=5008;NS=2504;DP=19692;EAS_AF=0.7262;AMR_AF=0.8415;AFR_AF=0.6997;EUR_AF=0.7763;SAS_AF=0.7526;AA=G|||;VT=SNP
22	41661154	rs2235852	G	T	100	PASS	AC=1981;AF=0.395567;AN=5008;NS=2504;DP=21976;EAS_AF=0.5476;AMR_AF=0.5937;AFR_AF=0.2133;EUR_AF=0.3419;SAS_AF=0.3998;AA=G|||;VT=SNP
22	41664513	rs5758273	T	C	100	PASS	AC=3864;AF=0.771565;AN=5008;NS=2504;DP=259;EAS_AF=0.7282;AMR_AF=0.8473;AFR_AF=0.7769;EUR_AF=0.7734;SAS_AF=0.7536;AA=C|||;VT=SNP
22	41664539	rs5758274	A	G	100	PASS	AC=2328;AF=0.464856;AN=5008;NS=2504;DP=4604;EAS_AF=0.5496;AMR_AF=0.6066;AFR_AF=0.466;EUR_AF=0.3419;SAS_AF=0.4018;AA=G|||;VT=SNP
22	41664942	rs139525	G	A	100	PASS	AC=1534;AF=0.30631;AN=5008;NS=2504;DP=19887;EAS_AF=0.1786;AMR_AF=0.2392;AFR_AF=0.3079;EUR_AF=0.4344;SAS_AF=0.3517;AA=G|||;VT=SNP
22	41665722	rs5751074	G	A	100	PASS	AC=1993;AF=0.397963;AN=5008;NS=2504;DP=10270;EAS_AF=0.5476;AMR_AF=0.5922;AFR_AF=0.2209;EUR_AF=0.3419;SAS_AF=0.4029;AA=G|||;VT=SNP
22	41667493	rs2267429	G	C	100	PASS	AC=1995;AF=0.398363;AN=5008;NS=2504;DP=12362;EAS_AF=0.5496;AMR_AF=0.5937;AFR_AF=0.2209;EUR_AF=0.3419;SAS_AF=0.4018;AA=G|||;VT=SNP
22	41667727	rs139526	A	G	100	PASS	AC=1533;AF=0.30611;AN=5008;NS=2504;DP=15098;EAS_AF=0.1786;AMR_AF=0.2378;AFR_AF=0.3101;EUR_AF=0.4314;SAS_AF=0.3517;AA=A|||;VT=SNP
22	41671732	rs6519249	G	A	100	PASS	AC=1529;AF=0.305312;AN=5008;NS=2504;DP=17330;EAS_AF=0.1786;AMR_AF=0.2392;AFR_AF=0.3064;EUR_AF=0.4314;SAS_AF=0.3517;AA=G|||;VT=SNP
22	41672271	rs139528	A	C	100	PASS	AC=3147;AF=0.628395;AN=5008;NS=2504;DP=21085;EAS_AF=0.255;AMR_AF=0.8343;AFR_AF=0.6195;EUR_AF=0.7744;SAS_AF=0.729;AA=C|||;VT=SNP
22	41672514	rs139529	A	G	100	PASS	AC=3183;AF=0.635583;AN=5008;NS=2504;DP=16275;EAS_AF=0.256;AMR_AF=0.8357;AFR_AF=0.6452;EUR_AF=0.7744;SAS_AF=0.729;AA=G|||;VT=SNP
22	41673592	rs8139515	A	T	100	PASS	AC=636;AF=0.126997;AN=5008;NS=2504;DP=16514;EAS_AF=0.1756;AMR_AF=0.0965;AFR_AF=0.0257;EUR_AF=0.172;SAS_AF=0.1892;AA=A|||;VT=SNP
22	41674203	rs9611540	C	T	100	PASS	AC=1340;AF=0.267572;AN=5008;NS=2504;DP=16740;EAS_AF=0.0764;AMR_AF=0.5778;AFR_AF=0.115;EUR_AF=0.339;SAS_AF=0.3773;AA=C|||;VT=SNP
22	41674521	rs60171	G	A	100	PASS	AC=3166;AF=0.632188;AN=5008;NS=2504;DP=20627;EAS_AF=0.2401;AMR_AF=0.8343;AFR_AF=0.6445;EUR_AF=0.7744;SAS_AF=0.7301;AA=A|||;VT=SNP
22	41675015	rs5758280	C	T	100	PASS	AC=1826;AF=0.364617;AN=5008;NS=2504;DP=12978;EAS_AF=0.745;AMR_AF=0.1643;AFR_AF=0.3555;EUR_AF=0.2256;SAS_AF=0.2699;AA=C|||;VT=SNP
22	41675108	rs5996011	G	A	100	PASS	AC=3185;AF=0.635982;AN=5008;NS=2504;DP=15235;EAS_AF=0.2569;AMR_AF=0.8357;AFR_AF=0.6452;EUR_AF=0.7744;SAS_AF=0.7301;AA=A|||;VT=SNP
22	41675126	rs6002310	A	G	100	PASS	AC=1606;AF=0.320687;AN=5008;NS=2504;DP=15142;EAS_AF=0.0764;AMR_AF=0.5893;AFR_AF=0.3086;EUR_AF=0.341;SAS_AF=0.3773;AA=G|||;VT=SNP
22	41677214	rs139533	T	C	100	PASS	AC=3178;AF=0.634585;AN=5008;NS=2504;DP=19210;EAS_AF=0.254;AMR_AF=0.8314;AFR_AF=0.6452;EUR_AF=0.7744;SAS_AF=0.729;AA=C|||;VT=SNP
22	41677317	rs9611542	C	T	100	PASS	AC=1231;AF=0.245807;AN=5008;NS=2504;DP=20456;EAS_AF=0.0754;AMR_AF=0.5677;AFR_AF=0.0378;EUR_AF=0.34;SAS_AF=0.3773;AA=C|||;VT=SNP
22	41678351	rs139535	T	C	100	PASS	AC=1796;AF=0.358626;AN=5008;NS=2504;DP=14586;EAS_AF=0.1796;AMR_AF=0.2435;AFR_AF=0.5061;EUR_AF=0.4304;SAS_AF=0.3517;AA=T|||;VT=SNP
22	41680898	rs8139705	C	T	100	PASS	AC=624;AF=0.124601;AN=5008;NS=2504;DP=552;EAS_AF=0.1756;AMR_AF=0.0865;AFR_AF=0.0257;EUR_AF=0.17;SAS_AF=0.1861;AA=C|||;VT=SNP
22	41682014	rs8139784	G	T	100	PASS	AC=627;AF=0.1252;AN=5008;NS=2504;DP=12888;EAS_AF=0.1756;AMR_AF=0.0893;AFR_AF=0.0257;EUR_AF=0.17;SAS_AF=0.1871;AA=G|||;VT=SNP
22	41683144	rs11704524	G	C	100	PASS	AC=630;AF=0.125799;AN=5008;NS=2504;DP=18717;EAS_AF=0.1756;AMR_AF=0.0937;AFR_AF=0.0257;EUR_AF=0.172;SAS_AF=0.1851;AA=g|||;VT=SNP
22	41683806	rs1969666	A	C	100	PASS	AC=1640;AF=0.327476;AN=5008;NS=2504;DP=12014;EAS_AF=0.0754;AMR_AF=0.5965;AFR_AF=0.3283;EUR_AF=0.3439;SAS_AF=0.3783;AA=C|||;VT=SNP
22	41684003	rs6002312	A	T	100	PASS	AC=1756;AF=0.350639;AN=5008;NS=2504;DP=15019;EAS_AF=0.2133;AMR_AF=0.2565;AFR_AF=0.4478;EUR_AF=0.4036;SAS_AF=0.3732;AA=A|||;VT=SNP
22	41684093	rs1535048	C	T	100	PASS	AC=1346;AF=0.26877;AN=5008;NS=2504;DP=18743;EAS_AF=0.0754;AMR_AF=0.5821;AFR_AF=0.115;EUR_AF=0.3419;SAS_AF=0.3783;AA=C|||;VT=SNP
22	41684426	rs1984584	G	A	100	PASS	AC=1563;AF=0.312101;AN=5008;NS=2504;DP=19308;EAS_AF=0.1786;AMR_AF=0.2406;AFR_AF=0.3313;EUR_AF=0.4334;SAS_AF=0.3497;AA=G|||;VT=SNP
22	41684808	rs1003619	G	C	100	PASS	AC=1592;AF=0.317891;AN=5008;NS=2504;DP=11900;EAS_AF=0.1786;AMR_AF=0.2435;AFR_AF=0.351;EUR_AF=0.4344;SAS_AF=0.3497;AA=G|||;VT=SNP
22	41685937	rs1984839	G	C	100	PASS	AC=1382;AF=0.275958;AN=5008;NS=2504;DP=19331;EAS_AF=0.0754;AMR_AF=0.5764;AFR_AF=0.1543;EUR_AF=0.33;SAS_AF=0.3783;AA=G|||;VT=SNP
22	41688550	rs9680530	C	G	100	PASS	AC=3260;AF=0.650958;AN=5008;NS=2504;DP=11828;EAS_AF=0.254;AMR_AF=0.83;AFR_AF=0.7186;EUR_AF=0.7594;SAS_AF=0.7301;AA=-|||;VT=SNP
22	41689407	rs6519250	A	C	100	PASS	AC=3257;AF=0.650359;AN=5008;NS=2504;DP=13941;EAS_AF=0.254;AMR_AF=0.83;AFR_AF=0.7186;EUR_AF=0.7575;SAS_AF=0.729;AA=C|||;VT=SNP
22	41689509	rs5996014	T	C	100	PASS	AC=3355;AF=0.669928;AN=5008;NS=2504;DP=13266;EAS_AF=0.254;AMR_AF=0.8329;AFR_AF=0.7912;EUR_AF=0.7575;SAS_AF=0.729;AA=C|||;VT=SNP
22	41692581	rs8138006	A	G	100	PASS	AC=3256;AF=0.65016;AN=5008;NS=2504;DP=16300;EAS_AF=0.253;AMR_AF=0.83;AFR_AF=0.7186;EUR_AF=0.7575;SAS_AF=0.729;AA=G|||;VT=SNP
22	41697338	rs2024566	A	G	100	PASS	AC=1318;AF=0.263179;AN=5008;NS=2504;DP=13299;EAS_AF=0.0754;AMR_AF=0.5692;AFR_AF=0.1142;EUR_AF=0.327;SAS_AF=0.3753;AA=A|||;VT=SNP
22	41698542	rs9611546	C	G	100	PASS	AC=1202;AF=0.240016;AN=5008;NS=2504;DP=8146;EAS_AF=0.0754;AMR_AF=0.5548;AFR_AF=0.0356;EUR_AF=0.325;SAS_AF=0.3753;AA=c|||;VT=SNP
22	41699206	rs2024567	G	C	100	PASS	AC=1325;AF=0.264577;AN=5008;NS=2504;DP=19535;EAS_AF=0.0754;AMR_AF=0.5706;AFR_AF=0.1172;EUR_AF=0.329;SAS_AF=0.3753;AA=G|||;VT=SNP
22	41700030	rs2092564	G	C	100	PASS	AC=1202;AF=0.240016;AN=5008;NS=2504;DP=17271;EAS_AF=0.0754;AMR_AF=0.5548;AFR_AF=0.0356;EUR_AF=0.325;SAS_AF=0.3753;AA=G|||;VT=SNP
22	41700203	rs4822020	C	T	100	PASS	AC=1322;AF=0.263978;AN=5008;NS=2504;DP=20096;EAS_AF=0.0754;AMR_AF=0.5692;AFR_AF=0.1157;EUR_AF=0.329;SAS_AF=0.3753;AA=A|||;VT=SNP
22	41700361	rs55658582	A	G	100	PASS	AC=1566;AF=0.3127;AN=5008;NS=2504;DP=18283;EAS_AF=0.1786;AMR_AF=0.2406;AFR_AF=0.3298;EUR_AF=0.4354;SAS_AF=0.3528;AA=A|||;VT=SNP
22	41700657	rs7292854	G	C	100	PASS	AC=1566;AF=0.3127;AN=5008;NS=2504;DP=19637;EAS_AF=0.1786;AMR_AF=0.2406;AFR_AF=0.3298;EUR_AF=0.4354;SAS_AF=0.3528;AA=G|||;VT=SNP
22	41701064	rs7287619	A	G	100	PASS	AC=1567;AF=0.312899;AN=5008;NS=2504;DP=17953;EAS_AF=0.1786;AMR_AF=0.2406;AFR_AF=0.3298;EUR_AF=0.4354;SAS_AF=0.3538;AA=A|||;VT=SNP
22	41701125	rs6002323	T	C	100	PASS	AC=1718;AF=0.343051;AN=5008;NS=2504;DP=16749;EAS_AF=0.0754;AMR_AF=0.5908;AFR_AF=0.4039;EUR_AF=0.329;SAS_AF=0.3753;AA=C|||;VT=SNP
22	41703408	rs1883825	A	G	100	PASS	AC=1554;AF=0.310304;AN=5008;NS=2504;DP=19639;EAS_AF=0.0754;AMR_AF=0.5764;AFR_AF=0.2874;EUR_AF=0.329;SAS_AF=0.3753;AA=G|||;VT=SNP
22	41703428	rs1883826	G	A	100	PASS	AC=1318;AF=0.263179;AN=5008;NS=2504;DP=19397;EAS_AF=0.0754;AMR_AF=0.5692;AFR_AF=0.1142;EUR_AF=0.327;SAS_AF=0.3753;AA=G|||;VT=SNP
22	41703579	rs1883827	A	G	100	PASS	AC=1554;AF=0.310304;AN=5008;NS=2504;DP=22633;EAS_AF=0.0754;AMR_AF=0.5764;AFR_AF=0.2874;EUR_AF=0.329;SAS_AF=0.3753;AA=G|||;VT=SNP
22	41703804	rs7289932	A	G	100	PASS	AC=1521;AF=0.303714;AN=5008;NS=2504;DP=20946;EAS_AF=0.1806;AMR_AF=0.2378;AFR_AF=0.295;EUR_AF=0.4354;SAS_AF=0.3538;AA=A|||;VT=SNP
22	41704143	rs9611548	G	T	100	PASS	AC=1086;AF=0.216853;AN=5008;NS=2504;DP=21592;EAS_AF=0.0565;AMR_AF=0.4424;AFR_AF=0.0257;EUR_AF=0.325;SAS_AF=0.3691;AA=G|||;VT=SNP
22	41704872	rs34011394	C	T	100	PASS	AC=1445;AF=0.288538;AN=5008;NS=2504;DP=16223;EAS_AF=0.1786;AMR_AF=0.2349;AFR_AF=0.2436;EUR_AF=0.4324;SAS_AF=0.3528;AA=C|||;VT=SNP
22	41705909	rs9611549	C	G	100	PASS	AC=1310;AF=0.261581;AN=5008;NS=2504;DP=19364;EAS_AF=0.0754;AMR_AF=0.5692;AFR_AF=0.1089;EUR_AF=0.327;SAS_AF=0.3742;AA=C|||;VT=SNP
22	41709235	rs1807590	G	A	100	PASS	AC=1401;AF=0.279752;AN=5008;NS=2504;DP=15504;EAS_AF=0.1815;AMR_AF=0.2233;AFR_AF=0.239;EUR_AF=0.4036;SAS_AF=0.3487;AA=G|||;VT=SNP
22	41710034	rs6002328	T	C	100	PASS	AC=1806;AF=0.360623;AN=5008;NS=2504;DP=13289;EAS_AF=0.0744;AMR_AF=0.5937;AFR_AF=0.4652;EUR_AF=0.336;SAS_AF=0.3742;AA=C|||;VT=SNP
22	41713111	rs9611555	G	A	100	PASS	AC=1194;AF=0.238419;AN=5008;NS=2504;DP=17230;EAS_AF=0.0744;AMR_AF=0.5548;AFR_AF=0.0265;EUR_AF=0.331;SAS_AF=0.3742;AA=G|||;VT=SNP
22	41714912	rs13057907	G	A	100	PASS	AC=1443;AF=0.288139;AN=5008;NS=2504;DP=19708;EAS_AF=0.1875;AMR_AF=0.2349;AFR_AF=0.2383;EUR_AF=0.4284;SAS_AF=0.3528;AA=G|||;VT=SNP
22	41719469	rs6002333	C	T	100	PASS	AC=1144;AF=0.228435;AN=5008;NS=2504;DP=19862;EAS_AF=0.0754;AMR_AF=0.5259;AFR_AF=0.059;EUR_AF=0.2584;SAS_AF=0.3732;AA=C|||;VT=SNP
22	41720697	rs5758297	A	G	100	PASS	AC=2619;AF=0.522963;AN=5008;NS=2504;DP=20025;EAS_AF=0.5546;AMR_AF=0.5879;AFR_AF=0.7474;EUR_AF=0.2674;SAS_AF=0.4039;AA=G|||;VT=SNP
22	41720728	rs5751077	G	C	100	PASS	AC=2619;AF=0.522963;AN=5008;NS=2504;DP=19431;EAS_AF=0.5546;AMR_AF=0.5879;AFR_AF=0.7474;EUR_AF=0.2674;SAS_AF=0.4039;AA=C|||;VT=SNP
22	41722864	rs3927	T	C	100	PASS	AC=1175;AF=0.234625;AN=5008;NS=2504;DP=23063;EAS_AF=0.0754;AMR_AF=0.5259;AFR_AF=0.059;EUR_AF=0.2584;SAS_AF=0.4049;AA=T|||;VT=SNP
22	41725180	rs5758300	C	G	100	PASS	AC=2612;AF=0.521565;AN=5008;NS=2504;DP=11603;EAS_AF=0.5546;AMR_AF=0.5879;AFR_AF=0.7466;EUR_AF=0.2694;SAS_AF=0.3957;AA=G|||;VT=SNP
22	41726053	rs4822021	G	A	100	PASS	AC=1298;AF=0.259185;AN=5008;NS=2504;DP=17078;EAS_AF=0.0754;AMR_AF=0.5447;AFR_AF=0.1657;EUR_AF=0.2624;SAS_AF=0.3691;AA=G|||;VT=SNP;EX_TARGET
22	41726803	rs6002337	T	G	100	PASS	AC=1496;AF=0.298722;AN=5008;NS=2504;DP=14763;EAS_AF=0.0754;AMR_AF=0.5519;AFR_AF=0.3116;EUR_AF=0.2624;SAS_AF=0.3691;AA=G|||;VT=SNP
22	41727031	rs9611556	G	A	100	PASS	AC=1136;AF=0.226837;AN=5008;NS=2504;DP=7643;EAS_AF=0.0754;AMR_AF=0.5231;AFR_AF=0.0575;EUR_AF=0.2584;SAS_AF=0.3691;AA=-|||;VT=SNP
22	41728620	rs2143695	T	C	100	PASS	AC=2501;AF=0.499401;AN=5008;NS=2504;DP=20345;EAS_AF=0.5516;AMR_AF=0.585;AFR_AF=0.6649;EUR_AF=0.2664;SAS_AF=0.4008;AA=-|||;VT=SNP
22	41729216	rs8137373	G	A	100	PASS	AC=1303;AF=0.260184;AN=5008;NS=2504;DP=19380;EAS_AF=0.0754;AMR_AF=0.5461;AFR_AF=0.1672;EUR_AF=0.2634;SAS_AF=0.3701;AA=-|||;VT=SNP
22	41729294	rs2235845	T	G	100	PASS	AC=2499;AF=0.499002;AN=5008;NS=2504;DP=20515;EAS_AF=0.5526;AMR_AF=0.5836;AFR_AF=0.6641;EUR_AF=0.2664;SAS_AF=0.3998;AA=-|||;VT=SNP
22	41732389	rs5758301	T	C	100	PASS	AC=2500;AF=0.499201;AN=5008;NS=2504;DP=15545;EAS_AF=0.5506;AMR_AF=0.5807;AFR_AF=0.6626;EUR_AF=0.2674;SAS_AF=0.4059;AA=-|||;VT=SNP
22	41733895	rs4822022	A	G	100	PASS	AC=1685;AF=0.336462;AN=5008;NS=2504;DP=12234;EAS_AF=0.0784;AMR_AF=0.5648;AFR_AF=0.4395;EUR_AF=0.2644;SAS_AF=0.3753;AA=G|||;VT=SNP
22	41736267	rs5751080	A	G	100	PASS	AC=2600;AF=0.519169;AN=5008;NS=2504;DP=18911;EAS_AF=0.5496;AMR_AF=0.5821;AFR_AF=0.7352;EUR_AF=0.2664;SAS_AF=0.411;AA=G|||;VT=SNP
22	41739370	rs1883828	T	C	100	PASS	AC=3383;AF=0.675519;AN=5008;NS=2504;DP=16875;EAS_AF=0.7351;AMR_AF=0.6988;AFR_AF=0.7685;EUR_AF=0.5159;SAS_AF=0.636;AA=C|||;VT=SNP
22	41741042	rs2235846	G	C	100	PASS	AC=2598;AF=0.51877;AN=5008;NS=2504;DP=16694;EAS_AF=0.5575;AMR_AF=0.5793;AFR_AF=0.733;EUR_AF=0.2664;SAS_AF=0.4059;AA=C|||;VT=SNP
22	41741544	rs4822023	G	A	100	PASS	AC=1145;AF=0.228634;AN=5008;NS=2504;DP=15676;EAS_AF=0.0764;AMR_AF=0.5216;AFR_AF=0.059;EUR_AF=0.2584;SAS_AF=0.3763;AA=G|||;VT=SNP
22	41742788	rs5751081	A	T	100	PASS	AC=2606;AF=0.520367;AN=5008;NS=2504;DP=17184;EAS_AF=0.5585;AMR_AF=0.5793;AFR_AF=0.7337;EUR_AF=0.2654;SAS_AF=0.4131;AA=T|||;VT=SNP
22	41744022	rs761366	C	G	100	PASS	AC=1038;AF=0.207268;AN=5008;NS=2504;DP=20040;EAS_AF=0.0546;AMR_AF=0.415;AFR_AF=0.056;EUR_AF=0.2525;SAS_AF=0.3753;AA=C|||;VT=SNP
22	41745355	rs2281331	A	G	100	PASS	AC=3372;AF=0.673323;AN=5008;NS=2504;DP=15416;EAS_AF=0.7401;AMR_AF=0.7003;AFR_AF=0.7685;EUR_AF=0.5159;SAS_AF=0.6186;AA=G|||;VT=SNP
22	41745548	rs4239894	C	G	100	PASS	AC=1143;AF=0.228235;AN=5008;NS=2504;DP=18334;EAS_AF=0.0794;AMR_AF=0.5202;AFR_AF=0.0598;EUR_AF=0.2475;SAS_AF=0.3824;AA=C|||;VT=SNP
22	41746212	rs2281332	T	C	100	PASS	AC=2607;AF=0.520567;AN=5008;NS=2504;DP=17814;EAS_AF=0.5595;AMR_AF=0.5793;AFR_AF=0.733;EUR_AF=0.2664;SAS_AF=0.4131;AA=C|||;VT=SNP
22	41747717	rs3817999	G	A	100	PASS	AC=2411;AF=0.48143;AN=5008;NS=2504;DP=19324;EAS_AF=0.5595;AMR_AF=0.5562;AFR_AF=0.6135;EUR_AF=0.2495;SAS_AF=0.408;AA=A|||;VT=SNP
22	41749630	rs2281333	T	C	100	PASS	AC=2580;AF=0.515176;AN=5008;NS=2504;DP=18274;EAS_AF=0.5605;AMR_AF=0.5749;AFR_AF=0.7322;EUR_AF=0.2475;SAS_AF=0.408;AA=C|||;VT=SNP
22	41749796	rs7290404	C	T	100	PASS	AC=1120;AF=0.223642;AN=5008;NS=2504;DP=19906;EAS_AF=0.0764;AMR_AF=0.5159;AFR_AF=0.056;EUR_AF=0.2406;SAS_AF=0.3773;AA=C|||;VT=SNP
22	41750219	rs5758307	A	G	100	PASS	AC=2670;AF=0.533147;AN=5008;NS=2504;DP=23318;EAS_AF=0.5595;AMR_AF=0.5865;AFR_AF=0.7935;EUR_AF=0.2475;SAS_AF=0.41;AA=G|||;VT=SNP
22	41750622	rs9611560	T	C	100	PASS	AC=4167;AF=0.832069;AN=5008;NS=2504;DP=20943;EAS_AF=0.744;AMR_AF=0.8501;AFR_AF=0.9939;EUR_AF=0.7634;SAS_AF=0.7618;AA=C|||;VT=SNP
22	41752747	rs12484074	G	A	100	PASS	AC=1102;AF=0.220048;AN=5008;NS=2504;DP=16711;EAS_AF=0.0764;AMR_AF=0.5159;AFR_AF=0.0537;EUR_AF=0.2396;SAS_AF=0.363;AA=G|||;VT=SNP;EX_TARGET
22	41752944	rs1109151	A	G	100	PASS	AC=2686;AF=0.536342;AN=5008;NS=2504;DP=15669;EAS_AF=0.5595;AMR_AF=0.5893;AFR_AF=0.795;EUR_AF=0.2555;SAS_AF=0.4141;AA=G|||;VT=SNP
22	41753059	rs28638318	G	A	100	PASS	AC=1015;AF=0.202676;AN=5008;NS=2504;DP=16640;EAS_AF=0.0546;AMR_AF=0.415;AFR_AF=0.0537;EUR_AF=0.2356;SAS_AF=0.3722;AA=G|||;VT=SNP
22	41753603	rs11090045	G	A	100	PASS	AC=1066;AF=0.212859;AN=5008;NS=2504;DP=10148;EAS_AF=0.0377;AMR_AF=0.4424;AFR_AF=0.0227;EUR_AF=0.3091;SAS_AF=0.3885;AA=G|||;VT=SNP
22	41755105	rs5751084	A	G	100	PASS	AC=2145;AF=0.428315;AN=5008;NS=2504;DP=15836;EAS_AF=0.5625;AMR_AF=0.5476;AFR_AF=0.4327;EUR_AF=0.2137;SAS_AF=0.4202;AA=A|||;VT=SNP
22	41755857	rs9538	G	T	100	PASS	AC=1121;AF=0.223842;AN=5008;NS=2504;DP=9778;EAS_AF=0.0754;AMR_AF=0.5159;AFR_AF=0.0567;EUR_AF=0.2386;SAS_AF=0.3804;AA=G|||;VT=SNP
22	41756571	rs56021266	C	T	100	PASS	AC=808;AF=0.161342;AN=5008;NS=2504;DP=19648;EAS_AF=0.0546;AMR_AF=0.3833;AFR_AF=0.0166;EUR_AF=0.169;SAS_AF=0.3016;AA=C|||;VT=SNP
22	41757223	rs6002351	C	T	100	PASS	AC=2670;AF=0.533147;AN=5008;NS=2504;DP=16249;EAS_AF=0.5605;AMR_AF=0.5836;AFR_AF=0.792;EUR_AF=0.2465;SAS_AF=0.4141;AA=c|||;VT=SNP
22	41757234	rs9611561	C	G	100	PASS	AC=1124;AF=0.224441;AN=5008;NS=2504;DP=16418;EAS_AF=0.0754;AMR_AF=0.5159;AFR_AF=0.0545;EUR_AF=0.2396;SAS_AF=0.3855;AA=C|||;VT=SNP
22	41757647	rs4822024	G	A	100	PASS	AC=1245;AF=0.248602;AN=5008;NS=2504;DP=20292;EAS_AF=0.0972;AMR_AF=0.5303;AFR_AF=0.1188;EUR_AF=0.2435;SAS_AF=0.3855;AA=G|||;VT=SNP
22	41759375	rs5758311	G	T	100	PASS	AC=2677;AF=0.534545;AN=5008;NS=2504;DP=20892;EAS_AF=0.5625;AMR_AF=0.5836;AFR_AF=0.7927;EUR_AF=0.2485;SAS_AF=0.4162;AA=T|||;VT=SNP
22	41759987	rs9607798	A	G	100	PASS	AC=1248;AF=0.249201;AN=5008;NS=2504;DP=13803;EAS_AF=0.0744;AMR_AF=0.5303;AFR_AF=0.1369;EUR_AF=0.2445;SAS_AF=0.3865;AA=A|||;VT=SNP
22	41761290	rs4820437	T	C	100	PASS	AC=2672;AF=0.533546;AN=5008;NS=2504;DP=14937;EAS_AF=0.5615;AMR_AF=0.5807;AFR_AF=0.7927;EUR_AF=0.2465;SAS_AF=0.4162;AA=C|||;VT=SNP
22	41762523	rs5758314	T	G	100	PASS	AC=2568;AF=0.51278;AN=5008;NS=2504;DP=20750;EAS_AF=0.5615;AMR_AF=0.5735;AFR_AF=0.7088;EUR_AF=0.2594;SAS_AF=0.4151;AA=G|||;VT=SNP
22	41767135	rs4820438	C	T	100	PASS	AC=1523;AF=0.304113;AN=5008;NS=2504;DP=21896;EAS_AF=0.0754;AMR_AF=0.5418;AFR_AF=0.3396;EUR_AF=0.2445;SAS_AF=0.3845;AA=C|||;VT=SNP
22	41767486	rs9611565	T	C	100	PASS	AC=1563;AF=0.312101;AN=5008;NS=2504;DP=20117;EAS_AF=0.0754;AMR_AF=0.5447;AFR_AF=0.3578;EUR_AF=0.2584;SAS_AF=0.3845;AA=T|||;VT=SNP
22	41768625	rs9611566	C	T	100	PASS	AC=1122;AF=0.224042;AN=5008;NS=2504;DP=18234;EAS_AF=0.0754;AMR_AF=0.513;AFR_AF=0.053;EUR_AF=0.2425;SAS_AF=0.3845;AA=c|||;VT=SNP
22	41768862	rs5751086	C	T	100	PASS	AC=2404;AF=0.480032;AN=5008;NS=2504;DP=20252;EAS_AF=0.5546;AMR_AF=0.5692;AFR_AF=0.5832;EUR_AF=0.2664;SAS_AF=0.4202;AA=C|||;VT=SNP
22	41769754	rs9611567	A	G	100	PASS	AC=1038;AF=0.207268;AN=5008;NS=2504;DP=13435;EAS_AF=0.0575;AMR_AF=0.4496;AFR_AF=0.0371;EUR_AF=0.2455;SAS_AF=0.3804;AA=G|||;VT=SNP
22	41769804	rs9619963	G	A	100	PASS	AC=1379;AF=0.275359;AN=5008;NS=2504;DP=11331;EAS_AF=0.2619;AMR_AF=0.255;AFR_AF=0.1165;EUR_AF=0.4354;SAS_AF=0.3538;AA=G|||;VT=SNP
22	41774256	rs57711468	T	C	100	PASS	AC=1403;AF=0.280152;AN=5008;NS=2504;DP=13693;EAS_AF=0.2629;AMR_AF=0.268;AFR_AF=0.1203;EUR_AF=0.4533;SAS_AF=0.3446;AA=T|||;VT=SNP
22	41775541	rs7287294	A	G	100	PASS	AC=1404;AF=0.280351;AN=5008;NS=2504;DP=17267;EAS_AF=0.2629;AMR_AF=0.268;AFR_AF=0.1195;EUR_AF=0.4543;SAS_AF=0.3456;AA=A|||;VT=SNP
22	41776646	rs4822025	G	C	100	PASS	AC=1018;AF=0.203275;AN=5008;NS=2504;DP=16315;EAS_AF=0.0565;AMR_AF=0.4438;AFR_AF=0.0371;EUR_AF=0.2336;SAS_AF=0.3773;AA=G|||;VT=SNP
22	41777100	rs738499	G	T	100	PASS	AC=3992;AF=0.797125;AN=5008;NS=2504;DP=12080;EAS_AF=0.8175;AMR_AF=0.8458;AFR_AF=0.8752;EUR_AF=0.6988;SAS_AF=0.7372;AA=T|||;VT=SNP
22	41777241	rs2234052	A	G	100	PASS	AC=1180;AF=0.235623;AN=5008;NS=2504;DP=10322;EAS_AF=0.0565;AMR_AF=0.4611;AFR_AF=0.1513;EUR_AF=0.2326;SAS_AF=0.3773;AA=G|||;VT=SNP
22	41777461	rs5758321	T	C	100	PASS	AC=4028;AF=0.804313;AN=5008;NS=2504;DP=7836;EAS_AF=0.8194;AMR_AF=0.8473;AFR_AF=0.8752;EUR_AF=0.6998;SAS_AF=0.7699;AA=C|||;VT=SNP
22	41777558	rs9607799	A	G	100	PASS	AC=1186;AF=0.236821;AN=5008;NS=2504;DP=8833;EAS_AF=0.0565;AMR_AF=0.4611;AFR_AF=0.1558;EUR_AF=0.2326;SAS_AF=0.3773;AA=a|||;VT=SNP
22	41777883	rs2234058	G	A	100	PASS	AC=1014;AF=0.202476;AN=5008;NS=2504;DP=10519;EAS_AF=0.0565;AMR_AF=0.4438;AFR_AF=0.0348;EUR_AF=0.2326;SAS_AF=0.3773;AA=G|||;VT=SNP
22	41777913	rs2234059	T	C	100	PASS	AC=1013;AF=0.202276;AN=5008;NS=2504;DP=8957;EAS_AF=0.0565;AMR_AF=0.4438;AFR_AF=0.034;EUR_AF=0.2326;SAS_AF=0.3773;AA=T|||;VT=SNP
22	41779073	rs3788584	T	A	100	PASS	AC=1011;AF=0.201877;AN=5008;NS=2504;DP=16603;EAS_AF=0.0565;AMR_AF=0.4438;AFR_AF=0.034;EUR_AF=0.2326;SAS_AF=0.3753;AA=T|||;VT=SNP
22	41779971	rs767593	G	T	100	PASS	AC=991;AF=0.197883;AN=5008;NS=2504;DP=19328;EAS_AF=0.0565;AMR_AF=0.4424;AFR_AF=0.0204;EUR_AF=0.2316;SAS_AF=0.3753;AA=G|||;VT=SNP
22	41781094	rs73176685	C	G	100	PASS	AC=1280;AF=0.255591;AN=5008;NS=2504;DP=17985;EAS_AF=0.0565;AMR_AF=0.4654;AFR_AF=0.2186;EUR_AF=0.2425;SAS_AF=0.3753;AA=G|||;VT=SNP
22	41782119	rs73176686	C	T	100	PASS	AC=981;AF=0.195887;AN=5008;NS=2504;DP=14389;EAS_AF=0.0565;AMR_AF=0.438;AFR_AF=0.0197;EUR_AF=0.2256;SAS_AF=0.3753;AA=C|||;VT=SNP
22	41782423	rs73176687	C	A	100	PASS	AC=980;AF=0.195687;AN=5008;NS=2504;DP=16169;EAS_AF=0.0565;AMR_AF=0.438;AFR_AF=0.0189;EUR_AF=0.2256;SAS_AF=0.3753;AA=C|||;VT=SNP
22	41782435	rs111763257	G	A	100	PASS	AC=1163;AF=0.232228;AN=5008;NS=2504;DP=15862;EAS_AF=0.0565;AMR_AF=0.4539;AFR_AF=0.149;EUR_AF=0.2256;SAS_AF=0.3753;AA=A|||;VT=SNP
22	41782633	rs73176689	T	C	100	PASS	AC=1068;AF=0.213259;AN=5008;NS=2504;DP=16575;EAS_AF=0.0565;AMR_AF=0.451;AFR_AF=0.0787;EUR_AF=0.2256;SAS_AF=0.3753;AA=C|||;VT=SNP
22	41782721	rs9611570	G	T	100	PASS	AC=1164;AF=0.232428;AN=5008;NS=2504;DP=17195;EAS_AF=0.0565;AMR_AF=0.4539;AFR_AF=0.1498;EUR_AF=0.2256;SAS_AF=0.3753;AA=T|||;VT=SNP
22	41783659	rs11546403	C	T	100	PASS	AC=999;AF=0.199481;AN=5008;NS=2504;DP=20290;EAS_AF=0.0565;AMR_AF=0.4409;AFR_AF=0.0227;EUR_AF=0.2376;SAS_AF=0.3753;AA=C|||;VT=SNP;EX_TARGET
22	41784562	rs9607800	A	G	100	PASS	AC=995;AF=0.198682;AN=5008;NS=2504;DP=13364;EAS_AF=0.0565;AMR_AF=0.4395;AFR_AF=0.0212;EUR_AF=0.2366;SAS_AF=0.3753;AA=A|||;VT=SNP
22	41784867	rs9611571	G	A	100	PASS	AC=1181;AF=0.235823;AN=5008;NS=2504;DP=15158;EAS_AF=0.0565;AMR_AF=0.4568;AFR_AF=0.1528;EUR_AF=0.2366;SAS_AF=0.3753;AA=A|||;VT=SNP
22	41785287	rs9611572	G	A	100	PASS	AC=996;AF=0.198882;AN=5008;NS=2504;DP=14593;EAS_AF=0.0565;AMR_AF=0.4409;AFR_AF=0.0212;EUR_AF=0.2366;SAS_AF=0.3753;AA=G|||;VT=SNP
22	41785735	rs73176692	G	A	100	PASS	AC=998;AF=0.199281;AN=5008;NS=2504;DP=15058;EAS_AF=0.0565;AMR_AF=0.4409;AFR_AF=0.0227;EUR_AF=0.2366;SAS_AF=0.3753;AA=A|||;VT=SNP
22	41785812	rs28604950	A	G	100	PASS	AC=995;AF=0.198682;AN=5008;NS=2504;DP=18307;EAS_AF=0.0565;AMR_AF=0.4409;AFR_AF=0.0212;EUR_AF=0.2356;SAS_AF=0.3753;AA=A|||;VT=SNP
22	41786227	rs4822027	G	A	100	PASS	AC=980;AF=0.195687;AN=5008;NS=2504;DP=20340;EAS_AF=0.0565;AMR_AF=0.438;AFR_AF=0.0189;EUR_AF=0.2256;SAS_AF=0.3753;AA=G|||;VT=SNP
22	41786788	rs73176694	C	T	100	PASS	AC=996;AF=0.198882;AN=5008;NS=2504;DP=18034;EAS_AF=0.0565;AMR_AF=0.4409;AFR_AF=0.0212;EUR_AF=0.2366;SAS_AF=0.3753;AA=C|||;VT=SNP
22	41787676	rs9611573	G	C	100	PASS	AC=996;AF=0.198882;AN=5008;NS=2504;DP=13510;EAS_AF=0.0565;AMR_AF=0.4409;AFR_AF=0.0212;EUR_AF=0.2366;SAS_AF=0.3753;AA=G|||;VT=SNP
22	41787950	rs5758324	G	T	100	PASS	AC=2619;AF=0.522963;AN=5008;NS=2504;DP=18131;EAS_AF=0.5585;AMR_AF=0.5749;AFR_AF=0.7579;EUR_AF=0.2396;SAS_AF=0.4233;AA=T|||;VT=SNP
22	41789408	rs4822028	A	G	100	PASS	AC=1269;AF=0.253395;AN=5008;NS=2504;DP=17185;EAS_AF=0.0565;AMR_AF=0.4611;AFR_AF=0.2171;EUR_AF=0.2366;SAS_AF=0.3753;AA=G|||;VT=SNP
22	41790500	rs2273071	T	C	100	PASS	AC=2768;AF=0.552716;AN=5008;NS=2504;DP=19814;EAS_AF=0.3373;AMR_AF=0.8069;AFR_AF=0.3442;EUR_AF=0.6918;SAS_AF=0.7331;AA=C|||;VT=SNP
22	41791045	rs60119330	T	C	100	PASS	AC=1287;AF=0.256989;AN=5008;NS=2504;DP=21319;EAS_AF=0.0565;AMR_AF=0.4654;AFR_AF=0.2284;EUR_AF=0.2376;SAS_AF=0.3742;AA=C|||;VT=SNP
22	41791200	rs74484224	G	A	100	PASS	AC=996;AF=0.198882;AN=5008;NS=2504;DP=19813;EAS_AF=0.0565;AMR_AF=0.4438;AFR_AF=0.0212;EUR_AF=0.2356;SAS_AF=0.3742;AA=G|||;VT=SNP
22	41791536	rs2073167	T	C	100	PASS	AC=1386;AF=0.276757;AN=5008;NS=2504;DP=21597;EAS_AF=0.255;AMR_AF=0.2723;AFR_AF=0.1195;EUR_AF=0.4483;SAS_AF=0.3384;AA=T|||;VT=SNP
22	41793032	rs9611576	C	A	100	PASS	AC=1674;AF=0.334265;AN=5008;NS=2504;DP=18266;EAS_AF=0.252;AMR_AF=0.2781;AFR_AF=0.2625;EUR_AF=0.4682;SAS_AF=0.4182;AA=C|||;VT=SNP
22	41793090	rs9611577	T	G	100	PASS	AC=1171;AF=0.233826;AN=5008;NS=2504;DP=18769;EAS_AF=0.0556;AMR_AF=0.4611;AFR_AF=0.1437;EUR_AF=0.2356;SAS_AF=0.3763;AA=T|||;VT=SNP
22	41797547	rs132901	C	T	100	PASS	AC=3762;AF=0.751198;AN=5008;NS=2504;DP=17297;EAS_AF=0.9435;AMR_AF=0.5418;AFR_AF=0.7882;EUR_AF=0.7763;SAS_AF=0.6258;AA=C|||;VT=SNP
22	41797758	rs132902	G	A	100	PASS	AC=3762;AF=0.751198;AN=5008;NS=2504;DP=19736;EAS_AF=0.9435;AMR_AF=0.5418;AFR_AF=0.7882;EUR_AF=0.7763;SAS_AF=0.6258;AA=G|||;VT=SNP
22	41797824	rs132903	G	A	100	PASS	AC=985;AF=0.196685;AN=5008;NS=2504;DP=18039;EAS_AF=0.1786;AMR_AF=0.1484;AFR_AF=0.1248;EUR_AF=0.3012;SAS_AF=0.2393;AA=G|||;VT=SNP
22	41798520	rs202645	A	G	100	PASS	AC=4044;AF=0.807508;AN=5008;NS=2504;DP=18525;EAS_AF=0.9435;AMR_AF=0.5634;AFR_AF=0.9811;EUR_AF=0.7853;SAS_AF=0.6288;AA=G|||;VT=SNP
22	41798896	rs132904	G	C	100	PASS	AC=3759;AF=0.750599;AN=5008;NS=2504;DP=18917;EAS_AF=0.9435;AMR_AF=0.5403;AFR_AF=0.7859;EUR_AF=0.7744;SAS_AF=0.6288;AA=G|||;VT=SNP
22	41799106	rs132905	C	A	100	PASS	AC=3855;AF=0.769768;AN=5008;NS=2504;DP=20014;EAS_AF=0.9435;AMR_AF=0.5432;AFR_AF=0.857;EUR_AF=0.7744;SAS_AF=0.6288;AA=C|||;VT=SNP
22	41799767	rs132906	G	C	100	PASS	AC=2490;AF=0.497204;AN=5008;NS=2504;DP=20577;EAS_AF=0.4345;AMR_AF=0.428;AFR_AF=0.3139;EUR_AF=0.7584;SAS_AF=0.59;AA=G|||;VT=SNP
22	41799833	rs75784	G	T	100	PASS	AC=3760;AF=0.750799;AN=5008;NS=2504;DP=21128;EAS_AF=0.9435;AMR_AF=0.5403;AFR_AF=0.7867;EUR_AF=0.7744;SAS_AF=0.6288;AA=G|||;VT=SNP
22	41800678	rs169364	C	T	100	PASS	AC=3855;AF=0.769768;AN=5008;NS=2504;DP=18210;EAS_AF=0.9435;AMR_AF=0.5432;AFR_AF=0.857;EUR_AF=0.7744;SAS_AF=0.6288;AA=C|||;VT=SNP
22	41800882	rs9611579	G	A	100	PASS	AC=1397;AF=0.278954;AN=5008;NS=2504;DP=18348;EAS_AF=0.255;AMR_AF=0.2709;AFR_AF=0.1195;EUR_AF=0.4583;SAS_AF=0.3405;AA=G|||;VT=SNP
22	41801268	rs132907	A	C	100	PASS	AC=4028;AF=0.804313;AN=5008;NS=2504;DP=13707;EAS_AF=0.9435;AMR_AF=0.5605;AFR_AF=0.9788;EUR_AF=0.7744;SAS_AF=0.6288;AA=N|||;VT=SNP
22	41801299	rs6002372	A	T	100	PASS	AC=4028;AF=0.804313;AN=5008;NS=2504;DP=11749;EAS_AF=0.9435;AMR_AF=0.5605;AFR_AF=0.9788;EUR_AF=0.7744;SAS_AF=0.6288;AA=a|||;VT=SNP
22	41801795	rs132908	G	A	100	PASS	AC=4028;AF=0.804313;AN=5008;NS=2504;DP=15193;EAS_AF=0.9435;AMR_AF=0.5605;AFR_AF=0.9788;EUR_AF=0.7744;SAS_AF=0.6288;AA=G|||;VT=SNP
22	41802031	rs132909	G	A	100	PASS	AC=3848;AF=0.768371;AN=5008;NS=2504;DP=17422;EAS_AF=0.9435;AMR_AF=0.5432;AFR_AF=0.8517;EUR_AF=0.7744;SAS_AF=0.6288;AA=g|||;VT=SNP
22	41803279	rs5751094	C	T	100	PASS	AC=3853;AF=0.769369;AN=5008;NS=2504;DP=17644;EAS_AF=0.9435;AMR_AF=0.5432;AFR_AF=0.8555;EUR_AF=0.7744;SAS_AF=0.6288;AA=-|||;VT=SNP
22	41804160	rs132911	C	T	100	PASS	AC=3759;AF=0.750599;AN=5008;NS=2504;DP=12668;EAS_AF=0.9435;AMR_AF=0.5403;AFR_AF=0.7859;EUR_AF=0.7744;SAS_AF=0.6288;AA=C|||;VT=SNP
22	41804214	rs132912	A	G	100	PASS	AC=3853;AF=0.769369;AN=5008;NS=2504;DP=12823;EAS_AF=0.9435;AMR_AF=0.5432;AFR_AF=0.8555;EUR_AF=0.7744;SAS_AF=0.6288;AA=G|||;VT=SNP
22	41804716	rs28489620	G	A	100	PASS	AC=562;AF=0.11222;AN=5008;NS=2504;DP=17154;EAS_AF=0.003;AMR_AF=0.1398;AFR_AF=0.0295;EUR_AF=0.2803;SAS_AF=0.1442;AA=G|||;VT=SNP
22	41805749	rs132914	T	C	100	PASS	AC=3851;AF=0.76897;AN=5008;NS=2504;DP=17284;EAS_AF=0.9435;AMR_AF=0.5432;AFR_AF=0.8555;EUR_AF=0.7744;SAS_AF=0.6268;AA=C|||;VT=SNP
22	41805782	rs132915	T	C	100	PASS	AC=3851;AF=0.76897;AN=5008;NS=2504;DP=19774;EAS_AF=0.9435;AMR_AF=0.5432;AFR_AF=0.8555;EUR_AF=0.7744;SAS_AF=0.6268;AA=C|||;VT=SNP
22	41806768	rs132916	C	G	100	PASS	AC=2859;AF=0.570887;AN=5008;NS=2504;DP=20143;EAS_AF=0.4375;AMR_AF=0.4553;AFR_AF=0.5719;EUR_AF=0.7644;SAS_AF=0.59;AA=C|||;VT=SNP
22	41806928	rs132917	T	C	100	PASS	AC=3850;AF=0.76877;AN=5008;NS=2504;DP=18551;EAS_AF=0.9435;AMR_AF=0.5418;AFR_AF=0.8555;EUR_AF=0.7744;SAS_AF=0.6268;AA=C|||;VT=SNP
22	41808350	rs132918	C	T	100	PASS	AC=3756;AF=0.75;AN=5008;NS=2504;DP=15094;EAS_AF=0.9435;AMR_AF=0.5403;AFR_AF=0.7859;EUR_AF=0.7744;SAS_AF=0.6258;AA=C|||;VT=SNP
22	41809623	rs202634	A	G	100	PASS	AC=4030;AF=0.804712;AN=5008;NS=2504;DP=12321;EAS_AF=0.9435;AMR_AF=0.562;AFR_AF=0.9788;EUR_AF=0.7763;SAS_AF=0.6278;AA=G|||;VT=SNP
22	41809637	rs202635	C	T	100	PASS	AC=3852;AF=0.769169;AN=5008;NS=2504;DP=12129;EAS_AF=0.9435;AMR_AF=0.5432;AFR_AF=0.8555;EUR_AF=0.7744;SAS_AF=0.6278;AA=T|||;VT=SNP
22	41810170	rs132920	T	C	100	PASS	AC=3851;AF=0.76897;AN=5008;NS=2504;DP=11374;EAS_AF=0.9435;AMR_AF=0.5432;AFR_AF=0.8563;EUR_AF=0.7734;SAS_AF=0.6268;AA=C|||;VT=SNP
22	41811620	rs202659	T	C	100	PASS	AC=3850;AF=0.76877;AN=5008;NS=2504;DP=17610;EAS_AF=0.9435;AMR_AF=0.5432;AFR_AF=0.8555;EUR_AF=0.7734;SAS_AF=0.6268;AA=C|||;VT=SNP
22	41812044	rs132921	G	A	100	PASS	AC=3756;AF=0.75;AN=5008;NS=2504;DP=15063;EAS_AF=0.9435;AMR_AF=0.5403;AFR_AF=0.7859;EUR_AF=0.7734;SAS_AF=0.6268;AA=G|||;VT=SNP
22	41812084	rs132922	G	A	100	PASS	AC=3847;AF=0.768171;AN=5008;NS=2504;DP=19617;EAS_AF=0.9435;AMR_AF=0.5447;AFR_AF=0.8525;EUR_AF=0.7734;SAS_AF=0.6268;AA=G|||;VT=SNP
22	41812439	rs202661	A	G	100	PASS	AC=3756;AF=0.75;AN=5008;NS=2504;DP=16513;EAS_AF=0.9435;AMR_AF=0.5403;AFR_AF=0.7859;EUR_AF=0.7734;SAS_AF=0.6268;AA=A|||;VT=SNP
22	41812755	rs202662	C	T	100	PASS	AC=3757;AF=0.7502;AN=5008;NS=2504;DP=15481;EAS_AF=0.9435;AMR_AF=0.5418;AFR_AF=0.7859;EUR_AF=0.7734;SAS_AF=0.6268;AA=C|||;VT=SNP
22	41812819	rs202663	T	C	100	PASS	AC=3850;AF=0.76877;AN=5008;NS=2504;DP=17570;EAS_AF=0.9435;AMR_AF=0.5432;AFR_AF=0.8555;EUR_AF=0.7734;SAS_AF=0.6268;AA=C|||;VT=SNP
22	41813886	rs202664	C	T	100	PASS	AC=3866;AF=0.771965;AN=5008;NS=2504;DP=21084;EAS_AF=0.9435;AMR_AF=0.5461;AFR_AF=0.8578;EUR_AF=0.7843;SAS_AF=0.6268;AA=C|||;VT=SNP
22	41814055	rs75208280	C	T	100	PASS	AC=131;AF=0.0261581;AN=5008;NS=2504;DP=18929;EAS_AF=0.0228;AMR_AF=0.0317;AFR_AF=0.003;EUR_AF=0.0646;SAS_AF=0.0174;AA=C|||;VT=SNP
22	41814401	rs202665	A	G	100	PASS	AC=3866;AF=0.771965;AN=5008;NS=2504;DP=21114;EAS_AF=0.9435;AMR_AF=0.5461;AFR_AF=0.8578;EUR_AF=0.7843;SAS_AF=0.6268;AA=A|||;VT=SNP
22	41814719	rs202666	T	C	100	PASS	AC=3865;AF=0.771765;AN=5008;NS=2504;DP=18378;EAS_AF=0.9435;AMR_AF=0.5461;AFR_AF=0.8585;EUR_AF=0.7843;SAS_AF=0.6247;AA=C|||;VT=SNP
22	41815116	rs2009960	C	T	100	PASS	AC=991;AF=0.197883;AN=5008;NS=2504;DP=15345;EAS_AF=0.1835;AMR_AF=0.1484;AFR_AF=0.1233;EUR_AF=0.3012;SAS_AF=0.2423;AA=C|||;VT=SNP
22	41815609	rs2899345	T	C	100	PASS	AC=3021;AF=0.603235;AN=5008;NS=2504;DP=16970;EAS_AF=0.744;AMR_AF=0.4135;AFR_AF=0.8411;EUR_AF=0.4791;SAS_AF=0.3988;AA=C|||;VT=SNP
22	41815938	rs5758341	C	T	100	PASS	AC=2675;AF=0.534145;AN=5008;NS=2504;DP=19239;EAS_AF=0.7569;AMR_AF=0.3775;AFR_AF=0.5862;EUR_AF=0.4841;SAS_AF=0.3967;AA=C|||;VT=SNP
22	41816042	rs5758342	G	A	100	PASS	AC=2773;AF=0.553714;AN=5008;NS=2504;DP=16815;EAS_AF=0.7569;AMR_AF=0.3919;AFR_AF=0.6513;EUR_AF=0.4861;SAS_AF=0.3967;AA=G|||;VT=SNP
22	41816110	rs118070243	A	C	100	PASS	AC=93;AF=0.0185703;AN=5008;NS=2504;DP=17779;EAS_AF=0.0268;AMR_AF=0.0274;AFR_AF=0;EUR_AF=0.0288;SAS_AF=0.0184;AA=A|||;VT=SNP
22	41816652	rs5758343	A	T	100	PASS	AC=4026;AF=0.803914;AN=5008;NS=2504;DP=7040;EAS_AF=0.9435;AMR_AF=0.5605;AFR_AF=0.9773;EUR_AF=0.7833;SAS_AF=0.6196;AA=A|||;VT=SNP
22	41817685	rs5758344	G	A	100	PASS	AC=4026;AF=0.803914;AN=5008;NS=2504;DP=17215;EAS_AF=0.9435;AMR_AF=0.5576;AFR_AF=0.9781;EUR_AF=0.7833;SAS_AF=0.6207;AA=G|||;VT=SNP
22	41817878	rs5758345	A	G	100	PASS	AC=4026;AF=0.803914;AN=5008;NS=2504;DP=17109;EAS_AF=0.9435;AMR_AF=0.5576;AFR_AF=0.9781;EUR_AF=0.7833;SAS_AF=0.6207;AA=A|||;VT=SNP
22	41818234	rs2413643	A	G	100	PASS	AC=4030;AF=0.804712;AN=5008;NS=2504;DP=17294;EAS_AF=0.9435;AMR_AF=0.5591;AFR_AF=0.9796;EUR_AF=0.7833;SAS_AF=0.6217;AA=G|||;VT=SNP
22	41818276	rs2413644	A	G	100	PASS	AC=4026;AF=0.803914;AN=5008;NS=2504;DP=16280;EAS_AF=0.9435;AMR_AF=0.5576;AFR_AF=0.9781;EUR_AF=0.7833;SAS_AF=0.6207;AA=A|||;VT=SNP
22	41819667	rs420071	T	C	100	PASS	AC=3651;AF=0.729034;AN=5008;NS=2504;DP=15838;EAS_AF=0.9435;AMR_AF=0.5245;AFR_AF=0.7148;EUR_AF=0.7783;SAS_AF=0.6217;AA=T|||;VT=SNP
22	41819800	rs36100462	T	C	100	PASS	AC=968;AF=0.193291;AN=5008;NS=2504;DP=18488;EAS_AF=0.1875;AMR_AF=0.1455;AFR_AF=0.1225;EUR_AF=0.2962;SAS_AF=0.2229;AA=T|||;VT=SNP
22	41819960	rs12165508	T	C	100	PASS	AC=2469;AF=0.493011;AN=5008;NS=2504;DP=13634;EAS_AF=0.4345;AMR_AF=0.428;AFR_AF=0.3116;EUR_AF=0.7674;SAS_AF=0.5624;AA=T|||;VT=SNP
22	41820541	rs2142505	A	G	100	PASS	AC=4027;AF=0.804113;AN=5008;NS=2504;DP=13686;EAS_AF=0.9435;AMR_AF=0.5576;AFR_AF=0.9781;EUR_AF=0.7833;SAS_AF=0.6217;AA=G|||;VT=SNP
22	41821019	rs5758347	G	T	100	PASS	AC=4032;AF=0.805112;AN=5008;NS=2504;DP=15744;EAS_AF=0.9435;AMR_AF=0.5605;AFR_AF=0.9803;EUR_AF=0.7833;SAS_AF=0.6217;AA=T|||;VT=SNP
22	41821216	rs6002378	T	C	100	PASS	AC=4032;AF=0.805112;AN=5008;NS=2504;DP=13607;EAS_AF=0.9435;AMR_AF=0.5605;AFR_AF=0.9803;EUR_AF=0.7833;SAS_AF=0.6217;AA=C|||;VT=SNP
22	41821253	rs6002379	G	A	100	PASS	AC=3654;AF=0.729633;AN=5008;NS=2504;DP=13016;EAS_AF=0.9435;AMR_AF=0.5274;AFR_AF=0.7156;EUR_AF=0.7783;SAS_AF=0.6217;AA=G|||;VT=SNP
22	41821423	rs6002380	C	T	100	PASS	AC=4029;AF=0.804513;AN=5008;NS=2504;DP=16471;EAS_AF=0.9435;AMR_AF=0.5591;AFR_AF=0.9788;EUR_AF=0.7833;SAS_AF=0.6217;AA=T|||;VT=SNP
22	41821460	rs6002381	T	C	100	PASS	AC=4026;AF=0.803914;AN=5008;NS=2504;DP=16025;EAS_AF=0.9425;AMR_AF=0.5576;AFR_AF=0.9781;EUR_AF=0.7833;SAS_AF=0.6217;AA=C|||;VT=SNP
22	41821993	rs202613	C	A	100	PASS	AC=4027;AF=0.804113;AN=5008;NS=2504;DP=18474;EAS_AF=0.9435;AMR_AF=0.5576;AFR_AF=0.9781;EUR_AF=0.7833;SAS_AF=0.6217;AA=C|||;VT=SNP
22	41822150	rs202614	A	C	100	PASS	AC=4027;AF=0.804113;AN=5008;NS=2504;DP=19637;EAS_AF=0.9435;AMR_AF=0.5576;AFR_AF=0.9781;EUR_AF=0.7833;SAS_AF=0.6217;AA=A|||;VT=SNP
22	41822221	rs202616	C	G	100	PASS	AC=4032;AF=0.805112;AN=5008;NS=2504;DP=16921;EAS_AF=0.9435;AMR_AF=0.5605;AFR_AF=0.9803;EUR_AF=0.7833;SAS_AF=0.6217;AA=G|||;VT=SNP
22	41822305	rs188057	T	G	100	PASS	AC=4027;AF=0.804113;AN=5008;NS=2504;DP=15928;EAS_AF=0.9435;AMR_AF=0.5576;AFR_AF=0.9781;EUR_AF=0.7833;SAS_AF=0.6217;AA=G|||;VT=SNP
22	41822793	rs202617	G	A	100	PASS	AC=4027;AF=0.804113;AN=5008;NS=2504;DP=21143;EAS_AF=0.9435;AMR_AF=0.5576;AFR_AF=0.9781;EUR_AF=0.7833;SAS_AF=0.6217;AA=g|||;VT=SNP
22	41822856	rs202618	A	G	100	PASS	AC=4028;AF=0.804313;AN=5008;NS=2504;DP=20056;EAS_AF=0.9435;AMR_AF=0.5576;AFR_AF=0.9781;EUR_AF=0.7843;SAS_AF=0.6217;AA=G|||;VT=SNP
22	41823626	rs202619	T	C	100	PASS	AC=4030;AF=0.804712;AN=5008;NS=2504;DP=17658;EAS_AF=0.9435;AMR_AF=0.5605;AFR_AF=0.9788;EUR_AF=0.7833;SAS_AF=0.6217;AA=C|||;VT=SNP
22	41823803	rs9611588	G	A	100	PASS	AC=1394;AF=0.278355;AN=5008;NS=2504;DP=17329;EAS_AF=0.2421;AMR_AF=0.281;AFR_AF=0.1188;EUR_AF=0.4712;SAS_AF=0.3313;AA=G|||;VT=SNP
22	41824836	rs202620	T	C	100	PASS	AC=4028;AF=0.804313;AN=5008;NS=2504;DP=18475;EAS_AF=0.9435;AMR_AF=0.5591;AFR_AF=0.9781;EUR_AF=0.7833;SAS_AF=0.6217;AA=C|||;VT=SNP
22	41825342	rs202622	T	G	100	PASS	AC=4028;AF=0.804313;AN=5008;NS=2504;DP=16182;EAS_AF=0.9435;AMR_AF=0.5591;AFR_AF=0.9781;EUR_AF=0.7833;SAS_AF=0.6217;AA=G|||;VT=SNP
22	41826108	rs9611589	C	T	100	PASS	AC=1396;AF=0.278754;AN=5008;NS=2504;DP=15601;EAS_AF=0.2421;AMR_AF=0.2824;AFR_AF=0.1188;EUR_AF=0.4712;SAS_AF=0.3323;AA=C|||;VT=SNP
22	41826440	rs202623	T	C	100	PASS	AC=4028;AF=0.804313;AN=5008;NS=2504;DP=17454;EAS_AF=0.9435;AMR_AF=0.5591;AFR_AF=0.9781;EUR_AF=0.7833;SAS_AF=0.6217;AA=t|||;VT=SNP
22	41826802	rs202624	G	A	100	PASS	AC=4028;AF=0.804313;AN=5008;NS=2504;DP=15364;EAS_AF=0.9435;AMR_AF=0.5591;AFR_AF=0.9781;EUR_AF=0.7833;SAS_AF=0.6217;AA=G|||;VT=SNP
22	41827082	rs202625	G	A	100	PASS	AC=4028;AF=0.804313;AN=5008;NS=2504;DP=18850;EAS_AF=0.9435;AMR_AF=0.5591;AFR_AF=0.9781;EUR_AF=0.7833;SAS_AF=0.6217;AA=G|||;VT=SNP
22	41827589	rs169362	G	C	100	PASS	AC=2463;AF=0.491813;AN=5008;NS=2504;DP=16371;EAS_AF=0.4296;AMR_AF=0.428;AFR_AF=0.3116;EUR_AF=0.7674;SAS_AF=0.5613;AA=G|||;VT=SNP
22	41828111	rs5751101	C	T	100	PASS	AC=4001;AF=0.798922;AN=5008;NS=2504;DP=17820;EAS_AF=0.9196;AMR_AF=0.5562;AFR_AF=0.9781;EUR_AF=0.7823;SAS_AF=0.6217;AA=C|||;VT=SNP
22	41829149	rs7285041	G	T	100	PASS	AC=4031;AF=0.804912;AN=5008;NS=2504;DP=17177;EAS_AF=0.9435;AMR_AF=0.5605;AFR_AF=0.9803;EUR_AF=0.7833;SAS_AF=0.6207;AA=T|||;VT=SNP
22	41829794	rs6609	C	G	100	PASS	AC=4029;AF=0.804513;AN=5008;NS=2504;DP=13052;EAS_AF=0.9435;AMR_AF=0.5605;AFR_AF=0.9803;EUR_AF=0.7833;SAS_AF=0.6186;AA=G|||;VT=SNP;EX_TARGET
22	41830212	rs9611591	G	A	100	PASS	AC=2361;AF=0.471446;AN=5008;NS=2504;DP=16394;EAS_AF=0.4296;AMR_AF=0.4265;AFR_AF=0.2413;EUR_AF=0.7674;SAS_AF=0.5532;AA=G|||;VT=SNP
22	41833116	rs202641	C	T	100	PASS	AC=3569;AF=0.71266;AN=5008;NS=2504;DP=17080;EAS_AF=0.9435;AMR_AF=0.5202;AFR_AF=0.6619;EUR_AF=0.7773;SAS_AF=0.6135;AA=C|||;VT=SNP;EX_TARGET
22	41833527	rs202642	C	T	100	PASS	AC=3640;AF=0.726837;AN=5008;NS=2504;DP=18571;EAS_AF=0.9435;AMR_AF=0.5245;AFR_AF=0.7133;EUR_AF=0.7783;SAS_AF=0.6125;AA=C|||;VT=SNP
22	41835452	rs2011790	G	A	100	PASS	AC=4026;AF=0.803914;AN=5008;NS=2504;DP=20132;EAS_AF=0.9435;AMR_AF=0.5576;AFR_AF=0.9781;EUR_AF=0.7833;SAS_AF=0.6207;AA=G|||;VT=SNP
22	41835544	rs79005	G	A	100	PASS	AC=3637;AF=0.726238;AN=5008;NS=2504;DP=18565;EAS_AF=0.9435;AMR_AF=0.5245;AFR_AF=0.711;EUR_AF=0.7783;SAS_AF=0.6125;AA=G|||;VT=SNP
22	41837541	rs202650	G	C	100	PASS	AC=3639;AF=0.726637;AN=5008;NS=2504;DP=17255;EAS_AF=0.9435;AMR_AF=0.5259;AFR_AF=0.711;EUR_AF=0.7783;SAS_AF=0.6135;AA=G|||;VT=SNP
22	41838792	rs202652	A	G	100	PASS	AC=3639;AF=0.726637;AN=5008;NS=2504;DP=16856;EAS_AF=0.9435;AMR_AF=0.5245;AFR_AF=0.711;EUR_AF=0.7783;SAS_AF=0.6145;AA=A|||;VT=SNP
22	41839714	rs169365	G	A	100	PASS	AC=4021;AF=0.802915;AN=5008;NS=2504;DP=13906;EAS_AF=0.9405;AMR_AF=0.5605;AFR_AF=0.9758;EUR_AF=0.7823;SAS_AF=0.6207;AA=g|||;VT=SNP
22	41840158	rs202653	C	T	100	PASS	AC=3638;AF=0.726438;AN=5008;NS=2504;DP=16389;EAS_AF=0.9435;AMR_AF=0.5259;AFR_AF=0.711;EUR_AF=0.7783;SAS_AF=0.6125;AA=C|||;VT=SNP
22	41840407	rs106860	T	C	100	PASS	AC=4028;AF=0.804313;AN=5008;NS=2504;DP=19426;EAS_AF=0.9435;AMR_AF=0.5591;AFR_AF=0.9788;EUR_AF=0.7833;SAS_AF=0.6207;AA=C|||;VT=SNP
22	41841034	rs202654	G	A	100	PASS	AC=2456;AF=0.490415;AN=5008;NS=2504;DP=18506;EAS_AF=0.4325;AMR_AF=0.4294;AFR_AF=0.3116;EUR_AF=0.7674;SAS_AF=0.5501;AA=G|||;VT=SNP
22	41841564	rs202655	G	C	100	PASS	AC=3638;AF=0.726438;AN=5008;NS=2504;DP=17071;EAS_AF=0.9435;AMR_AF=0.5259;AFR_AF=0.711;EUR_AF=0.7783;SAS_AF=0.6125;AA=G|||;VT=SNP
22	41842203	rs202656	T	A	100	PASS	AC=4028;AF=0.804313;AN=5008;NS=2504;DP=14053;EAS_AF=0.9435;AMR_AF=0.5591;AFR_AF=0.9788;EUR_AF=0.7833;SAS_AF=0.6207;AA=A|||;VT=SNP
22	41844786	rs202657	G	T	100	PASS	AC=4028;AF=0.804313;AN=5008;NS=2504;DP=11289;EAS_AF=0.9435;AMR_AF=0.5591;AFR_AF=0.9803;EUR_AF=0.7803;SAS_AF=0.6217;AA=T|||;VT=SNP
22	41847190	rs202626	C	A	100	PASS	AC=3637;AF=0.726238;AN=5008;NS=2504;DP=12733;EAS_AF=0.9435;AMR_AF=0.5245;AFR_AF=0.7103;EUR_AF=0.7783;SAS_AF=0.6135;AA=c|||;VT=SNP
22	41847367	rs202627	A	T	100	PASS	AC=3636;AF=0.726038;AN=5008;NS=2504;DP=11717;EAS_AF=0.9425;AMR_AF=0.5245;AFR_AF=0.7103;EUR_AF=0.7783;SAS_AF=0.6135;AA=a|||;VT=SNP
22	41849513	rs202628	G	A	100	PASS	AC=3646;AF=0.728035;AN=5008;NS=2504;DP=18385;EAS_AF=0.9435;AMR_AF=0.5288;AFR_AF=0.7148;EUR_AF=0.7783;SAS_AF=0.6135;AA=G|||;VT=SNP
22	41849975	rs202629	C	T	100	PASS	AC=3648;AF=0.728435;AN=5008;NS=2504;DP=15488;EAS_AF=0.9435;AMR_AF=0.5303;AFR_AF=0.7156;EUR_AF=0.7773;SAS_AF=0.6145;AA=C|||;VT=SNP
22	41850230	rs202630	C	T	100	PASS	AC=3932;AF=0.785144;AN=5008;NS=2504;DP=15163;EAS_AF=0.9435;AMR_AF=0.5461;AFR_AF=0.9153;EUR_AF=0.7793;SAS_AF=0.6217;AA=c|||;VT=SNP
22	41850500	rs79008	A	G	100	PASS	AC=3932;AF=0.785144;AN=5008;NS=2504;DP=18106;EAS_AF=0.9435;AMR_AF=0.5461;AFR_AF=0.9153;EUR_AF=0.7793;SAS_AF=0.6217;AA=a|||;VT=SNP
22	41852479	rs202636	T	C	100	PASS	AC=3931;AF=0.784944;AN=5008;NS=2504;DP=14105;EAS_AF=0.9435;AMR_AF=0.5461;AFR_AF=0.9153;EUR_AF=0.7793;SAS_AF=0.6207;AA=T|||;VT=SNP
22	41852583	rs8136635	G	A	100	PASS	AC=1397;AF=0.278954;AN=5008;NS=2504;DP=15801;EAS_AF=0.2421;AMR_AF=0.2824;AFR_AF=0.1203;EUR_AF=0.4702;SAS_AF=0.3323;AA=G|||;VT=SNP
22	41853928	rs202637	A	G	100	PASS	AC=4077;AF=0.814097;AN=5008;NS=2504;DP=20615;EAS_AF=0.9444;AMR_AF=0.5648;AFR_AF=0.9796;EUR_AF=0.7992;SAS_AF=0.6483;AA=G|||;VT=SNP
22	41854446	rs9607805	C	T	100	PASS	AC=2314;AF=0.462061;AN=5008;NS=2504;DP=17980;EAS_AF=0.4117;AMR_AF=0.3934;AFR_AF=0.298;EUR_AF=0.7038;SAS_AF=0.5358;AA=C|||;VT=SNP
22	41855458	rs202638	A	G	100	PASS	AC=3056;AF=0.610224;AN=5008;NS=2504;DP=18445;EAS_AF=0.4306;AMR_AF=0.4669;AFR_AF=0.7345;EUR_AF=0.7724;SAS_AF=0.5624;AA=G|||;VT=SNP
22	41856137	rs202639	T	A	100	PASS	AC=3998;AF=0.798323;AN=5008;NS=2504;DP=18168;EAS_AF=0.9444;AMR_AF=0.5504;AFR_AF=0.9637;EUR_AF=0.7793;SAS_AF=0.6196;AA=T|||;VT=SNP
22	41857812	rs5751107	A	G	100	PASS	AC=4030;AF=0.804712;AN=5008;NS=2504;DP=16180;EAS_AF=0.9444;AMR_AF=0.5605;AFR_AF=0.9788;EUR_AF=0.7843;SAS_AF=0.6196;AA=G|||;VT=SNP
22	41858035	rs5751108	T	C	100	PASS	AC=4029;AF=0.804513;AN=5008;NS=2504;DP=19482;EAS_AF=0.9444;AMR_AF=0.5605;AFR_AF=0.9788;EUR_AF=0.7833;SAS_AF=0.6196;AA=t|||;VT=SNP
22	41858657	rs5758365	A	G	100	PASS	AC=3998;AF=0.798323;AN=5008;NS=2504;DP=20040;EAS_AF=0.9444;AMR_AF=0.5504;AFR_AF=0.9637;EUR_AF=0.7793;SAS_AF=0.6196;AA=G|||;VT=SNP
22	41859556	rs6002385	T	C	100	PASS	AC=4029;AF=0.804513;AN=5008;NS=2504;DP=16195;EAS_AF=0.9444;AMR_AF=0.5605;AFR_AF=0.9788;EUR_AF=0.7833;SAS_AF=0.6196;AA=N|||;VT=SNP
22	41859661	rs6002386	A	G	100	PASS	AC=3918;AF=0.782348;AN=5008;NS=2504;DP=17906;EAS_AF=0.9444;AMR_AF=0.5476;AFR_AF=0.9047;EUR_AF=0.7793;SAS_AF=0.6196;AA=G|||;VT=SNP
22	41860864	rs79009	C	A	100	PASS	AC=3998;AF=0.798323;AN=5008;NS=2504;DP=23530;EAS_AF=0.9444;AMR_AF=0.5504;AFR_AF=0.9637;EUR_AF=0.7793;SAS_AF=0.6196;AA=C|||;VT=SNP
22	41862288	rs5758368	T	C	100	PASS	AC=3715;AF=0.741813;AN=5008;NS=2504;DP=19732;EAS_AF=0.9444;AMR_AF=0.5303;AFR_AF=0.767;EUR_AF=0.7783;SAS_AF=0.6115;AA=T|||;VT=SNP
22	41863423	rs202631	A	G	100	PASS	AC=3714;AF=0.741613;AN=5008;NS=2504;DP=23032;EAS_AF=0.9444;AMR_AF=0.5303;AFR_AF=0.7663;EUR_AF=0.7783;SAS_AF=0.6115;AA=A|||;VT=SNP;EX_TARGET
22	41863690	rs11705068	T	C	100	PASS	AC=969;AF=0.19349;AN=5008;NS=2504;DP=19389;EAS_AF=0.1865;AMR_AF=0.1455;AFR_AF=0.1233;EUR_AF=0.2972;SAS_AF=0.2229;AA=T|||;VT=SNP
22	41864216	rs505533	A	C	100	PASS	AC=2463;AF=0.491813;AN=5008;NS=2504;DP=19039;EAS_AF=0.4306;AMR_AF=0.428;AFR_AF=0.3162;EUR_AF=0.7674;SAS_AF=0.5542;AA=A|||;VT=SNP
22	41865809	rs19573	C	A	100	PASS	AC=3700;AF=0.738818;AN=5008;NS=2504;DP=20195;EAS_AF=0.9444;AMR_AF=0.5274;AFR_AF=0.7572;EUR_AF=0.7783;SAS_AF=0.6115;AA=A|||;VT=SNP
22	41866938	rs79011	A	G	100	PASS	AC=3720;AF=0.742812;AN=5008;NS=2504;DP=22450;EAS_AF=0.9444;AMR_AF=0.5288;AFR_AF=0.7716;EUR_AF=0.7783;SAS_AF=0.6115;AA=a|||;VT=SNP
22	41867377	rs727563	C	T	100	PASS	AC=2349;AF=0.46905;AN=5008;NS=2504;DP=22808;EAS_AF=0.4296;AMR_AF=0.4236;AFR_AF=0.233;EUR_AF=0.7674;SAS_AF=0.5542;AA=c|||;VT=SNP
22	41869268	rs11912852	G	T	100	PASS	AC=967;AF=0.193091;AN=5008;NS=2504;DP=20741;EAS_AF=0.1865;AMR_AF=0.1455;AFR_AF=0.1233;EUR_AF=0.2962;SAS_AF=0.2219;AA=G|||;VT=SNP
22	41875804	rs2267432	T	C	100	PASS	AC=722;AF=0.144169;AN=5008;NS=2504;DP=21878;EAS_AF=0.247;AMR_AF=0.1427;AFR_AF=0.0106;EUR_AF=0.1809;SAS_AF=0.182;AA=T|||;VT=SNP
22	41877989	rs169361	A	G	100	PASS	AC=4064;AF=0.811502;AN=5008;NS=2504;DP=21150;EAS_AF=0.9435;AMR_AF=0.5677;AFR_AF=0.9803;EUR_AF=0.7863;SAS_AF=0.6462;AA=G|||;VT=SNP
22	41884954	rs738140	A	G	100	PASS	AC=615;AF=0.122804;AN=5008;NS=2504;DP=20215;EAS_AF=0.003;AMR_AF=0.1398;AFR_AF=0.0484;EUR_AF=0.3052;SAS_AF=0.1472;AA=A|||;VT=SNP
22	41895409	rs2076196	G	A	100	PASS	AC=657;AF=0.13119;AN=5008;NS=2504;DP=21374;EAS_AF=0.1964;AMR_AF=0.1369;AFR_AF=0.0083;EUR_AF=0.166;SAS_AF=0.1902;AA=G|||;VT=SNP
22	41896309	rs5758375	T	A	100	PASS	AC=1169;AF=0.233427;AN=5008;NS=2504;DP=8575;EAS_AF=0.625;AMR_AF=0.0677;AFR_AF=0.298;EUR_AF=0.0249;SAS_AF=0.0746;AA=A|||;VT=SNP
22	41899598	rs111825235	G	A	100	PASS	AC=142;AF=0.0283546;AN=5008;NS=2504;DP=16876;EAS_AF=0.003;AMR_AF=0.0403;AFR_AF=0.003;EUR_AF=0.0885;SAS_AF=0.0184;AA=G|||;VT=SNP
22	41902503	rs137830	T	C	100	PASS	AC=1054;AF=0.210463;AN=5008;NS=2504;DP=17619;EAS_AF=0.0556;AMR_AF=0.4496;AFR_AF=0.1014;EUR_AF=0.2167;SAS_AF=0.3415;AA=C|||;VT=SNP
22	41903743	rs2076199	G	T	100	PASS	AC=2535;AF=0.50619;AN=5008;NS=2504;DP=18023;EAS_AF=0.5714;AMR_AF=0.5749;AFR_AF=0.6808;EUR_AF=0.2326;SAS_AF=0.4356;AA=G|||;VT=SNP;EX_TARGET
22	41903813	rs137831	A	C	100	PASS	AC=2095;AF=0.418331;AN=5008;NS=2504;DP=18535;EAS_AF=0.5734;AMR_AF=0.5418;AFR_AF=0.3714;EUR_AF=0.2306;SAS_AF=0.4274;AA=C|||;VT=SNP;EX_TARGET
22	41905278	rs2267436	T	C	100	PASS	AC=712;AF=0.142173;AN=5008;NS=2504;DP=20952;EAS_AF=0.2421;AMR_AF=0.1383;AFR_AF=0.0083;EUR_AF=0.171;SAS_AF=0.1933;AA=T|||;VT=SNP
22	41906325	rs2413646	C	T	100	PASS	AC=933;AF=0.186302;AN=5008;NS=2504;DP=18887;EAS_AF=0.0556;AMR_AF=0.4366;AFR_AF=0.0197;EUR_AF=0.2127;SAS_AF=0.3415;AA=C|||;VT=SNP
22	41907148	rs2413647	G	A	100	PASS	AC=943;AF=0.188299;AN=5008;NS=2504;DP=15768;EAS_AF=0.0556;AMR_AF=0.4366;AFR_AF=0.0265;EUR_AF=0.2147;SAS_AF=0.3405;AA=A|||;VT=SNP
22	41908405	rs9611602	T	C	100	PASS	AC=1025;AF=0.204673;AN=5008;NS=2504;DP=20933;EAS_AF=0.0556;AMR_AF=0.4409;AFR_AF=0.0855;EUR_AF=0.2147;SAS_AF=0.3415;AA=C|||;VT=SNP
22	41910244	rs1569516	C	T	100	PASS	AC=938;AF=0.1873;AN=5008;NS=2504;DP=18817;EAS_AF=0.0556;AMR_AF=0.4352;AFR_AF=0.0234;EUR_AF=0.2147;SAS_AF=0.3405;AA=C|||;VT=SNP
22	41911525	rs1799932	C	T	100	PASS	AC=1354;AF=0.270367;AN=5008;NS=2504;DP=14695;EAS_AF=0.1994;AMR_AF=0.2767;AFR_AF=0.1195;EUR_AF=0.4722;SAS_AF=0.3354;AA=C|||;VT=SNP;EX_TARGET
22	41912750	rs9611603	A	G	100	PASS	AC=1025;AF=0.204673;AN=5008;NS=2504;DP=20830;EAS_AF=0.0556;AMR_AF=0.438;AFR_AF=0.087;EUR_AF=0.2147;SAS_AF=0.3415;AA=G|||;VT=SNP
22	41913413	rs9619974	C	T	100	PASS	AC=1357;AF=0.270966;AN=5008;NS=2504;DP=18054;EAS_AF=0.1984;AMR_AF=0.2781;AFR_AF=0.1203;EUR_AF=0.4722;SAS_AF=0.3374;AA=C|||;VT=SNP
22	41913477	rs203320	T	C	100	PASS	AC=2621;AF=0.523363;AN=5008;NS=2504;DP=16874;EAS_AF=0.5744;AMR_AF=0.5692;AFR_AF=0.7481;EUR_AF=0.2306;SAS_AF=0.4356;AA=C|||;VT=SNP
22	41913844	rs17367716	A	G	100	PASS	AC=1016;AF=0.202875;AN=5008;NS=2504;DP=19110;EAS_AF=0.0556;AMR_AF=0.4438;AFR_AF=0.0772;EUR_AF=0.2147;SAS_AF=0.3415;AA=G|||;VT=SNP
22	41914593	rs203319	C	T	100	PASS	AC=2426;AF=0.484425;AN=5008;NS=2504;DP=17490;EAS_AF=0.5724;AMR_AF=0.5591;AFR_AF=0.6082;EUR_AF=0.2306;SAS_AF=0.4346;AA=T|||;VT=SNP
22	41914860	rs203318	T	G	100	PASS	AC=2650;AF=0.529153;AN=5008;NS=2504;DP=18252;EAS_AF=0.5744;AMR_AF=0.5749;AFR_AF=0.7648;EUR_AF=0.2326;SAS_AF=0.4366;AA=G|||;VT=SNP
22	41915329	rs11090049	C	T	100	PASS	AC=932;AF=0.186102;AN=5008;NS=2504;DP=17884;EAS_AF=0.0556;AMR_AF=0.4323;AFR_AF=0.0242;EUR_AF=0.2107;SAS_AF=0.3395;AA=C|||;VT=SNP
22	41916001	rs9611604	C	G	100	PASS	AC=923;AF=0.184305;AN=5008;NS=2504;DP=18423;EAS_AF=0.0556;AMR_AF=0.4323;AFR_AF=0.0182;EUR_AF=0.2117;SAS_AF=0.3374;AA=C|||;VT=SNP
22	41919330	rs12484694	A	G	100	PASS	AC=1023;AF=0.204273;AN=5008;NS=2504;DP=19794;EAS_AF=0.0556;AMR_AF=0.4366;AFR_AF=0.0862;EUR_AF=0.2147;SAS_AF=0.3415;AA=G|||;VT=SNP
22	41921665	rs73178621	A	G	100	PASS	AC=943;AF=0.188299;AN=5008;NS=2504;DP=19740;EAS_AF=0.0556;AMR_AF=0.4337;AFR_AF=0.0272;EUR_AF=0.2147;SAS_AF=0.3415;AA=G|||;VT=SNP
22	41923644	rs17367849	G	A	100	PASS	AC=967;AF=0.193091;AN=5008;NS=2504;DP=18415;EAS_AF=0.0556;AMR_AF=0.4294;AFR_AF=0.0499;EUR_AF=0.2147;SAS_AF=0.3384;AA=g|||;VT=SNP
22	41925535	rs4822032	T	C	100	PASS	AC=2635;AF=0.526158;AN=5008;NS=2504;DP=17549;EAS_AF=0.5734;AMR_AF=0.5735;AFR_AF=0.7564;EUR_AF=0.2316;SAS_AF=0.4356;AA=C|||;VT=SNP
22	41927700	rs1810460	C	T	100	PASS	AC=1054;AF=0.210463;AN=5008;NS=2504;DP=21984;EAS_AF=0.0556;AMR_AF=0.4337;AFR_AF=0.1097;EUR_AF=0.2147;SAS_AF=0.3436;AA=T|||;VT=SNP
22	41927820	rs1810461	G	A	100	PASS	AC=972;AF=0.194089;AN=5008;NS=2504;DP=21387;EAS_AF=0.0556;AMR_AF=0.4308;AFR_AF=0.0499;EUR_AF=0.2147;SAS_AF=0.3425;AA=G|||;VT=SNP
22	41928320	rs73178625	G	C	100	PASS	AC=1053;AF=0.210264;AN=5008;NS=2504;DP=19915;EAS_AF=0.0556;AMR_AF=0.4337;AFR_AF=0.1104;EUR_AF=0.2147;SAS_AF=0.3415;AA=C|||;VT=SNP
22	41928371	rs73178626	T	G	100	PASS	AC=979;AF=0.195487;AN=5008;NS=2504;DP=19065;EAS_AF=0.0556;AMR_AF=0.4308;AFR_AF=0.0552;EUR_AF=0.2147;SAS_AF=0.3425;AA=T|||;VT=SNP
22	41929175	rs2076198	T	G	100	PASS	AC=1409;AF=0.28135;AN=5008;NS=2504;DP=19827;EAS_AF=0.245;AMR_AF=0.2795;AFR_AF=0.1127;EUR_AF=0.4781;SAS_AF=0.3456;AA=T|||;VT=SNP
22	41929960	rs4822033	T	G	100	PASS	AC=979;AF=0.195487;AN=5008;NS=2504;DP=17627;EAS_AF=0.0556;AMR_AF=0.4308;AFR_AF=0.0545;EUR_AF=0.2157;SAS_AF=0.3425;AA=T|||;VT=SNP
22	41931010	rs4822034	T	C	100	PASS	AC=1061;AF=0.211861;AN=5008;NS=2504;DP=17115;EAS_AF=0.0556;AMR_AF=0.4352;AFR_AF=0.1142;EUR_AF=0.2157;SAS_AF=0.3425;AA=t|||;VT=SNP
22	41931074	rs9611606	A	G	100	PASS	AC=1061;AF=0.211861;AN=5008;NS=2504;DP=17156;EAS_AF=0.0556;AMR_AF=0.4352;AFR_AF=0.1142;EUR_AF=0.2157;SAS_AF=0.3425;AA=a|||;VT=SNP
22	41932774	rs116959331	A	G	100	PASS	AC=1061;AF=0.211861;AN=5008;NS=2504;DP=13104;EAS_AF=0.0556;AMR_AF=0.4352;AFR_AF=0.1142;EUR_AF=0.2157;SAS_AF=0.3425;AA=a|||;VT=SNP
22	41933837	rs56319767	G	A	100	PASS	AC=973;AF=0.194289;AN=5008;NS=2504;DP=14152;EAS_AF=0.0556;AMR_AF=0.4308;AFR_AF=0.0499;EUR_AF=0.2157;SAS_AF=0.3425;AA=g|||;VT=SNP
22	41934573	rs73178632	C	T	100	PASS	AC=974;AF=0.194489;AN=5008;NS=2504;DP=17211;EAS_AF=0.0556;AMR_AF=0.4308;AFR_AF=0.0507;EUR_AF=0.2157;SAS_AF=0.3425;AA=c|||;VT=SNP
22	41934961	rs28530678	G	C	100	PASS	AC=934;AF=0.186502;AN=5008;NS=2504;DP=17548;EAS_AF=0.0565;AMR_AF=0.4308;AFR_AF=0.0219;EUR_AF=0.2137;SAS_AF=0.3415;AA=g|||;VT=SNP
22	41935063	rs169407	G	A	100	PASS	AC=2677;AF=0.534545;AN=5008;NS=2504;DP=17978;EAS_AF=0.7361;AMR_AF=0.6124;AFR_AF=0.4206;EUR_AF=0.3976;SAS_AF=0.5665;AA=N|||;VT=SNP
22	41935285	rs12483991	A	G	100	PASS	AC=2099;AF=0.419129;AN=5008;NS=2504;DP=17516;EAS_AF=0.5724;AMR_AF=0.536;AFR_AF=0.3722;EUR_AF=0.2286;SAS_AF=0.4376;AA=G|||;VT=SNP
22	41935362	rs12483998	A	G	100	PASS	AC=939;AF=0.1875;AN=5008;NS=2504;DP=18044;EAS_AF=0.0169;AMR_AF=0.4294;AFR_AF=0.056;EUR_AF=0.2157;SAS_AF=0.3405;AA=A|||;VT=SNP
22	41935912	rs4822035	G	A	100	PASS	AC=972;AF=0.194089;AN=5008;NS=2504;DP=22048;EAS_AF=0.0556;AMR_AF=0.4294;AFR_AF=0.0507;EUR_AF=0.2147;SAS_AF=0.3425;AA=G|||;VT=SNP
22	41936019	rs4822036	A	G	100	PASS	AC=1053;AF=0.210264;AN=5008;NS=2504;DP=22119;EAS_AF=0.0556;AMR_AF=0.4337;AFR_AF=0.1097;EUR_AF=0.2147;SAS_AF=0.3425;AA=G|||;VT=SNP
22	41938536	rs12483786	A	G	100	PASS	AC=972;AF=0.194089;AN=5008;NS=2504;DP=18616;EAS_AF=0.0556;AMR_AF=0.4294;AFR_AF=0.0499;EUR_AF=0.2157;SAS_AF=0.3425;AA=a|||;VT=SNP
22	41939739	rs12484228	A	G	100	PASS	AC=1056;AF=0.210863;AN=5008;NS=2504;DP=18549;EAS_AF=0.0556;AMR_AF=0.4337;AFR_AF=0.1104;EUR_AF=0.2157;SAS_AF=0.3436;AA=G|||;VT=SNP
22	41941243	rs9607812	G	A	100	PASS	AC=1054;AF=0.210463;AN=5008;NS=2504;DP=19486;EAS_AF=0.0556;AMR_AF=0.4337;AFR_AF=0.1097;EUR_AF=0.2157;SAS_AF=0.3425;AA=g|||;VT=SNP
22	41941479	rs9607813	G	A	100	PASS	AC=1055;AF=0.210663;AN=5008;NS=2504;DP=17503;EAS_AF=0.0556;AMR_AF=0.4352;AFR_AF=0.1097;EUR_AF=0.2157;SAS_AF=0.3425;AA=a|||;VT=SNP
22	41941749	rs5758389	T	C	100	PASS	AC=2322;AF=0.463658;AN=5008;NS=2504;DP=17991;EAS_AF=0.5714;AMR_AF=0.5562;AFR_AF=0.5318;EUR_AF=0.2296;SAS_AF=0.4356;AA=t|||;VT=SNP
22	41942904	rs73178638	T	C	100	PASS	AC=938;AF=0.1873;AN=5008;NS=2504;DP=13426;EAS_AF=0.0556;AMR_AF=0.4294;AFR_AF=0.025;EUR_AF=0.2147;SAS_AF=0.3425;AA=-|||;VT=SNP
22	41944073	rs56904812	C	T	100	PASS	AC=1054;AF=0.210463;AN=5008;NS=2504;DP=19595;EAS_AF=0.0556;AMR_AF=0.4337;AFR_AF=0.1097;EUR_AF=0.2157;SAS_AF=0.3425;AA=c|||;VT=SNP
22	41944587	rs13054094	T	A	100	PASS	AC=647;AF=0.129193;AN=5008;NS=2504;DP=19346;EAS_AF=0.1925;AMR_AF=0.1369;AFR_AF=0.0083;EUR_AF=0.165;SAS_AF=0.1851;AA=t|||;VT=SNP
22	41944759	rs13058723	C	T	100	PASS	AC=646;AF=0.128994;AN=5008;NS=2504;DP=18954;EAS_AF=0.1925;AMR_AF=0.1369;AFR_AF=0.0083;EUR_AF=0.165;SAS_AF=0.184;AA=c|||;VT=SNP
22	41945113	rs4822037	G	T	100	PASS	AC=973;AF=0.194289;AN=5008;NS=2504;DP=17778;EAS_AF=0.0556;AMR_AF=0.4308;AFR_AF=0.0499;EUR_AF=0.2157;SAS_AF=0.3425;AA=g|||;VT=SNP
22	41945357	rs9611609	C	A	100	PASS	AC=1054;AF=0.210463;AN=5008;NS=2504;DP=18983;EAS_AF=0.0556;AMR_AF=0.4337;AFR_AF=0.1097;EUR_AF=0.2157;SAS_AF=0.3425;AA=c|||;VT=SNP
22	41946519	rs9607814	C	A	100	PASS	AC=1053;AF=0.210264;AN=5008;NS=2504;DP=18237;EAS_AF=0.0556;AMR_AF=0.4337;AFR_AF=0.1097;EUR_AF=0.2147;SAS_AF=0.3425;AA=c|||;VT=SNP
22	41946976	rs5751124	G	A	100	PASS	AC=1002;AF=0.20008;AN=5008;NS=2504;DP=18114;EAS_AF=0.5149;AMR_AF=0.0922;AFR_AF=0.2247;EUR_AF=0.0378;SAS_AF=0.0859;AA=-|||;VT=SNP
22	41949259	rs9611610	A	G	100	PASS	AC=932;AF=0.186102;AN=5008;NS=2504;DP=17871;EAS_AF=0.0169;AMR_AF=0.4193;AFR_AF=0.0567;EUR_AF=0.2147;SAS_AF=0.3405;AA=G|||;VT=SNP
22	41950175	rs9611611	C	T	100	PASS	AC=1049;AF=0.209465;AN=5008;NS=2504;DP=16714;EAS_AF=0.0556;AMR_AF=0.4265;AFR_AF=0.1112;EUR_AF=0.2147;SAS_AF=0.3415;AA=C|||;VT=SNP
22	41950228	rs76930421	T	C	100	PASS	AC=989;AF=0.197484;AN=5008;NS=2504;DP=17085;EAS_AF=0.0704;AMR_AF=0.4222;AFR_AF=0.0567;EUR_AF=0.2147;SAS_AF=0.3415;AA=T|||;VT=SNP
22	41950671	rs9607815	A	T	100	PASS	AC=1071;AF=0.213858;AN=5008;NS=2504;DP=16791;EAS_AF=0.0704;AMR_AF=0.4265;AFR_AF=0.1165;EUR_AF=0.2147;SAS_AF=0.3415;AA=a|||;VT=SNP
22	41950897	rs9607816	G	A	100	PASS	AC=1107;AF=0.221046;AN=5008;NS=2504;DP=17625;EAS_AF=0.0704;AMR_AF=0.4395;AFR_AF=0.1354;EUR_AF=0.2167;SAS_AF=0.3415;AA=A|||;VT=SNP
22	41951243	rs56364401	T	G	100	PASS	AC=1109;AF=0.221446;AN=5008;NS=2504;DP=16458;EAS_AF=0.0704;AMR_AF=0.4395;AFR_AF=0.1362;EUR_AF=0.2177;SAS_AF=0.3415;AA=G|||;VT=SNP
22	41952075	rs73178641	A	T	100	PASS	AC=989;AF=0.197484;AN=5008;NS=2504;DP=13556;EAS_AF=0.0704;AMR_AF=0.4236;AFR_AF=0.056;EUR_AF=0.2147;SAS_AF=0.3415;AA=A|||;VT=SNP
22	41953739	rs12484175	A	C	100	PASS	AC=1074;AF=0.214457;AN=5008;NS=2504;DP=13592;EAS_AF=0.0704;AMR_AF=0.4265;AFR_AF=0.1188;EUR_AF=0.2147;SAS_AF=0.3415;AA=C|||;VT=SNP
22	41954251	rs1972057	A	G	100	PASS	AC=1117;AF=0.223043;AN=5008;NS=2504;DP=18163;EAS_AF=0.0704;AMR_AF=0.4395;AFR_AF=0.1437;EUR_AF=0.2167;SAS_AF=0.3405;AA=G|||;VT=SNP
22	41954824	rs12484722	T	C	100	PASS	AC=1070;AF=0.213658;AN=5008;NS=2504;DP=16643;EAS_AF=0.0704;AMR_AF=0.4265;AFR_AF=0.1172;EUR_AF=0.2137;SAS_AF=0.3405;AA=C|||;VT=SNP
22	41954919	rs9607818	C	T	100	PASS	AC=1069;AF=0.213458;AN=5008;NS=2504;DP=13020;EAS_AF=0.0704;AMR_AF=0.4251;AFR_AF=0.1172;EUR_AF=0.2137;SAS_AF=0.3405;AA=C|||;VT=SNP
22	41957610	rs12484467	T	C	100	PASS	AC=1033;AF=0.20627;AN=5008;NS=2504;DP=19871;EAS_AF=0.0685;AMR_AF=0.4294;AFR_AF=0.087;EUR_AF=0.2068;SAS_AF=0.3507;AA=C|||;VT=SNP
22	41958495	rs4822038	G	A	100	PASS	AC=910;AF=0.181709;AN=5008;NS=2504;DP=17714;EAS_AF=0.0665;AMR_AF=0.4164;AFR_AF=0.028;EUR_AF=0.2028;SAS_AF=0.32;AA=G|||;VT=SNP
22	41958862	rs9607819	G	C	100	PASS	AC=1354;AF=0.270367;AN=5008;NS=2504;DP=21518;EAS_AF=0.0933;AMR_AF=0.5029;AFR_AF=0.2481;EUR_AF=0.2147;SAS_AF=0.3753;AA=G|||;VT=SNP
22	41961134	rs4822039	G	A	100	PASS	AC=888;AF=0.177316;AN=5008;NS=2504;DP=16631;EAS_AF=0.0645;AMR_AF=0.4107;AFR_AF=0.0189;EUR_AF=0.1998;SAS_AF=0.319;AA=G|||;VT=SNP
22	41961189	rs9611612	T	C	100	PASS	AC=1454;AF=0.290335;AN=5008;NS=2504;DP=16923;EAS_AF=0.0913;AMR_AF=0.5014;AFR_AF=0.329;EUR_AF=0.2117;SAS_AF=0.3742;AA=t|||;VT=SNP
22	41961831	rs9611613	T	C	100	PASS	AC=1441;AF=0.28774;AN=5008;NS=2504;DP=18116;EAS_AF=0.0933;AMR_AF=0.5;AFR_AF=0.3185;EUR_AF=0.2117;SAS_AF=0.3742;AA=T|||;VT=SNP
22	41961916	rs12483860	C	T	100	PASS	AC=1441;AF=0.28774;AN=5008;NS=2504;DP=15482;EAS_AF=0.0913;AMR_AF=0.5014;AFR_AF=0.3192;EUR_AF=0.2117;SAS_AF=0.3742;AA=C|||;VT=SNP
22	41962003	rs12484254	T	A	100	PASS	AC=1455;AF=0.290535;AN=5008;NS=2504;DP=15199;EAS_AF=0.0913;AMR_AF=0.5014;AFR_AF=0.3298;EUR_AF=0.2117;SAS_AF=0.3742;AA=A|||;VT=SNP
22	41962292	rs6002402	C	G	100	PASS	AC=900;AF=0.179712;AN=5008;NS=2504;DP=13117;EAS_AF=0.0645;AMR_AF=0.4135;AFR_AF=0.028;EUR_AF=0.1978;SAS_AF=0.319;AA=C|||;VT=SNP
22	41962793	rs9611615	T	C	100	PASS	AC=1463;AF=0.292133;AN=5008;NS=2504;DP=14116;EAS_AF=0.0913;AMR_AF=0.5014;AFR_AF=0.3359;EUR_AF=0.2117;SAS_AF=0.3742;AA=C|||;VT=SNP
22	41963553	rs4822040	C	G	100	PASS	AC=1534;AF=0.30631;AN=5008;NS=2504;DP=18901;EAS_AF=0.0913;AMR_AF=0.5043;AFR_AF=0.388;EUR_AF=0.2117;SAS_AF=0.3742;AA=G|||;VT=SNP
22	41964168	rs73178647	G	A	100	PASS	AC=888;AF=0.177316;AN=5008;NS=2504;DP=11711;EAS_AF=0.0645;AMR_AF=0.4107;AFR_AF=0.0189;EUR_AF=0.1998;SAS_AF=0.319;AA=G|||;VT=SNP
22	41964357	rs7290990	C	A	100	PASS	AC=1443;AF=0.288139;AN=5008;NS=2504;DP=16421;EAS_AF=0.0913;AMR_AF=0.5014;AFR_AF=0.3207;EUR_AF=0.2117;SAS_AF=0.3742;AA=G|||;VT=SNP
22	41964361	rs7290991	C	G	100	PASS	AC=1443;AF=0.288139;AN=5008;NS=2504;DP=16494;EAS_AF=0.0913;AMR_AF=0.5014;AFR_AF=0.3207;EUR_AF=0.2117;SAS_AF=0.3742;AA=C|||;VT=SNP
22	41965237	rs6002406	A	T	100	PASS	AC=903;AF=0.180312;AN=5008;NS=2504;DP=20100;EAS_AF=0.0645;AMR_AF=0.4135;AFR_AF=0.0287;EUR_AF=0.1998;SAS_AF=0.319;AA=a|||;VT=SNP
22	41965292	rs5996037	A	G	100	PASS	AC=1441;AF=0.28774;AN=5008;NS=2504;DP=21966;EAS_AF=0.0913;AMR_AF=0.5014;AFR_AF=0.3185;EUR_AF=0.2117;SAS_AF=0.3753;AA=a|||;VT=SNP
22	41965300	rs5996038	T	C	100	PASS	AC=1441;AF=0.28774;AN=5008;NS=2504;DP=22433;EAS_AF=0.0913;AMR_AF=0.5014;AFR_AF=0.3185;EUR_AF=0.2117;SAS_AF=0.3753;AA=t|||;VT=SNP
22	41966673	rs2064164	C	A	100	PASS	AC=1695;AF=0.338458;AN=5008;NS=2504;DP=17597;EAS_AF=0.0913;AMR_AF=0.5159;AFR_AF=0.5061;EUR_AF=0.2097;SAS_AF=0.3732;AA=a|||;VT=SNP
22	41967870	rs6002408	C	T	100	PASS	AC=1427;AF=0.284944;AN=5008;NS=2504;DP=14024;EAS_AF=0.0913;AMR_AF=0.4986;AFR_AF=0.3162;EUR_AF=0.2078;SAS_AF=0.3701;AA=C|||;VT=SNP
22	41972032	rs1006407	T	C	100	PASS	AC=884;AF=0.176518;AN=5008;NS=2504;DP=15649;EAS_AF=0.0645;AMR_AF=0.4092;AFR_AF=0.0189;EUR_AF=0.1968;SAS_AF=0.319;AA=T|||;VT=SNP
22	41976472	rs73178654	T	C	100	PASS	AC=310;AF=0.061901;AN=5008;NS=2504;DP=18718;EAS_AF=0.0268;AMR_AF=0.0865;AFR_AF=0.1036;EUR_AF=0.0308;SAS_AF=0.0562;AA=T|||;VT=SNP
22	41976478	rs4822042	G	C	100	PASS	AC=3965;AF=0.791733;AN=5008;NS=2504;DP=18847;EAS_AF=0.7748;AMR_AF=0.7911;AFR_AF=0.9644;EUR_AF=0.6342;SAS_AF=0.7382;AA=C|||;VT=SNP
22	41976939	rs4822043	T	C	100	PASS	AC=1547;AF=0.308906;AN=5008;NS=2504;DP=15635;EAS_AF=0.0923;AMR_AF=0.5029;AFR_AF=0.3971;EUR_AF=0.2127;SAS_AF=0.3742;AA=C|||;VT=SNP
22	41979668	rs4822044	G	C	100	PASS	AC=886;AF=0.176917;AN=5008;NS=2504;DP=18414;EAS_AF=0.0635;AMR_AF=0.4092;AFR_AF=0.0197;EUR_AF=0.1978;SAS_AF=0.32;AA=G|||;VT=SNP
22	41980892	rs4481089	T	C	100	PASS	AC=1701;AF=0.339657;AN=5008;NS=2504;DP=20268;EAS_AF=0.0903;AMR_AF=0.5144;AFR_AF=0.5106;EUR_AF=0.2107;SAS_AF=0.3742;AA=C|||;VT=SNP
22	41981957	rs5996039	A	G	100	PASS	AC=1700;AF=0.339457;AN=5008;NS=2504;DP=17807;EAS_AF=0.0903;AMR_AF=0.5144;AFR_AF=0.5106;EUR_AF=0.2097;SAS_AF=0.3742;AA=G|||;VT=SNP
22	41982475	rs9611618	A	T	100	PASS	AC=1980;AF=0.395367;AN=5008;NS=2504;DP=15134;EAS_AF=0.0913;AMR_AF=0.5331;AFR_AF=0.7088;EUR_AF=0.2107;SAS_AF=0.3773;AA=T|||;VT=SNP
22	41983938	rs9607821	C	T	100	PASS	AC=1289;AF=0.257388;AN=5008;NS=2504;DP=19747;EAS_AF=0.1706;AMR_AF=0.2435;AFR_AF=0.1566;EUR_AF=0.4165;SAS_AF=0.3292;AA=C|||;VT=SNP
22	41985956	rs2076200	G	T	100	PASS	AC=881;AF=0.175919;AN=5008;NS=2504;DP=10150;EAS_AF=0.0635;AMR_AF=0.4078;AFR_AF=0.0197;EUR_AF=0.1948;SAS_AF=0.319;AA=G|||;VT=SNP
22	41985958	rs4822045	C	A	100	PASS	AC=881;AF=0.175919;AN=5008;NS=2504;DP=10115;EAS_AF=0.0635;AMR_AF=0.4078;AFR_AF=0.0197;EUR_AF=0.1948;SAS_AF=0.319;AA=C|||;VT=SNP
22	41986714	rs9611619	C	T	100	PASS	AC=881;AF=0.175919;AN=5008;NS=2504;DP=12515;EAS_AF=0.0635;AMR_AF=0.4078;AFR_AF=0.0197;EUR_AF=0.1948;SAS_AF=0.319;AA=C|||;VT=SNP
22	41987543	rs4822046	G	A	100	PASS	AC=883;AF=0.176318;AN=5008;NS=2504;DP=19737;EAS_AF=0.0635;AMR_AF=0.4078;AFR_AF=0.0197;EUR_AF=0.1968;SAS_AF=0.319;AA=G|||;VT=SNP
22	41987627	rs57102627	T	C	100	PASS	AC=1699;AF=0.339257;AN=5008;NS=2504;DP=16573;EAS_AF=0.0903;AMR_AF=0.5144;AFR_AF=0.5098;EUR_AF=0.2107;SAS_AF=0.3732;AA=C|||;VT=SNP
22	41987914	rs62236532	A	T	100	PASS	AC=1320;AF=0.263578;AN=5008;NS=2504;DP=18146;EAS_AF=0.1716;AMR_AF=0.2507;AFR_AF=0.1732;EUR_AF=0.4185;SAS_AF=0.3303;AA=a|||;VT=SNP
22	41987937	rs4822047	C	A	100	PASS	AC=1602;AF=0.319888;AN=5008;NS=2504;DP=17955;EAS_AF=0.1071;AMR_AF=0.5187;AFR_AF=0.4077;EUR_AF=0.2256;SAS_AF=0.3763;AA=c|||;VT=SNP
22	41988927	rs12628667	G	C	100	PASS	AC=1292;AF=0.257987;AN=5008;NS=2504;DP=20393;EAS_AF=0.1706;AMR_AF=0.245;AFR_AF=0.1566;EUR_AF=0.4185;SAS_AF=0.3292;AA=G|||;VT=SNP
22	41990644	rs28750375	A	C	100	PASS	AC=1700;AF=0.339457;AN=5008;NS=2504;DP=11519;EAS_AF=0.0903;AMR_AF=0.5159;AFR_AF=0.5098;EUR_AF=0.2107;SAS_AF=0.3732;AA=C|||;VT=SNP
22	41993496	rs4822049	G	A	100	PASS	AC=880;AF=0.175719;AN=5008;NS=2504;DP=19524;EAS_AF=0.0635;AMR_AF=0.4078;AFR_AF=0.0189;EUR_AF=0.1948;SAS_AF=0.319;AA=G|||;VT=SNP
22	41995335	rs8139993	T	C	100	PASS	AC=1702;AF=0.339856;AN=5008;NS=2504;DP=18660;EAS_AF=0.0903;AMR_AF=0.5159;AFR_AF=0.5098;EUR_AF=0.2107;SAS_AF=0.3753;AA=C|||;VT=SNP
22	41996131	rs148894219	C	T	100	PASS	AC=881;AF=0.175919;AN=5008;NS=2504;DP=11540;EAS_AF=0.0635;AMR_AF=0.4078;AFR_AF=0.0197;EUR_AF=0.1948;SAS_AF=0.319;AA=C|||;VT=SNP
22	42001183	rs80477	C	T	100	PASS	AC=3307;AF=0.660343;AN=5008;NS=2504;DP=22121;EAS_AF=0.9097;AMR_AF=0.4841;AFR_AF=0.4902;EUR_AF=0.7893;SAS_AF=0.6258;AA=C|||;VT=SNP
22	42004371	rs132761	C	T	100	PASS	AC=4121;AF=0.822883;AN=5008;NS=2504;DP=22388;EAS_AF=0.9365;AMR_AF=0.5908;AFR_AF=0.9781;EUR_AF=0.8032;SAS_AF=0.681;AA=T|||;VT=SNP
22	42006838	rs132762	T	C	100	PASS	AC=1078;AF=0.215256;AN=5008;NS=2504;DP=14161;EAS_AF=0.2312;AMR_AF=0.1715;AFR_AF=0.1256;EUR_AF=0.3052;SAS_AF=0.2587;AA=T|||;VT=SNP
22	42008068	rs132765	A	G	100	PASS	AC=4128;AF=0.824281;AN=5008;NS=2504;DP=18312;EAS_AF=0.9365;AMR_AF=0.5908;AFR_AF=0.9796;EUR_AF=0.8062;SAS_AF=0.683;AA=a|||;VT=SNP
22	42009520	rs132767	T	C	100	PASS	AC=4124;AF=0.823482;AN=5008;NS=2504;DP=22168;EAS_AF=0.9365;AMR_AF=0.5908;AFR_AF=0.9781;EUR_AF=0.8042;SAS_AF=0.683;AA=C|||;VT=SNP
22	42013523	rs132768	C	A	100	PASS	AC=4124;AF=0.823482;AN=5008;NS=2504;DP=19080;EAS_AF=0.9365;AMR_AF=0.5908;AFR_AF=0.9781;EUR_AF=0.8042;SAS_AF=0.683;AA=A|||;VT=SNP
22	42015765	rs5751129	C	T	100	PASS	AC=3308;AF=0.660543;AN=5008;NS=2504;DP=18727;EAS_AF=0.9097;AMR_AF=0.4841;AFR_AF=0.4894;EUR_AF=0.7903;SAS_AF=0.6268;AA=C|||;VT=SNP
22	42016699	rs2267437	C	G	100	PASS	AC=1301;AF=0.259784;AN=5008;NS=2504;DP=14866;EAS_AF=0.1776;AMR_AF=0.2464;AFR_AF=0.1566;EUR_AF=0.4195;SAS_AF=0.3292;AA=C|||;VT=SNP
22	42017264	rs132770	A	G	100	PASS	AC=4123;AF=0.823283;AN=5008;NS=2504;DP=17817;EAS_AF=0.9365;AMR_AF=0.5908;AFR_AF=0.9781;EUR_AF=0.8042;SAS_AF=0.682;AA=G|||;VT=SNP
22	42019251	rs5758397	C	T	100	PASS	AC=4119;AF=0.822484;AN=5008;NS=2504;DP=12243;EAS_AF=0.9365;AMR_AF=0.5908;AFR_AF=0.9758;EUR_AF=0.8042;SAS_AF=0.681;AA=t|||;VT=SNP
22	42022035	rs13055759	C	G	100	PASS	AC=4121;AF=0.822883;AN=5008;NS=2504;DP=16142;EAS_AF=0.9365;AMR_AF=0.5908;AFR_AF=0.9758;EUR_AF=0.8042;SAS_AF=0.683;AA=G|||;VT=SNP
22	42025350	rs132771	A	G	100	PASS	AC=4123;AF=0.823283;AN=5008;NS=2504;DP=18919;EAS_AF=0.9365;AMR_AF=0.5908;AFR_AF=0.9788;EUR_AF=0.8042;SAS_AF=0.681;AA=G|||;VT=SNP
22	42031768	rs132773	T	A	100	PASS	AC=4119;AF=0.822484;AN=5008;NS=2504;DP=18623;EAS_AF=0.9365;AMR_AF=0.5908;AFR_AF=0.9758;EUR_AF=0.8042;SAS_AF=0.681;AA=A|||;VT=SNP
22	42031953	rs132774	C	G	100	PASS	AC=3307;AF=0.660343;AN=5008;NS=2504;DP=20043;EAS_AF=0.9097;AMR_AF=0.4841;AFR_AF=0.4894;EUR_AF=0.7903;SAS_AF=0.6258;AA=C|||;VT=SNP
22	42036374	rs132776	T	C	100	PASS	AC=4120;AF=0.822684;AN=5008;NS=2504;DP=16362;EAS_AF=0.9365;AMR_AF=0.5908;AFR_AF=0.9758;EUR_AF=0.8052;SAS_AF=0.681;AA=C|||;VT=SNP
22	42038640	rs132779	A	G	100	PASS	AC=4119;AF=0.822484;AN=5008;NS=2504;DP=20749;EAS_AF=0.9365;AMR_AF=0.5908;AFR_AF=0.9758;EUR_AF=0.8042;SAS_AF=0.681;AA=G|||;VT=SNP
22	42041310	rs9611636	A	C	100	PASS	AC=1272;AF=0.253994;AN=5008;NS=2504;DP=19598;EAS_AF=0.0655;AMR_AF=0.428;AFR_AF=0.2965;EUR_AF=0.2008;SAS_AF=0.3221;AA=A|||;VT=SNP
22	42046122	rs132781	T	G	100	PASS	AC=4140;AF=0.826677;AN=5008;NS=2504;DP=15173;EAS_AF=0.9355;AMR_AF=0.5922;AFR_AF=0.9758;EUR_AF=0.8171;SAS_AF=0.6892;AA=G|||;VT=SNP
22	42047525	rs8142745	A	T	100	PASS	AC=3196;AF=0.638179;AN=5008;NS=2504;DP=7554;EAS_AF=0.6052;AMR_AF=0.5576;AFR_AF=0.5431;EUR_AF=0.8211;SAS_AF=0.6697;AA=A|||;VT=SNP
22	42048866	rs5751135	T	C	100	PASS	AC=4135;AF=0.825679;AN=5008;NS=2504;DP=15231;EAS_AF=0.9306;AMR_AF=0.5908;AFR_AF=0.975;EUR_AF=0.8181;SAS_AF=0.6902;AA=C|||;VT=SNP
22	42052363	rs132784	G	A	100	PASS	AC=4141;AF=0.826877;AN=5008;NS=2504;DP=13230;EAS_AF=0.9355;AMR_AF=0.5922;AFR_AF=0.9758;EUR_AF=0.8181;SAS_AF=0.6892;AA=A|||;VT=SNP
22	42054803	rs28384769	C	T	100	PASS	AC=177;AF=0.0353435;AN=5008;NS=2504;DP=14463;EAS_AF=0.0357;AMR_AF=0.036;AFR_AF=0.0038;EUR_AF=0.0348;SAS_AF=0.0777;AA=c|||;VT=SNP
22	42058846	rs132786	G	A	100	PASS	AC=3353;AF=0.669529;AN=5008;NS=2504;DP=17996;EAS_AF=0.9117;AMR_AF=0.5144;AFR_AF=0.4902;EUR_AF=0.8022;SAS_AF=0.636;AA=G|||;VT=SNP
22	42058949	rs132787	G	A	100	PASS	AC=3352;AF=0.669329;AN=5008;NS=2504;DP=16726;EAS_AF=0.9117;AMR_AF=0.5144;AFR_AF=0.4894;EUR_AF=0.8022;SAS_AF=0.636;AA=G|||;VT=SNP
22	42059768	rs132788	G	T	100	PASS	AC=1047;AF=0.209065;AN=5008;NS=2504;DP=19059;EAS_AF=0.2331;AMR_AF=0.2089;AFR_AF=0.034;EUR_AF=0.3628;SAS_AF=0.2628;AA=G|||;VT=SNP;EX_TARGET
22	42060917	rs28384790	G	C	100	PASS	AC=1218;AF=0.243211;AN=5008;NS=2504;DP=21797;EAS_AF=0.1548;AMR_AF=0.2406;AFR_AF=0.1551;EUR_AF=0.4324;SAS_AF=0.2607;AA=G|||;VT=SNP
22	42061156	rs28384792	G	C	100	PASS	AC=1196;AF=0.238818;AN=5008;NS=2504;DP=18453;EAS_AF=0.1548;AMR_AF=0.2392;AFR_AF=0.1551;EUR_AF=0.4195;SAS_AF=0.2526;AA=G|||;VT=SNP
22	42061562	rs132790	C	T	100	PASS	AC=3232;AF=0.645367;AN=5008;NS=2504;DP=20107;EAS_AF=0.9087;AMR_AF=0.4755;AFR_AF=0.4395;EUR_AF=0.7863;SAS_AF=0.6278;AA=C|||;VT=SNP
22	42061639	rs34077262	A	G	100	PASS	AC=3660;AF=0.730831;AN=5008;NS=2504;DP=16066;EAS_AF=0.9087;AMR_AF=0.5043;AFR_AF=0.7458;EUR_AF=0.7893;SAS_AF=0.6278;AA=A|||;VT=SNP
22	42062146	rs111953426	A	G	100	PASS	AC=1206;AF=0.240815;AN=5008;NS=2504;DP=5850;EAS_AF=0.247;AMR_AF=0.2104;AFR_AF=0.0802;EUR_AF=0.3618;SAS_AF=0.3487;AA=a|||;VT=SNP
22	42062767	rs11703638	G	A	100	PASS	AC=624;AF=0.124601;AN=5008;NS=2504;DP=15825;EAS_AF=0.003;AMR_AF=0.1369;AFR_AF=0.0242;EUR_AF=0.3111;SAS_AF=0.1851;AA=G|||;VT=SNP
22	42062822	rs132792	C	T	100	PASS	AC=2945;AF=0.588059;AN=5008;NS=2504;DP=13733;EAS_AF=0.9087;AMR_AF=0.4568;AFR_AF=0.2398;EUR_AF=0.7793;SAS_AF=0.6247;AA=C|||;VT=SNP
22	42063681	rs132793	A	G	100	PASS	AC=4135;AF=0.825679;AN=5008;NS=2504;DP=15757;EAS_AF=0.9365;AMR_AF=0.5908;AFR_AF=0.9811;EUR_AF=0.8082;SAS_AF=0.6861;AA=G|||;VT=SNP
22	42063961	rs132796	A	G	100	PASS	AC=4125;AF=0.823682;AN=5008;NS=2504;DP=12971;EAS_AF=0.9365;AMR_AF=0.5908;AFR_AF=0.9788;EUR_AF=0.8012;SAS_AF=0.6861;AA=G|||;VT=SNP
22	42064765	rs132797	A	G	100	PASS	AC=4125;AF=0.823682;AN=5008;NS=2504;DP=17656;EAS_AF=0.9365;AMR_AF=0.5908;AFR_AF=0.9788;EUR_AF=0.8012;SAS_AF=0.6861;AA=G|||;VT=SNP
22	42064838	rs117698911	G	C	100	PASS	AC=91;AF=0.0181709;AN=5008;NS=2504;DP=14989;EAS_AF=0.0198;AMR_AF=0.0389;AFR_AF=0.0038;EUR_AF=0.0338;SAS_AF=0.0051;AA=G|||;VT=SNP
22	42064901	rs132798	G	A	100	PASS	AC=2947;AF=0.588458;AN=5008;NS=2504;DP=14108;EAS_AF=0.9087;AMR_AF=0.4568;AFR_AF=0.2383;EUR_AF=0.7793;SAS_AF=0.6288;AA=G|||;VT=SNP
22	42066705	rs132800	C	T	100	PASS	AC=1055;AF=0.210663;AN=5008;NS=2504;DP=17310;EAS_AF=0.2341;AMR_AF=0.2104;AFR_AF=0.0348;EUR_AF=0.3628;SAS_AF=0.2679;AA=C|||;VT=SNP
22	42067864	rs132802	G	A	100	PASS	AC=2942;AF=0.58746;AN=5008;NS=2504;DP=17186;EAS_AF=0.9087;AMR_AF=0.4553;AFR_AF=0.236;EUR_AF=0.7793;SAS_AF=0.6278;AA=G|||;VT=SNP
22	42068469	rs132803	A	G	100	PASS	AC=3893;AF=0.777356;AN=5008;NS=2504;DP=17602;EAS_AF=0.9077;AMR_AF=0.5115;AFR_AF=0.9175;EUR_AF=0.7903;SAS_AF=0.6288;AA=A|||;VT=SNP
22	42068510	rs132804	G	A	100	PASS	AC=3894;AF=0.777556;AN=5008;NS=2504;DP=18800;EAS_AF=0.9087;AMR_AF=0.5115;AFR_AF=0.9175;EUR_AF=0.7903;SAS_AF=0.6288;AA=G|||;VT=SNP
22	42068602	rs132805	T	C	100	PASS	AC=4124;AF=0.823482;AN=5008;NS=2504;DP=19642;EAS_AF=0.9365;AMR_AF=0.5893;AFR_AF=0.9788;EUR_AF=0.8012;SAS_AF=0.6861;AA=C|||;VT=SNP
22	42070276	rs8779	T	C	100	PASS	AC=4127;AF=0.824081;AN=5008;NS=2504;DP=21329;EAS_AF=0.9365;AMR_AF=0.5893;AFR_AF=0.9788;EUR_AF=0.8032;SAS_AF=0.6871;AA=C|||;VT=SNP
22	42070793	rs132806	C	T	100	PASS	AC=1076;AF=0.214856;AN=5008;NS=2504;DP=23425;EAS_AF=0.2599;AMR_AF=0.2089;AFR_AF=0.0348;EUR_AF=0.3579;SAS_AF=0.2689;AA=C|||;VT=SNP
22	42071584	rs132807	T	C	100	PASS	AC=4125;AF=0.823682;AN=5008;NS=2504;DP=16243;EAS_AF=0.9365;AMR_AF=0.5893;AFR_AF=0.9788;EUR_AF=0.8022;SAS_AF=0.6861;AA=C|||;VT=SNP
22	42072912	rs1807497	C	A	100	PASS	AC=3895;AF=0.777756;AN=5008;NS=2504;DP=18735;EAS_AF=0.9087;AMR_AF=0.5115;AFR_AF=0.9175;EUR_AF=0.7903;SAS_AF=0.6299;AA=A|||;VT=SNP
22	42073134	rs1811113	C	T	100	PASS	AC=4126;AF=0.823882;AN=5008;NS=2504;DP=20044;EAS_AF=0.9365;AMR_AF=0.5893;AFR_AF=0.9788;EUR_AF=0.8022;SAS_AF=0.6871;AA=T|||;VT=SNP;EX_TARGET
22	42074042	rs949438	A	C	100	PASS	AC=4126;AF=0.823882;AN=5008;NS=2504;DP=13922;EAS_AF=0.9365;AMR_AF=0.5893;AFR_AF=0.9788;EUR_AF=0.8022;SAS_AF=0.6871;AA=C|||;VT=SNP
22	42075300	rs5758404	G	A	100	PASS	AC=3015;AF=0.602037;AN=5008;NS=2504;DP=14494;EAS_AF=0.9087;AMR_AF=0.4597;AFR_AF=0.2882;EUR_AF=0.7813;SAS_AF=0.6268;AA=G|||;VT=SNP
22	42075581	rs5751136	T	A	100	PASS	AC=3766;AF=0.751997;AN=5008;NS=2504;DP=10744;EAS_AF=0.9365;AMR_AF=0.5663;AFR_AF=0.7209;EUR_AF=0.7992;SAS_AF=0.6871;AA=T|||;VT=SNP
22	42076381	rs5758405	C	A	100	PASS	AC=3895;AF=0.777756;AN=5008;NS=2504;DP=18006;EAS_AF=0.9087;AMR_AF=0.5115;AFR_AF=0.9175;EUR_AF=0.7903;SAS_AF=0.6299;AA=A|||;VT=SNP;EX_TARGET
22	42076641	rs5758406	A	G	100	PASS	AC=3896;AF=0.777955;AN=5008;NS=2504;DP=21101;EAS_AF=0.9087;AMR_AF=0.5115;AFR_AF=0.9175;EUR_AF=0.7913;SAS_AF=0.6299;AA=A|||;VT=SNP
22	42076956	rs5758407	C	T	100	PASS	AC=3894;AF=0.777556;AN=5008;NS=2504;DP=19164;EAS_AF=0.9087;AMR_AF=0.5115;AFR_AF=0.9168;EUR_AF=0.7903;SAS_AF=0.6299;AA=A|||;VT=SNP
22	42077737	rs5758408	A	C	100	PASS	AC=4125;AF=0.823682;AN=5008;NS=2504;DP=15604;EAS_AF=0.9365;AMR_AF=0.5893;AFR_AF=0.9788;EUR_AF=0.8012;SAS_AF=0.6871;AA=C|||;VT=SNP
22	42077858	rs5758409	G	A	100	PASS	AC=3015;AF=0.602037;AN=5008;NS=2504;DP=13478;EAS_AF=0.9097;AMR_AF=0.4597;AFR_AF=0.2882;EUR_AF=0.7803;SAS_AF=0.6268;AA=G|||;VT=SNP
22	42078666	rs6519270	A	G	100	PASS	AC=3026;AF=0.604233;AN=5008;NS=2504;DP=19212;EAS_AF=0.9087;AMR_AF=0.464;AFR_AF=0.2897;EUR_AF=0.7873;SAS_AF=0.6268;AA=A|||;VT=SNP
22	42079734	rs5758411	G	A	100	PASS	AC=3014;AF=0.601837;AN=5008;NS=2504;DP=17629;EAS_AF=0.9087;AMR_AF=0.4582;AFR_AF=0.2874;EUR_AF=0.7823;SAS_AF=0.6268;AA=G|||;VT=SNP
22	42080188	rs2157287	T	C	100	PASS	AC=3878;AF=0.774361;AN=5008;NS=2504;DP=16288;EAS_AF=0.9087;AMR_AF=0.5101;AFR_AF=0.9039;EUR_AF=0.7922;SAS_AF=0.6299;AA=C|||;VT=SNP
22	42080803	rs5758412	T	A	100	PASS	AC=4127;AF=0.824081;AN=5008;NS=2504;DP=15453;EAS_AF=0.9365;AMR_AF=0.5893;AFR_AF=0.9788;EUR_AF=0.8032;SAS_AF=0.6871;AA=A|||;VT=SNP
22	42081063	rs5758414	G	A	100	PASS	AC=3016;AF=0.602236;AN=5008;NS=2504;DP=15527;EAS_AF=0.9087;AMR_AF=0.4597;AFR_AF=0.2882;EUR_AF=0.7823;SAS_AF=0.6268;AA=g|||;VT=SNP
22	42081921	rs13056262	A	G	100	PASS	AC=4127;AF=0.824081;AN=5008;NS=2504;DP=12970;EAS_AF=0.9365;AMR_AF=0.5893;AFR_AF=0.9788;EUR_AF=0.8032;SAS_AF=0.6871;AA=a|||;VT=SNP
22	42082329	rs62236556	G	A	100	PASS	AC=1266;AF=0.252796;AN=5008;NS=2504;DP=13136;EAS_AF=0.2232;AMR_AF=0.2363;AFR_AF=0.1551;EUR_AF=0.4185;SAS_AF=0.2566;AA=G|||;VT=SNP
22	42082497	rs5758415	T	C	100	PASS	AC=4128;AF=0.824281;AN=5008;NS=2504;DP=14866;EAS_AF=0.9365;AMR_AF=0.5893;AFR_AF=0.9788;EUR_AF=0.8042;SAS_AF=0.6871;AA=C|||;VT=SNP
22	42082791	rs5758416	T	C	100	PASS	AC=4120;AF=0.822684;AN=5008;NS=2504;DP=15812;EAS_AF=0.9365;AMR_AF=0.5893;AFR_AF=0.9758;EUR_AF=0.8012;SAS_AF=0.6861;AA=C|||;VT=SNP
22	42088158	rs10775759	T	C	100	PASS	AC=3894;AF=0.777556;AN=5008;NS=2504;DP=13145;EAS_AF=0.9097;AMR_AF=0.5115;AFR_AF=0.9168;EUR_AF=0.7922;SAS_AF=0.6268;AA=T|||;VT=SNP
22	42089623	rs739134	T	C	100	PASS	AC=3985;AF=0.795727;AN=5008;NS=2504;DP=19445;EAS_AF=0.9087;AMR_AF=0.5115;AFR_AF=0.9183;EUR_AF=0.7932;SAS_AF=0.7178;AA=T|||;VT=SNP
22	42090069	rs739135	A	C	100	PASS	AC=4215;AF=0.841653;AN=5008;NS=2504;DP=20838;EAS_AF=0.9365;AMR_AF=0.5893;AFR_AF=0.9796;EUR_AF=0.8042;SAS_AF=0.7751;AA=C|||;VT=SNP
22	42092225	rs2187795	C	A	100	PASS	AC=4214;AF=0.841454;AN=5008;NS=2504;DP=20433;EAS_AF=0.9365;AMR_AF=0.5893;AFR_AF=0.9796;EUR_AF=0.8032;SAS_AF=0.7751;AA=A|||;VT=SNP
22	42095140	rs2003816	T	G	100	PASS	AC=3114;AF=0.621805;AN=5008;NS=2504;DP=15922;EAS_AF=0.9087;AMR_AF=0.4611;AFR_AF=0.2935;EUR_AF=0.7853;SAS_AF=0.7157;AA=T|||;VT=SNP
22	42095904	rs11090056	A	C	100	PASS	AC=3111;AF=0.621206;AN=5008;NS=2504;DP=11017;EAS_AF=0.9087;AMR_AF=0.4611;AFR_AF=0.2912;EUR_AF=0.7853;SAS_AF=0.7157;AA=A|||;VT=SNP
22	42097238	rs2413652	C	T	100	PASS	AC=3108;AF=0.620607;AN=5008;NS=2504;DP=14635;EAS_AF=0.9087;AMR_AF=0.4625;AFR_AF=0.2905;EUR_AF=0.7833;SAS_AF=0.7147;AA=C|||;VT=SNP
22	42097462	rs8138780	A	T	100	PASS	AC=4209;AF=0.840455;AN=5008;NS=2504;DP=14895;EAS_AF=0.9315;AMR_AF=0.5893;AFR_AF=0.9788;EUR_AF=0.8042;SAS_AF=0.7751;AA=A|||;VT=SNP
22	42098763	rs5758426	T	G	100	PASS	AC=3119;AF=0.622804;AN=5008;NS=2504;DP=16872;EAS_AF=0.9087;AMR_AF=0.4669;AFR_AF=0.292;EUR_AF=0.7893;SAS_AF=0.7147;AA=T|||;VT=SNP
22	42099688	rs5758427	A	G	100	PASS	AC=4061;AF=0.810903;AN=5008;NS=2504;DP=20447;EAS_AF=0.9087;AMR_AF=0.5159;AFR_AF=0.9735;EUR_AF=0.7932;SAS_AF=0.7178;AA=A|||;VT=SNP
22	42099981	rs5751139	G	C	100	PASS	AC=4215;AF=0.841653;AN=5008;NS=2504;DP=19003;EAS_AF=0.9365;AMR_AF=0.5893;AFR_AF=0.9796;EUR_AF=0.8042;SAS_AF=0.7751;AA=C|||;VT=SNP
22	42100275	rs739136	A	G	100	PASS	AC=4214;AF=0.841454;AN=5008;NS=2504;DP=17425;EAS_AF=0.9365;AMR_AF=0.5893;AFR_AF=0.9796;EUR_AF=0.8032;SAS_AF=0.7751;AA=G|||;VT=SNP
22	42100681	rs6002445	A	G	100	PASS	AC=4215;AF=0.841653;AN=5008;NS=2504;DP=18308;EAS_AF=0.9365;AMR_AF=0.5908;AFR_AF=0.9796;EUR_AF=0.8032;SAS_AF=0.7751;AA=G|||;VT=SNP
22	42101815	rs2097413	G	A	100	PASS	AC=3103;AF=0.619609;AN=5008;NS=2504;DP=17798;EAS_AF=0.9087;AMR_AF=0.464;AFR_AF=0.2897;EUR_AF=0.7783;SAS_AF=0.7147;AA=G|||;VT=SNP
22	42104929	rs1988153	A	G	100	PASS	AC=4060;AF=0.810703;AN=5008;NS=2504;DP=20962;EAS_AF=0.9087;AMR_AF=0.5159;AFR_AF=0.9735;EUR_AF=0.7922;SAS_AF=0.7178;AA=A|||;VT=SNP
22	42106216	rs5758428	G	A	100	PASS	AC=4214;AF=0.841454;AN=5008;NS=2504;DP=17650;EAS_AF=0.9365;AMR_AF=0.5893;AFR_AF=0.9796;EUR_AF=0.8032;SAS_AF=0.7751;AA=A|||;VT=SNP
22	42106996	rs2413653	T	C	100	PASS	AC=4215;AF=0.841653;AN=5008;NS=2504;DP=21549;EAS_AF=0.9365;AMR_AF=0.5893;AFR_AF=0.9796;EUR_AF=0.8042;SAS_AF=0.7751;AA=C|||;VT=SNP
22	42107262	rs2413654	T	C	100	PASS	AC=4215;AF=0.841653;AN=5008;NS=2504;DP=15448;EAS_AF=0.9365;AMR_AF=0.5893;AFR_AF=0.9796;EUR_AF=0.8042;SAS_AF=0.7751;AA=C|||;VT=SNP
22	42107745	rs5751141	A	G	100	PASS	AC=4215;AF=0.841653;AN=5008;NS=2504;DP=17473;EAS_AF=0.9365;AMR_AF=0.5893;AFR_AF=0.9796;EUR_AF=0.8042;SAS_AF=0.7751;AA=G|||;VT=SNP
22	42109844	rs5758430	G	T	100	PASS	AC=4059;AF=0.810503;AN=5008;NS=2504;DP=18711;EAS_AF=0.9087;AMR_AF=0.5144;AFR_AF=0.9735;EUR_AF=0.7922;SAS_AF=0.7178;AA=G|||;VT=SNP
22	42109917	rs5758431	A	G	100	PASS	AC=4059;AF=0.810503;AN=5008;NS=2504;DP=20623;EAS_AF=0.9087;AMR_AF=0.5144;AFR_AF=0.9735;EUR_AF=0.7922;SAS_AF=0.7178;AA=A|||;VT=SNP
22	42111693	rs5758432	T	C	100	PASS	AC=4215;AF=0.841653;AN=5008;NS=2504;DP=16426;EAS_AF=0.9365;AMR_AF=0.5865;AFR_AF=0.9796;EUR_AF=0.8062;SAS_AF=0.7751;AA=T|||;VT=SNP
22	42111896	rs9306355	A	T	100	PASS	AC=3104;AF=0.619808;AN=5008;NS=2504;DP=19728;EAS_AF=0.9087;AMR_AF=0.4597;AFR_AF=0.2897;EUR_AF=0.7823;SAS_AF=0.7147;AA=A|||;VT=SNP
22	42116163	rs5758434	G	A	100	PASS	AC=3106;AF=0.620208;AN=5008;NS=2504;DP=18198;EAS_AF=0.9087;AMR_AF=0.4597;AFR_AF=0.292;EUR_AF=0.7813;SAS_AF=0.7147;AA=G|||;VT=SNP
22	42117322	rs13056216	C	T	100	PASS	AC=1300;AF=0.259585;AN=5008;NS=2504;DP=13268;EAS_AF=0.2609;AMR_AF=0.2176;AFR_AF=0.1309;EUR_AF=0.3608;SAS_AF=0.3579;AA=C|||;VT=SNP
22	42118249	rs739129	G	A	100	PASS	AC=4211;AF=0.840855;AN=5008;NS=2504;DP=13740;EAS_AF=0.9365;AMR_AF=0.5879;AFR_AF=0.9796;EUR_AF=0.8012;SAS_AF=0.7751;AA=A|||;VT=SNP
22	42120864	rs62239561	G	A	100	PASS	AC=1255;AF=0.250599;AN=5008;NS=2504;DP=14559;EAS_AF=0.1429;AMR_AF=0.2378;AFR_AF=0.1558;EUR_AF=0.4195;SAS_AF=0.3252;AA=g|||;VT=SNP
22	42121278	rs2011053	G	A	100	PASS	AC=3102;AF=0.619409;AN=5008;NS=2504;DP=17217;EAS_AF=0.9087;AMR_AF=0.4597;AFR_AF=0.2905;EUR_AF=0.7813;SAS_AF=0.7127;AA=G|||;VT=SNP
22	42121789	rs55906525	T	G	100	PASS	AC=1256;AF=0.250799;AN=5008;NS=2504;DP=20216;EAS_AF=0.1429;AMR_AF=0.2392;AFR_AF=0.1551;EUR_AF=0.4205;SAS_AF=0.3252;AA=T|||;VT=SNP
22	42122926	rs1807669	C	T	100	PASS	AC=3102;AF=0.619409;AN=5008;NS=2504;DP=14262;EAS_AF=0.9077;AMR_AF=0.4597;AFR_AF=0.2897;EUR_AF=0.7823;SAS_AF=0.7137;AA=C|||;VT=SNP
22	42123099	rs739132	A	T	100	PASS	AC=4210;AF=0.840655;AN=5008;NS=2504;DP=17302;EAS_AF=0.9355;AMR_AF=0.5879;AFR_AF=0.9796;EUR_AF=0.8032;SAS_AF=0.773;AA=T|||;VT=SNP
22	42123399	rs738422	C	T	100	PASS	AC=3101;AF=0.619209;AN=5008;NS=2504;DP=21628;EAS_AF=0.9077;AMR_AF=0.4597;AFR_AF=0.2897;EUR_AF=0.7823;SAS_AF=0.7127;AA=C|||;VT=SNP
22	42123737	rs2092274	A	G	100	PASS	AC=4055;AF=0.809704;AN=5008;NS=2504;DP=21935;EAS_AF=0.9077;AMR_AF=0.513;AFR_AF=0.9735;EUR_AF=0.7922;SAS_AF=0.7157;AA=A|||;VT=SNP
22	42124265	rs5758436	C	T	100	PASS	AC=4212;AF=0.841054;AN=5008;NS=2504;DP=19845;EAS_AF=0.9355;AMR_AF=0.5879;AFR_AF=0.9811;EUR_AF=0.8032;SAS_AF=0.773;AA=T|||;VT=SNP
22	42125147	rs5758437	C	T	100	PASS	AC=4055;AF=0.809704;AN=5008;NS=2504;DP=12495;EAS_AF=0.9077;AMR_AF=0.513;AFR_AF=0.9735;EUR_AF=0.7922;SAS_AF=0.7157;AA=C|||;VT=SNP
22	42126301	rs2179332	C	G	100	PASS	AC=1331;AF=0.265775;AN=5008;NS=2504;DP=21079;EAS_AF=0.1448;AMR_AF=0.2435;AFR_AF=0.2065;EUR_AF=0.4225;SAS_AF=0.3252;AA=C|||;VT=SNP
22	42127781	rs5996056	T	C	100	PASS	AC=1110;AF=0.221645;AN=5008;NS=2504;DP=19740;EAS_AF=0.0278;AMR_AF=0.1282;AFR_AF=0.6899;EUR_AF=0.0219;SAS_AF=0.0603;AA=C|||;VT=SNP
22	42127999	rs2064189	T	C	100	PASS	AC=3102;AF=0.619409;AN=5008;NS=2504;DP=15416;EAS_AF=0.9077;AMR_AF=0.4597;AFR_AF=0.2897;EUR_AF=0.7833;SAS_AF=0.7127;AA=T|||;VT=SNP
22	42128097	rs5751144	G	A	100	PASS	AC=3102;AF=0.619409;AN=5008;NS=2504;DP=18585;EAS_AF=0.9077;AMR_AF=0.4597;AFR_AF=0.2897;EUR_AF=0.7823;SAS_AF=0.7137;AA=G|||;VT=SNP
22	42128461	rs6002455	T	A	100	PASS	AC=1109;AF=0.221446;AN=5008;NS=2504;DP=19736;EAS_AF=0.0278;AMR_AF=0.1282;AFR_AF=0.6899;EUR_AF=0.0209;SAS_AF=0.0603;AA=A|||;VT=SNP;EX_TARGET
22	42129357	rs2413656	G	T	100	PASS	AC=3101;AF=0.619209;AN=5008;NS=2504;DP=19471;EAS_AF=0.9077;AMR_AF=0.4611;AFR_AF=0.2897;EUR_AF=0.7813;SAS_AF=0.7127;AA=G|||;VT=SNP
22	42129964	rs2092275	T	C	100	PASS	AC=4210;AF=0.840655;AN=5008;NS=2504;DP=13347;EAS_AF=0.9355;AMR_AF=0.5879;AFR_AF=0.9796;EUR_AF=0.8032;SAS_AF=0.773;AA=C|||;VT=SNP
22	42130383	rs13054514	A	G	100	PASS	AC=3103;AF=0.619609;AN=5008;NS=2504;DP=13589;EAS_AF=0.9077;AMR_AF=0.4597;AFR_AF=0.2912;EUR_AF=0.7823;SAS_AF=0.7127;AA=A|||;VT=SNP
22	42130843	rs13055891	G	A	100	PASS	AC=1302;AF=0.259984;AN=5008;NS=2504;DP=14341;EAS_AF=0.2589;AMR_AF=0.2161;AFR_AF=0.1309;EUR_AF=0.3608;SAS_AF=0.363;AA=G|||;VT=SNP
22	42131447	rs11090057	G	A	100	PASS	AC=1304;AF=0.260383;AN=5008;NS=2504;DP=13336;EAS_AF=0.2599;AMR_AF=0.2161;AFR_AF=0.1309;EUR_AF=0.3608;SAS_AF=0.364;AA=G|||;VT=SNP
22	42131762	rs5758439	C	T	100	PASS	AC=4209;AF=0.840455;AN=5008;NS=2504;DP=15929;EAS_AF=0.9355;AMR_AF=0.5879;AFR_AF=0.9796;EUR_AF=0.8022;SAS_AF=0.773;AA=T|||;VT=SNP
22	42132481	rs5758440	T	C	100	PASS	AC=3101;AF=0.619209;AN=5008;NS=2504;DP=16131;EAS_AF=0.9077;AMR_AF=0.4597;AFR_AF=0.2905;EUR_AF=0.7813;SAS_AF=0.7127;AA=T|||;VT=SNP
22	42132888	rs5758441	C	A	100	PASS	AC=3102;AF=0.619409;AN=5008;NS=2504;DP=19434;EAS_AF=0.9077;AMR_AF=0.4611;AFR_AF=0.2905;EUR_AF=0.7813;SAS_AF=0.7127;AA=c|||;VT=SNP
22	42133060	rs5758442	T	C	100	PASS	AC=3102;AF=0.619409;AN=5008;NS=2504;DP=15988;EAS_AF=0.9077;AMR_AF=0.4611;AFR_AF=0.2905;EUR_AF=0.7813;SAS_AF=0.7127;AA=T|||;VT=SNP
22	42133443	rs5758443	G	A	100	PASS	AC=4209;AF=0.840455;AN=5008;NS=2504;DP=14979;EAS_AF=0.9355;AMR_AF=0.5879;AFR_AF=0.9796;EUR_AF=0.8022;SAS_AF=0.773;AA=C|||;VT=SNP
22	42133552	rs5751145	C	T	100	PASS	AC=4210;AF=0.840655;AN=5008;NS=2504;DP=14692;EAS_AF=0.9345;AMR_AF=0.5879;AFR_AF=0.9796;EUR_AF=0.8042;SAS_AF=0.773;AA=T|||;VT=SNP
22	42133921	rs5758444	T	A	100	PASS	AC=4087;AF=0.816094;AN=5008;NS=2504;DP=16415;EAS_AF=0.9355;AMR_AF=0.5764;AFR_AF=0.8933;EUR_AF=0.8022;SAS_AF=0.773;AA=A|||;VT=SNP
22	42134539	rs146140905	C	T	100	PASS	AC=448;AF=0.0894569;AN=5008;NS=2504;DP=12885;EAS_AF=0.1399;AMR_AF=0.0836;AFR_AF=0.0061;EUR_AF=0.1004;SAS_AF=0.1431;AA=C|||;VT=SNP
22	42134895	rs2899346	T	C	100	PASS	AC=4209;AF=0.840455;AN=5008;NS=2504;DP=11121;EAS_AF=0.9355;AMR_AF=0.5879;AFR_AF=0.9796;EUR_AF=0.8022;SAS_AF=0.773;AA=C|||;VT=SNP
22	42134931	rs6002459	G	A	100	PASS	AC=1108;AF=0.221246;AN=5008;NS=2504;DP=10426;EAS_AF=0.0278;AMR_AF=0.1282;AFR_AF=0.6891;EUR_AF=0.0209;SAS_AF=0.0603;AA=A|||;VT=SNP
22	42135751	rs768414	T	C	100	PASS	AC=4211;AF=0.840855;AN=5008;NS=2504;DP=20997;EAS_AF=0.9355;AMR_AF=0.5879;AFR_AF=0.9796;EUR_AF=0.8032;SAS_AF=0.774;AA=C|||;VT=SNP
22	42136066	rs6002460	C	T	100	PASS	AC=1107;AF=0.221046;AN=5008;NS=2504;DP=15571;EAS_AF=0.0278;AMR_AF=0.1268;AFR_AF=0.6891;EUR_AF=0.0209;SAS_AF=0.0603;AA=C|||;VT=SNP
22	42136618	rs6519281	C	T	100	PASS	AC=1103;AF=0.220248;AN=5008;NS=2504;DP=16239;EAS_AF=0.0278;AMR_AF=0.1268;AFR_AF=0.6861;EUR_AF=0.0209;SAS_AF=0.0603;AA=C|||;VT=SNP
22	42136930	rs8141103	T	C	100	PASS	AC=4212;AF=0.841054;AN=5008;NS=2504;DP=18138;EAS_AF=0.9355;AMR_AF=0.5879;AFR_AF=0.9796;EUR_AF=0.8042;SAS_AF=0.774;AA=C|||;VT=SNP
22	42138200	rs5758447	G	T	100	PASS	AC=3102;AF=0.619409;AN=5008;NS=2504;DP=19140;EAS_AF=0.9077;AMR_AF=0.4611;AFR_AF=0.2905;EUR_AF=0.7813;SAS_AF=0.7127;AA=G|||;VT=SNP
22	42139054	rs5751147	G	A	100	PASS	AC=4208;AF=0.840256;AN=5008;NS=2504;DP=22484;EAS_AF=0.9355;AMR_AF=0.5879;AFR_AF=0.9788;EUR_AF=0.8012;SAS_AF=0.774;AA=A|||;VT=SNP
22	42139078	rs5751148	A	G	100	PASS	AC=4210;AF=0.840655;AN=5008;NS=2504;DP=21785;EAS_AF=0.9355;AMR_AF=0.5879;AFR_AF=0.9796;EUR_AF=0.8022;SAS_AF=0.774;AA=A|||;VT=SNP
22	42139501	rs5751149	A	G	100	PASS	AC=4210;AF=0.840655;AN=5008;NS=2504;DP=19978;EAS_AF=0.9355;AMR_AF=0.5879;AFR_AF=0.9796;EUR_AF=0.8022;SAS_AF=0.774;AA=G|||;VT=SNP
22	42140160	rs5758449	C	T	100	PASS	AC=3101;AF=0.619209;AN=5008;NS=2504;DP=17247;EAS_AF=0.9077;AMR_AF=0.4611;AFR_AF=0.2905;EUR_AF=0.7803;SAS_AF=0.7127;AA=C|||;VT=SNP
22	42141452	rs5996058	A	G	100	PASS	AC=4211;AF=0.840855;AN=5008;NS=2504;DP=21118;EAS_AF=0.9355;AMR_AF=0.5879;AFR_AF=0.9796;EUR_AF=0.8032;SAS_AF=0.774;AA=G|||;VT=SNP
22	42141640	rs5758450	G	A	100	PASS	AC=4210;AF=0.840655;AN=5008;NS=2504;DP=20206;EAS_AF=0.9355;AMR_AF=0.5879;AFR_AF=0.9796;EUR_AF=0.8022;SAS_AF=0.774;AA=A|||;VT=SNP
22	42142306	rs964898	T	C	100	PASS	AC=4214;AF=0.841454;AN=5008;NS=2504;DP=20558;EAS_AF=0.9355;AMR_AF=0.5879;AFR_AF=0.9826;EUR_AF=0.8022;SAS_AF=0.774;AA=C|||;VT=SNP
22	42142386	rs964899	G	A	100	PASS	AC=4202;AF=0.839058;AN=5008;NS=2504;DP=19303;EAS_AF=0.9355;AMR_AF=0.5879;AFR_AF=0.972;EUR_AF=0.8042;SAS_AF=0.774;AA=A|||;VT=SNP
22	42143537	rs1883368	G	A	100	PASS	AC=3103;AF=0.619609;AN=5008;NS=2504;DP=13706;EAS_AF=0.9077;AMR_AF=0.4611;AFR_AF=0.2905;EUR_AF=0.7813;SAS_AF=0.7137;AA=G|||;VT=SNP
22	42143572	rs1883369	A	G	100	PASS	AC=4211;AF=0.840855;AN=5008;NS=2504;DP=13333;EAS_AF=0.9355;AMR_AF=0.5879;AFR_AF=0.9796;EUR_AF=0.8032;SAS_AF=0.774;AA=G|||;VT=SNP
22	42144372	rs17449595	G	A	100	PASS	AC=171;AF=0.0341454;AN=5008;NS=2504;DP=19179;EAS_AF=0.0238;AMR_AF=0.0403;AFR_AF=0.0038;EUR_AF=0.0358;SAS_AF=0.0798;AA=G|||;VT=SNP
22	42144927	rs5758452	G	A	100	PASS	AC=3102;AF=0.619409;AN=5008;NS=2504;DP=15097;EAS_AF=0.9077;AMR_AF=0.4611;AFR_AF=0.2905;EUR_AF=0.7803;SAS_AF=0.7137;AA=G|||;VT=SNP
22	42147179	rs7291082	G	A	100	PASS	AC=1299;AF=0.259385;AN=5008;NS=2504;DP=19842;EAS_AF=0.2589;AMR_AF=0.2147;AFR_AF=0.1309;EUR_AF=0.3608;SAS_AF=0.3609;AA=G|||;VT=SNP
22	42147725	rs1807725	A	G	100	PASS	AC=4211;AF=0.840855;AN=5008;NS=2504;DP=15240;EAS_AF=0.9355;AMR_AF=0.5879;AFR_AF=0.9796;EUR_AF=0.8032;SAS_AF=0.774;AA=G|||;VT=SNP
22	42148467	rs715498	G	A	100	PASS	AC=4210;AF=0.840655;AN=5008;NS=2504;DP=20698;EAS_AF=0.9355;AMR_AF=0.5879;AFR_AF=0.9796;EUR_AF=0.8022;SAS_AF=0.774;AA=A|||;VT=SNP
22	42150146	rs1534932	C	T	100	PASS	AC=4214;AF=0.841454;AN=5008;NS=2504;DP=20624;EAS_AF=0.9355;AMR_AF=0.5879;AFR_AF=0.9803;EUR_AF=0.8042;SAS_AF=0.7751;AA=T|||;VT=SNP
22	42152266	rs2050031	A	G	100	PASS	AC=4213;AF=0.841254;AN=5008;NS=2504;DP=18485;EAS_AF=0.9355;AMR_AF=0.5879;AFR_AF=0.9796;EUR_AF=0.8022;SAS_AF=0.7771;AA=G|||;VT=SNP
22	42152429	rs2050032	C	T	100	PASS	AC=3257;AF=0.650359;AN=5008;NS=2504;DP=20031;EAS_AF=0.9355;AMR_AF=0.5331;AFR_AF=0.295;EUR_AF=0.7932;SAS_AF=0.773;AA=C|||;VT=SNP
22	42152988	rs17377643	A	C	100	PASS	AC=1260;AF=0.251597;AN=5008;NS=2504;DP=19503;EAS_AF=0.1429;AMR_AF=0.2406;AFR_AF=0.1558;EUR_AF=0.4195;SAS_AF=0.3282;AA=A|||;VT=SNP
22	42153292	rs5751150	T	G	100	PASS	AC=4212;AF=0.841054;AN=5008;NS=2504;DP=16902;EAS_AF=0.9345;AMR_AF=0.5879;AFR_AF=0.9796;EUR_AF=0.8022;SAS_AF=0.7771;AA=G|||;VT=SNP
22	42154132	rs5758458	G	A	100	PASS	AC=4212;AF=0.841054;AN=5008;NS=2504;DP=21932;EAS_AF=0.9355;AMR_AF=0.5879;AFR_AF=0.9796;EUR_AF=0.8022;SAS_AF=0.7761;AA=A|||;VT=SNP
22	42156517	rs4401299	A	G	100	PASS	AC=3106;AF=0.620208;AN=5008;NS=2504;DP=10133;EAS_AF=0.9077;AMR_AF=0.4597;AFR_AF=0.2897;EUR_AF=0.7833;SAS_AF=0.7168;AA=A|||;VT=SNP
22	42156561	rs5751153	T	C	100	PASS	AC=4215;AF=0.841653;AN=5008;NS=2504;DP=11972;EAS_AF=0.9355;AMR_AF=0.5879;AFR_AF=0.9796;EUR_AF=0.8042;SAS_AF=0.7771;AA=C|||;VT=SNP
22	42157040	rs9611659	G	T	100	PASS	AC=1109;AF=0.221446;AN=5008;NS=2504;DP=18008;EAS_AF=0.0278;AMR_AF=0.1282;AFR_AF=0.6899;EUR_AF=0.0209;SAS_AF=0.0603;AA=G|||;VT=SNP
22	42157081	rs5758459	T	C	100	PASS	AC=4216;AF=0.841853;AN=5008;NS=2504;DP=17837;EAS_AF=0.9355;AMR_AF=0.5893;AFR_AF=0.9796;EUR_AF=0.8042;SAS_AF=0.7771;AA=C|||;VT=SNP
22	42158204	rs2899347	T	C	100	PASS	AC=4217;AF=0.842053;AN=5008;NS=2504;DP=20729;EAS_AF=0.9355;AMR_AF=0.5893;AFR_AF=0.9796;EUR_AF=0.8052;SAS_AF=0.7771;AA=t|||;VT=SNP
22	42159072	rs713988	A	G	100	PASS	AC=4215;AF=0.841653;AN=5008;NS=2504;DP=20164;EAS_AF=0.9355;AMR_AF=0.5893;AFR_AF=0.9796;EUR_AF=0.8032;SAS_AF=0.7771;AA=G|||;VT=SNP
22	42159229	rs2050033	G	T	100	PASS	AC=4213;AF=0.841254;AN=5008;NS=2504;DP=20045;EAS_AF=0.9355;AMR_AF=0.5893;AFR_AF=0.9796;EUR_AF=0.8032;SAS_AF=0.7751;AA=T|||;VT=SNP;EX_TARGET
22	42160050	rs2064188	C	T	100	PASS	AC=3105;AF=0.620008;AN=5008;NS=2504;DP=10487;EAS_AF=0.9077;AMR_AF=0.4625;AFR_AF=0.2897;EUR_AF=0.7823;SAS_AF=0.7147;AA=C|||;VT=SNP
22	42162189	rs5758461	G	C	100	PASS	AC=4214;AF=0.841454;AN=5008;NS=2504;DP=16394;EAS_AF=0.9355;AMR_AF=0.5893;AFR_AF=0.9796;EUR_AF=0.8042;SAS_AF=0.7751;AA=C|||;VT=SNP
22	42164516	rs2899348	C	G	100	PASS	AC=4214;AF=0.841454;AN=5008;NS=2504;DP=19429;EAS_AF=0.9355;AMR_AF=0.5908;AFR_AF=0.9796;EUR_AF=0.8032;SAS_AF=0.7751;AA=G|||;VT=SNP
22	42164660	rs2899349	T	C	100	PASS	AC=4215;AF=0.841653;AN=5008;NS=2504;DP=16673;EAS_AF=0.9355;AMR_AF=0.5908;AFR_AF=0.9796;EUR_AF=0.8042;SAS_AF=0.7751;AA=C|||;VT=SNP
22	42164862	rs2413659	A	G	100	PASS	AC=3099;AF=0.61881;AN=5008;NS=2504;DP=18210;EAS_AF=0.9077;AMR_AF=0.4568;AFR_AF=0.289;EUR_AF=0.7813;SAS_AF=0.7147;AA=A|||;VT=SNP
22	42166416	rs8139203	A	G	100	PASS	AC=1302;AF=0.259984;AN=5008;NS=2504;DP=20453;EAS_AF=0.2589;AMR_AF=0.2161;AFR_AF=0.1309;EUR_AF=0.3618;SAS_AF=0.362;AA=A|||;VT=SNP
22	42166486	rs1983576	G	A	100	PASS	AC=4215;AF=0.841653;AN=5008;NS=2504;DP=20406;EAS_AF=0.9355;AMR_AF=0.5908;AFR_AF=0.9796;EUR_AF=0.8042;SAS_AF=0.7751;AA=A|||;VT=SNP
22	42167464	rs5996062	C	G	100	PASS	AC=4215;AF=0.841653;AN=5008;NS=2504;DP=17743;EAS_AF=0.9355;AMR_AF=0.5908;AFR_AF=0.9796;EUR_AF=0.8042;SAS_AF=0.7751;AA=G|||;VT=SNP
22	42168181	rs6002474	A	G	100	PASS	AC=4214;AF=0.841454;AN=5008;NS=2504;DP=22475;EAS_AF=0.9355;AMR_AF=0.5893;AFR_AF=0.9796;EUR_AF=0.8042;SAS_AF=0.7751;AA=G|||;VT=SNP
22	42168767	rs5996063	G	A	100	PASS	AC=4212;AF=0.841054;AN=5008;NS=2504;DP=16818;EAS_AF=0.9355;AMR_AF=0.5893;AFR_AF=0.9796;EUR_AF=0.8032;SAS_AF=0.774;AA=A|||;VT=SNP
22	42168881	rs6002476	A	C	100	PASS	AC=1115;AF=0.222644;AN=5008;NS=2504;DP=19433;EAS_AF=0.0278;AMR_AF=0.134;AFR_AF=0.6891;EUR_AF=0.0239;SAS_AF=0.0603;AA=A|||;VT=SNP
22	42169269	rs6519287	T	G	100	PASS	AC=1300;AF=0.259585;AN=5008;NS=2504;DP=21163;EAS_AF=0.2589;AMR_AF=0.2161;AFR_AF=0.1309;EUR_AF=0.3628;SAS_AF=0.3589;AA=T|||;VT=SNP
22	42169618	rs6519288	G	A	100	PASS	AC=3099;AF=0.61881;AN=5008;NS=2504;DP=15065;EAS_AF=0.9077;AMR_AF=0.4553;AFR_AF=0.2905;EUR_AF=0.7803;SAS_AF=0.7147;AA=G|||;VT=SNP
22	42169632	rs10854744	C	T	100	PASS	AC=1112;AF=0.222045;AN=5008;NS=2504;DP=16319;EAS_AF=0.0278;AMR_AF=0.1326;AFR_AF=0.6884;EUR_AF=0.0229;SAS_AF=0.0603;AA=C|||;VT=SNP
22	42170025	rs5751156	A	G	100	PASS	AC=4212;AF=0.841054;AN=5008;NS=2504;DP=20231;EAS_AF=0.9345;AMR_AF=0.5879;AFR_AF=0.9796;EUR_AF=0.8042;SAS_AF=0.7751;AA=G|||;VT=SNP
22	42170432	rs6519289	A	C	100	PASS	AC=4214;AF=0.841454;AN=5008;NS=2504;DP=19216;EAS_AF=0.9355;AMR_AF=0.5893;AFR_AF=0.9796;EUR_AF=0.8042;SAS_AF=0.7751;AA=C|||;VT=SNP
22	42171300	rs5758464	T	C	100	PASS	AC=4213;AF=0.841254;AN=5008;NS=2504;DP=19650;EAS_AF=0.9355;AMR_AF=0.5893;AFR_AF=0.9788;EUR_AF=0.8042;SAS_AF=0.7751;AA=C|||;VT=SNP
22	42172080	rs5996064	C	T	100	PASS	AC=1558;AF=0.311102;AN=5008;NS=2504;DP=21670;EAS_AF=0.1677;AMR_AF=0.2133;AFR_AF=0.6952;EUR_AF=0.1233;SAS_AF=0.2025;AA=C|||;VT=SNP;EX_TARGET
22	42173879	rs73163324	T	C	100	PASS	AC=613;AF=0.122404;AN=5008;NS=2504;DP=20910;EAS_AF=0.1677;AMR_AF=0.1643;AFR_AF=0.0121;EUR_AF=0.1133;SAS_AF=0.2045;AA=T|||;VT=SNP
22	42175231	rs9623450	G	A	100	PASS	AC=3105;AF=0.620008;AN=5008;NS=2504;DP=21376;EAS_AF=0.9077;AMR_AF=0.4625;AFR_AF=0.2897;EUR_AF=0.7823;SAS_AF=0.7147;AA=g|||;VT=SNP
22	42175314	rs5758465	T	C	100	PASS	AC=4215;AF=0.841653;AN=5008;NS=2504;DP=21165;EAS_AF=0.9355;AMR_AF=0.5908;AFR_AF=0.9796;EUR_AF=0.8042;SAS_AF=0.7751;AA=C|||;VT=SNP
22	42175365	rs5751159	G	A	100	PASS	AC=3102;AF=0.619409;AN=5008;NS=2504;DP=21816;EAS_AF=0.9077;AMR_AF=0.4611;AFR_AF=0.2897;EUR_AF=0.7813;SAS_AF=0.7137;AA=G|||;VT=SNP
22	42175695	rs5751160	A	G	100	PASS	AC=4214;AF=0.841454;AN=5008;NS=2504;DP=22684;EAS_AF=0.9355;AMR_AF=0.5908;AFR_AF=0.9796;EUR_AF=0.8032;SAS_AF=0.7751;AA=G|||;VT=SNP
22	42176059	rs5758466	G	A	100	PASS	AC=3104;AF=0.619808;AN=5008;NS=2504;DP=18938;EAS_AF=0.9077;AMR_AF=0.4597;AFR_AF=0.2912;EUR_AF=0.7813;SAS_AF=0.7147;AA=g|||;VT=SNP
22	42176917	rs6002480	A	T	100	PASS	AC=1912;AF=0.381789;AN=5008;NS=2504;DP=21496;EAS_AF=0.0923;AMR_AF=0.5461;AFR_AF=0.7088;EUR_AF=0.2227;SAS_AF=0.2853;AA=T|||;VT=SNP
22	42177453	rs4822050	G	C	100	PASS	AC=1904;AF=0.380192;AN=5008;NS=2504;DP=19108;EAS_AF=0.0923;AMR_AF=0.5389;AFR_AF=0.7095;EUR_AF=0.2177;SAS_AF=0.2863;AA=C|||;VT=SNP
22	42177816	rs6002481	C	A	100	PASS	AC=935;AF=0.186701;AN=5008;NS=2504;DP=21119;EAS_AF=0.0288;AMR_AF=0.1153;AFR_AF=0.5643;EUR_AF=0.0209;SAS_AF=0.0603;AA=C|||;VT=SNP;EX_TARGET
22	42177899	rs45500192	A	G	100	PASS	AC=792;AF=0.158147;AN=5008;NS=2504;DP=21208;EAS_AF=0.0645;AMR_AF=0.4092;AFR_AF=0.0204;EUR_AF=0.1948;SAS_AF=0.2249;AA=A|||;VT=SNP
22	42178040	rs139540	C	T	100	PASS	AC=1727;AF=0.344848;AN=5008;NS=2504;DP=22637;EAS_AF=0.0923;AMR_AF=0.5245;AFR_AF=0.5855;EUR_AF=0.2157;SAS_AF=0.2853;AA=T|||;VT=SNP
22	42178441	rs126092	G	A	100	PASS	AC=1724;AF=0.344249;AN=5008;NS=2504;DP=22455;EAS_AF=0.0923;AMR_AF=0.5245;AFR_AF=0.584;EUR_AF=0.2157;SAS_AF=0.2843;AA=A|||;VT=SNP
22	42179662	rs11090059	A	G	100	PASS	AC=1305;AF=0.260583;AN=5008;NS=2504;DP=20042;EAS_AF=0.2589;AMR_AF=0.2176;AFR_AF=0.1309;EUR_AF=0.3628;SAS_AF=0.363;AA=A|||;VT=SNP
22	42180584	rs6002482	T	C	100	PASS	AC=944;AF=0.188498;AN=5008;NS=2504;DP=16956;EAS_AF=0.0278;AMR_AF=0.1196;AFR_AF=0.5688;EUR_AF=0.0219;SAS_AF=0.0603;AA=C|||;VT=SNP;EX_TARGET
22	42181498	rs139545	T	C	100	PASS	AC=797;AF=0.159145;AN=5008;NS=2504;DP=12806;EAS_AF=0.0645;AMR_AF=0.4135;AFR_AF=0.0204;EUR_AF=0.1968;SAS_AF=0.2249;AA=C|||;VT=SNP
22	42183409	rs73163336	T	C	100	PASS	AC=608;AF=0.121406;AN=5008;NS=2504;DP=18665;EAS_AF=0.1706;AMR_AF=0.1556;AFR_AF=0.0121;EUR_AF=0.1123;SAS_AF=0.2035;AA=T|||;VT=SNP
22	42183440	rs73163337	C	A	100	PASS	AC=610;AF=0.121805;AN=5008;NS=2504;DP=19218;EAS_AF=0.1706;AMR_AF=0.1556;AFR_AF=0.0121;EUR_AF=0.1143;SAS_AF=0.2035;AA=C|||;VT=SNP
22	42183468	rs8136343	C	T	100	PASS	AC=958;AF=0.191294;AN=5008;NS=2504;DP=19706;EAS_AF=0.1706;AMR_AF=0.1787;AFR_AF=0.2625;EUR_AF=0.1153;SAS_AF=0.2035;AA=T|||;VT=SNP
22	42185087	rs8136873	C	T	100	PASS	AC=1008;AF=0.201278;AN=5008;NS=2504;DP=16552;EAS_AF=0.0278;AMR_AF=0.1254;AFR_AF=0.615;EUR_AF=0.0209;SAS_AF=0.0603;AA=C|||;VT=SNP
22	42185186	rs8137029	C	T	100	PASS	AC=2646;AF=0.528355;AN=5008;NS=2504;DP=13427;EAS_AF=0.7649;AMR_AF=0.3732;AFR_AF=0.2852;EUR_AF=0.6799;SAS_AF=0.5675;AA=C|||;VT=SNP
22	42186266	rs7292780	T	G	100	PASS	AC=618;AF=0.123403;AN=5008;NS=2504;DP=17662;EAS_AF=0.1706;AMR_AF=0.1643;AFR_AF=0.0129;EUR_AF=0.1143;SAS_AF=0.2045;AA=T|||;VT=SNP
22	42186838	rs9607841	G	A	100	PASS	AC=792;AF=0.158147;AN=5008;NS=2504;DP=18690;EAS_AF=0.0645;AMR_AF=0.4092;AFR_AF=0.0204;EUR_AF=0.1948;SAS_AF=0.2249;AA=G|||;VT=SNP
22	42187015	rs9611667	C	T	100	PASS	AC=791;AF=0.157947;AN=5008;NS=2504;DP=20988;EAS_AF=0.0645;AMR_AF=0.4107;AFR_AF=0.0197;EUR_AF=0.1938;SAS_AF=0.2249;AA=C|||;VT=SNP
22	42187199	rs139553	C	T	100	PASS	AC=1801;AF=0.359625;AN=5008;NS=2504;DP=20045;EAS_AF=0.0923;AMR_AF=0.5346;AFR_AF=0.6362;EUR_AF=0.2167;SAS_AF=0.2843;AA=T|||;VT=SNP
22	42188891	rs12168543	C	G	100	PASS	AC=1405;AF=0.280551;AN=5008;NS=2504;DP=12678;EAS_AF=0.2589;AMR_AF=0.2219;AFR_AF=0.205;EUR_AF=0.3618;SAS_AF=0.363;AA=C|||;VT=SNP
22	42189090	rs112915650	C	G	100	PASS	AC=615;AF=0.122804;AN=5008;NS=2504;DP=10474;EAS_AF=0.1726;AMR_AF=0.1643;AFR_AF=0.0129;EUR_AF=0.1143;SAS_AF=0.1994;AA=C|||;VT=SNP
22	42189135	rs11090060	G	A	100	PASS	AC=1376;AF=0.27476;AN=5008;NS=2504;DP=13475;EAS_AF=0.2589;AMR_AF=0.2176;AFR_AF=0.1868;EUR_AF=0.3608;SAS_AF=0.362;AA=G|||;VT=SNP
22	42189230	rs139556	T	C	100	PASS	AC=3663;AF=0.73143;AN=5008;NS=2504;DP=14842;EAS_AF=0.495;AMR_AF=0.8429;AFR_AF=0.8464;EUR_AF=0.6829;SAS_AF=0.7904;AA=C|||;VT=SNP
22	42189384	rs12628731	C	T	100	PASS	AC=1378;AF=0.27516;AN=5008;NS=2504;DP=17101;EAS_AF=0.2589;AMR_AF=0.2176;AFR_AF=0.1876;EUR_AF=0.3608;SAS_AF=0.363;AA=C|||;VT=SNP
22	42189407	rs139557	T	G	100	PASS	AC=3664;AF=0.731629;AN=5008;NS=2504;DP=18175;EAS_AF=0.495;AMR_AF=0.8444;AFR_AF=0.8464;EUR_AF=0.6829;SAS_AF=0.7904;AA=G|||;VT=SNP
22	42189551	rs139558	A	G	100	PASS	AC=3668;AF=0.732428;AN=5008;NS=2504;DP=17517;EAS_AF=0.495;AMR_AF=0.8444;AFR_AF=0.8464;EUR_AF=0.6829;SAS_AF=0.7945;AA=G|||;VT=SNP
22	42190309	rs738247	A	G	100	PASS	AC=1405;AF=0.280551;AN=5008;NS=2504;DP=20921;EAS_AF=0.2589;AMR_AF=0.2205;AFR_AF=0.2057;EUR_AF=0.3618;SAS_AF=0.363;AA=A|||;VT=SNP
22	42191540	rs6002488	C	T	100	PASS	AC=943;AF=0.188299;AN=5008;NS=2504;DP=19801;EAS_AF=0.0278;AMR_AF=0.1196;AFR_AF=0.5681;EUR_AF=0.0219;SAS_AF=0.0603;AA=c|||;VT=SNP;EX_TARGET
22	42191636	rs139559	A	G	100	PASS	AC=1805;AF=0.360423;AN=5008;NS=2504;DP=20949;EAS_AF=0.0913;AMR_AF=0.5403;AFR_AF=0.6354;EUR_AF=0.2177;SAS_AF=0.2853;AA=N|||;VT=SNP
22	42192482	rs73163343	G	A	100	PASS	AC=796;AF=0.158946;AN=5008;NS=2504;DP=14769;EAS_AF=0.0635;AMR_AF=0.415;AFR_AF=0.0204;EUR_AF=0.1958;SAS_AF=0.2249;AA=G|||;VT=SNP
22	42192722	rs9607842	G	A	100	PASS	AC=796;AF=0.158946;AN=5008;NS=2504;DP=15593;EAS_AF=0.0635;AMR_AF=0.415;AFR_AF=0.0204;EUR_AF=0.1958;SAS_AF=0.2249;AA=G|||;VT=SNP
22	42193741	rs4822052	G	A	100	PASS	AC=935;AF=0.186701;AN=5008;NS=2504;DP=18491;EAS_AF=0.0913;AMR_AF=0.4899;AFR_AF=0.0265;EUR_AF=0.2068;SAS_AF=0.2658;AA=G|||;VT=SNP
22	42193913	rs4820443	T	C	100	PASS	AC=797;AF=0.159145;AN=5008;NS=2504;DP=19144;EAS_AF=0.0635;AMR_AF=0.415;AFR_AF=0.0204;EUR_AF=0.1968;SAS_AF=0.2249;AA=T|||;VT=SNP
22	42194561	rs1983554	A	G	100	PASS	AC=3629;AF=0.724641;AN=5008;NS=2504;DP=14600;EAS_AF=0.4643;AMR_AF=0.8401;AFR_AF=0.8457;EUR_AF=0.6829;SAS_AF=0.7904;AA=a|||;VT=SNP
22	42194567	rs4581989	C	G	100	PASS	AC=3659;AF=0.730631;AN=5008;NS=2504;DP=14580;EAS_AF=0.494;AMR_AF=0.8401;AFR_AF=0.8457;EUR_AF=0.6829;SAS_AF=0.7904;AA=G|||;VT=SNP
22	42194580	rs148205431	T	C	100	PASS	AC=588;AF=0.117412;AN=5008;NS=2504;DP=14993;EAS_AF=0.1706;AMR_AF=0.1542;AFR_AF=0.0121;EUR_AF=0.1133;SAS_AF=0.183;AA=T|||;VT=SNP
22	42194724	rs146134497	T	C	100	PASS	AC=585;AF=0.116813;AN=5008;NS=2504;DP=17400;EAS_AF=0.1677;AMR_AF=0.1542;AFR_AF=0.0121;EUR_AF=0.1133;SAS_AF=0.183;AA=T|||;VT=SNP
22	42194962	rs139560	A	G	100	PASS	AC=799;AF=0.159545;AN=5008;NS=2504;DP=17492;EAS_AF=0.0635;AMR_AF=0.415;AFR_AF=0.0204;EUR_AF=0.1978;SAS_AF=0.226;AA=A|||;VT=SNP
22	42195410	rs139561	T	C	100	PASS	AC=797;AF=0.159145;AN=5008;NS=2504;DP=22790;EAS_AF=0.0635;AMR_AF=0.415;AFR_AF=0.0204;EUR_AF=0.1968;SAS_AF=0.2249;AA=T|||;VT=SNP
22	42196467	rs738248	A	G	100	PASS	AC=3656;AF=0.730032;AN=5008;NS=2504;DP=15331;EAS_AF=0.4901;AMR_AF=0.8401;AFR_AF=0.8457;EUR_AF=0.6839;SAS_AF=0.7904;AA=G|||;VT=SNP
22	42196684	rs139562	G	C	100	PASS	AC=794;AF=0.158546;AN=5008;NS=2504;DP=16363;EAS_AF=0.0635;AMR_AF=0.4107;AFR_AF=0.0204;EUR_AF=0.1968;SAS_AF=0.2249;AA=G|||;VT=SNP
22	42196911	rs2076018	C	G	100	PASS	AC=588;AF=0.117412;AN=5008;NS=2504;DP=13548;EAS_AF=0.1677;AMR_AF=0.1585;AFR_AF=0.0121;EUR_AF=0.1133;SAS_AF=0.183;AA=C|||;VT=SNP
22	42197270	rs12166503	T	C	100	PASS	AC=1397;AF=0.278954;AN=5008;NS=2504;DP=18267;EAS_AF=0.2589;AMR_AF=0.219;AFR_AF=0.2005;EUR_AF=0.3618;SAS_AF=0.363;AA=T|||;VT=SNP
22	42198093	rs4239895	G	C	100	PASS	AC=3205;AF=0.639976;AN=5008;NS=2504;DP=20519;EAS_AF=0.3502;AMR_AF=0.7565;AFR_AF=0.8396;EUR_AF=0.5795;SAS_AF=0.6483;AA=C|||;VT=SNP
22	42198537	rs5996067	G	A	100	PASS	AC=1854;AF=0.370208;AN=5008;NS=2504;DP=16352;EAS_AF=0.2589;AMR_AF=0.2464;AFR_AF=0.5113;EUR_AF=0.3708;SAS_AF=0.3814;AA=g|||;VT=SNP
22	42198896	rs139564	C	T	100	PASS	AC=795;AF=0.158746;AN=5008;NS=2504;DP=11629;EAS_AF=0.0635;AMR_AF=0.4107;AFR_AF=0.0204;EUR_AF=0.1978;SAS_AF=0.2249;AA=c|||;VT=SNP
22	42199277	rs139566	A	G	100	PASS	AC=793;AF=0.158347;AN=5008;NS=2504;DP=14503;EAS_AF=0.0635;AMR_AF=0.4107;AFR_AF=0.0204;EUR_AF=0.1958;SAS_AF=0.2249;AA=a|||;VT=SNP
22	42199860	rs6002494	C	G	100	PASS	AC=3656;AF=0.730032;AN=5008;NS=2504;DP=18244;EAS_AF=0.4901;AMR_AF=0.8401;AFR_AF=0.8464;EUR_AF=0.6819;SAS_AF=0.7914;AA=G|||;VT=SNP
22	42200324	rs7292782	A	C	100	PASS	AC=3653;AF=0.729433;AN=5008;NS=2504;DP=18524;EAS_AF=0.4891;AMR_AF=0.8415;AFR_AF=0.8457;EUR_AF=0.6809;SAS_AF=0.7904;AA=C|||;VT=SNP
22	42200916	rs73163354	A	G	100	PASS	AC=793;AF=0.158347;AN=5008;NS=2504;DP=17804;EAS_AF=0.0635;AMR_AF=0.4107;AFR_AF=0.0204;EUR_AF=0.1958;SAS_AF=0.2249;AA=A|||;VT=SNP
22	42201111	rs9619997	A	G	100	PASS	AC=1303;AF=0.260184;AN=5008;NS=2504;DP=19828;EAS_AF=0.2589;AMR_AF=0.2161;AFR_AF=0.1309;EUR_AF=0.3618;SAS_AF=0.363;AA=A|||;VT=SNP
22	42201185	rs5996069	T	G	100	PASS	AC=3655;AF=0.729832;AN=5008;NS=2504;DP=18596;EAS_AF=0.4901;AMR_AF=0.8401;AFR_AF=0.8457;EUR_AF=0.6829;SAS_AF=0.7904;AA=G|||;VT=SNP
22	42202606	rs4820444	G	A	100	PASS	AC=792;AF=0.158147;AN=5008;NS=2504;DP=19975;EAS_AF=0.0635;AMR_AF=0.4107;AFR_AF=0.0204;EUR_AF=0.1958;SAS_AF=0.2239;AA=G|||;VT=SNP
22	42202825	rs4820445	T	C	100	PASS	AC=3658;AF=0.730431;AN=5008;NS=2504;DP=16551;EAS_AF=0.4901;AMR_AF=0.8415;AFR_AF=0.8457;EUR_AF=0.6839;SAS_AF=0.7914;AA=C|||;VT=SNP
22	42202944	rs112524762	G	A	100	PASS	AC=792;AF=0.158147;AN=5008;NS=2504;DP=17544;EAS_AF=0.0635;AMR_AF=0.4107;AFR_AF=0.0204;EUR_AF=0.1958;SAS_AF=0.2239;AA=G|||;VT=SNP
22	42204113	rs9611671	G	A	100	PASS	AC=792;AF=0.158147;AN=5008;NS=2504;DP=13155;EAS_AF=0.0635;AMR_AF=0.4107;AFR_AF=0.0204;EUR_AF=0.1958;SAS_AF=0.2239;AA=G|||;VT=SNP
22	42206084	rs4512	G	C	100	PASS	AC=785;AF=0.156749;AN=5008;NS=2504;DP=18626;EAS_AF=0.0635;AMR_AF=0.4107;AFR_AF=0.0159;EUR_AF=0.1948;SAS_AF=0.2239;AA=G|||;VT=SNP
22	42207425	rs11704230	G	C	100	PASS	AC=144;AF=0.028754;AN=5008;NS=2504;DP=20167;EAS_AF=0.0278;AMR_AF=0.0807;AFR_AF=0;EUR_AF=0.0179;SAS_AF=0.0429;AA=G|||;VT=SNP
22	42208672	rs6002503	A	G	100	PASS	AC=2386;AF=0.476438;AN=5008;NS=2504;DP=15641;EAS_AF=0.2391;AMR_AF=0.634;AFR_AF=0.7163;EUR_AF=0.335;SAS_AF=0.4305;AA=G|||;VT=SNP
22	42209922	rs9611672	A	G	100	PASS	AC=797;AF=0.159145;AN=5008;NS=2504;DP=17991;EAS_AF=0.0635;AMR_AF=0.4135;AFR_AF=0.0204;EUR_AF=0.1958;SAS_AF=0.227;AA=A|||;VT=SNP
22	42210119	rs73163358	A	G	100	PASS	AC=614;AF=0.122604;AN=5008;NS=2504;DP=20666;EAS_AF=0.1756;AMR_AF=0.1671;AFR_AF=0.0129;EUR_AF=0.1213;SAS_AF=0.1861;AA=A|||;VT=SNP
22	42210985	rs139568	T	C	100	PASS	AC=2420;AF=0.483227;AN=5008;NS=2504;DP=18489;EAS_AF=0.2401;AMR_AF=0.634;AFR_AF=0.7458;EUR_AF=0.329;SAS_AF=0.4305;AA=C|||;VT=SNP
22	42211141	rs139569	A	G	100	PASS	AC=1956;AF=0.390575;AN=5008;NS=2504;DP=18009;EAS_AF=0.0913;AMR_AF=0.5461;AFR_AF=0.739;EUR_AF=0.2256;SAS_AF=0.2873;AA=G|||;VT=SNP
22	42212936	rs4822053	C	A	100	PASS	AC=1829;AF=0.365216;AN=5008;NS=2504;DP=21565;EAS_AF=0.0873;AMR_AF=0.5418;AFR_AF=0.6483;EUR_AF=0.2276;SAS_AF=0.2853;AA=A|||;VT=SNP
22	42214238	rs139571	G	A	100	PASS	AC=793;AF=0.158347;AN=5008;NS=2504;DP=21235;EAS_AF=0.0635;AMR_AF=0.4107;AFR_AF=0.0204;EUR_AF=0.1958;SAS_AF=0.2249;AA=A|||;VT=SNP
22	42214532	rs139572	G	A	100	PASS	AC=794;AF=0.158546;AN=5008;NS=2504;DP=21124;EAS_AF=0.0635;AMR_AF=0.4121;AFR_AF=0.0204;EUR_AF=0.1968;SAS_AF=0.2239;AA=A|||;VT=SNP
22	42214719	rs7292894	C	T	100	PASS	AC=164;AF=0.0327476;AN=5008;NS=2504;DP=21116;EAS_AF=0.0278;AMR_AF=0.0836;AFR_AF=0.0098;EUR_AF=0.0219;SAS_AF=0.044;AA=C|||;VT=SNP
22	42214785	rs139573	G	A	100	PASS	AC=795;AF=0.158746;AN=5008;NS=2504;DP=22602;EAS_AF=0.0635;AMR_AF=0.4135;AFR_AF=0.0204;EUR_AF=0.1968;SAS_AF=0.2239;AA=G|||;VT=SNP
22	42215684	rs4820446	C	T	100	PASS	AC=798;AF=0.159345;AN=5008;NS=2504;DP=15492;EAS_AF=0.0635;AMR_AF=0.415;AFR_AF=0.0204;EUR_AF=0.1968;SAS_AF=0.226;AA=C|||;VT=SNP
22	42216326	rs7364123	A	G	100	PASS	AC=1926;AF=0.384585;AN=5008;NS=2504;DP=12645;EAS_AF=0.0913;AMR_AF=0.549;AFR_AF=0.7095;EUR_AF=0.2286;SAS_AF=0.2914;AA=G|||;VT=SNP
22	42218602	rs56229399	G	A	100	PASS	AC=669;AF=0.133586;AN=5008;NS=2504;DP=22830;EAS_AF=0.0645;AMR_AF=0.3746;AFR_AF=0.0658;EUR_AF=0.1034;SAS_AF=0.1564;AA=G|||;VT=SNP
22	42218856	rs7364180	A	G	100	PASS	AC=2073;AF=0.413938;AN=5008;NS=2504;DP=21013;EAS_AF=0.244;AMR_AF=0.5922;AFR_AF=0.615;EUR_AF=0.2366;SAS_AF=0.3732;AA=G|||;VT=SNP
22	42219160	rs4822055	G	C	100	PASS	AC=673;AF=0.134385;AN=5008;NS=2504;DP=17873;EAS_AF=0.0655;AMR_AF=0.3761;AFR_AF=0.0658;EUR_AF=0.1054;SAS_AF=0.1564;AA=c|||;VT=SNP
22	42219854	rs4822056	G	A	100	PASS	AC=672;AF=0.134185;AN=5008;NS=2504;DP=20339;EAS_AF=0.0645;AMR_AF=0.3761;AFR_AF=0.0658;EUR_AF=0.1054;SAS_AF=0.1564;AA=g|||;VT=SNP
22	42220491	rs8137791	G	A	100	PASS	AC=1747;AF=0.348842;AN=5008;NS=2504;DP=19161;EAS_AF=0.0913;AMR_AF=0.5115;AFR_AF=0.7239;EUR_AF=0.1292;SAS_AF=0.2178;AA=A|||;VT=SNP
22	42220719	rs8138849	T	G	100	PASS	AC=1760;AF=0.351438;AN=5008;NS=2504;DP=17845;EAS_AF=0.0913;AMR_AF=0.513;AFR_AF=0.7262;EUR_AF=0.1352;SAS_AF=0.2209;AA=G|||;VT=SNP
22	42221650	rs41281295	C	T	100	PASS	AC=673;AF=0.134385;AN=5008;NS=2504;DP=18043;EAS_AF=0.0645;AMR_AF=0.3761;AFR_AF=0.0666;EUR_AF=0.1054;SAS_AF=0.1564;AA=C|||;VT=SNP;EX_TARGET
22	42221846	rs41277466	C	T	100	PASS	AC=673;AF=0.134385;AN=5008;NS=2504;DP=18889;EAS_AF=0.0645;AMR_AF=0.3761;AFR_AF=0.0666;EUR_AF=0.1054;SAS_AF=0.1564;AA=C|||;VT=SNP;EX_TARGET
22	42221951	rs41277467	C	T	100	PASS	AC=675;AF=0.134784;AN=5008;NS=2504;DP=17700;EAS_AF=0.0655;AMR_AF=0.3761;AFR_AF=0.0666;EUR_AF=0.1064;SAS_AF=0.1564;AA=C|||;VT=SNP
22	42224713	rs77889640	G	C	100	PASS	AC=690;AF=0.13778;AN=5008;NS=2504;DP=20774;EAS_AF=0.0635;AMR_AF=0.3804;AFR_AF=0.0756;EUR_AF=0.1074;SAS_AF=0.1575;AA=G|||;VT=SNP
22	42225018	rs7285782	T	G	100	PASS	AC=1526;AF=0.304712;AN=5008;NS=2504;DP=21997;EAS_AF=0.247;AMR_AF=0.2493;AFR_AF=0.1573;EUR_AF=0.4563;SAS_AF=0.4468;AA=T|||;VT=SNP
22	42225917	rs143291707	A	G	100	PASS	AC=473;AF=0.0944489;AN=5008;NS=2504;DP=17511;EAS_AF=0.1558;AMR_AF=0.0865;AFR_AF=0.0068;EUR_AF=0.1024;SAS_AF=0.1472;AA=A|||;VT=SNP
22	42226395	rs5758487	C	T	100	PASS	AC=2962;AF=0.591454;AN=5008;NS=2504;DP=18180;EAS_AF=0.75;AMR_AF=0.7017;AFR_AF=0.5227;EUR_AF=0.508;SAS_AF=0.5286;AA=T|||;VT=SNP
22	42226410	rs55760438	T	A	100	PASS	AC=614;AF=0.122604;AN=5008;NS=2504;DP=18171;EAS_AF=0.0635;AMR_AF=0.379;AFR_AF=0.0197;EUR_AF=0.1044;SAS_AF=0.1595;AA=T|||;VT=SNP
22	42226823	rs57380124	G	A	100	PASS	AC=689;AF=0.13758;AN=5008;NS=2504;DP=17143;EAS_AF=0.0635;AMR_AF=0.3804;AFR_AF=0.0756;EUR_AF=0.1064;SAS_AF=0.1575;AA=G|||;VT=SNP
22	42226950	rs9611674	C	T	100	PASS	AC=1498;AF=0.299121;AN=5008;NS=2504;DP=11890;EAS_AF=0.247;AMR_AF=0.2478;AFR_AF=0.152;EUR_AF=0.4543;SAS_AF=0.4284;AA=C|||;VT=SNP
22	42227039	rs4822057	A	G	100	PASS	AC=690;AF=0.13778;AN=5008;NS=2504;DP=14886;EAS_AF=0.0645;AMR_AF=0.3804;AFR_AF=0.0756;EUR_AF=0.1064;SAS_AF=0.1575;AA=A|||;VT=SNP
22	42227100	rs4822058	A	G	100	PASS	AC=689;AF=0.13758;AN=5008;NS=2504;DP=16671;EAS_AF=0.0635;AMR_AF=0.3804;AFR_AF=0.0756;EUR_AF=0.1064;SAS_AF=0.1575;AA=A|||;VT=SNP
22	42227247	rs11703214	C	G	100	PASS	AC=201;AF=0.0401358;AN=5008;NS=2504;DP=17587;EAS_AF=0.0278;AMR_AF=0.085;AFR_AF=0.0446;EUR_AF=0.0139;SAS_AF=0.0419;AA=C|||;VT=SNP
22	42228348	rs11704061	G	C	100	PASS	AC=148;AF=0.0295527;AN=5008;NS=2504;DP=16583;EAS_AF=0.0278;AMR_AF=0.0821;AFR_AF=0.0061;EUR_AF=0.0139;SAS_AF=0.0419;AA=G|||;VT=SNP
22	42229562	rs13057991	C	T	100	PASS	AC=1433;AF=0.286142;AN=5008;NS=2504;DP=9935;EAS_AF=0.247;AMR_AF=0.2435;AFR_AF=0.1067;EUR_AF=0.4543;SAS_AF=0.4264;AA=C|||;VT=SNP
22	42232291	rs1569451	G	A	100	PASS	AC=3617;AF=0.722244;AN=5008;NS=2504;DP=20960;EAS_AF=0.494;AMR_AF=0.8429;AFR_AF=0.8026;EUR_AF=0.6909;SAS_AF=0.7955;AA=A|||;VT=SNP
22	42232577	rs2006638	C	T	100	PASS	AC=760;AF=0.151757;AN=5008;NS=2504;DP=22608;EAS_AF=0.0635;AMR_AF=0.3862;AFR_AF=0.1256;EUR_AF=0.1074;SAS_AF=0.1575;AA=C|||;VT=SNP
22	42232588	rs73163373	G	A	100	PASS	AC=621;AF=0.124002;AN=5008;NS=2504;DP=22650;EAS_AF=0.1736;AMR_AF=0.1657;AFR_AF=0.0136;EUR_AF=0.1233;SAS_AF=0.1933;AA=G|||;VT=SNP
22	42233050	rs76902725	C	T	100	PASS	AC=359;AF=0.0716853;AN=5008;NS=2504;DP=21081;EAS_AF=0.002;AMR_AF=0.33;AFR_AF=0.0061;EUR_AF=0.0726;SAS_AF=0.0481;AA=C|||;VT=SNP
22	42233955	rs4822060	G	A	100	PASS	AC=689;AF=0.13758;AN=5008;NS=2504;DP=18091;EAS_AF=0.0635;AMR_AF=0.3804;AFR_AF=0.0756;EUR_AF=0.1064;SAS_AF=0.1575;AA=G|||;VT=SNP
22	42234663	rs148982064	G	C	100	PASS	AC=151;AF=0.0301518;AN=5008;NS=2504;DP=19888;EAS_AF=0.0278;AMR_AF=0.0821;AFR_AF=0.0015;EUR_AF=0.0209;SAS_AF=0.044;AA=G|||;VT=SNP
22	42234937	rs7287010	C	T	100	PASS	AC=2994;AF=0.597843;AN=5008;NS=2504;DP=21224;EAS_AF=0.3115;AMR_AF=0.6772;AFR_AF=0.792;EUR_AF=0.5696;SAS_AF=0.6033;AA=C|||;VT=SNP
22	42235219	rs8141218	C	G	100	PASS	AC=622;AF=0.124201;AN=5008;NS=2504;DP=23407;EAS_AF=0.1776;AMR_AF=0.1671;AFR_AF=0.0136;EUR_AF=0.1213;SAS_AF=0.1912;AA=C|||;VT=SNP
22	42235352	rs9607850	C	T	100	PASS	AC=1878;AF=0.375;AN=5008;NS=2504;DP=22856;EAS_AF=0.248;AMR_AF=0.2709;AFR_AF=0.4062;EUR_AF=0.4622;SAS_AF=0.4479;AA=T|||;VT=SNP
22	42235815	rs7293096	T	C	100	PASS	AC=709;AF=0.141573;AN=5008;NS=2504;DP=19856;EAS_AF=0.0635;AMR_AF=0.3818;AFR_AF=0.09;EUR_AF=0.1064;SAS_AF=0.1575;AA=T|||;VT=SNP
22	42236153	rs8137847	G	A	100	PASS	AC=620;AF=0.123802;AN=5008;NS=2504;DP=16500;EAS_AF=0.1766;AMR_AF=0.1671;AFR_AF=0.0136;EUR_AF=0.1223;SAS_AF=0.1892;AA=G|||;VT=SNP
22	42236193	rs6519292	T	A	100	PASS	AC=3622;AF=0.723243;AN=5008;NS=2504;DP=17063;EAS_AF=0.494;AMR_AF=0.8444;AFR_AF=0.8056;EUR_AF=0.6918;SAS_AF=0.7945;AA=A|||;VT=SNP
22	42236337	rs5996074	G	A	100	PASS	AC=3627;AF=0.724241;AN=5008;NS=2504;DP=21349;EAS_AF=0.494;AMR_AF=0.8444;AFR_AF=0.8094;EUR_AF=0.6918;SAS_AF=0.7945;AA=A|||;VT=SNP
22	42237565	rs2267438	C	T	100	PASS	AC=3622;AF=0.723243;AN=5008;NS=2504;DP=19421;EAS_AF=0.494;AMR_AF=0.8444;AFR_AF=0.8056;EUR_AF=0.6918;SAS_AF=0.7945;AA=C|||;VT=SNP
22	42237769	rs2267439	C	T	100	PASS	AC=3623;AF=0.723442;AN=5008;NS=2504;DP=20377;EAS_AF=0.494;AMR_AF=0.8444;AFR_AF=0.8056;EUR_AF=0.6918;SAS_AF=0.7955;AA=T|||;VT=SNP
22	42238027	rs7287886	A	C	100	PASS	AC=627;AF=0.1252;AN=5008;NS=2504;DP=14583;EAS_AF=0.1825;AMR_AF=0.1671;AFR_AF=0.0136;EUR_AF=0.1213;SAS_AF=0.1912;AA=A|||;VT=SNP
22	42239348	rs1009544	G	C	100	PASS	AC=691;AF=0.137979;AN=5008;NS=2504;DP=20836;EAS_AF=0.1726;AMR_AF=0.1585;AFR_AF=0.1059;EUR_AF=0.0994;SAS_AF=0.1708;AA=G|||;VT=SNP
22	42239827	rs1124998	C	T	100	PASS	AC=708;AF=0.141374;AN=5008;NS=2504;DP=14745;EAS_AF=0.0635;AMR_AF=0.3818;AFR_AF=0.09;EUR_AF=0.1064;SAS_AF=0.1564;AA=C|||;VT=SNP
22	42239938	rs4269017	T	C	100	PASS	AC=1514;AF=0.302316;AN=5008;NS=2504;DP=15282;EAS_AF=0.252;AMR_AF=0.2507;AFR_AF=0.1589;EUR_AF=0.4543;SAS_AF=0.4284;AA=T|||;VT=SNP
22	42240797	rs2284082	C	T	100	PASS	AC=3628;AF=0.724441;AN=5008;NS=2504;DP=20114;EAS_AF=0.494;AMR_AF=0.8444;AFR_AF=0.8101;EUR_AF=0.6918;SAS_AF=0.7945;AA=T|||;VT=SNP
22	42241372	rs2255957	G	A	100	PASS	AC=668;AF=0.133387;AN=5008;NS=2504;DP=20317;EAS_AF=0.1716;AMR_AF=0.1686;AFR_AF=0.053;EUR_AF=0.1213;SAS_AF=0.1902;AA=G|||;VT=SNP
22	42243020	rs1883205	T	C	100	PASS	AC=3630;AF=0.72484;AN=5008;NS=2504;DP=22908;EAS_AF=0.495;AMR_AF=0.8458;AFR_AF=0.8094;EUR_AF=0.6918;SAS_AF=0.7955;AA=C|||;VT=SNP
22	42243618	rs7288536	T	C	100	PASS	AC=1488;AF=0.297125;AN=5008;NS=2504;DP=17592;EAS_AF=0.2569;AMR_AF=0.2478;AFR_AF=0.1354;EUR_AF=0.4563;SAS_AF=0.4284;AA=T|||;VT=SNP
22	42243841	rs7288838	T	C	100	PASS	AC=1895;AF=0.378395;AN=5008;NS=2504;DP=15945;EAS_AF=0.2579;AMR_AF=0.2723;AFR_AF=0.4092;EUR_AF=0.4642;SAS_AF=0.4479;AA=T|||;VT=SNP
22	42244212	rs7292219	G	A	100	PASS	AC=708;AF=0.141374;AN=5008;NS=2504;DP=14346;EAS_AF=0.0635;AMR_AF=0.3818;AFR_AF=0.0893;EUR_AF=0.1054;SAS_AF=0.1585;AA=G|||;VT=SNP
22	42244383	rs76302306	G	A	100	PASS	AC=120;AF=0.0239617;AN=5008;NS=2504;DP=14586;EAS_AF=0.0437;AMR_AF=0.0187;AFR_AF=0.0023;EUR_AF=0.0408;SAS_AF=0.0194;AA=G|||;VT=SNP
22	42245722	rs59493447	G	T	100	PASS	AC=613;AF=0.122404;AN=5008;NS=2504;DP=17941;EAS_AF=0.1696;AMR_AF=0.1671;AFR_AF=0.0136;EUR_AF=0.1213;SAS_AF=0.1902;AA=G|||;VT=SNP
22	42245763	rs4501042	C	T	100	PASS	AC=3626;AF=0.724042;AN=5008;NS=2504;DP=18756;EAS_AF=0.4921;AMR_AF=0.8458;AFR_AF=0.8094;EUR_AF=0.6918;SAS_AF=0.7945;AA=T|||;VT=SNP
22	42245970	rs6519293	A	G	100	PASS	AC=3626;AF=0.724042;AN=5008;NS=2504;DP=16268;EAS_AF=0.4921;AMR_AF=0.8458;AFR_AF=0.8094;EUR_AF=0.6918;SAS_AF=0.7945;AA=G|||;VT=SNP
22	42246037	rs34587252	G	A	100	PASS	AC=710;AF=0.141773;AN=5008;NS=2504;DP=17484;EAS_AF=0.0665;AMR_AF=0.3818;AFR_AF=0.09;EUR_AF=0.1054;SAS_AF=0.1564;AA=G|||;VT=SNP
22	42246392	rs6519294	C	T	100	PASS	AC=3626;AF=0.724042;AN=5008;NS=2504;DP=14262;EAS_AF=0.4921;AMR_AF=0.8458;AFR_AF=0.8094;EUR_AF=0.6918;SAS_AF=0.7945;AA=T|||;VT=SNP
22	42247360	rs2413660	G	A	100	PASS	AC=1482;AF=0.295927;AN=5008;NS=2504;DP=12725;EAS_AF=0.2609;AMR_AF=0.2478;AFR_AF=0.1354;EUR_AF=0.4553;SAS_AF=0.4192;AA=G|||;VT=SNP
22	42247695	rs12170228	C	T	100	PASS	AC=1483;AF=0.296126;AN=5008;NS=2504;DP=12334;EAS_AF=0.2609;AMR_AF=0.2478;AFR_AF=0.1354;EUR_AF=0.4563;SAS_AF=0.4192;AA=C|||;VT=SNP
22	42248860	rs2267440	G	A	100	PASS	AC=3728;AF=0.744409;AN=5008;NS=2504;DP=16704;EAS_AF=0.4871;AMR_AF=0.8545;AFR_AF=0.7995;EUR_AF=0.7604;SAS_AF=0.8405;AA=A|||;VT=SNP
22	42251053	rs8141414	A	C	100	PASS	AC=575;AF=0.114816;AN=5008;NS=2504;DP=13384;EAS_AF=0.0268;AMR_AF=0.1081;AFR_AF=0.289;EUR_AF=0.0298;SAS_AF=0.0624;AA=A|||;VT=SNP
22	42251123	rs67057013	T	C	100	PASS	AC=775;AF=0.154752;AN=5008;NS=2504;DP=17262;EAS_AF=0.0635;AMR_AF=0.3833;AFR_AF=0.093;EUR_AF=0.1064;SAS_AF=0.2198;AA=T|||;VT=SNP
22	42251190	rs74278423	T	A	100	PASS	AC=466;AF=0.0930511;AN=5008;NS=2504;DP=16822;EAS_AF=0.1369;AMR_AF=0.085;AFR_AF=0.0552;EUR_AF=0.0974;SAS_AF=0.1002;AA=T|||;VT=SNP
22	42251810	rs719440	G	T	100	PASS	AC=1603;AF=0.320088;AN=5008;NS=2504;DP=12487;EAS_AF=0.2599;AMR_AF=0.2622;AFR_AF=0.1384;EUR_AF=0.5249;SAS_AF=0.4581;AA=G|||;VT=SNP
22	42251917	rs73163382	G	C	100	PASS	AC=147;AF=0.029353;AN=5008;NS=2504;DP=15935;EAS_AF=0.0258;AMR_AF=0.0807;AFR_AF=0.0015;EUR_AF=0.0209;SAS_AF=0.0429;AA=G|||;VT=SNP
22	42252180	rs59859018	G	A	100	PASS	AC=583;AF=0.116414;AN=5008;NS=2504;DP=19553;EAS_AF=0.0268;AMR_AF=0.1095;AFR_AF=0.295;EUR_AF=0.0288;SAS_AF=0.0624;AA=G|||;VT=SNP
22	42252589	rs2284083	C	G	100	PASS	AC=409;AF=0.0816693;AN=5008;NS=2504;DP=18217;EAS_AF=0.1369;AMR_AF=0.0821;AFR_AF=0.0129;EUR_AF=0.0984;SAS_AF=0.1002;AA=C|||;VT=SNP
22	42252894	rs55834311	C	G	100	PASS	AC=796;AF=0.158946;AN=5008;NS=2504;DP=16977;EAS_AF=0.0645;AMR_AF=0.3847;AFR_AF=0.1074;EUR_AF=0.1064;SAS_AF=0.2198;AA=C|||;VT=SNP
22	42252960	rs7292386	A	G	100	PASS	AC=795;AF=0.158746;AN=5008;NS=2504;DP=14812;EAS_AF=0.0635;AMR_AF=0.3847;AFR_AF=0.1074;EUR_AF=0.1064;SAS_AF=0.2198;AA=A|||;VT=SNP
22	42253727	rs2839713	G	A	100	PASS	AC=404;AF=0.0806709;AN=5008;NS=2504;DP=17533;EAS_AF=0.1339;AMR_AF=0.0821;AFR_AF=0.0129;EUR_AF=0.0984;SAS_AF=0.0982;AA=G|||;VT=SNP
22	42253763	rs2839714	C	T	100	PASS	AC=404;AF=0.0806709;AN=5008;NS=2504;DP=17765;EAS_AF=0.1339;AMR_AF=0.0821;AFR_AF=0.0129;EUR_AF=0.0984;SAS_AF=0.0982;AA=C|||;VT=SNP
22	42255525	rs133280	A	G	100	PASS	AC=3403;AF=0.679513;AN=5008;NS=2504;DP=19874;EAS_AF=0.7371;AMR_AF=0.7378;AFR_AF=0.8646;EUR_AF=0.4751;SAS_AF=0.5389;AA=G|||;VT=SNP
22	42255705	rs74823524	A	G	100	PASS	AC=453;AF=0.0904553;AN=5008;NS=2504;DP=17831;EAS_AF=0.1339;AMR_AF=0.085;AFR_AF=0.0484;EUR_AF=0.0984;SAS_AF=0.0982;AA=A|||;VT=SNP
22	42256814	rs60386215	C	T	100	PASS	AC=404;AF=0.0806709;AN=5008;NS=2504;DP=18506;EAS_AF=0.1339;AMR_AF=0.0821;AFR_AF=0.0129;EUR_AF=0.0974;SAS_AF=0.0992;AA=C|||;VT=SNP
22	42257693	rs9611679	G	A	100	PASS	AC=573;AF=0.114417;AN=5008;NS=2504;DP=15147;EAS_AF=0.0268;AMR_AF=0.1081;AFR_AF=0.289;EUR_AF=0.0298;SAS_AF=0.0603;AA=G|||;VT=SNP
22	42258049	rs133281	G	A	100	PASS	AC=3399;AF=0.678714;AN=5008;NS=2504;DP=16597;EAS_AF=0.7371;AMR_AF=0.7378;AFR_AF=0.8638;EUR_AF=0.4722;SAS_AF=0.5389;AA=A|||;VT=SNP
22	42258272	rs9607852	G	A	100	PASS	AC=574;AF=0.114617;AN=5008;NS=2504;DP=17928;EAS_AF=0.0278;AMR_AF=0.1081;AFR_AF=0.289;EUR_AF=0.0298;SAS_AF=0.0603;AA=G|||;VT=SNP
22	42258577	rs17002706	C	G	100	PASS	AC=775;AF=0.154752;AN=5008;NS=2504;DP=18400;EAS_AF=0.0635;AMR_AF=0.3833;AFR_AF=0.093;EUR_AF=0.1034;SAS_AF=0.2229;AA=C|||;VT=SNP
22	42259098	rs714015	C	T	100	PASS	AC=3398;AF=0.678514;AN=5008;NS=2504;DP=20439;EAS_AF=0.7371;AMR_AF=0.7378;AFR_AF=0.8638;EUR_AF=0.4722;SAS_AF=0.5378;AA=T|||;VT=SNP
22	42260169	rs9623461	C	T	100	PASS	AC=573;AF=0.114417;AN=5008;NS=2504;DP=7708;EAS_AF=0.0268;AMR_AF=0.1081;AFR_AF=0.289;EUR_AF=0.0298;SAS_AF=0.0603;AA=C|||;VT=SNP
22	42260971	rs2413662	C	G	100	PASS	AC=773;AF=0.154353;AN=5008;NS=2504;DP=17544;EAS_AF=0.0635;AMR_AF=0.3833;AFR_AF=0.093;EUR_AF=0.1034;SAS_AF=0.2209;AA=C|||;VT=SNP
22	42262447	rs133286	A	G	100	PASS	AC=3397;AF=0.678315;AN=5008;NS=2504;DP=19194;EAS_AF=0.7371;AMR_AF=0.7378;AFR_AF=0.8616;EUR_AF=0.4722;SAS_AF=0.5399;AA=G|||;VT=SNP
22	42264269	rs2269657	G	T	100	PASS	AC=2046;AF=0.408546;AN=5008;NS=2504;DP=19458;EAS_AF=0.2232;AMR_AF=0.5908;AFR_AF=0.6097;EUR_AF=0.2316;SAS_AF=0.3804;AA=T|||;VT=SNP
22	42265430	rs744011	G	A	100	PASS	AC=463;AF=0.0924521;AN=5008;NS=2504;DP=14852;EAS_AF=0.1448;AMR_AF=0.085;AFR_AF=0.0484;EUR_AF=0.0974;SAS_AF=0.0982;AA=G|||;VT=SNP
22	42266168	rs78815780	T	G	100	PASS	AC=476;AF=0.0950479;AN=5008;NS=2504;DP=17471;EAS_AF=0.1319;AMR_AF=0.085;AFR_AF=0.0666;EUR_AF=0.0984;SAS_AF=0.0992;AA=T|||;VT=SNP
22	42266419	rs133287	A	G	100	PASS	AC=3403;AF=0.679513;AN=5008;NS=2504;DP=15168;EAS_AF=0.7371;AMR_AF=0.7392;AFR_AF=0.8646;EUR_AF=0.4722;SAS_AF=0.5409;AA=G|||;VT=SNP
22	42267196	rs9607853	C	T	100	PASS	AC=501;AF=0.10004;AN=5008;NS=2504;DP=21861;EAS_AF=0.0278;AMR_AF=0.1081;AFR_AF=0.2337;EUR_AF=0.0288;SAS_AF=0.0613;AA=C|||;VT=SNP
22	42267605	rs133290	C	A	100	PASS	AC=3376;AF=0.674121;AN=5008;NS=2504;DP=19879;EAS_AF=0.7222;AMR_AF=0.7378;AFR_AF=0.857;EUR_AF=0.4722;SAS_AF=0.5399;AA=A|||;VT=SNP
22	42267623	rs7292752	C	T	100	PASS	AC=503;AF=0.100439;AN=5008;NS=2504;DP=19533;EAS_AF=0.0278;AMR_AF=0.1081;AFR_AF=0.2352;EUR_AF=0.0288;SAS_AF=0.0613;AA=C|||;VT=SNP
22	42268721	rs4820447	C	T	100	PASS	AC=760;AF=0.151757;AN=5008;NS=2504;DP=16572;EAS_AF=0.0486;AMR_AF=0.379;AFR_AF=0.0968;EUR_AF=0.1034;SAS_AF=0.2209;AA=C|||;VT=SNP
22	42269128	rs9611683	G	A	100	PASS	AC=503;AF=0.100439;AN=5008;NS=2504;DP=16344;EAS_AF=0.0278;AMR_AF=0.1081;AFR_AF=0.2352;EUR_AF=0.0288;SAS_AF=0.0613;AA=G|||;VT=SNP
22	42269628	rs133291	C	T	100	PASS	AC=1280;AF=0.255591;AN=5008;NS=2504;DP=20204;EAS_AF=0.5149;AMR_AF=0.1455;AFR_AF=0.1997;EUR_AF=0.2396;SAS_AF=0.1585;AA=C|||;VT=SNP
22	42270707	rs4822061	C	A	100	PASS	AC=754;AF=0.150559;AN=5008;NS=2504;DP=14429;EAS_AF=0.0466;AMR_AF=0.379;AFR_AF=0.0961;EUR_AF=0.1034;SAS_AF=0.2178;AA=C|||;VT=SNP
22	42270844	rs56746717	G	A	100	PASS	AC=530;AF=0.105831;AN=5008;NS=2504;DP=17683;EAS_AF=0.1319;AMR_AF=0.0893;AFR_AF=0.1029;EUR_AF=0.0984;SAS_AF=0.1022;AA=G|||;VT=SNP
22	42270864	rs149192849	T	C	100	PASS	AC=150;AF=0.0299521;AN=5008;NS=2504;DP=17498;EAS_AF=0.0268;AMR_AF=0.0836;AFR_AF=0.0015;EUR_AF=0.0219;SAS_AF=0.0419;AA=t|||;VT=SNP
22	42273462	rs17848346	G	A	100	PASS	AC=502;AF=0.10024;AN=5008;NS=2504;DP=16563;EAS_AF=0.0278;AMR_AF=0.1081;AFR_AF=0.2352;EUR_AF=0.0288;SAS_AF=0.0603;AA=G|||;VT=SNP
22	42274287	rs4822062	G	A	100	PASS	AC=766;AF=0.152955;AN=5008;NS=2504;DP=19539;EAS_AF=0.0595;AMR_AF=0.3775;AFR_AF=0.0961;EUR_AF=0.1044;SAS_AF=0.2168;AA=G|||;VT=SNP
22	42275415	rs9611686	A	G	100	PASS	AC=514;AF=0.102636;AN=5008;NS=2504;DP=17405;EAS_AF=0.0278;AMR_AF=0.111;AFR_AF=0.2421;EUR_AF=0.0288;SAS_AF=0.0613;AA=G|||;VT=SNP
22	42276742	rs2228314	G	C	100	PASS	AC=2032;AF=0.405751;AN=5008;NS=2504;DP=16039;EAS_AF=0.2004;AMR_AF=0.5893;AFR_AF=0.6165;EUR_AF=0.2316;SAS_AF=0.3814;AA=C|||;VT=SNP;EX_TARGET
22	42277792	rs73163396	C	A	100	PASS	AC=668;AF=0.133387;AN=5008;NS=2504;DP=21107;EAS_AF=0.0635;AMR_AF=0.3761;AFR_AF=0.0189;EUR_AF=0.1004;SAS_AF=0.2219;AA=c|||;VT=SNP
22	42278245	rs12165579	A	G	100	PASS	AC=515;AF=0.102835;AN=5008;NS=2504;DP=20244;EAS_AF=0.0298;AMR_AF=0.1095;AFR_AF=0.2413;EUR_AF=0.0288;SAS_AF=0.0624;AA=G|||;VT=SNP
22	42278566	rs2267441	T	C	100	PASS	AC=633;AF=0.126398;AN=5008;NS=2504;DP=20058;EAS_AF=0.1151;AMR_AF=0.0951;AFR_AF=0.1921;EUR_AF=0.0994;SAS_AF=0.0992;AA=T|||;VT=SNP
22	42279506	rs4822064	G	C	100	PASS	AC=1153;AF=0.230232;AN=5008;NS=2504;DP=23782;EAS_AF=0.0625;AMR_AF=0.4078;AFR_AF=0.3464;EUR_AF=0.1153;SAS_AF=0.2382;AA=G|||;VT=SNP
22	42279653	rs13055841	A	G	100	PASS	AC=1035;AF=0.206669;AN=5008;NS=2504;DP=23153;EAS_AF=0.006;AMR_AF=0.1974;AFR_AF=0.2375;EUR_AF=0.335;SAS_AF=0.2464;AA=A|||;VT=SNP
22	42280135	rs5751174	G	A	100	PASS	AC=1319;AF=0.263379;AN=5008;NS=2504;DP=20646;EAS_AF=0.6339;AMR_AF=0.1009;AFR_AF=0.2897;EUR_AF=0.1014;SAS_AF=0.1278;AA=G|||;VT=SNP
22	42280361	rs2267442	G	A	100	PASS	AC=2968;AF=0.592652;AN=5008;NS=2504;DP=17992;EAS_AF=0.8323;AMR_AF=0.6657;AFR_AF=0.2481;EUR_AF=0.6352;SAS_AF=0.7157;AA=G|||;VT=SNP
22	42280618	rs2269658	T	C	100	PASS	AC=1268;AF=0.253195;AN=5008;NS=2504;DP=18910;EAS_AF=0.1647;AMR_AF=0.1931;AFR_AF=0.5257;EUR_AF=0.1243;SAS_AF=0.1513;AA=C|||;VT=SNP
22	42281149	rs9623466	T	G	100	PASS	AC=525;AF=0.104832;AN=5008;NS=2504;DP=20512;EAS_AF=0.0278;AMR_AF=0.1167;AFR_AF=0.2481;EUR_AF=0.0298;SAS_AF=0.0593;AA=T|||;VT=SNP
22	42281255	rs9623467	C	A	100	PASS	AC=522;AF=0.104233;AN=5008;NS=2504;DP=21249;EAS_AF=0.0278;AMR_AF=0.121;AFR_AF=0.2436;EUR_AF=0.0298;SAS_AF=0.0593;AA=C|||;VT=SNP
22	42281294	rs9623468	A	G	100	PASS	AC=529;AF=0.105631;AN=5008;NS=2504;DP=20935;EAS_AF=0.0278;AMR_AF=0.1225;AFR_AF=0.2481;EUR_AF=0.0298;SAS_AF=0.0593;AA=A|||;VT=SNP
22	42281429	rs1052717	A	G	100	PASS	AC=3487;AF=0.696286;AN=5008;NS=2504;DP=21304;EAS_AF=0.747;AMR_AF=0.7464;AFR_AF=0.8986;EUR_AF=0.492;SAS_AF=0.545;AA=G|||;VT=SNP
22	42281587	rs9623469	C	T	100	PASS	AC=516;AF=0.103035;AN=5008;NS=2504;DP=20359;EAS_AF=0.0278;AMR_AF=0.1138;AFR_AF=0.2428;EUR_AF=0.0298;SAS_AF=0.0593;AA=C|||;VT=SNP
22	42282012	rs17002737	C	T	100	PASS	AC=634;AF=0.126597;AN=5008;NS=2504;DP=23004;EAS_AF=0.1329;AMR_AF=0.0677;AFR_AF=0.2103;EUR_AF=0.0905;SAS_AF=0.0859;AA=T|||;VT=SNP
22	42283075	rs2284084	T	C	100	PASS	AC=1286;AF=0.256789;AN=5008;NS=2504;DP=19862;EAS_AF=0.1627;AMR_AF=0.1916;AFR_AF=0.5431;EUR_AF=0.1243;SAS_AF=0.1493;AA=C|||;VT=SNP
22	42283550	rs2284085	T	G	100	PASS	AC=428;AF=0.0854633;AN=5008;NS=2504;DP=22790;EAS_AF=0.1349;AMR_AF=0.0648;AFR_AF=0.0522;EUR_AF=0.0905;SAS_AF=0.089;AA=T|||;VT=SNP
22	42283551	rs2284086	A	T	100	PASS	AC=428;AF=0.0854633;AN=5008;NS=2504;DP=22821;EAS_AF=0.1349;AMR_AF=0.0648;AFR_AF=0.0522;EUR_AF=0.0905;SAS_AF=0.089;AA=A|||;VT=SNP
22	42283709	rs6002521	G	A	100	PASS	AC=536;AF=0.107029;AN=5008;NS=2504;DP=20577;EAS_AF=0.0278;AMR_AF=0.1066;AFR_AF=0.2602;EUR_AF=0.0318;SAS_AF=0.0593;AA=G|||;VT=SNP
22	42284260	rs2839715	C	T	100	PASS	AC=844;AF=0.16853;AN=5008;NS=2504;DP=20195;EAS_AF=0.0625;AMR_AF=0.4078;AFR_AF=0.1082;EUR_AF=0.1233;SAS_AF=0.2362;AA=C|||;VT=SNP
22	42285063	rs6002522	A	T	100	PASS	AC=1251;AF=0.2498;AN=5008;NS=2504;DP=20155;EAS_AF=0.1617;AMR_AF=0.1902;AFR_AF=0.5204;EUR_AF=0.1243;SAS_AF=0.1462;AA=T|||;VT=SNP
22	42285868	rs5996077	C	G	100	PASS	AC=1268;AF=0.253195;AN=5008;NS=2504;DP=15945;EAS_AF=0.1607;AMR_AF=0.1859;AFR_AF=0.5378;EUR_AF=0.1233;SAS_AF=0.1452;AA=G|||;VT=SNP
22	42286255	rs5996078	G	A	100	PASS	AC=536;AF=0.107029;AN=5008;NS=2504;DP=18493;EAS_AF=0.0278;AMR_AF=0.1052;AFR_AF=0.2617;EUR_AF=0.0318;SAS_AF=0.0583;AA=G|||;VT=SNP
22	42287454	rs2267443	A	G	100	PASS	AC=3461;AF=0.691094;AN=5008;NS=2504;DP=20257;EAS_AF=0.7073;AMR_AF=0.7738;AFR_AF=0.8215;EUR_AF=0.5895;SAS_AF=0.544;AA=A|||;VT=SNP
22	42287966	rs73165105	C	T	100	PASS	AC=347;AF=0.0692891;AN=5008;NS=2504;DP=17789;EAS_AF=0.0635;AMR_AF=0.0778;AFR_AF=0.0121;EUR_AF=0.1421;SAS_AF=0.0716;AA=C|||;VT=SNP
22	42288994	rs6002524	T	G	100	PASS	AC=705;AF=0.140775;AN=5008;NS=2504;DP=19476;EAS_AF=0.0655;AMR_AF=0.072;AFR_AF=0.323;EUR_AF=0.0855;SAS_AF=0.0777;AA=G|||;VT=SNP
22	42289466	rs5996080	T	C	100	PASS	AC=703;AF=0.140375;AN=5008;NS=2504;DP=22009;EAS_AF=0.0655;AMR_AF=0.072;AFR_AF=0.3238;EUR_AF=0.0855;SAS_AF=0.0746;AA=C|||;VT=SNP
22	42289500	rs4822066	G	A	100	PASS	AC=779;AF=0.155551;AN=5008;NS=2504;DP=21760;EAS_AF=0.0565;AMR_AF=0.3934;AFR_AF=0.0711;EUR_AF=0.1352;SAS_AF=0.2239;AA=G|||;VT=SNP
22	42289797	rs73165107	C	T	100	PASS	AC=267;AF=0.0533147;AN=5008;NS=2504;DP=20229;EAS_AF=0.0655;AMR_AF=0.0548;AFR_AF=0.0068;EUR_AF=0.0805;SAS_AF=0.0746;AA=C|||;VT=SNP
22	42290177	rs12157312	T	C	100	PASS	AC=701;AF=0.139976;AN=5008;NS=2504;DP=18077;EAS_AF=0.0655;AMR_AF=0.072;AFR_AF=0.3222;EUR_AF=0.0855;SAS_AF=0.0746;AA=C|||;VT=SNP
22	42292885	rs17848348	C	T	100	PASS	AC=292;AF=0.0583067;AN=5008;NS=2504;DP=18599;EAS_AF=0.0645;AMR_AF=0.0562;AFR_AF=0.0265;EUR_AF=0.0795;SAS_AF=0.0746;AA=C|||;VT=SNP
22	42292923	rs2269660	G	A	100	PASS	AC=291;AF=0.058107;AN=5008;NS=2504;DP=20206;EAS_AF=0.0645;AMR_AF=0.0562;AFR_AF=0.0257;EUR_AF=0.0795;SAS_AF=0.0746;AA=G|||;VT=SNP
22	42293140	rs2228313	G	C	100	PASS	AC=293;AF=0.0585064;AN=5008;NS=2504;DP=18915;EAS_AF=0.0645;AMR_AF=0.0562;AFR_AF=0.0265;EUR_AF=0.0805;SAS_AF=0.0746;AA=C|||;VT=SNP;EX_TARGET
22	42294176	rs12166430	A	G	100	PASS	AC=717;AF=0.143171;AN=5008;NS=2504;DP=15993;EAS_AF=0.0645;AMR_AF=0.0764;AFR_AF=0.3222;EUR_AF=0.0994;SAS_AF=0.0746;AA=G|||;VT=SNP
22	42295250	rs713881	C	G	100	PASS	AC=1222;AF=0.24401;AN=5008;NS=2504;DP=20151;EAS_AF=0.4464;AMR_AF=0.196;AFR_AF=0.174;EUR_AF=0.2286;SAS_AF=0.18;AA=G|||;VT=SNP
22	42295653	rs73165113	G	A	100	PASS	AC=264;AF=0.0527157;AN=5008;NS=2504;DP=20677;EAS_AF=0.0635;AMR_AF=0.0548;AFR_AF=0.0068;EUR_AF=0.0795;SAS_AF=0.0746;AA=G|||;VT=SNP
22	42296703	rs9620000	T	C	100	PASS	AC=702;AF=0.140176;AN=5008;NS=2504;DP=21433;EAS_AF=0.0645;AMR_AF=0.0749;AFR_AF=0.3245;EUR_AF=0.0815;SAS_AF=0.0757;AA=C|||;VT=SNP
22	42297922	rs80230005	G	A	100	PASS	AC=250;AF=0.0499201;AN=5008;NS=2504;DP=21953;EAS_AF=0.0556;AMR_AF=0.0548;AFR_AF=0.0068;EUR_AF=0.0795;SAS_AF=0.0685;AA=G|||;VT=SNP
22	42297968	rs6002527	T	C	100	PASS	AC=689;AF=0.13758;AN=5008;NS=2504;DP=23091;EAS_AF=0.0625;AMR_AF=0.0735;AFR_AF=0.3222;EUR_AF=0.0815;SAS_AF=0.0685;AA=C|||;VT=SNP
22	42298165	rs73165115	C	T	100	PASS	AC=279;AF=0.0557109;AN=5008;NS=2504;DP=20951;EAS_AF=0.0556;AMR_AF=0.0576;AFR_AF=0.0265;EUR_AF=0.0795;SAS_AF=0.0695;AA=C|||;VT=SNP
22	42298601	rs73165116	C	T	100	PASS	AC=278;AF=0.0555112;AN=5008;NS=2504;DP=18570;EAS_AF=0.0556;AMR_AF=0.0576;AFR_AF=0.0265;EUR_AF=0.0795;SAS_AF=0.0685;AA=C|||;VT=SNP
22	42299535	rs17379759	A	G	100	PASS	AC=796;AF=0.158946;AN=5008;NS=2504;DP=17753;EAS_AF=0.0585;AMR_AF=0.3919;AFR_AF=0.0817;EUR_AF=0.1352;SAS_AF=0.226;AA=A|||;VT=SNP
22	42299817	rs74989989	T	C	100	PASS	AC=309;AF=0.0617013;AN=5008;NS=2504;DP=15563;EAS_AF=0.0565;AMR_AF=0.0591;AFR_AF=0.0439;EUR_AF=0.0795;SAS_AF=0.0746;AA=C|||;VT=SNP
22	42300248	rs73165117	C	G	100	PASS	AC=307;AF=0.0613019;AN=5008;NS=2504;DP=18790;EAS_AF=0.0565;AMR_AF=0.0576;AFR_AF=0.0431;EUR_AF=0.0795;SAS_AF=0.0746;AA=C|||;VT=SNP
22	42300948	rs17848337	C	A	100	PASS	AC=257;AF=0.0513179;AN=5008;NS=2504;DP=16694;EAS_AF=0.0565;AMR_AF=0.0548;AFR_AF=0.0068;EUR_AF=0.0795;SAS_AF=0.0746;AA=C|||;VT=SNP;EX_TARGET
22	42301014	rs2269662	A	G	100	PASS	AC=461;AF=0.0920527;AN=5008;NS=2504;DP=16426;EAS_AF=0.0565;AMR_AF=0.062;AFR_AF=0.1566;EUR_AF=0.0805;SAS_AF=0.0746;AA=G|||;VT=SNP
22	42301133	rs1894710	T	C	100	PASS	AC=840;AF=0.167732;AN=5008;NS=2504;DP=17383;EAS_AF=0.0595;AMR_AF=0.3919;AFR_AF=0.0719;EUR_AF=0.1372;SAS_AF=0.2812;AA=T|||;VT=SNP
22	42301712	rs2157590	T	C	100	PASS	AC=839;AF=0.167532;AN=5008;NS=2504;DP=17585;EAS_AF=0.0595;AMR_AF=0.3919;AFR_AF=0.0719;EUR_AF=0.1362;SAS_AF=0.2812;AA=T|||;VT=SNP
22	42301748	rs2229442	A	G	100	PASS	AC=687;AF=0.137181;AN=5008;NS=2504;DP=17023;EAS_AF=0.0565;AMR_AF=0.072;AFR_AF=0.3215;EUR_AF=0.0815;SAS_AF=0.0746;AA=G|||;VT=SNP
22	42301943	rs2269664	C	T	100	PASS	AC=287;AF=0.0573083;AN=5008;NS=2504;DP=16364;EAS_AF=0.0565;AMR_AF=0.0562;AFR_AF=0.0287;EUR_AF=0.0795;SAS_AF=0.0746;AA=C|||;VT=SNP
22	42302311	rs4822067	G	A	100	PASS	AC=841;AF=0.167931;AN=5008;NS=2504;DP=14914;EAS_AF=0.0595;AMR_AF=0.3919;AFR_AF=0.0719;EUR_AF=0.1372;SAS_AF=0.2822;AA=g|||;VT=SNP
22	42303724	rs73165119	C	G	100	PASS	AC=283;AF=0.0565096;AN=5008;NS=2504;DP=21873;EAS_AF=0.0565;AMR_AF=0.0562;AFR_AF=0.0265;EUR_AF=0.0795;SAS_AF=0.0736;AA=C|||;VT=SNP
22	42303839	rs79498857	A	G	100	PASS	AC=257;AF=0.0513179;AN=5008;NS=2504;DP=22242;EAS_AF=0.0565;AMR_AF=0.0548;AFR_AF=0.0068;EUR_AF=0.0795;SAS_AF=0.0746;AA=A|||;VT=SNP
22	42303987	rs73165121	A	G	100	PASS	AC=286;AF=0.0571086;AN=5008;NS=2504;DP=22145;EAS_AF=0.0565;AMR_AF=0.0562;AFR_AF=0.0287;EUR_AF=0.0795;SAS_AF=0.0736;AA=A|||;VT=SNP
22	42307226	rs76140449	T	C	100	PASS	AC=251;AF=0.0501198;AN=5008;NS=2504;DP=12212;EAS_AF=0.0565;AMR_AF=0.0548;AFR_AF=0.0068;EUR_AF=0.0795;SAS_AF=0.0685;AA=T|||;VT=SNP
22	42307239	rs117492772	G	A	100	PASS	AC=278;AF=0.0555112;AN=5008;NS=2504;DP=11883;EAS_AF=0.0565;AMR_AF=0.0562;AFR_AF=0.0257;EUR_AF=0.0795;SAS_AF=0.0695;AA=G|||;VT=SNP
22	42307763	rs6002536	C	T	100	PASS	AC=702;AF=0.140176;AN=5008;NS=2504;DP=16024;EAS_AF=0.0565;AMR_AF=0.0778;AFR_AF=0.3336;EUR_AF=0.0845;SAS_AF=0.0665;AA=T|||;VT=SNP
22	42307810	rs146928770	C	T	100	PASS	AC=277;AF=0.0553115;AN=5008;NS=2504;DP=16306;EAS_AF=0.0565;AMR_AF=0.0562;AFR_AF=0.0265;EUR_AF=0.0795;SAS_AF=0.0675;AA=C|||;VT=SNP
22	42307895	rs79681549	T	C	100	PASS	AC=849;AF=0.169529;AN=5008;NS=2504;DP=15365;EAS_AF=0.0605;AMR_AF=0.3948;AFR_AF=0.0711;EUR_AF=0.1372;SAS_AF=0.2883;AA=T|||;VT=SNP
22	42308080	rs6002537	G	A	100	PASS	AC=700;AF=0.139776;AN=5008;NS=2504;DP=18133;EAS_AF=0.0565;AMR_AF=0.0778;AFR_AF=0.3313;EUR_AF=0.0845;SAS_AF=0.0675;AA=g|||;VT=SNP
22	42308152	rs78328564	T	C	100	PASS	AC=249;AF=0.0497204;AN=5008;NS=2504;DP=17920;EAS_AF=0.0565;AMR_AF=0.0548;AFR_AF=0.0061;EUR_AF=0.0795;SAS_AF=0.0675;AA=C|||;VT=SNP
22	42308284	rs73165124	C	T	100	PASS	AC=249;AF=0.0497204;AN=5008;NS=2504;DP=18477;EAS_AF=0.0565;AMR_AF=0.0548;AFR_AF=0.0061;EUR_AF=0.0795;SAS_AF=0.0675;AA=C|||;VT=SNP
22	42308739	rs5758504	T	C	100	PASS	AC=3538;AF=0.70647;AN=5008;NS=2504;DP=18823;EAS_AF=0.6825;AMR_AF=0.7695;AFR_AF=0.9463;EUR_AF=0.5089;SAS_AF=0.5654;AA=C|||;VT=SNP
22	42309244	rs12160926	G	A	100	PASS	AC=679;AF=0.135583;AN=5008;NS=2504;DP=20013;EAS_AF=0.0565;AMR_AF=0.072;AFR_AF=0.32;EUR_AF=0.0815;SAS_AF=0.0685;AA=A|||;VT=SNP
22	42309650	rs61603876	G	A	100	PASS	AC=313;AF=0.0625;AN=5008;NS=2504;DP=12827;EAS_AF=0.0565;AMR_AF=0.0576;AFR_AF=0.053;EUR_AF=0.0795;SAS_AF=0.0675;AA=G|||;VT=SNP
22	42310914	rs6002539	A	G	100	PASS	AC=686;AF=0.136981;AN=5008;NS=2504;DP=4436;EAS_AF=0.0565;AMR_AF=0.0764;AFR_AF=0.3253;EUR_AF=0.0815;SAS_AF=0.0654;AA=G|||;VT=SNP
22	42310988	rs117237923	C	A	100	PASS	AC=294;AF=0.0587061;AN=5008;NS=2504;DP=5196;EAS_AF=0.0565;AMR_AF=0.0576;AFR_AF=0.0401;EUR_AF=0.0795;SAS_AF=0.0654;AA=C|||;VT=SNP
22	42311058	rs140649172	T	G	100	PASS	AC=694;AF=0.138578;AN=5008;NS=2504;DP=6507;EAS_AF=0.0565;AMR_AF=0.0778;AFR_AF=0.3306;EUR_AF=0.0815;SAS_AF=0.0654;AA=G|||;VT=SNP
22	42312807	rs141342807	G	A	100	PASS	AC=293;AF=0.0585064;AN=5008;NS=2504;DP=16376;EAS_AF=0.0556;AMR_AF=0.0576;AFR_AF=0.0401;EUR_AF=0.0795;SAS_AF=0.0654;AA=G|||;VT=SNP
22	42313324	rs73165125	C	A	100	PASS	AC=293;AF=0.0585064;AN=5008;NS=2504;DP=13618;EAS_AF=0.0556;AMR_AF=0.0576;AFR_AF=0.0401;EUR_AF=0.0795;SAS_AF=0.0654;AA=C|||;VT=SNP
22	42313995	rs73165126	C	T	100	PASS	AC=246;AF=0.0491214;AN=5008;NS=2504;DP=16997;EAS_AF=0.0556;AMR_AF=0.0548;AFR_AF=0.0061;EUR_AF=0.0795;SAS_AF=0.0654;AA=C|||;VT=SNP
22	42314124	rs73165127	C	T	100	PASS	AC=293;AF=0.0585064;AN=5008;NS=2504;DP=19229;EAS_AF=0.0556;AMR_AF=0.0576;AFR_AF=0.0401;EUR_AF=0.0795;SAS_AF=0.0654;AA=C|||;VT=SNP
22	42315371	rs73165129	C	T	100	PASS	AC=296;AF=0.0591054;AN=5008;NS=2504;DP=18040;EAS_AF=0.0556;AMR_AF=0.0576;AFR_AF=0.0424;EUR_AF=0.0795;SAS_AF=0.0654;AA=C|||;VT=SNP
22	42315790	rs763263	C	T	100	PASS	AC=2238;AF=0.446885;AN=5008;NS=2504;DP=11082;EAS_AF=0.1171;AMR_AF=0.5187;AFR_AF=0.916;EUR_AF=0.2107;SAS_AF=0.3446;AA=T|||;VT=SNP
22	42316496	rs73165130	G	C	100	PASS	AC=293;AF=0.0585064;AN=5008;NS=2504;DP=17518;EAS_AF=0.0556;AMR_AF=0.0576;AFR_AF=0.0401;EUR_AF=0.0795;SAS_AF=0.0654;AA=G|||;VT=SNP
22	42317478	rs182240980	A	T	100	PASS	AC=293;AF=0.0585064;AN=5008;NS=2504;DP=15917;EAS_AF=0.0556;AMR_AF=0.0576;AFR_AF=0.0401;EUR_AF=0.0795;SAS_AF=0.0654;AA=A|||;VT=SNP
22	42320131	rs80243871	G	C	100	PASS	AC=247;AF=0.0493211;AN=5008;NS=2504;DP=14108;EAS_AF=0.0556;AMR_AF=0.0548;AFR_AF=0.0068;EUR_AF=0.0795;SAS_AF=0.0654;AA=G|||;VT=SNP
22	42320547	rs6002543	C	G	100	PASS	AC=652;AF=0.130192;AN=5008;NS=2504;DP=13660;EAS_AF=0.0565;AMR_AF=0.072;AFR_AF=0.3011;EUR_AF=0.0815;SAS_AF=0.0665;AA=G|||;VT=SNP
22	42321251	rs7290134	A	G	100	PASS	AC=2282;AF=0.455671;AN=5008;NS=2504;DP=17725;EAS_AF=0.1181;AMR_AF=0.5245;AFR_AF=0.9183;EUR_AF=0.2256;SAS_AF=0.3661;AA=G|||;VT=SNP
22	42321591	rs5996087	A	G	100	PASS	AC=726;AF=0.144968;AN=5008;NS=2504;DP=17208;EAS_AF=0.0615;AMR_AF=0.0793;AFR_AF=0.3502;EUR_AF=0.0815;SAS_AF=0.0654;AA=G|||;VT=SNP
22	42321757	rs55898132	G	C	100	PASS	AC=250;AF=0.0499201;AN=5008;NS=2504;DP=15787;EAS_AF=0.0556;AMR_AF=0.0548;AFR_AF=0.0091;EUR_AF=0.0795;SAS_AF=0.0654;AA=G|||;VT=SNP
22	42322016	rs73165134	C	G	100	PASS	AC=338;AF=0.067492;AN=5008;NS=2504;DP=13502;EAS_AF=0.1429;AMR_AF=0.0548;AFR_AF=0.0091;EUR_AF=0.0795;SAS_AF=0.0654;AA=C|||;VT=SNP
22	42322716	rs77874543	G	C	100	PASS	AC=223;AF=0.0445288;AN=5008;NS=2504;DP=7334;EAS_AF=0.0367;AMR_AF=0.0548;AFR_AF=0.0053;EUR_AF=0.0795;SAS_AF=0.0624;AA=g|||;VT=SNP;EX_TARGET
22	42323913	rs5996088	C	T	100	PASS	AC=713;AF=0.142372;AN=5008;NS=2504;DP=20131;EAS_AF=0.0556;AMR_AF=0.0836;AFR_AF=0.3396;EUR_AF=0.0845;SAS_AF=0.0665;AA=T|||;VT=SNP
22	42324463	rs77657071	G	A	100	PASS	AC=246;AF=0.0491214;AN=5008;NS=2504;DP=17986;EAS_AF=0.0556;AMR_AF=0.0548;AFR_AF=0.0061;EUR_AF=0.0795;SAS_AF=0.0654;AA=G|||;VT=SNP
22	42324521	rs41277473	G	C	100	PASS	AC=250;AF=0.0499201;AN=5008;NS=2504;DP=17049;EAS_AF=0.0556;AMR_AF=0.0548;AFR_AF=0.0091;EUR_AF=0.0795;SAS_AF=0.0654;AA=G|||;VT=SNP
22	42324622	rs12158335	T	G	100	PASS	AC=2158;AF=0.430911;AN=5008;NS=2504;DP=16546;EAS_AF=0.1171;AMR_AF=0.5159;AFR_AF=0.8321;EUR_AF=0.2237;SAS_AF=0.365;AA=G|||;VT=SNP
22	42324700	rs117193272	T	C	100	PASS	AC=251;AF=0.0501198;AN=5008;NS=2504;DP=16632;EAS_AF=0.0556;AMR_AF=0.0548;AFR_AF=0.0098;EUR_AF=0.0795;SAS_AF=0.0654;AA=t|||;VT=SNP
22	42324725	rs34293106	G	A	100	PASS	AC=664;AF=0.132588;AN=5008;NS=2504;DP=16333;EAS_AF=0.002;AMR_AF=0.0692;AFR_AF=0.4183;EUR_AF=0.0249;SAS_AF=0.0368;AA=g|||;VT=SNP
22	42326166	rs144886236	T	C	100	PASS	AC=254;AF=0.0507188;AN=5008;NS=2504;DP=14509;EAS_AF=0.0625;AMR_AF=0.0548;AFR_AF=0.0053;EUR_AF=0.0795;SAS_AF=0.0675;AA=T|||;VT=SNP
22	42326181	rs8139212	G	A	100	PASS	AC=776;AF=0.154952;AN=5008;NS=2504;DP=14578;EAS_AF=0.0595;AMR_AF=0.3646;AFR_AF=0.0703;EUR_AF=0.1143;SAS_AF=0.2607;AA=g|||;VT=SNP
22	42326606	rs117215978	C	T	100	PASS	AC=254;AF=0.0507188;AN=5008;NS=2504;DP=17208;EAS_AF=0.0615;AMR_AF=0.0548;AFR_AF=0.0061;EUR_AF=0.0795;SAS_AF=0.0675;AA=c|||;VT=SNP
22	42327050	rs143290435	G	C	100	PASS	AC=275;AF=0.0549121;AN=5008;NS=2504;DP=11462;EAS_AF=0.002;AMR_AF=0.0476;AFR_AF=0.1369;EUR_AF=0.0229;SAS_AF=0.0368;AA=G|||;VT=SNP
22	42327659	rs73165137	C	T	100	PASS	AC=255;AF=0.0509185;AN=5008;NS=2504;DP=14789;EAS_AF=0.0615;AMR_AF=0.0548;AFR_AF=0.0068;EUR_AF=0.0795;SAS_AF=0.0675;AA=C|||;VT=SNP
22	42327739	rs73165139	A	G	100	PASS	AC=255;AF=0.0509185;AN=5008;NS=2504;DP=14966;EAS_AF=0.0615;AMR_AF=0.0548;AFR_AF=0.0068;EUR_AF=0.0795;SAS_AF=0.0675;AA=G|||;VT=SNP
22	42329284	rs112045239	G	A	100	PASS	AC=676;AF=0.134984;AN=5008;NS=2504;DP=11584;EAS_AF=0.0605;AMR_AF=0.3444;AFR_AF=0.0121;EUR_AF=0.1074;SAS_AF=0.2577;AA=g|||;VT=SNP
22	42329597	rs74348413	C	T	100	PASS	AC=260;AF=0.0519169;AN=5008;NS=2504;DP=15195;EAS_AF=0.0635;AMR_AF=0.0591;AFR_AF=0.0061;EUR_AF=0.0805;SAS_AF=0.0675;AA=C|||;VT=SNP
22	42330229	rs9620001	T	C	100	PASS	AC=1508;AF=0.301118;AN=5008;NS=2504;DP=20921;EAS_AF=0.124;AMR_AF=0.4481;AFR_AF=0.4153;EUR_AF=0.2018;SAS_AF=0.3272;AA=t|||;VT=SNP
22	42330336	rs73165141	G	A	100	PASS	AC=257;AF=0.0513179;AN=5008;NS=2504;DP=20636;EAS_AF=0.0635;AMR_AF=0.0562;AFR_AF=0.0053;EUR_AF=0.0795;SAS_AF=0.0685;AA=G|||;VT=SNP
22	42331409	rs10154646	G	C	100	PASS	AC=1485;AF=0.296526;AN=5008;NS=2504;DP=17091;EAS_AF=0.124;AMR_AF=0.4452;AFR_AF=0.4009;EUR_AF=0.2008;SAS_AF=0.3262;AA=C|||;VT=SNP
22	42332436	rs5996089	G	A	100	PASS	AC=650;AF=0.129792;AN=5008;NS=2504;DP=18619;EAS_AF=0.0635;AMR_AF=0.0764;AFR_AF=0.2897;EUR_AF=0.0815;SAS_AF=0.0695;AA=A|||;VT=SNP
22	42333330	rs6002545	C	G	100	PASS	AC=1202;AF=0.240016;AN=5008;NS=2504;DP=18865;EAS_AF=0.0605;AMR_AF=0.389;AFR_AF=0.3767;EUR_AF=0.1213;SAS_AF=0.2566;AA=C|||;VT=SNP
22	42333408	rs6002546	T	G	100	PASS	AC=1534;AF=0.30631;AN=5008;NS=2504;DP=18102;EAS_AF=0.124;AMR_AF=0.4741;AFR_AF=0.3828;EUR_AF=0.2237;SAS_AF=0.3569;AA=T|||;VT=SNP
22	42333802	rs9611693	G	A	100	PASS	AC=189;AF=0.0377396;AN=5008;NS=2504;DP=17163;EAS_AF=0.002;AMR_AF=0.0403;AFR_AF=0.0862;EUR_AF=0.0219;SAS_AF=0.0235;AA=G|||;VT=SNP
22	42334063	rs139454492	G	A	100	PASS	AC=260;AF=0.0519169;AN=5008;NS=2504;DP=15622;EAS_AF=0.0645;AMR_AF=0.0562;AFR_AF=0.0061;EUR_AF=0.0795;SAS_AF=0.0695;AA=G|||;VT=SNP
22	42334231	rs73432628	C	T	100	PASS	AC=783;AF=0.15635;AN=5008;NS=2504;DP=14227;EAS_AF=0.0605;AMR_AF=0.3631;AFR_AF=0.0741;EUR_AF=0.1193;SAS_AF=0.2577;AA=C|||;VT=SNP
22	42334588	rs117962560	C	T	100	PASS	AC=260;AF=0.0519169;AN=5008;NS=2504;DP=17573;EAS_AF=0.0635;AMR_AF=0.0562;AFR_AF=0.0068;EUR_AF=0.0795;SAS_AF=0.0695;AA=C|||;VT=SNP
22	42334660	rs8135804	C	T	100	PASS	AC=783;AF=0.15635;AN=5008;NS=2504;DP=17718;EAS_AF=0.0605;AMR_AF=0.3631;AFR_AF=0.0749;EUR_AF=0.1193;SAS_AF=0.2566;AA=C|||;VT=SNP
22	42334953	rs1047997	C	G	100	PASS	AC=1502;AF=0.29992;AN=5008;NS=2504;DP=18364;EAS_AF=0.124;AMR_AF=0.4467;AFR_AF=0.413;EUR_AF=0.2008;SAS_AF=0.3262;AA=G|||;VT=SNP
22	42335411	rs55917324	C	T	100	PASS	AC=258;AF=0.0515176;AN=5008;NS=2504;DP=20906;EAS_AF=0.0625;AMR_AF=0.0562;AFR_AF=0.0061;EUR_AF=0.0795;SAS_AF=0.0695;AA=C|||;VT=SNP
22	42335621	rs1894713	G	A	100	PASS	AC=1460;AF=0.291534;AN=5008;NS=2504;DP=15108;EAS_AF=0.123;AMR_AF=0.4452;AFR_AF=0.3828;EUR_AF=0.2008;SAS_AF=0.3262;AA=A|||;VT=SNP
22	42335970	rs67516067	G	A	100	PASS	AC=1072;AF=0.214058;AN=5008;NS=2504;DP=14251;EAS_AF=0.0605;AMR_AF=0.379;AFR_AF=0.2912;EUR_AF=0.1193;SAS_AF=0.2485;AA=A|||;VT=SNP
22	42336172	rs5758511	G	A	100	PASS	AC=1198;AF=0.239217;AN=5008;NS=2504;DP=17200;EAS_AF=0.5575;AMR_AF=0.2147;AFR_AF=0.0265;EUR_AF=0.2664;SAS_AF=0.1881;AA=G|||;VT=SNP;EX_TARGET
22	42336237	rs73165147	A	G	100	PASS	AC=698;AF=0.139377;AN=5008;NS=2504;DP=17176;EAS_AF=0.0605;AMR_AF=0.3617;AFR_AF=0.0144;EUR_AF=0.1153;SAS_AF=0.2566;AA=A|||;VT=SNP
22	42336783	rs12483944	C	T	100	PASS	AC=780;AF=0.155751;AN=5008;NS=2504;DP=20496;EAS_AF=0.0605;AMR_AF=0.3631;AFR_AF=0.0726;EUR_AF=0.1193;SAS_AF=0.2566;AA=C|||;VT=SNP
22	42337040	rs6002548	T	G	100	PASS	AC=1488;AF=0.297125;AN=5008;NS=2504;DP=21588;EAS_AF=0.123;AMR_AF=0.4496;AFR_AF=0.4017;EUR_AF=0.2008;SAS_AF=0.3262;AA=G|||;VT=SNP
22	42338152	rs6002551	G	A	100	PASS	AC=1192;AF=0.238019;AN=5008;NS=2504;DP=21159;EAS_AF=0.0605;AMR_AF=0.3862;AFR_AF=0.3707;EUR_AF=0.1213;SAS_AF=0.2566;AA=A|||;VT=SNP
22	42338351	rs6002552	G	A	100	PASS	AC=1468;AF=0.293131;AN=5008;NS=2504;DP=17342;EAS_AF=0.123;AMR_AF=0.4424;AFR_AF=0.3903;EUR_AF=0.2008;SAS_AF=0.3262;AA=A|||;VT=SNP
22	42339095	rs6002554	T	C	100	PASS	AC=1486;AF=0.296725;AN=5008;NS=2504;DP=20766;EAS_AF=0.123;AMR_AF=0.4496;AFR_AF=0.4002;EUR_AF=0.2008;SAS_AF=0.3262;AA=C|||;VT=SNP
22	42339516	rs3752591	A	G	100	PASS	AC=1339;AF=0.267372;AN=5008;NS=2504;DP=21442;EAS_AF=0.123;AMR_AF=0.4409;AFR_AF=0.2935;EUR_AF=0.2008;SAS_AF=0.3262;AA=a|||;VT=SNP
22	42340397	rs73165152	G	A	100	PASS	AC=705;AF=0.140775;AN=5008;NS=2504;DP=13223;EAS_AF=0.0605;AMR_AF=0.3646;AFR_AF=0.0106;EUR_AF=0.1193;SAS_AF=0.2628;AA=G|||;VT=SNP
22	42340569	rs1023498	C	T	100	PASS	AC=1440;AF=0.28754;AN=5008;NS=2504;DP=18393;EAS_AF=0.123;AMR_AF=0.4424;AFR_AF=0.3691;EUR_AF=0.2008;SAS_AF=0.3262;AA=T|||;VT=SNP
22	42340582	rs1023499	T	C	100	PASS	AC=1483;AF=0.296126;AN=5008;NS=2504;DP=19009;EAS_AF=0.123;AMR_AF=0.4496;AFR_AF=0.3979;EUR_AF=0.2008;SAS_AF=0.3262;AA=C|||;VT=SNP
22	42340844	rs1023500	T	C	100	PASS	AC=1487;AF=0.296925;AN=5008;NS=2504;DP=20540;EAS_AF=0.123;AMR_AF=0.4496;AFR_AF=0.4009;EUR_AF=0.2008;SAS_AF=0.3262;AA=C|||;VT=SNP
22	42341308	rs7293091	A	G	100	PASS	AC=1482;AF=0.295927;AN=5008;NS=2504;DP=15295;EAS_AF=0.123;AMR_AF=0.4496;AFR_AF=0.3971;EUR_AF=0.2008;SAS_AF=0.3262;AA=G|||;VT=SNP;EX_TARGET
22	42341363	rs73165153	G	A	100	PASS	AC=260;AF=0.0519169;AN=5008;NS=2504;DP=18014;EAS_AF=0.0615;AMR_AF=0.0605;AFR_AF=0.0061;EUR_AF=0.0795;SAS_AF=0.0695;AA=g|||;VT=SNP
22	42341934	rs35542507	A	G	100	PASS	AC=262;AF=0.0523163;AN=5008;NS=2504;DP=20511;EAS_AF=0.0635;AMR_AF=0.0605;AFR_AF=0.0061;EUR_AF=0.0795;SAS_AF=0.0695;AA=A|||;VT=SNP;EX_TARGET
22	42342765	rs3752592	G	T	100	PASS	AC=780;AF=0.155751;AN=5008;NS=2504;DP=15383;EAS_AF=0.0595;AMR_AF=0.3631;AFR_AF=0.0734;EUR_AF=0.1193;SAS_AF=0.2566;AA=G|||;VT=SNP
22	42342870	rs41277477	C	G	100	PASS	AC=266;AF=0.053115;AN=5008;NS=2504;DP=16042;EAS_AF=0.0655;AMR_AF=0.0605;AFR_AF=0.0068;EUR_AF=0.0795;SAS_AF=0.0706;AA=C|||;VT=SNP
22	42343091	rs6002555	G	A	100	PASS	AC=2256;AF=0.450479;AN=5008;NS=2504;DP=14592;EAS_AF=0.126;AMR_AF=0.5202;AFR_AF=0.9183;EUR_AF=0.2147;SAS_AF=0.3456;AA=A|||;VT=SNP;EX_TARGET
22	42343773	rs6002556	C	A	100	PASS	AC=2698;AF=0.538738;AN=5008;NS=2504;DP=18673;EAS_AF=0.1438;AMR_AF=0.6427;AFR_AF=0.9259;EUR_AF=0.4304;SAS_AF=0.4601;AA=A|||;VT=SNP
22	42344266	rs5996091	A	G	100	PASS	AC=1036;AF=0.206869;AN=5008;NS=2504;DP=22969;EAS_AF=0.0556;AMR_AF=0.3818;AFR_AF=0.3048;EUR_AF=0.1193;SAS_AF=0.1963;AA=A|||;VT=SNP
22	42344408	rs5996092	A	G	100	PASS	AC=2787;AF=0.55651;AN=5008;NS=2504;DP=22409;EAS_AF=0.129;AMR_AF=0.7089;AFR_AF=0.9433;EUR_AF=0.4523;SAS_AF=0.4734;AA=G|||;VT=SNP
22	42344872	rs8141722	G	A	100	PASS	AC=1008;AF=0.201278;AN=5008;NS=2504;DP=15146;EAS_AF=0.0556;AMR_AF=0.3761;AFR_AF=0.2859;EUR_AF=0.1203;SAS_AF=0.1963;AA=G|||;VT=SNP
22	42345070	rs5996093	A	G	100	PASS	AC=1317;AF=0.262979;AN=5008;NS=2504;DP=18055;EAS_AF=0.0556;AMR_AF=0.3934;AFR_AF=0.5068;EUR_AF=0.1252;SAS_AF=0.1963;AA=A|||;VT=SNP
22	42345181	rs5751182	G	A	100	PASS	AC=2749;AF=0.548922;AN=5008;NS=2504;DP=15740;EAS_AF=0.9415;AMR_AF=0.4611;AFR_AF=0.1263;EUR_AF=0.6441;SAS_AF=0.68;AA=G|||;VT=SNP
22	42347060	rs5996094	T	C	100	PASS	AC=2784;AF=0.555911;AN=5008;NS=2504;DP=17268;EAS_AF=0.128;AMR_AF=0.7104;AFR_AF=0.9418;EUR_AF=0.4533;SAS_AF=0.4714;AA=C|||;VT=SNP
22	42347844	rs2187959	T	G	100	PASS	AC=2259;AF=0.451078;AN=5008;NS=2504;DP=19113;EAS_AF=0.0585;AMR_AF=0.5389;AFR_AF=0.8737;EUR_AF=0.3559;SAS_AF=0.32;AA=G|||;VT=SNP
22	42348062	rs28722907	G	A	100	PASS	AC=189;AF=0.0377396;AN=5008;NS=2504;DP=21311;EAS_AF=0.0169;AMR_AF=0.0533;AFR_AF=0.0083;EUR_AF=0.0915;SAS_AF=0.0327;AA=G|||;VT=SNP
22	42348094	rs2157591	G	C	100	PASS	AC=1006;AF=0.200879;AN=5008;NS=2504;DP=21701;EAS_AF=0.0556;AMR_AF=0.3746;AFR_AF=0.2852;EUR_AF=0.1203;SAS_AF=0.1963;AA=G|||;VT=SNP
22	42348602	rs6519296	G	C	100	PASS	AC=2259;AF=0.451078;AN=5008;NS=2504;DP=20195;EAS_AF=0.0585;AMR_AF=0.5389;AFR_AF=0.8737;EUR_AF=0.3559;SAS_AF=0.32;AA=C|||;VT=SNP
22	42348790	rs7285557	T	C	100	PASS	AC=2782;AF=0.555511;AN=5008;NS=2504;DP=19604;EAS_AF=0.129;AMR_AF=0.7089;AFR_AF=0.9425;EUR_AF=0.4503;SAS_AF=0.4714;AA=t|||;VT=SNP
22	42349847	rs6519297	G	A	100	PASS	AC=1242;AF=0.248003;AN=5008;NS=2504;DP=13935;EAS_AF=0.0556;AMR_AF=0.2911;AFR_AF=0.5068;EUR_AF=0.1213;SAS_AF=0.1963;AA=G|||;VT=SNP
22	42350510	rs5751187	A	G	100	PASS	AC=751;AF=0.14996;AN=5008;NS=2504;DP=20396;EAS_AF=0.5466;AMR_AF=0.0562;AFR_AF=0.0098;EUR_AF=0.0905;SAS_AF=0.0583;AA=a|||;VT=SNP
22	42351481	rs4822069	T	C	100	PASS	AC=2690;AF=0.537141;AN=5008;NS=2504;DP=17706;EAS_AF=0.129;AMR_AF=0.6081;AFR_AF=0.9274;EUR_AF=0.4483;SAS_AF=0.4714;AA=C|||;VT=SNP
22	42352081	rs4822070	A	G	100	PASS	AC=1222;AF=0.24401;AN=5008;NS=2504;DP=11241;EAS_AF=0.0556;AMR_AF=0.2911;AFR_AF=0.4917;EUR_AF=0.1213;SAS_AF=0.1963;AA=A|||;VT=SNP
22	42353064	rs4822071	T	C	100	PASS	AC=2163;AF=0.431909;AN=5008;NS=2504;DP=14541;EAS_AF=0.0585;AMR_AF=0.4366;AFR_AF=0.8585;EUR_AF=0.3509;SAS_AF=0.32;AA=C|||;VT=SNP
22	42353408	rs73417007	A	G	100	PASS	AC=699;AF=0.139577;AN=5008;NS=2504;DP=12263;EAS_AF=0.0556;AMR_AF=0.2565;AFR_AF=0.118;EUR_AF=0.1163;SAS_AF=0.1963;AA=A|||;VT=SNP
22	42354389	rs62240996	A	C	100	PASS	AC=2186;AF=0.436502;AN=5008;NS=2504;DP=14236;EAS_AF=0.0595;AMR_AF=0.438;AFR_AF=0.8563;EUR_AF=0.3509;SAS_AF=0.3446;AA=C|||;VT=SNP
22	42354642	rs73165163	T	A	100	PASS	AC=468;AF=0.0934505;AN=5008;NS=2504;DP=13154;EAS_AF=0.0704;AMR_AF=0.1441;AFR_AF=0.0598;EUR_AF=0.0895;SAS_AF=0.1309;AA=T|||;VT=SNP
22	42354701	rs62240998	T	A	100	PASS	AC=2164;AF=0.432109;AN=5008;NS=2504;DP=12536;EAS_AF=0.0595;AMR_AF=0.4366;AFR_AF=0.8585;EUR_AF=0.3509;SAS_AF=0.32;AA=A|||;VT=SNP
22	42355997	rs67222508	C	G	100	PASS	AC=755;AF=0.150759;AN=5008;NS=2504;DP=19411;EAS_AF=0.0556;AMR_AF=0.2579;AFR_AF=0.1573;EUR_AF=0.1193;SAS_AF=0.1963;AA=c|||;VT=SNP
22	42356321	rs78863773	G	T	100	PASS	AC=750;AF=0.14976;AN=5008;NS=2504;DP=19745;EAS_AF=0.0556;AMR_AF=0.2565;AFR_AF=0.1566;EUR_AF=0.1163;SAS_AF=0.1963;AA=G|||;VT=SNP
22	42356886	rs6002560	T	C	100	PASS	AC=2160;AF=0.43131;AN=5008;NS=2504;DP=14342;EAS_AF=0.0585;AMR_AF=0.4352;AFR_AF=0.857;EUR_AF=0.3509;SAS_AF=0.32;AA=C|||;VT=SNP
22	42357852	rs57986573	C	T	100	PASS	AC=702;AF=0.140176;AN=5008;NS=2504;DP=15337;EAS_AF=0.0556;AMR_AF=0.2565;AFR_AF=0.118;EUR_AF=0.1183;SAS_AF=0.1973;AA=C|||;VT=SNP
22	42358040	rs5751188	A	G	100	PASS	AC=766;AF=0.152955;AN=5008;NS=2504;DP=17994;EAS_AF=0.5605;AMR_AF=0.0562;AFR_AF=0.0098;EUR_AF=0.0915;SAS_AF=0.0583;AA=A|||;VT=SNP
22	42358413	rs8140164	C	T	100	PASS	AC=703;AF=0.140375;AN=5008;NS=2504;DP=10724;EAS_AF=0.0556;AMR_AF=0.2565;AFR_AF=0.118;EUR_AF=0.1193;SAS_AF=0.1973;AA=C|||;VT=SNP
22	42359204	rs6002561	A	G	100	PASS	AC=2692;AF=0.53754;AN=5008;NS=2504;DP=19672;EAS_AF=0.128;AMR_AF=0.6095;AFR_AF=0.9274;EUR_AF=0.4493;SAS_AF=0.4724;AA=G|||;VT=SNP
22	42359229	rs60751895	T	G	100	PASS	AC=752;AF=0.15016;AN=5008;NS=2504;DP=19044;EAS_AF=0.0595;AMR_AF=0.2565;AFR_AF=0.1694;EUR_AF=0.1074;SAS_AF=0.1861;AA=T|||;VT=SNP
22	42359302	rs1984419	T	C	100	PASS	AC=2138;AF=0.426917;AN=5008;NS=2504;DP=17729;EAS_AF=0.0585;AMR_AF=0.4337;AFR_AF=0.8578;EUR_AF=0.339;SAS_AF=0.3098;AA=-|||;VT=SNP
22	42359793	rs8137409	G	A	100	PASS	AC=673;AF=0.134385;AN=5008;NS=2504;DP=18606;EAS_AF=0.0556;AMR_AF=0.2536;AFR_AF=0.1172;EUR_AF=0.1034;SAS_AF=0.1861;AA=G|||;VT=SNP
22	42360407	rs67797654	G	A	100	PASS	AC=677;AF=0.135184;AN=5008;NS=2504;DP=18519;EAS_AF=0.0556;AMR_AF=0.255;AFR_AF=0.118;EUR_AF=0.1054;SAS_AF=0.1861;AA=G|||;VT=SNP
22	42360833	rs4822072	G	C	100	PASS	AC=1552;AF=0.309904;AN=5008;NS=2504;DP=18563;EAS_AF=0.3125;AMR_AF=0.3343;AFR_AF=0.0628;EUR_AF=0.4592;SAS_AF=0.4703;AA=G|||;VT=SNP
22	42361336	rs5996096	G	A	100	PASS	AC=1738;AF=0.347045;AN=5008;NS=2504;DP=17526;EAS_AF=0.125;AMR_AF=0.464;AFR_AF=0.553;EUR_AF=0.2177;SAS_AF=0.3476;AA=g|||;VT=SNP
22	42362457	rs4822074	G	C	100	PASS	AC=4474;AF=0.893371;AN=5008;NS=2504;DP=21359;EAS_AF=0.9226;AMR_AF=0.8127;AFR_AF=0.9894;EUR_AF=0.832;SAS_AF=0.8538;AA=N|||;VT=SNP
22	42362560	rs4822075	A	G	100	PASS	AC=876;AF=0.17492;AN=5008;NS=2504;DP=19048;EAS_AF=0.0556;AMR_AF=0.255;AFR_AF=0.2806;EUR_AF=0.0934;SAS_AF=0.182;AA=A|||;VT=SNP
22	42363408	rs2899350	A	G	100	PASS	AC=1499;AF=0.299321;AN=5008;NS=2504;DP=16047;EAS_AF=0.3155;AMR_AF=0.3026;AFR_AF=0.0688;EUR_AF=0.4225;SAS_AF=0.4652;AA=A|||;VT=SNP
22	42363812	rs79005996	G	A	100	PASS	AC=737;AF=0.147165;AN=5008;NS=2504;DP=16413;EAS_AF=0.0556;AMR_AF=0.2421;AFR_AF=0.1921;EUR_AF=0.0795;SAS_AF=0.183;AA=G|||;VT=SNP
22	42364057	rs4822076	C	T	100	PASS	AC=3080;AF=0.615016;AN=5008;NS=2504;DP=20054;EAS_AF=0.8681;AMR_AF=0.4986;AFR_AF=0.3744;EUR_AF=0.7276;SAS_AF=0.6462;AA=T|||;VT=SNP
22	42364997	rs6519298	C	T	100	PASS	AC=2187;AF=0.436701;AN=5008;NS=2504;DP=18064;EAS_AF=0.8641;AMR_AF=0.3473;AFR_AF=0.0552;EUR_AF=0.4871;SAS_AF=0.5235;AA=C|||;VT=SNP
22	42367837	rs916440	A	G	100	PASS	AC=966;AF=0.192891;AN=5008;NS=2504;DP=18963;EAS_AF=0.0556;AMR_AF=0.2536;AFR_AF=0.3585;EUR_AF=0.0795;SAS_AF=0.184;AA=G|||;VT=SNP
22	42368857	rs739292	G	A	100	PASS	AC=2184;AF=0.436102;AN=5008;NS=2504;DP=22600;EAS_AF=0.8631;AMR_AF=0.3444;AFR_AF=0.056;EUR_AF=0.4871;SAS_AF=0.5225;AA=G|||;VT=SNP
22	42369095	rs5758525	C	G	100	PASS	AC=3986;AF=0.795927;AN=5008;NS=2504;DP=15439;EAS_AF=0.9187;AMR_AF=0.7392;AFR_AF=0.7088;EUR_AF=0.7922;SAS_AF=0.8313;AA=G|||;VT=SNP
22	42369228	rs66487809	T	A	100	PASS	AC=666;AF=0.132987;AN=5008;NS=2504;DP=18713;EAS_AF=0.0556;AMR_AF=0.2421;AFR_AF=0.1377;EUR_AF=0.0795;SAS_AF=0.184;AA=T|||;VT=SNP
22	42370991	rs5751191	T	C	100	PASS	AC=2498;AF=0.498802;AN=5008;NS=2504;DP=17522;EAS_AF=0.8651;AMR_AF=0.366;AFR_AF=0.2549;EUR_AF=0.5099;SAS_AF=0.5337;AA=T|||;VT=SNP
22	42371333	rs4820451	T	C	100	PASS	AC=3887;AF=0.776158;AN=5008;NS=2504;DP=21281;EAS_AF=0.9236;AMR_AF=0.7363;AFR_AF=0.6717;EUR_AF=0.7942;SAS_AF=0.7751;AA=C|||;VT=SNP
22	42373648	rs739293	C	T	100	PASS	AC=3708;AF=0.740415;AN=5008;NS=2504;DP=9071;EAS_AF=0.9206;AMR_AF=0.7291;AFR_AF=0.5439;EUR_AF=0.7952;SAS_AF=0.772;AA=T|||;VT=SNP
22	42375228	rs763260	A	G	100	PASS	AC=3884;AF=0.775559;AN=5008;NS=2504;DP=15737;EAS_AF=0.9226;AMR_AF=0.7363;AFR_AF=0.6725;EUR_AF=0.7932;SAS_AF=0.773;AA=A|||;VT=SNP
22	42375761	rs5758527	T	G	100	PASS	AC=2451;AF=0.489417;AN=5008;NS=2504;DP=21105;EAS_AF=0.877;AMR_AF=0.353;AFR_AF=0.2466;EUR_AF=0.4781;SAS_AF=0.5266;AA=T|||;VT=SNP
22	42376964	rs4822077	G	A	100	PASS	AC=4350;AF=0.86861;AN=5008;NS=2504;DP=20290;EAS_AF=0.9226;AMR_AF=0.7968;AFR_AF=0.9675;EUR_AF=0.8062;SAS_AF=0.7945;AA=A|||;VT=SNP
22	42377878	rs2269665	G	A	100	PASS	AC=709;AF=0.141573;AN=5008;NS=2504;DP=19614;EAS_AF=0.5466;AMR_AF=0.049;AFR_AF=0.0061;EUR_AF=0.0616;SAS_AF=0.0552;AA=G|||;VT=SNP
22	42378070	rs11914200	G	A	100	PASS	AC=1198;AF=0.239217;AN=5008;NS=2504;DP=18138;EAS_AF=0.0456;AMR_AF=0.3761;AFR_AF=0.2526;EUR_AF=0.3131;SAS_AF=0.2474;AA=G|||;VT=SNP
22	42378507	rs62241000	C	T	100	PASS	AC=1196;AF=0.238818;AN=5008;NS=2504;DP=18504;EAS_AF=0.0595;AMR_AF=0.3761;AFR_AF=0.239;EUR_AF=0.3141;SAS_AF=0.2485;AA=C|||;VT=SNP
22	42379813	rs5751194	C	T	100	PASS	AC=3904;AF=0.779553;AN=5008;NS=2504;DP=22619;EAS_AF=0.9216;AMR_AF=0.7363;AFR_AF=0.6868;EUR_AF=0.7932;SAS_AF=0.7751;AA=T|||;VT=SNP
22	42380001	rs5751195	A	C	100	PASS	AC=2434;AF=0.486022;AN=5008;NS=2504;DP=20367;EAS_AF=0.8631;AMR_AF=0.3487;AFR_AF=0.2489;EUR_AF=0.4751;SAS_AF=0.5266;AA=A|||;VT=SNP
22	42381726	rs739294	T	C	100	PASS	AC=1464;AF=0.292332;AN=5008;NS=2504;DP=21634;EAS_AF=0.3194;AMR_AF=0.2939;AFR_AF=0.0454;EUR_AF=0.4145;SAS_AF=0.4714;AA=T|||;VT=SNP
22	42382748	rs133292	G	A	100	PASS	AC=2428;AF=0.484824;AN=5008;NS=2504;DP=15929;EAS_AF=0.8631;AMR_AF=0.3487;AFR_AF=0.2458;EUR_AF=0.4742;SAS_AF=0.5256;AA=G|||;VT=SNP
22	42382797	rs133293	G	A	100	PASS	AC=2428;AF=0.484824;AN=5008;NS=2504;DP=14915;EAS_AF=0.8631;AMR_AF=0.3487;AFR_AF=0.2458;EUR_AF=0.4742;SAS_AF=0.5256;AA=G|||;VT=SNP
22	42382805	rs133294	C	T	100	PASS	AC=2164;AF=0.432109;AN=5008;NS=2504;DP=14999;EAS_AF=0.8631;AMR_AF=0.3386;AFR_AF=0.0522;EUR_AF=0.4732;SAS_AF=0.5256;AA=C|||;VT=SNP
22	42384125	rs133295	A	G	100	PASS	AC=4349;AF=0.868411;AN=5008;NS=2504;DP=20227;EAS_AF=0.9216;AMR_AF=0.7939;AFR_AF=0.9675;EUR_AF=0.8062;SAS_AF=0.7965;AA=G|||;VT=SNP
22	42384171	rs11090065	T	C	100	PASS	AC=1197;AF=0.239018;AN=5008;NS=2504;DP=19758;EAS_AF=0.0585;AMR_AF=0.3761;AFR_AF=0.2398;EUR_AF=0.3151;SAS_AF=0.2485;AA=T|||;VT=SNP
22	42385352	rs4820454	A	G	100	PASS	AC=3894;AF=0.777556;AN=5008;NS=2504;DP=17279;EAS_AF=0.9216;AMR_AF=0.7334;AFR_AF=0.68;EUR_AF=0.7942;SAS_AF=0.7751;AA=G|||;VT=SNP
22	42385967	rs6519301	A	G	100	PASS	AC=2433;AF=0.485823;AN=5008;NS=2504;DP=17336;EAS_AF=0.8631;AMR_AF=0.3487;AFR_AF=0.2481;EUR_AF=0.4751;SAS_AF=0.5266;AA=A|||;VT=SNP
22	42386057	rs133297	G	T	100	PASS	AC=3901;AF=0.778954;AN=5008;NS=2504;DP=16043;EAS_AF=0.9216;AMR_AF=0.7334;AFR_AF=0.6861;EUR_AF=0.7942;SAS_AF=0.774;AA=T|||;VT=SNP
22	42386269	rs58874647	C	T	100	PASS	AC=1131;AF=0.225839;AN=5008;NS=2504;DP=12747;EAS_AF=0.0575;AMR_AF=0.3602;AFR_AF=0.233;EUR_AF=0.2853;SAS_AF=0.2331;AA=c|||;VT=SNP
22	42386487	rs146951100	T	C	100	PASS	AC=361;AF=0.0720847;AN=5008;NS=2504;DP=12582;EAS_AF=0.0179;AMR_AF=0.0591;AFR_AF=0.1218;EUR_AF=0.0944;SAS_AF=0.047;AA=T|||;VT=SNP
22	42386949	rs133298	G	T	100	PASS	AC=4004;AF=0.799521;AN=5008;NS=2504;DP=15596;EAS_AF=0.9206;AMR_AF=0.7565;AFR_AF=0.767;EUR_AF=0.7763;SAS_AF=0.773;AA=T|||;VT=SNP
22	42388826	rs56234624	A	G	100	PASS	AC=1310;AF=0.261581;AN=5008;NS=2504;DP=22783;EAS_AF=0.0585;AMR_AF=0.3876;AFR_AF=0.348;EUR_AF=0.2793;SAS_AF=0.2464;AA=A|||;VT=SNP
22	42388841	rs133299	G	A	100	PASS	AC=4035;AF=0.805711;AN=5008;NS=2504;DP=22324;EAS_AF=0.9216;AMR_AF=0.7464;AFR_AF=0.8139;EUR_AF=0.7594;SAS_AF=0.7648;AA=A|||;VT=SNP
22	42389431	rs2097561	T	C	100	PASS	AC=1310;AF=0.261581;AN=5008;NS=2504;DP=17545;EAS_AF=0.0585;AMR_AF=0.3876;AFR_AF=0.348;EUR_AF=0.2793;SAS_AF=0.2464;AA=T|||;VT=SNP
22	42389500	rs2097562	T	C	100	PASS	AC=1310;AF=0.261581;AN=5008;NS=2504;DP=17951;EAS_AF=0.0585;AMR_AF=0.3876;AFR_AF=0.348;EUR_AF=0.2793;SAS_AF=0.2464;AA=T|||;VT=SNP
22	42389698	rs739295	G	A	100	PASS	AC=4035;AF=0.805711;AN=5008;NS=2504;DP=16119;EAS_AF=0.9216;AMR_AF=0.7464;AFR_AF=0.8139;EUR_AF=0.7594;SAS_AF=0.7648;AA=A|||;VT=SNP
22	42389839	rs133300	A	G	100	PASS	AC=2165;AF=0.432308;AN=5008;NS=2504;DP=18994;EAS_AF=0.8631;AMR_AF=0.3372;AFR_AF=0.0575;EUR_AF=0.4751;SAS_AF=0.5184;AA=A|||;VT=SNP
22	42389948	rs739296	G	A	100	PASS	AC=1280;AF=0.255591;AN=5008;NS=2504;DP=20553;EAS_AF=0.0585;AMR_AF=0.3862;AFR_AF=0.3268;EUR_AF=0.2793;SAS_AF=0.2454;AA=G|||;VT=SNP
22	42390093	rs133301	C	T	100	PASS	AC=2419;AF=0.483027;AN=5008;NS=2504;DP=19552;EAS_AF=0.8631;AMR_AF=0.3473;AFR_AF=0.2436;EUR_AF=0.4751;SAS_AF=0.5194;AA=C|||;VT=SNP
22	42390209	rs7290907	G	A	100	PASS	AC=1308;AF=0.261182;AN=5008;NS=2504;DP=19720;EAS_AF=0.0585;AMR_AF=0.3876;AFR_AF=0.348;EUR_AF=0.2793;SAS_AF=0.2444;AA=G|||;VT=SNP
22	42390225	rs7290655	C	G	100	PASS	AC=1307;AF=0.260982;AN=5008;NS=2504;DP=20050;EAS_AF=0.0585;AMR_AF=0.3876;AFR_AF=0.3472;EUR_AF=0.2793;SAS_AF=0.2444;AA=c|||;VT=SNP
22	42391176	rs133302	T	C	100	PASS	AC=3740;AF=0.746805;AN=5008;NS=2504;DP=18855;EAS_AF=0.9216;AMR_AF=0.7349;AFR_AF=0.6006;EUR_AF=0.7545;SAS_AF=0.7648;AA=T|||;VT=SNP
22	42392560	rs710194	C	G	100	PASS	AC=4043;AF=0.807308;AN=5008;NS=2504;DP=19643;EAS_AF=0.9216;AMR_AF=0.7493;AFR_AF=0.8185;EUR_AF=0.7594;SAS_AF=0.7648;AA=G|||;VT=SNP
22	42392811	rs1062753	G	A	100	PASS	AC=1302;AF=0.259984;AN=5008;NS=2504;DP=20085;EAS_AF=0.0585;AMR_AF=0.3876;AFR_AF=0.3472;EUR_AF=0.2763;SAS_AF=0.2423;AA=G|||;VT=SNP
22	42394612	rs4822079	G	C	100	PASS	AC=1407;AF=0.28095;AN=5008;NS=2504;DP=17049;EAS_AF=0.127;AMR_AF=0.3919;AFR_AF=0.3654;EUR_AF=0.2813;SAS_AF=0.2464;AA=G|||;VT=SNP
22	42395242	rs133303	C	G	100	PASS	AC=2268;AF=0.452875;AN=5008;NS=2504;DP=11193;EAS_AF=0.8641;AMR_AF=0.3429;AFR_AF=0.1293;EUR_AF=0.4771;SAS_AF=0.5194;AA=C|||;VT=SNP
22	42395686	rs133304	T	C	100	PASS	AC=4030;AF=0.804712;AN=5008;NS=2504;DP=19231;EAS_AF=0.9206;AMR_AF=0.7464;AFR_AF=0.8101;EUR_AF=0.7594;SAS_AF=0.7658;AA=C|||;VT=SNP
22	42395960	rs133305	C	T	100	PASS	AC=2432;AF=0.485623;AN=5008;NS=2504;DP=19267;EAS_AF=0.8641;AMR_AF=0.3473;AFR_AF=0.2526;EUR_AF=0.4742;SAS_AF=0.5204;AA=C|||;VT=SNP
22	42396150	rs133306	G	A	100	PASS	AC=2432;AF=0.485623;AN=5008;NS=2504;DP=21357;EAS_AF=0.8641;AMR_AF=0.3473;AFR_AF=0.2526;EUR_AF=0.4742;SAS_AF=0.5204;AA=G|||;VT=SNP
22	42396371	rs8138080	G	A	100	PASS	AC=1307;AF=0.260982;AN=5008;NS=2504;DP=19733;EAS_AF=0.0565;AMR_AF=0.3876;AFR_AF=0.3472;EUR_AF=0.2803;SAS_AF=0.2454;AA=G|||;VT=SNP
22	42396568	rs133307	C	A	100	PASS	AC=2432;AF=0.485623;AN=5008;NS=2504;DP=17495;EAS_AF=0.8641;AMR_AF=0.3473;AFR_AF=0.2526;EUR_AF=0.4742;SAS_AF=0.5204;AA=A|||;VT=SNP
22	42397026	rs9623489	A	G	100	PASS	AC=1308;AF=0.261182;AN=5008;NS=2504;DP=22528;EAS_AF=0.0565;AMR_AF=0.3876;AFR_AF=0.348;EUR_AF=0.2803;SAS_AF=0.2454;AA=A|||;VT=SNP
22	42397042	rs5758537	G	T	100	PASS	AC=2432;AF=0.485623;AN=5008;NS=2504;DP=23173;EAS_AF=0.8641;AMR_AF=0.3473;AFR_AF=0.2526;EUR_AF=0.4742;SAS_AF=0.5204;AA=G|||;VT=SNP
22	42397469	rs133308	G	A	100	PASS	AC=3738;AF=0.746406;AN=5008;NS=2504;DP=23346;EAS_AF=0.9206;AMR_AF=0.7349;AFR_AF=0.5998;EUR_AF=0.7545;SAS_AF=0.7648;AA=A|||;VT=SNP
22	42398195	rs11090066	T	C	100	PASS	AC=1309;AF=0.261382;AN=5008;NS=2504;DP=23783;EAS_AF=0.0565;AMR_AF=0.389;AFR_AF=0.348;EUR_AF=0.2803;SAS_AF=0.2454;AA=T|||;VT=SNP
22	42398266	rs9623490	G	C	100	PASS	AC=1307;AF=0.260982;AN=5008;NS=2504;DP=22404;EAS_AF=0.0565;AMR_AF=0.3876;AFR_AF=0.3472;EUR_AF=0.2803;SAS_AF=0.2454;AA=G|||;VT=SNP
22	42398375	rs129853	T	C	100	PASS	AC=4252;AF=0.849042;AN=5008;NS=2504;DP=19719;EAS_AF=0.9206;AMR_AF=0.7651;AFR_AF=0.9667;EUR_AF=0.7624;SAS_AF=0.7648;AA=C|||;VT=SNP
22	42399325	rs129855	G	A	100	PASS	AC=2430;AF=0.485224;AN=5008;NS=2504;DP=17413;EAS_AF=0.8641;AMR_AF=0.3473;AFR_AF=0.2519;EUR_AF=0.4742;SAS_AF=0.5194;AA=G|||;VT=SNP
22	42399396	rs129856	C	G	100	PASS	AC=2414;AF=0.482029;AN=5008;NS=2504;DP=17199;EAS_AF=0.8641;AMR_AF=0.3473;AFR_AF=0.2398;EUR_AF=0.4742;SAS_AF=0.5194;AA=C|||;VT=SNP
22	42399547	rs9620006	T	A	100	PASS	AC=1304;AF=0.260383;AN=5008;NS=2504;DP=15639;EAS_AF=0.0565;AMR_AF=0.3876;AFR_AF=0.3449;EUR_AF=0.2803;SAS_AF=0.2454;AA=A|||;VT=SNP
22	42399686	rs129857	T	C	100	PASS	AC=2429;AF=0.485024;AN=5008;NS=2504;DP=16408;EAS_AF=0.8641;AMR_AF=0.3473;AFR_AF=0.2511;EUR_AF=0.4742;SAS_AF=0.5194;AA=T|||;VT=SNP
22	42400120	rs5751197	T	C	100	PASS	AC=4024;AF=0.803514;AN=5008;NS=2504;DP=16738;EAS_AF=0.9206;AMR_AF=0.7464;AFR_AF=0.8064;EUR_AF=0.7594;SAS_AF=0.7648;AA=t|||;VT=SNP
22	42400416	rs6002571	A	G	100	PASS	AC=2603;AF=0.519768;AN=5008;NS=2504;DP=17508;EAS_AF=0.1359;AMR_AF=0.6527;AFR_AF=0.767;EUR_AF=0.5258;SAS_AF=0.4806;AA=G|||;VT=SNP
22	42401514	rs9611700	C	T	100	PASS	AC=1298;AF=0.259185;AN=5008;NS=2504;DP=17684;EAS_AF=0.0565;AMR_AF=0.3876;AFR_AF=0.3442;EUR_AF=0.2773;SAS_AF=0.2434;AA=C|||;VT=SNP
22	42401749	rs133313	G	T	100	PASS	AC=2424;AF=0.484026;AN=5008;NS=2504;DP=20465;EAS_AF=0.8631;AMR_AF=0.3473;AFR_AF=0.2443;EUR_AF=0.4771;SAS_AF=0.5215;AA=G|||;VT=SNP
22	42401841	rs133314	G	A	100	PASS	AC=2425;AF=0.484225;AN=5008;NS=2504;DP=10444;EAS_AF=0.8641;AMR_AF=0.3473;AFR_AF=0.2443;EUR_AF=0.4771;SAS_AF=0.5215;AA=G|||;VT=SNP
22	42402005	rs133315	A	G	100	PASS	AC=4252;AF=0.849042;AN=5008;NS=2504;DP=19619;EAS_AF=0.9206;AMR_AF=0.7651;AFR_AF=0.9667;EUR_AF=0.7624;SAS_AF=0.7648;AA=G|||;VT=SNP
22	42402386	rs133317	G	A	100	PASS	AC=1438;AF=0.287141;AN=5008;NS=2504;DP=15319;EAS_AF=0.3056;AMR_AF=0.2896;AFR_AF=0.0469;EUR_AF=0.4125;SAS_AF=0.4622;AA=G|||;VT=SNP
22	42402399	rs2413663	T	A	100	PASS	AC=1298;AF=0.259185;AN=5008;NS=2504;DP=15293;EAS_AF=0.0565;AMR_AF=0.3876;AFR_AF=0.3442;EUR_AF=0.2773;SAS_AF=0.2434;AA=T|||;VT=SNP
22	42402480	rs133318	G	A	100	PASS	AC=2165;AF=0.432308;AN=5008;NS=2504;DP=16144;EAS_AF=0.8641;AMR_AF=0.3372;AFR_AF=0.053;EUR_AF=0.4771;SAS_AF=0.5215;AA=G|||;VT=SNP
22	42403446	rs133319	C	T	100	PASS	AC=4252;AF=0.849042;AN=5008;NS=2504;DP=17532;EAS_AF=0.9206;AMR_AF=0.7651;AFR_AF=0.9667;EUR_AF=0.7624;SAS_AF=0.7648;AA=T|||;VT=SNP
22	42403980	rs59993856	C	T	100	PASS	AC=1275;AF=0.254593;AN=5008;NS=2504;DP=14762;EAS_AF=0.0565;AMR_AF=0.3862;AFR_AF=0.3238;EUR_AF=0.2803;SAS_AF=0.2454;AA=C|||;VT=SNP
22	42405322	rs133321	A	G	100	PASS	AC=2433;AF=0.485823;AN=5008;NS=2504;DP=19666;EAS_AF=0.8641;AMR_AF=0.3473;AFR_AF=0.2534;EUR_AF=0.4751;SAS_AF=0.5194;AA=A|||;VT=SNP
22	42405657	rs9620007	C	G	100	PASS	AC=1306;AF=0.260783;AN=5008;NS=2504;DP=20342;EAS_AF=0.0565;AMR_AF=0.3876;AFR_AF=0.3472;EUR_AF=0.2803;SAS_AF=0.2444;AA=c|||;VT=SNP
22	42405659	rs133322	A	G	100	PASS	AC=2162;AF=0.431709;AN=5008;NS=2504;DP=20354;EAS_AF=0.8641;AMR_AF=0.3372;AFR_AF=0.0545;EUR_AF=0.4742;SAS_AF=0.5194;AA=a|||;VT=SNP
22	42405922	rs133323	T	C	100	PASS	AC=2421;AF=0.483427;AN=5008;NS=2504;DP=18152;EAS_AF=0.8641;AMR_AF=0.3473;AFR_AF=0.2443;EUR_AF=0.4751;SAS_AF=0.5194;AA=t|||;VT=SNP
22	42406371	rs133324	C	A	100	PASS	AC=2435;AF=0.486222;AN=5008;NS=2504;DP=15926;EAS_AF=0.8651;AMR_AF=0.3473;AFR_AF=0.2542;EUR_AF=0.4751;SAS_AF=0.5194;AA=c|||;VT=SNP
22	42406788	rs4822081	C	T	100	PASS	AC=1304;AF=0.260383;AN=5008;NS=2504;DP=17756;EAS_AF=0.0565;AMR_AF=0.3876;AFR_AF=0.3457;EUR_AF=0.2793;SAS_AF=0.2454;AA=c|||;VT=SNP
22	42406820	rs133325	G	A	100	PASS	AC=2433;AF=0.485823;AN=5008;NS=2504;DP=17753;EAS_AF=0.8641;AMR_AF=0.3473;AFR_AF=0.2534;EUR_AF=0.4751;SAS_AF=0.5194;AA=G|||;VT=SNP
22	42406821	rs142384783	C	T	100	PASS	AC=147;AF=0.029353;AN=5008;NS=2504;DP=17845;EAS_AF=0.0169;AMR_AF=0.0432;AFR_AF=0.0045;EUR_AF=0.0616;SAS_AF=0.0327;AA=C|||;VT=SNP
22	42406885	rs133326	G	A	100	PASS	AC=2405;AF=0.480232;AN=5008;NS=2504;DP=19269;EAS_AF=0.8621;AMR_AF=0.3458;AFR_AF=0.2337;EUR_AF=0.4751;SAS_AF=0.5204;AA=G|||;VT=SNP
22	42407689	rs133327	T	C	100	PASS	AC=2421;AF=0.483427;AN=5008;NS=2504;DP=21126;EAS_AF=0.8641;AMR_AF=0.3473;AFR_AF=0.2443;EUR_AF=0.4751;SAS_AF=0.5194;AA=T|||;VT=SNP
22	42408079	rs133328	T	C	100	PASS	AC=2161;AF=0.43151;AN=5008;NS=2504;DP=18240;EAS_AF=0.8641;AMR_AF=0.3372;AFR_AF=0.053;EUR_AF=0.4751;SAS_AF=0.5194;AA=T|||;VT=SNP
22	42408680	rs133329	C	T	100	PASS	AC=3734;AF=0.745607;AN=5008;NS=2504;DP=17111;EAS_AF=0.9206;AMR_AF=0.7349;AFR_AF=0.5976;EUR_AF=0.7545;SAS_AF=0.7638;AA=T|||;VT=SNP
22	42409456	rs133330	G	A	100	PASS	AC=2433;AF=0.485823;AN=5008;NS=2504;DP=19765;EAS_AF=0.8641;AMR_AF=0.3473;AFR_AF=0.2534;EUR_AF=0.4751;SAS_AF=0.5194;AA=A|||;VT=SNP
22	42409977	rs9611710	G	T	100	PASS	AC=1273;AF=0.254193;AN=5008;NS=2504;DP=16814;EAS_AF=0.0565;AMR_AF=0.3862;AFR_AF=0.3238;EUR_AF=0.2793;SAS_AF=0.2444;AA=G|||;VT=SNP
22	42410419	rs12166549	T	C	100	PASS	AC=1304;AF=0.260383;AN=5008;NS=2504;DP=19132;EAS_AF=0.0565;AMR_AF=0.3876;AFR_AF=0.3464;EUR_AF=0.2793;SAS_AF=0.2444;AA=T|||;VT=SNP
22	42410695	rs9611711	G	A	100	PASS	AC=1302;AF=0.259984;AN=5008;NS=2504;DP=19520;EAS_AF=0.0565;AMR_AF=0.3876;AFR_AF=0.3457;EUR_AF=0.2793;SAS_AF=0.2434;AA=G|||;VT=SNP
22	42410993	rs9611712	T	C	100	PASS	AC=1302;AF=0.259984;AN=5008;NS=2504;DP=19257;EAS_AF=0.0565;AMR_AF=0.3876;AFR_AF=0.3457;EUR_AF=0.2793;SAS_AF=0.2434;AA=T|||;VT=SNP
22	42411603	rs133331	T	C	100	PASS	AC=4037;AF=0.80611;AN=5008;NS=2504;DP=18174;EAS_AF=0.9206;AMR_AF=0.7478;AFR_AF=0.8169;EUR_AF=0.7584;SAS_AF=0.7638;AA=C|||;VT=SNP
22	42411664	rs133332	T	C	100	PASS	AC=3744;AF=0.747604;AN=5008;NS=2504;DP=18085;EAS_AF=0.9206;AMR_AF=0.7363;AFR_AF=0.6044;EUR_AF=0.7545;SAS_AF=0.7638;AA=C|||;VT=SNP
22	42412365	rs133333	G	A	100	PASS	AC=3743;AF=0.747404;AN=5008;NS=2504;DP=18351;EAS_AF=0.9196;AMR_AF=0.7363;AFR_AF=0.6044;EUR_AF=0.7545;SAS_AF=0.7638;AA=A|||;VT=SNP
22	42412711	rs5758550	G	A	100	PASS	AC=3744;AF=0.747604;AN=5008;NS=2504;DP=18469;EAS_AF=0.9206;AMR_AF=0.7363;AFR_AF=0.6044;EUR_AF=0.7545;SAS_AF=0.7638;AA=G|||;VT=SNP
22	42414181	rs9607868	G	A	100	PASS	AC=1312;AF=0.261981;AN=5008;NS=2504;DP=12184;EAS_AF=0.0565;AMR_AF=0.389;AFR_AF=0.3517;EUR_AF=0.2803;SAS_AF=0.2434;AA=A|||;VT=SNP
22	42414198	rs4822082	C	T	100	PASS	AC=4038;AF=0.80631;AN=5008;NS=2504;DP=12079;EAS_AF=0.9206;AMR_AF=0.7493;AFR_AF=0.8162;EUR_AF=0.7594;SAS_AF=0.7638;AA=T|||;VT=SNP
22	42416056	rs133335	A	G	100	PASS	AC=2735;AF=0.546126;AN=5008;NS=2504;DP=19560;EAS_AF=0.8641;AMR_AF=0.3631;AFR_AF=0.4697;EUR_AF=0.4791;SAS_AF=0.5204;AA=G|||;VT=SNP;EX_TARGET
22	42416303	rs133336	C	T	100	PASS	AC=2252;AF=0.449681;AN=5008;NS=2504;DP=18899;EAS_AF=0.8641;AMR_AF=0.3458;AFR_AF=0.1172;EUR_AF=0.4751;SAS_AF=0.5194;AA=C|||;VT=SNP
22	42416695	rs133337	G	T	100	PASS	AC=4252;AF=0.849042;AN=5008;NS=2504;DP=10834;EAS_AF=0.9206;AMR_AF=0.7666;AFR_AF=0.9667;EUR_AF=0.7624;SAS_AF=0.7638;AA=T|||;VT=SNP
22	42416805	rs133338	A	G	100	PASS	AC=3758;AF=0.750399;AN=5008;NS=2504;DP=9571;EAS_AF=0.9206;AMR_AF=0.7392;AFR_AF=0.6127;EUR_AF=0.7555;SAS_AF=0.7638;AA=A|||;VT=SNP
22	42416987	rs133339	A	G	100	PASS	AC=2733;AF=0.545727;AN=5008;NS=2504;DP=8042;EAS_AF=0.8641;AMR_AF=0.3631;AFR_AF=0.469;EUR_AF=0.4791;SAS_AF=0.5194;AA=G|||;VT=SNP
22	42417687	rs133340	T	A	100	PASS	AC=2251;AF=0.449481;AN=5008;NS=2504;DP=20055;EAS_AF=0.8641;AMR_AF=0.3458;AFR_AF=0.1172;EUR_AF=0.4742;SAS_AF=0.5194;AA=T|||;VT=SNP
22	42418110	rs9607869	T	A	100	PASS	AC=1323;AF=0.264177;AN=5008;NS=2504;DP=19118;EAS_AF=0.0565;AMR_AF=0.3905;AFR_AF=0.3578;EUR_AF=0.2813;SAS_AF=0.2444;AA=T|||;VT=SNP
22	42418185	rs133341	T	C	100	PASS	AC=4049;AF=0.808506;AN=5008;NS=2504;DP=2159;EAS_AF=0.9206;AMR_AF=0.7507;AFR_AF=0.823;EUR_AF=0.7604;SAS_AF=0.7638;AA=C|||;VT=SNP
22	42418910	rs133342	G	C	100	PASS	AC=3843;AF=0.767372;AN=5008;NS=2504;DP=18187;EAS_AF=0.9187;AMR_AF=0.745;AFR_AF=0.6815;EUR_AF=0.7485;SAS_AF=0.7628;AA=G|||;VT=SNP
22	42419433	rs133344	C	A	100	PASS	AC=3880;AF=0.77476;AN=5008;NS=2504;DP=16876;EAS_AF=0.9147;AMR_AF=0.7392;AFR_AF=0.7315;EUR_AF=0.7376;SAS_AF=0.7526;AA=A|||;VT=SNP
22	42419459	rs74538360	G	A	100	PASS	AC=464;AF=0.0926518;AN=5008;NS=2504;DP=17120;EAS_AF=0.0536;AMR_AF=0.1052;AFR_AF=0.0219;EUR_AF=0.169;SAS_AF=0.1411;AA=G|||;VT=SNP
22	42420510	rs9611714	A	T	100	PASS	AC=101;AF=0.0201677;AN=5008;NS=2504;DP=15861;EAS_AF=0.0486;AMR_AF=0.0072;AFR_AF=0.0023;EUR_AF=0.0368;SAS_AF=0.0072;AA=T|||;VT=SNP
22	42420855	rs133346	G	T	100	PASS	AC=2295;AF=0.458267;AN=5008;NS=2504;DP=13078;EAS_AF=0.8522;AMR_AF=0.5187;AFR_AF=0.0658;EUR_AF=0.4771;SAS_AF=0.5204;AA=G|||;VT=SNP
22	42423110	rs2301521	G	C	100	PASS	AC=3895;AF=0.777756;AN=5008;NS=2504;DP=18318;EAS_AF=0.8542;AMR_AF=0.7046;AFR_AF=0.9455;EUR_AF=0.671;SAS_AF=0.6339;AA=c|||;VT=SNP;EX_TARGET
22	42423645	rs133347	A	T	100	PASS	AC=2279;AF=0.455072;AN=5008;NS=2504;DP=19157;EAS_AF=0.8522;AMR_AF=0.5187;AFR_AF=0.0545;EUR_AF=0.4771;SAS_AF=0.5194;AA=A|||;VT=SNP
22	42427949	rs133348	C	T	100	PASS	AC=2277;AF=0.454673;AN=5008;NS=2504;DP=18384;EAS_AF=0.8522;AMR_AF=0.5173;AFR_AF=0.0545;EUR_AF=0.4771;SAS_AF=0.5184;AA=C|||;VT=SNP
22	42428727	rs133349	A	T	100	PASS	AC=2279;AF=0.455072;AN=5008;NS=2504;DP=14210;EAS_AF=0.8522;AMR_AF=0.5173;AFR_AF=0.0545;EUR_AF=0.4771;SAS_AF=0.5204;AA=A|||;VT=SNP
22	42429049	rs133350	A	G	100	PASS	AC=3819;AF=0.76258;AN=5008;NS=2504;DP=14287;EAS_AF=0.8542;AMR_AF=0.6974;AFR_AF=0.8903;EUR_AF=0.671;SAS_AF=0.636;AA=G|||;VT=SNP
22	42431246	rs133351	G	T	100	PASS	AC=1568;AF=0.313099;AN=5008;NS=2504;DP=19482;EAS_AF=0.3056;AMR_AF=0.4697;AFR_AF=0.0484;EUR_AF=0.4125;SAS_AF=0.4652;AA=G|||;VT=SNP
22	42431429	rs5758553	G	A	100	PASS	AC=2279;AF=0.455072;AN=5008;NS=2504;DP=14324;EAS_AF=0.8532;AMR_AF=0.5173;AFR_AF=0.0545;EUR_AF=0.4771;SAS_AF=0.5194;AA=G|||;VT=SNP
22	42433801	rs5751204	C	T	100	PASS	AC=3657;AF=0.730232;AN=5008;NS=2504;DP=16488;EAS_AF=0.8542;AMR_AF=0.6931;AFR_AF=0.7685;EUR_AF=0.673;SAS_AF=0.636;AA=T|||;VT=SNP
22	42434022	rs133352	C	A	100	PASS	AC=3241;AF=0.647165;AN=5008;NS=2504;DP=20412;EAS_AF=0.8542;AMR_AF=0.6758;AFR_AF=0.4652;EUR_AF=0.671;SAS_AF=0.635;AA=C|||;VT=SNP
22	42435227	rs5751206	C	A	100	PASS	AC=707;AF=0.141174;AN=5008;NS=2504;DP=17332;EAS_AF=0.5476;AMR_AF=0.0461;AFR_AF=0.0061;EUR_AF=0.0616;SAS_AF=0.0542;AA=C|||;VT=SNP
22	42435868	rs4822084	C	T	100	PASS	AC=2277;AF=0.454673;AN=5008;NS=2504;DP=17834;EAS_AF=0.8522;AMR_AF=0.5159;AFR_AF=0.0545;EUR_AF=0.4761;SAS_AF=0.5204;AA=C|||;VT=SNP
22	42437366	rs133353	G	A	100	PASS	AC=3240;AF=0.646965;AN=5008;NS=2504;DP=14140;EAS_AF=0.8542;AMR_AF=0.6772;AFR_AF=0.4644;EUR_AF=0.67;SAS_AF=0.635;AA=G|||;VT=SNP
22	42440285	rs133355	G	A	100	PASS	AC=3238;AF=0.646565;AN=5008;NS=2504;DP=16687;EAS_AF=0.8542;AMR_AF=0.6758;AFR_AF=0.4644;EUR_AF=0.669;SAS_AF=0.635;AA=G|||;VT=SNP
22	42441302	rs133356	G	A	100	PASS	AC=3239;AF=0.646765;AN=5008;NS=2504;DP=13194;EAS_AF=0.8542;AMR_AF=0.6758;AFR_AF=0.4652;EUR_AF=0.669;SAS_AF=0.635;AA=G|||;VT=SNP
22	42441412	rs6002586	C	T	100	PASS	AC=1345;AF=0.26857;AN=5008;NS=2504;DP=15670;EAS_AF=0.1458;AMR_AF=0.3055;AFR_AF=0.2254;EUR_AF=0.329;SAS_AF=0.365;AA=C|||;VT=SNP
22	42442235	rs133357	C	T	100	PASS	AC=2274;AF=0.454073;AN=5008;NS=2504;DP=17026;EAS_AF=0.8522;AMR_AF=0.5159;AFR_AF=0.0545;EUR_AF=0.4732;SAS_AF=0.5204;AA=C|||;VT=SNP
22	42442539	rs133358	A	T	100	PASS	AC=2274;AF=0.454073;AN=5008;NS=2504;DP=15409;EAS_AF=0.8522;AMR_AF=0.5159;AFR_AF=0.0545;EUR_AF=0.4732;SAS_AF=0.5204;AA=A|||;VT=SNP
22	42443908	rs34277770	A	G	100	PASS	AC=1572;AF=0.313898;AN=5008;NS=2504;DP=11367;EAS_AF=0.3065;AMR_AF=0.4697;AFR_AF=0.0492;EUR_AF=0.4125;SAS_AF=0.4673;AA=A|||;VT=SNP
22	42444489	rs5758559	G	A	100	PASS	AC=3240;AF=0.646965;AN=5008;NS=2504;DP=16261;EAS_AF=0.8532;AMR_AF=0.6758;AFR_AF=0.466;EUR_AF=0.67;SAS_AF=0.635;AA=G|||;VT=SNP
22	42447341	rs10854749	G	T	100	PASS	AC=1572;AF=0.313898;AN=5008;NS=2504;DP=18239;EAS_AF=0.3095;AMR_AF=0.4697;AFR_AF=0.0484;EUR_AF=0.4115;SAS_AF=0.4663;AA=G|||;VT=SNP
22	42448238	rs5758562	C	G	100	PASS	AC=3823;AF=0.763379;AN=5008;NS=2504;DP=19480;EAS_AF=0.8532;AMR_AF=0.6988;AFR_AF=0.8918;EUR_AF=0.673;SAS_AF=0.636;AA=G|||;VT=SNP
22	42448761	rs5758563	G	T	100	PASS	AC=621;AF=0.124002;AN=5008;NS=2504;DP=19280;EAS_AF=0.5417;AMR_AF=0.0159;AFR_AF=0.0015;EUR_AF=0.0119;SAS_AF=0.0511;AA=G|||;VT=SNP
22	42451603	rs5751209	A	G	100	PASS	AC=3822;AF=0.763179;AN=5008;NS=2504;DP=18867;EAS_AF=0.8532;AMR_AF=0.6988;AFR_AF=0.8911;EUR_AF=0.673;SAS_AF=0.636;AA=G|||;VT=SNP
22	42454354	rs5758566	G	A	100	PASS	AC=3243;AF=0.647564;AN=5008;NS=2504;DP=16964;EAS_AF=0.8532;AMR_AF=0.6772;AFR_AF=0.4629;EUR_AF=0.674;SAS_AF=0.637;AA=G|||;VT=SNP
22	42454587	rs11703233	G	A	100	PASS	AC=66;AF=0.0131789;AN=5008;NS=2504;DP=20679;EAS_AF=0.0169;AMR_AF=0.013;AFR_AF=0;EUR_AF=0.0119;SAS_AF=0.0286;AA=G|||;VT=SNP
22	42454950	rs1063392	A	G	100	PASS	AC=2301;AF=0.459465;AN=5008;NS=2504;DP=24531;EAS_AF=0.8671;AMR_AF=0.5173;AFR_AF=0.0605;EUR_AF=0.4742;SAS_AF=0.5225;AA=A|||;VT=SNP
22	42457912	rs2013960	T	A	100	PASS	AC=2275;AF=0.454273;AN=5008;NS=2504;DP=12548;EAS_AF=0.8512;AMR_AF=0.5159;AFR_AF=0.0545;EUR_AF=0.4742;SAS_AF=0.5215;AA=T|||;VT=SNP
22	42458481	rs2854837	G	A	100	PASS	AC=3648;AF=0.728435;AN=5008;NS=2504;DP=21453;EAS_AF=0.8532;AMR_AF=0.6916;AFR_AF=0.764;EUR_AF=0.672;SAS_AF=0.636;AA=A|||;VT=SNP
22	42459622	rs2413666	C	T	100	PASS	AC=3214;AF=0.641773;AN=5008;NS=2504;DP=19366;EAS_AF=0.8462;AMR_AF=0.6614;AFR_AF=0.4637;EUR_AF=0.664;SAS_AF=0.635;AA=C|||;VT=SNP
22	42463366	rs133367	C	T	100	PASS	AC=2361;AF=0.471446;AN=5008;NS=2504;DP=18362;EAS_AF=0.2966;AMR_AF=0.6167;AFR_AF=0.3699;EUR_AF=0.5865;SAS_AF=0.5675;AA=C|||;VT=SNP
22	42463689	rs133368	T	C	100	PASS	AC=3227;AF=0.644369;AN=5008;NS=2504;DP=21221;EAS_AF=0.8522;AMR_AF=0.6744;AFR_AF=0.4493;EUR_AF=0.668;SAS_AF=0.6483;AA=T|||;VT=SNP
22	42463814	rs133369	C	T	100	PASS	AC=3390;AF=0.676917;AN=5008;NS=2504;DP=18255;EAS_AF=0.8532;AMR_AF=0.6772;AFR_AF=0.5726;EUR_AF=0.668;SAS_AF=0.6452;AA=T|||;VT=SNP;EX_TARGET
22	42465260	rs133370	T	C	100	PASS	AC=3227;AF=0.644369;AN=5008;NS=2504;DP=20970;EAS_AF=0.8522;AMR_AF=0.67;AFR_AF=0.4584;EUR_AF=0.662;SAS_AF=0.6452;AA=T|||;VT=SNP
22	42465574	rs133371	G	A	100	PASS	AC=3221;AF=0.643171;AN=5008;NS=2504;DP=13311;EAS_AF=0.8522;AMR_AF=0.67;AFR_AF=0.4539;EUR_AF=0.662;SAS_AF=0.6452;AA=G|||;VT=SNP
22	42465788	rs133373	G	A	100	PASS	AC=1917;AF=0.382788;AN=5008;NS=2504;DP=19337;EAS_AF=0.2937;AMR_AF=0.5144;AFR_AF=0.2519;EUR_AF=0.4602;SAS_AF=0.4785;AA=G|||;VT=SNP
22	42465941	rs133374	G	A	100	PASS	AC=3222;AF=0.643371;AN=5008;NS=2504;DP=17534;EAS_AF=0.8522;AMR_AF=0.67;AFR_AF=0.4546;EUR_AF=0.662;SAS_AF=0.6452;AA=G|||;VT=SNP
22	42466509	rs133375	C	G	100	PASS	AC=3217;AF=0.642372;AN=5008;NS=2504;DP=17641;EAS_AF=0.8522;AMR_AF=0.67;AFR_AF=0.4486;EUR_AF=0.663;SAS_AF=0.6472;AA=G|||;VT=SNP
22	42466905	rs133376	C	T	100	PASS	AC=1640;AF=0.327476;AN=5008;NS=2504;DP=18038;EAS_AF=0.2937;AMR_AF=0.4971;AFR_AF=0.0537;EUR_AF=0.4592;SAS_AF=0.4765;AA=C|||;VT=SNP
22	42466950	rs133377	C	T	100	PASS	AC=3374;AF=0.673722;AN=5008;NS=2504;DP=18032;EAS_AF=0.8502;AMR_AF=0.6729;AFR_AF=0.5688;EUR_AF=0.663;SAS_AF=0.6452;AA=T|||;VT=SNP
22	42466980	rs2859438	A	T	100	PASS	AC=3375;AF=0.673922;AN=5008;NS=2504;DP=17776;EAS_AF=0.8522;AMR_AF=0.6715;AFR_AF=0.5696;EUR_AF=0.662;SAS_AF=0.6452;AA=T|||;VT=SNP
22	42467695	rs133378	G	C	100	PASS	AC=3210;AF=0.640974;AN=5008;NS=2504;DP=16586;EAS_AF=0.8502;AMR_AF=0.6686;AFR_AF=0.4478;EUR_AF=0.662;SAS_AF=0.6452;AA=G|||;VT=SNP
22	42468246	rs28605764	C	T	100	PASS	AC=2464;AF=0.492013;AN=5008;NS=2504;DP=18304;EAS_AF=0.2946;AMR_AF=0.647;AFR_AF=0.3676;EUR_AF=0.6481;SAS_AF=0.593;AA=C|||;VT=SNP
22	42468250	rs5758573	G	T	100	PASS	AC=4190;AF=0.836661;AN=5008;NS=2504;DP=18462;EAS_AF=0.8899;AMR_AF=0.7622;AFR_AF=0.9493;EUR_AF=0.7555;SAS_AF=0.7658;AA=T|||;VT=SNP
22	42468535	rs133379	A	G	100	PASS	AC=3820;AF=0.76278;AN=5008;NS=2504;DP=20100;EAS_AF=0.8512;AMR_AF=0.6945;AFR_AF=0.8918;EUR_AF=0.667;SAS_AF=0.6442;AA=G|||;VT=SNP
22	42468910	rs133380	C	T	100	PASS	AC=2462;AF=0.491613;AN=5008;NS=2504;DP=16341;EAS_AF=0.2946;AMR_AF=0.647;AFR_AF=0.3669;EUR_AF=0.6481;SAS_AF=0.592;AA=C|||;VT=SNP
22	42470074	rs5751210	A	T	100	PASS	AC=625;AF=0.1248;AN=5008;NS=2504;DP=13071;EAS_AF=0.5446;AMR_AF=0.0159;AFR_AF=0.0015;EUR_AF=0.0119;SAS_AF=0.0521;AA=A|||;VT=SNP
22	42470221	rs76392259	G	A	100	PASS	AC=622;AF=0.124201;AN=5008;NS=2504;DP=12385;EAS_AF=0.5417;AMR_AF=0.0159;AFR_AF=0.0015;EUR_AF=0.0119;SAS_AF=0.0521;AA=G|||;VT=SNP
22	42470317	rs13057094	T	C	100	PASS	AC=3822;AF=0.763179;AN=5008;NS=2504;DP=12664;EAS_AF=0.8512;AMR_AF=0.696;AFR_AF=0.8918;EUR_AF=0.667;SAS_AF=0.6452;AA=c|||;VT=SNP
22	42470589	rs4822088	G	C	100	PASS	AC=3379;AF=0.67472;AN=5008;NS=2504;DP=11761;EAS_AF=0.8522;AMR_AF=0.6729;AFR_AF=0.5719;EUR_AF=0.662;SAS_AF=0.6452;AA=c|||;VT=SNP
22	42470608	rs133381	C	G	100	PASS	AC=3533;AF=0.705471;AN=5008;NS=2504;DP=11122;EAS_AF=0.8532;AMR_AF=0.6844;AFR_AF=0.6793;EUR_AF=0.665;SAS_AF=0.6452;AA=g|||;VT=SNP
22	42470736	rs78725400	G	A	100	PASS	AC=625;AF=0.1248;AN=5008;NS=2504;DP=10871;EAS_AF=0.5446;AMR_AF=0.0159;AFR_AF=0.0015;EUR_AF=0.0119;SAS_AF=0.0521;AA=g|||;VT=SNP
22	42471774	rs133382	C	T	100	PASS	AC=3218;AF=0.642572;AN=5008;NS=2504;DP=19377;EAS_AF=0.8512;AMR_AF=0.67;AFR_AF=0.4523;EUR_AF=0.662;SAS_AF=0.6452;AA=T|||;VT=SNP
22	42473603	rs133383	C	T	100	PASS	AC=1640;AF=0.327476;AN=5008;NS=2504;DP=17222;EAS_AF=0.2917;AMR_AF=0.4971;AFR_AF=0.053;EUR_AF=0.4592;SAS_AF=0.4796;AA=C|||;VT=SNP;EX_TARGET
22	42473860	rs1807493	C	G	100	PASS	AC=808;AF=0.161342;AN=5008;NS=2504;DP=17874;EAS_AF=0.1101;AMR_AF=0.2363;AFR_AF=0.0484;EUR_AF=0.2396;SAS_AF=0.2331;AA=C|||;VT=SNP;EX_TARGET
22	42474138	rs1807494	C	G	100	PASS	AC=1787;AF=0.356829;AN=5008;NS=2504;DP=21591;EAS_AF=0.1488;AMR_AF=0.33;AFR_AF=0.5454;EUR_AF=0.338;SAS_AF=0.3548;AA=C|||;VT=SNP
22	42475568	rs8135801	A	G	100	PASS	AC=1784;AF=0.35623;AN=5008;NS=2504;DP=11345;EAS_AF=0.1478;AMR_AF=0.33;AFR_AF=0.5431;EUR_AF=0.339;SAS_AF=0.3548;AA=G|||;VT=SNP
22	42475703	rs2269524	T	G	100	PASS	AC=1624;AF=0.324281;AN=5008;NS=2504;DP=11966;EAS_AF=0.1478;AMR_AF=0.3271;AFR_AF=0.4244;EUR_AF=0.338;SAS_AF=0.3548;AA=T|||;VT=SNP
22	42476754	rs6002592	A	C	100	PASS	AC=1625;AF=0.324481;AN=5008;NS=2504;DP=20600;EAS_AF=0.1498;AMR_AF=0.3271;AFR_AF=0.4236;EUR_AF=0.338;SAS_AF=0.3548;AA=A|||;VT=SNP
22	42477650	rs2071711	G	C	100	PASS	AC=1192;AF=0.238019;AN=5008;NS=2504;DP=18265;EAS_AF=0.1478;AMR_AF=0.304;AFR_AF=0.1135;EUR_AF=0.333;SAS_AF=0.3548;AA=G|||;VT=SNP
22	42480863	rs117421064	A	G	100	PASS	AC=81;AF=0.0161741;AN=5008;NS=2504;DP=19008;EAS_AF=0.0278;AMR_AF=0.0144;AFR_AF=0;EUR_AF=0.0129;SAS_AF=0.0307;AA=A|||;VT=SNP
22	42481400	rs5758574	G	C	100	PASS	AC=3075;AF=0.614018;AN=5008;NS=2504;DP=15187;EAS_AF=0.7054;AMR_AF=0.4841;AFR_AF=0.7451;EUR_AF=0.5368;SAS_AF=0.5143;AA=C|||;VT=SNP
22	42481849	rs7245	G	A	100	PASS	AC=3374;AF=0.673722;AN=5008;NS=2504;DP=20657;EAS_AF=0.6935;AMR_AF=0.5029;AFR_AF=0.966;EUR_AF=0.5417;SAS_AF=0.5153;AA=A|||;VT=SNP
22	42482502	rs4147641	C	G	100	PASS	AC=1774;AF=0.354233;AN=5008;NS=2504;DP=22596;EAS_AF=0.1498;AMR_AF=0.3285;AFR_AF=0.5371;EUR_AF=0.335;SAS_AF=0.3558;AA=G|||;VT=SNP
22	42484466	rs6002596	G	A	100	PASS	AC=1487;AF=0.296925;AN=5008;NS=2504;DP=14326;EAS_AF=0.1498;AMR_AF=0.3184;AFR_AF=0.326;EUR_AF=0.335;SAS_AF=0.3548;AA=G|||;VT=SNP
22	42485292	rs4147640	T	C	100	PASS	AC=1774;AF=0.354233;AN=5008;NS=2504;DP=17716;EAS_AF=0.1508;AMR_AF=0.3285;AFR_AF=0.5371;EUR_AF=0.335;SAS_AF=0.3548;AA=T|||;VT=SNP
22	42485671	rs2284087	T	C	100	PASS	AC=3058;AF=0.610623;AN=5008;NS=2504;DP=19778;EAS_AF=0.7063;AMR_AF=0.4813;AFR_AF=0.7322;EUR_AF=0.5378;SAS_AF=0.5143;AA=C|||;VT=SNP
22	42486056	rs5751211	G	A	100	PASS	AC=1157;AF=0.23103;AN=5008;NS=2504;DP=15260;EAS_AF=0.5446;AMR_AF=0.1455;AFR_AF=0.1135;EUR_AF=0.2008;SAS_AF=0.1585;AA=G|||;VT=SNP
22	42486723	rs1801311	G	A	100	PASS	AC=1772;AF=0.353834;AN=5008;NS=2504;DP=15164;EAS_AF=0.1508;AMR_AF=0.3271;AFR_AF=0.5371;EUR_AF=0.335;SAS_AF=0.3538;AA=G|||;VT=SNP;EX_TARGET
22	42487900	rs4147638	G	A	100	PASS	AC=1613;AF=0.322085;AN=5008;NS=2504;DP=17440;EAS_AF=0.1488;AMR_AF=0.3256;AFR_AF=0.4175;EUR_AF=0.335;SAS_AF=0.3558;AA=G|||;VT=SNP
22	42488160	rs6002597	C	A	100	PASS	AC=1488;AF=0.297125;AN=5008;NS=2504;DP=13068;EAS_AF=0.1498;AMR_AF=0.3184;AFR_AF=0.326;EUR_AF=0.335;SAS_AF=0.3558;AA=C|||;VT=SNP
22	42488163	rs5758576	G	A	100	PASS	AC=1171;AF=0.233826;AN=5008;NS=2504;DP=13163;EAS_AF=0.5565;AMR_AF=0.147;AFR_AF=0.1135;EUR_AF=0.2008;SAS_AF=0.1595;AA=G|||;VT=SNP
22	42488345	rs6002598	A	G	100	PASS	AC=1773;AF=0.354034;AN=5008;NS=2504;DP=15593;EAS_AF=0.1488;AMR_AF=0.3285;AFR_AF=0.5371;EUR_AF=0.335;SAS_AF=0.3558;AA=G|||;VT=SNP
22	42488906	rs6002600	G	A	100	PASS	AC=1773;AF=0.354034;AN=5008;NS=2504;DP=18617;EAS_AF=0.1488;AMR_AF=0.3285;AFR_AF=0.5371;EUR_AF=0.335;SAS_AF=0.3558;AA=A|||;VT=SNP
22	42489058	rs6002601	A	T	100	PASS	AC=1775;AF=0.354433;AN=5008;NS=2504;DP=19362;EAS_AF=0.1488;AMR_AF=0.33;AFR_AF=0.5371;EUR_AF=0.335;SAS_AF=0.3569;AA=T|||;VT=SNP
22	42489434	rs5758577	G	C	100	PASS	AC=3345;AF=0.667931;AN=5008;NS=2504;DP=16563;EAS_AF=0.6935;AMR_AF=0.5014;AFR_AF=0.9463;EUR_AF=0.5398;SAS_AF=0.5153;AA=C|||;VT=SNP
22	42490292	rs5758578	A	C	100	PASS	AC=3084;AF=0.615815;AN=5008;NS=2504;DP=20150;EAS_AF=0.7054;AMR_AF=0.4841;AFR_AF=0.7496;EUR_AF=0.5388;SAS_AF=0.5153;AA=C|||;VT=SNP
22	42490600	rs61527837	C	T	100	PASS	AC=1613;AF=0.322085;AN=5008;NS=2504;DP=15683;EAS_AF=0.1488;AMR_AF=0.3256;AFR_AF=0.4175;EUR_AF=0.335;SAS_AF=0.3558;AA=C|||;VT=SNP
22	42490967	rs5996108	C	T	100	PASS	AC=1191;AF=0.237819;AN=5008;NS=2504;DP=19977;EAS_AF=0.1488;AMR_AF=0.304;AFR_AF=0.112;EUR_AF=0.332;SAS_AF=0.3558;AA=C|||;VT=SNP
22	42491479	rs5758579	T	C	100	PASS	AC=1171;AF=0.233826;AN=5008;NS=2504;DP=20033;EAS_AF=0.5565;AMR_AF=0.147;AFR_AF=0.1135;EUR_AF=0.2008;SAS_AF=0.1595;AA=T|||;VT=SNP
22	42491734	rs8138500	G	T	100	PASS	AC=1773;AF=0.354034;AN=5008;NS=2504;DP=17412;EAS_AF=0.1488;AMR_AF=0.3285;AFR_AF=0.5371;EUR_AF=0.335;SAS_AF=0.3558;AA=T|||;VT=SNP
22	42492063	rs7292241	G	A	100	PASS	AC=1468;AF=0.293131;AN=5008;NS=2504;DP=18551;EAS_AF=0.1478;AMR_AF=0.3156;AFR_AF=0.3162;EUR_AF=0.332;SAS_AF=0.3558;AA=g|||;VT=SNP
22	42492104	rs7291996	C	T	100	PASS	AC=1612;AF=0.321885;AN=5008;NS=2504;DP=17579;EAS_AF=0.1488;AMR_AF=0.3256;AFR_AF=0.4168;EUR_AF=0.335;SAS_AF=0.3558;AA=c|||;VT=SNP
22	42492225	rs6002602	G	A	100	PASS	AC=1782;AF=0.355831;AN=5008;NS=2504;DP=19024;EAS_AF=0.1488;AMR_AF=0.33;AFR_AF=0.5431;EUR_AF=0.335;SAS_AF=0.3558;AA=G|||;VT=SNP
22	42492362	rs6002603	C	G	100	PASS	AC=1497;AF=0.298922;AN=5008;NS=2504;DP=20451;EAS_AF=0.1498;AMR_AF=0.3199;AFR_AF=0.3321;EUR_AF=0.335;SAS_AF=0.3558;AA=C|||;VT=SNP
22	42492863	rs73421049	G	A	100	PASS	AC=1622;AF=0.323882;AN=5008;NS=2504;DP=16768;EAS_AF=0.1488;AMR_AF=0.3271;AFR_AF=0.4236;EUR_AF=0.335;SAS_AF=0.3558;AA=g|||;VT=SNP
22	42492985	rs57117731	G	A	100	PASS	AC=1149;AF=0.229433;AN=5008;NS=2504;DP=13087;EAS_AF=0.5446;AMR_AF=0.1441;AFR_AF=0.1074;EUR_AF=0.2008;SAS_AF=0.1595;AA=g|||;VT=SNP
22	42493081	rs6002604	A	T	100	PASS	AC=1782;AF=0.355831;AN=5008;NS=2504;DP=16992;EAS_AF=0.1488;AMR_AF=0.33;AFR_AF=0.5431;EUR_AF=0.335;SAS_AF=0.3558;AA=T|||;VT=SNP
22	42493098	rs5996109	A	G	100	PASS	AC=1782;AF=0.355831;AN=5008;NS=2504;DP=18095;EAS_AF=0.1488;AMR_AF=0.33;AFR_AF=0.5431;EUR_AF=0.335;SAS_AF=0.3558;AA=A|||;VT=SNP
22	42493767	rs5996110	A	G	100	PASS	AC=1782;AF=0.355831;AN=5008;NS=2504;DP=17948;EAS_AF=0.1488;AMR_AF=0.33;AFR_AF=0.5431;EUR_AF=0.335;SAS_AF=0.3558;AA=G|||;VT=SNP
22	42493875	rs5758580	T	C	100	PASS	AC=1162;AF=0.232029;AN=5008;NS=2504;DP=20075;EAS_AF=0.5565;AMR_AF=0.1455;AFR_AF=0.1074;EUR_AF=0.2008;SAS_AF=0.1595;AA=T|||;VT=SNP
22	42493902	rs5996111	C	T	100	PASS	AC=1479;AF=0.295327;AN=5008;NS=2504;DP=19546;EAS_AF=0.1488;AMR_AF=0.317;AFR_AF=0.323;EUR_AF=0.332;SAS_AF=0.3558;AA=C|||;VT=SNP
22	42494335	rs6002605	A	G	100	PASS	AC=1631;AF=0.325679;AN=5008;NS=2504;DP=15699;EAS_AF=0.1498;AMR_AF=0.3271;AFR_AF=0.4297;EUR_AF=0.335;SAS_AF=0.3558;AA=G|||;VT=SNP
22	42494773	rs6002606	T	C	100	PASS	AC=1784;AF=0.35623;AN=5008;NS=2504;DP=17113;EAS_AF=0.1488;AMR_AF=0.33;AFR_AF=0.5431;EUR_AF=0.335;SAS_AF=0.3579;AA=t|||;VT=SNP
22	42496506	rs6002607	C	T	100	PASS	AC=3358;AF=0.670527;AN=5008;NS=2504;DP=17069;EAS_AF=0.7054;AMR_AF=0.5029;AFR_AF=0.9448;EUR_AF=0.5398;SAS_AF=0.5174;AA=T|||;VT=SNP
22	42496629	rs6002608	T	C	100	PASS	AC=3360;AF=0.670927;AN=5008;NS=2504;DP=18472;EAS_AF=0.7054;AMR_AF=0.5029;AFR_AF=0.9463;EUR_AF=0.5398;SAS_AF=0.5174;AA=t|||;VT=SNP
22	42496829	rs6002609	C	A	100	PASS	AC=1204;AF=0.240415;AN=5008;NS=2504;DP=16091;EAS_AF=0.1498;AMR_AF=0.3069;AFR_AF=0.1188;EUR_AF=0.331;SAS_AF=0.3579;AA=C|||;VT=SNP
22	42496979	rs6002610	C	T	100	PASS	AC=1786;AF=0.356629;AN=5008;NS=2504;DP=13631;EAS_AF=0.1508;AMR_AF=0.33;AFR_AF=0.5431;EUR_AF=0.335;SAS_AF=0.3579;AA=c|||;VT=SNP
22	42498204	rs12157818	C	T	100	PASS	AC=1624;AF=0.324281;AN=5008;NS=2504;DP=15803;EAS_AF=0.1498;AMR_AF=0.3271;AFR_AF=0.4236;EUR_AF=0.335;SAS_AF=0.3569;AA=t|||;VT=SNP
22	42498578	rs9620026	C	T	100	PASS	AC=1783;AF=0.35603;AN=5008;NS=2504;DP=18640;EAS_AF=0.1498;AMR_AF=0.33;AFR_AF=0.5431;EUR_AF=0.335;SAS_AF=0.3558;AA=t|||;VT=SNP
22	42498675	rs28817600	A	G	100	PASS	AC=1784;AF=0.35623;AN=5008;NS=2504;DP=18773;EAS_AF=0.1498;AMR_AF=0.33;AFR_AF=0.5431;EUR_AF=0.336;SAS_AF=0.3558;AA=a|||;VT=SNP
22	42499068	rs112400358	G	A	100	PASS	AC=334;AF=0.0666933;AN=5008;NS=2504;DP=18748;EAS_AF=0.0377;AMR_AF=0.0648;AFR_AF=0.0318;EUR_AF=0.0915;SAS_AF=0.1196;AA=G|||;VT=SNP
22	42500483	rs28791586	A	G	100	PASS	AC=1784;AF=0.35623;AN=5008;NS=2504;DP=19678;EAS_AF=0.1508;AMR_AF=0.33;AFR_AF=0.5431;EUR_AF=0.335;SAS_AF=0.3558;AA=a|||;VT=SNP
22	42500745	rs2839708	A	G	100	PASS	AC=1784;AF=0.35623;AN=5008;NS=2504;DP=20157;EAS_AF=0.1508;AMR_AF=0.33;AFR_AF=0.5431;EUR_AF=0.335;SAS_AF=0.3558;AA=G|||;VT=SNP
22	42501217	rs6519306	T	C	100	PASS	AC=1784;AF=0.35623;AN=5008;NS=2504;DP=20115;EAS_AF=0.1508;AMR_AF=0.33;AFR_AF=0.5431;EUR_AF=0.335;SAS_AF=0.3558;AA=C|||;VT=SNP
22	42501630	rs73167135	C	G	100	PASS	AC=322;AF=0.0642971;AN=5008;NS=2504;DP=17149;EAS_AF=0.0377;AMR_AF=0.062;AFR_AF=0.0234;EUR_AF=0.0924;SAS_AF=0.1196;AA=C|||;VT=SNP
22	42501802	rs6002614	G	A	100	PASS	AC=1786;AF=0.356629;AN=5008;NS=2504;DP=17824;EAS_AF=0.1508;AMR_AF=0.33;AFR_AF=0.5431;EUR_AF=0.337;SAS_AF=0.3558;AA=G|||;VT=SNP
22	42502070	rs9611734	A	G	100	PASS	AC=1279;AF=0.255391;AN=5008;NS=2504;DP=17988;EAS_AF=0.5565;AMR_AF=0.1513;AFR_AF=0.1921;EUR_AF=0.2028;SAS_AF=0.1585;AA=A|||;VT=SNP
22	42503608	rs6002615	A	G	100	PASS	AC=1786;AF=0.356629;AN=5008;NS=2504;DP=16670;EAS_AF=0.1508;AMR_AF=0.33;AFR_AF=0.5431;EUR_AF=0.337;SAS_AF=0.3558;AA=G|||;VT=SNP
22	42504679	rs6002616	A	G	100	PASS	AC=1635;AF=0.326478;AN=5008;NS=2504;DP=20794;EAS_AF=0.1508;AMR_AF=0.3271;AFR_AF=0.4297;EUR_AF=0.337;SAS_AF=0.3569;AA=A|||;VT=SNP
22	42504918	rs8141702	G	A	100	PASS	AC=1484;AF=0.296326;AN=5008;NS=2504;DP=19599;EAS_AF=0.1498;AMR_AF=0.317;AFR_AF=0.323;EUR_AF=0.334;SAS_AF=0.3579;AA=G|||;VT=SNP
22	42505841	rs2413668	G	A	100	PASS	AC=3102;AF=0.619409;AN=5008;NS=2504;DP=18227;EAS_AF=0.6944;AMR_AF=0.4841;AFR_AF=0.7693;EUR_AF=0.5408;SAS_AF=0.5164;AA=A|||;VT=SNP
22	42506081	rs5996113	C	G	100	PASS	AC=1482;AF=0.295927;AN=5008;NS=2504;DP=17337;EAS_AF=0.1488;AMR_AF=0.317;AFR_AF=0.323;EUR_AF=0.334;SAS_AF=0.3569;AA=C|||;VT=SNP
22	42506193	rs7364289	A	C	100	PASS	AC=1785;AF=0.35643;AN=5008;NS=2504;DP=16406;EAS_AF=0.1488;AMR_AF=0.33;AFR_AF=0.5431;EUR_AF=0.337;SAS_AF=0.3569;AA=C|||;VT=SNP
22	42506370	rs7364293	C	T	100	PASS	AC=1633;AF=0.326078;AN=5008;NS=2504;DP=18209;EAS_AF=0.1488;AMR_AF=0.3271;AFR_AF=0.4297;EUR_AF=0.337;SAS_AF=0.3569;AA=C|||;VT=SNP
22	42507748	rs2413669	A	C	100	PASS	AC=1789;AF=0.357228;AN=5008;NS=2504;DP=20301;EAS_AF=0.1508;AMR_AF=0.33;AFR_AF=0.5439;EUR_AF=0.337;SAS_AF=0.3579;AA=C|||;VT=SNP
22	42507859	rs6002618	G	C	100	PASS	AC=1786;AF=0.356629;AN=5008;NS=2504;DP=20503;EAS_AF=0.1488;AMR_AF=0.33;AFR_AF=0.5431;EUR_AF=0.337;SAS_AF=0.3579;AA=C|||;VT=SNP
22	42508937	rs5751216	G	T	100	PASS	AC=3052;AF=0.609425;AN=5008;NS=2504;DP=16087;EAS_AF=0.6944;AMR_AF=0.4798;AFR_AF=0.7345;EUR_AF=0.5398;SAS_AF=0.5164;AA=T|||;VT=SNP
22	42510783	rs78548180	A	C	100	PASS	AC=329;AF=0.0656949;AN=5008;NS=2504;DP=19969;EAS_AF=0.0377;AMR_AF=0.0648;AFR_AF=0.0272;EUR_AF=0.0915;SAS_AF=0.1207;AA=A|||;VT=SNP
22	42510983	rs5996115	C	G	100	PASS	AC=1788;AF=0.357029;AN=5008;NS=2504;DP=21257;EAS_AF=0.1508;AMR_AF=0.33;AFR_AF=0.5431;EUR_AF=0.337;SAS_AF=0.3579;AA=G|||;VT=SNP
22	42511002	rs6002621	A	C	100	PASS	AC=1501;AF=0.29972;AN=5008;NS=2504;DP=21405;EAS_AF=0.1508;AMR_AF=0.3199;AFR_AF=0.3313;EUR_AF=0.337;SAS_AF=0.3579;AA=A|||;VT=SNP
22	42511529	rs2839709	A	G	100	PASS	AC=866;AF=0.172923;AN=5008;NS=2504;DP=23079;EAS_AF=0.1121;AMR_AF=0.2406;AFR_AF=0.0855;EUR_AF=0.2396;SAS_AF=0.2372;AA=A|||;VT=SNP
22	42511550	rs2839710	T	C	100	PASS	AC=1790;AF=0.357428;AN=5008;NS=2504;DP=22740;EAS_AF=0.1498;AMR_AF=0.3314;AFR_AF=0.5439;EUR_AF=0.337;SAS_AF=0.3589;AA=t|||;VT=SNP
22	42511727	rs3985938	G	T	100	PASS	AC=1146;AF=0.228834;AN=5008;NS=2504;DP=20569;EAS_AF=0.5446;AMR_AF=0.1441;AFR_AF=0.1059;EUR_AF=0.2008;SAS_AF=0.1585;AA=G|||;VT=SNP
22	42511822	rs2413670	G	C	100	PASS	AC=3051;AF=0.609225;AN=5008;NS=2504;DP=20171;EAS_AF=0.6944;AMR_AF=0.4798;AFR_AF=0.7337;EUR_AF=0.5398;SAS_AF=0.5164;AA=g|||;VT=SNP
22	42511825	rs2413671	G	A	100	PASS	AC=3051;AF=0.609225;AN=5008;NS=2504;DP=20085;EAS_AF=0.6944;AMR_AF=0.4798;AFR_AF=0.7337;EUR_AF=0.5398;SAS_AF=0.5164;AA=A|||;VT=SNP
22	42512297	rs7286375	G	C	100	PASS	AC=1788;AF=0.357029;AN=5008;NS=2504;DP=15488;EAS_AF=0.1498;AMR_AF=0.33;AFR_AF=0.5439;EUR_AF=0.337;SAS_AF=0.3579;AA=C|||;VT=SNP
22	42512613	rs61665536	A	G	100	PASS	AC=1788;AF=0.357029;AN=5008;NS=2504;DP=20049;EAS_AF=0.1498;AMR_AF=0.33;AFR_AF=0.5439;EUR_AF=0.337;SAS_AF=0.3579;AA=A|||;VT=SNP
22	42513261	rs2413672	C	T	100	PASS	AC=1787;AF=0.356829;AN=5008;NS=2504;DP=19866;EAS_AF=0.1498;AMR_AF=0.33;AFR_AF=0.5431;EUR_AF=0.337;SAS_AF=0.3579;AA=C|||;VT=SNP
22	42513761	rs6002623	G	A	100	PASS	AC=1787;AF=0.356829;AN=5008;NS=2504;DP=22037;EAS_AF=0.1498;AMR_AF=0.33;AFR_AF=0.5431;EUR_AF=0.337;SAS_AF=0.3579;AA=A|||;VT=SNP
22	42513824	rs6002624	G	C	100	PASS	AC=1634;AF=0.326278;AN=5008;NS=2504;DP=20900;EAS_AF=0.1498;AMR_AF=0.3271;AFR_AF=0.4289;EUR_AF=0.337;SAS_AF=0.3579;AA=G|||;VT=SNP
22	42514190	rs11090076	T	C	100	PASS	AC=1789;AF=0.357228;AN=5008;NS=2504;DP=20527;EAS_AF=0.1478;AMR_AF=0.3314;AFR_AF=0.5454;EUR_AF=0.337;SAS_AF=0.3579;AA=C|||;VT=SNP
22	42515637	rs8143153	G	C	100	PASS	AC=1627;AF=0.32488;AN=5008;NS=2504;DP=14657;EAS_AF=0.1488;AMR_AF=0.3271;AFR_AF=0.4244;EUR_AF=0.337;SAS_AF=0.3579;AA=G|||;VT=SNP
22	42516205	rs5751220	A	C	100	PASS	AC=3399;AF=0.678714;AN=5008;NS=2504;DP=18423;EAS_AF=0.7063;AMR_AF=0.5043;AFR_AF=0.9735;EUR_AF=0.5417;SAS_AF=0.5164;AA=C|||;VT=SNP
22	42516229	rs8138678	A	G	100	PASS	AC=1794;AF=0.358227;AN=5008;NS=2504;DP=18825;EAS_AF=0.1518;AMR_AF=0.33;AFR_AF=0.5454;EUR_AF=0.337;SAS_AF=0.3599;AA=A|||;VT=SNP
22	42516366	rs5751221	C	T	100	PASS	AC=1153;AF=0.230232;AN=5008;NS=2504;DP=19675;EAS_AF=0.5437;AMR_AF=0.1441;AFR_AF=0.1067;EUR_AF=0.2008;SAS_AF=0.1656;AA=C|||;VT=SNP
22	42517471	rs5758586	A	T	100	PASS	AC=1147;AF=0.229034;AN=5008;NS=2504;DP=18817;EAS_AF=0.5446;AMR_AF=0.1441;AFR_AF=0.1067;EUR_AF=0.2008;SAS_AF=0.1585;AA=A|||;VT=SNP
22	42517492	rs5996116	G	A	100	PASS	AC=1787;AF=0.356829;AN=5008;NS=2504;DP=18316;EAS_AF=0.1498;AMR_AF=0.33;AFR_AF=0.5431;EUR_AF=0.337;SAS_AF=0.3579;AA=A|||;VT=SNP
22	42517636	rs5758587	C	G	100	PASS	AC=3102;AF=0.619409;AN=5008;NS=2504;DP=16573;EAS_AF=0.6944;AMR_AF=0.4841;AFR_AF=0.77;EUR_AF=0.5408;SAS_AF=0.5153;AA=G|||;VT=SNP
22	42517689	rs6002625	A	G	100	PASS	AC=1210;AF=0.241613;AN=5008;NS=2504;DP=15421;EAS_AF=0.1498;AMR_AF=0.3084;AFR_AF=0.1225;EUR_AF=0.332;SAS_AF=0.3569;AA=A|||;VT=SNP
22	42517922	rs5751222	T	A	100	PASS	AC=1147;AF=0.229034;AN=5008;NS=2504;DP=19767;EAS_AF=0.5446;AMR_AF=0.1441;AFR_AF=0.1067;EUR_AF=0.2008;SAS_AF=0.1585;AA=T|||;VT=SNP
22	42517989	rs6002626	C	G	100	PASS	AC=3384;AF=0.675719;AN=5008;NS=2504;DP=18269;EAS_AF=0.6935;AMR_AF=0.5029;AFR_AF=0.9735;EUR_AF=0.5417;SAS_AF=0.5153;AA=G|||;VT=SNP
22	42518382	rs5758589	A	G	100	PASS	AC=3064;AF=0.611821;AN=5008;NS=2504;DP=18380;EAS_AF=0.7063;AMR_AF=0.4813;AFR_AF=0.7345;EUR_AF=0.5398;SAS_AF=0.5153;AA=a|||;VT=SNP
22	42518426	rs764481	G	A	100	PASS	AC=1789;AF=0.357228;AN=5008;NS=2504;DP=16174;EAS_AF=0.1498;AMR_AF=0.33;AFR_AF=0.5446;EUR_AF=0.337;SAS_AF=0.3579;AA=A|||;VT=SNP
22	42521929	rs34385013	G	A	100	PASS	AC=2002;AF=0.39976;AN=5008;NS=2504;DP=17187;EAS_AF=0.2837;AMR_AF=0.5245;AFR_AF=0.323;EUR_AF=0.4592;SAS_AF=0.4734;AA=A|||;VT=SNP
22	42521985	rs4078247	T	C	100	PASS	AC=1197;AF=0.239018;AN=5008;NS=2504;DP=17309;EAS_AF=0.5754;AMR_AF=0.1499;AFR_AF=0.112;EUR_AF=0.2038;SAS_AF=0.1636;AA=C|||;VT=SNP
22	42522074	rs35028622	C	A	100	PASS	AC=1994;AF=0.398163;AN=5008;NS=2504;DP=20570;EAS_AF=0.2837;AMR_AF=0.5231;AFR_AF=0.3215;EUR_AF=0.4543;SAS_AF=0.4734;AA=A|||;VT=SNP
22	42522312	rs116390392	T	C	100	PASS	AC=3811;AF=0.760982;AN=5008;NS=2504;DP=17320;EAS_AF=0.8601;AMR_AF=0.696;AFR_AF=0.8858;EUR_AF=0.663;SAS_AF=0.637;AA=C|||;VT=SNP
22	42522392	rs28371738	G	A	100	PASS	AC=1186;AF=0.236821;AN=5008;NS=2504;DP=19352;EAS_AF=0.5645;AMR_AF=0.1499;AFR_AF=0.112;EUR_AF=0.2038;SAS_AF=0.1636;AA=G|||;VT=SNP
22	42522613	rs1135840	G	C	100	PASS	AC=2009;AF=0.401158;AN=5008;NS=2504;DP=18454;EAS_AF=0.2956;AMR_AF=0.5245;AFR_AF=0.3238;EUR_AF=0.4543;SAS_AF=0.4724;AA=G|||;VT=SNP;EX_TARGET
22	42523805	rs28371725	C	T	100	PASS	AC=318;AF=0.0634984;AN=5008;NS=2504;DP=19884;EAS_AF=0.0377;AMR_AF=0.062;AFR_AF=0.0182;EUR_AF=0.0934;SAS_AF=0.1217;AA=C|||;VT=SNP;EX_TARGET
22	42523943	rs16947	A	G	100	PASS	AC=3209;AF=0.640775;AN=5008;NS=2504;DP=21695;EAS_AF=0.8601;AMR_AF=0.6729;AFR_AF=0.4463;EUR_AF=0.6571;SAS_AF=0.638;AA=G|||;VT=SNP;EX_TARGET
22	42524696	rs58440431	T	C	100	PASS	AC=1205;AF=0.240615;AN=5008;NS=2504;DP=22209;EAS_AF=0.5754;AMR_AF=0.1484;AFR_AF=0.1233;EUR_AF=0.2008;SAS_AF=0.1605;AA=T|||;VT=SNP
22	42524947	rs3892097	C	T	100	PASS	AC=466;AF=0.0930511;AN=5008;NS=2504;DP=18076;EAS_AF=0.002;AMR_AF=0.1297;AFR_AF=0.0605;EUR_AF=0.1859;SAS_AF=0.1094;AA=C|||;VT=SNP;EX_TARGET
22	42525756	rs1081003	G	A	100	PASS	AC=836;AF=0.166933;AN=5008;NS=2504;DP=14282;EAS_AF=0.5704;AMR_AF=0.0504;AFR_AF=0.0923;EUR_AF=0.0239;SAS_AF=0.0818;AA=G|||;VT=SNP;EX_TARGET
22	42526694	rs1065852	G	A	100	PASS	AC=1192;AF=0.238019;AN=5008;NS=2504;DP=19317;EAS_AF=0.5714;AMR_AF=0.1484;AFR_AF=0.1127;EUR_AF=0.2018;SAS_AF=0.1646;AA=G|||;VT=SNP;EX_TARGET
22	42526763	rs769258	C	T	100	PASS	AC=84;AF=0.0167732;AN=5008;NS=2504;DP=19497;EAS_AF=0.003;AMR_AF=0.0274;AFR_AF=0.0023;EUR_AF=0.0527;SAS_AF=0.0061;AA=C|||;VT=SNP;EX_TARGET
22	42527533	rs28624811	A	G	100	PASS	AC=3196;AF=0.638179;AN=5008;NS=2504;DP=23110;EAS_AF=0.8571;AMR_AF=0.6744;AFR_AF=0.4418;EUR_AF=0.6571;SAS_AF=0.6329;AA=G|||;VT=SNP
22	42527793	rs1080989	C	T	100	PASS	AC=1196;AF=0.238818;AN=5008;NS=2504;DP=20878;EAS_AF=0.5764;AMR_AF=0.1484;AFR_AF=0.112;EUR_AF=0.2018;SAS_AF=0.1646;AA=C|||;VT=SNP
22	42528224	rs28588594	G	A	100	PASS	AC=1202;AF=0.240016;AN=5008;NS=2504;DP=18080;EAS_AF=0.5813;AMR_AF=0.1499;AFR_AF=0.112;EUR_AF=0.2018;SAS_AF=0.1646;AA=G|||;VT=SNP
22	42528382	rs1080985	C	G	100	PASS	AC=4194;AF=0.83746;AN=5008;NS=2504;DP=18269;EAS_AF=0.8958;AMR_AF=0.7666;AFR_AF=0.9516;EUR_AF=0.7565;SAS_AF=0.7566;AA=G|||;VT=SNP
22	42528568	rs1080983	T	C	100	PASS	AC=3806;AF=0.759984;AN=5008;NS=2504;DP=19451;EAS_AF=0.8581;AMR_AF=0.6974;AFR_AF=0.8858;EUR_AF=0.662;SAS_AF=0.6339;AA=t|||;VT=SNP
22	42528851	rs28680494	A	C	100	PASS	AC=2009;AF=0.401158;AN=5008;NS=2504;DP=20175;EAS_AF=0.2887;AMR_AF=0.5259;AFR_AF=0.3298;EUR_AF=0.4553;SAS_AF=0.4693;AA=C|||;VT=SNP
22	42528858	rs28439297	C	T	100	PASS	AC=2009;AF=0.401158;AN=5008;NS=2504;DP=20045;EAS_AF=0.2887;AMR_AF=0.5259;AFR_AF=0.3298;EUR_AF=0.4553;SAS_AF=0.4693;AA=T|||;VT=SNP
22	42528976	rs28360521	C	T	100	PASS	AC=1349;AF=0.269369;AN=5008;NS=2504;DP=18519;EAS_AF=0.5704;AMR_AF=0.1513;AFR_AF=0.2307;EUR_AF=0.2018;SAS_AF=0.1646;AA=C|||;VT=SNP
22	42529219	rs28568508	A	G	100	PASS	AC=1496;AF=0.298722;AN=5008;NS=2504;DP=20178;EAS_AF=0.5714;AMR_AF=0.1599;AFR_AF=0.3351;EUR_AF=0.2038;SAS_AF=0.1646;AA=A|||;VT=SNP
22	42529321	rs28566059	C	T	100	PASS	AC=1190;AF=0.23762;AN=5008;NS=2504;DP=17119;EAS_AF=0.5704;AMR_AF=0.1484;AFR_AF=0.112;EUR_AF=0.2018;SAS_AF=0.1646;AA=C|||;VT=SNP
22	42529407	rs28542726	G	T	100	PASS	AC=2054;AF=0.410144;AN=5008;NS=2504;DP=16083;EAS_AF=0.2966;AMR_AF=0.5245;AFR_AF=0.3449;EUR_AF=0.4622;SAS_AF=0.4806;AA=G|||;VT=SNP
22	42529540	rs28369142	C	A	100	PASS	AC=3489;AF=0.696685;AN=5008;NS=2504;DP=21392;EAS_AF=0.8562;AMR_AF=0.6801;AFR_AF=0.6626;EUR_AF=0.6561;SAS_AF=0.6319;AA=c|||;VT=SNP
22	42529930	rs28842514	G	T	100	PASS	AC=69;AF=0.013778;AN=5008;NS=2504;DP=22878;EAS_AF=0.0179;AMR_AF=0.0115;AFR_AF=0;EUR_AF=0.0129;SAS_AF=0.0307;AA=G|||;VT=SNP
22	42530826	rs28579115	G	T	100	PASS	AC=1931;AF=0.385583;AN=5008;NS=2504;DP=21686;EAS_AF=0.2877;AMR_AF=0.5173;AFR_AF=0.2784;EUR_AF=0.4533;SAS_AF=0.4683;AA=G|||;VT=SNP
22	42531210	rs28670611	C	T	100	PASS	AC=1998;AF=0.398962;AN=5008;NS=2504;DP=20864;EAS_AF=0.2887;AMR_AF=0.5259;AFR_AF=0.323;EUR_AF=0.4543;SAS_AF=0.4683;AA=C|||;VT=SNP
22	42534075	rs4993393	G	A	100	PASS	AC=3189;AF=0.636781;AN=5008;NS=2504;DP=17290;EAS_AF=0.8472;AMR_AF=0.6686;AFR_AF=0.4554;EUR_AF=0.6481;SAS_AF=0.6309;AA=G|||;VT=SNP
22	42534126	rs28515621	G	T	100	PASS	AC=3213;AF=0.641573;AN=5008;NS=2504;DP=17368;EAS_AF=0.8472;AMR_AF=0.6715;AFR_AF=0.4554;EUR_AF=0.662;SAS_AF=0.6391;AA=T|||;VT=SNP
22	42534148	rs2743449	C	T	100	PASS	AC=1949;AF=0.389177;AN=5008;NS=2504;DP=16808;EAS_AF=0.3026;AMR_AF=0.5216;AFR_AF=0.2632;EUR_AF=0.4602;SAS_AF=0.4816;AA=C|||;VT=SNP
22	42534276	rs28570317	C	G	100	PASS	AC=3217;AF=0.642372;AN=5008;NS=2504;DP=17719;EAS_AF=0.8482;AMR_AF=0.6729;AFR_AF=0.4554;EUR_AF=0.662;SAS_AF=0.6411;AA=C|||;VT=SNP
22	42534600	rs6002633	T	C	100	PASS	AC=3231;AF=0.645168;AN=5008;NS=2504;DP=18479;EAS_AF=0.8482;AMR_AF=0.6787;AFR_AF=0.4554;EUR_AF=0.668;SAS_AF=0.6452;AA=t|||;VT=SNP
22	42534601	rs2743450	G	A	100	PASS	AC=1148;AF=0.229233;AN=5008;NS=2504;DP=18558;EAS_AF=0.5456;AMR_AF=0.1441;AFR_AF=0.1059;EUR_AF=0.1998;SAS_AF=0.1605;AA=G|||;VT=SNP
22	42534682	rs2743451	T	C	100	PASS	AC=2084;AF=0.416134;AN=5008;NS=2504;DP=19952;EAS_AF=0.3026;AMR_AF=0.5346;AFR_AF=0.3502;EUR_AF=0.4682;SAS_AF=0.4847;AA=C|||;VT=SNP
22	42534956	rs2743453	A	G	100	PASS	AC=1149;AF=0.229433;AN=5008;NS=2504;DP=24534;EAS_AF=0.5476;AMR_AF=0.1441;AFR_AF=0.1059;EUR_AF=0.1998;SAS_AF=0.1595;AA=A|||;VT=SNP
22	42535636	rs2743454	G	A	100	PASS	AC=1152;AF=0.230032;AN=5008;NS=2504;DP=25701;EAS_AF=0.5496;AMR_AF=0.1441;AFR_AF=0.1074;EUR_AF=0.1998;SAS_AF=0.1585;AA=G|||;VT=SNP
22	42536313	rs2743456	G	A	100	PASS	AC=1151;AF=0.229832;AN=5008;NS=2504;DP=19658;EAS_AF=0.5476;AMR_AF=0.1441;AFR_AF=0.1074;EUR_AF=0.2008;SAS_AF=0.1585;AA=g|||;VT=SNP
22	42537196	rs56404506	T	C	100	PASS	AC=3623;AF=0.723442;AN=5008;NS=2504;DP=16704;EAS_AF=0.8492;AMR_AF=0.6974;AFR_AF=0.7443;EUR_AF=0.672;SAS_AF=0.637;AA=N|||;VT=SNP
22	42537404	rs2854741	G	C	100	PASS	AC=4145;AF=0.827676;AN=5008;NS=2504;DP=20466;EAS_AF=0.8839;AMR_AF=0.7622;AFR_AF=0.9183;EUR_AF=0.7634;SAS_AF=0.7597;AA=N|||;VT=SNP
22	42537597	rs1800754	A	G	100	PASS	AC=2485;AF=0.496206;AN=5008;NS=2504;DP=20495;EAS_AF=0.3036;AMR_AF=0.5389;AFR_AF=0.6528;EUR_AF=0.4672;SAS_AF=0.4826;AA=N|||;VT=SNP
22	42537834	rs4994469	T	C	100	PASS	AC=68;AF=0.0135783;AN=5008;NS=2504;DP=16713;EAS_AF=0.0327;AMR_AF=0.0072;AFR_AF=0.0008;EUR_AF=0.0149;SAS_AF=0.0143;AA=N|||;VT=SNP
22	42538029	rs1058167	A	G	100	PASS	AC=2771;AF=0.553315;AN=5008;NS=2504;DP=19841;EAS_AF=0.8482;AMR_AF=0.6455;AFR_AF=0.1331;EUR_AF=0.661;SAS_AF=0.6411;AA=a|||;VT=SNP;EX_TARGET
22	42538071	rs2267444	G	C	100	PASS	AC=1150;AF=0.229633;AN=5008;NS=2504;DP=18433;EAS_AF=0.5437;AMR_AF=0.1455;AFR_AF=0.1082;EUR_AF=0.2018;SAS_AF=0.1585;AA=g|||;VT=SNP;EX_TARGET
22	42538084	rs2267446	C	T	100	PASS	AC=1147;AF=0.229034;AN=5008;NS=2504;DP=17814;EAS_AF=0.5417;AMR_AF=0.1455;AFR_AF=0.1082;EUR_AF=0.2018;SAS_AF=0.1575;AA=c|||;VT=SNP;EX_TARGET
22	42538229	rs28514673	G	A	100	PASS	AC=3424;AF=0.683706;AN=5008;NS=2504;DP=18406;EAS_AF=0.8452;AMR_AF=0.6801;AFR_AF=0.6036;EUR_AF=0.67;SAS_AF=0.6421;AA=a|||;VT=SNP
22	42538704	rs2743459	G	T	100	PASS	AC=1792;AF=0.357827;AN=5008;NS=2504;DP=13521;EAS_AF=0.3016;AMR_AF=0.5101;AFR_AF=0.1634;EUR_AF=0.4652;SAS_AF=0.4601;AA=t|||;VT=SNP
22	42538826	rs184023369	C	G	100	PASS	AC=49;AF=0.00978435;AN=5008;NS=2504;DP=13211;EAS_AF=0.0317;AMR_AF=0.0058;AFR_AF=0.0015;EUR_AF=0.0089;SAS_AF=0.002;AA=c|||;VT=SNP
22	42538885	rs2743460	G	T	100	PASS	AC=636;AF=0.126997;AN=5008;NS=2504;DP=11612;EAS_AF=0.0149;AMR_AF=0.1628;AFR_AF=0.1014;EUR_AF=0.2237;SAS_AF=0.1524;AA=g|||;VT=SNP
22	42538897	rs2854740	A	G	100	PASS	AC=1867;AF=0.372804;AN=5008;NS=2504;DP=11097;EAS_AF=0.3056;AMR_AF=0.5159;AFR_AF=0.2118;EUR_AF=0.4652;SAS_AF=0.4632;AA=N|||;VT=SNP
22	42539105	rs71329131	T	C	100	PASS	AC=397;AF=0.0792732;AN=5008;NS=2504;DP=9835;EAS_AF=0.0823;AMR_AF=0.1427;AFR_AF=0.0061;EUR_AF=0.1183;SAS_AF=0.09;AA=t|||;VT=SNP
22	42540551	rs2743461	A	G	100	PASS	AC=1881;AF=0.375599;AN=5008;NS=2504;DP=19839;EAS_AF=0.2956;AMR_AF=0.5274;AFR_AF=0.1997;EUR_AF=0.4632;SAS_AF=0.498;AA=a|||;VT=SNP
22	42541285	rs2856957	G	A	100	PASS	AC=1115;AF=0.222644;AN=5008;NS=2504;DP=20165;EAS_AF=0.5139;AMR_AF=0.1455;AFR_AF=0.1067;EUR_AF=0.2018;SAS_AF=0.1554;AA=g|||;VT=SNP
22	42541328	rs4467371	G	A	100	PASS	AC=1266;AF=0.252796;AN=5008;NS=2504;DP=18033;EAS_AF=0.5139;AMR_AF=0.1484;AFR_AF=0.2194;EUR_AF=0.2018;SAS_AF=0.1554;AA=a|||;VT=SNP
22	42541349	rs5758605	G	A	100	PASS	AC=1671;AF=0.333666;AN=5008;NS=2504;DP=17328;EAS_AF=0.2966;AMR_AF=0.5058;AFR_AF=0.0582;EUR_AF=0.4592;SAS_AF=0.4928;AA=g|||;VT=SNP
22	42541394	rs5751226	A	G	100	PASS	AC=1116;AF=0.222843;AN=5008;NS=2504;DP=16784;EAS_AF=0.5139;AMR_AF=0.1455;AFR_AF=0.1074;EUR_AF=0.2018;SAS_AF=0.1554;AA=N|||;VT=SNP
22	42541656	rs5758606	T	C	100	PASS	AC=1586;AF=0.316693;AN=5008;NS=2504;DP=16538;EAS_AF=0.5139;AMR_AF=0.1585;AFR_AF=0.4554;EUR_AF=0.2028;SAS_AF=0.1554;AA=N|||;VT=SNP
22	42542153	rs5751227	T	G	100	PASS	AC=1116;AF=0.222843;AN=5008;NS=2504;DP=16471;EAS_AF=0.5139;AMR_AF=0.1455;AFR_AF=0.1074;EUR_AF=0.2018;SAS_AF=0.1554;AA=t|||;VT=SNP
22	42542870	rs2142694	G	A	100	PASS	AC=2012;AF=0.401757;AN=5008;NS=2504;DP=18504;EAS_AF=0.2956;AMR_AF=0.5274;AFR_AF=0.3026;EUR_AF=0.4622;SAS_AF=0.4939;AA=g|||;VT=SNP
22	42543288	rs2743462	A	G	100	PASS	AC=1670;AF=0.333466;AN=5008;NS=2504;DP=19064;EAS_AF=0.2946;AMR_AF=0.5043;AFR_AF=0.059;EUR_AF=0.4592;SAS_AF=0.4939;AA=a|||;VT=SNP
22	42543960	rs5996120	C	T	100	PASS	AC=1552;AF=0.309904;AN=5008;NS=2504;DP=21035;EAS_AF=0.5129;AMR_AF=0.1542;AFR_AF=0.4327;EUR_AF=0.2028;SAS_AF=0.1554;AA=t|||;VT=SNP
22	42544050	rs2743464	G	A	100	PASS	AC=4121;AF=0.822883;AN=5008;NS=2504;DP=22123;EAS_AF=0.8393;AMR_AF=0.7622;AFR_AF=0.9433;EUR_AF=0.7545;SAS_AF=0.7566;AA=a|||;VT=SNP
22	42544758	rs5751228	G	A	100	PASS	AC=1114;AF=0.222444;AN=5008;NS=2504;DP=21249;EAS_AF=0.5139;AMR_AF=0.1441;AFR_AF=0.1074;EUR_AF=0.2018;SAS_AF=0.1544;AA=g|||;VT=SNP
22	42545221	rs5751229	G	A	100	PASS	AC=1203;AF=0.240216;AN=5008;NS=2504;DP=19718;EAS_AF=0.4504;AMR_AF=0.1412;AFR_AF=0.2284;EUR_AF=0.2127;SAS_AF=0.138;AA=g|||;VT=SNP
22	42546304	rs12167368	G	A	100	PASS	AC=416;AF=0.0830671;AN=5008;NS=2504;DP=19989;EAS_AF=0.0298;AMR_AF=0.0605;AFR_AF=0.1203;EUR_AF=0.0835;SAS_AF=0.1033;AA=g|||;VT=SNP
22	42546447	rs2070904	C	T	100	PASS	AC=2676;AF=0.534345;AN=5008;NS=2504;DP=20311;EAS_AF=0.5446;AMR_AF=0.4741;AFR_AF=0.615;EUR_AF=0.4891;SAS_AF=0.5041;AA=t|||;VT=SNP
22	42546448	rs2070903	G	A	100	PASS	AC=403;AF=0.0804712;AN=5008;NS=2504;DP=20201;EAS_AF=0.1587;AMR_AF=0.0331;AFR_AF=0.1089;EUR_AF=0.0318;SAS_AF=0.045;AA=g|||;VT=SNP
22	42546852	rs59390354	G	A	100	PASS	AC=1071;AF=0.213858;AN=5008;NS=2504;DP=22595;EAS_AF=0.504;AMR_AF=0.1282;AFR_AF=0.1127;EUR_AF=0.169;SAS_AF=0.1585;AA=g|||;VT=SNP
22	42547229	rs5758608	C	T	100	PASS	AC=1119;AF=0.223442;AN=5008;NS=2504;DP=22672;EAS_AF=0.505;AMR_AF=0.1441;AFR_AF=0.1074;EUR_AF=0.2058;SAS_AF=0.1646;AA=c|||;VT=SNP
22	42547317	rs5758609	A	G	100	PASS	AC=1119;AF=0.223442;AN=5008;NS=2504;DP=20120;EAS_AF=0.505;AMR_AF=0.1441;AFR_AF=0.1074;EUR_AF=0.2058;SAS_AF=0.1646;AA=a|||;VT=SNP
22	42547409	rs5758610	C	T	100	PASS	AC=1129;AF=0.225439;AN=5008;NS=2504;DP=19172;EAS_AF=0.505;AMR_AF=0.1455;AFR_AF=0.1142;EUR_AF=0.2058;SAS_AF=0.1646;AA=c|||;VT=SNP
22	42547739	rs2743465	G	A	100	PASS	AC=1693;AF=0.338059;AN=5008;NS=2504;DP=17090;EAS_AF=0.2956;AMR_AF=0.5144;AFR_AF=0.0787;EUR_AF=0.4592;SAS_AF=0.4826;AA=g|||;VT=SNP
22	42547755	rs8137366	C	G	100	PASS	AC=1717;AF=0.342851;AN=5008;NS=2504;DP=17623;EAS_AF=0.5069;AMR_AF=0.1657;AFR_AF=0.5446;EUR_AF=0.2087;SAS_AF=0.1646;AA=g|||;VT=SNP
22	42548107	rs61736524	C	T	100	PASS	AC=343;AF=0.0684904;AN=5008;NS=2504;DP=17163;EAS_AF=0.0308;AMR_AF=0.0548;AFR_AF=0.0703;EUR_AF=0.0815;SAS_AF=0.1012;AA=c|||;VT=SNP
22	42548178	rs5758612	A	G	100	PASS	AC=1761;AF=0.351637;AN=5008;NS=2504;DP=16665;EAS_AF=0.5069;AMR_AF=0.1671;AFR_AF=0.5764;EUR_AF=0.2097;SAS_AF=0.1646;AA=N|||;VT=SNP
22	42548880	rs2743467	G	A	100	PASS	AC=2821;AF=0.563299;AN=5008;NS=2504;DP=12138;EAS_AF=0.7996;AMR_AF=0.6628;AFR_AF=0.1929;EUR_AF=0.664;SAS_AF=0.6462;AA=g|||;VT=SNP
22	42549103	rs61736522	C	T	100	PASS	AC=272;AF=0.0543131;AN=5008;NS=2504;DP=11745;EAS_AF=0.0685;AMR_AF=0.0663;AFR_AF=0.0045;EUR_AF=0.0616;SAS_AF=0.091;AA=c|||;VT=SNP
22	42549164	rs5758613	A	G	100	PASS	AC=1758;AF=0.351038;AN=5008;NS=2504;DP=14341;EAS_AF=0.505;AMR_AF=0.1657;AFR_AF=0.5772;EUR_AF=0.2087;SAS_AF=0.1646;AA=N|||;VT=SNP
22	42550287	rs1997659	A	G	100	PASS	AC=1748;AF=0.349042;AN=5008;NS=2504;DP=21989;EAS_AF=0.4861;AMR_AF=0.1657;AFR_AF=0.5862;EUR_AF=0.2068;SAS_AF=0.1636;AA=N|||;VT=SNP
22	42551344	rs2236779	G	A	100	PASS	AC=1345;AF=0.26857;AN=5008;NS=2504;DP=19738;EAS_AF=0.4831;AMR_AF=0.1542;AFR_AF=0.292;EUR_AF=0.2038;SAS_AF=0.1636;AA=a|||;VT=SNP
22	42552253	rs742086	T	G	100	PASS	AC=1192;AF=0.238019;AN=5008;NS=2504;DP=21280;EAS_AF=0.4871;AMR_AF=0.1758;AFR_AF=0.1127;EUR_AF=0.2654;SAS_AF=0.1667;AA=t|||;VT=SNP
22	42552875	rs6519313	T	C	100	PASS	AC=3916;AF=0.781949;AN=5008;NS=2504;DP=21998;EAS_AF=0.6994;AMR_AF=0.7579;AFR_AF=0.91;EUR_AF=0.7555;SAS_AF=0.7382;AA=N|||;VT=SNP
22	42553353	rs5751230	G	A	100	PASS	AC=1205;AF=0.240615;AN=5008;NS=2504;DP=21176;EAS_AF=0.37;AMR_AF=0.1527;AFR_AF=0.2723;EUR_AF=0.2078;SAS_AF=0.1605;AA=a|||;VT=SNP
22	42553582	rs28507165	G	T	100	PASS	AC=3894;AF=0.777556;AN=5008;NS=2504;DP=15074;EAS_AF=0.6815;AMR_AF=0.755;AFR_AF=0.91;EUR_AF=0.7525;SAS_AF=0.7393;AA=t|||;VT=SNP
22	42554409	rs2899354	G	T	100	PASS	AC=983;AF=0.196286;AN=5008;NS=2504;DP=21163;EAS_AF=0.37;AMR_AF=0.1441;AFR_AF=0.1112;EUR_AF=0.2048;SAS_AF=0.1605;AA=t|||;VT=SNP
22	42554839	rs5758618	C	T	100	PASS	AC=1571;AF=0.313698;AN=5008;NS=2504;DP=19659;EAS_AF=0.4841;AMR_AF=0.1614;AFR_AF=0.4554;EUR_AF=0.2078;SAS_AF=0.1636;AA=c|||;VT=SNP
22	42555861	rs5751231	T	A	100	PASS	AC=1740;AF=0.347444;AN=5008;NS=2504;DP=15494;EAS_AF=0.4861;AMR_AF=0.17;AFR_AF=0.5749;EUR_AF=0.2107;SAS_AF=0.1636;AA=A|||;VT=SNP
22	42557710	rs5758619	T	C	100	PASS	AC=1632;AF=0.325879;AN=5008;NS=2504;DP=18275;EAS_AF=0.2976;AMR_AF=0.513;AFR_AF=0.028;EUR_AF=0.4642;SAS_AF=0.4826;AA=T|||;VT=SNP
22	42561365	rs9611746	A	G	100	PASS	AC=1106;AF=0.220847;AN=5008;NS=2504;DP=20937;EAS_AF=0.4861;AMR_AF=0.1412;AFR_AF=0.1074;EUR_AF=0.2127;SAS_AF=0.1656;AA=A|||;VT=SNP
22	42561937	rs11703217	C	G	100	PASS	AC=145;AF=0.0289537;AN=5008;NS=2504;DP=21868;EAS_AF=0.0169;AMR_AF=0.0461;AFR_AF=0.0053;EUR_AF=0.0219;SAS_AF=0.0685;AA=C|||;VT=SNP
22	42563308	rs4453786	C	T	100	PASS	AC=1098;AF=0.219249;AN=5008;NS=2504;DP=19327;EAS_AF=0.37;AMR_AF=0.1484;AFR_AF=0.1952;EUR_AF=0.2048;SAS_AF=0.1616;AA=C|||;VT=SNP
22	42563933	rs5758622	C	T	100	PASS	AC=977;AF=0.195088;AN=5008;NS=2504;DP=13413;EAS_AF=0.369;AMR_AF=0.1412;AFR_AF=0.1074;EUR_AF=0.2048;SAS_AF=0.1626;AA=C|||;VT=SNP
22	42564304	rs5751232	C	T	100	PASS	AC=978;AF=0.195288;AN=5008;NS=2504;DP=15797;EAS_AF=0.37;AMR_AF=0.1412;AFR_AF=0.1074;EUR_AF=0.2048;SAS_AF=0.1626;AA=C|||;VT=SNP
22	42565200	rs9623534	G	A	100	PASS	AC=416;AF=0.0830671;AN=5008;NS=2504;DP=18071;EAS_AF=0.0308;AMR_AF=0.062;AFR_AF=0.1225;EUR_AF=0.0815;SAS_AF=0.1002;AA=G|||;VT=SNP
22	42566101	rs5751233	G	T	100	PASS	AC=649;AF=0.129593;AN=5008;NS=2504;DP=20754;EAS_AF=0.369;AMR_AF=0.0504;AFR_AF=0.1014;EUR_AF=0.0219;SAS_AF=0.0879;AA=T|||;VT=SNP
22	42566417	rs73167200	G	A	100	PASS	AC=343;AF=0.0684904;AN=5008;NS=2504;DP=16584;EAS_AF=0.0308;AMR_AF=0.0548;AFR_AF=0.0696;EUR_AF=0.0815;SAS_AF=0.1022;AA=G|||;VT=SNP
22	42567090	rs9306356	T	C	100	PASS	AC=417;AF=0.0832668;AN=5008;NS=2504;DP=21774;EAS_AF=0.0308;AMR_AF=0.0605;AFR_AF=0.1233;EUR_AF=0.0805;SAS_AF=0.1022;AA=T|||;VT=SNP
22	42567451	rs9607882	A	G	100	PASS	AC=979;AF=0.195487;AN=5008;NS=2504;DP=19630;EAS_AF=0.371;AMR_AF=0.1412;AFR_AF=0.1074;EUR_AF=0.2048;SAS_AF=0.1626;AA=A|||;VT=SNP
22	42569024	rs714002	T	C	100	PASS	AC=1801;AF=0.359625;AN=5008;NS=2504;DP=17025;EAS_AF=0.371;AMR_AF=0.1816;AFR_AF=0.6982;EUR_AF=0.2107;SAS_AF=0.1697;AA=C|||;VT=SNP
22	42569870	rs713811	C	T	100	PASS	AC=1780;AF=0.355431;AN=5008;NS=2504;DP=18564;EAS_AF=0.371;AMR_AF=0.1801;AFR_AF=0.6861;EUR_AF=0.2117;SAS_AF=0.1646;AA=T|||;VT=SNP
22	42569999	rs2011944	C	T	100	PASS	AC=1759;AF=0.351238;AN=5008;NS=2504;DP=19523;EAS_AF=0.3681;AMR_AF=0.1787;AFR_AF=0.6755;EUR_AF=0.2087;SAS_AF=0.1646;AA=T|||;VT=SNP
22	42570458	rs742089	G	A	100	PASS	AC=1619;AF=0.323283;AN=5008;NS=2504;DP=15751;EAS_AF=0.2927;AMR_AF=0.5029;AFR_AF=0.0711;EUR_AF=0.4294;SAS_AF=0.4591;AA=G|||;VT=SNP
22	42570848	rs5751235	C	T	100	PASS	AC=3515;AF=0.701877;AN=5008;NS=2504;DP=12527;EAS_AF=0.6667;AMR_AF=0.6571;AFR_AF=0.7852;EUR_AF=0.6213;SAS_AF=0.7403;AA=T|||;VT=SNP
22	42571028	rs760648	G	A	100	PASS	AC=2340;AF=0.467252;AN=5008;NS=2504;DP=11738;EAS_AF=0.628;AMR_AF=0.4467;AFR_AF=0.3116;EUR_AF=0.4443;SAS_AF=0.5501;AA=G|||;VT=SNP
22	42572357	rs7287503	C	A	100	PASS	AC=411;AF=0.0820687;AN=5008;NS=2504;DP=20419;EAS_AF=0.0308;AMR_AF=0.0605;AFR_AF=0.118;EUR_AF=0.0825;SAS_AF=0.1012;AA=C|||;VT=SNP
22	42572363	rs5758626	G	A	100	PASS	AC=988;AF=0.197284;AN=5008;NS=2504;DP=20481;EAS_AF=0.374;AMR_AF=0.1427;AFR_AF=0.1127;EUR_AF=0.2048;SAS_AF=0.1605;AA=G|||;VT=SNP
22	42572547	rs5758627	C	T	100	PASS	AC=979;AF=0.195487;AN=5008;NS=2504;DP=20063;EAS_AF=0.373;AMR_AF=0.1412;AFR_AF=0.1074;EUR_AF=0.2048;SAS_AF=0.1605;AA=C|||;VT=SNP
22	42573139	rs1989375	C	G	100	PASS	AC=1511;AF=0.301717;AN=5008;NS=2504;DP=16575;EAS_AF=0.4871;AMR_AF=0.1614;AFR_AF=0.4085;EUR_AF=0.2068;SAS_AF=0.1636;AA=G|||;VT=SNP
22	42573956	rs5758628	G	T	100	PASS	AC=761;AF=0.151957;AN=5008;NS=2504;DP=18078;EAS_AF=0.4821;AMR_AF=0.0504;AFR_AF=0.0983;EUR_AF=0.0229;SAS_AF=0.089;AA=T|||;VT=SNP
22	42574555	rs5758629	C	T	100	PASS	AC=1172;AF=0.234026;AN=5008;NS=2504;DP=16079;EAS_AF=0.4871;AMR_AF=0.1427;AFR_AF=0.1641;EUR_AF=0.2048;SAS_AF=0.1626;AA=T|||;VT=SNP
22	42574830	rs2413684	C	T	100	PASS	AC=1553;AF=0.310104;AN=5008;NS=2504;DP=15063;EAS_AF=0.2897;AMR_AF=0.4035;AFR_AF=0.0582;EUR_AF=0.4394;SAS_AF=0.4724;AA=C|||;VT=SNP
22	42578054	rs5758632	G	T	100	PASS	AC=635;AF=0.126797;AN=5008;NS=2504;DP=18896;EAS_AF=0.372;AMR_AF=0.0504;AFR_AF=0.09;EUR_AF=0.0219;SAS_AF=0.0859;AA=G|||;VT=SNP
22	42578596	rs9607885	T	C	100	PASS	AC=1340;AF=0.267572;AN=5008;NS=2504;DP=22063;EAS_AF=0.376;AMR_AF=0.1571;AFR_AF=0.3676;EUR_AF=0.2068;SAS_AF=0.1616;AA=T|||;VT=SNP
22	42578609	rs75993207	G	A	100	PASS	AC=291;AF=0.058107;AN=5008;NS=2504;DP=21668;EAS_AF=0.0863;AMR_AF=0.0692;AFR_AF=0.003;EUR_AF=0.0596;SAS_AF=0.0941;AA=G|||;VT=SNP
22	42579051	rs5751237	C	T	100	PASS	AC=465;AF=0.0928514;AN=5008;NS=2504;DP=19302;EAS_AF=0.375;AMR_AF=0.0159;AFR_AF=0.0045;EUR_AF=0.0129;SAS_AF=0.0583;AA=C|||;VT=SNP
22	42579520	rs2899355	T	C	100	PASS	AC=1551;AF=0.309704;AN=5008;NS=2504;DP=17735;EAS_AF=0.2897;AMR_AF=0.402;AFR_AF=0.056;EUR_AF=0.4374;SAS_AF=0.4765;AA=T|||;VT=SNP
22	42579923	rs5758635	T	C	100	PASS	AC=1533;AF=0.30611;AN=5008;NS=2504;DP=15966;EAS_AF=0.377;AMR_AF=0.17;AFR_AF=0.5061;EUR_AF=0.2068;SAS_AF=0.1616;AA=C|||;VT=SNP
22	42580933	rs5758637	A	C	100	PASS	AC=1632;AF=0.325879;AN=5008;NS=2504;DP=18659;EAS_AF=0.4911;AMR_AF=0.1599;AFR_AF=0.4962;EUR_AF=0.2078;SAS_AF=0.1646;AA=C|||;VT=SNP
22	42582394	rs5758638	T	C	100	PASS	AC=1532;AF=0.305911;AN=5008;NS=2504;DP=19608;EAS_AF=0.4901;AMR_AF=0.1614;AFR_AF=0.4213;EUR_AF=0.2068;SAS_AF=0.1646;AA=T|||;VT=SNP
22	42583910	rs5751238	G	A	100	PASS	AC=895;AF=0.178714;AN=5008;NS=2504;DP=20011;EAS_AF=0.4871;AMR_AF=0.0576;AFR_AF=0.1929;EUR_AF=0.0219;SAS_AF=0.089;AA=A|||;VT=SNP
22	42584071	rs8141134	A	G	100	PASS	AC=3842;AF=0.767173;AN=5008;NS=2504;DP=15918;EAS_AF=0.8105;AMR_AF=0.6513;AFR_AF=0.8366;EUR_AF=0.7396;SAS_AF=0.7393;AA=G|||;VT=SNP
22	42584466	rs17002868	G	C	100	PASS	AC=3379;AF=0.67472;AN=5008;NS=2504;DP=16723;EAS_AF=0.8085;AMR_AF=0.6239;AFR_AF=0.5045;EUR_AF=0.7366;SAS_AF=0.7393;AA=G|||;VT=SNP
22	42586073	rs12484402	T	C	100	PASS	AC=3832;AF=0.765176;AN=5008;NS=2504;DP=17699;EAS_AF=0.6915;AMR_AF=0.6614;AFR_AF=0.8956;EUR_AF=0.7406;SAS_AF=0.7638;AA=C|||;VT=SNP
22	42592239	rs5751239	C	T	100	PASS	AC=2813;AF=0.561701;AN=5008;NS=2504;DP=19484;EAS_AF=0.3175;AMR_AF=0.513;AFR_AF=0.8116;EUR_AF=0.5278;SAS_AF=0.545;AA=C|||;VT=SNP
22	42595258	rs5751240	G	C	100	PASS	AC=988;AF=0.197284;AN=5008;NS=2504;DP=18009;EAS_AF=0.375;AMR_AF=0.1427;AFR_AF=0.1097;EUR_AF=0.2068;SAS_AF=0.1616;AA=G|||;VT=SNP
22	42597836	rs17002872	C	G	100	PASS	AC=3892;AF=0.777157;AN=5008;NS=2504;DP=20482;EAS_AF=0.6984;AMR_AF=0.6671;AFR_AF=0.941;EUR_AF=0.7575;SAS_AF=0.7352;AA=G|||;VT=SNP
22	42598538	rs73169118	T	C	100	PASS	AC=471;AF=0.0940495;AN=5008;NS=2504;DP=20363;EAS_AF=0.0308;AMR_AF=0.0663;AFR_AF=0.1589;EUR_AF=0.0835;SAS_AF=0.1022;AA=T|||;VT=SNP
22	42598951	rs5758645	T	G	100	PASS	AC=1585;AF=0.316494;AN=5008;NS=2504;DP=19107;EAS_AF=0.2907;AMR_AF=0.4135;AFR_AF=0.0666;EUR_AF=0.4493;SAS_AF=0.4755;AA=T|||;VT=SNP
22	42599446	rs2223273	T	C	100	PASS	AC=641;AF=0.127995;AN=5008;NS=2504;DP=17803;EAS_AF=0.375;AMR_AF=0.0519;AFR_AF=0.0915;EUR_AF=0.0219;SAS_AF=0.0859;AA=T|||;VT=SNP
22	42599647	rs17002876	G	C	100	PASS	AC=3194;AF=0.63778;AN=5008;NS=2504;DP=18395;EAS_AF=0.6667;AMR_AF=0.5893;AFR_AF=0.6505;EUR_AF=0.6531;SAS_AF=0.6094;AA=C|||;VT=SNP
22	42600589	rs5751241	G	A	100	PASS	AC=1500;AF=0.299521;AN=5008;NS=2504;DP=16430;EAS_AF=0.2897;AMR_AF=0.4092;AFR_AF=0.0287;EUR_AF=0.4433;SAS_AF=0.4499;AA=G|||;VT=SNP
22	42602139	rs16986035	C	T	100	PASS	AC=1909;AF=0.38119;AN=5008;NS=2504;DP=19943;EAS_AF=0.6786;AMR_AF=0.3847;AFR_AF=0.2761;EUR_AF=0.2565;SAS_AF=0.3425;AA=c|||;VT=SNP
22	42602704	rs5758646	G	A	100	PASS	AC=660;AF=0.131789;AN=5008;NS=2504;DP=18543;EAS_AF=0.374;AMR_AF=0.0519;AFR_AF=0.1067;EUR_AF=0.0219;SAS_AF=0.0859;AA=A|||;VT=SNP
22	42602959	rs5758647	A	G	100	PASS	AC=645;AF=0.128794;AN=5008;NS=2504;DP=19173;EAS_AF=0.374;AMR_AF=0.0519;AFR_AF=0.0915;EUR_AF=0.0219;SAS_AF=0.091;AA=A|||;VT=SNP
22	42603814	rs6002655	C	T	100	PASS	AC=2796;AF=0.558307;AN=5008;NS=2504;DP=18983;EAS_AF=0.6617;AMR_AF=0.4841;AFR_AF=0.6566;EUR_AF=0.4254;SAS_AF=0.5082;AA=T|||;VT=SNP
22	42603869	rs5751242	G	A	100	PASS	AC=638;AF=0.127396;AN=5008;NS=2504;DP=19206;EAS_AF=0.374;AMR_AF=0.0504;AFR_AF=0.0908;EUR_AF=0.0219;SAS_AF=0.0859;AA=G|||;VT=SNP
22	42605548	rs5758649	C	T	100	PASS	AC=634;AF=0.126597;AN=5008;NS=2504;DP=20148;EAS_AF=0.373;AMR_AF=0.0519;AFR_AF=0.0885;EUR_AF=0.0219;SAS_AF=0.0849;AA=C|||;VT=SNP
22	42606257	rs2070116	C	T	100	PASS	AC=1138;AF=0.227236;AN=5008;NS=2504;DP=17784;EAS_AF=0.3006;AMR_AF=0.3228;AFR_AF=0.115;EUR_AF=0.2286;SAS_AF=0.2342;AA=C|||;VT=SNP;EX_TARGET
22	42609148	rs5758651	T	C	100	PASS	AC=995;AF=0.198682;AN=5008;NS=2504;DP=20108;EAS_AF=0.377;AMR_AF=0.1412;AFR_AF=0.1384;EUR_AF=0.1958;SAS_AF=0.1401;AA=T|||;VT=SNP;EX_TARGET
22	42610099	rs34030679	T	C	100	PASS	AC=431;AF=0.0860623;AN=5008;NS=2504;DP=21046;EAS_AF=0.0308;AMR_AF=0.062;AFR_AF=0.1324;EUR_AF=0.0815;SAS_AF=0.1022;AA=T|||;VT=SNP;EX_TARGET
22	42611265	rs143525991	C	G	100	PASS	AC=84;AF=0.0167732;AN=5008;NS=2504;DP=19370;EAS_AF=0.0159;AMR_AF=0.013;AFR_AF=0.003;EUR_AF=0.0129;SAS_AF=0.0429;AA=C|||;VT=SNP;EX_TARGET
22	42611834	rs73169123	G	C	100	PASS	AC=422;AF=0.0842652;AN=5008;NS=2504;DP=17212;EAS_AF=0.0308;AMR_AF=0.0576;AFR_AF=0.1278;EUR_AF=0.0815;SAS_AF=0.1022;AA=G|||;VT=SNP
22	42612297	rs5996130	G	A	100	PASS	AC=481;AF=0.0960463;AN=5008;NS=2504;DP=16290;EAS_AF=0.0308;AMR_AF=0.062;AFR_AF=0.171;EUR_AF=0.0805;SAS_AF=0.1022;AA=G|||;VT=SNP
22	42612408	rs5758652	T	C	100	PASS	AC=997;AF=0.199081;AN=5008;NS=2504;DP=17882;EAS_AF=0.377;AMR_AF=0.1412;AFR_AF=0.1369;EUR_AF=0.1958;SAS_AF=0.1442;AA=T|||;VT=SNP
22	42613485	rs5758653	G	T	100	PASS	AC=1594;AF=0.318291;AN=5008;NS=2504;DP=20495;EAS_AF=0.2857;AMR_AF=0.4135;AFR_AF=0.0635;EUR_AF=0.4553;SAS_AF=0.4877;AA=G|||;VT=SNP
22	42614362	rs932376	T	C	100	PASS	AC=1618;AF=0.323083;AN=5008;NS=2504;DP=19279;EAS_AF=0.4087;AMR_AF=0.2147;AFR_AF=0.4032;EUR_AF=0.2803;SAS_AF=0.2474;AA=C|||;VT=SNP
22	42614401	rs2143139	G	C	100	PASS	AC=3217;AF=0.642372;AN=5008;NS=2504;DP=18974;EAS_AF=0.6627;AMR_AF=0.5922;AFR_AF=0.6498;EUR_AF=0.6571;SAS_AF=0.6319;AA=C|||;VT=SNP
22	42615054	rs17002897	C	G	100	PASS	AC=3709;AF=0.740615;AN=5008;NS=2504;DP=17697;EAS_AF=0.6915;AMR_AF=0.6527;AFR_AF=0.8298;EUR_AF=0.7386;SAS_AF=0.7352;AA=G|||;VT=SNP
22	42616172	rs118040307	C	T	100	PASS	AC=84;AF=0.0167732;AN=5008;NS=2504;DP=19014;EAS_AF=0.0159;AMR_AF=0.013;AFR_AF=0.003;EUR_AF=0.0129;SAS_AF=0.0429;AA=C|||;VT=SNP
22	42617177	rs5751243	T	C	100	PASS	AC=1110;AF=0.221645;AN=5008;NS=2504;DP=21770;EAS_AF=0.377;AMR_AF=0.1441;AFR_AF=0.2209;EUR_AF=0.1958;SAS_AF=0.1442;AA=C|||;VT=SNP
22	42617411	rs5751244	T	C	100	PASS	AC=1110;AF=0.221645;AN=5008;NS=2504;DP=20770;EAS_AF=0.377;AMR_AF=0.1441;AFR_AF=0.2209;EUR_AF=0.1958;SAS_AF=0.1442;AA=C|||;VT=SNP
22	42618340	rs2143138	T	C	100	PASS	AC=2091;AF=0.417532;AN=5008;NS=2504;DP=20593;EAS_AF=0.3175;AMR_AF=0.4769;AFR_AF=0.2368;EUR_AF=0.5427;SAS_AF=0.5941;AA=T|||;VT=SNP
22	42618669	rs5758657	A	G	100	PASS	AC=1011;AF=0.201877;AN=5008;NS=2504;DP=18297;EAS_AF=0.377;AMR_AF=0.1412;AFR_AF=0.1475;EUR_AF=0.1958;SAS_AF=0.1442;AA=A|||;VT=SNP
22	42619067	rs1033459	A	G	100	PASS	AC=1006;AF=0.200879;AN=5008;NS=2504;DP=15446;EAS_AF=0.377;AMR_AF=0.1412;AFR_AF=0.1437;EUR_AF=0.1958;SAS_AF=0.1442;AA=A|||;VT=SNP
22	42619308	rs1033460	A	G	100	PASS	AC=997;AF=0.199081;AN=5008;NS=2504;DP=19239;EAS_AF=0.377;AMR_AF=0.1412;AFR_AF=0.1369;EUR_AF=0.1958;SAS_AF=0.1442;AA=A|||;VT=SNP
22	42620795	rs7292034	A	G	100	PASS	AC=3821;AF=0.762979;AN=5008;NS=2504;DP=15849;EAS_AF=0.6915;AMR_AF=0.6556;AFR_AF=0.9077;EUR_AF=0.7425;SAS_AF=0.7382;AA=G|||;VT=SNP
22	42620940	rs5751245	T	C	100	PASS	AC=1563;AF=0.312101;AN=5008;NS=2504;DP=18356;EAS_AF=0.4077;AMR_AF=0.2032;AFR_AF=0.3714;EUR_AF=0.2793;SAS_AF=0.2444;AA=C|||;VT=SNP
22	42622003	rs5758659	C	T	100	PASS	AC=1601;AF=0.319688;AN=5008;NS=2504;DP=19655;EAS_AF=0.2847;AMR_AF=0.415;AFR_AF=0.0673;EUR_AF=0.4553;SAS_AF=0.4898;AA=C|||;VT=SNP
22	42622781	rs117484537	C	T	100	PASS	AC=84;AF=0.0167732;AN=5008;NS=2504;DP=17143;EAS_AF=0.0159;AMR_AF=0.013;AFR_AF=0.003;EUR_AF=0.0129;SAS_AF=0.0429;AA=C|||;VT=SNP
22	42623258	rs55867855	G	A	100	PASS	AC=994;AF=0.198482;AN=5008;NS=2504;DP=17521;EAS_AF=0.376;AMR_AF=0.1412;AFR_AF=0.1362;EUR_AF=0.1948;SAS_AF=0.1442;AA=G|||;VT=SNP
22	42623718	rs5758660	C	A	100	PASS	AC=1607;AF=0.320887;AN=5008;NS=2504;DP=23249;EAS_AF=0.2847;AMR_AF=0.4164;AFR_AF=0.0688;EUR_AF=0.4573;SAS_AF=0.4908;AA=C|||;VT=SNP
22	42624445	rs5758661	A	C	100	PASS	AC=2089;AF=0.417133;AN=5008;NS=2504;DP=23153;EAS_AF=0.3185;AMR_AF=0.4798;AFR_AF=0.233;EUR_AF=0.5408;SAS_AF=0.5961;AA=A|||;VT=SNP
22	42627122	rs28854583	T	C	100	PASS	AC=3582;AF=0.715256;AN=5008;NS=2504;DP=16587;EAS_AF=0.7004;AMR_AF=0.6398;AFR_AF=0.7277;EUR_AF=0.7435;SAS_AF=0.7382;AA=C|||;VT=SNP
22	42628088	rs5758662	T	C	100	PASS	AC=1008;AF=0.201278;AN=5008;NS=2504;DP=18996;EAS_AF=0.3859;AMR_AF=0.1412;AFR_AF=0.1392;EUR_AF=0.1948;SAS_AF=0.1442;AA=T|||;VT=SNP
22	42628335	rs56906457	A	G	100	PASS	AC=540;AF=0.107827;AN=5008;NS=2504;DP=19364;EAS_AF=0.0119;AMR_AF=0.1254;AFR_AF=0.1339;EUR_AF=0.1819;SAS_AF=0.0828;AA=A|||;VT=SNP
22	42632833	rs5758666	G	A	100	PASS	AC=1563;AF=0.312101;AN=5008;NS=2504;DP=21059;EAS_AF=0.4157;AMR_AF=0.2017;AFR_AF=0.3707;EUR_AF=0.2714;SAS_AF=0.2464;AA=A|||;VT=SNP
22	42633054	rs5751247	T	C	100	PASS	AC=1452;AF=0.289936;AN=5008;NS=2504;DP=17394;EAS_AF=0.4157;AMR_AF=0.1974;AFR_AF=0.289;EUR_AF=0.2714;SAS_AF=0.2464;AA=T|||;VT=SNP
22	42633204	rs5758667	G	A	100	PASS	AC=1005;AF=0.200679;AN=5008;NS=2504;DP=21336;EAS_AF=0.3869;AMR_AF=0.1398;AFR_AF=0.1377;EUR_AF=0.1938;SAS_AF=0.1442;AA=G|||;VT=SNP
22	42636687	rs5758670	T	C	100	PASS	AC=1605;AF=0.320487;AN=5008;NS=2504;DP=15385;EAS_AF=0.2877;AMR_AF=0.4251;AFR_AF=0.056;EUR_AF=0.4632;SAS_AF=0.4908;AA=T|||;VT=SNP
22	42638140	rs150398197	C	T	100	PASS	AC=248;AF=0.0495208;AN=5008;NS=2504;DP=15216;EAS_AF=0.0288;AMR_AF=0.0403;AFR_AF=0.0083;EUR_AF=0.0775;SAS_AF=0.1043;AA=C|||;VT=SNP
22	42639227	rs28805093	A	G	100	PASS	AC=3602;AF=0.719249;AN=5008;NS=2504;DP=16486;EAS_AF=0.6954;AMR_AF=0.6383;AFR_AF=0.7481;EUR_AF=0.7416;SAS_AF=0.7393;AA=G|||;VT=SNP
22	42639645	rs5751250	T	G	100	PASS	AC=1611;AF=0.321685;AN=5008;NS=2504;DP=19217;EAS_AF=0.2917;AMR_AF=0.4236;AFR_AF=0.0567;EUR_AF=0.4632;SAS_AF=0.4928;AA=T|||;VT=SNP
22	42640606	rs5751251	G	C	100	PASS	AC=2173;AF=0.433906;AN=5008;NS=2504;DP=19443;EAS_AF=0.3204;AMR_AF=0.4899;AFR_AF=0.2821;EUR_AF=0.5487;SAS_AF=0.5982;AA=G|||;VT=SNP
22	42641458	rs5996135	T	C	100	PASS	AC=3769;AF=0.752596;AN=5008;NS=2504;DP=19531;EAS_AF=0.6954;AMR_AF=0.6787;AFR_AF=0.8139;EUR_AF=0.7883;SAS_AF=0.7444;AA=C|||;VT=SNP
22	42642576	rs58654759	T	C	100	PASS	AC=997;AF=0.199081;AN=5008;NS=2504;DP=23139;EAS_AF=0.377;AMR_AF=0.1412;AFR_AF=0.1377;EUR_AF=0.1948;SAS_AF=0.1442;AA=T|||;VT=SNP
22	42643039	rs5758677	A	C	100	PASS	AC=1624;AF=0.324281;AN=5008;NS=2504;DP=16991;EAS_AF=0.2897;AMR_AF=0.4193;AFR_AF=0.0726;EUR_AF=0.4602;SAS_AF=0.4928;AA=A|||;VT=SNP
22	42645091	rs5758681	A	G	100	PASS	AC=1115;AF=0.222644;AN=5008;NS=2504;DP=20247;EAS_AF=0.376;AMR_AF=0.1441;AFR_AF=0.2254;EUR_AF=0.1958;SAS_AF=0.1442;AA=G|||;VT=SNP
22	42645202	rs5758682	C	T	100	PASS	AC=996;AF=0.198882;AN=5008;NS=2504;DP=19944;EAS_AF=0.376;AMR_AF=0.1412;AFR_AF=0.1369;EUR_AF=0.1958;SAS_AF=0.1442;AA=C|||;VT=SNP
22	42648353	rs34107327	T	G	100	PASS	AC=1011;AF=0.201877;AN=5008;NS=2504;DP=16503;EAS_AF=0.377;AMR_AF=0.1412;AFR_AF=0.1475;EUR_AF=0.1958;SAS_AF=0.1442;AA=T|||;VT=SNP
22	42648408	rs5751255	C	T	100	PASS	AC=1586;AF=0.316693;AN=5008;NS=2504;DP=14668;EAS_AF=0.2887;AMR_AF=0.4179;AFR_AF=0.0522;EUR_AF=0.4563;SAS_AF=0.4877;AA=C|||;VT=SNP
22	42649509	rs5758684	C	T	100	PASS	AC=995;AF=0.198682;AN=5008;NS=2504;DP=14192;EAS_AF=0.376;AMR_AF=0.1398;AFR_AF=0.1369;EUR_AF=0.1958;SAS_AF=0.1442;AA=C|||;VT=SNP
22	42650013	rs138926378	C	T	100	PASS	AC=85;AF=0.0169728;AN=5008;NS=2504;DP=14191;EAS_AF=0.0159;AMR_AF=0.0144;AFR_AF=0.003;EUR_AF=0.0129;SAS_AF=0.0429;AA=C|||;VT=SNP
22	42650663	rs134866	C	T	100	PASS	AC=2116;AF=0.422524;AN=5008;NS=2504;DP=16405;EAS_AF=0.3175;AMR_AF=0.4798;AFR_AF=0.2572;EUR_AF=0.5388;SAS_AF=0.5941;AA=C|||;VT=SNP
22	42651221	rs134867	T	C	100	PASS	AC=2694;AF=0.537939;AN=5008;NS=2504;DP=15406;EAS_AF=0.6478;AMR_AF=0.5418;AFR_AF=0.3079;EUR_AF=0.6262;SAS_AF=0.6421;AA=C|||;VT=SNP
22	42651967	rs134868	G	A	100	PASS	AC=3669;AF=0.732628;AN=5008;NS=2504;DP=20951;EAS_AF=0.6944;AMR_AF=0.647;AFR_AF=0.798;EUR_AF=0.7376;SAS_AF=0.7393;AA=A|||;VT=SNP
22	42652074	rs134869	G	A	100	PASS	AC=1593;AF=0.318091;AN=5008;NS=2504;DP=20438;EAS_AF=0.2907;AMR_AF=0.415;AFR_AF=0.0552;EUR_AF=0.4553;SAS_AF=0.4918;AA=G|||;VT=SNP
22	42652317	rs134870	T	C	100	PASS	AC=2093;AF=0.417931;AN=5008;NS=2504;DP=21057;EAS_AF=0.3204;AMR_AF=0.4784;AFR_AF=0.239;EUR_AF=0.5368;SAS_AF=0.5951;AA=T|||;VT=SNP
22	42652716	rs134871	T	C	100	PASS	AC=2058;AF=0.410942;AN=5008;NS=2504;DP=20560;EAS_AF=0.3204;AMR_AF=0.4669;AFR_AF=0.2375;EUR_AF=0.5159;SAS_AF=0.591;AA=T|||;VT=SNP
22	42653038	rs134872	T	C	100	PASS	AC=3634;AF=0.725639;AN=5008;NS=2504;DP=17804;EAS_AF=0.6935;AMR_AF=0.6383;AFR_AF=0.798;EUR_AF=0.7137;SAS_AF=0.7352;AA=C|||;VT=SNP
22	42655283	rs9623546	G	T	100	PASS	AC=437;AF=0.0872604;AN=5008;NS=2504;DP=19295;EAS_AF=0.0288;AMR_AF=0.0605;AFR_AF=0.1377;EUR_AF=0.0775;SAS_AF=0.1084;AA=G|||;VT=SNP
22	42655377	rs5758686	G	T	100	PASS	AC=993;AF=0.198283;AN=5008;NS=2504;DP=20752;EAS_AF=0.374;AMR_AF=0.1412;AFR_AF=0.1362;EUR_AF=0.1958;SAS_AF=0.1442;AA=G|||;VT=SNP
22	42656588	rs5758687	A	T	100	PASS	AC=1098;AF=0.219249;AN=5008;NS=2504;DP=18510;EAS_AF=0.374;AMR_AF=0.1427;AFR_AF=0.2141;EUR_AF=0.1958;SAS_AF=0.1452;AA=T|||;VT=SNP
22	42656681	rs73169135	G	A	100	PASS	AC=421;AF=0.0840655;AN=5008;NS=2504;DP=16697;EAS_AF=0.0288;AMR_AF=0.049;AFR_AF=0.1331;EUR_AF=0.0755;SAS_AF=0.1084;AA=G|||;VT=SNP
22	42657566	rs134873	T	G	100	PASS	AC=1599;AF=0.319289;AN=5008;NS=2504;DP=19187;EAS_AF=0.2986;AMR_AF=0.4164;AFR_AF=0.0537;EUR_AF=0.4553;SAS_AF=0.4908;AA=T|||;VT=SNP
22	42660414	rs739146	A	G	100	PASS	AC=1137;AF=0.227037;AN=5008;NS=2504;DP=12953;EAS_AF=0.376;AMR_AF=0.1455;AFR_AF=0.2405;EUR_AF=0.1958;SAS_AF=0.1452;AA=G|||;VT=SNP
22	42661144	rs134874	A	G	100	PASS	AC=3137;AF=0.626398;AN=5008;NS=2504;DP=23166;EAS_AF=0.6667;AMR_AF=0.5865;AFR_AF=0.6278;EUR_AF=0.6551;SAS_AF=0.5818;AA=G|||;VT=SNP
22	42662371	rs134877	C	T	100	PASS	AC=1528;AF=0.305112;AN=5008;NS=2504;DP=19744;EAS_AF=0.2897;AMR_AF=0.415;AFR_AF=0.0522;EUR_AF=0.4533;SAS_AF=0.4325;AA=C|||;VT=SNP
22	42662501	rs5758688	T	C	100	PASS	AC=999;AF=0.199481;AN=5008;NS=2504;DP=19536;EAS_AF=0.375;AMR_AF=0.1412;AFR_AF=0.1399;EUR_AF=0.1958;SAS_AF=0.1442;AA=T|||;VT=SNP
22	42663871	rs5751258	C	G	100	PASS	AC=1016;AF=0.202875;AN=5008;NS=2504;DP=15859;EAS_AF=0.376;AMR_AF=0.1427;AFR_AF=0.1505;EUR_AF=0.1958;SAS_AF=0.1452;AA=G|||;VT=SNP
22	42663874	rs134878	A	G	100	PASS	AC=3205;AF=0.639976;AN=5008;NS=2504;DP=15827;EAS_AF=0.6657;AMR_AF=0.5879;AFR_AF=0.6346;EUR_AF=0.6551;SAS_AF=0.6421;AA=G|||;VT=SNP
22	42664201	rs134879	A	C	100	PASS	AC=1601;AF=0.319688;AN=5008;NS=2504;DP=13643;EAS_AF=0.2897;AMR_AF=0.4179;AFR_AF=0.0575;EUR_AF=0.4543;SAS_AF=0.4969;AA=A|||;VT=SNP
22	42664883	rs56111723	T	A	100	PASS	AC=1122;AF=0.224042;AN=5008;NS=2504;DP=20086;EAS_AF=0.377;AMR_AF=0.147;AFR_AF=0.2277;EUR_AF=0.1958;SAS_AF=0.1452;AA=A|||;VT=SNP
22	42664972	rs5758689	T	G	100	PASS	AC=1003;AF=0.20028;AN=5008;NS=2504;DP=19995;EAS_AF=0.376;AMR_AF=0.1427;AFR_AF=0.1399;EUR_AF=0.1968;SAS_AF=0.1452;AA=T|||;VT=SNP
22	42665117	rs12168969	C	T	100	PASS	AC=491;AF=0.0980431;AN=5008;NS=2504;DP=18450;EAS_AF=0.0288;AMR_AF=0.0648;AFR_AF=0.1793;EUR_AF=0.0795;SAS_AF=0.1022;AA=C|||;VT=SNP
22	42666069	rs55644935	A	G	100	PASS	AC=1165;AF=0.232628;AN=5008;NS=2504;DP=9182;EAS_AF=0.378;AMR_AF=0.1484;AFR_AF=0.2579;EUR_AF=0.1968;SAS_AF=0.1452;AA=g|||;VT=SNP
22	42667473	rs1107553	A	G	100	PASS	AC=998;AF=0.199281;AN=5008;NS=2504;DP=19943;EAS_AF=0.375;AMR_AF=0.1398;AFR_AF=0.1445;EUR_AF=0.1958;SAS_AF=0.138;AA=G|||;VT=SNP
22	42667552	rs117168709	C	T	100	PASS	AC=84;AF=0.0167732;AN=5008;NS=2504;DP=19230;EAS_AF=0.0159;AMR_AF=0.013;AFR_AF=0.003;EUR_AF=0.0129;SAS_AF=0.0429;AA=C|||;VT=SNP
22	42667594	rs1107554	G	C	100	PASS	AC=1010;AF=0.201677;AN=5008;NS=2504;DP=18709;EAS_AF=0.375;AMR_AF=0.1412;AFR_AF=0.1475;EUR_AF=0.1958;SAS_AF=0.1452;AA=G|||;VT=SNP
22	42668295	rs5758690	C	G	100	PASS	AC=1110;AF=0.221645;AN=5008;NS=2504;DP=17520;EAS_AF=0.375;AMR_AF=0.1441;AFR_AF=0.2209;EUR_AF=0.1968;SAS_AF=0.1452;AA=G|||;VT=SNP
22	42668504	rs5758691	G	C	100	PASS	AC=1005;AF=0.200679;AN=5008;NS=2504;DP=16900;EAS_AF=0.375;AMR_AF=0.1412;AFR_AF=0.1437;EUR_AF=0.1958;SAS_AF=0.1452;AA=G|||;VT=SNP
22	42669029	rs5758692	T	A	100	PASS	AC=987;AF=0.197085;AN=5008;NS=2504;DP=14325;EAS_AF=0.3581;AMR_AF=0.1398;AFR_AF=0.143;EUR_AF=0.1958;SAS_AF=0.1462;AA=A|||;VT=SNP
22	42669331	rs134880	A	G	100	PASS	AC=3704;AF=0.739617;AN=5008;NS=2504;DP=12298;EAS_AF=0.6925;AMR_AF=0.6556;AFR_AF=0.8185;EUR_AF=0.7416;SAS_AF=0.7393;AA=G|||;VT=SNP
22	42670111	rs1001587	C	T	100	PASS	AC=998;AF=0.199281;AN=5008;NS=2504;DP=19532;EAS_AF=0.374;AMR_AF=0.1427;AFR_AF=0.1377;EUR_AF=0.1968;SAS_AF=0.1452;AA=C|||;VT=SNP
22	42670293	rs1001586	G	T	100	PASS	AC=996;AF=0.198882;AN=5008;NS=2504;DP=19976;EAS_AF=0.375;AMR_AF=0.1412;AFR_AF=0.1369;EUR_AF=0.1958;SAS_AF=0.1452;AA=G|||;VT=SNP
22	42670740	rs134881	G	C	100	PASS	AC=3137;AF=0.626398;AN=5008;NS=2504;DP=19876;EAS_AF=0.6925;AMR_AF=0.6297;AFR_AF=0.4077;EUR_AF=0.7366;SAS_AF=0.7382;AA=G|||;VT=SNP
22	42670965	rs134882	T	C	100	PASS	AC=1601;AF=0.319688;AN=5008;NS=2504;DP=21821;EAS_AF=0.2897;AMR_AF=0.4222;AFR_AF=0.0575;EUR_AF=0.4573;SAS_AF=0.4908;AA=T|||;VT=SNP
22	42671066	rs739147	T	G	100	PASS	AC=1002;AF=0.20008;AN=5008;NS=2504;DP=20034;EAS_AF=0.375;AMR_AF=0.1427;AFR_AF=0.1407;EUR_AF=0.1958;SAS_AF=0.1452;AA=T|||;VT=SNP
22	42671487	rs134883	T	C	100	PASS	AC=3271;AF=0.653155;AN=5008;NS=2504;DP=17681;EAS_AF=0.6925;AMR_AF=0.6354;AFR_AF=0.5061;EUR_AF=0.7366;SAS_AF=0.7382;AA=C|||;VT=SNP
22	42671508	rs134884	C	G	100	PASS	AC=3272;AF=0.653355;AN=5008;NS=2504;DP=17698;EAS_AF=0.6925;AMR_AF=0.6369;AFR_AF=0.5061;EUR_AF=0.7366;SAS_AF=0.7382;AA=G|||;VT=SNP
22	42671567	rs80504	T	C	100	PASS	AC=3266;AF=0.652157;AN=5008;NS=2504;DP=18521;EAS_AF=0.6925;AMR_AF=0.6369;AFR_AF=0.5015;EUR_AF=0.7366;SAS_AF=0.7382;AA=T|||;VT=SNP
22	42672124	rs762995	A	G	100	PASS	AC=2130;AF=0.425319;AN=5008;NS=2504;DP=22922;EAS_AF=0.3175;AMR_AF=0.4885;AFR_AF=0.2693;EUR_AF=0.5328;SAS_AF=0.592;AA=A|||;VT=SNP
22	42673811	rs134885	C	G	100	PASS	AC=2630;AF=0.52516;AN=5008;NS=2504;DP=22279;EAS_AF=0.6567;AMR_AF=0.5634;AFR_AF=0.2254;EUR_AF=0.6521;SAS_AF=0.637;AA=C|||;VT=SNP
22	42673856	rs134886	A	G	100	PASS	AC=2631;AF=0.525359;AN=5008;NS=2504;DP=21113;EAS_AF=0.6567;AMR_AF=0.5634;AFR_AF=0.2262;EUR_AF=0.6521;SAS_AF=0.637;AA=A|||;VT=SNP
22	42674239	rs134887	A	G	100	PASS	AC=2816;AF=0.5623;AN=5008;NS=2504;DP=18144;EAS_AF=0.6567;AMR_AF=0.5706;AFR_AF=0.3623;EUR_AF=0.6531;SAS_AF=0.636;AA=G|||;VT=SNP
22	42674281	rs134888	C	T	100	PASS	AC=2764;AF=0.551917;AN=5008;NS=2504;DP=18295;EAS_AF=0.6567;AMR_AF=0.5648;AFR_AF=0.3253;EUR_AF=0.6551;SAS_AF=0.635;AA=T|||;VT=SNP
22	42674350	rs134889	A	T	100	PASS	AC=2738;AF=0.546725;AN=5008;NS=2504;DP=17619;EAS_AF=0.6567;AMR_AF=0.5634;AFR_AF=0.3079;EUR_AF=0.6521;SAS_AF=0.636;AA=T|||;VT=SNP
22	42675882	rs134891	T	C	100	PASS	AC=2733;AF=0.545727;AN=5008;NS=2504;DP=18463;EAS_AF=0.6567;AMR_AF=0.5692;AFR_AF=0.3011;EUR_AF=0.6531;SAS_AF=0.635;AA=T|||;VT=SNP
22	42677315	rs134893	G	C	100	PASS	AC=3148;AF=0.628594;AN=5008;NS=2504;DP=17222;EAS_AF=0.6855;AMR_AF=0.6268;AFR_AF=0.4266;EUR_AF=0.7346;SAS_AF=0.7352;AA=G|||;VT=SNP
22	42677913	rs134894	A	C	100	PASS	AC=3347;AF=0.668331;AN=5008;NS=2504;DP=20451;EAS_AF=0.6865;AMR_AF=0.6383;AFR_AF=0.5673;EUR_AF=0.7356;SAS_AF=0.7382;AA=C|||;VT=SNP
22	42678178	rs129472	T	C	100	PASS	AC=3703;AF=0.739417;AN=5008;NS=2504;DP=21699;EAS_AF=0.6865;AMR_AF=0.6527;AFR_AF=0.8253;EUR_AF=0.7396;SAS_AF=0.7393;AA=C|||;VT=SNP
22	42678713	rs762997	A	G	100	PASS	AC=3702;AF=0.739217;AN=5008;NS=2504;DP=14618;EAS_AF=0.6855;AMR_AF=0.6527;AFR_AF=0.8253;EUR_AF=0.7396;SAS_AF=0.7393;AA=g|||;VT=SNP
22	42678862	rs86668	C	G	100	PASS	AC=3356;AF=0.670128;AN=5008;NS=2504;DP=15569;EAS_AF=0.6855;AMR_AF=0.6398;AFR_AF=0.5711;EUR_AF=0.7386;SAS_AF=0.7393;AA=G|||;VT=SNP
22	42680201	rs76462269	T	C	100	PASS	AC=540;AF=0.107827;AN=5008;NS=2504;DP=16241;EAS_AF=0.0288;AMR_AF=0.0663;AFR_AF=0.1861;EUR_AF=0.0964;SAS_AF=0.1247;AA=T|||;VT=SNP
22	42680800	rs86669	C	T	100	PASS	AC=2201;AF=0.439497;AN=5008;NS=2504;DP=21729;EAS_AF=0.3284;AMR_AF=0.4914;AFR_AF=0.3116;EUR_AF=0.5358;SAS_AF=0.591;AA=C|||;VT=SNP
22	42680973	rs86670	A	G	100	PASS	AC=3354;AF=0.669728;AN=5008;NS=2504;DP=19322;EAS_AF=0.6954;AMR_AF=0.6369;AFR_AF=0.5673;EUR_AF=0.7346;SAS_AF=0.7382;AA=G|||;VT=SNP
22	42681860	rs134897	T	C	100	PASS	AC=3222;AF=0.643371;AN=5008;NS=2504;DP=17384;EAS_AF=0.6954;AMR_AF=0.6311;AFR_AF=0.472;EUR_AF=0.7336;SAS_AF=0.7372;AA=T|||;VT=SNP
22	42682262	rs77238205	C	G	100	PASS	AC=254;AF=0.0507188;AN=5008;NS=2504;DP=22938;EAS_AF=0.0288;AMR_AF=0.0476;AFR_AF=0.0091;EUR_AF=0.0805;SAS_AF=0.1012;AA=C|||;VT=SNP
22	42682557	rs134898	T	C	100	PASS	AC=3709;AF=0.740615;AN=5008;NS=2504;DP=23658;EAS_AF=0.6954;AMR_AF=0.6513;AFR_AF=0.826;EUR_AF=0.7386;SAS_AF=0.7372;AA=C|||;VT=SNP
22	42683030	rs134899	T	G	100	PASS	AC=2703;AF=0.539736;AN=5008;NS=2504;DP=19782;EAS_AF=0.6667;AMR_AF=0.5663;AFR_AF=0.2723;EUR_AF=0.6521;SAS_AF=0.636;AA=T|||;VT=SNP
22	42683343	rs134900	G	C	100	PASS	AC=1709;AF=0.341254;AN=5008;NS=2504;DP=21036;EAS_AF=0.2986;AMR_AF=0.4265;AFR_AF=0.1309;EUR_AF=0.4573;SAS_AF=0.4898;AA=G|||;VT=SNP
22	42683520	rs134901	C	T	100	PASS	AC=2875;AF=0.574081;AN=5008;NS=2504;DP=22462;EAS_AF=0.6657;AMR_AF=0.572;AFR_AF=0.4002;EUR_AF=0.6531;SAS_AF=0.635;AA=T|||;VT=SNP
22	42683997	rs134902	G	A	100	PASS	AC=1710;AF=0.341454;AN=5008;NS=2504;DP=18129;EAS_AF=0.2966;AMR_AF=0.4236;AFR_AF=0.1354;EUR_AF=0.4573;SAS_AF=0.4888;AA=G|||;VT=SNP
22	42684818	rs5758698	C	T	100	PASS	AC=977;AF=0.195088;AN=5008;NS=2504;DP=17334;EAS_AF=0.3462;AMR_AF=0.1398;AFR_AF=0.1445;EUR_AF=0.1968;SAS_AF=0.1452;AA=C|||;VT=SNP
22	42684913	rs134903	C	A	100	PASS	AC=2924;AF=0.583866;AN=5008;NS=2504;DP=15904;EAS_AF=0.6448;AMR_AF=0.5764;AFR_AF=0.4508;EUR_AF=0.6531;SAS_AF=0.635;AA=A|||;VT=SNP
22	42685537	rs134904	A	G	100	PASS	AC=3739;AF=0.746605;AN=5008;NS=2504;DP=19427;EAS_AF=0.7232;AMR_AF=0.6527;AFR_AF=0.8275;EUR_AF=0.7356;SAS_AF=0.7393;AA=G|||;VT=SNP
22	42688034	rs5758699	C	G	100	PASS	AC=1375;AF=0.274561;AN=5008;NS=2504;DP=19649;EAS_AF=0.3472;AMR_AF=0.1542;AFR_AF=0.4342;EUR_AF=0.2008;SAS_AF=0.1452;AA=G|||;VT=SNP
22	42688085	rs112603	A	T	100	PASS	AC=3624;AF=0.723642;AN=5008;NS=2504;DP=19312;EAS_AF=0.7232;AMR_AF=0.6441;AFR_AF=0.7405;EUR_AF=0.7425;SAS_AF=0.7382;AA=T|||;VT=SNP
22	42688532	rs17002947	A	G	100	PASS	AC=554;AF=0.110623;AN=5008;NS=2504;DP=22387;EAS_AF=0.002;AMR_AF=0.0994;AFR_AF=0.171;EUR_AF=0.1869;SAS_AF=0.0706;AA=a|||;VT=SNP
22	42688639	rs9611766	G	A	100	PASS	AC=1295;AF=0.258586;AN=5008;NS=2504;DP=20994;EAS_AF=0.2887;AMR_AF=0.3314;AFR_AF=0.2163;EUR_AF=0.2217;SAS_AF=0.271;AA=G|||;VT=SNP
22	42688724	rs17002948	T	G	100	PASS	AC=610;AF=0.121805;AN=5008;NS=2504;DP=19302;EAS_AF=0.002;AMR_AF=0.0735;AFR_AF=0.1619;EUR_AF=0.1571;SAS_AF=0.1892;AA=T|||;VT=SNP
22	42689140	rs80506	T	A	100	PASS	AC=1734;AF=0.346246;AN=5008;NS=2504;DP=17426;EAS_AF=0.3145;AMR_AF=0.4236;AFR_AF=0.1702;EUR_AF=0.4592;SAS_AF=0.4458;AA=T|||;VT=SNP
22	42689370	rs134906	C	T	100	PASS	AC=1667;AF=0.332867;AN=5008;NS=2504;DP=21015;EAS_AF=0.3165;AMR_AF=0.4164;AFR_AF=0.1188;EUR_AF=0.4652;SAS_AF=0.4438;AA=C|||;VT=SNP
22	42689998	rs5758700	T	A	100	PASS	AC=834;AF=0.166534;AN=5008;NS=2504;DP=17353;EAS_AF=0.37;AMR_AF=0.0648;AFR_AF=0.2428;EUR_AF=0.0169;SAS_AF=0.0798;AA=T|||;VT=SNP
22	42690262	rs5758701	A	G	100	PASS	AC=824;AF=0.164537;AN=5008;NS=2504;DP=13749;EAS_AF=0.373;AMR_AF=0.0634;AFR_AF=0.2322;EUR_AF=0.0159;SAS_AF=0.0828;AA=A|||;VT=SNP
22	42690311	rs6002672	C	G	100	PASS	AC=507;AF=0.101238;AN=5008;NS=2504;DP=17840;EAS_AF=0.0714;AMR_AF=0.0663;AFR_AF=0.1566;EUR_AF=0.0736;SAS_AF=0.1104;AA=C|||;VT=SNP
22	42691238	rs1548304	C	T	100	PASS	AC=2091;AF=0.417532;AN=5008;NS=2504;DP=17740;EAS_AF=0.4454;AMR_AF=0.5029;AFR_AF=0.2496;EUR_AF=0.504;SAS_AF=0.4663;AA=t|||;VT=SNP
22	42691270	rs8135529	T	C	100	PASS	AC=373;AF=0.0744808;AN=5008;NS=2504;DP=17033;EAS_AF=0.005;AMR_AF=0.0548;AFR_AF=0.1415;EUR_AF=0.0646;SAS_AF=0.0798;AA=t|||;VT=SNP
22	42691296	rs6002673	A	G	100	PASS	AC=1873;AF=0.374002;AN=5008;NS=2504;DP=15561;EAS_AF=0.6518;AMR_AF=0.3444;AFR_AF=0.1399;EUR_AF=0.3867;SAS_AF=0.4121;AA=a|||;VT=SNP
22	42691689	rs5996139	A	G	100	PASS	AC=3675;AF=0.733826;AN=5008;NS=2504;DP=17376;EAS_AF=0.6964;AMR_AF=0.6326;AFR_AF=0.8903;EUR_AF=0.6243;SAS_AF=0.7454;AA=G|||;VT=SNP
22	42692339	rs9623554	G	A	100	PASS	AC=1164;AF=0.232428;AN=5008;NS=2504;DP=20723;EAS_AF=0.38;AMR_AF=0.1095;AFR_AF=0.2156;EUR_AF=0.1541;SAS_AF=0.271;AA=G|||;VT=SNP
22	42694220	rs6002674	T	C	100	PASS	AC=1222;AF=0.24401;AN=5008;NS=2504;DP=19129;EAS_AF=0.379;AMR_AF=0.1153;AFR_AF=0.2542;EUR_AF=0.1541;SAS_AF=0.2751;AA=T|||;VT=SNP
22	42695148	rs11704558	C	T	100	PASS	AC=1045;AF=0.208666;AN=5008;NS=2504;DP=17416;EAS_AF=0.2857;AMR_AF=0.3199;AFR_AF=0.0129;EUR_AF=0.2038;SAS_AF=0.32;AA=C|||;VT=SNP
22	42695345	rs73886026	C	G	100	PASS	AC=324;AF=0.0646965;AN=5008;NS=2504;DP=16542;EAS_AF=0.0099;AMR_AF=0.0749;AFR_AF=0.0151;EUR_AF=0.1064;SAS_AF=0.138;AA=C|||;VT=SNP
22	42696005	rs8137939	G	A	100	PASS	AC=1820;AF=0.363419;AN=5008;NS=2504;DP=8380;EAS_AF=0.2887;AMR_AF=0.464;AFR_AF=0.2315;EUR_AF=0.4423;SAS_AF=0.4663;AA=G|||;VT=SNP
22	42696872	rs5758703	C	T	100	PASS	AC=3440;AF=0.686901;AN=5008;NS=2504;DP=18640;EAS_AF=0.631;AMR_AF=0.6095;AFR_AF=0.798;EUR_AF=0.6034;SAS_AF=0.7352;AA=T|||;VT=SNP
22	42697216	rs6002676	A	G	100	PASS	AC=3534;AF=0.705671;AN=5008;NS=2504;DP=20292;EAS_AF=0.6478;AMR_AF=0.6153;AFR_AF=0.8487;EUR_AF=0.6093;SAS_AF=0.7352;AA=G|||;VT=SNP
22	42697449	rs11090082	G	A	100	PASS	AC=1792;AF=0.357827;AN=5008;NS=2504;DP=18392;EAS_AF=0.2897;AMR_AF=0.4611;AFR_AF=0.2156;EUR_AF=0.4433;SAS_AF=0.4591;AA=G|||;VT=SNP
22	42697966	rs73886027	C	T	100	PASS	AC=570;AF=0.113818;AN=5008;NS=2504;DP=16767;EAS_AF=0.0308;AMR_AF=0.1124;AFR_AF=0.0408;EUR_AF=0.1551;SAS_AF=0.2566;AA=C|||;VT=SNP
22	42698103	rs4822101	T	C	100	PASS	AC=3306;AF=0.660144;AN=5008;NS=2504;DP=17526;EAS_AF=0.6478;AMR_AF=0.6023;AFR_AF=0.6884;EUR_AF=0.6034;SAS_AF=0.7342;AA=C|||;VT=SNP
22	42698430	rs4822102	C	T	100	PASS	AC=3305;AF=0.659944;AN=5008;NS=2504;DP=14512;EAS_AF=0.6468;AMR_AF=0.6023;AFR_AF=0.6884;EUR_AF=0.6034;SAS_AF=0.7342;AA=C|||;VT=SNP
22	42698574	rs4822103	A	C	100	PASS	AC=3306;AF=0.660144;AN=5008;NS=2504;DP=17879;EAS_AF=0.6478;AMR_AF=0.6023;AFR_AF=0.6891;EUR_AF=0.6034;SAS_AF=0.7331;AA=C|||;VT=SNP
22	42698800	rs4822104	T	C	100	PASS	AC=3457;AF=0.690296;AN=5008;NS=2504;DP=17492;EAS_AF=0.6478;AMR_AF=0.6095;AFR_AF=0.7988;EUR_AF=0.6034;SAS_AF=0.7342;AA=C|||;VT=SNP
22	42698962	rs4820459	G	A	100	PASS	AC=2509;AF=0.500998;AN=5008;NS=2504;DP=18421;EAS_AF=0.6181;AMR_AF=0.4755;AFR_AF=0.4834;EUR_AF=0.4473;SAS_AF=0.4775;AA=G|||;VT=SNP
22	42698966	rs4822105	C	T	100	PASS	AC=3079;AF=0.614816;AN=5008;NS=2504;DP=18548;EAS_AF=0.6488;AMR_AF=0.5879;AFR_AF=0.5242;EUR_AF=0.6024;SAS_AF=0.7342;AA=C|||;VT=SNP
22	42699606	rs9623555	T	C	100	PASS	AC=3457;AF=0.690296;AN=5008;NS=2504;DP=18000;EAS_AF=0.6478;AMR_AF=0.6095;AFR_AF=0.7988;EUR_AF=0.6034;SAS_AF=0.7342;AA=C|||;VT=SNP
22	42699996	rs8140842	T	C	100	PASS	AC=3048;AF=0.608626;AN=5008;NS=2504;DP=12956;EAS_AF=0.3264;AMR_AF=0.6037;AFR_AF=0.7511;EUR_AF=0.6034;SAS_AF=0.7157;AA=C|||;VT=SNP
22	42700222	rs8135132	A	C	100	PASS	AC=3458;AF=0.690495;AN=5008;NS=2504;DP=14248;EAS_AF=0.6488;AMR_AF=0.6095;AFR_AF=0.7988;EUR_AF=0.6034;SAS_AF=0.7342;AA=C|||;VT=SNP
22	42701111	rs9623557	A	C	100	PASS	AC=3458;AF=0.690495;AN=5008;NS=2504;DP=17279;EAS_AF=0.6478;AMR_AF=0.611;AFR_AF=0.7988;EUR_AF=0.6034;SAS_AF=0.7342;AA=c|||;VT=SNP
22	42701419	rs6002677	A	G	100	PASS	AC=3453;AF=0.689497;AN=5008;NS=2504;DP=16364;EAS_AF=0.6478;AMR_AF=0.6095;AFR_AF=0.7958;EUR_AF=0.6034;SAS_AF=0.7342;AA=a|||;VT=SNP
22	42701984	rs2157295	T	G	100	PASS	AC=3160;AF=0.63099;AN=5008;NS=2504;DP=15180;EAS_AF=0.6488;AMR_AF=0.5937;AFR_AF=0.5825;EUR_AF=0.6024;SAS_AF=0.7342;AA=T|||;VT=SNP
22	42702179	rs4822106	C	T	100	PASS	AC=3408;AF=0.680511;AN=5008;NS=2504;DP=14205;EAS_AF=0.6498;AMR_AF=0.6081;AFR_AF=0.7474;EUR_AF=0.6034;SAS_AF=0.7526;AA=C|||;VT=SNP
22	42702182	rs2157296	T	C	100	PASS	AC=3410;AF=0.680911;AN=5008;NS=2504;DP=14264;EAS_AF=0.6498;AMR_AF=0.6081;AFR_AF=0.7489;EUR_AF=0.6034;SAS_AF=0.7526;AA=t|||;VT=SNP
22	42702633	rs762998	A	T	100	PASS	AC=3458;AF=0.690495;AN=5008;NS=2504;DP=17505;EAS_AF=0.6488;AMR_AF=0.6095;AFR_AF=0.7988;EUR_AF=0.6034;SAS_AF=0.7342;AA=T|||;VT=SNP
22	42702673	rs762999	C	G	100	PASS	AC=3458;AF=0.690495;AN=5008;NS=2504;DP=17842;EAS_AF=0.6488;AMR_AF=0.6095;AFR_AF=0.7988;EUR_AF=0.6034;SAS_AF=0.7342;AA=G|||;VT=SNP
22	42704386	rs6002678	C	G	100	PASS	AC=2543;AF=0.507788;AN=5008;NS=2504;DP=16872;EAS_AF=0.6438;AMR_AF=0.4294;AFR_AF=0.5514;EUR_AF=0.3946;SAS_AF=0.4806;AA=C|||;VT=SNP
22	42704682	rs763000	T	A	100	PASS	AC=2663;AF=0.531749;AN=5008;NS=2504;DP=20173;EAS_AF=0.3899;AMR_AF=0.5245;AFR_AF=0.5666;EUR_AF=0.4841;SAS_AF=0.6851;AA=T|||;VT=SNP
22	42704834	rs4822107	G	A	100	PASS	AC=3391;AF=0.677117;AN=5008;NS=2504;DP=20762;EAS_AF=0.7163;AMR_AF=0.5461;AFR_AF=0.8472;EUR_AF=0.4821;SAS_AF=0.7004;AA=A|||;VT=SNP
22	42705091	rs8142378	C	T	100	PASS	AC=350;AF=0.0698882;AN=5008;NS=2504;DP=15601;EAS_AF=0.0308;AMR_AF=0.0216;AFR_AF=0.1263;EUR_AF=0.0338;SAS_AF=0.1053;AA=C|||;VT=SNP
22	42705394	rs1041878	C	T	100	PASS	AC=2856;AF=0.570288;AN=5008;NS=2504;DP=13870;EAS_AF=0.3998;AMR_AF=0.5418;AFR_AF=0.6823;EUR_AF=0.4911;SAS_AF=0.6963;AA=C|||;VT=SNP
22	42705603	rs111480017	C	T	100	PASS	AC=183;AF=0.0365415;AN=5008;NS=2504;DP=14292;EAS_AF=0.0317;AMR_AF=0.0202;AFR_AF=0.003;EUR_AF=0.0328;SAS_AF=0.1022;AA=C|||;VT=SNP
22	42705870	rs4822108	C	A	100	PASS	AC=1738;AF=0.347045;AN=5008;NS=2504;DP=20777;EAS_AF=0.2887;AMR_AF=0.4568;AFR_AF=0.2443;EUR_AF=0.4155;SAS_AF=0.3978;AA=C|||;VT=SNP
22	42706731	rs8139941	G	A	100	PASS	AC=2842;AF=0.567492;AN=5008;NS=2504;DP=16219;EAS_AF=0.3988;AMR_AF=0.5403;AFR_AF=0.6747;EUR_AF=0.4891;SAS_AF=0.6963;AA=G|||;VT=SNP
22	42707584	rs6002679	A	G	100	PASS	AC=2862;AF=0.571486;AN=5008;NS=2504;DP=18790;EAS_AF=0.3978;AMR_AF=0.5403;AFR_AF=0.6891;EUR_AF=0.4911;SAS_AF=0.6963;AA=G|||;VT=SNP
22	42707715	rs13055057	G	A	100	PASS	AC=1622;AF=0.323882;AN=5008;NS=2504;DP=19730;EAS_AF=0.2867;AMR_AF=0.4496;AFR_AF=0.1619;EUR_AF=0.4155;SAS_AF=0.3978;AA=G|||;VT=SNP
22	42708274	rs6002681	T	C	100	PASS	AC=1114;AF=0.222444;AN=5008;NS=2504;DP=18641;EAS_AF=0.1111;AMR_AF=0.085;AFR_AF=0.4357;EUR_AF=0.0746;SAS_AF=0.2986;AA=T|||;VT=SNP
22	42708381	rs6002682	A	G	100	PASS	AC=2851;AF=0.569289;AN=5008;NS=2504;DP=19835;EAS_AF=0.3978;AMR_AF=0.5403;AFR_AF=0.6815;EUR_AF=0.4901;SAS_AF=0.6963;AA=G|||;VT=SNP
22	42708731	rs6002683	C	T	100	PASS	AC=2850;AF=0.569089;AN=5008;NS=2504;DP=18646;EAS_AF=0.3978;AMR_AF=0.5403;AFR_AF=0.6815;EUR_AF=0.4901;SAS_AF=0.6953;AA=C|||;VT=SNP
22	42709334	rs5758706	C	T	100	PASS	AC=761;AF=0.151957;AN=5008;NS=2504;DP=18838;EAS_AF=0.1458;AMR_AF=0.3256;AFR_AF=0.0144;EUR_AF=0.2624;SAS_AF=0.1074;AA=C|||;VT=SNP
22	42709762	rs4820460	C	T	100	PASS	AC=2851;AF=0.569289;AN=5008;NS=2504;DP=15968;EAS_AF=0.3988;AMR_AF=0.5418;AFR_AF=0.6815;EUR_AF=0.4891;SAS_AF=0.6953;AA=C|||;VT=SNP
22	42709886	rs6002684	G	A	100	PASS	AC=347;AF=0.0692891;AN=5008;NS=2504;DP=16660;EAS_AF=0.0308;AMR_AF=0.0202;AFR_AF=0.1271;EUR_AF=0.0338;SAS_AF=0.1022;AA=G|||;VT=SNP
22	42709900	rs6002685	C	T	100	PASS	AC=2852;AF=0.569489;AN=5008;NS=2504;DP=16649;EAS_AF=0.3988;AMR_AF=0.5403;AFR_AF=0.6815;EUR_AF=0.4891;SAS_AF=0.6973;AA=C|||;VT=SNP
22	42710052	rs6002686	G	A	100	PASS	AC=2835;AF=0.566094;AN=5008;NS=2504;DP=18084;EAS_AF=0.3988;AMR_AF=0.5389;AFR_AF=0.6717;EUR_AF=0.4891;SAS_AF=0.6943;AA=G|||;VT=SNP
22	42710092	rs6002687	G	C	100	PASS	AC=2831;AF=0.565296;AN=5008;NS=2504;DP=18096;EAS_AF=0.3988;AMR_AF=0.5403;AFR_AF=0.6672;EUR_AF=0.4891;SAS_AF=0.6953;AA=G|||;VT=SNP
22	42710606	rs11090083	A	G	100	PASS	AC=2921;AF=0.583267;AN=5008;NS=2504;DP=13903;EAS_AF=0.3988;AMR_AF=0.5447;AFR_AF=0.7322;EUR_AF=0.4901;SAS_AF=0.6953;AA=G|||;VT=SNP
22	42710882	rs78602968	C	T	100	PASS	AC=398;AF=0.0794728;AN=5008;NS=2504;DP=16139;EAS_AF=0.0804;AMR_AF=0.0461;AFR_AF=0.0424;EUR_AF=0.0378;SAS_AF=0.1953;AA=C|||;VT=SNP
22	42711003	rs12628932	G	C	100	PASS	AC=767;AF=0.153155;AN=5008;NS=2504;DP=18959;EAS_AF=0.1458;AMR_AF=0.3271;AFR_AF=0.0144;EUR_AF=0.2644;SAS_AF=0.1104;AA=G|||;VT=SNP
22	42711316	rs7287195	C	T	100	PASS	AC=415;AF=0.0828674;AN=5008;NS=2504;DP=18213;EAS_AF=0.0804;AMR_AF=0.0476;AFR_AF=0.0537;EUR_AF=0.0388;SAS_AF=0.1953;AA=C|||;VT=SNP
22	42711636	rs35248349	C	T	100	PASS	AC=1736;AF=0.346645;AN=5008;NS=2504;DP=19133;EAS_AF=0.2877;AMR_AF=0.4582;AFR_AF=0.2436;EUR_AF=0.4145;SAS_AF=0.3978;AA=C|||;VT=SNP
22	42713044	rs1008194	T	C	100	PASS	AC=3469;AF=0.692692;AN=5008;NS=2504;DP=16190;EAS_AF=0.7133;AMR_AF=0.5605;AFR_AF=0.8812;EUR_AF=0.497;SAS_AF=0.7117;AA=C|||;VT=SNP
22	42714657	rs11704435	C	T	100	PASS	AC=2110;AF=0.421326;AN=5008;NS=2504;DP=16853;EAS_AF=0.6022;AMR_AF=0.4582;AFR_AF=0.2814;EUR_AF=0.4056;SAS_AF=0.4141;AA=C|||;VT=SNP
22	42715036	rs7285810	G	C	100	PASS	AC=410;AF=0.081869;AN=5008;NS=2504;DP=19904;EAS_AF=0.0794;AMR_AF=0.0605;AFR_AF=0.0446;EUR_AF=0.0378;SAS_AF=0.1953;AA=G|||;VT=SNP
22	42715328	rs57163740	G	A	100	PASS	AC=1114;AF=0.222444;AN=5008;NS=2504;DP=18145;EAS_AF=0.1101;AMR_AF=0.0994;AFR_AF=0.4319;EUR_AF=0.0746;SAS_AF=0.2945;AA=G|||;VT=SNP
22	42715375	rs116589976	G	A	100	PASS	AC=412;AF=0.0822684;AN=5008;NS=2504;DP=16932;EAS_AF=0.0794;AMR_AF=0.062;AFR_AF=0.0454;EUR_AF=0.0378;SAS_AF=0.1953;AA=G|||;VT=SNP
22	42715391	rs5751262	G	C	100	PASS	AC=755;AF=0.150759;AN=5008;NS=2504;DP=16861;EAS_AF=0.1458;AMR_AF=0.3127;AFR_AF=0.0151;EUR_AF=0.2644;SAS_AF=0.1074;AA=G|||;VT=SNP
22	42716484	rs4822109	T	C	100	PASS	AC=2214;AF=0.442093;AN=5008;NS=2504;DP=18375;EAS_AF=0.6042;AMR_AF=0.464;AFR_AF=0.3495;EUR_AF=0.4135;SAS_AF=0.4141;AA=C|||;VT=SNP
22	42716632	rs7286414	G	A	100	PASS	AC=1170;AF=0.233626;AN=5008;NS=2504;DP=23122;EAS_AF=0.2877;AMR_AF=0.3631;AFR_AF=0.0295;EUR_AF=0.2664;SAS_AF=0.3282;AA=G|||;VT=SNP
22	42717108	rs1107526	A	G	100	PASS	AC=2281;AF=0.455471;AN=5008;NS=2504;DP=19897;EAS_AF=0.6042;AMR_AF=0.4669;AFR_AF=0.3986;EUR_AF=0.4135;SAS_AF=0.4141;AA=G|||;VT=SNP
22	42717590	rs2413685	G	A	100	PASS	AC=2226;AF=0.444489;AN=5008;NS=2504;DP=19475;EAS_AF=0.6042;AMR_AF=0.4712;AFR_AF=0.3457;EUR_AF=0.4254;SAS_AF=0.4141;AA=G|||;VT=SNP
22	42717812	rs2157297	T	G	100	PASS	AC=2232;AF=0.445687;AN=5008;NS=2504;DP=15906;EAS_AF=0.6052;AMR_AF=0.4697;AFR_AF=0.3495;EUR_AF=0.4264;SAS_AF=0.4141;AA=G|||;VT=SNP
22	42717884	rs2157298	C	T	100	PASS	AC=2230;AF=0.445288;AN=5008;NS=2504;DP=16458;EAS_AF=0.6052;AMR_AF=0.4697;AFR_AF=0.3487;EUR_AF=0.4254;SAS_AF=0.4141;AA=C|||;VT=SNP
22	42718481	rs6002688	T	A	100	PASS	AC=479;AF=0.095647;AN=5008;NS=2504;DP=20610;EAS_AF=0.0784;AMR_AF=0.0648;AFR_AF=0.0946;EUR_AF=0.0388;SAS_AF=0.1953;AA=T|||;VT=SNP
22	42720463	rs73169171	T	C	100	PASS	AC=1557;AF=0.310903;AN=5008;NS=2504;DP=15405;EAS_AF=0.2897;AMR_AF=0.4409;AFR_AF=0.1354;EUR_AF=0.3917;SAS_AF=0.3947;AA=t|||;VT=SNP
22	42720582	rs36141542	T	C	100	PASS	AC=2118;AF=0.422923;AN=5008;NS=2504;DP=17274;EAS_AF=0.6052;AMR_AF=0.4539;AFR_AF=0.295;EUR_AF=0.3986;SAS_AF=0.411;AA=T|||;VT=SNP
22	42721010	rs5758708	A	G	100	PASS	AC=3460;AF=0.690895;AN=5008;NS=2504;DP=18105;EAS_AF=0.7143;AMR_AF=0.5663;AFR_AF=0.8865;EUR_AF=0.4771;SAS_AF=0.7106;AA=G|||;VT=SNP
22	42721044	rs5758709	A	G	100	PASS	AC=2204;AF=0.440096;AN=5008;NS=2504;DP=18073;EAS_AF=0.6042;AMR_AF=0.4597;AFR_AF=0.3563;EUR_AF=0.4016;SAS_AF=0.41;AA=G|||;VT=SNP
22	42722518	rs2227113	T	C	100	PASS	AC=2689;AF=0.536941;AN=5008;NS=2504;DP=19348;EAS_AF=0.6845;AMR_AF=0.5245;AFR_AF=0.4508;EUR_AF=0.4404;SAS_AF=0.6094;AA=C|||;VT=SNP
22	42722807	rs80265196	T	A	100	PASS	AC=481;AF=0.0960463;AN=5008;NS=2504;DP=19062;EAS_AF=0.0784;AMR_AF=0.0648;AFR_AF=0.0961;EUR_AF=0.0388;SAS_AF=0.1953;AA=T|||;VT=SNP
22	42723032	rs5751263	C	T	100	PASS	AC=1936;AF=0.386581;AN=5008;NS=2504;DP=21987;EAS_AF=0.6042;AMR_AF=0.4452;AFR_AF=0.1679;EUR_AF=0.3897;SAS_AF=0.4131;AA=C|||;VT=SNP
22	42723903	rs5751264	C	T	100	PASS	AC=1932;AF=0.385783;AN=5008;NS=2504;DP=18992;EAS_AF=0.6032;AMR_AF=0.4438;AFR_AF=0.1679;EUR_AF=0.3897;SAS_AF=0.411;AA=C|||;VT=SNP
22	42725307	rs5758710	G	A	100	PASS	AC=414;AF=0.0826677;AN=5008;NS=2504;DP=18213;EAS_AF=0.3145;AMR_AF=0.0159;AFR_AF=0.0333;EUR_AF=0.0258;SAS_AF=0.0164;AA=G|||;VT=SNP
22	42725695	rs5758711	A	C	100	PASS	AC=2439;AF=0.487021;AN=5008;NS=2504;DP=15341;EAS_AF=0.6845;AMR_AF=0.5101;AFR_AF=0.2837;EUR_AF=0.4245;SAS_AF=0.6063;AA=A|||;VT=SNP
22	42725719	rs5758712	C	T	100	PASS	AC=412;AF=0.0822684;AN=5008;NS=2504;DP=15305;EAS_AF=0.3145;AMR_AF=0.0159;AFR_AF=0.0318;EUR_AF=0.0258;SAS_AF=0.0164;AA=C|||;VT=SNP
22	42725745	rs57684853	G	C	100	PASS	AC=357;AF=0.0712859;AN=5008;NS=2504;DP=14273;EAS_AF=0.0298;AMR_AF=0.0216;AFR_AF=0.1331;EUR_AF=0.0348;SAS_AF=0.1033;AA=G|||;VT=SNP
22	42726357	rs8142108	G	T	100	PASS	AC=1951;AF=0.389577;AN=5008;NS=2504;DP=18811;EAS_AF=0.6052;AMR_AF=0.4438;AFR_AF=0.1838;EUR_AF=0.3857;SAS_AF=0.411;AA=G|||;VT=SNP
22	42727133	rs4822111	T	C	100	PASS	AC=3453;AF=0.689497;AN=5008;NS=2504;DP=16301;EAS_AF=0.7143;AMR_AF=0.5634;AFR_AF=0.8865;EUR_AF=0.4722;SAS_AF=0.7106;AA=C|||;VT=SNP
22	42727231	rs8138069	C	T	100	PASS	AC=336;AF=0.0670927;AN=5008;NS=2504;DP=13422;EAS_AF=0.0298;AMR_AF=0.0216;AFR_AF=0.1195;EUR_AF=0.0348;SAS_AF=0.1002;AA=C|||;VT=SNP
22	42727304	rs739149	T	C	100	PASS	AC=3454;AF=0.689696;AN=5008;NS=2504;DP=16022;EAS_AF=0.7153;AMR_AF=0.5634;AFR_AF=0.8865;EUR_AF=0.4722;SAS_AF=0.7106;AA=C|||;VT=SNP
22	42728168	rs739150	C	T	100	PASS	AC=3525;AF=0.703874;AN=5008;NS=2504;DP=21787;EAS_AF=0.7133;AMR_AF=0.5648;AFR_AF=0.9501;EUR_AF=0.4662;SAS_AF=0.7045;AA=T|||;VT=SNP
22	42728456	rs713804	T	C	100	PASS	AC=3451;AF=0.689097;AN=5008;NS=2504;DP=20415;EAS_AF=0.7133;AMR_AF=0.5634;AFR_AF=0.8865;EUR_AF=0.4732;SAS_AF=0.7086;AA=C|||;VT=SNP
22	42729040	rs60201604	C	T	100	PASS	AC=341;AF=0.0680911;AN=5008;NS=2504;DP=21224;EAS_AF=0.0298;AMR_AF=0.0216;AFR_AF=0.1233;EUR_AF=0.0348;SAS_AF=0.1002;AA=C|||;VT=SNP
22	42729096	rs58655134	C	T	100	PASS	AC=345;AF=0.0688898;AN=5008;NS=2504;DP=24710;EAS_AF=0.0298;AMR_AF=0.0231;AFR_AF=0.1241;EUR_AF=0.0368;SAS_AF=0.1002;AA=C|||;VT=SNP
22	42730482	rs6002691	C	G	100	PASS	AC=1002;AF=0.20008;AN=5008;NS=2504;DP=20326;EAS_AF=0.0784;AMR_AF=0.0908;AFR_AF=0.4713;EUR_AF=0.0467;SAS_AF=0.1943;AA=C|||;VT=SNP
22	42730680	rs6002692	C	T	100	PASS	AC=3433;AF=0.685503;AN=5008;NS=2504;DP=20003;EAS_AF=0.7113;AMR_AF=0.562;AFR_AF=0.8865;EUR_AF=0.4652;SAS_AF=0.7014;AA=T|||;VT=SNP
22	42730837	rs79527556	C	T	100	PASS	AC=405;AF=0.0808706;AN=5008;NS=2504;DP=21656;EAS_AF=0.0784;AMR_AF=0.0605;AFR_AF=0.0431;EUR_AF=0.0378;SAS_AF=0.1933;AA=C|||;VT=SNP
22	42730970	rs9623566	C	T	100	PASS	AC=1942;AF=0.38778;AN=5008;NS=2504;DP=19515;EAS_AF=0.6032;AMR_AF=0.4452;AFR_AF=0.1823;EUR_AF=0.3837;SAS_AF=0.407;AA=C|||;VT=SNP
22	42731385	rs59087868	G	A	100	PASS	AC=475;AF=0.0948482;AN=5008;NS=2504;DP=18170;EAS_AF=0.0298;AMR_AF=0.0274;AFR_AF=0.2269;EUR_AF=0.0258;SAS_AF=0.1022;AA=G|||;VT=SNP
22	42731540	rs4822112	G	T	100	PASS	AC=4581;AF=0.914736;AN=5008;NS=2504;DP=21770;EAS_AF=0.9097;AMR_AF=0.9251;AFR_AF=0.9909;EUR_AF=0.8121;SAS_AF=0.9151;AA=T|||;VT=SNP
22	42733021	rs79463777	A	G	100	PASS	AC=413;AF=0.0824681;AN=5008;NS=2504;DP=21495;EAS_AF=0.3135;AMR_AF=0.0173;AFR_AF=0.0333;EUR_AF=0.0249;SAS_AF=0.0164;AA=A|||;VT=SNP
22	42733867	rs57892117	C	T	100	PASS	AC=400;AF=0.0798722;AN=5008;NS=2504;DP=18860;EAS_AF=0.3056;AMR_AF=0.0173;AFR_AF=0.0295;EUR_AF=0.0249;SAS_AF=0.0164;AA=C|||;VT=SNP
22	42736397	rs73886046	C	A	100	PASS	AC=1220;AF=0.24361;AN=5008;NS=2504;DP=20965;EAS_AF=0.1181;AMR_AF=0.1023;AFR_AF=0.5348;EUR_AF=0.0596;SAS_AF=0.2689;AA=C|||;VT=SNP
22	42737165	rs66534409	G	C	100	PASS	AC=1630;AF=0.325479;AN=5008;NS=2504;DP=12865;EAS_AF=0.2778;AMR_AF=0.5576;AFR_AF=0.0976;EUR_AF=0.4135;SAS_AF=0.4274;AA=G|||;VT=SNP
22	42737789	rs7285654	G	A	100	PASS	AC=654;AF=0.130591;AN=5008;NS=2504;DP=8914;EAS_AF=0.1171;AMR_AF=0.0677;AFR_AF=0.2073;EUR_AF=0.0348;SAS_AF=0.184;AA=G|||;VT=SNP
22	42738766	rs9620039	C	T	100	PASS	AC=1710;AF=0.341454;AN=5008;NS=2504;DP=17150;EAS_AF=0.2728;AMR_AF=0.5648;AFR_AF=0.1755;EUR_AF=0.3976;SAS_AF=0.4202;AA=T|||;VT=SNP
22	42740543	rs1041879	C	A	100	PASS	AC=2191;AF=0.4375;AN=5008;NS=2504;DP=9871;EAS_AF=0.5258;AMR_AF=0.5908;AFR_AF=0.2988;EUR_AF=0.4334;SAS_AF=0.4294;AA=A|||;VT=SNP
22	42740665	rs1041880	T	C	100	PASS	AC=1724;AF=0.344249;AN=5008;NS=2504;DP=11910;EAS_AF=0.2758;AMR_AF=0.5663;AFR_AF=0.174;EUR_AF=0.4085;SAS_AF=0.4213;AA=T|||;VT=SNP
22	42741466	rs739151	C	G	100	PASS	AC=3442;AF=0.6873;AN=5008;NS=2504;DP=20642;EAS_AF=0.6151;AMR_AF=0.696;AFR_AF=0.8805;EUR_AF=0.494;SAS_AF=0.6933;AA=G|||;VT=SNP
22	42741593	rs73433593	G	A	100	PASS	AC=1207;AF=0.241014;AN=5008;NS=2504;DP=19778;EAS_AF=0.1161;AMR_AF=0.1023;AFR_AF=0.5272;EUR_AF=0.0596;SAS_AF=0.2679;AA=G|||;VT=SNP
22	42741727	rs6002693	C	T	100	PASS	AC=1292;AF=0.257987;AN=5008;NS=2504;DP=19115;EAS_AF=0.1181;AMR_AF=0.1066;AFR_AF=0.5862;EUR_AF=0.0616;SAS_AF=0.2679;AA=C|||;VT=SNP
22	42741793	rs2071773	A	C	100	PASS	AC=1391;AF=0.277756;AN=5008;NS=2504;DP=16506;EAS_AF=0.122;AMR_AF=0.1182;AFR_AF=0.6505;EUR_AF=0.0626;SAS_AF=0.2689;AA=C|||;VT=SNP
22	42741887	rs7288008	C	T	100	PASS	AC=1386;AF=0.276757;AN=5008;NS=2504;DP=20865;EAS_AF=0.122;AMR_AF=0.1167;AFR_AF=0.6437;EUR_AF=0.0726;SAS_AF=0.2638;AA=C|||;VT=SNP
22	42742451	rs6002695	G	A	100	PASS	AC=1838;AF=0.367013;AN=5008;NS=2504;DP=21704;EAS_AF=0.3542;AMR_AF=0.1686;AFR_AF=0.7443;EUR_AF=0.1054;SAS_AF=0.2802;AA=A|||;VT=SNP
22	42742562	rs4820461	A	G	100	PASS	AC=1494;AF=0.298323;AN=5008;NS=2504;DP=18574;EAS_AF=0.2321;AMR_AF=0.487;AFR_AF=0.152;EUR_AF=0.3559;SAS_AF=0.3712;AA=A|||;VT=SNP
22	42742645	rs4820462	G	A	100	PASS	AC=1450;AF=0.289537;AN=5008;NS=2504;DP=17617;EAS_AF=0.2292;AMR_AF=0.4827;AFR_AF=0.1263;EUR_AF=0.3529;SAS_AF=0.3701;AA=A|||;VT=SNP
22	42742938	rs9611773	G	A	100	PASS	AC=939;AF=0.1875;AN=5008;NS=2504;DP=19688;EAS_AF=0.2282;AMR_AF=0.2925;AFR_AF=0.0227;EUR_AF=0.1938;SAS_AF=0.2873;AA=G|||;VT=SNP
22	42743922	rs6002697	C	G	100	PASS	AC=1426;AF=0.284744;AN=5008;NS=2504;DP=15807;EAS_AF=0.2292;AMR_AF=0.4827;AFR_AF=0.1082;EUR_AF=0.3539;SAS_AF=0.3691;AA=C|||;VT=SNP
22	42744363	rs2071774	G	A	100	PASS	AC=2080;AF=0.415335;AN=5008;NS=2504;DP=17255;EAS_AF=0.2321;AMR_AF=0.5245;AFR_AF=0.4735;EUR_AF=0.3777;SAS_AF=0.4867;AA=A|||;VT=SNP
22	42744820	rs4822114	C	T	100	PASS	AC=1208;AF=0.241214;AN=5008;NS=2504;DP=18057;EAS_AF=0.3363;AMR_AF=0.1282;AFR_AF=0.4047;EUR_AF=0.0825;SAS_AF=0.1656;AA=C|||;VT=SNP
22	42744850	rs28720861	A	G	100	PASS	AC=641;AF=0.127995;AN=5008;NS=2504;DP=17731;EAS_AF=0.0238;AMR_AF=0.0418;AFR_AF=0.3389;EUR_AF=0.0239;SAS_AF=0.1186;AA=G|||;VT=SNP
22	42744979	rs4822115	G	C	100	PASS	AC=401;AF=0.0800719;AN=5008;NS=2504;DP=17385;EAS_AF=0.255;AMR_AF=0.0447;AFR_AF=0.0348;EUR_AF=0.0417;SAS_AF=0.0256;AA=G|||;VT=SNP
22	42745352	rs6002698	T	C	100	PASS	AC=1788;AF=0.357029;AN=5008;NS=2504;DP=14625;EAS_AF=0.3601;AMR_AF=0.1657;AFR_AF=0.6989;EUR_AF=0.1064;SAS_AF=0.2853;AA=C|||;VT=SNP
22	42745546	rs1023468	T	G	100	PASS	AC=3296;AF=0.658147;AN=5008;NS=2504;DP=14447;EAS_AF=0.5913;AMR_AF=0.6556;AFR_AF=0.851;EUR_AF=0.4742;SAS_AF=0.6575;AA=G|||;VT=SNP
22	42745561	rs13056080	T	A	100	PASS	AC=400;AF=0.0798722;AN=5008;NS=2504;DP=14824;EAS_AF=0.255;AMR_AF=0.0447;AFR_AF=0.034;EUR_AF=0.0417;SAS_AF=0.0256;AA=T|||;VT=SNP
22	42745697	rs113534075	C	T	100	PASS	AC=705;AF=0.140775;AN=5008;NS=2504;DP=14558;EAS_AF=0.0238;AMR_AF=0.0447;AFR_AF=0.3858;EUR_AF=0.0239;SAS_AF=0.1186;AA=C|||;VT=SNP
22	42745703	rs4822116	C	A	100	PASS	AC=1140;AF=0.227636;AN=5008;NS=2504;DP=14505;EAS_AF=0.3363;AMR_AF=0.1239;AFR_AF=0.3555;EUR_AF=0.0825;SAS_AF=0.1656;AA=C|||;VT=SNP
22	42745877	rs4820463	C	T	100	PASS	AC=2150;AF=0.429313;AN=5008;NS=2504;DP=15767;EAS_AF=0.256;AMR_AF=0.5331;AFR_AF=0.4917;EUR_AF=0.3897;SAS_AF=0.4908;AA=T|||;VT=SNP
22	42745913	rs4822117	G	C	100	PASS	AC=790;AF=0.157748;AN=5008;NS=2504;DP=17895;EAS_AF=0.3363;AMR_AF=0.1009;AFR_AF=0.1051;EUR_AF=0.0795;SAS_AF=0.1656;AA=G|||;VT=SNP
22	42746717	rs4822118	C	T	100	PASS	AC=3335;AF=0.665935;AN=5008;NS=2504;DP=18638;EAS_AF=0.5913;AMR_AF=0.6571;AFR_AF=0.8805;EUR_AF=0.4742;SAS_AF=0.6564;AA=T|||;VT=SNP
22	42746877	rs6002701	G	A	100	PASS	AC=2066;AF=0.41254;AN=5008;NS=2504;DP=19963;EAS_AF=0.255;AMR_AF=0.5259;AFR_AF=0.4312;EUR_AF=0.3917;SAS_AF=0.4908;AA=A|||;VT=SNP
22	42746948	rs6002702	A	G	100	PASS	AC=823;AF=0.164337;AN=5008;NS=2504;DP=17091;EAS_AF=0.0813;AMR_AF=0.085;AFR_AF=0.3812;EUR_AF=0.0408;SAS_AF=0.1401;AA=A|||;VT=SNP
22	42747323	rs5996143	A	C	100	PASS	AC=3285;AF=0.65595;AN=5008;NS=2504;DP=18264;EAS_AF=0.5913;AMR_AF=0.6556;AFR_AF=0.8434;EUR_AF=0.4742;SAS_AF=0.6564;AA=C|||;VT=SNP
22	42747436	rs5996144	G	C	100	PASS	AC=3269;AF=0.652756;AN=5008;NS=2504;DP=18511;EAS_AF=0.5893;AMR_AF=0.6556;AFR_AF=0.8328;EUR_AF=0.4742;SAS_AF=0.6564;AA=C|||;VT=SNP
22	42747478	rs8141021	A	G	100	PASS	AC=2069;AF=0.413139;AN=5008;NS=2504;DP=19794;EAS_AF=0.255;AMR_AF=0.5259;AFR_AF=0.4327;EUR_AF=0.3926;SAS_AF=0.4908;AA=A|||;VT=SNP
22	42747522	rs8141151	C	T	100	PASS	AC=2086;AF=0.416534;AN=5008;NS=2504;DP=21744;EAS_AF=0.2341;AMR_AF=0.5274;AFR_AF=0.4629;EUR_AF=0.3907;SAS_AF=0.4898;AA=T|||;VT=SNP
22	42747533	rs8141373	G	A	100	PASS	AC=1420;AF=0.283546;AN=5008;NS=2504;DP=22219;EAS_AF=0.2312;AMR_AF=0.4856;AFR_AF=0.0885;EUR_AF=0.3668;SAS_AF=0.3722;AA=G|||;VT=SNP
22	42747628	rs59086919	G	A	100	PASS	AC=399;AF=0.0796725;AN=5008;NS=2504;DP=22413;EAS_AF=0.255;AMR_AF=0.0447;AFR_AF=0.0333;EUR_AF=0.0417;SAS_AF=0.0256;AA=G|||;VT=SNP
22	42747847	rs5751267	C	A	100	PASS	AC=4685;AF=0.935503;AN=5008;NS=2504;DP=20747;EAS_AF=0.9474;AMR_AF=0.9352;AFR_AF=0.9939;EUR_AF=0.8449;SAS_AF=0.9376;AA=A|||;VT=SNP
22	42748397	rs59781921	G	A	100	PASS	AC=1762;AF=0.351837;AN=5008;NS=2504;DP=15769;EAS_AF=0.3601;AMR_AF=0.1643;AFR_AF=0.6815;EUR_AF=0.1054;SAS_AF=0.2843;AA=a|||;VT=SNP
22	42748457	rs9611774	G	A	100	PASS	AC=2528;AF=0.504792;AN=5008;NS=2504;DP=14600;EAS_AF=0.5675;AMR_AF=0.6066;AFR_AF=0.4281;EUR_AF=0.4473;SAS_AF=0.5307;AA=g|||;VT=SNP
22	42749612	rs8142218	A	C	100	PASS	AC=1610;AF=0.321486;AN=5008;NS=2504;DP=13137;EAS_AF=0.3601;AMR_AF=0.1585;AFR_AF=0.5681;EUR_AF=0.1054;SAS_AF=0.2863;AA=C|||;VT=SNP
22	42750618	rs2157294	G	A	100	PASS	AC=1412;AF=0.281949;AN=5008;NS=2504;DP=20024;EAS_AF=0.2312;AMR_AF=0.4798;AFR_AF=0.087;EUR_AF=0.3668;SAS_AF=0.3701;AA=G|||;VT=SNP
22	42750690	rs61458314	T	G	100	PASS	AC=509;AF=0.101637;AN=5008;NS=2504;DP=18999;EAS_AF=0.0238;AMR_AF=0.0346;AFR_AF=0.2436;EUR_AF=0.0229;SAS_AF=0.1186;AA=T|||;VT=SNP
22	42750756	rs10154460	T	C	100	PASS	AC=791;AF=0.157947;AN=5008;NS=2504;DP=16082;EAS_AF=0.256;AMR_AF=0.0533;AFR_AF=0.3215;EUR_AF=0.0457;SAS_AF=0.0256;AA=C|||;VT=SNP
22	42750849	rs150388166	T	C	100	PASS	AC=392;AF=0.0782748;AN=5008;NS=2504;DP=15562;EAS_AF=0.255;AMR_AF=0.0389;AFR_AF=0.031;EUR_AF=0.0417;SAS_AF=0.0256;AA=T|||;VT=SNP
22	42751085	rs12168548	T	C	100	PASS	AC=2620;AF=0.523163;AN=5008;NS=2504;DP=16122;EAS_AF=0.5903;AMR_AF=0.5706;AFR_AF=0.4879;EUR_AF=0.4503;SAS_AF=0.5429;AA=T|||;VT=SNP
22	42751397	rs73169193	C	T	100	PASS	AC=1582;AF=0.315895;AN=5008;NS=2504;DP=12796;EAS_AF=0.2133;AMR_AF=0.4769;AFR_AF=0.2526;EUR_AF=0.3489;SAS_AF=0.3589;AA=T|||;VT=SNP
22	42751463	rs113116042	G	A	100	PASS	AC=374;AF=0.0746805;AN=5008;NS=2504;DP=17962;EAS_AF=0.0228;AMR_AF=0.0303;AFR_AF=0.1589;EUR_AF=0.0199;SAS_AF=0.1022;AA=A|||;VT=SNP
22	42751941	rs8135582	A	G	100	PASS	AC=3239;AF=0.646765;AN=5008;NS=2504;DP=18498;EAS_AF=0.5913;AMR_AF=0.6196;AFR_AF=0.8253;EUR_AF=0.4742;SAS_AF=0.6595;AA=G|||;VT=SNP
22	42752927	rs1011224	A	G	100	PASS	AC=3315;AF=0.661941;AN=5008;NS=2504;DP=23325;EAS_AF=0.5913;AMR_AF=0.6254;AFR_AF=0.8835;EUR_AF=0.4732;SAS_AF=0.6554;AA=G|||;VT=SNP
22	42754729	rs11090085	C	G	100	PASS	AC=329;AF=0.0656949;AN=5008;NS=2504;DP=13388;EAS_AF=0.2202;AMR_AF=0.0173;AFR_AF=0.028;EUR_AF=0.0119;SAS_AF=0.047;AA=C|||;VT=SNP
22	42754796	rs11090086	G	A	100	PASS	AC=480;AF=0.0958466;AN=5008;NS=2504;DP=14717;EAS_AF=0.249;AMR_AF=0.062;AFR_AF=0.118;EUR_AF=0.0129;SAS_AF=0.0174;AA=A|||;VT=SNP
22	42754874	rs11090087	C	T	100	PASS	AC=852;AF=0.170128;AN=5008;NS=2504;DP=16325;EAS_AF=0.3135;AMR_AF=0.0807;AFR_AF=0.1573;EUR_AF=0.0765;SAS_AF=0.1994;AA=T|||;VT=SNP
22	42755077	rs80185137	T	C	100	PASS	AC=575;AF=0.114816;AN=5008;NS=2504;DP=17665;EAS_AF=0.0942;AMR_AF=0.0663;AFR_AF=0.1657;EUR_AF=0.0656;SAS_AF=0.1524;AA=C|||;VT=SNP
22	42756497	rs5996145	T	C	100	PASS	AC=3288;AF=0.65655;AN=5008;NS=2504;DP=20399;EAS_AF=0.5744;AMR_AF=0.6657;AFR_AF=0.8608;EUR_AF=0.4702;SAS_AF=0.6503;AA=C|||;VT=SNP
22	42758245	rs5996146	T	C	100	PASS	AC=1749;AF=0.349241;AN=5008;NS=2504;DP=20496;EAS_AF=0.3075;AMR_AF=0.1816;AFR_AF=0.702;EUR_AF=0.1083;SAS_AF=0.2822;AA=C|||;VT=SNP
22	42759341	rs1023469	T	C	100	PASS	AC=1456;AF=0.290735;AN=5008;NS=2504;DP=19285;EAS_AF=0.2292;AMR_AF=0.4841;AFR_AF=0.1286;EUR_AF=0.3618;SAS_AF=0.363;AA=T|||;VT=SNP
22	42762024	rs4422240	A	G	100	PASS	AC=2251;AF=0.449481;AN=5008;NS=2504;DP=18178;EAS_AF=0.3254;AMR_AF=0.5677;AFR_AF=0.447;EUR_AF=0.4284;SAS_AF=0.5184;AA=G|||;VT=SNP
22	42764776	rs2071775	C	T	100	PASS	AC=569;AF=0.113618;AN=5008;NS=2504;DP=14036;EAS_AF=0.0923;AMR_AF=0.072;AFR_AF=0.1566;EUR_AF=0.0696;SAS_AF=0.1524;AA=C|||;VT=SNP
22	42766734	rs9607891	G	A	100	PASS	AC=1843;AF=0.368011;AN=5008;NS=2504;DP=17410;EAS_AF=0.2272;AMR_AF=0.513;AFR_AF=0.4085;EUR_AF=0.3618;SAS_AF=0.362;AA=A|||;VT=SNP
22	42768154	rs6002708	T	C	100	PASS	AC=3240;AF=0.646965;AN=5008;NS=2504;DP=13648;EAS_AF=0.5327;AMR_AF=0.6657;AFR_AF=0.8593;EUR_AF=0.4712;SAS_AF=0.6452;AA=t|||;VT=SNP
22	42769652	rs4822119	G	A	100	PASS	AC=1422;AF=0.283946;AN=5008;NS=2504;DP=17641;EAS_AF=0.2302;AMR_AF=0.4856;AFR_AF=0.1059;EUR_AF=0.3549;SAS_AF=0.364;AA=G|||;VT=SNP
22	42769725	rs2413686	C	G	100	PASS	AC=1467;AF=0.292931;AN=5008;NS=2504;DP=19053;EAS_AF=0.2272;AMR_AF=0.487;AFR_AF=0.1399;EUR_AF=0.3559;SAS_AF=0.365;AA=C|||;VT=SNP
22	42770546	rs8141398	C	T	100	PASS	AC=1712;AF=0.341853;AN=5008;NS=2504;DP=19069;EAS_AF=0.2262;AMR_AF=0.5086;AFR_AF=0.3124;EUR_AF=0.3598;SAS_AF=0.364;AA=T|||;VT=SNP
22	42770659	rs8141792	G	C	100	PASS	AC=2766;AF=0.552316;AN=5008;NS=2504;DP=17969;EAS_AF=0.5258;AMR_AF=0.6268;AFR_AF=0.6286;EUR_AF=0.4423;SAS_AF=0.5368;AA=C|||;VT=SNP
22	42771226	rs4822120	C	T	100	PASS	AC=1419;AF=0.283347;AN=5008;NS=2504;DP=15571;EAS_AF=0.2262;AMR_AF=0.4856;AFR_AF=0.1059;EUR_AF=0.3569;SAS_AF=0.363;AA=C|||;VT=SNP
22	42771352	rs9607893	T	C	100	PASS	AC=1672;AF=0.333866;AN=5008;NS=2504;DP=12333;EAS_AF=0.2341;AMR_AF=0.5029;AFR_AF=0.2769;EUR_AF=0.3628;SAS_AF=0.364;AA=T|||;VT=SNP
22	42771392	rs9611782	A	G	100	PASS	AC=1816;AF=0.36262;AN=5008;NS=2504;DP=13171;EAS_AF=0.2282;AMR_AF=0.5101;AFR_AF=0.3767;EUR_AF=0.3708;SAS_AF=0.3691;AA=G|||;VT=SNP
22	42771517	rs9607894	T	C	100	PASS	AC=2812;AF=0.561502;AN=5008;NS=2504;DP=14868;EAS_AF=0.3274;AMR_AF=0.6369;AFR_AF=0.7126;EUR_AF=0.4702;SAS_AF=0.6391;AA=C|||;VT=SNP
22	42771643	rs9611783	C	T	100	PASS	AC=1722;AF=0.34385;AN=5008;NS=2504;DP=12746;EAS_AF=0.2272;AMR_AF=0.5014;AFR_AF=0.3192;EUR_AF=0.3618;SAS_AF=0.3671;AA=C|||;VT=SNP
22	42771715	rs9607895	T	C	100	PASS	AC=1725;AF=0.344449;AN=5008;NS=2504;DP=14686;EAS_AF=0.2282;AMR_AF=0.5014;AFR_AF=0.3207;EUR_AF=0.3618;SAS_AF=0.3671;AA=C|||;VT=SNP
22	42772083	rs9623571	T	A	100	PASS	AC=1411;AF=0.281749;AN=5008;NS=2504;DP=18369;EAS_AF=0.2966;AMR_AF=0.1542;AFR_AF=0.466;EUR_AF=0.1074;SAS_AF=0.2873;AA=T|||;VT=SNP
22	42772172	rs57028529	G	A	100	PASS	AC=1162;AF=0.232029;AN=5008;NS=2504;DP=19280;EAS_AF=0.2312;AMR_AF=0.134;AFR_AF=0.3631;EUR_AF=0.0924;SAS_AF=0.2689;AA=G|||;VT=SNP
22	42772363	rs9620041	C	T	100	PASS	AC=889;AF=0.177516;AN=5008;NS=2504;DP=16774;EAS_AF=0.0069;AMR_AF=0.0908;AFR_AF=0.4531;EUR_AF=0.0736;SAS_AF=0.1493;AA=T|||;VT=SNP
22	42773446	rs73886063	C	T	100	PASS	AC=594;AF=0.11861;AN=5008;NS=2504;DP=17024;EAS_AF=0.2262;AMR_AF=0.0994;AFR_AF=0.056;EUR_AF=0.0666;SAS_AF=0.1595;AA=C|||;VT=SNP
22	42773732	rs9611784	T	G	100	PASS	AC=2026;AF=0.404553;AN=5008;NS=2504;DP=18257;EAS_AF=0.2421;AMR_AF=0.5245;AFR_AF=0.4478;EUR_AF=0.3698;SAS_AF=0.4642;AA=g|||;VT=SNP
22	42775914	rs61018143	G	A	100	PASS	AC=573;AF=0.114417;AN=5008;NS=2504;DP=18836;EAS_AF=0.2262;AMR_AF=0.0951;AFR_AF=0.0424;EUR_AF=0.0666;SAS_AF=0.1595;AA=G|||;VT=SNP
22	42775948	rs4822121	G	T	100	PASS	AC=2842;AF=0.567492;AN=5008;NS=2504;DP=18209;EAS_AF=0.5565;AMR_AF=0.6599;AFR_AF=0.6142;EUR_AF=0.4592;SAS_AF=0.5613;AA=G|||;VT=SNP
22	42776276	rs9623573	C	T	100	PASS	AC=2850;AF=0.569089;AN=5008;NS=2504;DP=19394;EAS_AF=0.5556;AMR_AF=0.6628;AFR_AF=0.6157;EUR_AF=0.4612;SAS_AF=0.5644;AA=T|||;VT=SNP
22	42776588	rs2294361	T	C	100	PASS	AC=2912;AF=0.58147;AN=5008;NS=2504;DP=17178;EAS_AF=0.5565;AMR_AF=0.6643;AFR_AF=0.6611;EUR_AF=0.4612;SAS_AF=0.5644;AA=t|||;VT=SNP
22	42776609	rs2294362	A	G	100	PASS	AC=2851;AF=0.569289;AN=5008;NS=2504;DP=17675;EAS_AF=0.5556;AMR_AF=0.6628;AFR_AF=0.6165;EUR_AF=0.4612;SAS_AF=0.5644;AA=G|||;VT=SNP
22	42777206	rs41277487	G	A	100	PASS	AC=791;AF=0.157947;AN=5008;NS=2504;DP=18321;EAS_AF=0.2163;AMR_AF=0.111;AFR_AF=0.2126;EUR_AF=0.0686;SAS_AF=0.1493;AA=G|||;VT=SNP
22	42777414	rs12484310	G	A	100	PASS	AC=1224;AF=0.244409;AN=5008;NS=2504;DP=17054;EAS_AF=0.2361;AMR_AF=0.4179;AFR_AF=0.0378;EUR_AF=0.2922;SAS_AF=0.3599;AA=G|||;VT=SNP
22	42777621	rs11090090	A	G	100	PASS	AC=2795;AF=0.558107;AN=5008;NS=2504;DP=15477;EAS_AF=0.3353;AMR_AF=0.5937;AFR_AF=0.8563;EUR_AF=0.4215;SAS_AF=0.5;AA=a|||;VT=SNP
22	42777662	rs11090091	C	T	100	PASS	AC=2771;AF=0.553315;AN=5008;NS=2504;DP=17688;EAS_AF=0.3343;AMR_AF=0.5821;AFR_AF=0.8616;EUR_AF=0.4016;SAS_AF=0.498;AA=c|||;VT=SNP
22	42777694	rs11090092	A	G	100	PASS	AC=2774;AF=0.553914;AN=5008;NS=2504;DP=18387;EAS_AF=0.3343;AMR_AF=0.585;AFR_AF=0.8616;EUR_AF=0.4026;SAS_AF=0.498;AA=g|||;VT=SNP
22	42777716	rs11090093	G	A	100	PASS	AC=2772;AF=0.553514;AN=5008;NS=2504;DP=18507;EAS_AF=0.3323;AMR_AF=0.5865;AFR_AF=0.8616;EUR_AF=0.4016;SAS_AF=0.498;AA=g|||;VT=SNP
22	42777866	rs10854752	T	C	100	PASS	AC=2790;AF=0.557109;AN=5008;NS=2504;DP=17858;EAS_AF=0.3403;AMR_AF=0.5865;AFR_AF=0.8669;EUR_AF=0.4046;SAS_AF=0.498;AA=c|||;VT=SNP
22	42777935	rs11090094	A	C	100	PASS	AC=2805;AF=0.560104;AN=5008;NS=2504;DP=17722;EAS_AF=0.3383;AMR_AF=0.5879;AFR_AF=0.8797;EUR_AF=0.4036;SAS_AF=0.498;AA=a|||;VT=SNP
22	42777966	rs11090095	C	T	100	PASS	AC=2800;AF=0.559105;AN=5008;NS=2504;DP=19347;EAS_AF=0.3363;AMR_AF=0.5865;AFR_AF=0.879;EUR_AF=0.4026;SAS_AF=0.498;AA=t|||;VT=SNP
22	42778078	rs6002712	A	G	100	PASS	AC=2804;AF=0.559904;AN=5008;NS=2504;DP=20551;EAS_AF=0.3383;AMR_AF=0.5865;AFR_AF=0.8797;EUR_AF=0.4036;SAS_AF=0.498;AA=N|||;VT=SNP
22	42778116	rs6002713	C	T	100	PASS	AC=2804;AF=0.559904;AN=5008;NS=2504;DP=19981;EAS_AF=0.3383;AMR_AF=0.5865;AFR_AF=0.8797;EUR_AF=0.4036;SAS_AF=0.498;AA=c|||;VT=SNP
22	42778210	rs6002714	T	C	100	PASS	AC=2602;AF=0.519569;AN=5008;NS=2504;DP=18695;EAS_AF=0.3304;AMR_AF=0.5706;AFR_AF=0.8404;EUR_AF=0.3708;SAS_AF=0.3978;AA=t|||;VT=SNP
22	42778325	rs6002715	A	G	100	PASS	AC=2812;AF=0.561502;AN=5008;NS=2504;DP=18892;EAS_AF=0.3393;AMR_AF=0.5908;AFR_AF=0.8805;EUR_AF=0.4066;SAS_AF=0.498;AA=G|||;VT=SNP
22	42779018	rs1057157	T	C	100	PASS	AC=1472;AF=0.29393;AN=5008;NS=2504;DP=19185;EAS_AF=0.2371;AMR_AF=0.4784;AFR_AF=0.1785;EUR_AF=0.3191;SAS_AF=0.3517;AA=T|||;VT=SNP
22	42779752	rs2092175	T	A	100	PASS	AC=2341;AF=0.467452;AN=5008;NS=2504;DP=16637;EAS_AF=0.1409;AMR_AF=0.5692;AFR_AF=0.7005;EUR_AF=0.3976;SAS_AF=0.4888;AA=T|||;VT=SNP
22	42779879	rs731026	G	A	100	PASS	AC=1590;AF=0.317492;AN=5008;NS=2504;DP=16803;EAS_AF=0.0069;AMR_AF=0.2824;AFR_AF=0.7186;EUR_AF=0.2227;SAS_AF=0.2178;AA=G|||;VT=SNP
22	42779880	rs731025	G	A	100	PASS	AC=1591;AF=0.317692;AN=5008;NS=2504;DP=16844;EAS_AF=0.0069;AMR_AF=0.2824;AFR_AF=0.7194;EUR_AF=0.2227;SAS_AF=0.2178;AA=G|||;VT=SNP
22	42779900	rs1077870	G	A	100	PASS	AC=655;AF=0.130791;AN=5008;NS=2504;DP=16289;EAS_AF=0.2272;AMR_AF=0.1124;AFR_AF=0.0756;EUR_AF=0.0875;SAS_AF=0.1636;AA=G|||;VT=SNP
22	42780985	rs12484229	T	C	100	PASS	AC=802;AF=0.160144;AN=5008;NS=2504;DP=16471;EAS_AF=0.2272;AMR_AF=0.2867;AFR_AF=0.0787;EUR_AF=0.0934;SAS_AF=0.18;AA=C|||;VT=SNP
22	42781071	rs12484478	G	A	100	PASS	AC=809;AF=0.161542;AN=5008;NS=2504;DP=14382;EAS_AF=0.2272;AMR_AF=0.2867;AFR_AF=0.0855;EUR_AF=0.0944;SAS_AF=0.1769;AA=G|||;VT=SNP
22	42782102	rs12484885	C	T	100	PASS	AC=793;AF=0.158347;AN=5008;NS=2504;DP=17803;EAS_AF=0.2262;AMR_AF=0.2867;AFR_AF=0.0779;EUR_AF=0.0934;SAS_AF=0.1728;AA=C|||;VT=SNP
22	42783506	rs74329479	C	T	100	PASS	AC=798;AF=0.159345;AN=5008;NS=2504;DP=11281;EAS_AF=0.2262;AMR_AF=0.2867;AFR_AF=0.0817;EUR_AF=0.0934;SAS_AF=0.1728;AA=C|||;VT=SNP
22	42783596	rs732406	G	C	100	PASS	AC=796;AF=0.158946;AN=5008;NS=2504;DP=10388;EAS_AF=0.2262;AMR_AF=0.2867;AFR_AF=0.0802;EUR_AF=0.0934;SAS_AF=0.1728;AA=G|||;VT=SNP
22	42783917	rs4822123	C	T	100	PASS	AC=1547;AF=0.308906;AN=5008;NS=2504;DP=17519;EAS_AF=0.3552;AMR_AF=0.3948;AFR_AF=0.171;EUR_AF=0.2634;SAS_AF=0.4335;AA=T|||;VT=SNP
22	42790873	rs4822125	C	T	100	PASS	AC=1438;AF=0.287141;AN=5008;NS=2504;DP=16053;EAS_AF=0.3313;AMR_AF=0.3401;AFR_AF=0.3434;EUR_AF=0.1372;SAS_AF=0.2822;AA=C|||;VT=SNP
22	42791664	rs146095933	G	A	100	PASS	AC=789;AF=0.157548;AN=5008;NS=2504;DP=10746;EAS_AF=0.2302;AMR_AF=0.2853;AFR_AF=0.0734;EUR_AF=0.0934;SAS_AF=0.1718;AA=G|||;VT=SNP
22	42792015	rs9607897	C	T	100	PASS	AC=607;AF=0.121206;AN=5008;NS=2504;DP=18820;EAS_AF=0.128;AMR_AF=0.0994;AFR_AF=0.0106;EUR_AF=0.1541;SAS_AF=0.2454;AA=C|||;VT=SNP
22	42792160	rs4822126	G	C	100	PASS	AC=2480;AF=0.495208;AN=5008;NS=2504;DP=14619;EAS_AF=0.3323;AMR_AF=0.5865;AFR_AF=0.7693;EUR_AF=0.3221;SAS_AF=0.4059;AA=C|||;VT=SNP
22	42793122	rs17003024	C	T	100	PASS	AC=720;AF=0.14377;AN=5008;NS=2504;DP=18626;EAS_AF=0.1012;AMR_AF=0.0591;AFR_AF=0.3215;EUR_AF=0.0437;SAS_AF=0.1104;AA=c|||;VT=SNP
22	42794230	rs2076089	C	T	100	PASS	AC=1513;AF=0.302117;AN=5008;NS=2504;DP=9423;EAS_AF=0.3313;AMR_AF=0.3444;AFR_AF=0.3979;EUR_AF=0.1382;SAS_AF=0.2812;AA=C|||;VT=SNP
22	42794689	rs145913496	G	A	100	PASS	AC=720;AF=0.14377;AN=5008;NS=2504;DP=15559;EAS_AF=0.2302;AMR_AF=0.2824;AFR_AF=0.0234;EUR_AF=0.0924;SAS_AF=0.1718;AA=G|||;VT=SNP
22	42795201	rs12484417	C	T	100	PASS	AC=943;AF=0.188299;AN=5008;NS=2504;DP=18648;EAS_AF=0.3244;AMR_AF=0.2882;AFR_AF=0.1127;EUR_AF=0.0924;SAS_AF=0.1779;AA=C|||;VT=SNP
22	42795245	rs11090096	G	A	100	PASS	AC=1513;AF=0.302117;AN=5008;NS=2504;DP=17247;EAS_AF=0.3304;AMR_AF=0.3372;AFR_AF=0.4047;EUR_AF=0.1332;SAS_AF=0.2832;AA=G|||;VT=SNP
22	42796778	rs11090097	A	T	100	PASS	AC=1551;AF=0.309704;AN=5008;NS=2504;DP=19807;EAS_AF=0.3244;AMR_AF=0.3213;AFR_AF=0.5484;EUR_AF=0.0994;SAS_AF=0.18;AA=T|||;VT=SNP
22	42796902	rs5996156	A	G	100	PASS	AC=1476;AF=0.294728;AN=5008;NS=2504;DP=19964;EAS_AF=0.1319;AMR_AF=0.2032;AFR_AF=0.3926;EUR_AF=0.2425;SAS_AF=0.4489;AA=A|||;VT=SNP
22	42796914	rs7289512	G	A	100	PASS	AC=1667;AF=0.332867;AN=5008;NS=2504;DP=20200;EAS_AF=0.5446;AMR_AF=0.304;AFR_AF=0.0628;EUR_AF=0.5239;SAS_AF=0.3037;AA=G|||;VT=SNP
22	42797785	rs75275430	A	G	100	PASS	AC=827;AF=0.165136;AN=5008;NS=2504;DP=17080;EAS_AF=0.2302;AMR_AF=0.2882;AFR_AF=0.0991;EUR_AF=0.0944;SAS_AF=0.1728;AA=A|||;VT=SNP
22	42798097	rs1005286	T	C	100	PASS	AC=1535;AF=0.30651;AN=5008;NS=2504;DP=18761;EAS_AF=0.3254;AMR_AF=0.3199;AFR_AF=0.5401;EUR_AF=0.0944;SAS_AF=0.18;AA=C|||;VT=SNP
22	42798492	rs9623580	C	A	100	PASS	AC=1384;AF=0.276358;AN=5008;NS=2504;DP=17572;EAS_AF=0.3254;AMR_AF=0.3141;AFR_AF=0.4289;EUR_AF=0.0944;SAS_AF=0.18;AA=C|||;VT=SNP
22	42798637	rs9623581	T	C	100	PASS	AC=1536;AF=0.306709;AN=5008;NS=2504;DP=14797;EAS_AF=0.3254;AMR_AF=0.3199;AFR_AF=0.5408;EUR_AF=0.0944;SAS_AF=0.18;AA=c|||;VT=SNP
22	42799454	rs9623583	T	C	100	PASS	AC=1545;AF=0.308506;AN=5008;NS=2504;DP=19073;EAS_AF=0.3244;AMR_AF=0.3213;AFR_AF=0.5431;EUR_AF=0.1004;SAS_AF=0.18;AA=C|||;VT=SNP
22	42799876	rs75939245	G	A	100	PASS	AC=733;AF=0.146366;AN=5008;NS=2504;DP=19106;EAS_AF=0.2302;AMR_AF=0.2839;AFR_AF=0.0318;EUR_AF=0.0934;SAS_AF=0.1718;AA=g|||;VT=SNP
22	42801452	rs2142831	A	G	100	PASS	AC=2878;AF=0.574681;AN=5008;NS=2504;DP=18607;EAS_AF=0.4573;AMR_AF=0.5187;AFR_AF=0.8313;EUR_AF=0.3419;SAS_AF=0.6278;AA=G|||;VT=SNP
22	42803120	rs5996159	G	C	100	PASS	AC=2345;AF=0.468251;AN=5008;NS=2504;DP=12294;EAS_AF=0.4514;AMR_AF=0.4438;AFR_AF=0.646;EUR_AF=0.2594;SAS_AF=0.4775;AA=C|||;VT=SNP
22	42803565	rs11705417	T	C	100	PASS	AC=2349;AF=0.46905;AN=5008;NS=2504;DP=17786;EAS_AF=0.4514;AMR_AF=0.4452;AFR_AF=0.6505;EUR_AF=0.2594;SAS_AF=0.4744;AA=C|||;VT=SNP
22	42803809	rs2179232	G	A	100	PASS	AC=1375;AF=0.274561;AN=5008;NS=2504;DP=17217;EAS_AF=0.3234;AMR_AF=0.317;AFR_AF=0.4168;EUR_AF=0.0984;SAS_AF=0.183;AA=G|||;VT=SNP
22	42804420	rs9623585	G	C	100	PASS	AC=1527;AF=0.304912;AN=5008;NS=2504;DP=17735;EAS_AF=0.3234;AMR_AF=0.3213;AFR_AF=0.5318;EUR_AF=0.0994;SAS_AF=0.1789;AA=c|||;VT=SNP
22	42805895	rs2413689	C	T	100	PASS	AC=1393;AF=0.278155;AN=5008;NS=2504;DP=16890;EAS_AF=0.3234;AMR_AF=0.317;AFR_AF=0.4327;EUR_AF=0.0984;SAS_AF=0.18;AA=C|||;VT=SNP
22	42805927	rs7291924	A	G	100	PASS	AC=2875;AF=0.574081;AN=5008;NS=2504;DP=15617;EAS_AF=0.4573;AMR_AF=0.5173;AFR_AF=0.8351;EUR_AF=0.341;SAS_AF=0.6217;AA=G|||;VT=SNP
22	42807314	rs2247576	T	C	100	PASS	AC=1730;AF=0.345447;AN=5008;NS=2504;DP=16664;EAS_AF=0.1329;AMR_AF=0.2133;AFR_AF=0.584;EUR_AF=0.2435;SAS_AF=0.4407;AA=t|||;VT=SNP
22	42807351	rs2072863	C	T	100	PASS	AC=1351;AF=0.269768;AN=5008;NS=2504;DP=18247;EAS_AF=0.1329;AMR_AF=0.196;AFR_AF=0.3086;EUR_AF=0.2406;SAS_AF=0.4407;AA=C|||;VT=SNP
22	42807870	rs2016721	G	A	100	PASS	AC=1351;AF=0.269768;AN=5008;NS=2504;DP=19003;EAS_AF=0.1329;AMR_AF=0.196;AFR_AF=0.3086;EUR_AF=0.2406;SAS_AF=0.4407;AA=G|||;VT=SNP
22	42808536	rs6002725	T	C	100	PASS	AC=1607;AF=0.320887;AN=5008;NS=2504;DP=18173;EAS_AF=0.2341;AMR_AF=0.3905;AFR_AF=0.3896;EUR_AF=0.2644;SAS_AF=0.3262;AA=T|||;VT=SNP
22	42809866	rs6002727	T	C	100	PASS	AC=2996;AF=0.598243;AN=5008;NS=2504;DP=16993;EAS_AF=0.4583;AMR_AF=0.5403;AFR_AF=0.8396;EUR_AF=0.4274;SAS_AF=0.6329;AA=C|||;VT=SNP
22	42810053	rs9607898	T	C	100	PASS	AC=818;AF=0.163339;AN=5008;NS=2504;DP=17796;EAS_AF=0.129;AMR_AF=0.1225;AFR_AF=0.1135;EUR_AF=0.159;SAS_AF=0.2996;AA=T|||;VT=SNP
22	42810088	rs11090099	A	G	100	PASS	AC=1273;AF=0.254193;AN=5008;NS=2504;DP=18688;EAS_AF=0.3244;AMR_AF=0.3271;AFR_AF=0.2632;EUR_AF=0.1839;SAS_AF=0.1902;AA=A|||;VT=SNP
22	42810248	rs12484975	G	A	100	PASS	AC=1274;AF=0.254393;AN=5008;NS=2504;DP=14801;EAS_AF=0.3254;AMR_AF=0.3271;AFR_AF=0.2632;EUR_AF=0.1839;SAS_AF=0.1902;AA=G|||;VT=SNP
22	42810301	rs9611788	C	T	100	PASS	AC=2478;AF=0.494808;AN=5008;NS=2504;DP=15084;EAS_AF=0.4514;AMR_AF=0.4669;AFR_AF=0.6596;EUR_AF=0.3459;SAS_AF=0.4898;AA=T|||;VT=SNP
22	42810589	rs9607899	T	A	100	PASS	AC=1549;AF=0.309305;AN=5008;NS=2504;DP=13569;EAS_AF=0.5427;AMR_AF=0.281;AFR_AF=0.0582;EUR_AF=0.4344;SAS_AF=0.2996;AA=A|||;VT=SNP
22	42810988	rs62239661	G	A	100	PASS	AC=851;AF=0.169928;AN=5008;NS=2504;DP=18473;EAS_AF=0.2292;AMR_AF=0.3069;AFR_AF=0.0363;EUR_AF=0.1789;SAS_AF=0.183;AA=G|||;VT=SNP
22	42811101	rs17003058	C	T	100	PASS	AC=851;AF=0.169928;AN=5008;NS=2504;DP=15079;EAS_AF=0.2292;AMR_AF=0.3069;AFR_AF=0.0363;EUR_AF=0.1789;SAS_AF=0.183;AA=C|||;VT=SNP
22	42811162	rs8137110	T	G	100	PASS	AC=2481;AF=0.495407;AN=5008;NS=2504;DP=14014;EAS_AF=0.4524;AMR_AF=0.4669;AFR_AF=0.6611;EUR_AF=0.3459;SAS_AF=0.4898;AA=G|||;VT=SNP
22	42811647	rs11090100	A	C	100	PASS	AC=2476;AF=0.494409;AN=5008;NS=2504;DP=15656;EAS_AF=0.4484;AMR_AF=0.4669;AFR_AF=0.6604;EUR_AF=0.3459;SAS_AF=0.4898;AA=C|||;VT=SNP
22	42811648	rs9623586	T	C	100	PASS	AC=2477;AF=0.494609;AN=5008;NS=2504;DP=15712;EAS_AF=0.4484;AMR_AF=0.4669;AFR_AF=0.6611;EUR_AF=0.3459;SAS_AF=0.4898;AA=C|||;VT=SNP
22	42811919	rs733278	A	C	100	PASS	AC=821;AF=0.163938;AN=5008;NS=2504;DP=18878;EAS_AF=0.129;AMR_AF=0.1182;AFR_AF=0.1225;EUR_AF=0.1531;SAS_AF=0.2996;AA=A|||;VT=SNP
22	42812041	rs742158	G	A	100	PASS	AC=935;AF=0.186701;AN=5008;NS=2504;DP=18063;EAS_AF=0.2252;AMR_AF=0.3141;AFR_AF=0.0915;EUR_AF=0.1859;SAS_AF=0.1861;AA=G|||;VT=SNP
22	42812471	rs735537	A	G	100	PASS	AC=3019;AF=0.602835;AN=5008;NS=2504;DP=15708;EAS_AF=0.4563;AMR_AF=0.5403;AFR_AF=0.8585;EUR_AF=0.4274;SAS_AF=0.6329;AA=G|||;VT=SNP
22	42812472	rs760723	T	G	100	PASS	AC=1711;AF=0.341653;AN=5008;NS=2504;DP=15770;EAS_AF=0.3204;AMR_AF=0.3487;AFR_AF=0.5802;EUR_AF=0.1918;SAS_AF=0.1902;AA=G|||;VT=SNP
22	42813042	rs17003066	G	C	100	PASS	AC=1419;AF=0.283347;AN=5008;NS=2504;DP=15518;EAS_AF=0.3214;AMR_AF=0.3631;AFR_AF=0.3472;EUR_AF=0.1948;SAS_AF=0.1922;AA=C|||;VT=SNP
22	42813156	rs11912314	C	G	100	PASS	AC=1656;AF=0.330671;AN=5008;NS=2504;DP=18460;EAS_AF=0.3204;AMR_AF=0.3746;AFR_AF=0.5219;EUR_AF=0.1928;SAS_AF=0.1933;AA=G|||;VT=SNP
22	42813753	rs8139063	T	C	100	PASS	AC=1513;AF=0.302117;AN=5008;NS=2504;DP=16380;EAS_AF=0.2827;AMR_AF=0.4078;AFR_AF=0.3623;EUR_AF=0.2624;SAS_AF=0.2065;AA=T|||;VT=SNP
22	42815125	rs6519319	G	A	100	PASS	AC=1665;AF=0.332468;AN=5008;NS=2504;DP=17089;EAS_AF=0.131;AMR_AF=0.3199;AFR_AF=0.4992;EUR_AF=0.2952;SAS_AF=0.362;AA=G|||;VT=SNP
22	42815358	rs7288411	G	A	100	PASS	AC=1822;AF=0.363818;AN=5008;NS=2504;DP=18510;EAS_AF=0.131;AMR_AF=0.3573;AFR_AF=0.5356;EUR_AF=0.337;SAS_AF=0.4039;AA=G|||;VT=SNP
22	42815756	rs4822127	C	G	100	PASS	AC=1097;AF=0.21905;AN=5008;NS=2504;DP=16882;EAS_AF=0.1845;AMR_AF=0.3761;AFR_AF=0.149;EUR_AF=0.2525;SAS_AF=0.2035;AA=c|||;VT=SNP
22	42816468	rs73173015	A	G	100	PASS	AC=466;AF=0.0930511;AN=5008;NS=2504;DP=17313;EAS_AF=0.131;AMR_AF=0.0519;AFR_AF=0.0045;EUR_AF=0.0577;SAS_AF=0.2393;AA=A|||;VT=SNP
22	42816727	rs6002731	A	G	100	PASS	AC=1483;AF=0.296126;AN=5008;NS=2504;DP=16931;EAS_AF=0.1845;AMR_AF=0.4323;AFR_AF=0.3434;EUR_AF=0.3002;SAS_AF=0.2464;AA=G|||;VT=SNP
22	42817226	rs9623588	G	A	100	PASS	AC=1025;AF=0.204673;AN=5008;NS=2504;DP=18018;EAS_AF=0.1845;AMR_AF=0.3746;AFR_AF=0.0946;EUR_AF=0.2535;SAS_AF=0.2035;AA=G|||;VT=SNP
22	42817652	rs9623589	T	G	100	PASS	AC=1600;AF=0.319489;AN=5008;NS=2504;DP=15964;EAS_AF=0.2788;AMR_AF=0.4352;AFR_AF=0.354;EUR_AF=0.3022;SAS_AF=0.2505;AA=T|||;VT=SNP
22	42818418	rs6002733	A	C	100	PASS	AC=3446;AF=0.688099;AN=5008;NS=2504;DP=14268;EAS_AF=0.4157;AMR_AF=0.745;AFR_AF=0.9463;EUR_AF=0.5686;SAS_AF=0.7025;AA=C|||;VT=SNP
22	42818977	rs10854754	T	C	100	PASS	AC=3445;AF=0.687899;AN=5008;NS=2504;DP=16596;EAS_AF=0.4147;AMR_AF=0.745;AFR_AF=0.9463;EUR_AF=0.5686;SAS_AF=0.7025;AA=C|||;VT=SNP
22	42820250	rs2092177	C	T	100	PASS	AC=2359;AF=0.471046;AN=5008;NS=2504;DP=15592;EAS_AF=0.2371;AMR_AF=0.3905;AFR_AF=0.7859;EUR_AF=0.34;SAS_AF=0.4785;AA=T|||;VT=SNP
22	42820264	rs2413690	A	G	100	PASS	AC=1894;AF=0.378195;AN=5008;NS=2504;DP=15810;EAS_AF=0.1379;AMR_AF=0.3458;AFR_AF=0.5507;EUR_AF=0.328;SAS_AF=0.4673;AA=A|||;VT=SNP
22	42820353	rs10048888	A	G	100	PASS	AC=1154;AF=0.230431;AN=5008;NS=2504;DP=16343;EAS_AF=0.2986;AMR_AF=0.3746;AFR_AF=0.0938;EUR_AF=0.2584;SAS_AF=0.2137;AA=G|||;VT=SNP
22	42821185	rs8141510	C	T	100	PASS	AC=2540;AF=0.507188;AN=5008;NS=2504;DP=15847;EAS_AF=0.2321;AMR_AF=0.4049;AFR_AF=0.8472;EUR_AF=0.3857;SAS_AF=0.5286;AA=c|||;VT=SNP
22	42821501	rs8141826	A	G	100	PASS	AC=2615;AF=0.522165;AN=5008;NS=2504;DP=16674;EAS_AF=0.2272;AMR_AF=0.4179;AFR_AF=0.9334;EUR_AF=0.3807;SAS_AF=0.4898;AA=g|||;VT=SNP
22	42822283	rs8139123	T	C	100	PASS	AC=2619;AF=0.522963;AN=5008;NS=2504;DP=15580;EAS_AF=0.2302;AMR_AF=0.4179;AFR_AF=0.9334;EUR_AF=0.3817;SAS_AF=0.4898;AA=C|||;VT=SNP
22	42823916	rs4822129	G	A	100	PASS	AC=850;AF=0.169728;AN=5008;NS=2504;DP=17538;EAS_AF=0.1667;AMR_AF=0.3228;AFR_AF=0.028;EUR_AF=0.1899;SAS_AF=0.2352;AA=G|||;VT=SNP
22	42824258	rs11705036	C	G	100	PASS	AC=840;AF=0.167732;AN=5008;NS=2504;DP=14809;EAS_AF=0.1339;AMR_AF=0.0821;AFR_AF=0.1823;EUR_AF=0.0855;SAS_AF=0.3282;AA=C|||;VT=SNP
22	42825039	rs9620047	A	G	100	PASS	AC=1188;AF=0.23722;AN=5008;NS=2504;DP=18136;EAS_AF=0.1339;AMR_AF=0.1254;AFR_AF=0.3661;EUR_AF=0.1282;SAS_AF=0.3609;AA=G|||;VT=SNP
22	42825642	rs1807557	A	T	100	PASS	AC=867;AF=0.173123;AN=5008;NS=2504;DP=19164;EAS_AF=0.1716;AMR_AF=0.3242;AFR_AF=0.0348;EUR_AF=0.1909;SAS_AF=0.2362;AA=A|||;VT=SNP
22	42827759	rs6002737	A	C	100	PASS	AC=1063;AF=0.21226;AN=5008;NS=2504;DP=12222;EAS_AF=0.1339;AMR_AF=0.0893;AFR_AF=0.3472;EUR_AF=0.0855;SAS_AF=0.3282;AA=C|||;VT=SNP
22	42830429	rs35107744	C	G	100	PASS	AC=1084;AF=0.216454;AN=5008;NS=2504;DP=18347;EAS_AF=0.0923;AMR_AF=0.2291;AFR_AF=0.4561;EUR_AF=0.1541;SAS_AF=0.0757;AA=C|||;VT=SNP
22	42830576	rs62239664	C	T	100	PASS	AC=705;AF=0.140775;AN=5008;NS=2504;DP=18084;EAS_AF=0.1111;AMR_AF=0.2853;AFR_AF=0.0257;EUR_AF=0.174;SAS_AF=0.1902;AA=C|||;VT=SNP
22	42836337	rs1016110	A	C	100	PASS	AC=1290;AF=0.257588;AN=5008;NS=2504;DP=19394;EAS_AF=0.1478;AMR_AF=0.2666;AFR_AF=0.2776;EUR_AF=0.2058;SAS_AF=0.3906;AA=C|||;VT=SNP
22	42836440	rs11704797	G	C	100	PASS	AC=637;AF=0.127196;AN=5008;NS=2504;DP=16925;EAS_AF=0.1478;AMR_AF=0.0749;AFR_AF=0.0257;EUR_AF=0.0805;SAS_AF=0.3282;AA=G|||;VT=SNP
22	42842632	rs7291065	C	G	100	PASS	AC=1519;AF=0.303315;AN=5008;NS=2504;DP=16702;EAS_AF=0.1468;AMR_AF=0.2839;AFR_AF=0.4697;EUR_AF=0.2068;SAS_AF=0.3528;AA=G|||;VT=SNP
22	42843851	rs111272670	A	G	100	PASS	AC=965;AF=0.192692;AN=5008;NS=2504;DP=13743;EAS_AF=0.1468;AMR_AF=0.2622;AFR_AF=0.0356;EUR_AF=0.2058;SAS_AF=0.3896;AA=A|||;VT=SNP
22	42845289	rs61352523	A	G	100	PASS	AC=1015;AF=0.202676;AN=5008;NS=2504;DP=16103;EAS_AF=0.1964;AMR_AF=0.3127;AFR_AF=0.1997;EUR_AF=0.1421;SAS_AF=0.1973;AA=A|||;VT=SNP
22	42845329	rs5758724	T	C	100	PASS	AC=2759;AF=0.550919;AN=5008;NS=2504;DP=16205;EAS_AF=0.248;AMR_AF=0.4914;AFR_AF=0.8684;EUR_AF=0.5089;SAS_AF=0.5194;AA=C|||;VT=SNP
22	42848354	rs5758727	G	T	100	PASS	AC=1070;AF=0.213658;AN=5008;NS=2504;DP=16342;EAS_AF=0.1319;AMR_AF=0.2594;AFR_AF=0.1566;EUR_AF=0.1859;SAS_AF=0.3712;AA=G|||;VT=SNP
22	42850301	rs5751273	T	C	100	PASS	AC=1973;AF=0.39397;AN=5008;NS=2504;DP=15491;EAS_AF=0.1855;AMR_AF=0.3285;AFR_AF=0.6558;EUR_AF=0.2584;SAS_AF=0.4407;AA=C|||;VT=SNP
22	42852567	rs55692813	T	C	100	PASS	AC=448;AF=0.0894569;AN=5008;NS=2504;DP=19784;EAS_AF=0.1319;AMR_AF=0.0403;AFR_AF=0.0053;EUR_AF=0.0467;SAS_AF=0.2382;AA=T|||;VT=SNP
22	42853011	rs2899356	G	A	100	PASS	AC=2374;AF=0.474042;AN=5008;NS=2504;DP=19699;EAS_AF=0.1865;AMR_AF=0.4006;AFR_AF=0.8169;EUR_AF=0.3509;SAS_AF=0.4857;AA=A|||;VT=SNP
22	42853703	rs6002740	A	G	100	PASS	AC=3419;AF=0.682708;AN=5008;NS=2504;DP=14602;EAS_AF=0.3462;AMR_AF=0.7349;AFR_AF=0.9516;EUR_AF=0.6044;SAS_AF=0.7096;AA=G|||;VT=SNP
22	42854569	rs112564946	C	G	100	PASS	AC=887;AF=0.177117;AN=5008;NS=2504;DP=18768;EAS_AF=0.1597;AMR_AF=0.3256;AFR_AF=0.0189;EUR_AF=0.2525;SAS_AF=0.226;AA=C|||;VT=SNP
22	42854646	rs5758730	C	T	100	PASS	AC=794;AF=0.158546;AN=5008;NS=2504;DP=16011;EAS_AF=0.1319;AMR_AF=0.219;AFR_AF=0.031;EUR_AF=0.1431;SAS_AF=0.3313;AA=C|||;VT=SNP
22	42855099	rs5751276	G	A	100	PASS	AC=789;AF=0.157548;AN=5008;NS=2504;DP=18717;EAS_AF=0.131;AMR_AF=0.2176;AFR_AF=0.0295;EUR_AF=0.1412;SAS_AF=0.3323;AA=G|||;VT=SNP
22	42855277	rs5758731	T	C	100	PASS	AC=3446;AF=0.688099;AN=5008;NS=2504;DP=21883;EAS_AF=0.3462;AMR_AF=0.7392;AFR_AF=0.9705;EUR_AF=0.6044;SAS_AF=0.7086;AA=C|||;VT=SNP
22	42857285	rs5758732	A	G	100	PASS	AC=2382;AF=0.475639;AN=5008;NS=2504;DP=16999;EAS_AF=0.1855;AMR_AF=0.4035;AFR_AF=0.82;EUR_AF=0.3519;SAS_AF=0.4877;AA=G|||;VT=SNP
22	42858260	rs8142177	T	A	100	PASS	AC=1177;AF=0.235024;AN=5008;NS=2504;DP=17872;EAS_AF=0.0546;AMR_AF=0.1643;AFR_AF=0.4924;EUR_AF=0.2078;SAS_AF=0.1513;AA=a|||;VT=SNP
22	42858610	rs2899357	A	G	100	PASS	AC=2109;AF=0.421126;AN=5008;NS=2504;DP=17073;EAS_AF=0.1835;AMR_AF=0.3934;AFR_AF=0.6188;EUR_AF=0.3519;SAS_AF=0.4898;AA=A|||;VT=SNP
22	42858713	rs5751277	A	G	100	PASS	AC=2116;AF=0.422524;AN=5008;NS=2504;DP=20224;EAS_AF=0.1974;AMR_AF=0.3934;AFR_AF=0.6135;EUR_AF=0.3519;SAS_AF=0.4898;AA=a|||;VT=SNP
22	42859142	rs6002742	G	A	100	PASS	AC=574;AF=0.114617;AN=5008;NS=2504;DP=18315;EAS_AF=0.0546;AMR_AF=0.1037;AFR_AF=0.1634;EUR_AF=0.1441;SAS_AF=0.0879;AA=G|||;VT=SNP
22	42859300	rs721296	C	A	100	PASS	AC=1171;AF=0.233826;AN=5008;NS=2504;DP=17604;EAS_AF=0.0546;AMR_AF=0.1628;AFR_AF=0.4902;EUR_AF=0.2087;SAS_AF=0.1483;AA=A|||;VT=SNP
22	42859935	rs9611801	A	G	100	PASS	AC=2116;AF=0.422524;AN=5008;NS=2504;DP=14453;EAS_AF=0.1974;AMR_AF=0.3934;AFR_AF=0.6135;EUR_AF=0.3519;SAS_AF=0.4898;AA=N|||;VT=SNP
22	42860486	rs5758733	A	G	100	PASS	AC=2118;AF=0.422923;AN=5008;NS=2504;DP=15294;EAS_AF=0.1994;AMR_AF=0.3934;AFR_AF=0.6135;EUR_AF=0.3519;SAS_AF=0.4898;AA=N|||;VT=SNP
22	42861437	rs113054100	G	T	100	PASS	AC=1038;AF=0.207268;AN=5008;NS=2504;DP=14848;EAS_AF=0.1587;AMR_AF=0.3256;AFR_AF=0.1362;EUR_AF=0.2535;SAS_AF=0.2219;AA=G|||;VT=SNP
22	42861613	rs7289072	G	A	100	PASS	AC=1173;AF=0.234225;AN=5008;NS=2504;DP=20625;EAS_AF=0.0546;AMR_AF=0.1686;AFR_AF=0.4879;EUR_AF=0.2087;SAS_AF=0.1493;AA=G|||;VT=SNP
22	42861656	rs5758734	C	A	100	PASS	AC=2382;AF=0.475639;AN=5008;NS=2504;DP=19127;EAS_AF=0.1984;AMR_AF=0.4078;AFR_AF=0.8048;EUR_AF=0.3529;SAS_AF=0.4908;AA=A|||;VT=SNP
22	42861944	rs6002743	G	A	100	PASS	AC=1192;AF=0.238019;AN=5008;NS=2504;DP=18520;EAS_AF=0.0546;AMR_AF=0.1686;AFR_AF=0.5015;EUR_AF=0.2097;SAS_AF=0.1493;AA=A|||;VT=SNP
22	42862004	rs5758735	T	C	100	PASS	AC=2382;AF=0.475639;AN=5008;NS=2504;DP=19565;EAS_AF=0.1984;AMR_AF=0.4078;AFR_AF=0.8048;EUR_AF=0.3529;SAS_AF=0.4908;AA=C|||;VT=SNP
22	42862437	rs5758736	C	A	100	PASS	AC=2379;AF=0.47504;AN=5008;NS=2504;DP=20144;EAS_AF=0.1984;AMR_AF=0.4078;AFR_AF=0.8048;EUR_AF=0.3529;SAS_AF=0.4877;AA=A|||;VT=SNP
22	42862481	rs5996168	G	T	100	PASS	AC=1193;AF=0.238219;AN=5008;NS=2504;DP=19611;EAS_AF=0.0556;AMR_AF=0.1686;AFR_AF=0.5015;EUR_AF=0.2097;SAS_AF=0.1493;AA=G|||;VT=SNP
22	42863114	rs5758737	C	T	100	PASS	AC=3437;AF=0.686302;AN=5008;NS=2504;DP=11855;EAS_AF=0.3552;AMR_AF=0.7305;AFR_AF=0.9697;EUR_AF=0.5934;SAS_AF=0.7086;AA=c|||;VT=SNP
22	42863325	rs28656779	G	A	100	PASS	AC=813;AF=0.16234;AN=5008;NS=2504;DP=13702;EAS_AF=0.0536;AMR_AF=0.0735;AFR_AF=0.4319;EUR_AF=0.0706;SAS_AF=0.0675;AA=a|||;VT=SNP
22	42863830	rs11090102	G	A	100	PASS	AC=813;AF=0.16234;AN=5008;NS=2504;DP=19347;EAS_AF=0.0536;AMR_AF=0.0735;AFR_AF=0.4319;EUR_AF=0.0706;SAS_AF=0.0675;AA=A|||;VT=SNP
22	42865010	rs11912357	G	A	100	PASS	AC=921;AF=0.183906;AN=5008;NS=2504;DP=20548;EAS_AF=0.0546;AMR_AF=0.0994;AFR_AF=0.4561;EUR_AF=0.0974;SAS_AF=0.0982;AA=G|||;VT=SNP
22	42865011	rs11912326	C	A	100	PASS	AC=919;AF=0.183506;AN=5008;NS=2504;DP=20537;EAS_AF=0.0536;AMR_AF=0.0994;AFR_AF=0.4561;EUR_AF=0.0964;SAS_AF=0.0982;AA=C|||;VT=SNP
22	42865754	rs5751279	T	C	100	PASS	AC=2145;AF=0.428315;AN=5008;NS=2504;DP=17920;EAS_AF=0.1994;AMR_AF=0.3458;AFR_AF=0.767;EUR_AF=0.2584;SAS_AF=0.4397;AA=t|||;VT=SNP
22	42866060	rs5758739	G	A	100	PASS	AC=1820;AF=0.363419;AN=5008;NS=2504;DP=14428;EAS_AF=0.1974;AMR_AF=0.3357;AFR_AF=0.5295;EUR_AF=0.2565;SAS_AF=0.4397;AA=G|||;VT=SNP
22	42866077	rs5758740	G	C	100	PASS	AC=1250;AF=0.249601;AN=5008;NS=2504;DP=15349;EAS_AF=0.1438;AMR_AF=0.2795;AFR_AF=0.2352;EUR_AF=0.2068;SAS_AF=0.4008;AA=G|||;VT=SNP
22	42866427	rs4822133	T	G	100	PASS	AC=2373;AF=0.473842;AN=5008;NS=2504;DP=18790;EAS_AF=0.1984;AMR_AF=0.4063;AFR_AF=0.8048;EUR_AF=0.3429;SAS_AF=0.4928;AA=t|||;VT=SNP
22	42866614	rs2839705	A	G	100	PASS	AC=1823;AF=0.364018;AN=5008;NS=2504;DP=17761;EAS_AF=0.1984;AMR_AF=0.3357;AFR_AF=0.5303;EUR_AF=0.2575;SAS_AF=0.4397;AA=A|||;VT=SNP
22	42866999	rs73419054	T	G	100	PASS	AC=355;AF=0.0708866;AN=5008;NS=2504;DP=20936;EAS_AF=0.0536;AMR_AF=0.0461;AFR_AF=0.1324;EUR_AF=0.0507;SAS_AF=0.044;AA=T|||;VT=SNP
22	42867332	rs4822134	T	C	100	PASS	AC=1825;AF=0.364417;AN=5008;NS=2504;DP=18356;EAS_AF=0.1627;AMR_AF=0.4424;AFR_AF=0.4894;EUR_AF=0.3976;SAS_AF=0.3139;AA=t|||;VT=SNP
22	42867855	rs5751280	T	A	100	PASS	AC=1665;AF=0.332468;AN=5008;NS=2504;DP=21715;EAS_AF=0.1974;AMR_AF=0.2968;AFR_AF=0.4917;EUR_AF=0.2107;SAS_AF=0.407;AA=T|||;VT=SNP
22	42867898	rs5758742	A	G	100	PASS	AC=2141;AF=0.427516;AN=5008;NS=2504;DP=19825;EAS_AF=0.1974;AMR_AF=0.3458;AFR_AF=0.7663;EUR_AF=0.2584;SAS_AF=0.4387;AA=a|||;VT=SNP
22	42867957	rs5758743	G	A	100	PASS	AC=1665;AF=0.332468;AN=5008;NS=2504;DP=16355;EAS_AF=0.1974;AMR_AF=0.2968;AFR_AF=0.4917;EUR_AF=0.2117;SAS_AF=0.4059;AA=G|||;VT=SNP
22	42868083	rs9653845	T	C	100	PASS	AC=1665;AF=0.332468;AN=5008;NS=2504;DP=14517;EAS_AF=0.1974;AMR_AF=0.2968;AFR_AF=0.4917;EUR_AF=0.2117;SAS_AF=0.4059;AA=C|||;VT=SNP
22	42868369	rs12166756	G	C	100	PASS	AC=1669;AF=0.333267;AN=5008;NS=2504;DP=19789;EAS_AF=0.1974;AMR_AF=0.2968;AFR_AF=0.4939;EUR_AF=0.2117;SAS_AF=0.407;AA=N|||;VT=SNP
22	42869453	rs5751281	A	C	100	PASS	AC=1455;AF=0.290535;AN=5008;NS=2504;DP=21203;EAS_AF=0.1438;AMR_AF=0.2954;AFR_AF=0.385;EUR_AF=0.2068;SAS_AF=0.3967;AA=a|||;VT=SNP
22	42871115	rs6002745	T	G	100	PASS	AC=2469;AF=0.493011;AN=5008;NS=2504;DP=24087;EAS_AF=0.251;AMR_AF=0.4337;AFR_AF=0.6301;EUR_AF=0.4433;SAS_AF=0.6503;AA=T|||;VT=SNP
22	42871682	rs8136771	G	T	100	PASS	AC=2189;AF=0.437101;AN=5008;NS=2504;DP=16410;EAS_AF=0.4921;AMR_AF=0.6153;AFR_AF=0.1286;EUR_AF=0.4801;SAS_AF=0.6268;AA=G|||;VT=SNP
22	42871832	rs9611804	G	C	100	PASS	AC=2505;AF=0.5002;AN=5008;NS=2504;DP=14418;EAS_AF=0.2708;AMR_AF=0.7003;AFR_AF=0.4592;EUR_AF=0.5577;SAS_AF=0.591;AA=G|||;VT=SNP
22	42871934	rs11703237	G	C	100	PASS	AC=863;AF=0.172324;AN=5008;NS=2504;DP=12180;EAS_AF=0.1081;AMR_AF=0.2839;AFR_AF=0.0401;EUR_AF=0.2803;SAS_AF=0.227;AA=G|||;VT=SNP
22	42872086	rs5996171	C	T	100	PASS	AC=4308;AF=0.860224;AN=5008;NS=2504;DP=16254;EAS_AF=0.9216;AMR_AF=0.8977;AFR_AF=0.8623;EUR_AF=0.828;SAS_AF=0.8006;AA=T|||;VT=SNP
22	42872128	rs5996172	T	A	100	PASS	AC=1438;AF=0.287141;AN=5008;NS=2504;DP=17256;EAS_AF=0.1359;AMR_AF=0.415;AFR_AF=0.2345;EUR_AF=0.3221;SAS_AF=0.3875;AA=T|||;VT=SNP
22	42872587	rs57271318	T	C	100	PASS	AC=1504;AF=0.300319;AN=5008;NS=2504;DP=19106;EAS_AF=0.6766;AMR_AF=0.1398;AFR_AF=0.3313;EUR_AF=0.1024;SAS_AF=0.1881;AA=t|||;VT=SNP
22	42873155	rs72619523	G	A	100	PASS	AC=1357;AF=0.270966;AN=5008;NS=2504;DP=15543;EAS_AF=0.6726;AMR_AF=0.1196;AFR_AF=0.2632;EUR_AF=0.0765;SAS_AF=0.1748;AA=-|||;VT=SNP
22	42873323	rs5758744	A	T	100	PASS	AC=2689;AF=0.536941;AN=5008;NS=2504;DP=18020;EAS_AF=0.8135;AMR_AF=0.5216;AFR_AF=0.4228;EUR_AF=0.4046;SAS_AF=0.5532;AA=N|||;VT=SNP
22	42873532	rs13057831	T	C	100	PASS	AC=492;AF=0.0982428;AN=5008;NS=2504;DP=17111;EAS_AF=0.0724;AMR_AF=0.049;AFR_AF=0.1604;EUR_AF=0.0885;SAS_AF=0.0859;AA=t|||;VT=SNP
22	42873630	rs35998301	G	C	100	PASS	AC=1226;AF=0.244808;AN=5008;NS=2504;DP=17195;EAS_AF=0.1379;AMR_AF=0.3991;AFR_AF=0.0862;EUR_AF=0.326;SAS_AF=0.3763;AA=g|||;VT=SNP
22	42873759	rs5758745	G	A	100	PASS	AC=1192;AF=0.238019;AN=5008;NS=2504;DP=16975;EAS_AF=0.6696;AMR_AF=0.1124;AFR_AF=0.1452;EUR_AF=0.0755;SAS_AF=0.1748;AA=G|||;VT=SNP
22	42873942	rs5758746	A	G	100	PASS	AC=4563;AF=0.911142;AN=5008;NS=2504;DP=21943;EAS_AF=0.996;AMR_AF=0.8991;AFR_AF=0.9319;EUR_AF=0.8111;SAS_AF=0.907;AA=N|||;VT=SNP
22	42874289	rs8141743	C	T	100	PASS	AC=3070;AF=0.613019;AN=5008;NS=2504;DP=20995;EAS_AF=0.3234;AMR_AF=0.8098;AFR_AF=0.4849;EUR_AF=0.826;SAS_AF=0.726;AA=C|||;VT=SNP
22	42874300	rs5758747	A	G	100	PASS	AC=1506;AF=0.300719;AN=5008;NS=2504;DP=21104;EAS_AF=0.6746;AMR_AF=0.1297;AFR_AF=0.3654;EUR_AF=0.0805;SAS_AF=0.1759;AA=A|||;VT=SNP
22	42874631	rs6002747	G	A	100	PASS	AC=1944;AF=0.388179;AN=5008;NS=2504;DP=20065;EAS_AF=0.0585;AMR_AF=0.4467;AFR_AF=0.5522;EUR_AF=0.5239;SAS_AF=0.3252;AA=a|||;VT=SNP
22	42874773	rs2142826	G	A	100	PASS	AC=1822;AF=0.363818;AN=5008;NS=2504;DP=20723;EAS_AF=0.1687;AMR_AF=0.4092;AFR_AF=0.5552;EUR_AF=0.2793;SAS_AF=0.3609;AA=g|||;VT=SNP
22	42874781	rs2142827	G	A	100	PASS	AC=1345;AF=0.26857;AN=5008;NS=2504;DP=20748;EAS_AF=0.1855;AMR_AF=0.3012;AFR_AF=0.2648;EUR_AF=0.2097;SAS_AF=0.3967;AA=g|||;VT=SNP
22	42874954	rs2142828	T	A	100	PASS	AC=3249;AF=0.648762;AN=5008;NS=2504;DP=18538;EAS_AF=0.8224;AMR_AF=0.6167;AFR_AF=0.6377;EUR_AF=0.6581;SAS_AF=0.498;AA=a|||;VT=SNP
22	42875479	rs5751282	A	G	100	PASS	AC=3389;AF=0.676717;AN=5008;NS=2504;DP=15346;EAS_AF=0.8492;AMR_AF=0.6988;AFR_AF=0.6672;EUR_AF=0.6213;SAS_AF=0.5532;AA=a|||;VT=SNP
22	42875519	rs11705074	T	G	100	PASS	AC=1086;AF=0.216853;AN=5008;NS=2504;DP=16091;EAS_AF=0.0347;AMR_AF=0.3948;AFR_AF=0.1097;EUR_AF=0.4125;SAS_AF=0.2219;AA=T|||;VT=SNP
22	42876604	rs4822135	T	C	100	PASS	AC=1660;AF=0.33147;AN=5008;NS=2504;DP=19190;EAS_AF=0.0377;AMR_AF=0.5735;AFR_AF=0.3215;EUR_AF=0.5447;SAS_AF=0.2566;AA=t|||;VT=SNP
22	42876791	rs5758750	G	A	100	PASS	AC=1233;AF=0.246206;AN=5008;NS=2504;DP=17716;EAS_AF=0.7748;AMR_AF=0.111;AFR_AF=0.0174;EUR_AF=0.0746;SAS_AF=0.2832;AA=G|||;VT=SNP
22	42877126	rs9623603	T	C	100	PASS	AC=1737;AF=0.346845;AN=5008;NS=2504;DP=17784;EAS_AF=0.0377;AMR_AF=0.5749;AFR_AF=0.3782;EUR_AF=0.5457;SAS_AF=0.2566;AA=T|||;VT=SNP
22	42877543	rs11703700	G	A	100	PASS	AC=1619;AF=0.323283;AN=5008;NS=2504;DP=19430;EAS_AF=0.0377;AMR_AF=0.5562;AFR_AF=0.3011;EUR_AF=0.5427;SAS_AF=0.2566;AA=G|||;VT=SNP
22	42877669	rs9611806	C	T	100	PASS	AC=1630;AF=0.325479;AN=5008;NS=2504;DP=16734;EAS_AF=0.0377;AMR_AF=0.5634;AFR_AF=0.3064;EUR_AF=0.5437;SAS_AF=0.2546;AA=T|||;VT=SNP
22	42877916	rs5751283	G	A	100	PASS	AC=3301;AF=0.659145;AN=5008;NS=2504;DP=17689;EAS_AF=0.8125;AMR_AF=0.696;AFR_AF=0.6445;EUR_AF=0.6193;SAS_AF=0.5358;AA=A|||;VT=SNP
22	42878001	rs5758751	T	C	100	PASS	AC=3270;AF=0.652955;AN=5008;NS=2504;DP=17240;EAS_AF=0.8115;AMR_AF=0.6816;AFR_AF=0.6248;EUR_AF=0.6163;SAS_AF=0.545;AA=t|||;VT=SNP
22	42878349	rs12159371	A	G	100	PASS	AC=1634;AF=0.326278;AN=5008;NS=2504;DP=18357;EAS_AF=0.0377;AMR_AF=0.5692;AFR_AF=0.3064;EUR_AF=0.5437;SAS_AF=0.2546;AA=A|||;VT=SNP
22	42878831	rs5758752	C	T	100	PASS	AC=1221;AF=0.24381;AN=5008;NS=2504;DP=16927;EAS_AF=0.7708;AMR_AF=0.1052;AFR_AF=0.0159;EUR_AF=0.0746;SAS_AF=0.2812;AA=C|||;VT=SNP
22	42879767	rs370511811	A	G	100	PASS	AC=1001;AF=0.19988;AN=5008;NS=2504;DP=15880;EAS_AF=0.0288;AMR_AF=0.3746;AFR_AF=0.0832;EUR_AF=0.3926;SAS_AF=0.2117;AA=A|||;VT=SNP
22	42883002	rs5758754	C	T	100	PASS	AC=1404;AF=0.280351;AN=5008;NS=2504;DP=14990;EAS_AF=0.7758;AMR_AF=0.1124;AFR_AF=0.143;EUR_AF=0.0746;SAS_AF=0.2863;AA=c|||;VT=SNP
22	42884431	rs5751284	C	T	100	PASS	AC=1229;AF=0.245407;AN=5008;NS=2504;DP=16648;EAS_AF=0.7758;AMR_AF=0.1037;AFR_AF=0.0159;EUR_AF=0.0736;SAS_AF=0.2863;AA=c|||;VT=SNP
22	42884997	rs5758756	A	G	100	PASS	AC=1320;AF=0.263578;AN=5008;NS=2504;DP=16563;EAS_AF=0.7758;AMR_AF=0.1081;AFR_AF=0.0832;EUR_AF=0.0726;SAS_AF=0.2863;AA=a|||;VT=SNP
22	42885455	rs6002756	C	T	100	PASS	AC=1627;AF=0.32488;AN=5008;NS=2504;DP=13731;EAS_AF=0.0556;AMR_AF=0.5706;AFR_AF=0.2761;EUR_AF=0.5437;SAS_AF=0.2689;AA=C|||;VT=SNP
22	42886204	rs5751285	T	C	100	PASS	AC=3506;AF=0.70008;AN=5008;NS=2504;DP=16258;EAS_AF=0.8363;AMR_AF=0.7061;AFR_AF=0.7284;EUR_AF=0.6571;SAS_AF=0.5613;AA=N|||;VT=SNP
22	42886811	rs149343500	A	G	100	PASS	AC=146;AF=0.0291534;AN=5008;NS=2504;DP=16306;EAS_AF=0.0139;AMR_AF=0.013;AFR_AF=0.0809;EUR_AF=0.0129;SAS_AF=0.0031;AA=A|||;VT=SNP
22	42886952	rs5758758	G	T	100	PASS	AC=888;AF=0.177316;AN=5008;NS=2504;DP=14205;EAS_AF=0.5843;AMR_AF=0.0778;AFR_AF=0.0113;EUR_AF=0.0596;SAS_AF=0.1738;AA=G|||;VT=SNP
22	42892333	rs715499	T	A	100	PASS	AC=4203;AF=0.839257;AN=5008;NS=2504;DP=20783;EAS_AF=0.9097;AMR_AF=0.7594;AFR_AF=0.9924;EUR_AF=0.7744;SAS_AF=0.683;AA=-|||;VT=SNP
22	42892596	rs4429562	T	C	100	PASS	AC=1155;AF=0.230631;AN=5008;NS=2504;DP=19271;EAS_AF=0.8175;AMR_AF=0.085;AFR_AF=0.0098;EUR_AF=0.0527;SAS_AF=0.2106;AA=N|||;VT=SNP
22	42895675	rs5758762	G	A	100	PASS	AC=1676;AF=0.334665;AN=5008;NS=2504;DP=16875;EAS_AF=0.8155;AMR_AF=0.1066;AFR_AF=0.3903;EUR_AF=0.0586;SAS_AF=0.2096;AA=G|||;VT=SNP
22	42895879	rs5758763	T	C	100	PASS	AC=2134;AF=0.426118;AN=5008;NS=2504;DP=16287;EAS_AF=0.8185;AMR_AF=0.281;AFR_AF=0.5045;EUR_AF=0.2078;SAS_AF=0.2434;AA=C|||;VT=SNP
22	42895990	rs73173058	T	C	100	PASS	AC=2134;AF=0.426118;AN=5008;NS=2504;DP=12685;EAS_AF=0.8185;AMR_AF=0.281;AFR_AF=0.5045;EUR_AF=0.2078;SAS_AF=0.2434;AA=C|||;VT=SNP
22	42896474	rs2413692	T	C	100	PASS	AC=2168;AF=0.432907;AN=5008;NS=2504;DP=4153;EAS_AF=0.8194;AMR_AF=0.281;AFR_AF=0.5295;EUR_AF=0.2078;SAS_AF=0.2434;AA=N|||;VT=SNP
22	42897029	rs28432165	G	C	100	PASS	AC=1717;AF=0.342851;AN=5008;NS=2504;DP=12991;EAS_AF=0.8165;AMR_AF=0.1095;AFR_AF=0.4221;EUR_AF=0.0547;SAS_AF=0.2096;AA=G|||;VT=SNP
22	42897141	rs5758764	C	T	100	PASS	AC=2144;AF=0.428115;AN=5008;NS=2504;DP=16825;EAS_AF=0.8194;AMR_AF=0.2867;AFR_AF=0.5083;EUR_AF=0.2078;SAS_AF=0.2434;AA=C|||;VT=SNP
22	42897216	rs73888326	T	G	100	PASS	AC=2211;AF=0.441494;AN=5008;NS=2504;DP=16557;EAS_AF=0.8194;AMR_AF=0.2896;AFR_AF=0.556;EUR_AF=0.2087;SAS_AF=0.2444;AA=G|||;VT=SNP
22	42902278	rs5758768	G	C	100	PASS	AC=3189;AF=0.636781;AN=5008;NS=2504;DP=20822;EAS_AF=0.874;AMR_AF=0.4006;AFR_AF=0.8956;EUR_AF=0.3907;SAS_AF=0.4632;AA=N|||;VT=SNP
22	42903191	rs5758770	G	A	100	PASS	AC=1553;AF=0.310104;AN=5008;NS=2504;DP=15579;EAS_AF=0.7431;AMR_AF=0.111;AFR_AF=0.3533;EUR_AF=0.0567;SAS_AF=0.2076;AA=G|||;VT=SNP
22	42903462	rs28464369	G	A	100	PASS	AC=1584;AF=0.316294;AN=5008;NS=2504;DP=21104;EAS_AF=0.7351;AMR_AF=0.1196;AFR_AF=0.3563;EUR_AF=0.0785;SAS_AF=0.2147;AA=G|||;VT=SNP
22	42903579	rs2413693	G	T	100	PASS	AC=3199;AF=0.638778;AN=5008;NS=2504;DP=24146;EAS_AF=0.869;AMR_AF=0.4006;AFR_AF=0.9092;EUR_AF=0.3877;SAS_AF=0.4632;AA=T|||;VT=SNP
22	42903672	rs56240930	G	A	100	PASS	AC=4593;AF=0.917133;AN=5008;NS=2504;DP=20567;EAS_AF=0.9325;AMR_AF=0.9625;AFR_AF=0.8744;EUR_AF=0.8966;SAS_AF=0.9479;AA=G|||;VT=SNP
22	42903852	rs5751290	T	C	100	PASS	AC=3175;AF=0.633986;AN=5008;NS=2504;DP=18830;EAS_AF=0.874;AMR_AF=0.3963;AFR_AF=0.8956;EUR_AF=0.3817;SAS_AF=0.4611;AA=N|||;VT=SNP
22	42903889	rs5758772	A	T	100	PASS	AC=3174;AF=0.633786;AN=5008;NS=2504;DP=19643;EAS_AF=0.873;AMR_AF=0.3948;AFR_AF=0.8956;EUR_AF=0.3817;SAS_AF=0.4622;AA=N|||;VT=SNP
22	42904780	rs5758773	T	G	100	PASS	AC=1582;AF=0.315895;AN=5008;NS=2504;DP=25412;EAS_AF=0.1528;AMR_AF=0.2882;AFR_AF=0.4818;EUR_AF=0.331;SAS_AF=0.2638;AA=G|||;VT=SNP
22	42904939	rs114162817	C	T	100	PASS	AC=1483;AF=0.296126;AN=5008;NS=2504;DP=22755;EAS_AF=0.7321;AMR_AF=0.1052;AFR_AF=0.3109;EUR_AF=0.0567;SAS_AF=0.2086;AA=C|||;VT=SNP
22	42905177	rs1056566	T	C	100	PASS	AC=2610;AF=0.521166;AN=5008;NS=2504;DP=21326;EAS_AF=0.874;AMR_AF=0.2104;AFR_AF=0.7012;EUR_AF=0.2266;SAS_AF=0.4376;AA=T|||;VT=SNP
22	42905681	rs7291176	T	C	100	PASS	AC=1208;AF=0.241214;AN=5008;NS=2504;DP=14606;EAS_AF=0.1498;AMR_AF=0.1095;AFR_AF=0.4304;EUR_AF=0.1869;SAS_AF=0.229;AA=T|||;VT=SNP
22	42906838	rs2003672	C	T	100	PASS	AC=1211;AF=0.241813;AN=5008;NS=2504;DP=20488;EAS_AF=0.1508;AMR_AF=0.1124;AFR_AF=0.4251;EUR_AF=0.1909;SAS_AF=0.2321;AA=C|||;VT=SNP
22	42906861	rs2281103	T	A	100	PASS	AC=1488;AF=0.297125;AN=5008;NS=2504;DP=21515;EAS_AF=0.7331;AMR_AF=0.1052;AFR_AF=0.3109;EUR_AF=0.0567;SAS_AF=0.2127;AA=T|||;VT=SNP
22	42906958	rs1064877	C	T	100	PASS	AC=3198;AF=0.638578;AN=5008;NS=2504;DP=21483;EAS_AF=0.874;AMR_AF=0.4063;AFR_AF=0.8956;EUR_AF=0.3917;SAS_AF=0.4673;AA=T|||;VT=SNP
22	42907341	rs2281104	C	T	100	PASS	AC=1244;AF=0.248403;AN=5008;NS=2504;DP=19672;EAS_AF=0.7331;AMR_AF=0.0937;AFR_AF=0.1339;EUR_AF=0.0557;SAS_AF=0.2117;AA=C|||;VT=SNP
22	42907857	rs5758775	C	T	100	PASS	AC=1238;AF=0.247204;AN=5008;NS=2504;DP=21953;EAS_AF=0.7282;AMR_AF=0.0937;AFR_AF=0.1331;EUR_AF=0.0557;SAS_AF=0.2117;AA=C|||;VT=SNP
22	42908897	rs13504	T	C	100	PASS	AC=603;AF=0.120407;AN=5008;NS=2504;DP=21123;EAS_AF=0.0516;AMR_AF=0.1974;AFR_AF=0.1498;EUR_AF=0.162;SAS_AF=0.0542;AA=T|||;VT=SNP
22	42911980	rs55762648	C	G	100	PASS	AC=82;AF=0.0163738;AN=5008;NS=2504;DP=20629;EAS_AF=0.0248;AMR_AF=0.0072;AFR_AF=0.0045;EUR_AF=0.0378;SAS_AF=0.0082;AA=C|||;VT=SNP;EX_TARGET
22	42912029	rs3201001	G	T	100	PASS	AC=1175;AF=0.234625;AN=5008;NS=2504;DP=19193;EAS_AF=0.1468;AMR_AF=0.1239;AFR_AF=0.3896;EUR_AF=0.1978;SAS_AF=0.2321;AA=G|||;VT=SNP;EX_TARGET
22	42912106	rs1812240	C	T	100	PASS	AC=1257;AF=0.250998;AN=5008;NS=2504;DP=18739;EAS_AF=0.745;AMR_AF=0.0937;AFR_AF=0.1346;EUR_AF=0.0557;SAS_AF=0.2117;AA=C|||;VT=SNP;EX_TARGET
22	42912501	rs5751292	A	T	100	PASS	AC=4303;AF=0.859225;AN=5008;NS=2504;DP=18781;EAS_AF=0.9147;AMR_AF=0.7983;AFR_AF=0.9939;EUR_AF=0.826;SAS_AF=0.6973;AA=T|||;VT=SNP
22	42912722	rs5751293	A	G	100	PASS	AC=1144;AF=0.228435;AN=5008;NS=2504;DP=20369;EAS_AF=0.1528;AMR_AF=0.1124;AFR_AF=0.3699;EUR_AF=0.1889;SAS_AF=0.2382;AA=A|||;VT=SNP
22	42912798	rs8140087	C	T	100	PASS	AC=1282;AF=0.25599;AN=5008;NS=2504;DP=17327;EAS_AF=0.245;AMR_AF=0.1398;AFR_AF=0.385;EUR_AF=0.1948;SAS_AF=0.2382;AA=C|||;VT=SNP
22	42912904	rs5758780	A	G	100	PASS	AC=3158;AF=0.630591;AN=5008;NS=2504;DP=20157;EAS_AF=0.875;AMR_AF=0.4092;AFR_AF=0.8585;EUR_AF=0.3946;SAS_AF=0.4703;AA=a|||;VT=SNP
22	42913152	rs78433467	T	C	100	PASS	AC=1255;AF=0.250599;AN=5008;NS=2504;DP=11130;EAS_AF=0.7361;AMR_AF=0.0951;AFR_AF=0.1392;EUR_AF=0.0557;SAS_AF=0.2117;AA=T|||;VT=SNP
22	42913651	rs3985936	T	G	100	PASS	AC=3192;AF=0.63738;AN=5008;NS=2504;DP=17061;EAS_AF=0.875;AMR_AF=0.402;AFR_AF=0.8941;EUR_AF=0.3897;SAS_AF=0.4673;AA=G|||;VT=SNP
22	42913734	rs8137466	T	C	100	PASS	AC=3194;AF=0.63778;AN=5008;NS=2504;DP=16793;EAS_AF=0.875;AMR_AF=0.402;AFR_AF=0.8949;EUR_AF=0.3897;SAS_AF=0.4683;AA=C|||;VT=SNP
22	42916215	rs5758781	C	G	100	PASS	AC=3196;AF=0.638179;AN=5008;NS=2504;DP=19057;EAS_AF=0.876;AMR_AF=0.402;AFR_AF=0.8941;EUR_AF=0.3887;SAS_AF=0.4714;AA=G|||;VT=SNP
22	42916391	rs5751295	A	G	100	PASS	AC=1259;AF=0.251398;AN=5008;NS=2504;DP=20025;EAS_AF=0.7421;AMR_AF=0.0951;AFR_AF=0.1384;EUR_AF=0.0547;SAS_AF=0.2117;AA=A|||;VT=SNP
22	42917154	rs7287384	C	T	100	PASS	AC=1154;AF=0.230431;AN=5008;NS=2504;DP=21085;EAS_AF=0.1389;AMR_AF=0.1095;AFR_AF=0.3949;EUR_AF=0.1879;SAS_AF=0.2321;AA=C|||;VT=SNP
22	42918859	rs5751296	A	G	100	PASS	AC=1129;AF=0.225439;AN=5008;NS=2504;DP=19863;EAS_AF=0.1567;AMR_AF=0.1124;AFR_AF=0.3623;EUR_AF=0.1968;SAS_AF=0.2209;AA=A|||;VT=SNP
22	42919991	rs7290093	G	C	100	PASS	AC=1080;AF=0.215655;AN=5008;NS=2504;DP=19246;EAS_AF=0.1538;AMR_AF=0.1153;AFR_AF=0.3563;EUR_AF=0.1889;SAS_AF=0.1881;AA=G|||;VT=SNP
22	42922162	rs5758784	C	A	100	PASS	AC=1276;AF=0.254792;AN=5008;NS=2504;DP=18484;EAS_AF=0.7302;AMR_AF=0.0994;AFR_AF=0.1362;EUR_AF=0.0547;SAS_AF=0.2413;AA=C|||;VT=SNP
22	42925131	rs2413698	A	G	100	PASS	AC=3863;AF=0.771366;AN=5008;NS=2504;DP=19890;EAS_AF=0.8542;AMR_AF=0.8746;AFR_AF=0.6218;EUR_AF=0.7982;SAS_AF=0.7873;AA=G|||;VT=SNP
22	42926188	rs9623617	G	T	100	PASS	AC=1802;AF=0.359824;AN=5008;NS=2504;DP=20395;EAS_AF=0.127;AMR_AF=0.5764;AFR_AF=0.1142;EUR_AF=0.6014;SAS_AF=0.5297;AA=G|||;VT=SNP
22	42926426	rs5758785	G	A	100	PASS	AC=1227;AF=0.245008;AN=5008;NS=2504;DP=17716;EAS_AF=0.7282;AMR_AF=0.1009;AFR_AF=0.1127;EUR_AF=0.0547;SAS_AF=0.2239;AA=G|||;VT=SNP
22	42927816	rs5751299	C	T	100	PASS	AC=1130;AF=0.225639;AN=5008;NS=2504;DP=23106;EAS_AF=0.7321;AMR_AF=0.1571;AFR_AF=0.0076;EUR_AF=0.0537;SAS_AF=0.2239;AA=C|||;VT=SNP
22	42929931	rs5758789	C	T	100	PASS	AC=1353;AF=0.270168;AN=5008;NS=2504;DP=18987;EAS_AF=0.7292;AMR_AF=0.1787;AFR_AF=0.1377;EUR_AF=0.0726;SAS_AF=0.2444;AA=C|||;VT=SNP
22	42932013	rs4822159	G	C	100	PASS	AC=3814;AF=0.761581;AN=5008;NS=2504;DP=17384;EAS_AF=0.8442;AMR_AF=0.8804;AFR_AF=0.5764;EUR_AF=0.8131;SAS_AF=0.7894;AA=C|||;VT=SNP
22	42933371	rs2038186	G	A	100	PASS	AC=1265;AF=0.252596;AN=5008;NS=2504;DP=23145;EAS_AF=0.7401;AMR_AF=0.1657;AFR_AF=0.0968;EUR_AF=0.0527;SAS_AF=0.228;AA=G|||;VT=SNP
22	42933492	rs2038187	C	G	100	PASS	AC=1357;AF=0.270966;AN=5008;NS=2504;DP=23054;EAS_AF=0.7381;AMR_AF=0.1772;AFR_AF=0.1369;EUR_AF=0.0716;SAS_AF=0.2423;AA=C|||;VT=SNP
22	42933626	rs4822161	A	C	100	PASS	AC=1653;AF=0.330072;AN=5008;NS=2504;DP=24987;EAS_AF=0.122;AMR_AF=0.4971;AFR_AF=0.0575;EUR_AF=0.5934;SAS_AF=0.5235;AA=A|||;VT=SNP
22	42934425	rs6002791	T	C	100	PASS	AC=2450;AF=0.489217;AN=5008;NS=2504;DP=21622;EAS_AF=0.1458;AMR_AF=0.719;AFR_AF=0.3835;EUR_AF=0.7425;SAS_AF=0.5624;AA=C|||;VT=SNP
22	42935436	rs743885	C	T	100	PASS	AC=1368;AF=0.273163;AN=5008;NS=2504;DP=21025;EAS_AF=0.6587;AMR_AF=0.1585;AFR_AF=0.2171;EUR_AF=0.0666;SAS_AF=0.2454;AA=C|||;VT=SNP
22	42935699	rs136966	G	A	100	PASS	AC=1379;AF=0.275359;AN=5008;NS=2504;DP=16050;EAS_AF=0.125;AMR_AF=0.1254;AFR_AF=0.5908;EUR_AF=0.1909;SAS_AF=0.1973;AA=G|||;VT=SNP
22	42936675	rs136974	T	C	100	PASS	AC=1213;AF=0.242212;AN=5008;NS=2504;DP=17909;EAS_AF=0.1508;AMR_AF=0.1282;AFR_AF=0.4259;EUR_AF=0.2018;SAS_AF=0.2106;AA=T|||;VT=SNP
22	42937745	rs136975	C	T	100	PASS	AC=1121;AF=0.223842;AN=5008;NS=2504;DP=22195;EAS_AF=0.1468;AMR_AF=0.1268;AFR_AF=0.3593;EUR_AF=0.2008;SAS_AF=0.2127;AA=C|||;VT=SNP
22	42938157	rs11090109	G	A	100	PASS	AC=616;AF=0.123003;AN=5008;NS=2504;DP=14784;EAS_AF=0.004;AMR_AF=0.1931;AFR_AF=0.2042;EUR_AF=0.166;SAS_AF=0.0419;AA=G|||;VT=SNP
22	42938163	rs5758794	G	A	100	PASS	AC=1226;AF=0.244808;AN=5008;NS=2504;DP=14763;EAS_AF=0.7411;AMR_AF=0.0994;AFR_AF=0.1006;EUR_AF=0.0537;SAS_AF=0.228;AA=G|||;VT=SNP
22	42938749	rs5758796	G	A	100	PASS	AC=1329;AF=0.265375;AN=5008;NS=2504;DP=15494;EAS_AF=0.7401;AMR_AF=0.111;AFR_AF=0.1498;EUR_AF=0.0716;SAS_AF=0.2413;AA=G|||;VT=SNP
22	42939537	rs71329143	G	A	100	PASS	AC=714;AF=0.142572;AN=5008;NS=2504;DP=19259;EAS_AF=0.0804;AMR_AF=0.1816;AFR_AF=0.0287;EUR_AF=0.163;SAS_AF=0.3119;AA=G|||;VT=SNP
22	42939624	rs5751301	A	G	100	PASS	AC=1398;AF=0.279153;AN=5008;NS=2504;DP=17623;EAS_AF=0.7411;AMR_AF=0.111;AFR_AF=0.2201;EUR_AF=0.0666;SAS_AF=0.2209;AA=A|||;VT=SNP
22	42939639	rs5751302	G	A	100	PASS	AC=1305;AF=0.260583;AN=5008;NS=2504;DP=18317;EAS_AF=0.7411;AMR_AF=0.1066;AFR_AF=0.1528;EUR_AF=0.0656;SAS_AF=0.2209;AA=G|||;VT=SNP
22	42939708	rs5758798	A	G	100	PASS	AC=1368;AF=0.273163;AN=5008;NS=2504;DP=19374;EAS_AF=0.7411;AMR_AF=0.1095;AFR_AF=0.1982;EUR_AF=0.0666;SAS_AF=0.2209;AA=A|||;VT=SNP
22	42940318	rs136976	T	C	100	PASS	AC=3341;AF=0.667133;AN=5008;NS=2504;DP=13988;EAS_AF=0.9177;AMR_AF=0.4035;AFR_AF=0.8843;EUR_AF=0.3738;SAS_AF=0.6043;AA=C|||;VT=SNP
22	42940852	rs4822167	G	A	100	PASS	AC=478;AF=0.0954473;AN=5008;NS=2504;DP=18573;EAS_AF=0.0585;AMR_AF=0.1686;AFR_AF=0.0083;EUR_AF=0.1332;SAS_AF=0.1605;AA=G|||;VT=SNP
22	42941390	rs136978	T	C	100	PASS	AC=1246;AF=0.248802;AN=5008;NS=2504;DP=17964;EAS_AF=0.2282;AMR_AF=0.1196;AFR_AF=0.4274;EUR_AF=0.16;SAS_AF=0.2117;AA=C|||;VT=SNP
22	42941418	rs136979	A	G	100	PASS	AC=2225;AF=0.444289;AN=5008;NS=2504;DP=18913;EAS_AF=0.7718;AMR_AF=0.2017;AFR_AF=0.5446;EUR_AF=0.2217;SAS_AF=0.3722;AA=G|||;VT=SNP
22	42941490	rs73173077	G	A	100	PASS	AC=524;AF=0.104633;AN=5008;NS=2504;DP=21375;EAS_AF=0.0556;AMR_AF=0.1715;AFR_AF=0.0401;EUR_AF=0.1342;SAS_AF=0.1646;AA=G|||;VT=SNP
22	42943481	rs136980	G	A	100	PASS	AC=1099;AF=0.219449;AN=5008;NS=2504;DP=14830;EAS_AF=0.1012;AMR_AF=0.1138;AFR_AF=0.441;EUR_AF=0.1541;SAS_AF=0.184;AA=g|||;VT=SNP
22	42943943	rs57266079	G	C	100	PASS	AC=1229;AF=0.245407;AN=5008;NS=2504;DP=15121;EAS_AF=0.7113;AMR_AF=0.1153;AFR_AF=0.1142;EUR_AF=0.0736;SAS_AF=0.2117;AA=G|||;VT=SNP
22	42944621	rs136983	T	C	100	PASS	AC=3144;AF=0.627796;AN=5008;NS=2504;DP=22247;EAS_AF=0.7917;AMR_AF=0.4193;AFR_AF=0.8979;EUR_AF=0.3529;SAS_AF=0.5245;AA=C|||;VT=SNP
22	42945690	rs73173079	C	G	100	PASS	AC=489;AF=0.0976438;AN=5008;NS=2504;DP=17081;EAS_AF=0.0556;AMR_AF=0.1671;AFR_AF=0.0076;EUR_AF=0.1412;SAS_AF=0.1687;AA=C|||;VT=SNP
22	42945888	rs136986	T	C	100	PASS	AC=2126;AF=0.424521;AN=5008;NS=2504;DP=15633;EAS_AF=0.7212;AMR_AF=0.2305;AFR_AF=0.503;EUR_AF=0.2167;SAS_AF=0.364;AA=C|||;VT=SNP
22	42946036	rs136987	G	A	100	PASS	AC=2125;AF=0.424321;AN=5008;NS=2504;DP=11689;EAS_AF=0.7222;AMR_AF=0.2291;AFR_AF=0.5008;EUR_AF=0.2157;SAS_AF=0.3671;AA=G|||;VT=SNP
22	42946371	rs136988	C	T	100	PASS	AC=961;AF=0.191893;AN=5008;NS=2504;DP=19170;EAS_AF=0.1022;AMR_AF=0.1153;AFR_AF=0.3434;EUR_AF=0.1461;SAS_AF=0.181;AA=C|||;VT=SNP
22	42946880	rs136989	C	A	100	PASS	AC=963;AF=0.192292;AN=5008;NS=2504;DP=23147;EAS_AF=0.1121;AMR_AF=0.1138;AFR_AF=0.3434;EUR_AF=0.1441;SAS_AF=0.1759;AA=C|||;VT=SNP
22	42948172	rs3939039	C	T	100	PASS	AC=1268;AF=0.253195;AN=5008;NS=2504;DP=19965;EAS_AF=0.7113;AMR_AF=0.1167;AFR_AF=0.1392;EUR_AF=0.0765;SAS_AF=0.2137;AA=C|||;VT=SNP
22	42948236	rs136991	T	C	100	PASS	AC=2118;AF=0.422923;AN=5008;NS=2504;DP=19308;EAS_AF=0.7411;AMR_AF=0.2248;AFR_AF=0.4849;EUR_AF=0.2157;SAS_AF=0.365;AA=T|||;VT=SNP
22	42948885	rs136992	T	G	100	PASS	AC=2375;AF=0.474241;AN=5008;NS=2504;DP=10798;EAS_AF=0.7302;AMR_AF=0.2349;AFR_AF=0.6808;EUR_AF=0.2167;SAS_AF=0.3661;AA=G|||;VT=SNP
22	42949187	rs13433651	C	A	100	PASS	AC=1550;AF=0.309505;AN=5008;NS=2504;DP=14272;EAS_AF=0.7133;AMR_AF=0.1268;AFR_AF=0.3449;EUR_AF=0.0765;SAS_AF=0.2147;AA=N|||;VT=SNP
22	42949449	rs41277497	G	A	100	PASS	AC=481;AF=0.0960463;AN=5008;NS=2504;DP=16020;EAS_AF=0.0556;AMR_AF=0.1671;AFR_AF=0.0083;EUR_AF=0.1302;SAS_AF=0.1708;AA=g|||;VT=SNP
22	42949543	rs56294912	C	G	100	PASS	AC=704;AF=0.140575;AN=5008;NS=2504;DP=15103;EAS_AF=0.0565;AMR_AF=0.1801;AFR_AF=0.1679;EUR_AF=0.1332;SAS_AF=0.1697;AA=c|||;VT=SNP
22	42949748	rs3213548	C	G	100	PASS	AC=2355;AF=0.470248;AN=5008;NS=2504;DP=8737;EAS_AF=0.7302;AMR_AF=0.2363;AFR_AF=0.6679;EUR_AF=0.2177;SAS_AF=0.3609;AA=a|||;VT=SNP
22	42950361	rs5751306	T	G	100	PASS	AC=2934;AF=0.585863;AN=5008;NS=2504;DP=17158;EAS_AF=0.2708;AMR_AF=0.781;AFR_AF=0.528;EUR_AF=0.7863;SAS_AF=0.6442;AA=G|||;VT=SNP
22	42955397	rs2859031	G	C	100	PASS	AC=2105;AF=0.420327;AN=5008;NS=2504;DP=13753;EAS_AF=0.7163;AMR_AF=0.2176;AFR_AF=0.5825;EUR_AF=0.172;SAS_AF=0.2955;AA=G|||;VT=SNP
22	42955655	rs13058560	G	A	100	PASS	AC=252;AF=0.0503195;AN=5008;NS=2504;DP=17091;EAS_AF=0.003;AMR_AF=0.0951;AFR_AF=0.0068;EUR_AF=0.1471;SAS_AF=0.0266;AA=G|||;VT=SNP
22	42955753	rs137025	C	G	100	PASS	AC=2226;AF=0.444489;AN=5008;NS=2504;DP=18231;EAS_AF=0.7153;AMR_AF=0.2219;AFR_AF=0.6672;EUR_AF=0.1789;SAS_AF=0.2955;AA=C|||;VT=SNP
22	42955974	rs137026	T	C	100	PASS	AC=3071;AF=0.613219;AN=5008;NS=2504;DP=18470;EAS_AF=0.7718;AMR_AF=0.4222;AFR_AF=0.9228;EUR_AF=0.3151;SAS_AF=0.4734;AA=T|||;VT=SNP
22	42957288	rs8135177	C	T	100	PASS	AC=1330;AF=0.265575;AN=5008;NS=2504;DP=17850;EAS_AF=0.5823;AMR_AF=0.1225;AFR_AF=0.3018;EUR_AF=0.0676;SAS_AF=0.1953;AA=T|||;VT=SNP
22	42957790	rs3788593	T	C	100	PASS	AC=1269;AF=0.253395;AN=5008;NS=2504;DP=15404;EAS_AF=0.5833;AMR_AF=0.121;AFR_AF=0.2534;EUR_AF=0.0676;SAS_AF=0.1984;AA=T|||;VT=SNP
22	42958054	rs55821000	G	A	100	PASS	AC=482;AF=0.096246;AN=5008;NS=2504;DP=17333;EAS_AF=0.0565;AMR_AF=0.1686;AFR_AF=0.0083;EUR_AF=0.1322;SAS_AF=0.1677;AA=G|||;VT=SNP
22	42958685	rs137027	T	C	100	PASS	AC=4646;AF=0.927716;AN=5008;NS=2504;DP=18654;EAS_AF=0.998;AMR_AF=0.8847;AFR_AF=0.9766;EUR_AF=0.7883;SAS_AF=0.9632;AA=C|||;VT=SNP
22	42958687	rs137028	C	T	100	PASS	AC=784;AF=0.15655;AN=5008;NS=2504;DP=18776;EAS_AF=0.122;AMR_AF=0.0951;AFR_AF=0.32;EUR_AF=0.0954;SAS_AF=0.0777;AA=C|||;VT=SNP
22	42959141	rs137029	T	C	100	PASS	AC=871;AF=0.173922;AN=5008;NS=2504;DP=18427;EAS_AF=0.1339;AMR_AF=0.1009;AFR_AF=0.3472;EUR_AF=0.1024;SAS_AF=0.1063;AA=G|||;VT=SNP
22	42959270	rs137030	C	T	100	PASS	AC=864;AF=0.172524;AN=5008;NS=2504;DP=16901;EAS_AF=0.1329;AMR_AF=0.1009;AFR_AF=0.3411;EUR_AF=0.1024;SAS_AF=0.1084;AA=C|||;VT=SNP
22	42959360	rs6002795	G	A	100	PASS	AC=1296;AF=0.258786;AN=5008;NS=2504;DP=15423;EAS_AF=0.5833;AMR_AF=0.121;AFR_AF=0.2761;EUR_AF=0.0676;SAS_AF=0.1953;AA=G|||;VT=SNP
22	42960137	rs60565735	T	C	100	PASS	AC=1103;AF=0.220248;AN=5008;NS=2504;DP=19777;EAS_AF=0.5704;AMR_AF=0.1153;AFR_AF=0.143;EUR_AF=0.0676;SAS_AF=0.1953;AA=T|||;VT=SNP
22	42960357	rs12628267	T	G	100	PASS	AC=1116;AF=0.222843;AN=5008;NS=2504;DP=18132;EAS_AF=0.5833;AMR_AF=0.1153;AFR_AF=0.143;EUR_AF=0.0676;SAS_AF=0.1953;AA=T|||;VT=SNP
22	42961277	rs137033	T	C	100	PASS	AC=3057;AF=0.610423;AN=5008;NS=2504;DP=16809;EAS_AF=0.7728;AMR_AF=0.4121;AFR_AF=0.9206;EUR_AF=0.3151;SAS_AF=0.4683;AA=-|||;VT=SNP
22	42961298	rs137034	T	A	100	PASS	AC=726;AF=0.144968;AN=5008;NS=2504;DP=15935;EAS_AF=0.1329;AMR_AF=0.0937;AFR_AF=0.2451;EUR_AF=0.1024;SAS_AF=0.1022;AA=-|||;VT=SNP
22	42961637	rs137036	A	G	100	PASS	AC=869;AF=0.173522;AN=5008;NS=2504;DP=13108;EAS_AF=0.1329;AMR_AF=0.1009;AFR_AF=0.3487;EUR_AF=0.1024;SAS_AF=0.1033;AA=A|||;VT=SNP
22	42961860	rs137037	G	T	100	PASS	AC=2717;AF=0.542532;AN=5008;NS=2504;DP=17875;EAS_AF=0.7718;AMR_AF=0.3963;AFR_AF=0.6755;EUR_AF=0.3111;SAS_AF=0.4683;AA=T|||;VT=SNP
22	42961886	rs77221604	G	A	100	PASS	AC=1075;AF=0.214657;AN=5008;NS=2504;DP=18589;EAS_AF=0.5843;AMR_AF=0.1138;AFR_AF=0.112;EUR_AF=0.0676;SAS_AF=0.1953;AA=G|||;VT=SNP
22	42962218	rs9623626	C	G	100	PASS	AC=1305;AF=0.260583;AN=5008;NS=2504;DP=18738;EAS_AF=0.5833;AMR_AF=0.121;AFR_AF=0.2837;EUR_AF=0.0676;SAS_AF=0.1943;AA=G|||;VT=SNP
22	42962609	rs137040	G	T	100	PASS	AC=872;AF=0.174121;AN=5008;NS=2504;DP=20949;EAS_AF=0.1329;AMR_AF=0.1009;AFR_AF=0.3495;EUR_AF=0.1024;SAS_AF=0.1053;AA=G|||;VT=SNP
22	42963393	rs2859034	G	A	100	PASS	AC=727;AF=0.145168;AN=5008;NS=2504;DP=14671;EAS_AF=0.1329;AMR_AF=0.0937;AFR_AF=0.2443;EUR_AF=0.1024;SAS_AF=0.1043;AA=-|||;VT=SNP
22	42963699	rs117089799	A	T	100	PASS	AC=542;AF=0.108227;AN=5008;NS=2504;DP=9573;EAS_AF=0.0556;AMR_AF=0.1787;AFR_AF=0.0514;EUR_AF=0.1252;SAS_AF=0.1718;AA=-|||;VT=SNP
22	42964159	rs13058683	G	A	100	PASS	AC=816;AF=0.162939;AN=5008;NS=2504;DP=19815;EAS_AF=0.1339;AMR_AF=0.1081;AFR_AF=0.2466;EUR_AF=0.1441;SAS_AF=0.138;AA=A|||;VT=SNP
22	42964275	rs60809407	C	T	100	PASS	AC=1008;AF=0.201278;AN=5008;NS=2504;DP=20938;EAS_AF=0.5823;AMR_AF=0.1081;AFR_AF=0.0575;EUR_AF=0.0666;SAS_AF=0.2076;AA=C|||;VT=SNP
22	42965152	rs916323	C	T	100	PASS	AC=511;AF=0.102037;AN=5008;NS=2504;DP=17751;EAS_AF=0.0556;AMR_AF=0.1686;AFR_AF=0.0098;EUR_AF=0.1441;SAS_AF=0.184;AA=C|||;VT=SNP
22	42965701	rs76198090	C	T	100	PASS	AC=487;AF=0.0972444;AN=5008;NS=2504;DP=17317;EAS_AF=0.0556;AMR_AF=0.1657;AFR_AF=0.0083;EUR_AF=0.1252;SAS_AF=0.183;AA=C|||;VT=SNP
22	42966103	rs12484552	A	C	100	PASS	AC=511;AF=0.102037;AN=5008;NS=2504;DP=18841;EAS_AF=0.0556;AMR_AF=0.1686;AFR_AF=0.0098;EUR_AF=0.1441;SAS_AF=0.184;AA=G|||;VT=SNP
22	42966354	rs2018875	C	A	100	PASS	AC=1415;AF=0.282548;AN=5008;NS=2504;DP=19523;EAS_AF=0.7113;AMR_AF=0.121;AFR_AF=0.2519;EUR_AF=0.0726;SAS_AF=0.2127;AA=C|||;VT=SNP
22	42967235	rs137046	C	T	100	PASS	AC=2951;AF=0.589257;AN=5008;NS=2504;DP=16465;EAS_AF=0.7659;AMR_AF=0.4092;AFR_AF=0.8464;EUR_AF=0.3141;SAS_AF=0.4703;AA=T|||;VT=SNP
22	42969109	rs137050	G	T	100	PASS	AC=898;AF=0.179313;AN=5008;NS=2504;DP=13699;EAS_AF=0.129;AMR_AF=0.1095;AFR_AF=0.3517;EUR_AF=0.1213;SAS_AF=0.1074;AA=G|||;VT=SNP
22	42969130	rs137051	G	A	100	PASS	AC=2945;AF=0.588059;AN=5008;NS=2504;DP=13537;EAS_AF=0.7619;AMR_AF=0.4078;AFR_AF=0.8449;EUR_AF=0.3141;SAS_AF=0.4714;AA=a|||;VT=SNP
22	42969466	rs2007185	C	G	100	PASS	AC=1979;AF=0.395168;AN=5008;NS=2504;DP=14792;EAS_AF=0.6032;AMR_AF=0.3127;AFR_AF=0.3691;EUR_AF=0.2465;SAS_AF=0.4274;AA=g|||;VT=SNP
22	42969854	rs137053	T	G	100	PASS	AC=2941;AF=0.58726;AN=5008;NS=2504;DP=15023;EAS_AF=0.7649;AMR_AF=0.3761;AFR_AF=0.8707;EUR_AF=0.2952;SAS_AF=0.4714;AA=G|||;VT=SNP;EX_TARGET
22	42970032	rs137055	T	C	100	PASS	AC=1865;AF=0.372404;AN=5008;NS=2504;DP=21842;EAS_AF=0.7093;AMR_AF=0.1801;AFR_AF=0.5265;EUR_AF=0.1004;SAS_AF=0.2331;AA=.|||;VT=SNP;EX_TARGET
22	42970263	rs9590	C	G	100	PASS	AC=2924;AF=0.583866;AN=5008;NS=2504;DP=18614;EAS_AF=0.7579;AMR_AF=0.4107;AFR_AF=0.8306;EUR_AF=0.3131;SAS_AF=0.4724;AA=.|||;VT=SNP
22	42970403	rs60999122	T	C	100	PASS	AC=1224;AF=0.244409;AN=5008;NS=2504;DP=22681;EAS_AF=0.5635;AMR_AF=0.121;AFR_AF=0.2458;EUR_AF=0.0676;SAS_AF=0.183;AA=.|||;VT=SNP
22	42970680	rs137058	C	T	100	PASS	AC=337;AF=0.0672923;AN=5008;NS=2504;DP=17769;EAS_AF=0.125;AMR_AF=0.0346;AFR_AF=0.0696;EUR_AF=0.0288;SAS_AF=0.0675;AA=.|||;VT=SNP
22	42970736	rs137059	G	A	100	PASS	AC=893;AF=0.178315;AN=5008;NS=2504;DP=18397;EAS_AF=0.128;AMR_AF=0.1009;AFR_AF=0.3714;EUR_AF=0.1014;SAS_AF=0.1033;AA=.|||;VT=SNP;EX_TARGET
22	42971630	rs72487664	G	A	100	PASS	AC=1040;AF=0.207668;AN=5008;NS=2504;DP=18190;EAS_AF=0.5536;AMR_AF=0.1153;AFR_AF=0.1172;EUR_AF=0.0676;SAS_AF=0.183;AA=.|||;VT=SNP
22	42971673	rs76140054	A	G	100	PASS	AC=3021;AF=0.603235;AN=5008;NS=2504;DP=15826;EAS_AF=0.7659;AMR_AF=0.4092;AFR_AF=0.8964;EUR_AF=0.3141;SAS_AF=0.4744;AA=.|||;VT=SNP
22	42971987	rs137064	T	C	100	PASS	AC=2207;AF=0.440695;AN=5008;NS=2504;DP=16271;EAS_AF=0.6845;AMR_AF=0.2277;AFR_AF=0.6831;EUR_AF=0.171;SAS_AF=0.2904;AA=.|||;VT=SNP
22	42972179	rs3752507	C	T	100	PASS	AC=1209;AF=0.241414;AN=5008;NS=2504;DP=16227;EAS_AF=0.5526;AMR_AF=0.121;AFR_AF=0.2413;EUR_AF=0.0676;SAS_AF=0.1851;AA=.|||;VT=SNP
22	42972228	rs137065	T	C	100	PASS	AC=3064;AF=0.611821;AN=5008;NS=2504;DP=14865;EAS_AF=0.7639;AMR_AF=0.4164;AFR_AF=0.9092;EUR_AF=0.334;SAS_AF=0.4775;AA=.|||;VT=SNP
22	42972318	rs137066	G	A	100	PASS	AC=880;AF=0.175719;AN=5008;NS=2504;DP=15068;EAS_AF=0.13;AMR_AF=0.1009;AFR_AF=0.3585;EUR_AF=0.1034;SAS_AF=0.1033;AA=.|||;VT=SNP
22	42972368	rs137067	A	G	100	PASS	AC=3077;AF=0.614417;AN=5008;NS=2504;DP=15493;EAS_AF=0.7649;AMR_AF=0.4164;AFR_AF=0.9327;EUR_AF=0.3191;SAS_AF=0.4734;AA=.|||;VT=SNP
22	42972735	rs145059817	G	A	100	PASS	AC=343;AF=0.0684904;AN=5008;NS=2504;DP=18211;EAS_AF=0.13;AMR_AF=0.0346;AFR_AF=0.0703;EUR_AF=0.0288;SAS_AF=0.0675;AA=.|||;VT=SNP
22	42973201	rs137073	G	A	100	PASS	AC=854;AF=0.170527;AN=5008;NS=2504;DP=19069;EAS_AF=0.13;AMR_AF=0.098;AFR_AF=0.3411;EUR_AF=0.1014;SAS_AF=0.1043;AA=.|||;VT=SNP
22	42973702	rs137074	G	C	100	PASS	AC=2143;AF=0.427915;AN=5008;NS=2504;DP=21379;EAS_AF=0.6855;AMR_AF=0.2277;AFR_AF=0.643;EUR_AF=0.169;SAS_AF=0.2802;AA=.|||;VT=SNP
22	42974581	rs137075	T	C	100	PASS	AC=2726;AF=0.544329;AN=5008;NS=2504;DP=16363;EAS_AF=0.7659;AMR_AF=0.3948;AFR_AF=0.6982;EUR_AF=0.2942;SAS_AF=0.4714;AA=.|||;VT=SNP
22	42977907	rs137079	C	T	100	PASS	AC=882;AF=0.176118;AN=5008;NS=2504;DP=10923;EAS_AF=0.125;AMR_AF=0.1009;AFR_AF=0.3548;EUR_AF=0.1143;SAS_AF=0.1043;AA=.|||;VT=SNP
22	42978075	rs137080	G	A	100	PASS	AC=870;AF=0.173722;AN=5008;NS=2504;DP=9310;EAS_AF=0.125;AMR_AF=0.1009;AFR_AF=0.3457;EUR_AF=0.1143;SAS_AF=0.1043;AA=.|||;VT=SNP
22	42979548	rs137083	A	G	100	PASS	AC=2718;AF=0.542732;AN=5008;NS=2504;DP=15849;EAS_AF=0.7659;AMR_AF=0.3948;AFR_AF=0.6831;EUR_AF=0.3052;SAS_AF=0.4724;AA=.|||;VT=SNP
22	42980678	rs2285137	T	C	100	PASS	AC=1345;AF=0.26857;AN=5008;NS=2504;DP=20904;EAS_AF=0.6855;AMR_AF=0.121;AFR_AF=0.2216;EUR_AF=0.0716;SAS_AF=0.2096;AA=.|||;VT=SNP
22	42981138	rs137085	T	C	100	PASS	AC=2733;AF=0.545727;AN=5008;NS=2504;DP=18953;EAS_AF=0.7659;AMR_AF=0.3934;AFR_AF=0.6982;EUR_AF=0.3012;SAS_AF=0.4724;AA=.|||;VT=SNP
22	42981167	rs137086	G	A	100	PASS	AC=2607;AF=0.520567;AN=5008;NS=2504;DP=18744;EAS_AF=0.7669;AMR_AF=0.3833;AFR_AF=0.6089;EUR_AF=0.3002;SAS_AF=0.4714;AA=.|||;VT=SNP
22	42981349	rs137087	C	T	100	PASS	AC=2048;AF=0.408946;AN=5008;NS=2504;DP=17645;EAS_AF=0.6855;AMR_AF=0.2176;AFR_AF=0.5628;EUR_AF=0.1809;SAS_AF=0.2863;AA=.|||;VT=SNP
22	42981508	rs2239811	A	C	100	PASS	AC=1260;AF=0.251597;AN=5008;NS=2504;DP=18941;EAS_AF=0.6865;AMR_AF=0.1182;AFR_AF=0.1536;EUR_AF=0.0716;SAS_AF=0.2157;AA=.|||;VT=SNP
22	42981678	rs1043606	T	C	100	PASS	AC=1665;AF=0.332468;AN=5008;NS=2504;DP=16899;EAS_AF=0.6607;AMR_AF=0.2464;AFR_AF=0.1967;EUR_AF=0.1839;SAS_AF=0.3916;AA=.|||;VT=SNP
22	42983782	rs2071842	C	A	100	PASS	AC=504;AF=0.100639;AN=5008;NS=2504;DP=19403;EAS_AF=0.0804;AMR_AF=0.1643;AFR_AF=0.0076;EUR_AF=0.1193;SAS_AF=0.183;AA=C|||;VT=SNP
22	42984131	rs137092	A	G	100	PASS	AC=890;AF=0.177716;AN=5008;NS=2504;DP=17835;EAS_AF=0.1319;AMR_AF=0.1009;AFR_AF=0.3555;EUR_AF=0.1143;SAS_AF=0.1043;AA=A|||;VT=SNP
22	42984583	rs137094	A	C	100	PASS	AC=2008;AF=0.400958;AN=5008;NS=2504;DP=15458;EAS_AF=0.6825;AMR_AF=0.219;AFR_AF=0.5295;EUR_AF=0.1819;SAS_AF=0.2914;AA=-|||;VT=SNP
22	42984759	rs79640672	G	C	100	PASS	AC=1309;AF=0.261382;AN=5008;NS=2504;DP=13558;EAS_AF=0.5516;AMR_AF=0.1282;AFR_AF=0.3169;EUR_AF=0.0676;SAS_AF=0.181;AA=C|||;VT=SNP
22	42984908	rs78715709	C	T	100	PASS	AC=506;AF=0.101038;AN=5008;NS=2504;DP=20165;EAS_AF=0.0804;AMR_AF=0.1643;AFR_AF=0.0076;EUR_AF=0.1193;SAS_AF=0.1851;AA=C|||;VT=SNP
22	42985163	rs4822170	C	A	100	PASS	AC=506;AF=0.101038;AN=5008;NS=2504;DP=16333;EAS_AF=0.0804;AMR_AF=0.1643;AFR_AF=0.0076;EUR_AF=0.1193;SAS_AF=0.1851;AA=C|||;VT=SNP
22	42985310	rs4822171	G	A	100	PASS	AC=506;AF=0.101038;AN=5008;NS=2504;DP=16684;EAS_AF=0.0804;AMR_AF=0.1643;AFR_AF=0.0076;EUR_AF=0.1193;SAS_AF=0.1851;AA=G|||;VT=SNP
22	42985662	rs111630403	T	C	100	PASS	AC=127;AF=0.0253594;AN=5008;NS=2504;DP=17846;EAS_AF=0.002;AMR_AF=0.0346;AFR_AF=0.0023;EUR_AF=0.0915;SAS_AF=0.0061;AA=T|||;VT=SNP
22	42985798	rs137095	T	C	100	PASS	AC=4245;AF=0.847644;AN=5008;NS=2504;DP=16301;EAS_AF=0.997;AMR_AF=0.7536;AFR_AF=0.966;EUR_AF=0.6034;SAS_AF=0.8517;AA=C|||;VT=SNP
22	42986513	rs5996194	T	C	100	PASS	AC=1371;AF=0.273762;AN=5008;NS=2504;DP=19177;EAS_AF=0.5526;AMR_AF=0.1297;AFR_AF=0.3623;EUR_AF=0.0666;SAS_AF=0.182;AA=T|||;VT=SNP
22	42987826	rs137097	G	A	100	PASS	AC=892;AF=0.178115;AN=5008;NS=2504;DP=18186;EAS_AF=0.1319;AMR_AF=0.1009;AFR_AF=0.3555;EUR_AF=0.1153;SAS_AF=0.1053;AA=A|||;VT=SNP
22	42988117	rs137098	T	C	100	PASS	AC=896;AF=0.178914;AN=5008;NS=2504;DP=17484;EAS_AF=0.1329;AMR_AF=0.1009;AFR_AF=0.3585;EUR_AF=0.1153;SAS_AF=0.1043;AA=T|||;VT=SNP;EX_TARGET
22	42988679	rs137099	G	A	100	PASS	AC=1392;AF=0.277955;AN=5008;NS=2504;DP=19527;EAS_AF=0.2113;AMR_AF=0.2651;AFR_AF=0.3631;EUR_AF=0.2316;SAS_AF=0.2883;AA=G|||;VT=SNP
22	42988790	rs77542381	G	A	100	PASS	AC=1040;AF=0.207668;AN=5008;NS=2504;DP=21086;EAS_AF=0.5526;AMR_AF=0.1153;AFR_AF=0.1203;EUR_AF=0.0666;SAS_AF=0.181;AA=G|||;VT=SNP
22	42990074	rs137100	C	T	100	PASS	AC=1674;AF=0.334265;AN=5008;NS=2504;DP=16973;EAS_AF=0.0804;AMR_AF=0.2853;AFR_AF=0.6876;EUR_AF=0.2286;SAS_AF=0.2618;AA=T|||;VT=SNP
22	42992536	rs112967681	C	A	100	PASS	AC=128;AF=0.0255591;AN=5008;NS=2504;DP=17091;EAS_AF=0.002;AMR_AF=0.0346;AFR_AF=0.0023;EUR_AF=0.0924;SAS_AF=0.0061;AA=C|||;VT=SNP
22	42996149	rs4822173	G	A	100	PASS	AC=536;AF=0.107029;AN=5008;NS=2504;DP=19686;EAS_AF=0.0813;AMR_AF=0.1686;AFR_AF=0.0098;EUR_AF=0.1412;SAS_AF=0.1861;AA=G|||;VT=SNP
22	42999645	rs73888342	A	G	100	PASS	AC=1246;AF=0.248802;AN=5008;NS=2504;DP=18000;EAS_AF=0.6865;AMR_AF=0.1182;AFR_AF=0.1452;EUR_AF=0.0716;SAS_AF=0.2127;AA=A|||;VT=SNP
22	43000662	rs28417761	T	C	100	PASS	AC=1528;AF=0.305112;AN=5008;NS=2504;DP=18090;EAS_AF=0.6716;AMR_AF=0.1311;AFR_AF=0.3631;EUR_AF=0.0716;SAS_AF=0.2127;AA=T|||;VT=SNP
22	43001128	rs137107	C	T	100	PASS	AC=2935;AF=0.586062;AN=5008;NS=2504;DP=19556;EAS_AF=0.751;AMR_AF=0.4035;AFR_AF=0.857;EUR_AF=0.2992;SAS_AF=0.4744;AA=T|||;VT=SNP
22	43003307	rs58566950	C	T	100	PASS	AC=507;AF=0.101238;AN=5008;NS=2504;DP=16508;EAS_AF=0.0813;AMR_AF=0.1643;AFR_AF=0.0076;EUR_AF=0.1193;SAS_AF=0.1851;AA=C|||;VT=SNP
22	43004069	rs12628877	C	G	100	PASS	AC=1241;AF=0.247804;AN=5008;NS=2504;DP=14165;EAS_AF=0.6815;AMR_AF=0.1182;AFR_AF=0.1452;EUR_AF=0.0716;SAS_AF=0.2127;AA=c|||;VT=SNP
22	43007592	rs60530807	T	C	100	PASS	AC=1245;AF=0.248602;AN=5008;NS=2504;DP=20903;EAS_AF=0.6815;AMR_AF=0.1182;AFR_AF=0.1452;EUR_AF=0.0755;SAS_AF=0.2127;AA=T|||;VT=SNP
22	43007594	rs1540311	G	C	100	PASS	AC=1106;AF=0.220847;AN=5008;NS=2504;DP=20689;EAS_AF=0.2341;AMR_AF=0.3285;AFR_AF=0.0121;EUR_AF=0.2783;SAS_AF=0.3538;AA=G|||;VT=SNP
22	43008104	rs137111	T	C	100	PASS	AC=1779;AF=0.355232;AN=5008;NS=2504;DP=17906;EAS_AF=0.6815;AMR_AF=0.2075;AFR_AF=0.3638;EUR_AF=0.1839;SAS_AF=0.2883;AA=T|||;VT=SNP
22	43009759	rs137112	C	T	100	PASS	AC=3103;AF=0.619609;AN=5008;NS=2504;DP=17298;EAS_AF=0.7629;AMR_AF=0.415;AFR_AF=0.9486;EUR_AF=0.325;SAS_AF=0.4755;AA=T|||;VT=SNP
22	43010601	rs6002815	G	C	100	PASS	AC=3102;AF=0.619409;AN=5008;NS=2504;DP=9232;EAS_AF=0.7619;AMR_AF=0.4135;AFR_AF=0.9486;EUR_AF=0.325;SAS_AF=0.4765;AA=C|||;VT=SNP
22	43011674	rs137116	T	C	100	PASS	AC=3105;AF=0.620008;AN=5008;NS=2504;DP=19781;EAS_AF=0.7639;AMR_AF=0.415;AFR_AF=0.9493;EUR_AF=0.325;SAS_AF=0.4755;AA=C|||;VT=SNP
22	43012202	rs68420	C	G	100	PASS	AC=2960;AF=0.591054;AN=5008;NS=2504;DP=13314;EAS_AF=0.7639;AMR_AF=0.4063;AFR_AF=0.8472;EUR_AF=0.3211;SAS_AF=0.4755;AA=g|||;VT=SNP
22	43012853	rs137117	A	C	100	PASS	AC=3065;AF=0.612021;AN=5008;NS=2504;DP=14005;EAS_AF=0.7639;AMR_AF=0.4107;AFR_AF=0.9213;EUR_AF=0.3231;SAS_AF=0.4775;AA=C|||;VT=SNP
22	43012968	rs74279210	C	G	100	PASS	AC=1241;AF=0.247804;AN=5008;NS=2504;DP=17175;EAS_AF=0.6825;AMR_AF=0.1167;AFR_AF=0.1452;EUR_AF=0.0726;SAS_AF=0.2117;AA=C|||;VT=SNP
22	43013218	rs137118	C	T	100	PASS	AC=2956;AF=0.590256;AN=5008;NS=2504;DP=18601;EAS_AF=0.7639;AMR_AF=0.4049;AFR_AF=0.8449;EUR_AF=0.3201;SAS_AF=0.4765;AA=T|||;VT=SNP
22	43013236	rs137119	A	G	100	PASS	AC=4347;AF=0.868011;AN=5008;NS=2504;DP=18256;EAS_AF=0.998;AMR_AF=0.781;AFR_AF=0.944;EUR_AF=0.66;SAS_AF=0.907;AA=G|||;VT=SNP
22	43013785	rs12483767	A	G	100	PASS	AC=550;AF=0.109824;AN=5008;NS=2504;DP=14926;EAS_AF=0.0813;AMR_AF=0.1686;AFR_AF=0.0189;EUR_AF=0.1412;SAS_AF=0.1881;AA=A|||;VT=SNP
22	43013836	rs137122	T	C	100	PASS	AC=2956;AF=0.590256;AN=5008;NS=2504;DP=16821;EAS_AF=0.7639;AMR_AF=0.4035;AFR_AF=0.8449;EUR_AF=0.3201;SAS_AF=0.4775;AA=C|||;VT=SNP
22	43015492	rs137123	G	T	100	PASS	AC=2325;AF=0.464257;AN=5008;NS=2504;DP=15612;EAS_AF=0.6815;AMR_AF=0.2219;AFR_AF=0.7905;EUR_AF=0.164;SAS_AF=0.2802;AA=T|||;VT=SNP
22	43015716	rs137124	T	C	100	PASS	AC=2465;AF=0.492212;AN=5008;NS=2504;DP=15473;EAS_AF=0.6855;AMR_AF=0.2277;AFR_AF=0.8835;EUR_AF=0.17;SAS_AF=0.2832;AA=C|||;VT=SNP
22	43018185	rs2018557	C	A	100	PASS	AC=1529;AF=0.305312;AN=5008;NS=2504;DP=18552;EAS_AF=0.2361;AMR_AF=0.4683;AFR_AF=0.028;EUR_AF=0.4573;SAS_AF=0.4796;AA=C|||;VT=SNP
22	43018587	rs743887	C	G	100	PASS	AC=1084;AF=0.216454;AN=5008;NS=2504;DP=18179;EAS_AF=0.2312;AMR_AF=0.3372;AFR_AF=0.0106;EUR_AF=0.2644;SAS_AF=0.3446;AA=C|||;VT=SNP
22	43018623	rs743888	T	C	100	PASS	AC=1540;AF=0.307508;AN=5008;NS=2504;DP=17978;EAS_AF=0.2401;AMR_AF=0.4697;AFR_AF=0.0287;EUR_AF=0.4602;SAS_AF=0.4816;AA=T|||;VT=SNP
22	43019252	rs137126	A	G	100	PASS	AC=2511;AF=0.501398;AN=5008;NS=2504;DP=17894;EAS_AF=0.7192;AMR_AF=0.2997;AFR_AF=0.6861;EUR_AF=0.2734;SAS_AF=0.4049;AA=G|||;VT=SNP
22	43019536	rs2071843	A	G	100	PASS	AC=1041;AF=0.207867;AN=5008;NS=2504;DP=17638;EAS_AF=0.6796;AMR_AF=0.0908;AFR_AF=0.0098;EUR_AF=0.0716;SAS_AF=0.2127;AA=A|||;VT=SNP
22	43019562	rs2071844	T	C	100	PASS	AC=2406;AF=0.480431;AN=5008;NS=2504;DP=17605;EAS_AF=0.6696;AMR_AF=0.2133;AFR_AF=0.8487;EUR_AF=0.174;SAS_AF=0.2924;AA=C|||;VT=SNP
22	43020169	rs137128	C	T	100	PASS	AC=2217;AF=0.442692;AN=5008;NS=2504;DP=17224;EAS_AF=0.6647;AMR_AF=0.2219;AFR_AF=0.7171;EUR_AF=0.164;SAS_AF=0.2863;AA=T|||;VT=SNP
22	43020322	rs137129	A	G	100	PASS	AC=2381;AF=0.475439;AN=5008;NS=2504;DP=12881;EAS_AF=0.6647;AMR_AF=0.2291;AFR_AF=0.8366;EUR_AF=0.165;SAS_AF=0.2863;AA=G|||;VT=SNP
22	43021141	rs137130	T	C	100	PASS	AC=2207;AF=0.440695;AN=5008;NS=2504;DP=20683;EAS_AF=0.6647;AMR_AF=0.2147;AFR_AF=0.7126;EUR_AF=0.166;SAS_AF=0.2853;AA=T|||;VT=SNP
22	43021446	rs137131	G	A	100	PASS	AC=2156;AF=0.430511;AN=5008;NS=2504;DP=16644;EAS_AF=0.6637;AMR_AF=0.2118;AFR_AF=0.6778;EUR_AF=0.164;SAS_AF=0.2853;AA=G|||;VT=SNP
22	43021554	rs137132	A	G	100	PASS	AC=2166;AF=0.432508;AN=5008;NS=2504;DP=19352;EAS_AF=0.6667;AMR_AF=0.2176;AFR_AF=0.68;EUR_AF=0.165;SAS_AF=0.2843;AA=A|||;VT=SNP
22	43021713	rs137134	T	A	100	PASS	AC=2348;AF=0.46885;AN=5008;NS=2504;DP=15027;EAS_AF=0.6637;AMR_AF=0.2248;AFR_AF=0.8154;EUR_AF=0.166;SAS_AF=0.2843;AA=A|||;VT=SNP
22	43023527	rs137136	G	A	100	PASS	AC=1161;AF=0.231829;AN=5008;NS=2504;DP=14221;EAS_AF=0.6647;AMR_AF=0.1124;AFR_AF=0.1188;EUR_AF=0.0666;SAS_AF=0.1933;AA=G|||;VT=SNP
22	43023535	rs137137	A	G	100	PASS	AC=1175;AF=0.234625;AN=5008;NS=2504;DP=14101;EAS_AF=0.6647;AMR_AF=0.1138;AFR_AF=0.1188;EUR_AF=0.0716;SAS_AF=0.2014;AA=A|||;VT=SNP
22	43023939	rs2071846	G	T	100	PASS	AC=985;AF=0.196685;AN=5008;NS=2504;DP=16558;EAS_AF=0.4375;AMR_AF=0.1398;AFR_AF=0.1241;EUR_AF=0.1223;SAS_AF=0.1636;AA=G|||;VT=SNP
22	43023980	rs137138	G	A	100	PASS	AC=1801;AF=0.359625;AN=5008;NS=2504;DP=15793;EAS_AF=0.0694;AMR_AF=0.3156;AFR_AF=0.6346;EUR_AF=0.3738;SAS_AF=0.3037;AA=G|||;VT=SNP
22	43024410	rs137139	C	T	100	PASS	AC=3683;AF=0.735423;AN=5008;NS=2504;DP=5100;EAS_AF=0.9891;AMR_AF=0.7464;AFR_AF=0.6566;EUR_AF=0.6392;SAS_AF=0.6718;AA=T|||;VT=SNP
22	43025470	rs2267452	G	A	100	PASS	AC=1581;AF=0.315695;AN=5008;NS=2504;DP=17504;EAS_AF=0.5933;AMR_AF=0.1888;AFR_AF=0.3041;EUR_AF=0.1928;SAS_AF=0.2618;AA=G|||;VT=SNP
22	43025942	rs2267453	T	G	100	PASS	AC=1492;AF=0.297923;AN=5008;NS=2504;DP=17355;EAS_AF=0.2798;AMR_AF=0.4323;AFR_AF=0.0953;EUR_AF=0.3738;SAS_AF=0.4172;AA=T|||;VT=SNP
22	43025950	rs2267454	C	T	100	PASS	AC=1403;AF=0.280152;AN=5008;NS=2504;DP=16954;EAS_AF=0.2778;AMR_AF=0.428;AFR_AF=0.0772;EUR_AF=0.3618;SAS_AF=0.3681;AA=C|||;VT=SNP
22	43026296	rs737733	A	C	100	PASS	AC=3011;AF=0.601238;AN=5008;NS=2504;DP=15358;EAS_AF=0.873;AMR_AF=0.5821;AFR_AF=0.4766;EUR_AF=0.4811;SAS_AF=0.6268;AA=C|||;VT=SNP
22	43026616	rs2285138	C	T	100	PASS	AC=2787;AF=0.55651;AN=5008;NS=2504;DP=18664;EAS_AF=0.874;AMR_AF=0.5663;AFR_AF=0.3222;EUR_AF=0.4761;SAS_AF=0.6217;AA=C|||;VT=SNP
22	43026690	rs2285139	G	A	100	PASS	AC=1436;AF=0.286741;AN=5008;NS=2504;DP=16149;EAS_AF=0.2768;AMR_AF=0.4294;AFR_AF=0.1029;EUR_AF=0.3628;SAS_AF=0.3661;AA=G|||;VT=SNP
22	43026792	rs5758820	A	G	100	PASS	AC=3267;AF=0.652356;AN=5008;NS=2504;DP=14628;EAS_AF=0.875;AMR_AF=0.6585;AFR_AF=0.5257;EUR_AF=0.6064;SAS_AF=0.637;AA=G|||;VT=SNP
22	43027356	rs743889	G	A	100	PASS	AC=1429;AF=0.285343;AN=5008;NS=2504;DP=17423;EAS_AF=0.2768;AMR_AF=0.4308;AFR_AF=0.0946;EUR_AF=0.3658;SAS_AF=0.3661;AA=G|||;VT=SNP
22	43027630	rs2071847	C	T	100	PASS	AC=1345;AF=0.26857;AN=5008;NS=2504;DP=20613;EAS_AF=0.5913;AMR_AF=0.1326;AFR_AF=0.2254;EUR_AF=0.1103;SAS_AF=0.2536;AA=C|||;VT=SNP
22	43027824	rs6002829	T	C	100	PASS	AC=3312;AF=0.661342;AN=5008;NS=2504;DP=20083;EAS_AF=0.874;AMR_AF=0.6527;AFR_AF=0.5651;EUR_AF=0.6044;SAS_AF=0.637;AA=C|||;VT=SNP
22	43028799	rs2299832	G	A	100	PASS	AC=1371;AF=0.273762;AN=5008;NS=2504;DP=21169;EAS_AF=0.5952;AMR_AF=0.1311;AFR_AF=0.2489;EUR_AF=0.1054;SAS_AF=0.2505;AA=G|||;VT=SNP
22	43028803	rs2267455	T	C	100	PASS	AC=1499;AF=0.299321;AN=5008;NS=2504;DP=20686;EAS_AF=0.5952;AMR_AF=0.1398;AFR_AF=0.3351;EUR_AF=0.1103;SAS_AF=0.2536;AA=C|||;VT=SNP
22	43029809	rs2267456	G	A	100	PASS	AC=1345;AF=0.26857;AN=5008;NS=2504;DP=17780;EAS_AF=0.5972;AMR_AF=0.1311;AFR_AF=0.2247;EUR_AF=0.1093;SAS_AF=0.2505;AA=G|||;VT=SNP
22	43030324	rs5996199	A	G	100	PASS	AC=3310;AF=0.660942;AN=5008;NS=2504;DP=13686;EAS_AF=0.871;AMR_AF=0.6499;AFR_AF=0.5635;EUR_AF=0.6024;SAS_AF=0.6442;AA=G|||;VT=SNP
22	43031078	rs5758822	T	G	100	PASS	AC=1378;AF=0.27516;AN=5008;NS=2504;DP=17151;EAS_AF=0.2758;AMR_AF=0.4078;AFR_AF=0.0923;EUR_AF=0.337;SAS_AF=0.364;AA=t|||;VT=SNP
22	43031210	rs5751314	G	C	100	PASS	AC=1278;AF=0.255192;AN=5008;NS=2504;DP=18548;EAS_AF=0.2768;AMR_AF=0.4049;AFR_AF=0.0151;EUR_AF=0.335;SAS_AF=0.3691;AA=-|||;VT=SNP
22	43031657	rs8190423	G	A	100	PASS	AC=1052;AF=0.210064;AN=5008;NS=2504;DP=18323;EAS_AF=0.5933;AMR_AF=0.1196;AFR_AF=0.0098;EUR_AF=0.1093;SAS_AF=0.2536;AA=G|||;VT=SNP
22	43031820	rs8190422	G	A	100	PASS	AC=1344;AF=0.268371;AN=5008;NS=2504;DP=18301;EAS_AF=0.5933;AMR_AF=0.1297;AFR_AF=0.2247;EUR_AF=0.1103;SAS_AF=0.2536;AA=G|||;VT=SNP
22	43032229	rs8140318	A	G	100	PASS	AC=1353;AF=0.270168;AN=5008;NS=2504;DP=18474;EAS_AF=0.6002;AMR_AF=0.1311;AFR_AF=0.2247;EUR_AF=0.1113;SAS_AF=0.2536;AA=A|||;VT=SNP
22	43032244	rs5758823	C	A	100	PASS	AC=3257;AF=0.650359;AN=5008;NS=2504;DP=18749;EAS_AF=0.871;AMR_AF=0.647;AFR_AF=0.5234;EUR_AF=0.6044;SAS_AF=0.6442;AA=A|||;VT=SNP
22	43032328	rs5758824	A	G	100	PASS	AC=1375;AF=0.274561;AN=5008;NS=2504;DP=18482;EAS_AF=0.2768;AMR_AF=0.4078;AFR_AF=0.0862;EUR_AF=0.336;SAS_AF=0.3691;AA=A|||;VT=SNP
22	43032870	rs2285141	G	T	100	PASS	AC=1166;AF=0.232827;AN=5008;NS=2504;DP=17958;EAS_AF=0.5933;AMR_AF=0.1254;AFR_AF=0.0915;EUR_AF=0.1113;SAS_AF=0.2536;AA=G|||;VT=SNP;EX_TARGET
22	43033800	rs5751315	C	T	100	PASS	AC=1270;AF=0.253594;AN=5008;NS=2504;DP=20706;EAS_AF=0.2708;AMR_AF=0.4035;AFR_AF=0.0151;EUR_AF=0.334;SAS_AF=0.3691;AA=C|||;VT=SNP
22	43034144	rs5751316	A	G	100	PASS	AC=3258;AF=0.650559;AN=5008;NS=2504;DP=17134;EAS_AF=0.872;AMR_AF=0.647;AFR_AF=0.5234;EUR_AF=0.6044;SAS_AF=0.6442;AA=G|||;VT=SNP
22	43034260	rs6002838	G	T	100	PASS	AC=1745;AF=0.348442;AN=5008;NS=2504;DP=13725;EAS_AF=0.2718;AMR_AF=0.5043;AFR_AF=0.1868;EUR_AF=0.4891;SAS_AF=0.3906;AA=G|||;VT=SNP
22	43034602	rs6002839	G	C	100	PASS	AC=3311;AF=0.661142;AN=5008;NS=2504;DP=10306;EAS_AF=0.872;AMR_AF=0.6499;AFR_AF=0.5643;EUR_AF=0.6044;SAS_AF=0.6411;AA=C|||;VT=SNP
22	43035098	rs78852336	G	T	100	PASS	AC=1268;AF=0.253195;AN=5008;NS=2504;DP=15656;EAS_AF=0.5982;AMR_AF=0.1268;AFR_AF=0.1641;EUR_AF=0.1113;SAS_AF=0.2536;AA=G|||;VT=SNP
22	43035415	rs7287830	C	T	100	PASS	AC=1367;AF=0.272963;AN=5008;NS=2504;DP=15243;EAS_AF=0.5982;AMR_AF=0.1297;AFR_AF=0.2375;EUR_AF=0.1113;SAS_AF=0.2536;AA=C|||;VT=SNP
22	43035793	rs5751318	G	C	100	PASS	AC=1798;AF=0.359026;AN=5008;NS=2504;DP=18364;EAS_AF=0.2748;AMR_AF=0.513;AFR_AF=0.1785;EUR_AF=0.507;SAS_AF=0.4284;AA=G|||;VT=SNP
22	43035928	rs12628044	C	G	100	PASS	AC=1355;AF=0.270567;AN=5008;NS=2504;DP=19006;EAS_AF=0.5982;AMR_AF=0.1297;AFR_AF=0.2292;EUR_AF=0.1103;SAS_AF=0.2536;AA=C|||;VT=SNP
22	43036245	rs6519327	G	A	100	PASS	AC=1366;AF=0.272764;AN=5008;NS=2504;DP=12716;EAS_AF=0.5982;AMR_AF=0.1297;AFR_AF=0.2375;EUR_AF=0.1123;SAS_AF=0.2515;AA=G|||;VT=SNP
22	43036470	rs6519328	C	T	100	PASS	AC=1368;AF=0.273163;AN=5008;NS=2504;DP=14011;EAS_AF=0.5982;AMR_AF=0.1311;AFR_AF=0.2375;EUR_AF=0.1123;SAS_AF=0.2526;AA=C|||;VT=SNP
22	43036779	rs7284660	G	A	100	PASS	AC=1368;AF=0.273163;AN=5008;NS=2504;DP=18541;EAS_AF=0.5982;AMR_AF=0.1311;AFR_AF=0.2375;EUR_AF=0.1123;SAS_AF=0.2526;AA=G|||;VT=SNP
22	43038408	rs5758830	T	C	100	PASS	AC=3380;AF=0.67492;AN=5008;NS=2504;DP=19233;EAS_AF=0.872;AMR_AF=0.6571;AFR_AF=0.5673;EUR_AF=0.6233;SAS_AF=0.683;AA=c|||;VT=SNP
22	43039330	rs8190413	C	T	100	PASS	AC=1371;AF=0.273762;AN=5008;NS=2504;DP=14380;EAS_AF=0.5982;AMR_AF=0.1311;AFR_AF=0.2398;EUR_AF=0.1123;SAS_AF=0.2526;AA=C|||;VT=SNP
22	43039982	rs2267457	C	T	100	PASS	AC=1369;AF=0.273363;AN=5008;NS=2504;DP=18166;EAS_AF=0.5982;AMR_AF=0.1311;AFR_AF=0.2383;EUR_AF=0.1123;SAS_AF=0.2526;AA=C|||;VT=SNP
22	43040082	rs734637	A	G	100	PASS	AC=3328;AF=0.664537;AN=5008;NS=2504;DP=18695;EAS_AF=0.872;AMR_AF=0.6527;AFR_AF=0.531;EUR_AF=0.6223;SAS_AF=0.683;AA=G|||;VT=SNP
22	43040793	rs763063	G	A	100	PASS	AC=3379;AF=0.67472;AN=5008;NS=2504;DP=5432;EAS_AF=0.872;AMR_AF=0.6571;AFR_AF=0.5673;EUR_AF=0.6223;SAS_AF=0.683;AA=A|||;VT=SNP
22	43040839	rs5751319	C	T	100	PASS	AC=3389;AF=0.676717;AN=5008;NS=2504;DP=13637;EAS_AF=0.873;AMR_AF=0.6686;AFR_AF=0.531;EUR_AF=0.668;SAS_AF=0.6861;AA=T|||;VT=SNP
22	43040873	rs2284088	G	A	100	PASS	AC=1371;AF=0.273762;AN=5008;NS=2504;DP=17326;EAS_AF=0.5982;AMR_AF=0.1311;AFR_AF=0.2383;EUR_AF=0.1123;SAS_AF=0.2546;AA=G|||;VT=SNP
22	43040921	rs1109585	C	T	100	PASS	AC=1958;AF=0.390974;AN=5008;NS=2504;DP=17222;EAS_AF=0.2728;AMR_AF=0.5216;AFR_AF=0.2927;EUR_AF=0.5099;SAS_AF=0.4305;AA=T|||;VT=SNP
22	43041171	rs6002848	T	C	100	PASS	AC=1836;AF=0.366613;AN=5008;NS=2504;DP=15566;EAS_AF=0.5992;AMR_AF=0.2305;AFR_AF=0.4062;EUR_AF=0.2654;SAS_AF=0.274;AA=C|||;VT=SNP
22	43041255	rs8190402	T	A	100	PASS	AC=1239;AF=0.247404;AN=5008;NS=2504;DP=17650;EAS_AF=0.5982;AMR_AF=0.1282;AFR_AF=0.1415;EUR_AF=0.1123;SAS_AF=0.2526;AA=T|||;VT=SNP
22	43041391	rs916321	G	A	100	PASS	AC=1492;AF=0.297923;AN=5008;NS=2504;DP=17602;EAS_AF=0.2728;AMR_AF=0.4207;AFR_AF=0.1248;EUR_AF=0.3579;SAS_AF=0.409;AA=G|||;VT=SNP
22	43041489	rs2413707	G	A	100	PASS	AC=1434;AF=0.286342;AN=5008;NS=2504;DP=17606;EAS_AF=0.2718;AMR_AF=0.3977;AFR_AF=0.121;EUR_AF=0.337;SAS_AF=0.3937;AA=G|||;VT=SNP
22	43041545	rs6002850	A	G	100	PASS	AC=1829;AF=0.365216;AN=5008;NS=2504;DP=17194;EAS_AF=0.5992;AMR_AF=0.232;AFR_AF=0.3994;EUR_AF=0.2664;SAS_AF=0.274;AA=G|||;VT=SNP
22	43041593	rs2413708	A	G	100	PASS	AC=3337;AF=0.666334;AN=5008;NS=2504;DP=16343;EAS_AF=0.872;AMR_AF=0.6527;AFR_AF=0.5378;EUR_AF=0.6223;SAS_AF=0.683;AA=G|||;VT=SNP
22	43041902	rs6002853	C	T	100	PASS	AC=1791;AF=0.357628;AN=5008;NS=2504;DP=16720;EAS_AF=0.6012;AMR_AF=0.2334;AFR_AF=0.3638;EUR_AF=0.2714;SAS_AF=0.2751;AA=t|||;VT=SNP
22	43041929	rs8190393	G	A	100	PASS	AC=1790;AF=0.357428;AN=5008;NS=2504;DP=16641;EAS_AF=0.6002;AMR_AF=0.2421;AFR_AF=0.3495;EUR_AF=0.2823;SAS_AF=0.2771;AA=a|||;VT=SNP
22	43042197	rs8190391	C	G	100	PASS	AC=3382;AF=0.675319;AN=5008;NS=2504;DP=18732;EAS_AF=0.872;AMR_AF=0.6614;AFR_AF=0.5673;EUR_AF=0.6223;SAS_AF=0.683;AA=G|||;VT=SNP
22	43043087	rs2284090	G	A	100	PASS	AC=1493;AF=0.298123;AN=5008;NS=2504;DP=14554;EAS_AF=0.2728;AMR_AF=0.4207;AFR_AF=0.1256;EUR_AF=0.3579;SAS_AF=0.409;AA=G|||;VT=SNP
22	43043175	rs2267458	G	C	100	PASS	AC=1370;AF=0.273562;AN=5008;NS=2504;DP=15404;EAS_AF=0.5982;AMR_AF=0.1326;AFR_AF=0.2383;EUR_AF=0.1123;SAS_AF=0.2526;AA=G|||;VT=SNP
22	43043238	rs8190385	G	T	100	PASS	AC=1370;AF=0.273562;AN=5008;NS=2504;DP=14821;EAS_AF=0.5982;AMR_AF=0.1326;AFR_AF=0.2383;EUR_AF=0.1123;SAS_AF=0.2526;AA=G|||;VT=SNP
22	43043954	rs2267459	T	A	100	PASS	AC=1751;AF=0.349641;AN=5008;NS=2504;DP=20520;EAS_AF=0.5992;AMR_AF=0.2305;AFR_AF=0.3419;EUR_AF=0.2654;SAS_AF=0.274;AA=A|||;VT=SNP
22	43044149	rs8190377	T	C	100	PASS	AC=86;AF=0.0171725;AN=5008;NS=2504;DP=19103;EAS_AF=0.002;AMR_AF=0.0231;AFR_AF=0.0045;EUR_AF=0.0388;SAS_AF=0.0235;AA=T|||;VT=SNP
22	43044572	rs60631826	G	A	100	PASS	AC=1272;AF=0.253994;AN=5008;NS=2504;DP=20651;EAS_AF=0.5982;AMR_AF=0.1282;AFR_AF=0.1664;EUR_AF=0.1123;SAS_AF=0.2526;AA=G|||;VT=SNP
22	43045643	rs28365958	C	G	100	PASS	AC=1271;AF=0.253794;AN=5008;NS=2504;DP=10316;EAS_AF=0.5982;AMR_AF=0.1282;AFR_AF=0.1664;EUR_AF=0.1113;SAS_AF=0.2526;AA=C|||;VT=SNP
22	43045695	rs28365957	G	A	100	PASS	AC=1271;AF=0.253794;AN=5008;NS=2504;DP=10437;EAS_AF=0.5982;AMR_AF=0.1282;AFR_AF=0.1664;EUR_AF=0.1113;SAS_AF=0.2526;AA=G|||;VT=SNP
22	43045707	rs5996205	G	T	100	PASS	AC=3302;AF=0.659345;AN=5008;NS=2504;DP=10174;EAS_AF=0.871;AMR_AF=0.6441;AFR_AF=0.5378;EUR_AF=0.6004;SAS_AF=0.6769;AA=G|||;VT=SNP
22	43046094	rs11705171	G	T	100	PASS	AC=1505;AF=0.300519;AN=5008;NS=2504;DP=9907;EAS_AF=0.2738;AMR_AF=0.4207;AFR_AF=0.1452;EUR_AF=0.3479;SAS_AF=0.4039;AA=G|||;VT=SNP
22	43046301	rs74761310	C	T	100	PASS	AC=1362;AF=0.271965;AN=5008;NS=2504;DP=13407;EAS_AF=0.5962;AMR_AF=0.1282;AFR_AF=0.2451;EUR_AF=0.1004;SAS_AF=0.2526;AA=C|||;VT=SNP
22	43046466	rs5758833	A	C	100	PASS	AC=3307;AF=0.660343;AN=5008;NS=2504;DP=11673;EAS_AF=0.871;AMR_AF=0.6499;AFR_AF=0.5363;EUR_AF=0.6024;SAS_AF=0.6779;AA=C|||;VT=SNP
22	43046494	rs60685278	C	T	100	PASS	AC=1362;AF=0.271965;AN=5008;NS=2504;DP=13506;EAS_AF=0.5962;AMR_AF=0.1282;AFR_AF=0.2451;EUR_AF=0.1004;SAS_AF=0.2526;AA=C|||;VT=SNP
22	43046517	rs11705269	G	A	100	PASS	AC=1504;AF=0.300319;AN=5008;NS=2504;DP=12453;EAS_AF=0.2738;AMR_AF=0.4207;AFR_AF=0.1445;EUR_AF=0.3479;SAS_AF=0.4039;AA=G|||;VT=SNP
22	43046707	rs6002862	T	C	100	PASS	AC=3308;AF=0.660543;AN=5008;NS=2504;DP=15546;EAS_AF=0.871;AMR_AF=0.6499;AFR_AF=0.5371;EUR_AF=0.6024;SAS_AF=0.6779;AA=t|||;VT=SNP
22	43047285	rs3761461	C	T	100	PASS	AC=1505;AF=0.300519;AN=5008;NS=2504;DP=19256;EAS_AF=0.2758;AMR_AF=0.4207;AFR_AF=0.1437;EUR_AF=0.3479;SAS_AF=0.4039;AA=C|||;VT=SNP
22	43047476	rs3827361	G	A	100	PASS	AC=2762;AF=0.551518;AN=5008;NS=2504;DP=16559;EAS_AF=0.87;AMR_AF=0.5461;AFR_AF=0.3109;EUR_AF=0.4493;SAS_AF=0.6575;AA=G|||;VT=SNP
22	43047832	rs28699161	A	G	100	PASS	AC=1257;AF=0.250998;AN=5008;NS=2504;DP=13759;EAS_AF=0.5972;AMR_AF=0.1268;AFR_AF=0.1657;EUR_AF=0.1004;SAS_AF=0.2526;AA=A|||;VT=SNP
22	43047865	rs28404399	G	A	100	PASS	AC=1256;AF=0.250799;AN=5008;NS=2504;DP=15427;EAS_AF=0.5962;AMR_AF=0.1268;AFR_AF=0.1657;EUR_AF=0.1004;SAS_AF=0.2526;AA=G|||;VT=SNP
22	43048263	rs75096326	A	C	100	PASS	AC=100;AF=0.0199681;AN=5008;NS=2504;DP=17754;EAS_AF=0.002;AMR_AF=0.0245;AFR_AF=0.0045;EUR_AF=0.0408;SAS_AF=0.0348;AA=A|||;VT=SNP
22	43048469	rs79153620	G	A	100	PASS	AC=1256;AF=0.250799;AN=5008;NS=2504;DP=15315;EAS_AF=0.5962;AMR_AF=0.1268;AFR_AF=0.1657;EUR_AF=0.1004;SAS_AF=0.2526;AA=G|||;VT=SNP
22	43049014	rs5758837	G	T	100	PASS	AC=1502;AF=0.29992;AN=5008;NS=2504;DP=14665;EAS_AF=0.2738;AMR_AF=0.4193;AFR_AF=0.1437;EUR_AF=0.3479;SAS_AF=0.4039;AA=G|||;VT=SNP
22	43049048	rs77394173	C	T	100	PASS	AC=1255;AF=0.250599;AN=5008;NS=2504;DP=15524;EAS_AF=0.5962;AMR_AF=0.1268;AFR_AF=0.1649;EUR_AF=0.1004;SAS_AF=0.2526;AA=C|||;VT=SNP
22	43052604	rs73888349	A	G	100	PASS	AC=1365;AF=0.272564;AN=5008;NS=2504;DP=19381;EAS_AF=0.5972;AMR_AF=0.1297;AFR_AF=0.2458;EUR_AF=0.1004;SAS_AF=0.2526;AA=A|||;VT=SNP
22	43052883	rs5758840	A	G	100	PASS	AC=1550;AF=0.309505;AN=5008;NS=2504;DP=16633;EAS_AF=0.2718;AMR_AF=0.4179;AFR_AF=0.174;EUR_AF=0.3559;SAS_AF=0.407;AA=A|||;VT=SNP
22	43053336	rs5758842	G	T	100	PASS	AC=1626;AF=0.324681;AN=5008;NS=2504;DP=14486;EAS_AF=0.2718;AMR_AF=0.415;AFR_AF=0.2413;EUR_AF=0.3469;SAS_AF=0.4049;AA=G|||;VT=SNP
22	43053435	rs78089762	C	G	100	PASS	AC=1247;AF=0.249002;AN=5008;NS=2504;DP=14143;EAS_AF=0.5982;AMR_AF=0.1282;AFR_AF=0.1566;EUR_AF=0.1004;SAS_AF=0.2526;AA=C|||;VT=SNP
22	43053813	rs1009433	T	G	100	PASS	AC=2806;AF=0.560304;AN=5008;NS=2504;DP=16929;EAS_AF=0.872;AMR_AF=0.5447;AFR_AF=0.3366;EUR_AF=0.4563;SAS_AF=0.6595;AA=T|||;VT=SNP
22	43054121	rs5758843	G	A	100	PASS	AC=1427;AF=0.284944;AN=5008;NS=2504;DP=15331;EAS_AF=0.2609;AMR_AF=0.415;AFR_AF=0.0908;EUR_AF=0.3559;SAS_AF=0.407;AA=G|||;VT=SNP
22	43054308	rs73174905	G	A	100	PASS	AC=368;AF=0.0734824;AN=5008;NS=2504;DP=9798;EAS_AF=0.003;AMR_AF=0.1412;AFR_AF=0.0106;EUR_AF=0.174;SAS_AF=0.0798;AA=G|||;VT=SNP
22	43054490	rs11090113	A	G	100	PASS	AC=1970;AF=0.393371;AN=5008;NS=2504;DP=11932;EAS_AF=0.2629;AMR_AF=0.5216;AFR_AF=0.3079;EUR_AF=0.5119;SAS_AF=0.4305;AA=A|||;VT=SNP
22	43054509	rs11090114	G	A	100	PASS	AC=1542;AF=0.307907;AN=5008;NS=2504;DP=11719;EAS_AF=0.2619;AMR_AF=0.4179;AFR_AF=0.1732;EUR_AF=0.3579;SAS_AF=0.408;AA=g|||;VT=SNP
22	43054738	rs5751322	T	G	100	PASS	AC=1971;AF=0.39357;AN=5008;NS=2504;DP=9882;EAS_AF=0.2619;AMR_AF=0.5231;AFR_AF=0.3101;EUR_AF=0.5109;SAS_AF=0.4294;AA=T|||;VT=SNP
22	43056758	rs12627948	A	C	100	PASS	AC=1051;AF=0.209864;AN=5008;NS=2504;DP=15106;EAS_AF=0.6091;AMR_AF=0.1182;AFR_AF=0.0083;EUR_AF=0.0974;SAS_AF=0.2515;AA=A|||;VT=SNP
22	43057206	rs112490964	A	G	100	PASS	AC=1374;AF=0.274361;AN=5008;NS=2504;DP=6171;EAS_AF=0.6101;AMR_AF=0.1282;AFR_AF=0.2451;EUR_AF=0.0994;SAS_AF=0.2515;AA=A|||;VT=SNP
22	43057546	rs34945863	C	T	100	PASS	AC=1737;AF=0.346845;AN=5008;NS=2504;DP=9745;EAS_AF=0.2619;AMR_AF=0.513;AFR_AF=0.1392;EUR_AF=0.5109;SAS_AF=0.4284;AA=C|||;VT=SNP
22	43057565	rs79173401	T	C	100	PASS	AC=1168;AF=0.233227;AN=5008;NS=2504;DP=9666;EAS_AF=0.6101;AMR_AF=0.1254;AFR_AF=0.0908;EUR_AF=0.0984;SAS_AF=0.2526;AA=T|||;VT=SNP
22	43057833	rs5751323	T	C	100	PASS	AC=1775;AF=0.354433;AN=5008;NS=2504;DP=11797;EAS_AF=0.2619;AMR_AF=0.5187;AFR_AF=0.1634;EUR_AF=0.5119;SAS_AF=0.4294;AA=T|||;VT=SNP
22	43058496	rs2858470	A	G	100	PASS	AC=2956;AF=0.590256;AN=5008;NS=2504;DP=11054;EAS_AF=0.7381;AMR_AF=0.4712;AFR_AF=0.6324;EUR_AF=0.4881;SAS_AF=0.5706;AA=G|||;VT=SNP
22	43058627	rs11705003	G	A	100	PASS	AC=1527;AF=0.304912;AN=5008;NS=2504;DP=11456;EAS_AF=0.2609;AMR_AF=0.4409;AFR_AF=0.1248;EUR_AF=0.3847;SAS_AF=0.4151;AA=G|||;VT=SNP
22	43058672	rs130320	G	C	100	PASS	AC=2955;AF=0.590056;AN=5008;NS=2504;DP=11850;EAS_AF=0.7371;AMR_AF=0.4712;AFR_AF=0.6324;EUR_AF=0.4881;SAS_AF=0.5706;AA=G|||;VT=SNP
22	43058804	rs2858471	C	T	100	PASS	AC=2955;AF=0.590056;AN=5008;NS=2504;DP=13391;EAS_AF=0.7371;AMR_AF=0.4712;AFR_AF=0.6324;EUR_AF=0.4881;SAS_AF=0.5706;AA=T|||;VT=SNP
22	43058837	rs130321	A	G	100	PASS	AC=2955;AF=0.590056;AN=5008;NS=2504;DP=13552;EAS_AF=0.7371;AMR_AF=0.4712;AFR_AF=0.6324;EUR_AF=0.4881;SAS_AF=0.5706;AA=A|||;VT=SNP
22	43059138	rs78856866	G	T	100	PASS	AC=1259;AF=0.251398;AN=5008;NS=2504;DP=17932;EAS_AF=0.6062;AMR_AF=0.1254;AFR_AF=0.1657;EUR_AF=0.0994;SAS_AF=0.2474;AA=G|||;VT=SNP
22	43059235	rs130322	G	A	100	PASS	AC=2956;AF=0.590256;AN=5008;NS=2504;DP=16715;EAS_AF=0.7371;AMR_AF=0.4712;AFR_AF=0.6331;EUR_AF=0.4881;SAS_AF=0.5706;AA=G|||;VT=SNP
22	43059290	rs12628966	C	A	100	PASS	AC=1158;AF=0.23123;AN=5008;NS=2504;DP=17952;EAS_AF=0.6062;AMR_AF=0.1239;AFR_AF=0.0908;EUR_AF=0.0984;SAS_AF=0.2474;AA=C|||;VT=SNP
22	43059464	rs130324	T	G	100	PASS	AC=3267;AF=0.652356;AN=5008;NS=2504;DP=18491;EAS_AF=0.7371;AMR_AF=0.4827;AFR_AF=0.8623;EUR_AF=0.4881;SAS_AF=0.5706;AA=G|||;VT=SNP
22	43059840	rs8135701	G	C	100	PASS	AC=1230;AF=0.245607;AN=5008;NS=2504;DP=18453;EAS_AF=0.6052;AMR_AF=0.1311;AFR_AF=0.1392;EUR_AF=0.1014;SAS_AF=0.2485;AA=G|||;VT=SNP
22	43059925	rs130326	G	A	100	PASS	AC=3262;AF=0.651358;AN=5008;NS=2504;DP=18675;EAS_AF=0.7371;AMR_AF=0.4827;AFR_AF=0.8585;EUR_AF=0.4881;SAS_AF=0.5706;AA=A|||;VT=SNP
22	43061482	rs130328	G	A	100	PASS	AC=3062;AF=0.611422;AN=5008;NS=2504;DP=19487;EAS_AF=0.7371;AMR_AF=0.4741;AFR_AF=0.7118;EUR_AF=0.4881;SAS_AF=0.5706;AA=G|||;VT=SNP
22	43061494	rs2413709	C	T	100	PASS	AC=1489;AF=0.297324;AN=5008;NS=2504;DP=19122;EAS_AF=0.2619;AMR_AF=0.4409;AFR_AF=0.0961;EUR_AF=0.3837;SAS_AF=0.4151;AA=c|||;VT=SNP
22	43061594	rs130329	C	A	100	PASS	AC=3062;AF=0.611422;AN=5008;NS=2504;DP=19918;EAS_AF=0.7381;AMR_AF=0.4741;AFR_AF=0.7103;EUR_AF=0.4891;SAS_AF=0.5706;AA=C|||;VT=SNP
22	43061610	rs130330	A	G	100	PASS	AC=3142;AF=0.627396;AN=5008;NS=2504;DP=18997;EAS_AF=0.7381;AMR_AF=0.4769;AFR_AF=0.7693;EUR_AF=0.4891;SAS_AF=0.5706;AA=G|||;VT=SNP
22	43062331	rs130331	C	T	100	PASS	AC=1683;AF=0.336062;AN=5008;NS=2504;DP=18850;EAS_AF=0.131;AMR_AF=0.3429;AFR_AF=0.4599;EUR_AF=0.3877;SAS_AF=0.3221;AA=c|||;VT=SNP
22	43062434	rs130332	A	G	100	PASS	AC=3150;AF=0.628994;AN=5008;NS=2504;DP=14531;EAS_AF=0.7371;AMR_AF=0.4769;AFR_AF=0.7784;EUR_AF=0.4871;SAS_AF=0.5695;AA=A|||;VT=SNP
22	43063246	rs7286140	A	G	100	PASS	AC=1532;AF=0.305911;AN=5008;NS=2504;DP=12915;EAS_AF=0.2619;AMR_AF=0.4409;AFR_AF=0.1263;EUR_AF=0.3857;SAS_AF=0.4162;AA=A|||;VT=SNP
22	43063616	rs5758846	G	C	100	PASS	AC=1382;AF=0.275958;AN=5008;NS=2504;DP=14782;EAS_AF=0.2619;AMR_AF=0.4308;AFR_AF=0.0212;EUR_AF=0.3817;SAS_AF=0.4162;AA=G|||;VT=SNP
22	43063958	rs135093	C	T	100	PASS	AC=3073;AF=0.613618;AN=5008;NS=2504;DP=19311;EAS_AF=0.747;AMR_AF=0.4741;AFR_AF=0.7118;EUR_AF=0.4891;SAS_AF=0.5706;AA=C|||;VT=SNP
22	43064030	rs73174907	T	A	100	PASS	AC=372;AF=0.0742812;AN=5008;NS=2504;DP=20214;EAS_AF=0.004;AMR_AF=0.1441;AFR_AF=0.0106;EUR_AF=0.174;SAS_AF=0.0808;AA=T|||;VT=SNP
22	43064840	rs135094	A	G	100	PASS	AC=1681;AF=0.335663;AN=5008;NS=2504;DP=15685;EAS_AF=0.13;AMR_AF=0.3429;AFR_AF=0.4569;EUR_AF=0.3887;SAS_AF=0.3241;AA=A|||;VT=SNP
22	43065921	rs58319500	C	G	100	PASS	AC=1242;AF=0.248003;AN=5008;NS=2504;DP=16273;EAS_AF=0.5893;AMR_AF=0.1268;AFR_AF=0.1634;EUR_AF=0.0994;SAS_AF=0.2495;AA=c|||;VT=SNP
22	43066379	rs130333	T	C	100	PASS	AC=3090;AF=0.617013;AN=5008;NS=2504;DP=18751;EAS_AF=0.7073;AMR_AF=0.4784;AFR_AF=0.7557;EUR_AF=0.492;SAS_AF=0.5634;AA=T|||;VT=SNP
22	43066531	rs130334	A	G	100	PASS	AC=1986;AF=0.396565;AN=5008;NS=2504;DP=19607;EAS_AF=0.1339;AMR_AF=0.4092;AFR_AF=0.5711;EUR_AF=0.4811;SAS_AF=0.3354;AA=A|||;VT=SNP
22	43067054	rs130335	T	C	100	PASS	AC=3540;AF=0.706869;AN=5008;NS=2504;DP=18324;EAS_AF=0.7024;AMR_AF=0.5634;AFR_AF=0.947;EUR_AF=0.5964;SAS_AF=0.6022;AA=C|||;VT=SNP
22	43067127	rs5751329	G	C	100	PASS	AC=3244;AF=0.647764;AN=5008;NS=2504;DP=19435;EAS_AF=0.7024;AMR_AF=0.5519;AFR_AF=0.7307;EUR_AF=0.5944;SAS_AF=0.6022;AA=C|||;VT=SNP
22	43067327	rs8138985	A	G	100	PASS	AC=1271;AF=0.253794;AN=5008;NS=2504;DP=19029;EAS_AF=0.5724;AMR_AF=0.1311;AFR_AF=0.1982;EUR_AF=0.0984;SAS_AF=0.2474;AA=A|||;VT=SNP
22	43067331	rs10427938	G	A	100	PASS	AC=1269;AF=0.253395;AN=5008;NS=2504;DP=19250;EAS_AF=0.5724;AMR_AF=0.1311;AFR_AF=0.1967;EUR_AF=0.0984;SAS_AF=0.2474;AA=A|||;VT=SNP
22	43068239	rs130336	A	G	100	PASS	AC=2964;AF=0.591853;AN=5008;NS=2504;DP=17733;EAS_AF=0.6994;AMR_AF=0.5403;AFR_AF=0.5287;EUR_AF=0.5944;SAS_AF=0.6002;AA=A|||;VT=SNP
22	43068518	rs7286131	T	C	100	PASS	AC=3522;AF=0.703275;AN=5008;NS=2504;DP=17052;EAS_AF=0.7063;AMR_AF=0.5922;AFR_AF=0.916;EUR_AF=0.5964;SAS_AF=0.6012;AA=T|||;VT=SNP
22	43068711	rs5758854	G	A	100	PASS	AC=1716;AF=0.342652;AN=5008;NS=2504;DP=15476;EAS_AF=0.131;AMR_AF=0.3545;AFR_AF=0.4531;EUR_AF=0.4046;SAS_AF=0.3395;AA=A|||;VT=SNP
22	43069740	rs5758856	T	G	100	PASS	AC=2865;AF=0.572085;AN=5008;NS=2504;DP=19218;EAS_AF=0.6994;AMR_AF=0.4827;AFR_AF=0.5582;EUR_AF=0.507;SAS_AF=0.59;AA=T|||;VT=SNP
22	43069761	rs12628255	T	C	100	PASS	AC=1060;AF=0.211661;AN=5008;NS=2504;DP=19726;EAS_AF=0.5694;AMR_AF=0.1167;AFR_AF=0.0492;EUR_AF=0.0964;SAS_AF=0.2485;AA=T|||;VT=SNP
22	43070593	rs5758857	C	T	100	PASS	AC=2008;AF=0.400958;AN=5008;NS=2504;DP=15614;EAS_AF=0.13;AMR_AF=0.3818;AFR_AF=0.6566;EUR_AF=0.4115;SAS_AF=0.3374;AA=C|||;VT=SNP
22	43070623	rs5758858	C	T	100	PASS	AC=2039;AF=0.407149;AN=5008;NS=2504;DP=14533;EAS_AF=0.13;AMR_AF=0.3804;AFR_AF=0.6808;EUR_AF=0.4115;SAS_AF=0.3374;AA=T|||;VT=SNP
22	43070655	rs130338	T	C	100	PASS	AC=3565;AF=0.711861;AN=5008;NS=2504;DP=14121;EAS_AF=0.7063;AMR_AF=0.5951;AFR_AF=0.9486;EUR_AF=0.5974;SAS_AF=0.5982;AA=C|||;VT=SNP
22	43070805	rs5758859	T	G	100	PASS	AC=3324;AF=0.663738;AN=5008;NS=2504;DP=14731;EAS_AF=0.7054;AMR_AF=0.5346;AFR_AF=0.8737;EUR_AF=0.5099;SAS_AF=0.5869;AA=T|||;VT=SNP
22	43071005	rs145427997	G	C	100	PASS	AC=1096;AF=0.21885;AN=5008;NS=2504;DP=16254;EAS_AF=0.5694;AMR_AF=0.1182;AFR_AF=0.0756;EUR_AF=0.0964;SAS_AF=0.2485;AA=G|||;VT=SNP
22	43071608	rs5758860	C	T	100	PASS	AC=1716;AF=0.342652;AN=5008;NS=2504;DP=16465;EAS_AF=0.13;AMR_AF=0.366;AFR_AF=0.444;EUR_AF=0.4115;SAS_AF=0.3374;AA=C|||;VT=SNP
22	43072626	rs73425294	T	C	100	PASS	AC=1144;AF=0.228435;AN=5008;NS=2504;DP=14809;EAS_AF=0.5694;AMR_AF=0.1182;AFR_AF=0.1112;EUR_AF=0.0964;SAS_AF=0.2495;AA=G|||;VT=SNP
22	43073031	rs17003208	C	T	100	PASS	AC=1129;AF=0.225439;AN=5008;NS=2504;DP=21049;EAS_AF=0.5694;AMR_AF=0.1182;AFR_AF=0.1006;EUR_AF=0.0964;SAS_AF=0.2485;AA=C|||;VT=SNP
22	43073331	rs61374197	A	G	100	PASS	AC=1129;AF=0.225439;AN=5008;NS=2504;DP=19880;EAS_AF=0.5694;AMR_AF=0.1182;AFR_AF=0.1006;EUR_AF=0.0964;SAS_AF=0.2485;AA=A|||;VT=SNP
22	43073936	rs12627752	C	T	100	PASS	AC=1129;AF=0.225439;AN=5008;NS=2504;DP=21505;EAS_AF=0.5694;AMR_AF=0.1182;AFR_AF=0.1006;EUR_AF=0.0964;SAS_AF=0.2485;AA=C|||;VT=SNP
22	43074378	rs130342	T	C	100	PASS	AC=3550;AF=0.708866;AN=5008;NS=2504;DP=22138;EAS_AF=0.7063;AMR_AF=0.5951;AFR_AF=0.9372;EUR_AF=0.5974;SAS_AF=0.5982;AA=T|||;VT=SNP
22	43074556	rs130343	T	A	100	PASS	AC=2414;AF=0.482029;AN=5008;NS=2504;DP=18837;EAS_AF=0.1369;AMR_AF=0.4726;AFR_AF=0.8336;EUR_AF=0.501;SAS_AF=0.3497;AA=T|||;VT=SNP
22	43074900	rs130344	G	A	100	PASS	AC=1850;AF=0.369409;AN=5008;NS=2504;DP=20217;EAS_AF=0.5764;AMR_AF=0.2349;AFR_AF=0.4985;EUR_AF=0.1909;SAS_AF=0.2607;AA=A|||;VT=SNP
22	43075422	rs130345	G	T	100	PASS	AC=3505;AF=0.69988;AN=5008;NS=2504;DP=20901;EAS_AF=0.7063;AMR_AF=0.5893;AFR_AF=0.9054;EUR_AF=0.5974;SAS_AF=0.5992;AA=G|||;VT=SNP
22	43075948	rs130346	C	T	100	PASS	AC=3564;AF=0.711661;AN=5008;NS=2504;DP=17378;EAS_AF=0.7063;AMR_AF=0.5951;AFR_AF=0.9478;EUR_AF=0.5974;SAS_AF=0.5982;AA=T|||;VT=SNP
22	43076341	rs5758863	G	A	100	PASS	AC=1901;AF=0.379593;AN=5008;NS=2504;DP=19108;EAS_AF=0.13;AMR_AF=0.3674;AFR_AF=0.587;EUR_AF=0.4066;SAS_AF=0.3374;AA=G|||;VT=SNP
22	43076496	rs73888351	C	G	100	PASS	AC=1095;AF=0.21865;AN=5008;NS=2504;DP=18260;EAS_AF=0.5694;AMR_AF=0.1182;AFR_AF=0.0749;EUR_AF=0.0964;SAS_AF=0.2485;AA=C|||;VT=SNP
22	43076809	rs130347	T	C	100	PASS	AC=3549;AF=0.708666;AN=5008;NS=2504;DP=19554;EAS_AF=0.7073;AMR_AF=0.5922;AFR_AF=0.9365;EUR_AF=0.5974;SAS_AF=0.5992;AA=C|||;VT=SNP
22	43077027	rs130348	T	A	100	PASS	AC=3545;AF=0.707867;AN=5008;NS=2504;DP=17129;EAS_AF=0.7073;AMR_AF=0.5922;AFR_AF=0.9334;EUR_AF=0.5974;SAS_AF=0.5992;AA=A|||;VT=SNP
22	43077050	rs130349	T	A	100	PASS	AC=3545;AF=0.707867;AN=5008;NS=2504;DP=16079;EAS_AF=0.7073;AMR_AF=0.5922;AFR_AF=0.9334;EUR_AF=0.5974;SAS_AF=0.5992;AA=A|||;VT=SNP
22	43077143	rs130350	G	T	100	PASS	AC=3544;AF=0.707668;AN=5008;NS=2504;DP=15359;EAS_AF=0.7073;AMR_AF=0.5922;AFR_AF=0.9327;EUR_AF=0.5974;SAS_AF=0.5992;AA=T|||;VT=SNP
22	43077709	rs9611839	A	C	100	PASS	AC=1702;AF=0.339856;AN=5008;NS=2504;DP=13904;EAS_AF=0.13;AMR_AF=0.3545;AFR_AF=0.4433;EUR_AF=0.4056;SAS_AF=0.3384;AA=C|||;VT=SNP
22	43078207	rs130364	C	T	100	PASS	AC=3518;AF=0.702476;AN=5008;NS=2504;DP=19054;EAS_AF=0.7073;AMR_AF=0.5893;AFR_AF=0.9123;EUR_AF=0.6004;SAS_AF=0.5992;AA=C|||;VT=SNP
22	43078569	rs130365	G	A	100	PASS	AC=3550;AF=0.708866;AN=5008;NS=2504;DP=21569;EAS_AF=0.7054;AMR_AF=0.5965;AFR_AF=0.9349;EUR_AF=0.5984;SAS_AF=0.6002;AA=G|||;VT=SNP
22	43079037	rs130367	G	A	100	PASS	AC=1861;AF=0.371605;AN=5008;NS=2504;DP=18880;EAS_AF=0.5734;AMR_AF=0.255;AFR_AF=0.4932;EUR_AF=0.1938;SAS_AF=0.2648;AA=g|||;VT=SNP
22	43079072	rs130368	G	T	100	PASS	AC=1860;AF=0.371406;AN=5008;NS=2504;DP=17544;EAS_AF=0.5734;AMR_AF=0.2536;AFR_AF=0.4932;EUR_AF=0.1938;SAS_AF=0.2648;AA=G|||;VT=SNP
22	43079214	rs135097	G	A	100	PASS	AC=1855;AF=0.370407;AN=5008;NS=2504;DP=17113;EAS_AF=0.5734;AMR_AF=0.2536;AFR_AF=0.4894;EUR_AF=0.1938;SAS_AF=0.2648;AA=G|||;VT=SNP
22	43079607	rs739024	A	G	100	PASS	AC=1282;AF=0.25599;AN=5008;NS=2504;DP=17140;EAS_AF=0.5665;AMR_AF=0.1369;AFR_AF=0.2065;EUR_AF=0.0974;SAS_AF=0.2505;AA=A|||;VT=SNP
22	43079754	rs17003212	T	C	100	PASS	AC=1083;AF=0.216254;AN=5008;NS=2504;DP=16377;EAS_AF=0.5665;AMR_AF=0.1225;AFR_AF=0.0651;EUR_AF=0.0964;SAS_AF=0.2495;AA=T|||;VT=SNP
22	43079847	rs135098	G	T	100	PASS	AC=3150;AF=0.628994;AN=5008;NS=2504;DP=18054;EAS_AF=0.4266;AMR_AF=0.7464;AFR_AF=0.5068;EUR_AF=0.8062;SAS_AF=0.7372;AA=G|||;VT=SNP
22	43080028	rs130370	C	T	100	PASS	AC=1858;AF=0.371006;AN=5008;NS=2504;DP=19647;EAS_AF=0.5734;AMR_AF=0.2536;AFR_AF=0.4932;EUR_AF=0.1938;SAS_AF=0.2628;AA=C|||;VT=SNP
22	43080792	rs130371	G	A	100	PASS	AC=1834;AF=0.366214;AN=5008;NS=2504;DP=18787;EAS_AF=0.5734;AMR_AF=0.2522;AFR_AF=0.4758;EUR_AF=0.1938;SAS_AF=0.2628;AA=A|||;VT=SNP
22	43080880	rs130372	C	T	100	PASS	AC=1669;AF=0.333267;AN=5008;NS=2504;DP=18494;EAS_AF=0.5724;AMR_AF=0.2406;AFR_AF=0.3563;EUR_AF=0.1938;SAS_AF=0.2648;AA=C|||;VT=SNP
22	43081044	rs130374	A	G	100	PASS	AC=1863;AF=0.372005;AN=5008;NS=2504;DP=17038;EAS_AF=0.5734;AMR_AF=0.2536;AFR_AF=0.497;EUR_AF=0.1938;SAS_AF=0.2628;AA=G|||;VT=SNP
22	43081101	rs130377	T	C	100	PASS	AC=1863;AF=0.372005;AN=5008;NS=2504;DP=15433;EAS_AF=0.5734;AMR_AF=0.2536;AFR_AF=0.497;EUR_AF=0.1938;SAS_AF=0.2628;AA=t|||;VT=SNP
22	43081398	rs130379	G	T	100	PASS	AC=3604;AF=0.719649;AN=5008;NS=2504;DP=14264;EAS_AF=0.7073;AMR_AF=0.6009;AFR_AF=0.9728;EUR_AF=0.5994;SAS_AF=0.5982;AA=T|||;VT=SNP
22	43081442	rs5758865	G	T	100	PASS	AC=1736;AF=0.346645;AN=5008;NS=2504;DP=14895;EAS_AF=0.1339;AMR_AF=0.3458;AFR_AF=0.4728;EUR_AF=0.4056;SAS_AF=0.3354;AA=G|||;VT=SNP
22	43081553	rs130380	T	G	100	PASS	AC=1835;AF=0.366414;AN=5008;NS=2504;DP=11049;EAS_AF=0.5734;AMR_AF=0.2522;AFR_AF=0.4766;EUR_AF=0.1938;SAS_AF=0.2628;AA=T|||;VT=SNP
22	43081726	rs130382	T	C	100	PASS	AC=1834;AF=0.366214;AN=5008;NS=2504;DP=12192;EAS_AF=0.5734;AMR_AF=0.2522;AFR_AF=0.4758;EUR_AF=0.1938;SAS_AF=0.2628;AA=C|||;VT=SNP
22	43081796	rs130383	C	T	100	PASS	AC=1834;AF=0.366214;AN=5008;NS=2504;DP=17843;EAS_AF=0.5734;AMR_AF=0.2522;AFR_AF=0.4758;EUR_AF=0.1938;SAS_AF=0.2628;AA=T|||;VT=SNP
22	43082040	rs135100	G	A	100	PASS	AC=1834;AF=0.366214;AN=5008;NS=2504;DP=17018;EAS_AF=0.5734;AMR_AF=0.2522;AFR_AF=0.4758;EUR_AF=0.1938;SAS_AF=0.2628;AA=G|||;VT=SNP
22	43082052	rs130384	G	A	100	PASS	AC=1834;AF=0.366214;AN=5008;NS=2504;DP=16800;EAS_AF=0.5734;AMR_AF=0.2522;AFR_AF=0.4758;EUR_AF=0.1938;SAS_AF=0.2628;AA=G|||;VT=SNP
22	43082265	rs130385	T	C	100	PASS	AC=3579;AF=0.714657;AN=5008;NS=2504;DP=17727;EAS_AF=0.7073;AMR_AF=0.6009;AFR_AF=0.9486;EUR_AF=0.5994;SAS_AF=0.6053;AA=C|||;VT=SNP
22	43082478	rs130386	G	C	100	PASS	AC=2241;AF=0.447484;AN=5008;NS=2504;DP=14695;EAS_AF=0.1419;AMR_AF=0.4611;AFR_AF=0.7005;EUR_AF=0.502;SAS_AF=0.3548;AA=G|||;VT=SNP
22	43082755	rs130387	C	T	100	PASS	AC=3577;AF=0.714257;AN=5008;NS=2504;DP=16881;EAS_AF=0.7073;AMR_AF=0.598;AFR_AF=0.9486;EUR_AF=0.5994;SAS_AF=0.6053;AA=C|||;VT=SNP
22	43082826	rs130388	G	T	100	PASS	AC=2356;AF=0.470447;AN=5008;NS=2504;DP=16894;EAS_AF=0.1409;AMR_AF=0.4697;AFR_AF=0.7829;EUR_AF=0.503;SAS_AF=0.3548;AA=G|||;VT=SNP
22	43082898	rs12628410	A	G	100	PASS	AC=1056;AF=0.210863;AN=5008;NS=2504;DP=16142;EAS_AF=0.5665;AMR_AF=0.1167;AFR_AF=0.0469;EUR_AF=0.0964;SAS_AF=0.2505;AA=A|||;VT=SNP
22	43083045	rs130389	C	A	100	PASS	AC=3532;AF=0.705272;AN=5008;NS=2504;DP=19846;EAS_AF=0.7073;AMR_AF=0.5951;AFR_AF=0.9213;EUR_AF=0.5994;SAS_AF=0.5982;AA=A|||;VT=SNP
22	43083155	rs130390	T	C	100	PASS	AC=2449;AF=0.489018;AN=5008;NS=2504;DP=18322;EAS_AF=0.1409;AMR_AF=0.4769;AFR_AF=0.848;EUR_AF=0.504;SAS_AF=0.3558;AA=t|||;VT=SNP
22	43083465	rs59408849	G	A	100	PASS	AC=1088;AF=0.217252;AN=5008;NS=2504;DP=19330;EAS_AF=0.5655;AMR_AF=0.121;AFR_AF=0.0696;EUR_AF=0.0964;SAS_AF=0.2505;AA=g|||;VT=SNP
22	43083611	rs59356108	C	A	100	PASS	AC=1003;AF=0.20028;AN=5008;NS=2504;DP=17903;EAS_AF=0.5645;AMR_AF=0.1167;AFR_AF=0.0083;EUR_AF=0.0954;SAS_AF=0.2515;AA=c|||;VT=SNP
22	43084104	rs732336	C	T	100	PASS	AC=1393;AF=0.278155;AN=5008;NS=2504;DP=20371;EAS_AF=0.122;AMR_AF=0.3357;AFR_AF=0.2564;EUR_AF=0.3867;SAS_AF=0.316;AA=C|||;VT=SNP
22	43084512	rs736014	G	T	100	PASS	AC=1169;AF=0.233427;AN=5008;NS=2504;DP=18037;EAS_AF=0.5724;AMR_AF=0.1484;AFR_AF=0.1104;EUR_AF=0.0974;SAS_AF=0.2505;AA=T|||;VT=SNP
22	43084613	rs736013	T	C	100	PASS	AC=1178;AF=0.235224;AN=5008;NS=2504;DP=16684;EAS_AF=0.5724;AMR_AF=0.1484;AFR_AF=0.1172;EUR_AF=0.0974;SAS_AF=0.2505;AA=T|||;VT=SNP
22	43084680	rs736015	G	C	100	PASS	AC=1185;AF=0.236621;AN=5008;NS=2504;DP=15679;EAS_AF=0.5724;AMR_AF=0.1484;AFR_AF=0.1225;EUR_AF=0.0974;SAS_AF=0.2505;AA=G|||;VT=SNP
22	43085425	rs2006304	G	A	100	PASS	AC=1759;AF=0.351238;AN=5008;NS=2504;DP=18517;EAS_AF=0.1329;AMR_AF=0.3444;AFR_AF=0.5008;EUR_AF=0.3926;SAS_AF=0.3364;AA=G|||;VT=SNP
22	43085610	rs135105	C	G	100	PASS	AC=3462;AF=0.691294;AN=5008;NS=2504;DP=17096;EAS_AF=0.7063;AMR_AF=0.6066;AFR_AF=0.8343;EUR_AF=0.6034;SAS_AF=0.6329;AA=C|||;VT=SNP
22	43085647	rs2006303	A	G	100	PASS	AC=1726;AF=0.344649;AN=5008;NS=2504;DP=16865;EAS_AF=0.1329;AMR_AF=0.3429;AFR_AF=0.4766;EUR_AF=0.3926;SAS_AF=0.3364;AA=A|||;VT=SNP
22	43085927	rs4334578	C	T	100	PASS	AC=2408;AF=0.480831;AN=5008;NS=2504;DP=20370;EAS_AF=0.1339;AMR_AF=0.4611;AFR_AF=0.8101;EUR_AF=0.507;SAS_AF=0.3804;AA=A|||;VT=SNP
22	43086173	rs5996223	T	A	100	PASS	AC=3502;AF=0.699281;AN=5008;NS=2504;DP=22271;EAS_AF=0.7063;AMR_AF=0.6081;AFR_AF=0.8631;EUR_AF=0.6034;SAS_AF=0.6339;AA=A|||;VT=SNP
22	43086450	rs739025	G	A	100	PASS	AC=3501;AF=0.699081;AN=5008;NS=2504;DP=18942;EAS_AF=0.7063;AMR_AF=0.6081;AFR_AF=0.8631;EUR_AF=0.6034;SAS_AF=0.6329;AA=G|||;VT=SNP
22	43086592	rs2899361	C	A	100	PASS	AC=1084;AF=0.216454;AN=5008;NS=2504;DP=14891;EAS_AF=0.2927;AMR_AF=0.2666;AFR_AF=0.0174;EUR_AF=0.2435;SAS_AF=0.3436;AA=c|||;VT=SNP
22	43086896	rs4822184	T	C	100	PASS	AC=3500;AF=0.698882;AN=5008;NS=2504;DP=12288;EAS_AF=0.7063;AMR_AF=0.6052;AFR_AF=0.8631;EUR_AF=0.6034;SAS_AF=0.6339;AA=C|||;VT=SNP
22	43087644	rs8142445	G	A	100	PASS	AC=1112;AF=0.222045;AN=5008;NS=2504;DP=16834;EAS_AF=0.131;AMR_AF=0.3084;AFR_AF=0.0688;EUR_AF=0.3708;SAS_AF=0.3088;AA=G|||;VT=SNP
22	43087781	rs8142375	C	T	100	PASS	AC=1762;AF=0.351837;AN=5008;NS=2504;DP=17540;EAS_AF=0.1319;AMR_AF=0.3415;AFR_AF=0.5061;EUR_AF=0.3917;SAS_AF=0.3364;AA=C|||;VT=SNP
22	43088078	rs28915391	G	A	100	PASS	AC=1708;AF=0.341054;AN=5008;NS=2504;DP=16895;EAS_AF=0.1319;AMR_AF=0.3314;AFR_AF=0.503;EUR_AF=0.3638;SAS_AF=0.3211;AA=G|||;VT=SNP
22	43088261	rs1053026	C	T	100	PASS	AC=1702;AF=0.339856;AN=5008;NS=2504;DP=14709;EAS_AF=0.129;AMR_AF=0.3314;AFR_AF=0.5023;EUR_AF=0.3618;SAS_AF=0.3211;AA=C|||;VT=SNP
22	43088463	rs3747193	G	T	100	PASS	AC=1098;AF=0.219249;AN=5008;NS=2504;DP=14871;EAS_AF=0.5734;AMR_AF=0.1484;AFR_AF=0.053;EUR_AF=0.0994;SAS_AF=0.2526;AA=G|||;VT=SNP
22	43088549	rs3747194	C	T	100	PASS	AC=1111;AF=0.221845;AN=5008;NS=2504;DP=16738;EAS_AF=0.2917;AMR_AF=0.2723;AFR_AF=0.0371;EUR_AF=0.2416;SAS_AF=0.3436;AA=C|||;VT=SNP
22	43088971	rs9623659	C	T	100	PASS	AC=1748;AF=0.349042;AN=5008;NS=2504;DP=18379;EAS_AF=0.1319;AMR_AF=0.3415;AFR_AF=0.503;EUR_AF=0.3817;SAS_AF=0.3364;AA=C|||;VT=SNP;EX_TARGET
22	43089055	rs6002904	G	C	100	PASS	AC=3482;AF=0.695288;AN=5008;NS=2504;DP=16794;EAS_AF=0.7063;AMR_AF=0.6052;AFR_AF=0.8608;EUR_AF=0.5915;SAS_AF=0.6309;AA=G|||;VT=SNP;EX_TARGET
22	43089849	rs11541159	T	C	100	PASS	AC=1756;AF=0.350639;AN=5008;NS=2504;DP=12771;EAS_AF=0.1319;AMR_AF=0.3415;AFR_AF=0.5083;EUR_AF=0.3827;SAS_AF=0.3364;AA=T|||;VT=SNP;EX_TARGET
22	43090249	rs3788594	A	C	100	PASS	AC=3524;AF=0.703674;AN=5008;NS=2504;DP=20124;EAS_AF=0.7044;AMR_AF=0.6052;AFR_AF=0.8926;EUR_AF=0.5924;SAS_AF=0.6319;AA=C|||;VT=SNP
22	43090276	rs3788595	T	A	100	PASS	AC=1169;AF=0.233427;AN=5008;NS=2504;DP=20535;EAS_AF=0.5694;AMR_AF=0.1499;AFR_AF=0.1127;EUR_AF=0.0954;SAS_AF=0.2515;AA=T|||;VT=SNP
22	43091179	rs9611843	C	T	100	PASS	AC=1756;AF=0.350639;AN=5008;NS=2504;DP=23507;EAS_AF=0.1329;AMR_AF=0.3415;AFR_AF=0.5076;EUR_AF=0.3827;SAS_AF=0.3364;AA=C|||;VT=SNP
22	43091341	rs130394	A	G	100	PASS	AC=3772;AF=0.753195;AN=5008;NS=2504;DP=21606;EAS_AF=0.7054;AMR_AF=0.6844;AFR_AF=0.947;EUR_AF=0.6998;SAS_AF=0.6442;AA=G|||;VT=SNP
22	43092004	rs78018648	C	T	100	PASS	AC=1102;AF=0.220048;AN=5008;NS=2504;DP=16572;EAS_AF=0.5694;AMR_AF=0.1484;AFR_AF=0.0628;EUR_AF=0.0954;SAS_AF=0.2515;AA=C|||;VT=SNP
22	43092786	rs3761462	C	T	100	PASS	AC=1825;AF=0.364417;AN=5008;NS=2504;DP=17279;EAS_AF=0.1329;AMR_AF=0.3444;AFR_AF=0.5643;EUR_AF=0.3797;SAS_AF=0.3313;AA=T|||;VT=SNP
22	43092851	rs130396	A	C	100	PASS	AC=1943;AF=0.387979;AN=5008;NS=2504;DP=18157;EAS_AF=0.5724;AMR_AF=0.3343;AFR_AF=0.3918;EUR_AF=0.3161;SAS_AF=0.3047;AA=C|||;VT=SNP
22	43092912	rs3761464	C	T	100	PASS	AC=1080;AF=0.215655;AN=5008;NS=2504;DP=16391;EAS_AF=0.5694;AMR_AF=0.147;AFR_AF=0.0492;EUR_AF=0.0944;SAS_AF=0.2495;AA=C|||;VT=SNP
22	43093168	rs79365412	A	T	100	PASS	AC=1080;AF=0.215655;AN=5008;NS=2504;DP=17347;EAS_AF=0.5694;AMR_AF=0.147;AFR_AF=0.0492;EUR_AF=0.0944;SAS_AF=0.2495;AA=A|||;VT=SNP
22	43093189	rs41277501	T	A	100	PASS	AC=1156;AF=0.230831;AN=5008;NS=2504;DP=15947;EAS_AF=0.5694;AMR_AF=0.1484;AFR_AF=0.1059;EUR_AF=0.0944;SAS_AF=0.2495;AA=T|||;VT=SNP
22	43093296	rs3761465	G	T	100	PASS	AC=1080;AF=0.215655;AN=5008;NS=2504;DP=13423;EAS_AF=0.5694;AMR_AF=0.147;AFR_AF=0.0492;EUR_AF=0.0944;SAS_AF=0.2495;AA=G|||;VT=SNP
22	43093376	rs9623661	C	T	100	PASS	AC=150;AF=0.0299521;AN=5008;NS=2504;DP=14291;EAS_AF=0.002;AMR_AF=0.0476;AFR_AF=0.003;EUR_AF=0.0924;SAS_AF=0.0184;AA=C|||;VT=SNP
22	43093698	rs12628541	A	G	100	PASS	AC=1157;AF=0.23103;AN=5008;NS=2504;DP=17916;EAS_AF=0.5704;AMR_AF=0.1484;AFR_AF=0.1059;EUR_AF=0.0944;SAS_AF=0.2495;AA=G|||;VT=SNP
22	43094027	rs130399	T	C	100	PASS	AC=3828;AF=0.764377;AN=5008;NS=2504;DP=18585;EAS_AF=0.7183;AMR_AF=0.6916;AFR_AF=0.9766;EUR_AF=0.7038;SAS_AF=0.6391;AA=C|||;VT=SNP
22	43094085	rs3761467	T	C	100	PASS	AC=1171;AF=0.233826;AN=5008;NS=2504;DP=18320;EAS_AF=0.5843;AMR_AF=0.1484;AFR_AF=0.1059;EUR_AF=0.0944;SAS_AF=0.2495;AA=T|||;VT=SNP
22	43094340	rs2024643	G	C	100	PASS	AC=2961;AF=0.591254;AN=5008;NS=2504;DP=17724;EAS_AF=0.4276;AMR_AF=0.6556;AFR_AF=0.5348;EUR_AF=0.6839;SAS_AF=0.6953;AA=G|||;VT=SNP
22	43094465	rs8141906	G	A	100	PASS	AC=1687;AF=0.336861;AN=5008;NS=2504;DP=18705;EAS_AF=0.1319;AMR_AF=0.3372;AFR_AF=0.4584;EUR_AF=0.3827;SAS_AF=0.3364;AA=G|||;VT=SNP
22	43094736	rs12628919	G	A	100	PASS	AC=1082;AF=0.216054;AN=5008;NS=2504;DP=20419;EAS_AF=0.5704;AMR_AF=0.147;AFR_AF=0.0492;EUR_AF=0.0944;SAS_AF=0.2505;AA=G|||;VT=SNP
22	43094877	rs11090115	A	G	100	PASS	AC=1239;AF=0.247404;AN=5008;NS=2504;DP=18258;EAS_AF=0.2946;AMR_AF=0.317;AFR_AF=0.0424;EUR_AF=0.2992;SAS_AF=0.3732;AA=A|||;VT=SNP
22	43094925	rs4822185	G	A	100	PASS	AC=2985;AF=0.596046;AN=5008;NS=2504;DP=18379;EAS_AF=0.4127;AMR_AF=0.6628;AFR_AF=0.562;EUR_AF=0.6819;SAS_AF=0.6953;AA=G|||;VT=SNP
22	43094932	rs28916570	T	G	100	PASS	AC=1091;AF=0.217851;AN=5008;NS=2504;DP=18463;EAS_AF=0.5804;AMR_AF=0.147;AFR_AF=0.0492;EUR_AF=0.0944;SAS_AF=0.2495;AA=T|||;VT=SNP
22	43095129	rs77076498	G	A	100	PASS	AC=1090;AF=0.217652;AN=5008;NS=2504;DP=16704;EAS_AF=0.5794;AMR_AF=0.147;AFR_AF=0.0492;EUR_AF=0.0944;SAS_AF=0.2495;AA=G|||;VT=SNP
22	43095255	rs60422751	G	C	100	PASS	AC=1165;AF=0.232628;AN=5008;NS=2504;DP=17038;EAS_AF=0.5804;AMR_AF=0.1484;AFR_AF=0.1044;EUR_AF=0.0944;SAS_AF=0.2495;AA=G|||;VT=SNP
22	43095473	rs5758870	C	T	100	PASS	AC=1188;AF=0.23722;AN=5008;NS=2504;DP=19091;EAS_AF=0.2867;AMR_AF=0.3127;AFR_AF=0.0227;EUR_AF=0.2992;SAS_AF=0.3589;AA=C|||;VT=SNP
22	43095600	rs5758871	T	C	100	PASS	AC=2454;AF=0.490016;AN=5008;NS=2504;DP=17530;EAS_AF=0.8661;AMR_AF=0.4712;AFR_AF=0.1982;EUR_AF=0.3946;SAS_AF=0.6084;AA=C|||;VT=SNP
22	43095928	rs910301	C	T	100	PASS	AC=1351;AF=0.269768;AN=5008;NS=2504;DP=18901;EAS_AF=0.2857;AMR_AF=0.3242;AFR_AF=0.1392;EUR_AF=0.3002;SAS_AF=0.3599;AA=C|||;VT=SNP
22	43095999	rs5758872	C	T	100	PASS	AC=1689;AF=0.33726;AN=5008;NS=2504;DP=18005;EAS_AF=0.13;AMR_AF=0.3386;AFR_AF=0.4614;EUR_AF=0.3817;SAS_AF=0.3364;AA=C|||;VT=SNP
22	43096013	rs910302	A	T	100	PASS	AC=1418;AF=0.283147;AN=5008;NS=2504;DP=17672;EAS_AF=0.2887;AMR_AF=0.3271;AFR_AF=0.1853;EUR_AF=0.3012;SAS_AF=0.3599;AA=T|||;VT=SNP
22	43096042	rs910303	C	T	100	PASS	AC=1288;AF=0.257188;AN=5008;NS=2504;DP=17212;EAS_AF=0.2887;AMR_AF=0.317;AFR_AF=0.0938;EUR_AF=0.2982;SAS_AF=0.3609;AA=C|||;VT=SNP
22	43096266	rs13057708	A	G	100	PASS	AC=1249;AF=0.249401;AN=5008;NS=2504;DP=20014;EAS_AF=0.3105;AMR_AF=0.3112;AFR_AF=0.0408;EUR_AF=0.3022;SAS_AF=0.3701;AA=G|||;VT=SNP
22	43096364	rs17485489	G	A	100	PASS	AC=1139;AF=0.227436;AN=5008;NS=2504;DP=19418;EAS_AF=0.2778;AMR_AF=0.2925;AFR_AF=0.0227;EUR_AF=0.2744;SAS_AF=0.3579;AA=G|||;VT=SNP
22	43096492	rs5996224	G	A	100	PASS	AC=1292;AF=0.257987;AN=5008;NS=2504;DP=17690;EAS_AF=0.4415;AMR_AF=0.255;AFR_AF=0.1634;EUR_AF=0.2117;SAS_AF=0.2464;AA=G|||;VT=SNP
22	43096507	rs6002910	C	T	100	PASS	AC=1306;AF=0.260783;AN=5008;NS=2504;DP=17707;EAS_AF=0.4405;AMR_AF=0.2493;AFR_AF=0.1679;EUR_AF=0.2068;SAS_AF=0.2648;AA=T|||;VT=SNP
22	43096996	rs7284681	G	C	100	PASS	AC=1763;AF=0.352037;AN=5008;NS=2504;DP=21760;EAS_AF=0.5873;AMR_AF=0.3602;AFR_AF=0.2065;EUR_AF=0.3509;SAS_AF=0.3016;AA=G|||;VT=SNP
22	43097514	rs5758873	G	A	100	PASS	AC=2316;AF=0.46246;AN=5008;NS=2504;DP=23100;EAS_AF=0.2917;AMR_AF=0.4424;AFR_AF=0.6369;EUR_AF=0.4483;SAS_AF=0.4315;AA=G|||;VT=SNP
22	43097551	rs5751341	T	C	100	PASS	AC=1480;AF=0.295527;AN=5008;NS=2504;DP=23808;EAS_AF=0.2917;AMR_AF=0.3242;AFR_AF=0.2095;EUR_AF=0.3082;SAS_AF=0.3824;AA=C|||;VT=SNP
22	43098501	rs5758875	T	C	100	PASS	AC=1727;AF=0.344848;AN=5008;NS=2504;DP=15431;EAS_AF=0.2917;AMR_AF=0.4063;AFR_AF=0.2829;EUR_AF=0.3837;SAS_AF=0.3998;AA=C|||;VT=SNP
22	43098650	rs5751342	A	G	100	PASS	AC=1546;AF=0.308706;AN=5008;NS=2504;DP=13578;EAS_AF=0.2917;AMR_AF=0.402;AFR_AF=0.1505;EUR_AF=0.3817;SAS_AF=0.3988;AA=A|||;VT=SNP
22	43098771	rs5751343	C	A	100	PASS	AC=1642;AF=0.327875;AN=5008;NS=2504;DP=13061;EAS_AF=0.2907;AMR_AF=0.4107;AFR_AF=0.1884;EUR_AF=0.4125;SAS_AF=0.409;AA=C|||;VT=SNP
22	43099055	rs5758876	C	G	100	PASS	AC=1634;AF=0.326278;AN=5008;NS=2504;DP=11628;EAS_AF=0.2946;AMR_AF=0.4063;AFR_AF=0.2088;EUR_AF=0.3897;SAS_AF=0.3957;AA=C|||;VT=SNP
22	43100579	rs4822187	G	A	100	PASS	AC=3490;AF=0.696885;AN=5008;NS=2504;DP=11341;EAS_AF=0.6508;AMR_AF=0.6182;AFR_AF=0.969;EUR_AF=0.6123;SAS_AF=0.5194;AA=A|||;VT=SNP
22	43100856	rs5758880	C	T	100	PASS	AC=1471;AF=0.29373;AN=5008;NS=2504;DP=5446;EAS_AF=0.4732;AMR_AF=0.2406;AFR_AF=0.2413;EUR_AF=0.2664;SAS_AF=0.2454;AA=C|||;VT=SNP
22	43100944	rs5758881	T	C	100	PASS	AC=1723;AF=0.34405;AN=5008;NS=2504;DP=8232;EAS_AF=0.6032;AMR_AF=0.2824;AFR_AF=0.3109;EUR_AF=0.2803;SAS_AF=0.2311;AA=T|||;VT=SNP
22	43101397	rs8141448	G	A	100	PASS	AC=3842;AF=0.767173;AN=5008;NS=2504;DP=13455;EAS_AF=0.8244;AMR_AF=0.696;AFR_AF=0.9168;EUR_AF=0.674;SAS_AF=0.6524;AA=A|||;VT=SNP
22	43101429	rs8141461	G	A	100	PASS	AC=3066;AF=0.61222;AN=5008;NS=2504;DP=12237;EAS_AF=0.8254;AMR_AF=0.6571;AFR_AF=0.3555;EUR_AF=0.669;SAS_AF=0.6493;AA=G|||;VT=SNP
22	43102870	rs9620083	A	T	100	PASS	AC=1538;AF=0.307109;AN=5008;NS=2504;DP=19507;EAS_AF=0.2183;AMR_AF=0.3833;AFR_AF=0.1339;EUR_AF=0.4225;SAS_AF=0.4601;AA=T|||;VT=SNP
22	43102937	rs6002920	A	G	100	PASS	AC=582;AF=0.116214;AN=5008;NS=2504;DP=17359;EAS_AF=0.0099;AMR_AF=0.0879;AFR_AF=0.2693;EUR_AF=0.1034;SAS_AF=0.0521;AA=A|||;VT=SNP
22	43103268	rs73174931	T	A	100	PASS	AC=122;AF=0.024361;AN=5008;NS=2504;DP=15674;EAS_AF=0.006;AMR_AF=0.0274;AFR_AF=0.0076;EUR_AF=0.0716;SAS_AF=0.0153;AA=T|||;VT=SNP
22	43103328	rs13055547	T	A	100	PASS	AC=1540;AF=0.307508;AN=5008;NS=2504;DP=15978;EAS_AF=0.2183;AMR_AF=0.3833;AFR_AF=0.1346;EUR_AF=0.4235;SAS_AF=0.4601;AA=A|||;VT=SNP
22	43103399	rs7286195	T	C	100	PASS	AC=1571;AF=0.313698;AN=5008;NS=2504;DP=17126;EAS_AF=0.2183;AMR_AF=0.3876;AFR_AF=0.1566;EUR_AF=0.4235;SAS_AF=0.4591;AA=C|||;VT=SNP
22	43103435	rs7286214	T	G	100	PASS	AC=1537;AF=0.306909;AN=5008;NS=2504;DP=16197;EAS_AF=0.2183;AMR_AF=0.3833;AFR_AF=0.1339;EUR_AF=0.4225;SAS_AF=0.4591;AA=G|||;VT=SNP
22	43103684	rs7285550	C	A	100	PASS	AC=1562;AF=0.311901;AN=5008;NS=2504;DP=17821;EAS_AF=0.2183;AMR_AF=0.3818;AFR_AF=0.1528;EUR_AF=0.4225;SAS_AF=0.4601;AA=C|||;VT=SNP
22	43104014	rs55878035	C	G	100	PASS	AC=1082;AF=0.216054;AN=5008;NS=2504;DP=15219;EAS_AF=0.2163;AMR_AF=0.255;AFR_AF=0.0257;EUR_AF=0.2634;SAS_AF=0.3967;AA=-|||;VT=SNP
22	43104116	rs9620084	G	A	100	PASS	AC=1539;AF=0.307308;AN=5008;NS=2504;DP=15639;EAS_AF=0.2183;AMR_AF=0.3833;AFR_AF=0.1346;EUR_AF=0.4225;SAS_AF=0.4601;AA=G|||;VT=SNP
22	43104333	rs13055227	G	A	100	PASS	AC=1522;AF=0.303914;AN=5008;NS=2504;DP=17124;EAS_AF=0.2183;AMR_AF=0.3833;AFR_AF=0.121;EUR_AF=0.4235;SAS_AF=0.4601;AA=G|||;VT=SNP
22	43104401	rs13056472	T	A	100	PASS	AC=1058;AF=0.211262;AN=5008;NS=2504;DP=16859;EAS_AF=0.2163;AMR_AF=0.2522;AFR_AF=0.025;EUR_AF=0.2624;SAS_AF=0.3763;AA=T|||;VT=SNP
22	43104750	rs13055886	C	T	100	PASS	AC=3516;AF=0.702077;AN=5008;NS=2504;DP=13679;EAS_AF=0.8423;AMR_AF=0.6873;AFR_AF=0.6778;EUR_AF=0.674;SAS_AF=0.6299;AA=t|||;VT=SNP
22	43105156	rs5758884	G	C	100	PASS	AC=2629;AF=0.52496;AN=5008;NS=2504;DP=10583;EAS_AF=0.8333;AMR_AF=0.5865;AFR_AF=0.1831;EUR_AF=0.5716;SAS_AF=0.5777;AA=G|||;VT=SNP
22	43105188	rs112899616	C	G	100	PASS	AC=530;AF=0.105831;AN=5008;NS=2504;DP=9004;EAS_AF=0.0089;AMR_AF=0.0807;AFR_AF=0.2368;EUR_AF=0.1004;SAS_AF=0.0521;AA=C|||;VT=SNP
22	43105474	rs67194282	T	C	100	PASS	AC=1523;AF=0.304113;AN=5008;NS=2504;DP=16952;EAS_AF=0.2183;AMR_AF=0.3833;AFR_AF=0.121;EUR_AF=0.4245;SAS_AF=0.4601;AA=T|||;VT=SNP
22	43105532	rs67418653	G	A	100	PASS	AC=1540;AF=0.307508;AN=5008;NS=2504;DP=15832;EAS_AF=0.2183;AMR_AF=0.3862;AFR_AF=0.1324;EUR_AF=0.4245;SAS_AF=0.4601;AA=A|||;VT=SNP
22	43105703	rs73174947	C	T	100	PASS	AC=529;AF=0.105631;AN=5008;NS=2504;DP=16618;EAS_AF=0.0089;AMR_AF=0.0807;AFR_AF=0.236;EUR_AF=0.1004;SAS_AF=0.0521;AA=c|||;VT=SNP
22	43106189	rs5751347	G	C	100	PASS	AC=3249;AF=0.648762;AN=5008;NS=2504;DP=17724;EAS_AF=0.8423;AMR_AF=0.6657;AFR_AF=0.4871;EUR_AF=0.674;SAS_AF=0.6299;AA=C|||;VT=SNP
22	43106453	rs11704052	G	A	100	PASS	AC=1521;AF=0.303714;AN=5008;NS=2504;DP=14921;EAS_AF=0.2183;AMR_AF=0.3833;AFR_AF=0.1195;EUR_AF=0.4245;SAS_AF=0.4601;AA=G|||;VT=SNP
22	43106582	rs11704081	G	A	100	PASS	AC=1520;AF=0.303514;AN=5008;NS=2504;DP=12557;EAS_AF=0.2183;AMR_AF=0.3833;AFR_AF=0.1195;EUR_AF=0.4245;SAS_AF=0.4591;AA=G|||;VT=SNP
22	43106765	rs11704086	C	A	100	PASS	AC=1522;AF=0.303914;AN=5008;NS=2504;DP=14780;EAS_AF=0.2183;AMR_AF=0.3833;AFR_AF=0.1195;EUR_AF=0.4254;SAS_AF=0.4601;AA=C|||;VT=SNP
22	43106806	rs5758886	T	C	100	PASS	AC=1107;AF=0.221046;AN=5008;NS=2504;DP=14925;EAS_AF=0.6151;AMR_AF=0.2003;AFR_AF=0.0635;EUR_AF=0.1481;SAS_AF=0.1176;AA=T|||;VT=SNP
22	43107046	rs73174950	A	G	100	PASS	AC=527;AF=0.105232;AN=5008;NS=2504;DP=15156;EAS_AF=0.0089;AMR_AF=0.0807;AFR_AF=0.2345;EUR_AF=0.1004;SAS_AF=0.0521;AA=A|||;VT=SNP
22	43107689	rs5758888	C	G	100	PASS	AC=1635;AF=0.326478;AN=5008;NS=2504;DP=19396;EAS_AF=0.624;AMR_AF=0.2795;AFR_AF=0.2995;EUR_AF=0.2485;SAS_AF=0.1697;AA=G|||;VT=SNP
22	43107837	rs9620086	C	G	100	PASS	AC=1636;AF=0.326677;AN=5008;NS=2504;DP=17224;EAS_AF=0.624;AMR_AF=0.2795;AFR_AF=0.3003;EUR_AF=0.2485;SAS_AF=0.1697;AA=C|||;VT=SNP
22	43107993	rs34470970	A	T	100	PASS	AC=1086;AF=0.216853;AN=5008;NS=2504;DP=21227;EAS_AF=0.2163;AMR_AF=0.2565;AFR_AF=0.0257;EUR_AF=0.2654;SAS_AF=0.3978;AA=A|||;VT=SNP
22	43108663	rs1989502	C	G	100	PASS	AC=1525;AF=0.304513;AN=5008;NS=2504;DP=20665;EAS_AF=0.2202;AMR_AF=0.3833;AFR_AF=0.121;EUR_AF=0.4254;SAS_AF=0.4591;AA=C|||;VT=SNP
22	43109743	rs5758889	A	G	100	PASS	AC=3882;AF=0.77516;AN=5008;NS=2504;DP=16062;EAS_AF=0.8452;AMR_AF=0.7061;AFR_AF=0.9448;EUR_AF=0.674;SAS_AF=0.6268;AA=G|||;VT=SNP
22	43109773	rs8139858	G	A	100	PASS	AC=1525;AF=0.304513;AN=5008;NS=2504;DP=13150;EAS_AF=0.2192;AMR_AF=0.3833;AFR_AF=0.1339;EUR_AF=0.4195;SAS_AF=0.4489;AA=g|||;VT=SNP
22	43110114	rs5758890	C	T	100	PASS	AC=1141;AF=0.227835;AN=5008;NS=2504;DP=13586;EAS_AF=0.6181;AMR_AF=0.2147;AFR_AF=0.0635;EUR_AF=0.16;SAS_AF=0.1268;AA=C|||;VT=SNP
22	43110115	rs5758891	A	G	100	PASS	AC=2632;AF=0.525559;AN=5008;NS=2504;DP=13503;EAS_AF=0.8373;AMR_AF=0.5836;AFR_AF=0.1846;EUR_AF=0.5726;SAS_AF=0.5757;AA=a|||;VT=SNP
22	43110497	rs6002924	T	C	100	PASS	AC=414;AF=0.0826677;AN=5008;NS=2504;DP=15982;EAS_AF=0.0089;AMR_AF=0.0793;AFR_AF=0.1513;EUR_AF=0.0994;SAS_AF=0.0511;AA=T|||;VT=SNP
22	43110736	rs5758893	T	C	100	PASS	AC=3252;AF=0.649361;AN=5008;NS=2504;DP=19089;EAS_AF=0.8433;AMR_AF=0.6657;AFR_AF=0.4902;EUR_AF=0.675;SAS_AF=0.6268;AA=C|||;VT=SNP
22	43110919	rs5758894	G	A	100	PASS	AC=1549;AF=0.309305;AN=5008;NS=2504;DP=14522;EAS_AF=0.622;AMR_AF=0.2795;AFR_AF=0.2209;EUR_AF=0.2614;SAS_AF=0.1769;AA=G|||;VT=SNP
22	43111436	rs28992183	T	C	100	PASS	AC=1093;AF=0.218251;AN=5008;NS=2504;DP=18015;EAS_AF=0.2321;AMR_AF=0.2608;AFR_AF=0.0257;EUR_AF=0.2604;SAS_AF=0.3906;AA=T|||;VT=SNP
22	43111670	rs8141536	T	C	100	PASS	AC=1294;AF=0.258387;AN=5008;NS=2504;DP=16785;EAS_AF=0.625;AMR_AF=0.2349;AFR_AF=0.087;EUR_AF=0.2256;SAS_AF=0.1626;AA=T|||;VT=SNP
22	43111733	rs73174952	A	T	100	PASS	AC=466;AF=0.0930511;AN=5008;NS=2504;DP=15577;EAS_AF=0.0099;AMR_AF=0.0879;AFR_AF=0.1732;EUR_AF=0.1163;SAS_AF=0.0501;AA=A|||;VT=SNP
22	43111772	rs9607928	C	A	100	PASS	AC=565;AF=0.112819;AN=5008;NS=2504;DP=15303;EAS_AF=0.0089;AMR_AF=0.0922;AFR_AF=0.2458;EUR_AF=0.1173;SAS_AF=0.0501;AA=C|||;VT=SNP
22	43112475	rs738526	C	T	100	PASS	AC=3216;AF=0.642173;AN=5008;NS=2504;DP=22732;EAS_AF=0.8433;AMR_AF=0.6657;AFR_AF=0.466;EUR_AF=0.673;SAS_AF=0.6247;AA=T|||;VT=SNP
22	43112611	rs1883990	A	G	100	PASS	AC=1299;AF=0.259385;AN=5008;NS=2504;DP=19898;EAS_AF=0.628;AMR_AF=0.2349;AFR_AF=0.087;EUR_AF=0.2266;SAS_AF=0.1636;AA=A|||;VT=SNP
22	43112674	rs8136914	A	G	100	PASS	AC=1066;AF=0.212859;AN=5008;NS=2504;DP=20480;EAS_AF=0.2054;AMR_AF=0.2565;AFR_AF=0.0257;EUR_AF=0.2634;SAS_AF=0.3906;AA=A|||;VT=SNP
22	43112818	rs1883991	C	A	100	PASS	AC=3298;AF=0.658546;AN=5008;NS=2504;DP=23482;EAS_AF=0.8442;AMR_AF=0.6657;AFR_AF=0.525;EUR_AF=0.675;SAS_AF=0.6258;AA=A|||;VT=SNP
22	43112961	rs738527	T	C	100	PASS	AC=3608;AF=0.720447;AN=5008;NS=2504;DP=21738;EAS_AF=0.8433;AMR_AF=0.6859;AFR_AF=0.7496;EUR_AF=0.675;SAS_AF=0.6258;AA=t|||;VT=SNP
22	43113004	rs11703455	T	G	100	PASS	AC=1132;AF=0.226038;AN=5008;NS=2504;DP=20384;EAS_AF=0.2054;AMR_AF=0.2565;AFR_AF=0.0756;EUR_AF=0.2634;SAS_AF=0.3906;AA=T|||;VT=SNP
22	43113407	rs9620087	A	G	100	PASS	AC=1327;AF=0.264976;AN=5008;NS=2504;DP=19663;EAS_AF=0.63;AMR_AF=0.2349;AFR_AF=0.1067;EUR_AF=0.2266;SAS_AF=0.1636;AA=A|||;VT=SNP
22	43113434	rs9623671	C	T	100	PASS	AC=2653;AF=0.529752;AN=5008;NS=2504;DP=18873;EAS_AF=0.8353;AMR_AF=0.5735;AFR_AF=0.2171;EUR_AF=0.5606;SAS_AF=0.5746;AA=c|||;VT=SNP
22	43113435	rs9620088	G	A	100	PASS	AC=1325;AF=0.264577;AN=5008;NS=2504;DP=18722;EAS_AF=0.628;AMR_AF=0.2349;AFR_AF=0.1067;EUR_AF=0.2266;SAS_AF=0.1636;AA=G|||;VT=SNP
22	43113793	rs5751348	C	A	100	PASS	AC=2377;AF=0.474641;AN=5008;NS=2504;DP=21122;EAS_AF=0.8333;AMR_AF=0.4914;AFR_AF=0.121;EUR_AF=0.4901;SAS_AF=0.5552;AA=C|||;VT=SNP
22	43114020	rs2143918	A	C	100	PASS	AC=2403;AF=0.479832;AN=5008;NS=2504;DP=17470;EAS_AF=0.8333;AMR_AF=0.4914;AFR_AF=0.1407;EUR_AF=0.4901;SAS_AF=0.5552;AA=A|||;VT=SNP
22	43114040	rs2143919	G	C	100	PASS	AC=2654;AF=0.529952;AN=5008;NS=2504;DP=17210;EAS_AF=0.8353;AMR_AF=0.5735;AFR_AF=0.2171;EUR_AF=0.5606;SAS_AF=0.5757;AA=C|||;VT=SNP
22	43114132	rs28992176	A	G	100	PASS	AC=619;AF=0.123602;AN=5008;NS=2504;DP=17649;EAS_AF=0.0089;AMR_AF=0.0922;AFR_AF=0.2882;EUR_AF=0.1143;SAS_AF=0.0511;AA=A|||;VT=SNP
22	43114291	rs7287297	G	A	100	PASS	AC=878;AF=0.175319;AN=5008;NS=2504;DP=15744;EAS_AF=0.0089;AMR_AF=0.1124;AFR_AF=0.4735;EUR_AF=0.1143;SAS_AF=0.0511;AA=G|||;VT=SNP
22	43114471	rs13056962	A	C	100	PASS	AC=1084;AF=0.216454;AN=5008;NS=2504;DP=13659;EAS_AF=0.2054;AMR_AF=0.2579;AFR_AF=0.0378;EUR_AF=0.2634;SAS_AF=0.3916;AA=A|||;VT=SNP
22	43114551	rs8138197	G	A	100	PASS	AC=2404;AF=0.480032;AN=5008;NS=2504;DP=17227;EAS_AF=0.8333;AMR_AF=0.4914;AFR_AF=0.1407;EUR_AF=0.4901;SAS_AF=0.5562;AA=G|||;VT=SNP
22	43114824	rs8138149	A	G	100	PASS	AC=1300;AF=0.259585;AN=5008;NS=2504;DP=18779;EAS_AF=0.629;AMR_AF=0.2349;AFR_AF=0.087;EUR_AF=0.2266;SAS_AF=0.1636;AA=A|||;VT=SNP
22	43114928	rs2143920	T	C	100	PASS	AC=1670;AF=0.333466;AN=5008;NS=2504;DP=17419;EAS_AF=0.2143;AMR_AF=0.3473;AFR_AF=0.3033;EUR_AF=0.3767;SAS_AF=0.4427;AA=T|||;VT=SNP
22	43115254	rs9623672	C	G	100	PASS	AC=1301;AF=0.259784;AN=5008;NS=2504;DP=21778;EAS_AF=0.628;AMR_AF=0.2349;AFR_AF=0.0877;EUR_AF=0.2286;SAS_AF=0.1626;AA=C|||;VT=SNP
22	43115576	rs5758896	T	C	100	PASS	AC=2952;AF=0.589457;AN=5008;NS=2504;DP=20266;EAS_AF=0.8423;AMR_AF=0.5836;AFR_AF=0.3767;EUR_AF=0.6044;SAS_AF=0.6053;AA=T|||;VT=SNP
22	43115696	rs5758897	C	T	100	PASS	AC=1349;AF=0.269369;AN=5008;NS=2504;DP=17583;EAS_AF=0.6776;AMR_AF=0.2349;AFR_AF=0.0877;EUR_AF=0.2266;SAS_AF=0.1626;AA=C|||;VT=SNP
22	43115776	rs9611844	G	C	100	PASS	AC=539;AF=0.107628;AN=5008;NS=2504;DP=17213;EAS_AF=0.0089;AMR_AF=0.0893;AFR_AF=0.2284;EUR_AF=0.1133;SAS_AF=0.0532;AA=G|||;VT=SNP
22	43116137	rs9611845	G	C	100	PASS	AC=519;AF=0.103634;AN=5008;NS=2504;DP=14493;EAS_AF=0.0089;AMR_AF=0.0879;AFR_AF=0.2141;EUR_AF=0.1133;SAS_AF=0.0532;AA=G|||;VT=SNP
22	43116584	rs9620089	C	T	100	PASS	AC=1350;AF=0.269569;AN=5008;NS=2504;DP=8017;EAS_AF=0.6776;AMR_AF=0.2363;AFR_AF=0.0877;EUR_AF=0.2266;SAS_AF=0.1626;AA=C|||;VT=SNP
22	43116985	rs28910285	T	C	100	PASS	AC=3580;AF=0.714856;AN=5008;NS=2504;DP=6478;EAS_AF=0.8442;AMR_AF=0.6873;AFR_AF=0.7247;EUR_AF=0.6759;SAS_AF=0.6278;AA=C|||;VT=SNP
22	43116989	rs28910284	G	A	100	PASS	AC=1043;AF=0.208267;AN=5008;NS=2504;DP=6569;EAS_AF=0.1558;AMR_AF=0.2594;AFR_AF=0.0446;EUR_AF=0.2624;SAS_AF=0.3916;AA=G|||;VT=SNP
22	43117037	rs9607929	G	C	100	PASS	AC=1985;AF=0.396366;AN=5008;NS=2504;DP=8246;EAS_AF=0.6875;AMR_AF=0.3256;AFR_AF=0.3865;EUR_AF=0.3419;SAS_AF=0.2157;AA=G|||;VT=SNP
22	43117463	rs5758898	T	G	100	PASS	AC=1126;AF=0.22484;AN=5008;NS=2504;DP=20389;EAS_AF=0.6776;AMR_AF=0.196;AFR_AF=0.0386;EUR_AF=0.1342;SAS_AF=0.1237;AA=T|||;VT=SNP
22	43117595	rs5751350	G	A	100	PASS	AC=1923;AF=0.383986;AN=5008;NS=2504;DP=14716;EAS_AF=0.6865;AMR_AF=0.3314;AFR_AF=0.3374;EUR_AF=0.3419;SAS_AF=0.2157;AA=G|||;VT=SNP
22	43117598	rs5751351	G	C	100	PASS	AC=1350;AF=0.269569;AN=5008;NS=2504;DP=14711;EAS_AF=0.6776;AMR_AF=0.2363;AFR_AF=0.0877;EUR_AF=0.2266;SAS_AF=0.1626;AA=G|||;VT=SNP
22	43118094	rs8184980	T	C	100	PASS	AC=1924;AF=0.384185;AN=5008;NS=2504;DP=13614;EAS_AF=0.6865;AMR_AF=0.3314;AFR_AF=0.3381;EUR_AF=0.3419;SAS_AF=0.2157;AA=C|||;VT=SNP
22	43118317	rs62238326	A	G	100	PASS	AC=1350;AF=0.269569;AN=5008;NS=2504;DP=13518;EAS_AF=0.6776;AMR_AF=0.2363;AFR_AF=0.0877;EUR_AF=0.2266;SAS_AF=0.1626;AA=A|||;VT=SNP
22	43118694	rs9611850	C	T	100	PASS	AC=1924;AF=0.384185;AN=5008;NS=2504;DP=17917;EAS_AF=0.6865;AMR_AF=0.3314;AFR_AF=0.3374;EUR_AF=0.3419;SAS_AF=0.2168;AA=C|||;VT=SNP
22	43118878	rs9611851	G	T	100	PASS	AC=574;AF=0.114617;AN=5008;NS=2504;DP=16190;EAS_AF=0.0089;AMR_AF=0.0951;AFR_AF=0.2504;EUR_AF=0.1153;SAS_AF=0.0532;AA=g|||;VT=SNP
22	43119434	rs9623676	G	A	100	PASS	AC=1919;AF=0.383187;AN=5008;NS=2504;DP=18228;EAS_AF=0.6815;AMR_AF=0.3314;AFR_AF=0.3381;EUR_AF=0.3419;SAS_AF=0.2157;AA=G|||;VT=SNP
22	43120111	rs34091628	C	T	100	PASS	AC=1010;AF=0.201677;AN=5008;NS=2504;DP=18226;EAS_AF=0.1558;AMR_AF=0.2507;AFR_AF=0.0242;EUR_AF=0.2614;SAS_AF=0.3926;AA=C|||;VT=SNP
22	43120209	rs9611852	C	T	100	PASS	AC=574;AF=0.114617;AN=5008;NS=2504;DP=15780;EAS_AF=0.0089;AMR_AF=0.0951;AFR_AF=0.2504;EUR_AF=0.1153;SAS_AF=0.0532;AA=C|||;VT=SNP
22	43121056	rs36060915	G	A	100	PASS	AC=1342;AF=0.267971;AN=5008;NS=2504;DP=14098;EAS_AF=0.6736;AMR_AF=0.2363;AFR_AF=0.087;EUR_AF=0.2247;SAS_AF=0.1616;AA=G|||;VT=SNP
22	43121058	rs9611853	C	A	100	PASS	AC=638;AF=0.127396;AN=5008;NS=2504;DP=14081;EAS_AF=0.0089;AMR_AF=0.0951;AFR_AF=0.2988;EUR_AF=0.1153;SAS_AF=0.0532;AA=A|||;VT=SNP
22	43121426	rs12166331	G	A	100	PASS	AC=1342;AF=0.267971;AN=5008;NS=2504;DP=19221;EAS_AF=0.6726;AMR_AF=0.2363;AFR_AF=0.0877;EUR_AF=0.2247;SAS_AF=0.1616;AA=G|||;VT=SNP
22	43121968	rs9623677	A	C	100	PASS	AC=576;AF=0.115016;AN=5008;NS=2504;DP=18989;EAS_AF=0.0089;AMR_AF=0.0951;AFR_AF=0.2511;EUR_AF=0.1163;SAS_AF=0.0532;AA=A|||;VT=SNP
```
