## Supplementary material for "Characterization of shared and ancestry-specific signals driving complex traits using multi-ancestry fine-mapping": mesusiecsinfo

```
*************************************************************

  Multiple Ancestry Sum of Single Effect Model (MESuSiE)          

   Visit http://www.xzlab.org/software.html For Update            

            (C) 2022 Boran Gao, Xiang Zhou                        

              GNU General Public License                          

*************************************************************
# Start data processing for sufficient statistics 
# Create MESuSiE object 
# Start data analysis 

# Data analysis is done, and now generates result 

Potential causal SNPs with PIP > 0.5:  

Credible sets for effects: 
$cs
$cs$L1
 [1] 1200 1203 1207 1209 1210 1211 1218 1222 1223 1224 1228 1230 1233 1236 1238
[16] 1240 1241 1243 1244 1246 1247 1248 1249 1250 1253 1254 1255 1256 1257 1259
[31] 1262 1269 1270 1274 1275 1276 1277 1279 1280 1281 1283 1284 1285 1294 1295
[46] 1297 1299 1302 1305 1306 1308 1309 1310 1313 1315


$cs_category
       L1 
"eur_afr" 

$purity
   min.abs.corr mean.abs.corr median.abs.corr
L1     0.982975     0.9930825           0.993

$cs_index
[1] 1

$coverage
[1] 0.9513207

$requested_coverage
[1] 0.95


 Use MESuSiE_Plot() for visualization
# Total time used for the analysis: 0.1 mins
```
