## Supplementary material for "Characterization of shared and ancestry-specific signals driving complex traits using multi-ancestry fine-mapping": mesusieoutput

```
                 eur          afr      eur_afr
   [1,] 0.0002957932 0.0002852829 2.651304e-04
   [2,] 0.0003060855 0.0002336459 2.137184e-04
   [3,] 0.0003962732 0.0006790367 1.049423e-03
   [4,] 0.0001626199 0.0001190982 3.677035e-05
   [5,] 0.0002933175 0.0002443769 2.162902e-04
   [6,] 0.0001444997 0.0001793821 5.009716e-05
   [7,] 0.0002949618 0.0002515251 2.258063e-04
   [8,] 0.0003101356 0.0002729606 2.649007e-04
   [9,] 0.0002991145 0.0002554328 2.339275e-04
  [10,] 0.0002528953 0.0002700026 2.050909e-04
  [11,] 0.0001793348 0.0002012123 5.408287e-05
  [12,] 0.0001381316 0.0001762894 4.593685e-05
  [13,] 0.0002396801 0.0003056013 2.211979e-04
  [14,] 0.0001906633 0.0002653720 1.325371e-04
  [15,] 0.0002038217 0.0005721735 3.417978e-04
  [16,] 0.0001941806 0.0004757735 2.635748e-04
  [17,] 0.0001790447 0.0002092236 5.538689e-05
  [18,] 0.0001629252 0.0001117257 3.480404e-05
  [19,] 0.0001806949 0.0001955736 5.265812e-05
  [20,] 0.0002564552 0.0001413075 8.742123e-05
  [21,] 0.0005480172 0.0001653075 1.627196e-04
  [22,] 0.0002657549 0.0001390655 8.829617e-05
  [23,] 0.0002673088 0.0001287888 7.776420e-05
  [24,] 0.0002747164 0.0001344047 8.608134e-05
  [25,] 0.0002937952 0.0001320998 8.809068e-05
  [26,] 0.0001808183 0.0001729644 4.677727e-05
  [27,] 0.0001859601 0.0001922806 6.202549e-05
  [28,] 0.0002246494 0.0001884311 1.084034e-04
  [29,] 0.0001617108 0.0002014040 5.780794e-05
  [30,] 0.0003418565 0.0001108025 6.496713e-05
  [31,] 0.0001774606 0.0001636667 4.707188e-05
  [32,] 0.0003176365 0.0004615377 5.060666e-04
  [33,] 0.0001886611 0.0001422539 4.592524e-05
  [34,] 0.0001917874 0.0001462838 4.850549e-05
  [35,] 0.0002345857 0.0001998733 1.235664e-04
  [36,] 0.0002500835 0.0002475493 1.709262e-04
  [37,] 0.0002269567 0.0001968617 1.164960e-04
  [38,] 0.0001903705 0.0001449592 4.744045e-05
  [39,] 0.0001690039 0.0004610731 1.526660e-04
  [40,] 0.0002349796 0.0001841750 1.105193e-04
  [41,] 0.0002155045 0.0001349384 3.977919e-05
  [42,] 0.0003548255 0.0001945604 1.500610e-04
  [43,] 0.0002052752 0.0001912193 5.539854e-05
  [44,] 0.0002035692 0.0001976082 5.561446e-05
  [45,] 0.0001858763 0.0001812465 5.559152e-05
  [46,] 0.0001493353 0.0005136454 9.569331e-05
  [47,] 0.0005314636 0.0001702138 2.231734e-04
  [48,] 0.0005833931 0.0001763455 2.592831e-04
  [49,] 0.0001694965 0.0001246935 3.522599e-05
  [50,] 0.0001655084 0.0001105852 3.336792e-05
  [51,] 0.0001632943 0.0001116469 3.381538e-05
  [52,] 0.0001630668 0.0001088916 3.417926e-05
  [53,] 0.0009417407 0.0001368933 1.985836e-04
  [54,] 0.0016610276 0.0001830547 1.741045e-04
  [55,] 0.0001458940 0.0002968128 5.858860e-05
  [56,] 0.0001903462 0.0001405068 4.925311e-05
  [57,] 0.0003187427 0.0001976946 1.355113e-04
  [58,] 0.0006195855 0.0001396308 3.625895e-05
  [59,] 0.0001933828 0.0004532133 6.411873e-05
  [60,] 0.0001907553 0.0002156479 8.169749e-05
  [61,] 0.0001991383 0.0003348320 6.091972e-05
  [62,] 0.0001872784 0.0001159487 3.597726e-05
  [63,] 0.0003241678 0.0003082551 3.227775e-04
  [64,] 0.0001934269 0.0002649890 1.059681e-04
  [65,] 0.0001445882 0.0006342536 1.218051e-04
  [66,] 0.0004349245 0.0001554719 3.025305e-05
  [67,] 0.0001649987 0.0003905715 7.194618e-05
  [68,] 0.0001439168 0.0007435171 1.303124e-04
  [69,] 0.0001919313 0.0001396232 4.949470e-05
  [70,] 0.0003005398 0.0002313118 2.014470e-04
  [71,] 0.0007561974 0.0001224286 4.489649e-05
  [72,] 0.0001784522 0.0001975818 5.229406e-05
  [73,] 0.0003542320 0.0003552158 4.273653e-04
  [74,] 0.0003466249 0.0004274180 5.188265e-04
  [75,] 0.0007256437 0.0001257227 4.268194e-05
  [76,] 0.0007299370 0.0001717350 3.659577e-05
  [77,] 0.0011623269 0.0001980957 6.152355e-04
  [78,] 0.0001952460 0.0003193025 6.092714e-05
  [79,] 0.0004650079 0.0009347497 1.829772e-03
  [80,] 0.0001899672 0.0001269348 3.860479e-05
  [81,] 0.0001886759 0.0001232781 4.024651e-05
  [82,] 0.0001888632 0.0001148512 4.360909e-05
  [83,] 0.0010508181 0.0002326591 7.625627e-04
  [84,] 0.0001916019 0.0001231662 4.083483e-05
  [85,] 0.0002140363 0.0002431226 1.234155e-04
  [86,] 0.0004384808 0.0004171084 6.675282e-04
  [87,] 0.0001957037 0.0001479548 5.268346e-05
  [88,] 0.0002651770 0.0001900071 1.354917e-04
  [89,] 0.0002907052 0.0001961190 1.194263e-04
  [90,] 0.0002341745 0.0002305867 1.483517e-04
  [91,] 0.0001434517 0.0003922460 8.152317e-05
  [92,] 0.0002086890 0.0001864696 6.854544e-05
  [93,] 0.0001719995 0.0001292877 3.922827e-05
  [94,] 0.0001649376 0.0001989535 7.962947e-05
  [95,] 0.0002148959 0.0001877173 7.088961e-05
  [96,] 0.0004615398 0.0001102834 5.261437e-05
  [97,] 0.0002104347 0.0002530742 6.206352e-05
  [98,] 0.0002017573 0.0002246162 8.924097e-05
  [99,] 0.0012349953 0.0001893686 5.867033e-04
 [100,] 0.0001987887 0.0001347924 4.907925e-05
 [101,] 0.0002100674 0.0002527177 6.208009e-05
 [102,] 0.0004731684 0.0002300816 3.232858e-04
 [103,] 0.0001829564 0.0001382139 4.036304e-05
 [104,] 0.0005022480 0.0003770439 6.699208e-04
 [105,] 0.0002096725 0.0002377137 6.023422e-05
 [106,] 0.0001974276 0.0001301165 4.630400e-05
 [107,] 0.0010735711 0.0001804159 4.668141e-04
 [108,] 0.0011005897 0.0001796428 4.726678e-04
 [109,] 0.0003876367 0.0003294854 4.279638e-04
 [110,] 0.0005600032 0.0007944833 1.934041e-03
 [111,] 0.0002557270 0.0002342224 8.247064e-05
 [112,] 0.0003121612 0.0002043993 1.634210e-04
 [113,] 0.0002496749 0.0001452386 4.083096e-05
 [114,] 0.0002189588 0.0001490335 7.214225e-05
 [115,] 0.0001835483 0.0001699811 5.854535e-05
 [116,] 0.0001817904 0.0001904111 5.674744e-05
 [117,] 0.0005998220 0.0001092250 5.197351e-05
 [118,] 0.0001816159 0.0002061697 6.172091e-05
 [119,] 0.0001818925 0.0001686838 5.081553e-05
 [120,] 0.0001881072 0.0001098825 3.717196e-05
 [121,] 0.0001816511 0.0001887352 5.668623e-05
 [122,] 0.0001878729 0.0004550212 1.601310e-04
 [123,] 0.0001847149 0.0001754602 6.043607e-05
 [124,] 0.0001506816 0.0003592555 1.319883e-04
 [125,] 0.0001599477 0.0003576818 1.467253e-04
 [126,] 0.0001585477 0.0005686780 2.192380e-04
 [127,] 0.0001570028 0.0002820111 1.131983e-04
 [128,] 0.0001822603 0.0001735494 5.489891e-05
 [129,] 0.0001924651 0.0001402213 5.925676e-05
 [130,] 0.0001872204 0.0001384936 5.638031e-05
 [131,] 0.0001817721 0.0001393388 5.552933e-05
 [132,] 0.0001956939 0.0001589587 7.348541e-05
 [133,] 0.0001742450 0.0001571074 6.371207e-05
 [134,] 0.0001864820 0.0001710031 7.750599e-05
 [135,] 0.0001779528 0.0001606391 6.717135e-05
 [136,] 0.0002909027 0.0001933921 1.529525e-04
 [137,] 0.0001919682 0.0003509437 4.031871e-05
 [138,] 0.0001572324 0.0001574253 4.432247e-05
 [139,] 0.0001523265 0.0001564953 4.387417e-05
 [140,] 0.0001532743 0.0001520376 4.249465e-05
 [141,] 0.0001473840 0.0001701785 4.528064e-05
 [142,] 0.0002425736 0.0002839410 4.983141e-05
 [143,] 0.0001551007 0.0001565150 4.222405e-05
 [144,] 0.0001475817 0.0002322650 5.209943e-05
 [145,] 0.0004854846 0.0001403228 1.300726e-04
 [146,] 0.0002751312 0.0003514856 5.476535e-05
 [147,] 0.0001616376 0.0004123587 1.696274e-04
 [148,] 0.0001469616 0.0002029791 4.888378e-05
 [149,] 0.0002000355 0.0001401676 4.898600e-05
 [150,] 0.0001989585 0.0001311244 4.449814e-05
 [151,] 0.0001793467 0.0010220539 7.740459e-05
 [152,] 0.0001491692 0.0003250058 6.080012e-05
 [153,] 0.0001483108 0.0003247742 6.207835e-05
 [154,] 0.0002487719 0.0002777522 4.985395e-05
 [155,] 0.0001551937 0.0002058851 5.702170e-05
 [156,] 0.0002429791 0.0002198719 4.638783e-05
 [157,] 0.0001506198 0.0003477755 6.251497e-05
 [158,] 0.0001458829 0.0004892854 1.058158e-04
 [159,] 0.0001966132 0.0012041112 5.469174e-04
 [160,] 0.0001509241 0.0003850190 6.612428e-05
 [161,] 0.0001480393 0.0003735481 6.919597e-05
 [162,] 0.0001513698 0.0001674914 4.644138e-05
 [163,] 0.0007556923 0.0001764402 1.892805e-04
 [164,] 0.0001884100 0.0001263162 3.291855e-05
 [165,] 0.0001485878 0.0003789040 6.857276e-05
 [166,] 0.0001485342 0.0003635562 6.682816e-05
 [167,] 0.0001493511 0.0004439948 7.460310e-05
 [168,] 0.0001488690 0.0004530116 7.665530e-05
 [169,] 0.0001476594 0.0008589203 2.206875e-04
 [170,] 0.0001487011 0.0002378300 5.046788e-05
 [171,] 0.0001475175 0.0004744579 8.184685e-05
 [172,] 0.0001480863 0.0005100592 8.511349e-05
 [173,] 0.0001498206 0.0001410740 3.995305e-05
 [174,] 0.0001948322 0.0010067157 4.398126e-04
 [175,] 0.0001487754 0.0001743053 5.505871e-05
 [176,] 0.0003279852 0.0001939435 1.312251e-04
 [177,] 0.0003088385 0.0001880907 1.081054e-04
 [178,] 0.0001520382 0.0001157632 3.243294e-05
 [179,] 0.0001331810 0.0001453908 3.933975e-05
 [180,] 0.0001590625 0.0002714979 9.821380e-05
 [181,] 0.0002842762 0.0001858635 9.091920e-05
 [182,] 0.0001499917 0.0001577004 4.303189e-05
 [183,] 0.0001517770 0.0001093060 3.213629e-05
 [184,] 0.0002686804 0.0003518005 2.843799e-04
 [185,] 0.0001534570 0.0001119689 3.191446e-05
 [186,] 0.0002012570 0.0010092237 4.993880e-04
 [187,] 0.0001514705 0.0001782065 4.773915e-05
 [188,] 0.0002782353 0.0002807119 2.213475e-04
 [189,] 0.0001237438 0.0001306945 3.392971e-05
 [190,] 0.0001899022 0.0003842217 1.403075e-04
 [191,] 0.0001660417 0.0002668709 1.144424e-04
 [192,] 0.0001477654 0.0001144078 3.351298e-05
 [193,] 0.0001802919 0.0001983385 7.916897e-05
 [194,] 0.0001477556 0.0001098481 3.273377e-05
 [195,] 0.0001975078 0.0007617328 3.469062e-04
 [196,] 0.0002752449 0.0002541723 1.901079e-04
 [197,] 0.0002169749 0.0002141424 5.676068e-05
 [198,] 0.0001324403 0.0001071815 3.043337e-05
 [199,] 0.0001383006 0.0001119940 3.191612e-05
 [200,] 0.0001379953 0.0001121054 3.180270e-05
 [201,] 0.0003926995 0.0001108059 5.992668e-05
 [202,] 0.0001955030 0.0001792962 5.996285e-05
 [203,] 0.0002017646 0.0007107354 3.476583e-04
 [204,] 0.0001305843 0.0001237319 3.217410e-05
 [205,] 0.0002650676 0.0001821476 1.182671e-04
 [206,] 0.0001417984 0.0001294879 3.362394e-05
 [207,] 0.0001430747 0.0001677010 4.161085e-05
 [208,] 0.0001433456 0.0001677489 4.163587e-05
 [209,] 0.0002237772 0.0002145739 5.296969e-05
 [210,] 0.0001399765 0.0002433264 7.924142e-05
 [211,] 0.0001333573 0.0002257030 6.680981e-05
 [212,] 0.0001978441 0.0001705966 7.747442e-05
 [213,] 0.0001284119 0.0001395529 3.251352e-05
 [214,] 0.0002603181 0.0003569295 2.777134e-04
 [215,] 0.0001301868 0.0001207640 3.278846e-05
 [216,] 0.0001674353 0.0001898595 5.386056e-05
 [217,] 0.0001611352 0.0004637107 1.872386e-04
 [218,] 0.0001285582 0.0010936706 2.005166e-04
 [219,] 0.0001322362 0.0001340177 3.544276e-05
 [220,] 0.0001961955 0.0010639999 4.775268e-04
 [221,] 0.0001989814 0.0010656176 5.062934e-04
 [222,] 0.0002025860 0.0015735528 8.141267e-04
 [223,] 0.0001403008 0.0001165484 3.147864e-05
 [224,] 0.0001327615 0.0001466559 3.802612e-05
 [225,] 0.0002112346 0.0002076995 5.626542e-05
 [226,] 0.0002031855 0.0003393925 1.577202e-04
 [227,] 0.0001269554 0.0002534055 5.382174e-05
 [228,] 0.0001268059 0.0001688560 4.214553e-05
 [229,] 0.0001987491 0.0017851304 8.551003e-04
 [230,] 0.0002107318 0.0002140126 5.687027e-05
 [231,] 0.0001411097 0.0001176324 3.337386e-05
 [232,] 0.0001468948 0.0001062404 3.215513e-05
 [233,] 0.0001324555 0.0001448128 3.665337e-05
 [234,] 0.0002161568 0.0001674686 5.076094e-05
 [235,] 0.0001313717 0.0001439633 3.999734e-05
 [236,] 0.0001299756 0.0002215087 5.898947e-05
 [237,] 0.0002131764 0.0001296818 5.618620e-05
 [238,] 0.0001301045 0.0001866948 4.951106e-05
 [239,] 0.0002114773 0.0001940685 5.246728e-05
 [240,] 0.0001968060 0.0002071506 8.296410e-05
 [241,] 0.0002186168 0.0001157678 4.479469e-05
 [242,] 0.0002033014 0.0001637076 4.778310e-05
 [243,] 0.0001544343 0.0001130422 3.291339e-05
 [244,] 0.0002022035 0.0001205056 3.436122e-05
 [245,] 0.0001660471 0.0001352553 3.984582e-05
 [246,] 0.0001991847 0.0001340831 6.033697e-05
 [247,] 0.0001864135 0.0001937997 5.626504e-05
 [248,] 0.0001955452 0.0001959328 5.427896e-05
 [249,] 0.0001766007 0.0001861851 3.804639e-05
 [250,] 0.0001391791 0.0002199497 5.538387e-05
 [251,] 0.0002054261 0.0001730418 5.602915e-05
 [252,] 0.0001520783 0.0004257281 5.387448e-05
 [253,] 0.0001695749 0.0001608567 4.751189e-05
 [254,] 0.0001493044 0.0007411270 6.690402e-05
 [255,] 0.0002895397 0.0002102631 1.351356e-04
 [256,] 0.0001301743 0.0001945915 3.679600e-05
 [257,] 0.0001711365 0.0002722572 5.526292e-05
 [258,] 0.0002015997 0.0001879594 5.398519e-05
 [259,] 0.0001470837 0.0001733846 5.256162e-05
 [260,] 0.0001436411 0.0002531610 5.550416e-05
 [261,] 0.0001697139 0.0002025281 7.609690e-05
 [262,] 0.0001684635 0.0001308662 4.003824e-05
 [263,] 0.0001712869 0.0001781522 5.219340e-05
 [264,] 0.0001312929 0.0002837903 4.311704e-05
 [265,] 0.0001529948 0.0001725442 4.758145e-05
 [266,] 0.0001671232 0.0001256353 3.832844e-05
 [267,] 0.0001396859 0.0001079259 3.182337e-05
 [268,] 0.0001301207 0.0002003286 3.778825e-05
 [269,] 0.0001264829 0.0001841934 3.820267e-05
 [270,] 0.0001247847 0.0001765363 3.997650e-05
 [271,] 0.0001701860 0.0001447345 4.434217e-05
 [272,] 0.0002719561 0.0001869813 8.336799e-05
 [273,] 0.0001265394 0.0002848911 4.724725e-05
 [274,] 0.0001290076 0.0002666122 4.335622e-05
 [275,] 0.0001381407 0.0001131033 3.250193e-05
 [276,] 0.0001413299 0.0001211256 3.671219e-05
 [277,] 0.0001645549 0.0001115922 3.423767e-05
 [278,] 0.0002069304 0.0001974957 5.367307e-05
 [279,] 0.0001644101 0.0001080214 3.355422e-05
 [280,] 0.0001721536 0.0001101482 3.277774e-05
 [281,] 0.0001515477 0.0005953005 5.591282e-05
 [282,] 0.0001488950 0.0001217349 3.004514e-05
 [283,] 0.0001317580 0.0002653862 4.182805e-05
 [284,] 0.0001431001 0.0001159905 2.984621e-05
 [285,] 0.0002121005 0.0001458146 4.327440e-05
 [286,] 0.0001553965 0.0001110306 3.820171e-05
 [287,] 0.0001346061 0.0001081135 3.023872e-05
 [288,] 0.0001542386 0.0006538160 5.725178e-05
 [289,] 0.0002876358 0.0001861780 8.481319e-05
 [290,] 0.0001697203 0.0001533627 4.540181e-05
 [291,] 0.0001231884 0.0001370920 3.412398e-05
 [292,] 0.0002945097 0.0001141018 6.252794e-05
 [293,] 0.0001699280 0.0001726903 7.586097e-05
 [294,] 0.0001347296 0.0001612878 3.915216e-05
 [295,] 0.0001506485 0.0001702416 3.935643e-05
 [296,] 0.0001383179 0.0001615229 5.021375e-05
 [297,] 0.0001567549 0.0001122236 3.420262e-05
 [298,] 0.0001735889 0.0001790999 6.587641e-05
 [299,] 0.0001505493 0.0001065384 3.279078e-05
 [300,] 0.0001729955 0.0001142406 4.397321e-05
 [301,] 0.0001321071 0.0001090552 3.194653e-05
 [302,] 0.0003472263 0.0001370106 5.579443e-05
 [303,] 0.0001344568 0.0001883892 5.792033e-05
 [304,] 0.0001377280 0.0002918515 9.056345e-05
 [305,] 0.0001341392 0.0002678135 7.902980e-05
 [306,] 0.0001586716 0.0001635259 6.453353e-05
 [307,] 0.0001634224 0.0002707676 1.144911e-04
 [308,] 0.0003334674 0.0001630227 7.041380e-05
 [309,] 0.0002763808 0.0001899846 1.058337e-04
 [310,] 0.0001584613 0.0001772896 7.016388e-05
 [311,] 0.0003663860 0.0001720116 5.733425e-05
 [312,] 0.0003694993 0.0001704601 5.821284e-05
 [313,] 0.0001506250 0.0002011535 5.785986e-05
 [314,] 0.0002068488 0.0001765928 4.825942e-05
 [315,] 0.0002098482 0.0001787325 4.781781e-05
 [316,] 0.0001710681 0.0001200280 4.605565e-05
 [317,] 0.0002104749 0.0002102823 5.394806e-05
 [318,] 0.0002582959 0.0001061011 4.196658e-05
 [319,] 0.0002457577 0.0001062094 4.145877e-05
 [320,] 0.0006370330 0.0001710269 1.053297e-04
 [321,] 0.0015026932 0.0001423124 3.107349e-04
 [322,] 0.0016777580 0.0001435955 3.540339e-04
 [323,] 0.0015147487 0.0001595353 4.610659e-04
 [324,] 0.0002893762 0.0001925607 1.442414e-04
 [325,] 0.0003080309 0.0001589663 1.147129e-04
 [326,] 0.0003659070 0.0001986688 1.884421e-04
 [327,] 0.0008287678 0.0001686397 1.913602e-04
 [328,] 0.0007970272 0.0001773052 1.858389e-04
 [329,] 0.0008320697 0.0001668854 1.887931e-04
 [330,] 0.0002904929 0.0001850688 1.366586e-04
 [331,] 0.0007692268 0.0001753758 1.688119e-04
 [332,] 0.0008251264 0.0001715206 1.937010e-04
 [333,] 0.0007656450 0.0001709863 1.616591e-04
 [334,] 0.0015993032 0.0001572429 4.583430e-04
 [335,] 0.0006148444 0.0001792407 1.011456e-04
 [336,] 0.0006744427 0.0001642953 1.143255e-04
 [337,] 0.0007584058 0.0001812849 1.657911e-04
 [338,] 0.0002535085 0.0002703750 1.980823e-04
 [339,] 0.0007493049 0.0001655440 1.477803e-04
 [340,] 0.0006971602 0.0001631577 1.206930e-04
 [341,] 0.0001497154 0.0001902853 5.157634e-05
 [342,] 0.0009917026 0.0002083979 5.557941e-04
 [343,] 0.0005488090 0.0002122907 3.351613e-04
 [344,] 0.0012211410 0.0001528216 3.378369e-04
 [345,] 0.0002636837 0.0001157286 4.613631e-05
 [346,] 0.0007920080 0.0001528281 2.370588e-04
 [347,] 0.0003033782 0.0002050398 1.650335e-04
 [348,] 0.0002974437 0.0002044300 1.604400e-04
 [349,] 0.0003896456 0.0001321437 9.017082e-05
 [350,] 0.0004381945 0.0001324257 9.810920e-05
 [351,] 0.0004022574 0.0001309089 9.037150e-05
 [352,] 0.0004495301 0.0001308575 9.743547e-05
 [353,] 0.0003925954 0.0001386897 1.023239e-04
 [354,] 0.0004145257 0.0001295122 8.965958e-05
 [355,] 0.0004254004 0.0001311004 9.440460e-05
 [356,] 0.0004758867 0.0001303313 1.001478e-04
 [357,] 0.0004419631 0.0001346794 1.039846e-04
 [358,] 0.0005288085 0.0001420115 1.328473e-04
 [359,] 0.0004434054 0.0001488390 1.308206e-04
 [360,] 0.0004299206 0.0001743287 1.731711e-04
 [361,] 0.0005049081 0.0002136598 2.921809e-04
 [362,] 0.0005018770 0.0002198198 3.051227e-04
 [363,] 0.0005850379 0.0002182678 3.498855e-04
 [364,] 0.0004279533 0.0001922741 2.052435e-04
 [365,] 0.0004692492 0.0001781964 1.948322e-04
 [366,] 0.0004791267 0.0002401388 3.557718e-04
 [367,] 0.0004876293 0.0002014419 2.506240e-04
 [368,] 0.0004448382 0.0001965587 2.213434e-04
 [369,] 0.0004289874 0.0002270833 2.720572e-04
 [370,] 0.0001445405 0.0001077903 3.192479e-05
 [371,] 0.0002416707 0.0002980937 2.082727e-04
 [372,] 0.0001477441 0.0002923569 6.446934e-05
 [373,] 0.0002149049 0.0001928640 5.886824e-05
 [374,] 0.0003777222 0.0001873946 1.416213e-04
 [375,] 0.0004832147 0.0001083917 6.032084e-05
 [376,] 0.0002474947 0.0001074403 3.835034e-05
 [377,] 0.0004360280 0.0001999107 2.162292e-04
 [378,] 0.0007176602 0.0003289052 8.824835e-04
 [379,] 0.0001955658 0.0001893708 6.173420e-05
 [380,] 0.0004238278 0.0002061994 2.149953e-04
 [381,] 0.0006014854 0.0003729561 8.520229e-04
 [382,] 0.0002013756 0.0001982931 5.888246e-05
 [383,] 0.0005831333 0.0001786582 1.751526e-04
 [384,] 0.0002915107 0.0001684280 6.939276e-05
 [385,] 0.0008144227 0.0004267171 1.484429e-03
 [386,] 0.0009731283 0.0001092760 7.736449e-05
 [387,] 0.0010471872 0.0001100756 7.555023e-05
 [388,] 0.0004584028 0.0001389052 1.157674e-04
 [389,] 0.0003208149 0.0002302658 2.057497e-04
 [390,] 0.0001901698 0.0001917002 5.796708e-05
 [391,] 0.0002151733 0.0002237767 5.860277e-05
 [392,] 0.0002114772 0.0002161723 5.829678e-05
 [393,] 0.0004153100 0.0001696959 1.615387e-04
 [394,] 0.0002512927 0.0001682611 8.187834e-05
 [395,] 0.0003243903 0.0001441556 9.581724e-05
 [396,] 0.0010500327 0.0001360923 2.235275e-04
 [397,] 0.0001630922 0.0002016196 5.635447e-05
 [398,] 0.0002007940 0.0001959987 6.093726e-05
 [399,] 0.0001784168 0.0001612192 5.014345e-05
 [400,] 0.0008663182 0.0006019409 2.520367e-03
 [401,] 0.0001955274 0.0001792270 6.936381e-05
 [402,] 0.0002401934 0.0001989851 1.027889e-04
 [403,] 0.0004351609 0.0002091067 2.274542e-04
 [404,] 0.0004338868 0.0001720090 1.661680e-04
 [405,] 0.0007493744 0.0001401537 1.640932e-04
 [406,] 0.0001963129 0.0002110916 5.811823e-05
 [407,] 0.0004832888 0.0001337304 1.099259e-04
 [408,] 0.0008893986 0.0001124015 6.142221e-05
 [409,] 0.0002522034 0.0002057961 1.168076e-04
 [410,] 0.0002266036 0.0001885581 7.213252e-05
 [411,] 0.0001549646 0.0001069392 3.183845e-05
 [412,] 0.0003119707 0.0001242900 6.911682e-05
 [413,] 0.0002499783 0.0001406926 7.461733e-05
 [414,] 0.0002490081 0.0001435696 7.693650e-05
 [415,] 0.0003880898 0.0001101967 6.160825e-05
 [416,] 0.0003610175 0.0001287430 8.206475e-05
 [417,] 0.0003605551 0.0001126210 4.330717e-05
 [418,] 0.0003352015 0.0001104608 6.140635e-05
 [419,] 0.0001574357 0.0001091066 3.128248e-05
 [420,] 0.0001742395 0.0001471038 3.521832e-05
 [421,] 0.0002784328 0.0001303121 7.112192e-05
 [422,] 0.0001699242 0.0001914169 5.486579e-05
 [423,] 0.0001824610 0.0002253650 7.057035e-05
 [424,] 0.0003032469 0.0001919826 1.234882e-04
 [425,] 0.0003084947 0.0001425835 9.110775e-05
 [426,] 0.0001698558 0.0001906478 5.450667e-05
 [427,] 0.0003741619 0.0001972295 1.868003e-04
 [428,] 0.0002758459 0.0001329505 7.335350e-05
 [429,] 0.0002944798 0.0001483114 9.426413e-05
 [430,] 0.0001731014 0.0001908816 5.589927e-05
 [431,] 0.0005416950 0.0001806852 1.786127e-04
 [432,] 0.0002421233 0.0001354564 6.820373e-05
 [433,] 0.0002236585 0.0001309401 6.094888e-05
 [434,] 0.0002616705 0.0001442083 8.087339e-05
 [435,] 0.0004694352 0.0002867821 4.516958e-04
 [436,] 0.0002478188 0.0001184626 4.344298e-05
 [437,] 0.0004781377 0.0005423375 1.050396e-03
 [438,] 0.0004492376 0.0001805164 1.548251e-04
 [439,] 0.0006176725 0.0001543275 2.051669e-04
 [440,] 0.0005612682 0.0001789672 1.898815e-04
 [441,] 0.0001924113 0.0001874768 8.884666e-05
 [442,] 0.0001641299 0.0001274813 4.258765e-05
 [443,] 0.0001471537 0.0003552454 1.055243e-04
 [444,] 0.0001301530 0.0002960221 5.276373e-05
 [445,] 0.0001339247 0.0003538868 8.436848e-05
 [446,] 0.0002410153 0.0001070506 3.619785e-05
 [447,] 0.0001303641 0.0006066711 9.609165e-05
 [448,] 0.0001661461 0.0001757799 6.742838e-05
 [449,] 0.0002833943 0.0003124029 2.581990e-04
 [450,] 0.0001742676 0.0001472395 5.897543e-05
 [451,] 0.0001570154 0.0002086685 7.441105e-05
 [452,] 0.0001614985 0.0002999637 1.127882e-04
 [453,] 0.0001586154 0.0002703282 9.817355e-05
 [454,] 0.0002902439 0.0005918932 5.854222e-04
 [455,] 0.0001740265 0.0001311898 5.096764e-05
 [456,] 0.0002523568 0.0002335370 1.714630e-04
 [457,] 0.0001414307 0.0001486950 3.864597e-05
 [458,] 0.0002033035 0.0010304939 5.397971e-04
 [459,] 0.0002062631 0.0010322288 5.415151e-04
 [460,] 0.0003454601 0.0002387155 2.493427e-04
 [461,] 0.0003187541 0.0015265017 1.844384e-03
 [462,] 0.0002206373 0.0008308152 5.225760e-04
 [463,] 0.0001368549 0.0003319280 9.894513e-05
 [464,] 0.0002194776 0.0008443395 5.178621e-04
 [465,] 0.0001667190 0.0001560499 5.312124e-05
 [466,] 0.0001926117 0.0001499921 4.613782e-05
 [467,] 0.0003266329 0.0001737784 6.829216e-05
 [468,] 0.0001848302 0.0001350525 5.072379e-05
 [469,] 0.0001748463 0.0001153463 3.410408e-05
 [470,] 0.0001890655 0.0001830956 7.767563e-05
 [471,] 0.0001332826 0.0002261289 6.200529e-05
 [472,] 0.0002129666 0.0005149079 2.812292e-04
 [473,] 0.0001663955 0.0001896315 5.049953e-05
 [474,] 0.0001800351 0.0001894271 7.519200e-05
 [475,] 0.0002354704 0.0001527889 4.641453e-05
 [476,] 0.0001808106 0.0001770229 6.991782e-05
 [477,] 0.0001532847 0.0003312238 1.260009e-04
 [478,] 0.0002413273 0.0004900739 3.564346e-04
 [479,] 0.0002548457 0.0001472853 8.031439e-05
 [480,] 0.0002460248 0.0001592790 4.552418e-05
 [481,] 0.0001538947 0.0002957171 1.139891e-04
 [482,] 0.0002462734 0.0001903395 4.930903e-05
 [483,] 0.0001268431 0.0005057178 1.048477e-04
 [484,] 0.0001611494 0.0002736579 1.139247e-04
 [485,] 0.0002084236 0.0001863434 6.444486e-05
 [486,] 0.0001815089 0.0001532383 5.900026e-05
 [487,] 0.0001809267 0.0001540255 5.915570e-05
 [488,] 0.0001725569 0.0001459707 4.001614e-05
 [489,] 0.0001513460 0.0003179881 1.174464e-04
 [490,] 0.0001793806 0.0001547214 5.882529e-05
 [491,] 0.0002623643 0.0002046164 4.891468e-05
 [492,] 0.0001809091 0.0001482526 5.626577e-05
 [493,] 0.0001526930 0.0004114311 1.520611e-04
 [494,] 0.0002087911 0.0001772248 3.685716e-05
 [495,] 0.0001242669 0.0001994007 5.029087e-05
 [496,] 0.0001382868 0.0002349359 4.402917e-05
 [497,] 0.0001744716 0.0001476710 3.997765e-05
 [498,] 0.0001941865 0.0001407358 6.042541e-05
 [499,] 0.0001835620 0.0001357264 5.277536e-05
 [500,] 0.0001444287 0.0002523089 4.268878e-05
 [501,] 0.0001512346 0.0004085200 1.480879e-04
 [502,] 0.0002018730 0.0001626241 3.661945e-05
 [503,] 0.0001350303 0.0002320344 4.601944e-05
 [504,] 0.0001504481 0.0003769653 4.839748e-05
 [505,] 0.0001838737 0.0001490507 5.778603e-05
 [506,] 0.0001397947 0.0001542395 3.469639e-05
 [507,] 0.0002173359 0.0001481718 4.517380e-05
 [508,] 0.0001510624 0.0004102879 1.478694e-04
 [509,] 0.0001759147 0.0001335366 4.160152e-05
 [510,] 0.0002439561 0.0002034265 4.775958e-05
 [511,] 0.0001807219 0.0001348197 4.248631e-05
 [512,] 0.0001749871 0.0001336033 4.173545e-05
 [513,] 0.0001930023 0.0002928270 1.603164e-04
 [514,] 0.0001930530 0.0001789895 3.800263e-05
 [515,] 0.0001802978 0.0001643180 6.349280e-05
 [516,] 0.0001799136 0.0001802048 7.050942e-05
 [517,] 0.0002018934 0.0001144166 4.676244e-05
 [518,] 0.0002272896 0.0001956458 5.115044e-05
 [519,] 0.0001740879 0.0001342987 4.062151e-05
 [520,] 0.0001574189 0.0001345533 4.656899e-05
 [521,] 0.0001751429 0.0001338011 4.185522e-05
 [522,] 0.0002211232 0.0001932594 5.099161e-05
 [523,] 0.0001776784 0.0003548777 5.015728e-05
 [524,] 0.0001772656 0.0003388142 4.911671e-05
 [525,] 0.0002256872 0.0001946380 5.144948e-05
 [526,] 0.0002508455 0.0001966791 5.384027e-05
 [527,] 0.0001791452 0.0001349986 4.867451e-05
 [528,] 0.0001690772 0.0007003169 2.940012e-04
 [529,] 0.0001813334 0.0001362189 4.438917e-05
 [530,] 0.0001564140 0.0001932616 7.034564e-05
 [531,] 0.0001619225 0.0001959451 6.120200e-05
 [532,] 0.0001829909 0.0001404530 5.265170e-05
 [533,] 0.0001235683 0.0001836101 4.154955e-05
 [534,] 0.0001250791 0.0004640139 9.900505e-05
 [535,] 0.0002093074 0.0001775874 9.434606e-05
 [536,] 0.0001248711 0.0004495467 9.587890e-05
 [537,] 0.0001260601 0.0005653953 1.193522e-04
 [538,] 0.0001737397 0.0001348898 4.285619e-05
 [539,] 0.0001270165 0.0004777242 1.085135e-04
 [540,] 0.0001225256 0.0002111714 4.699540e-05
 [541,] 0.0001227284 0.0002203173 4.893974e-05
 [542,] 0.0001225542 0.0001937009 4.448176e-05
 [543,] 0.0001237768 0.0002811131 6.375087e-05
 [544,] 0.0002072392 0.0002207672 1.206134e-04
 [545,] 0.0001246318 0.0002750370 6.485087e-05
 [546,] 0.0001244556 0.0001595109 4.203456e-05
 [547,] 0.0001813145 0.0001664722 7.341762e-05
 [548,] 0.0002789999 0.0001846937 6.671463e-05
 [549,] 0.0001254042 0.0002341343 5.847872e-05
 [550,] 0.0002325886 0.0001639428 9.381340e-05
 [551,] 0.0001236544 0.0002764658 6.260797e-05
 [552,] 0.0001806351 0.0001908298 6.849995e-05
 [553,] 0.0001444447 0.0007198599 2.188652e-04
 [554,] 0.0002918226 0.0001855574 6.788425e-05
 [555,] 0.0001221535 0.0002859485 5.800098e-05
 [556,] 0.0002101472 0.0004409560 2.797789e-04
 [557,] 0.0001259489 0.0004065999 7.412476e-05
 [558,] 0.0001795867 0.0002397567 4.737322e-05
 [559,] 0.0001786359 0.0001576039 3.868308e-05
 [560,] 0.0001790121 0.0001527594 3.826298e-05
 [561,] 0.0001276718 0.0011519337 2.127656e-04
 [562,] 0.0001709802 0.0001721887 4.047554e-05
 [563,] 0.0001239216 0.0004460030 7.225895e-05
 [564,] 0.0001262318 0.0006640936 1.265418e-04
 [565,] 0.0001693175 0.0002394548 5.091232e-05
 [566,] 0.0001241897 0.0002678492 5.809991e-05
 [567,] 0.0001246691 0.0004911271 7.531060e-05
 [568,] 0.0001255522 0.0006058975 1.136872e-04
 [569,] 0.0001675537 0.0001648340 4.311614e-05
 [570,] 0.0001668529 0.0001681672 4.371271e-05
 [571,] 0.0001673466 0.0001684977 4.368178e-05
 [572,] 0.0001272900 0.0001319231 3.655035e-05
 [573,] 0.0001430941 0.0001533435 4.696713e-05
 [574,] 0.0001235933 0.0003720123 5.941193e-05
 [575,] 0.0001288411 0.0005936973 1.300004e-04
 [576,] 0.0001642105 0.0002891358 5.880152e-05
 [577,] 0.0001241535 0.0003528848 6.203257e-05
 [578,] 0.0001243521 0.0004445252 7.240603e-05
 [579,] 0.0001310593 0.0007012119 1.583475e-04
 [580,] 0.0001277550 0.0001429753 3.899698e-05
 [581,] 0.0001237554 0.0002358808 4.454255e-05
 [582,] 0.0001245890 0.0005968156 6.644866e-05
 [583,] 0.0001634885 0.0003286846 6.801981e-05
 [584,] 0.0001602535 0.0001966395 7.452563e-05
 [585,] 0.0001575638 0.0001986619 7.319717e-05
 [586,] 0.0001602838 0.0002039959 7.743325e-05
 [587,] 0.0001642852 0.0001975089 7.791883e-05
 [588,] 0.0001663677 0.0001891262 7.577252e-05
 [589,] 0.0001625286 0.0003881038 7.913536e-05
 [590,] 0.0001652950 0.0002657944 1.071009e-04
 [591,] 0.0001700304 0.0001640894 6.573041e-05
 [592,] 0.0001666122 0.0002695824 1.101866e-04
 [593,] 0.0001293117 0.0004605687 4.980524e-05
 [594,] 0.0001264767 0.0007735300 1.436280e-04
 [595,] 0.0001556275 0.0001728166 6.202639e-05
 [596,] 0.0001561545 0.0001738078 6.272726e-05
 [597,] 0.0001272976 0.0003350724 4.625053e-05
 [598,] 0.0001806143 0.0002801966 5.116984e-05
 [599,] 0.0001316892 0.0001614552 3.473520e-05
 [600,] 0.0001300165 0.0001379142 3.887694e-05
 [601,] 0.0001857988 0.0001965514 4.477489e-05
 [602,] 0.0001812168 0.0001946733 5.205316e-05
 [603,] 0.0001330235 0.0003521276 9.208260e-05
 [604,] 0.0001807141 0.0001442555 5.292860e-05
 [605,] 0.0001811979 0.0001824601 7.211899e-05
 [606,] 0.0001895419 0.0002994370 4.402780e-05
 [607,] 0.0002578896 0.0003640373 4.517486e-05
 [608,] 0.0002546047 0.0003650988 4.538436e-05
 [609,] 0.0002590903 0.0002842550 4.272658e-05
 [610,] 0.0001249955 0.0003722709 7.435305e-05
 [611,] 0.0001818178 0.0001823244 7.172168e-05
 [612,] 0.0001490915 0.0003650759 4.426496e-05
 [613,] 0.0002086351 0.0014341160 4.742512e-05
 [614,] 0.0002174352 0.0014910246 4.670365e-05
 [615,] 0.0002160813 0.0014490223 4.674349e-05
 [616,] 0.0001246946 0.0004356066 7.922074e-05
 [617,] 0.0001848326 0.0003073956 1.344226e-04
 [618,] 0.0001303585 0.0003146162 5.075073e-05
 [619,] 0.0001282898 0.0003119177 5.325210e-05
 [620,] 0.0001532446 0.0003242023 4.201255e-05
 [621,] 0.0001620036 0.0002061270 5.885397e-05
 [622,] 0.0001249709 0.0003274177 6.314565e-05
 [623,] 0.0001251096 0.0004483176 7.524418e-05
 [624,] 0.0002157814 0.0003944050 3.472860e-05
 [625,] 0.0001648153 0.0001808696 4.972030e-05
 [626,] 0.0002235979 0.0004622351 3.771602e-05
 [627,] 0.0002214499 0.0004099440 3.725515e-05
 [628,] 0.0001634339 0.0001805610 4.955740e-05
 [629,] 0.0002246125 0.0003805095 4.889765e-05
 [630,] 0.0001685619 0.0001854742 5.334718e-05
 [631,] 0.0001566934 0.0009284650 2.930104e-04
 [632,] 0.0001264952 0.0004583019 6.952651e-05
 [633,] 0.0001941622 0.0002858549 4.878666e-05
 [634,] 0.0001464398 0.0003510959 1.047442e-04
 [635,] 0.0002106211 0.0003312564 4.784875e-05
 [636,] 0.0002015720 0.0002932570 4.835017e-05
 [637,] 0.0001744355 0.0001891314 5.524511e-05
 [638,] 0.0002154045 0.0003347712 4.747705e-05
 [639,] 0.0002107839 0.0003212660 4.734985e-05
 [640,] 0.0001919688 0.0001396504 6.490233e-05
 [641,] 0.0001251220 0.0008323451 1.262236e-04
 [642,] 0.0001985968 0.0002890063 4.844188e-05
 [643,] 0.0004727769 0.0001214593 9.987512e-05
 [644,] 0.0001971377 0.0002342543 7.158048e-05
 [645,] 0.0001766334 0.0001448164 5.326420e-05
 [646,] 0.0002045865 0.0002873384 4.793869e-05
 [647,] 0.0002132353 0.0002994804 4.616311e-05
 [648,] 0.0001592018 0.0001711041 4.940534e-05
 [649,] 0.0001592415 0.0001681098 4.869975e-05
 [650,] 0.0001600562 0.0001838983 4.901307e-05
 [651,] 0.0001870475 0.0001850246 5.844540e-05
 [652,] 0.0002193563 0.0001790482 3.464108e-05
 [653,] 0.0002193654 0.0001381589 3.608692e-05
 [654,] 0.0002508942 0.0001917034 3.668097e-05
 [655,] 0.0001955394 0.0003451162 3.790473e-05
 [656,] 0.0001940736 0.0003440860 3.894447e-05
 [657,] 0.0002403373 0.0001310514 6.943833e-05
 [658,] 0.0001572521 0.0007077040 5.332182e-05
 [659,] 0.0001307032 0.0064894158 2.541963e-04
 [660,] 0.0002287437 0.0001221744 4.058492e-05
 [661,] 0.0001286240 0.0001689226 4.164103e-05
 [662,] 0.0001270867 0.0001072144 2.992601e-05
 [663,] 0.0001246280 0.0001330164 3.308584e-05
 [664,] 0.0001790181 0.0002029059 6.351357e-05
 [665,] 0.0001249424 0.0001279761 3.292457e-05
 [666,] 0.0001235071 0.0001281824 3.280017e-05
 [667,] 0.0001255353 0.0001316456 3.296260e-05
 [668,] 0.0002260467 0.0001914110 4.607872e-05
 [669,] 0.0001258948 0.0001335126 3.300576e-05
 [670,] 0.0001248385 0.0001408987 3.383937e-05
 [671,] 0.0001315791 0.0001369114 3.974449e-05
 [672,] 0.0002088263 0.0001959409 7.530199e-05
 [673,] 0.0001278179 0.0001427590 3.350572e-05
 [674,] 0.0001262592 0.0001338070 3.295454e-05
 [675,] 0.0082379607 0.0001311782 3.139653e-03
 [676,] 0.0001275484 0.0001479582 3.384245e-05
 [677,] 0.0001267626 0.0001450303 3.378086e-05
 [678,] 0.0001679956 0.0001639661 5.623643e-05
 [679,] 0.0090661873 0.0001406158 4.046988e-03
 [680,] 0.0001325398 0.0001480036 3.967163e-05
 [681,] 0.0002185499 0.0001933666 4.500548e-05
 [682,] 0.0096641034 0.0002582220 5.995139e-03
 [683,] 0.0001301395 0.0001379243 3.319776e-05
 [684,] 0.0002152240 0.0001559330 5.027802e-05
 [685,] 0.0001241090 0.0001280783 3.296395e-05
 [686,] 0.0001763338 0.0001579181 5.653124e-05
 [687,] 0.0127724531 0.0001994364 9.004858e-03
 [688,] 0.0001343207 0.0001396928 4.273023e-05
 [689,] 0.0001314219 0.0004653280 8.225651e-05
 [690,] 0.0001497779 0.0001519845 4.644002e-05
 [691,] 0.0565081937 0.0002294949 5.026540e-02
 [692,] 0.1301750445 0.0001353643 5.662352e-02
 [693,] 0.0001421629 0.0001095355 3.433845e-05
 [694,] 0.0001526629 0.0001552872 4.895806e-05
 [695,] 0.0002183454 0.0001855932 4.643712e-05
 [696,] 0.0001422360 0.0001288361 4.067516e-05
 [697,] 0.0002217277 0.0001801016 3.821282e-05
 [698,] 0.0001489812 0.0002904878 8.743522e-05
 [699,] 0.0001775238 0.0001143216 3.705081e-05
 [700,] 0.0001492739 0.0002618714 8.031287e-05
 [701,] 0.0001785620 0.0001946630 5.938449e-05
 [702,] 0.0003029964 0.0001290679 1.017550e-04
 [703,] 0.0003343392 0.0001367693 8.938901e-05
 [704,] 0.0001903218 0.0001143227 4.012605e-05
 [705,] 0.1082678941 0.0001286344 4.430338e-02
 [706,] 0.1145767231 0.0001096656 1.778578e-02
 [707,] 0.0002343953 0.0002105309 4.084750e-05
 [708,] 0.0003026251 0.0001382656 8.869488e-05
 [709,] 0.0001493483 0.0001602714 4.931504e-05
 [710,] 0.0001475336 0.0001656537 5.863859e-05
 [711,] 0.0001515412 0.0001599555 5.035859e-05
 [712,] 0.0003000426 0.0001334985 1.043087e-04
 [713,] 0.0001275269 0.0001454389 3.853765e-05
 [714,] 0.0001984751 0.0001105265 4.365842e-05
 [715,] 0.0001572446 0.0001554532 5.081725e-05
 [716,] 0.0377813902 0.0001478491 1.955027e-02
 [717,] 0.0763609792 0.0001517535 3.977029e-02
 [718,] 0.0001566790 0.0001611553 5.306671e-05
 [719,] 0.0002046925 0.0001691477 4.442436e-05
 [720,] 0.0002009124 0.0001833369 7.979065e-05
 [721,] 0.0001271853 0.0002373976 5.531338e-05
 [722,] 0.0001567843 0.0001599930 5.260995e-05
 [723,] 0.0002161530 0.0001738689 5.007936e-05
 [724,] 0.0001266781 0.0002325098 5.238670e-05
 [725,] 0.0002074348 0.0001517039 5.741746e-05
 [726,] 0.0001278719 0.0002373177 5.718448e-05
 [727,] 0.0115507908 0.0001915264 8.670206e-03
 [728,] 0.0001474206 0.0001583449 4.746146e-05
 [729,] 0.0001563615 0.0001598009 5.236880e-05
 [730,] 0.0116742808 0.0001652343 7.301991e-03
 [731,] 0.0001793184 0.0001695447 5.112043e-05
 [732,] 0.0201329894 0.0002017448 1.641492e-02
 [733,] 0.0001404571 0.0002541363 7.037830e-05
 [734,] 0.0002213113 0.0001858486 6.000091e-05
 [735,] 0.0001889268 0.0001708394 5.364381e-05
 [736,] 0.0001898797 0.0001455668 4.742265e-05
 [737,] 0.0001425261 0.0001571832 4.389634e-05
 [738,] 0.0001903945 0.0001704178 5.235481e-05
 [739,] 0.0001305129 0.0001136552 3.000286e-05
 [740,] 0.0001981475 0.0001523689 5.122632e-05
 [741,] 0.0001404671 0.0001121489 3.516806e-05
 [742,] 0.0001930176 0.0001423440 4.811193e-05
 [743,] 0.0001309415 0.0001222591 3.581897e-05
 [744,] 0.0001298550 0.0001238690 3.576657e-05
 [745,] 0.0001958836 0.0001541116 5.361314e-05
 [746,] 0.0001830161 0.0001345489 5.325264e-05
 [747,] 0.0002319473 0.0001438495 6.590062e-05
 [748,] 0.0001895753 0.0001432397 4.586541e-05
 [749,] 0.0001397507 0.0002387873 6.624284e-05
 [750,] 0.0001337440 0.0001069886 3.019465e-05
 [751,] 0.0001908683 0.0001456705 4.843913e-05
 [752,] 0.0001900427 0.0001399379 4.485124e-05
 [753,] 0.0001897996 0.0001426106 4.637413e-05
 [754,] 0.0001960938 0.0001699623 4.967853e-05
 [755,] 0.0001266656 0.0001212845 3.193736e-05
 [756,] 0.0001267705 0.0001069007 2.971261e-05
 [757,] 0.0001266027 0.0001080585 3.013606e-05
 [758,] 0.0001848566 0.0001515888 5.064370e-05
 [759,] 0.0002623195 0.0001864507 7.123057e-05
 [760,] 0.0001282828 0.0001082673 3.045314e-05
 [761,] 0.0001263884 0.0001074049 2.986705e-05
 [762,] 0.0001263111 0.0001073206 2.971377e-05
 [763,] 0.0001898218 0.0001639440 5.789477e-05
 [764,] 0.0002122554 0.0001231547 4.653980e-05
 [765,] 0.0002142522 0.0001221982 4.641926e-05
 [766,] 0.0002618738 0.0001874650 6.726783e-05
 [767,] 0.0001916126 0.0001923877 5.945789e-05
 [768,] 0.0001307506 0.0001665818 3.832515e-05
 [769,] 0.0001382713 0.0001269583 3.798430e-05
 [770,] 0.0001382969 0.0001480078 3.113925e-05
 [771,] 0.0001980347 0.0001654959 4.776682e-05
 [772,] 0.0001778121 0.0003552757 1.119033e-04
 [773,] 0.0001537772 0.0001373486 3.956266e-05
 [774,] 0.0001742648 0.0002640704 7.631735e-05
 [775,] 0.0001912824 0.0001879600 5.949072e-05
 [776,] 0.0001516827 0.0001139397 3.339840e-05
 [777,] 0.0001646858 0.0001098753 3.405053e-05
 [778,] 0.0001307717 0.0001757512 4.040323e-05
 [779,] 0.0001372966 0.0001852829 5.346321e-05
 [780,] 0.0001532802 0.0001370792 3.967554e-05
 [781,] 0.0001755985 0.0002665007 7.952910e-05
 [782,] 0.0001534535 0.0001377452 4.069476e-05
 [783,] 0.0001912000 0.0001820964 5.841837e-05
 [784,] 0.0001754021 0.0002673395 7.925389e-05
 [785,] 0.0001310478 0.0002290169 5.329440e-05
 [786,] 0.0001887202 0.0001589017 4.655343e-05
 [787,] 0.0001750908 0.0002595800 7.594485e-05
 [788,] 0.0001913209 0.0001769633 5.732130e-05
 [789,] 0.0001306012 0.0001563030 3.860608e-05
 [790,] 0.0001658876 0.0001093568 3.404887e-05
 [791,] 0.0001355153 0.0001209817 3.061219e-05
 [792,] 0.0001766763 0.0002535030 7.811519e-05
 [793,] 0.0001315102 0.0001168253 2.984137e-05
 [794,] 0.0001304667 0.0001173777 2.988606e-05
 [795,] 0.0001664703 0.0001096999 3.406487e-05
 [796,] 0.0001303733 0.0001066585 3.059194e-05
 [797,] 0.0001751110 0.0002178913 6.510195e-05
 [798,] 0.0001275618 0.0001080968 3.067939e-05
 [799,] 0.0001931374 0.0001910159 5.645558e-05
 [800,] 0.0001405081 0.0001384608 3.859773e-05
 [801,] 0.0001331041 0.0001125055 3.343218e-05
 [802,] 0.0001326577 0.0001188956 3.065401e-05
 [803,] 0.0001913243 0.0001861667 5.845037e-05
 [804,] 0.0001254184 0.0001141101 3.206228e-05
 [805,] 0.0001255621 0.0001151871 3.239825e-05
 [806,] 0.0001805141 0.0001927732 5.924755e-05
 [807,] 0.0001750410 0.0002408370 7.125425e-05
 [808,] 0.0001750005 0.0002373841 7.020351e-05
 [809,] 0.0001382890 0.0001380729 3.591311e-05
 [810,] 0.0001945334 0.0001948051 6.285247e-05
 [811,] 0.0002062363 0.0001319145 4.855260e-05
 [812,] 0.0001343288 0.0001718146 3.661663e-05
 [813,] 0.0001261306 0.0001216738 3.330284e-05
 [814,] 0.0001726973 0.0001219346 3.203043e-05
 [815,] 0.0001751710 0.0001720721 3.532581e-05
 [816,] 0.0001892902 0.0002118281 7.253064e-05
 [817,] 0.0001422243 0.0001144306 3.360118e-05
 [818,] 0.0002133911 0.0001076422 3.684372e-05
 [819,] 0.0001697823 0.0001924182 5.478375e-05
 [820,] 0.0001800505 0.0001991006 5.337000e-05
 [821,] 0.0002181592 0.0009372012 6.150652e-05
 [822,] 0.0001403903 0.0004571724 9.273545e-05
 [823,] 0.0001575895 0.0002144185 3.604061e-05
 [824,] 0.0001981182 0.0001354401 3.047188e-05
 [825,] 0.0002220371 0.0004484145 4.409473e-05
 [826,] 0.0001873253 0.0003531335 4.623741e-05
 [827,] 0.0001473195 0.0001090177 3.298497e-05
 [828,] 0.0001696221 0.0001389214 5.727121e-05
 [829,] 0.0001810532 0.0002902208 1.142829e-04
 [830,] 0.0002633388 0.0001637366 4.159216e-05
 [831,] 0.0001762326 0.0002651742 9.916993e-05
 [832,] 0.0003371038 0.0001139685 4.139010e-05
 [833,] 0.0001541385 0.0002371330 3.694068e-05
 [834,] 0.0001394263 0.0001507682 3.754932e-05
 [835,] 0.0001391359 0.0002453931 3.922374e-05
 [836,] 0.0002697540 0.0001846818 1.299241e-04
 [837,] 0.0001421203 0.0002417207 3.849838e-05
 [838,] 0.0002631480 0.0001936596 1.351632e-04
 [839,] 0.0001934964 0.0002217712 9.050836e-05
 [840,] 0.0002656954 0.0001906077 1.334845e-04
 [841,] 0.0001978141 0.0001880769 9.415213e-05
 [842,] 0.0002659212 0.0001899345 1.329212e-04
 [843,] 0.0002503540 0.0001933880 1.277362e-04
 [844,] 0.0003340562 0.0002871026 3.898287e-05
 [845,] 0.0001221182 0.0001175194 3.104821e-05
 [846,] 0.0001959522 0.0006536224 4.075140e-05
 [847,] 0.0001399808 0.0001571241 4.031551e-05
 [848,] 0.0002270988 0.0001713823 3.145943e-05
 [849,] 0.0002426346 0.0001493275 3.871988e-05
 [850,] 0.0002355511 0.0001499215 3.841293e-05
 [851,] 0.0001313955 0.0001573832 3.516060e-05
 [852,] 0.0002299370 0.0001442445 3.894878e-05
 [853,] 0.0002164358 0.0001472595 3.816069e-05
 [854,] 0.0002190406 0.0001373254 3.979874e-05
 [855,] 0.0002379893 0.0001361934 4.141354e-05
 [856,] 0.0002362358 0.0001355963 4.153908e-05
 [857,] 0.0002386450 0.0001353308 4.182454e-05
 [858,] 0.0002436696 0.0001357092 4.201352e-05
 [859,] 0.0002367969 0.0001401194 4.019122e-05
 [860,] 0.0002223459 0.0003447716 4.163230e-05
 [861,] 0.0002502987 0.0001352924 4.268962e-05
 [862,] 0.0002400778 0.0001369611 4.126110e-05
 [863,] 0.0001451750 0.0001319104 3.255059e-05
 [864,] 0.0001634022 0.0002111609 5.871992e-05
 [865,] 0.0002669823 0.0001529822 2.961398e-05
 [866,] 0.0002679715 0.0001512509 2.968659e-05
 [867,] 0.0001914670 0.0001941532 6.726737e-05
 [868,] 0.0002608536 0.0001526732 2.956132e-05
 [869,] 0.0002570561 0.0001515233 2.956055e-05
 [870,] 0.0002534711 0.0001390241 4.215410e-05
 [871,] 0.0001448973 0.0001266848 3.217760e-05
 [872,] 0.0001439047 0.0001382541 3.334738e-05
 [873,] 0.0002520056 0.0001187288 3.222327e-05
 [874,] 0.0001700049 0.0002096078 5.146915e-05
 [875,] 0.0002001450 0.0001121990 3.164451e-05
 [876,] 0.0002058150 0.0002151741 9.993271e-05
 [877,] 0.0002364905 0.0001188301 4.706734e-05
 [878,] 0.0001364862 0.0001164076 3.508244e-05
 [879,] 0.0001401929 0.0001156860 3.592740e-05
 [880,] 0.0001512914 0.0001335464 3.730189e-05
 [881,] 0.0001312201 0.0001388264 3.766036e-05
 [882,] 0.0001262059 0.0001304863 3.365994e-05
 [883,] 0.0002015954 0.0001977000 3.679427e-05
 [884,] 0.0001768651 0.0001336428 5.276967e-05
 [885,] 0.0001293399 0.0001536740 4.064150e-05
 [886,] 0.0001338000 0.0001497477 4.195216e-05
 [887,] 0.0001275836 0.0001458721 3.777265e-05
 [888,] 0.0001290883 0.0001575191 4.072021e-05
 [889,] 0.0001877400 0.0002101066 6.600662e-05
 [890,] 0.0001273082 0.0001493304 3.831479e-05
 [891,] 0.0001277093 0.0001507704 3.890792e-05
 [892,] 0.0001278727 0.0001505850 3.897882e-05
 [893,] 0.0001474632 0.0001253628 3.644024e-05
 [894,] 0.0001825334 0.0001162169 3.326477e-05
 [895,] 0.0001267990 0.0001449685 3.561033e-05
 [896,] 0.0001942996 0.0001593440 4.137056e-05
 [897,] 0.0002111414 0.0002373353 3.757354e-05
 [898,] 0.0001280080 0.0001510154 3.908224e-05
 [899,] 0.0001275863 0.0001514174 3.888352e-05
 [900,] 0.0001274073 0.0001502145 3.843861e-05
 [901,] 0.0001276616 0.0001495360 3.842083e-05
 [902,] 0.0001281763 0.0001492349 3.870326e-05
 [903,] 0.0001294839 0.0001674469 4.277213e-05
 [904,] 0.0001693890 0.0001898904 5.357054e-05
 [905,] 0.0001545438 0.0001620138 3.067913e-05
 [906,] 0.0002314932 0.0002637782 3.767447e-05
 [907,] 0.0002185884 0.0002317810 3.728189e-05
 [908,] 0.0001291487 0.0001595584 4.107979e-05
 [909,] 0.0001268937 0.0001470539 3.746805e-05
 [910,] 0.0001281198 0.0001594107 4.040969e-05
 [911,] 0.0001427256 0.0001777491 4.724650e-05
 [912,] 0.0001977191 0.0002151189 5.214944e-05
 [913,] 0.0001530694 0.0001393983 3.074921e-05
 [914,] 0.0001797464 0.0002133950 9.637763e-05
 [915,] 0.0001976110 0.0002290810 5.144405e-05
 [916,] 0.0001427418 0.0001702586 4.553600e-05
 [917,] 0.0001263326 0.0001589692 3.875011e-05
 [918,] 0.0001484871 0.0001420059 3.819889e-05
 [919,] 0.0001540911 0.0002221448 7.808882e-05
 [920,] 0.0001274884 0.0001612426 4.024215e-05
 [921,] 0.0001943022 0.0002771550 3.955493e-05
 [922,] 0.0002097704 0.0001917346 3.609139e-05
 [923,] 0.0001613894 0.0002337913 5.817511e-05
 [924,] 0.0001486881 0.0001164177 3.374192e-05
 [925,] 0.0001600631 0.0001230772 4.516998e-05
 [926,] 0.0001752105 0.0001414246 4.692580e-05
 [927,] 0.0001300593 0.0001630464 4.255216e-05
 [928,] 0.0001677517 0.0001857614 4.908320e-05
 [929,] 0.0001328006 0.0001098299 3.039832e-05
 [930,] 0.0001527634 0.0002428811 8.580541e-05
 [931,] 0.0001745764 0.0001890518 5.345016e-05
 [932,] 0.0001365875 0.0001146304 3.313415e-05
 [933,] 0.0001396083 0.0001428704 4.642980e-05
 [934,] 0.0001868267 0.0001860118 5.104049e-05
 [935,] 0.0001881135 0.0001066104 3.733342e-05
 [936,] 0.0001842718 0.0001062959 3.639979e-05
 [937,] 0.0001620680 0.0001806948 3.772666e-05
 [938,] 0.0001659645 0.0001822827 3.794304e-05
 [939,] 0.0001271670 0.0001242316 3.401096e-05
 [940,] 0.0001243022 0.0004683575 6.426214e-05
 [941,] 0.0001225707 0.0010597949 1.369584e-04
 [942,] 0.0002824047 0.0002111005 1.720981e-04
 [943,] 0.0001676346 0.0001495535 6.299074e-05
 [944,] 0.0003185511 0.0001261602 6.627457e-05
 [945,] 0.0001284186 0.0005497654 6.209873e-05
 [946,] 0.0001869615 0.0002227925 7.130082e-05
 [947,] 0.0001241383 0.0006080643 7.599851e-05
 [948,] 0.0001877224 0.0003379372 1.059869e-04
 [949,] 0.0001335586 0.0001105726 2.903552e-05
 [950,] 0.0002658252 0.0002109233 1.213883e-04
 [951,] 0.0001246360 0.0006021192 7.330227e-05
 [952,] 0.0001891192 0.0003199080 1.081939e-04
 [953,] 0.0001281678 0.0001214394 2.978531e-05
 [954,] 0.0001581638 0.0001548253 3.902240e-05
 [955,] 0.0001626844 0.0001488335 3.748526e-05
 [956,] 0.0001247355 0.0005267884 6.775062e-05
 [957,] 0.0001874121 0.0002717989 9.051701e-05
 [958,] 0.0001879838 0.0002880762 9.277738e-05
 [959,] 0.0001891677 0.0002878556 1.018101e-04
 [960,] 0.0001430690 0.0001501723 3.746415e-05
 [961,] 0.0001890097 0.0004578753 1.610409e-04
 [962,] 0.0001327870 0.0001087590 2.910611e-05
 [963,] 0.0001878696 0.0002926321 9.372742e-05
 [964,] 0.0001837775 0.0001424948 8.451667e-05
 [965,] 0.0001890630 0.0004969325 1.749778e-04
 [966,] 0.0001323644 0.0001070336 2.929138e-05
 [967,] 0.0001268531 0.0001430785 5.616739e-05
 [968,] 0.0001893808 0.0005199652 1.865585e-04
 [969,] 0.0001305618 0.0001086428 2.905053e-05
 [970,] 0.0001315338 0.0002126300 3.742426e-05
 [971,] 0.0001908693 0.0001437514 4.682604e-05
 [972,] 0.0001258478 0.0001906707 3.821334e-05
 [973,] 0.0001869493 0.0002964874 9.004207e-05
 [974,] 0.0001869398 0.0003027189 9.165468e-05
 [975,] 0.0001312702 0.0001166488 2.922321e-05
 [976,] 0.0001271713 0.0001281164 3.172313e-05
 [977,] 0.0001267896 0.0002361101 4.276004e-05
 [978,] 0.0001268059 0.0002231347 4.036282e-05
 [979,] 0.0001869249 0.0002999282 9.064805e-05
 [980,] 0.0001874065 0.0002804291 8.513777e-05
 [981,] 0.0001869090 0.0002990725 8.997912e-05
 [982,] 0.0001873369 0.0002777529 8.281168e-05
 [983,] 0.0001270244 0.0001977842 3.816783e-05
 [984,] 0.0001868975 0.0002897172 8.722044e-05
 [985,] 0.0001869789 0.0002872513 8.778829e-05
 [986,] 0.0001872265 0.0003080029 8.556478e-05
 [987,] 0.0002327467 0.0001937908 6.619357e-05
 [988,] 0.0001282134 0.0001074040 2.953258e-05
 [989,] 0.0001287683 0.0002101941 3.809842e-05
 [990,] 0.0001439002 0.0001508495 3.748985e-05
 [991,] 0.0001868594 0.0003057563 8.914528e-05
 [992,] 0.0001868822 0.0003240124 9.504750e-05
 [993,] 0.0001263983 0.0001768666 3.635821e-05
 [994,] 0.0001268757 0.0002153795 3.961569e-05
 [995,] 0.0001868358 0.0003279388 9.665320e-05
 [996,] 0.0001254261 0.0001094556 2.929582e-05
 [997,] 0.0001269897 0.0002112037 3.916192e-05
 [998,] 0.0001266665 0.0001124315 2.921588e-05
 [999,] 0.0001868866 0.0002871286 8.693753e-05
[1000,] 0.0001868643 0.0002972380 8.920780e-05
[1001,] 0.0001873025 0.0002739723 8.178286e-05
[1002,] 0.0001868508 0.0002875317 8.632325e-05
[1003,] 0.0001279213 0.0002137084 3.882807e-05
[1004,] 0.0001875143 0.0004487869 1.232723e-04
[1005,] 0.0001872872 0.0002809782 8.305351e-05
[1006,] 0.0001840279 0.0001356251 3.550890e-05
[1007,] 0.0001273296 0.0001105199 2.913414e-05
[1008,] 0.0001866936 0.0004061426 1.274822e-04
[1009,] 0.0003209576 0.0001606587 4.296773e-05
[1010,] 0.0001868545 0.0002865372 8.564728e-05
[1011,] 0.0001867124 0.0003331333 1.056136e-04
[1012,] 0.0001865906 0.0003992805 1.244467e-04
[1013,] 0.0001864324 0.0003800057 1.171100e-04
[1014,] 0.0001266105 0.0001115080 2.920710e-05
[1015,] 0.0001779500 0.0001923619 5.817975e-05
[1016,] 0.0001874669 0.0002922409 8.965052e-05
[1017,] 0.0001230029 0.0003363609 6.147574e-05
[1018,] 0.0001278776 0.0001141174 2.923962e-05
[1019,] 0.0001264477 0.0001115612 2.922726e-05
[1020,] 0.0002179041 0.0001683003 9.098630e-05
[1021,] 0.0001309241 0.0001139387 2.912457e-05
[1022,] 0.0001291024 0.0001131867 2.912982e-05
[1023,] 0.0001868532 0.0002848354 8.532967e-05
[1024,] 0.0001271394 0.0001759720 3.588652e-05
[1025,] 0.0001869206 0.0002771096 8.474893e-05
[1026,] 0.0001781580 0.0001534008 6.765284e-05
[1027,] 0.0001869265 0.0002783735 8.507880e-05
[1028,] 0.0001869885 0.0002801616 8.642012e-05
[1029,] 0.0001871741 0.0002832513 8.873488e-05
[1030,] 0.0002542105 0.0001400546 4.843362e-05
[1031,] 0.0001252094 0.0002167812 4.123014e-05
[1032,] 0.0001262532 0.0001140660 2.938207e-05
[1033,] 0.0001870750 0.0004056104 1.304177e-04
[1034,] 0.0001453983 0.0001103180 3.049523e-05
[1035,] 0.0001274076 0.0002042860 3.830104e-05
[1036,] 0.0001246289 0.0001431436 5.301386e-05
[1037,] 0.0001874592 0.0003182335 9.507245e-05
[1038,] 0.0001275059 0.0001690573 3.501821e-05
[1039,] 0.0006466568 0.0001960773 2.606979e-04
[1040,] 0.0001874969 0.0004382392 1.229461e-04
[1041,] 0.0001253684 0.0001749600 3.682027e-05
[1042,] 0.0001268758 0.0002725175 4.524812e-05
[1043,] 0.0001875733 0.0003227584 9.852166e-05
[1044,] 0.0001257197 0.0002784191 5.329825e-05
[1045,] 0.0001875019 0.0004317051 1.238211e-04
[1046,] 0.0001871122 0.0003821396 1.234298e-04
[1047,] 0.0001765166 0.0002037855 5.374049e-05
[1048,] 0.0001259165 0.0002554963 4.467034e-05
[1049,] 0.0001871730 0.0003783996 1.226974e-04
[1050,] 0.0001869981 0.0002710397 8.007646e-05
[1051,] 0.0001252843 0.0002634045 4.615530e-05
[1052,] 0.0001514744 0.0001574945 3.887698e-05
[1053,] 0.0001873849 0.0002763799 8.418208e-05
[1054,] 0.0001254957 0.0003566348 5.302422e-05
[1055,] 0.0009803842 0.0001916086 3.827858e-04
[1056,] 0.0001866266 0.0004178906 1.301900e-04
[1057,] 0.0001874452 0.0003327081 9.915319e-05
[1058,] 0.0001780878 0.0001496306 3.787260e-05
[1059,] 0.0001507759 0.0001798841 4.314508e-05
[1060,] 0.0001875660 0.0003335328 1.009760e-04
[1061,] 0.0001256389 0.0001468046 3.337301e-05
[1062,] 0.0002548577 0.0002430656 1.759942e-04
[1063,] 0.0001250823 0.0002562575 4.571580e-05
[1064,] 0.0001870309 0.0003606114 1.162411e-04
[1065,] 0.0002548890 0.0001978799 1.331845e-04
[1066,] 0.0001867869 0.0001642406 4.132815e-05
[1067,] 0.0001860054 0.0002712143 8.092901e-05
[1068,] 0.0001872188 0.0003800493 1.238747e-04
[1069,] 0.0001868130 0.0003640655 1.158376e-04
[1070,] 0.0001249328 0.0002473333 4.507021e-05
[1071,] 0.0001258501 0.0001069106 2.961512e-05
[1072,] 0.0002292860 0.0001924865 7.726821e-05
[1073,] 0.0001874020 0.0001427003 4.485267e-05
[1074,] 0.0001870983 0.0002267039 6.646086e-05
[1075,] 0.0001859988 0.0002801509 8.390505e-05
[1076,] 0.0003067550 0.0001418712 8.396405e-05
[1077,] 0.0001253049 0.0001108795 2.935273e-05
[1078,] 0.0001243380 0.0003187323 5.313722e-05
[1079,] 0.0001259840 0.0001100802 2.924700e-05
[1080,] 0.0001236925 0.0001115734 2.957629e-05
[1081,] 0.0001250697 0.0001225037 3.041647e-05
[1082,] 0.0001231006 0.0001093655 2.973542e-05
[1083,] 0.0002090452 0.0001386000 1.047489e-04
[1084,] 0.0001367996 0.0001412867 1.091868e-04
[1085,] 0.0001246674 0.0001119275 2.946197e-05
[1086,] 0.0001243205 0.0001112856 2.944469e-05
[1087,] 0.0001254720 0.0001108674 2.932840e-05
[1088,] 0.0001874565 0.0002622890 8.079952e-05
[1089,] 0.0001282671 0.0001062856 2.930925e-05
[1090,] 0.0001236020 0.0001071771 2.931367e-05
[1091,] 0.0001238374 0.0001074141 2.928777e-05
[1092,] 0.0001225666 0.0001076864 2.933750e-05
[1093,] 0.0001867505 0.0002645706 8.482004e-05
[1094,] 0.0001247706 0.0001076530 2.930644e-05
[1095,] 0.0001243752 0.0001121924 2.942082e-05
[1096,] 0.0001860108 0.0002075206 6.361271e-05
[1097,] 0.0001245692 0.0001075073 2.931118e-05
[1098,] 0.0001245236 0.0002569957 4.528814e-05
[1099,] 0.0007124423 0.0001892045 2.695517e-04
[1100,] 0.0002556152 0.0001532637 4.017698e-05
[1101,] 0.0006274107 0.0001887372 2.308663e-04
[1102,] 0.0001243021 0.0001079622 2.927684e-05
[1103,] 0.0001240143 0.0001081125 2.927637e-05
[1104,] 0.0001233817 0.0001077692 2.928269e-05
[1105,] 0.0001237531 0.0001089086 2.939254e-05
[1106,] 0.0001859777 0.0003048800 9.111864e-05
[1107,] 0.0001233859 0.0001079661 2.929754e-05
[1108,] 0.0001240644 0.0001081967 2.927952e-05
[1109,] 0.0001249540 0.0001084461 2.911388e-05
[1110,] 0.0001244583 0.0001073220 2.933503e-05
[1111,] 0.0001239566 0.0001075142 2.928974e-05
[1112,] 0.0001234659 0.0001075859 2.927984e-05
[1113,] 0.0001249116 0.0001130763 3.019241e-05
[1114,] 0.0005963049 0.0001862189 2.079613e-04
[1115,] 0.0001875239 0.0004415513 1.268041e-04
[1116,] 0.0001232067 0.0002689169 5.176600e-05
[1117,] 0.0001237132 0.0001085499 2.919355e-05
[1118,] 0.0001233702 0.0001098941 2.934798e-05
[1119,] 0.0001232893 0.0001083512 2.932625e-05
[1120,] 0.0001244872 0.0001063911 2.924115e-05
[1121,] 0.0008746050 0.0002015268 4.032549e-04
[1122,] 0.0001892337 0.0001409120 1.294046e-04
[1123,] 0.0004846399 0.0001860113 1.417842e-04
[1124,] 0.0001233395 0.0001357434 3.302399e-05
[1125,] 0.0002484219 0.0001420814 1.273582e-04
[1126,] 0.0001230887 0.0001473474 3.494426e-05
[1127,] 0.0001226796 0.0001171144 3.102566e-05
[1128,] 0.0001234078 0.0001155199 3.011506e-05
[1129,] 0.0001229901 0.0001257846 3.218810e-05
[1130,] 0.0001228167 0.0001220222 3.151149e-05
[1131,] 0.0001238263 0.0002708570 4.814867e-05
[1132,] 0.0001245439 0.0002576739 4.548390e-05
[1133,] 0.0001232983 0.0001366852 3.312217e-05
[1134,] 0.0001874934 0.0002197585 6.467039e-05
[1135,] 0.0001226928 0.0002273555 4.813251e-05
[1136,] 0.0001877351 0.0001742205 5.240641e-05
[1137,] 0.0001237662 0.0001187939 3.038263e-05
[1138,] 0.0001895893 0.0001411322 1.458129e-04
[1139,] 0.0001245498 0.0001149578 2.971360e-05
[1140,] 0.0001878405 0.0002589083 7.314726e-05
[1141,] 0.0001241384 0.0001132249 2.958074e-05
[1142,] 0.0001236149 0.0002841768 5.007324e-05
[1143,] 0.0002747535 0.0001507930 3.946084e-05
[1144,] 0.0001882714 0.0003167953 8.484144e-05
[1145,] 0.0001242346 0.0001082102 2.920677e-05
[1146,] 0.0001247689 0.0001355449 1.042019e-04
[1147,] 0.0001623387 0.0002248324 6.478301e-05
[1148,] 0.0001242503 0.0001101193 2.922701e-05
[1149,] 0.0001232035 0.0001455585 3.460519e-05
[1150,] 0.0001874767 0.0004810808 1.314336e-04
[1151,] 0.0001235347 0.0001100289 2.940501e-05
[1152,] 0.0001242089 0.0001434455 3.858399e-05
[1153,] 0.0003952366 0.0001670668 7.681845e-05
[1154,] 0.0001874684 0.0003080582 9.348332e-05
[1155,] 0.0004968742 0.0001839933 1.764601e-04
[1156,] 0.0005173526 0.0001847485 1.742562e-04
[1157,] 0.0001873542 0.0002841617 8.517838e-05
[1158,] 0.0006082788 0.0001854438 1.985736e-04
[1159,] 0.0001239039 0.0001077733 2.905292e-05
[1160,] 0.0001263873 0.0001128019 3.196366e-05
[1161,] 0.0001256686 0.0001092216 2.946787e-05
[1162,] 0.0001248376 0.0001086757 2.909521e-05
[1163,] 0.0004725895 0.0001883268 1.564916e-04
[1164,] 0.0002523383 0.0001742862 4.359533e-05
[1165,] 0.0001249553 0.0001066681 2.906399e-05
[1166,] 0.0002065060 0.0001912083 6.328827e-05
[1167,] 0.0001237412 0.0001076689 2.909031e-05
[1168,] 0.0001245062 0.0002532344 4.505243e-05
[1169,] 0.0001247340 0.0001072817 2.905121e-05
[1170,] 0.0001246537 0.0001065854 2.932533e-05
[1171,] 0.0001350107 0.0001557883 4.844865e-05
[1172,] 0.0001873369 0.0002632334 7.580899e-05
[1173,] 0.0001238553 0.0001350490 3.271073e-05
[1174,] 0.0001252695 0.0001230309 3.457748e-05
[1175,] 0.0001239142 0.0001397167 3.724418e-05
[1176,] 0.0002138164 0.0001928909 6.679562e-05
[1177,] 0.0001243622 0.0001204215 3.341646e-05
[1178,] 0.0001243562 0.0001412247 7.758182e-05
[1179,] 0.0001234745 0.0001771590 3.851543e-05
[1180,] 0.0001250501 0.0001208014 3.389294e-05
[1181,] 0.0001245891 0.0001229341 3.416317e-05
[1182,] 0.0002463442 0.0001205648 2.824416e-04
[1183,] 0.0001243701 0.0001412952 8.858850e-05
[1184,] 0.0001876451 0.0003889772 1.187236e-04
[1185,] 0.0001989394 0.0001918121 6.119679e-05
[1186,] 0.0001875601 0.0004607287 1.327026e-04
[1187,] 0.0001877773 0.0003025095 8.398228e-05
[1188,] 0.0001237451 0.0001166154 3.211752e-05
[1189,] 0.0001230518 0.0001294732 3.334747e-05
[1190,] 0.0001240301 0.0001522776 3.538931e-05
[1191,] 0.0002031115 0.0001218467 2.570995e-04
[1192,] 0.0001244652 0.0001215084 8.809991e-05
[1193,] 0.0001957735 0.0001243196 3.007455e-04
[1194,] 0.0002752267 0.0001186260 2.213083e-04
[1195,] 0.0001920162 0.0001231002 2.720901e-04
[1196,] 0.0001906639 0.0001188709 2.920661e-04
[1197,] 0.0001859580 0.0001184222 2.737297e-04
[1198,] 0.0002437987 0.0001120530 3.157186e-04
[1199,] 0.0002155715 0.0001927227 5.809108e-05
[1200,] 0.0007442097 0.0001163001 1.370927e-02
[1201,] 0.0001342244 0.0001321158 3.711843e-05
[1202,] 0.0008524522 0.0001664749 1.102339e-04
[1203,] 0.0006689338 0.0001129137 5.714638e-03
[1204,] 0.0002468086 0.0001554805 6.898536e-05
[1205,] 0.0001354197 0.0001704750 4.907090e-05
[1206,] 0.0001347542 0.0001681035 4.802294e-05
[1207,] 0.0005161887 0.0001162260 9.398070e-03
[1208,] 0.0002219393 0.0001954119 7.791022e-05
[1209,] 0.0006377465 0.0001142287 9.555310e-03
[1210,] 0.0005381502 0.0001155475 9.204259e-03
[1211,] 0.0005342249 0.0001155916 9.174845e-03
[1212,] 0.0001849980 0.0001946985 6.443255e-05
[1213,] 0.0001984417 0.0001912562 6.614008e-05
[1214,] 0.0002707578 0.0001796090 5.238715e-05
[1215,] 0.0001933476 0.0002323560 8.311833e-05
[1216,] 0.0001362174 0.0001544232 4.460833e-05
[1217,] 0.0001905738 0.0001711126 5.482260e-05
[1218,] 0.0004403444 0.0001156401 7.584603e-03
[1219,] 0.0002899505 0.0001543831 7.462081e-05
[1220,] 0.0001753497 0.0001935471 5.601384e-05
[1221,] 0.0002484255 0.0001930531 6.038779e-05
[1222,] 0.0006090916 0.0001129357 4.986171e-03
[1223,] 0.0006815681 0.0001131099 5.745526e-03
[1224,] 0.0007147433 0.0001131712 6.095585e-03
[1225,] 0.0005633391 0.0001130725 4.721825e-03
[1226,] 0.0001891979 0.0001421177 1.050803e-04
[1227,] 0.0001359715 0.0001555382 4.491193e-05
[1228,] 0.0007077101 0.0001131315 6.001362e-03
[1229,] 0.0006258768 0.0001129470 2.572772e-03
[1230,] 0.0007417666 0.0001128486 5.667634e-03
[1231,] 0.0007306018 0.0001150709 3.401990e-03
[1232,] 0.0007080800 0.0001131472 2.233176e-03
[1233,] 0.0007385584 0.0001130937 6.218282e-03
[1234,] 0.0001420356 0.0001670792 5.178655e-05
[1235,] 0.0004080399 0.0001122496 4.675346e-03
[1236,] 0.0004351879 0.0001146546 6.859422e-03
[1237,] 0.0001747103 0.0001937354 5.596065e-05
[1238,] 0.0004927681 0.0001207957 5.399473e-03
[1239,] 0.0002071397 0.0001417403 1.217858e-04
[1240,] 0.0005589639 0.0001114791 5.551586e-03
[1241,] 0.0005256757 0.0001114914 5.207145e-03
[1242,] 0.0002161934 0.0001763146 5.183519e-05
[1243,] 0.0005698960 0.0001115743 5.780126e-03
[1244,] 0.0005522089 0.0001113633 5.336865e-03
[1245,] 0.0005217254 0.0001100074 2.813693e-03
[1246,] 0.0005225753 0.0001113573 5.056171e-03
[1247,] 0.0005350988 0.0001120402 5.911754e-03
[1248,] 0.0005086583 0.0001116201 5.210882e-03
[1249,] 0.0005554063 0.0001117102 5.797119e-03
[1250,] 0.0015711575 0.0001119941 1.060122e-02
[1251,] 0.0001879384 0.0002978685 9.709501e-05
[1252,] 0.0002412421 0.0001897186 6.318054e-05
[1253,] 0.0006729547 0.0001149406 1.096652e-02
[1254,] 0.0019241228 0.0001137976 2.745909e-02
[1255,] 0.0007741717 0.0001149842 1.269567e-02
[1256,] 0.0010523914 0.0001147931 1.693035e-02
[1257,] 0.0005252752 0.0001134363 7.071827e-03
[1258,] 0.0001885207 0.0003041602 1.014188e-04
[1259,] 0.0009361452 0.0001241959 1.143518e-02
[1260,] 0.0018455945 0.0001062994 1.888665e-03
[1261,] 0.0001899600 0.0003307594 1.162178e-04
[1262,] 0.0009734909 0.0001181879 7.639475e-03
[1263,] 0.0008901094 0.0001182000 1.279685e-03
[1264,] 0.0001906423 0.0003099869 1.078715e-04
[1265,] 0.0001497951 0.0001621909 3.344495e-05
[1266,] 0.0001269419 0.0001463318 3.820128e-05
[1267,] 0.0002049223 0.0001773507 6.843028e-05
[1268,] 0.0001917790 0.0003121283 1.147731e-04
[1269,] 0.0012380212 0.0001253077 4.623576e-02
[1270,] 0.0018410893 0.0001230236 2.619616e-02
[1271,] 0.0002322471 0.0001906738 5.899417e-05
[1272,] 0.0001805700 0.0001918252 5.713865e-05
[1273,] 0.0001920883 0.0002047545 5.020438e-05
[1274,] 0.0016103761 0.0001200416 4.304325e-02
[1275,] 0.0012908272 0.0001152430 1.536223e-02
[1276,] 0.0008736722 0.0001263372 3.427978e-02
[1277,] 0.0007722130 0.0001258581 2.922785e-02
[1278,] 0.0002438801 0.0001899266 6.137421e-05
[1279,] 0.0009127200 0.0001270587 3.710607e-02
[1280,] 0.0006738862 0.0001223977 2.068911e-02
[1281,] 0.0008793665 0.0001259283 3.349147e-02
[1282,] 0.0002111070 0.0001738431 5.183703e-05
[1283,] 0.0006006592 0.0001323394 2.929526e-02
[1284,] 0.0016710022 0.0001235111 5.645662e-02
[1285,] 0.0016463122 0.0001220462 5.021535e-02
[1286,] 0.0001390353 0.0001501854 3.267081e-05
[1287,] 0.0001905835 0.0003290471 1.176870e-04
[1288,] 0.0001851935 0.0002339641 4.790585e-05
[1289,] 0.0001398477 0.0001081488 3.134465e-05
[1290,] 0.0001334441 0.0001103381 2.978090e-05
[1291,] 0.0001240034 0.0001128402 3.115972e-05
[1292,] 0.0001272845 0.0001422087 3.805272e-05
[1293,] 0.0006705747 0.0001175277 1.404929e-03
[1294,] 0.0008055143 0.0001273722 1.055469e-02
[1295,] 0.0008221980 0.0001215070 2.401449e-02
[1296,] 0.0002754970 0.0001435448 1.237099e-04
[1297,] 0.0006645042 0.0001225585 2.005762e-02
[1298,] 0.0001462624 0.0001338154 3.957700e-05
[1299,] 0.0008131619 0.0001237301 8.972448e-03
[1300,] 0.0002415275 0.0001903143 6.264163e-05
[1301,] 0.0002313019 0.0001923893 5.805665e-05
[1302,] 0.0007346497 0.0001410438 1.757377e-02
[1303,] 0.0001880915 0.0003276926 1.093028e-04
[1304,] 0.0001475224 0.0001345443 4.053000e-05
[1305,] 0.0009687224 0.0001195006 2.451075e-02
[1306,] 0.0008532047 0.0001208564 2.393312e-02
[1307,] 0.0002165333 0.0001745645 5.176285e-05
[1308,] 0.0010350172 0.0001383260 2.399406e-02
[1309,] 0.0007130950 0.0001142232 7.326542e-03
[1310,] 0.0009341551 0.0001203556 2.534477e-02
[1311,] 0.0001343862 0.0001550043 3.302920e-05
[1312,] 0.0001945876 0.0002075439 6.258195e-05
[1313,] 0.0007517604 0.0001207955 2.093704e-02
[1314,] 0.0002321908 0.0001905080 5.912175e-05
[1315,] 0.0006132177 0.0001206520 1.679037e-02
[1316,] 0.0001896987 0.0001138652 2.470979e-03
[1317,] 0.0002431764 0.0001972062 4.552783e-05
[1318,] 0.0002132906 0.0001965236 4.593610e-05
[1319,] 0.0001259464 0.0001367614 3.597633e-05
[1320,] 0.0001291665 0.0001461601 3.277898e-05
[1321,] 0.0001277146 0.0001331846 3.222183e-05
[1322,] 0.0001993314 0.0001485408 4.454663e-05
[1323,] 0.0001394176 0.0001489189 3.118358e-05
[1324,] 0.0001391829 0.0001354634 3.959355e-05
[1325,] 0.0001894182 0.0001849438 4.864170e-05
[1326,] 0.0001579702 0.0001427911 4.153997e-05
[1327,] 0.0001696756 0.0001554173 4.230713e-05
[1328,] 0.0001612622 0.0002043903 5.889438e-05
[1329,] 0.0001569534 0.0002007762 5.634531e-05
[1330,] 0.0001562896 0.0001573079 4.510388e-05
[1331,] 0.0001557824 0.0002015402 5.481736e-05
[1332,] 0.0001564008 0.0002117766 5.593331e-05
[1333,] 0.0001561217 0.0001589435 4.492826e-05
[1334,] 0.0001569844 0.0001641156 4.488953e-05
[1335,] 0.0001557853 0.0002843143 7.611477e-05
[1336,] 0.0001567684 0.0001994588 6.227369e-05
[1337,] 0.0001570379 0.0001639453 4.478333e-05
[1338,] 0.0001964163 0.0001589177 4.922981e-05
[1339,] 0.0001578391 0.0001591939 4.317867e-05
[1340,] 0.0001561018 0.0001673749 4.607752e-05
[1341,] 0.0001573654 0.0001605781 4.351505e-05
[1342,] 0.0001362271 0.0001324974 3.138056e-05
[1343,] 0.0001562740 0.0001320896 3.761637e-05
[1344,] 0.0001573679 0.0001579683 4.313912e-05
[1345,] 0.0001706686 0.0001662921 3.996979e-05
[1346,] 0.0001337073 0.0001122547 3.148444e-05
[1347,] 0.0001391494 0.0001087583 3.211261e-05
[1348,] 0.0001548639 0.0001189258 3.499883e-05
[1349,] 0.0001948545 0.0002771194 9.097198e-05
[1350,] 0.0001340964 0.0001382118 3.741205e-05
[1351,] 0.0002313870 0.0001099786 4.574283e-05
[1352,] 0.0001589094 0.0001865629 5.107543e-05
[1353,] 0.0002190278 0.0001657023 3.044495e-05
[1354,] 0.0001615415 0.0001956704 5.462092e-05
[1355,] 0.0002547662 0.0001256515 7.174652e-05
[1356,] 0.0001797536 0.0001612690 4.377327e-05
[1357,] 0.0001835170 0.0001437905 5.506099e-05
[1358,] 0.0001715927 0.0001377582 4.864913e-05
[1359,] 0.0001959882 0.0002982397 3.324022e-05
[1360,] 0.0001661922 0.0001579971 5.032585e-05
[1361,] 0.0001985697 0.0001201515 3.415440e-05
[1362,] 0.0003064896 0.0001710066 8.125365e-05
[1363,] 0.0001456550 0.0002689893 8.842584e-05
[1364,] 0.0002909658 0.0004598411 4.852551e-05
[1365,] 0.0001510950 0.0001747556 6.357348e-05
[1366,] 0.0001723881 0.0001549588 5.503378e-05
[1367,] 0.0001447695 0.0001745615 5.852115e-05
[1368,] 0.0001705498 0.0001944950 6.321272e-05
[1369,] 0.0001635031 0.0001941163 5.400912e-05
[1370,] 0.0001717109 0.0001935159 5.795359e-05
[1371,] 0.0003045370 0.0004138842 4.570436e-05
[1372,] 0.0001818104 0.0001227244 3.846743e-05
[1373,] 0.0001720391 0.0002225962 6.942016e-05
[1374,] 0.0003369799 0.0001719116 7.200889e-05
[1375,] 0.0002670046 0.0003795991 4.670149e-05
[1376,] 0.0002736983 0.0001824997 3.673930e-05
[1377,] 0.0003248075 0.0001732473 6.811588e-05
[1378,] 0.0001663175 0.0001536212 4.678910e-05
[1379,] 0.0001726452 0.0003338640 8.659627e-05
[1380,] 0.0001737153 0.0001219082 3.893212e-05
[1381,] 0.0003126323 0.0001723858 6.769329e-05
[1382,] 0.0001290243 0.0001433308 3.617851e-05
[1383,] 0.0001298159 0.0001434267 3.628765e-05
[1384,] 0.0001349576 0.0001446974 3.788777e-05
[1385,] 0.0002924780 0.0003914997 4.549149e-05
[1386,] 0.0001836973 0.0001896883 6.430200e-05
[1387,] 0.0001404820 0.0001446125 3.849351e-05
[1388,] 0.0001681665 0.0001435620 4.168226e-05
[1389,] 0.0001363843 0.0001452525 3.731198e-05
[1390,] 0.0001815075 0.0001841510 6.528003e-05
[1391,] 0.0001310058 0.0001651702 3.710832e-05
[1392,] 0.0001522738 0.0001208703 3.669674e-05
[1393,] 0.0001592878 0.0001207871 3.738764e-05
[1394,] 0.0002811907 0.0004797184 5.018401e-05
[1395,] 0.0001681632 0.0001400745 3.985908e-05
[1396,] 0.0003146440 0.0001797042 9.838256e-05
[1397,] 0.0002681044 0.0004169694 4.843133e-05
[1398,] 0.0001727717 0.0003231736 8.897323e-05
[1399,] 0.0001330317 0.0001459342 3.676391e-05
[1400,] 0.0001534502 0.0001175355 3.581990e-05
[1401,] 0.0001355215 0.0001455182 3.707003e-05
[1402,] 0.0002688328 0.0004604245 5.044793e-05
[1403,] 0.0001340928 0.0001448067 3.709515e-05
[1404,] 0.0001664865 0.0001783306 4.915109e-05
[1405,] 0.0001686276 0.0001785794 4.960838e-05
[1406,] 0.0001337720 0.0001442316 3.670153e-05
[1407,] 0.0001693130 0.0001777439 4.872775e-05
[1408,] 0.0001684318 0.0001709654 4.840525e-05
[1409,] 0.0001884747 0.0001888091 6.572044e-05
[1410,] 0.0001686272 0.0001837812 5.084575e-05
[1411,] 0.0001685363 0.0001864296 5.160090e-05
[1412,] 0.0001681520 0.0001816981 5.211506e-05
[1413,] 0.0001693877 0.0001853810 5.015568e-05
[1414,] 0.0001687549 0.0001784875 4.948627e-05
[1415,] 0.0001709546 0.0001845745 4.871921e-05
[1416,] 0.0002882305 0.0009325457 6.720688e-05
[1417,] 0.0001688620 0.0001883577 5.144356e-05
[1418,] 0.0001685355 0.0001758491 4.923955e-05
[1419,] 0.0001686361 0.0001815870 5.030632e-05
[1420,] 0.0001686527 0.0001796149 4.990530e-05
[1421,] 0.0001690692 0.0001685328 4.700421e-05
[1422,] 0.0002742995 0.0006999933 6.039723e-05
[1423,] 0.0001355952 0.0001595031 3.818953e-05
[1424,] 0.0001446735 0.0002165378 5.552934e-05
[1425,] 0.0001350239 0.0001971264 3.932653e-05
[1426,] 0.0002403056 0.0021723866 1.191014e-04
[1427,] 0.0001462993 0.0001172064 3.435095e-05
[1428,] 0.0001704945 0.0001852699 5.720020e-05
[1429,] 0.0002699014 0.0001878904 7.417991e-05
[1430,] 0.0001873098 0.0002971190 6.022816e-05
[1431,] 0.0001637792 0.0006408002 5.636152e-05
[1432,] 0.0001790087 0.0002439030 5.382773e-05
[1433,] 0.0001802785 0.0001459717 3.932511e-05
[1434,] 0.0001497423 0.0006074776 6.163865e-05
[1435,] 0.0001416831 0.0002184403 4.215621e-05
[1436,] 0.0001846399 0.0003061018 6.274707e-05
[1437,] 0.0002413592 0.0020197925 1.119309e-04
[1438,] 0.0001701263 0.0001861890 5.739314e-05
[1439,] 0.0001673127 0.0001852477 5.544983e-05
[1440,] 0.0001464266 0.0001756178 4.479409e-05
[1441,] 0.0001375178 0.0001355133 3.492625e-05
[1442,] 0.0001336770 0.0001429900 4.504238e-05
[1443,] 0.0001262633 0.0001673524 4.248059e-05
[1444,] 0.0002024251 0.0002116904 8.757589e-05
[1445,] 0.0001821264 0.0001567259 4.004669e-05
[1446,] 0.0001634018 0.0001772886 4.518290e-05
[1447,] 0.0001312324 0.0001741565 4.830376e-05
[1448,] 0.0002080501 0.0001444224 5.479526e-05
[1449,] 0.0001989065 0.0001437769 5.128364e-05
[1450,] 0.0001480433 0.0006550485 7.578676e-05
[1451,] 0.0001984282 0.0002846832 1.163273e-04
[1452,] 0.0001423717 0.0005515641 7.541998e-05
[1453,] 0.0001470484 0.0002134759 6.906065e-05
[1454,] 0.0001397431 0.0001382061 3.942107e-05
[1455,] 0.0001765339 0.0001327647 4.370562e-05
[1456,] 0.0002307132 0.0001459881 6.324232e-05
[1457,] 0.0001391978 0.0005006915 8.816531e-05
[1458,] 0.0001692655 0.0001449567 4.504094e-05
[1459,] 0.0001587584 0.0004405289 1.688851e-04
[1460,] 0.0002151864 0.0001467390 6.100328e-05
[1461,] 0.0001425783 0.0010303039 1.111961e-04
[1462,] 0.0001371686 0.0008188208 1.121075e-04
[1463,] 0.0001953854 0.0001910607 6.599749e-05
[1464,] 0.0002036212 0.0001470415 5.860272e-05
[1465,] 0.0001503928 0.0001201197 3.262591e-05
[1466,] 0.0001297628 0.0001770089 4.108077e-05
[1467,] 0.0001509851 0.0001255705 3.325223e-05
[1468,] 0.0001231609 0.0001425931 3.416157e-05
[1469,] 0.0001227838 0.0001619385 3.776725e-05
[1470,] 0.0001228782 0.0001583081 3.689866e-05
[1471,] 0.0001361729 0.0001438908 3.802163e-05
[1472,] 0.0001531660 0.0001639376 5.349481e-05
[1473,] 0.0001554027 0.0001917866 6.442057e-05
[1474,] 0.0001853544 0.0002032281 6.356655e-05
[1475,] 0.0001263851 0.0001453993 3.615557e-05
[1476,] 0.0001352018 0.0003410056 6.323517e-05
[1477,] 0.0001500608 0.0001066044 3.202770e-05
[1478,] 0.0001293520 0.0001535913 3.424186e-05
[1479,] 0.0001243441 0.0001577278 3.818142e-05
[1480,] 0.0001244029 0.0002334629 5.044967e-05
[1481,] 0.0001745083 0.0001759937 4.846027e-05
[1482,] 0.0001963273 0.0001736808 5.865179e-05
[1483,] 0.0001244982 0.0001139786 3.127549e-05
[1484,] 0.0001773050 0.0001656668 5.010796e-05
[1485,] 0.0001813505 0.0001645018 5.171760e-05
[1486,] 0.0001788792 0.0001644307 4.986473e-05
[1487,] 0.0002132245 0.0001197381 3.962747e-05
[1488,] 0.0001623158 0.0001426527 4.066241e-05
[1489,] 0.0002111701 0.0001537641 7.232429e-05
[1490,] 0.0002149135 0.0001527614 5.558162e-05
[1491,] 0.0001262892 0.0002538827 4.821576e-05
[1492,] 0.0001296321 0.0002265541 5.250150e-05
[1493,] 0.0001449515 0.0001169009 3.342858e-05
[1494,] 0.0001446784 0.0001627285 3.114266e-05
[1495,] 0.0001598265 0.0001459810 3.638427e-05
[1496,] 0.0001331148 0.0001195273 2.950456e-05
[1497,] 0.0002301920 0.0001534685 6.275157e-05
[1498,] 0.0001461107 0.0001486478 3.758874e-05
[1499,] 0.0001257191 0.0001463978 3.482271e-05
[1500,] 0.0001564214 0.0002061867 4.667520e-05
[1501,] 0.0001485229 0.0002174257 5.196122e-05
[1502,] 0.0001239293 0.0001199984 3.191292e-05
[1503,] 0.0001512103 0.0002310869 5.421485e-05
[1504,] 0.0001520442 0.0002321787 5.305817e-05
[1505,] 0.0002070824 0.0001258791 3.065977e-05
[1506,] 0.0001485062 0.0002480711 5.884972e-05
[1507,] 0.0001520499 0.0002045747 4.868395e-05
[1508,] 0.0001516848 0.0001942667 4.578033e-05
[1509,] 0.0002424882 0.0001366112 5.596252e-05
[1510,] 0.0001545974 0.0002300219 5.069341e-05
[1511,] 0.0001544493 0.0002426318 5.251957e-05
[1512,] 0.0001561568 0.0002295846 4.933243e-05
[1513,] 0.0001808181 0.0001942434 6.265359e-05
[1514,] 0.0001549325 0.0002450941 5.230207e-05
[1515,] 0.0001576183 0.0002429859 5.014318e-05
[1516,] 0.0001564705 0.0002508691 5.197456e-05
[1517,] 0.0001569352 0.0001807604 4.203561e-05
[1518,] 0.0001541444 0.0002186755 4.927757e-05
[1519,] 0.0001772636 0.0002472232 7.083270e-05
[1520,] 0.0003207347 0.0001987995 3.716204e-05
[1521,] 0.0001560971 0.0001512646 4.474169e-05
[1522,] 0.0001501157 0.0001390301 3.803562e-05
[1523,] 0.0001519957 0.0001298469 3.733877e-05
[1524,] 0.0001972938 0.0003173888 3.843554e-05
[1525,] 0.0001571645 0.0001302754 3.754000e-05
[1526,] 0.0002081073 0.0001345310 3.078427e-05
[1527,] 0.0001902053 0.0001089200 3.905624e-05
[1528,] 0.0001506998 0.0002144859 4.271180e-05
[1529,] 0.0001486530 0.0001840505 4.597560e-05
[1530,] 0.0002003411 0.0001418275 3.336277e-05
[1531,] 0.0001806737 0.0001358086 4.447806e-05
[1532,] 0.0001788279 0.0001358007 4.396113e-05
[1533,] 0.0001607925 0.0001077535 3.195981e-05
[1534,] 0.0001877124 0.0001357362 4.573410e-05
[1535,] 0.0002167402 0.0001182208 5.096217e-05
[1536,] 0.0001756603 0.0001377763 4.765956e-05
[1537,] 0.0001837254 0.0001370181 4.854801e-05
[1538,] 0.0001916690 0.0001367499 5.102459e-05
[1539,] 0.0001994519 0.0002614963 3.880812e-05
[1540,] 0.0001509998 0.0001768907 4.280415e-05
[1541,] 0.0001843468 0.0002745641 3.851707e-05
[1542,] 0.0001527556 0.0001689483 4.099692e-05
[1543,] 0.0001326116 0.0003874774 8.321557e-05
[1544,] 0.0002878165 0.0001345782 8.075322e-05
[1545,] 0.0004319775 0.0001109943 4.264996e-05
[1546,] 0.0001483461 0.0001187309 3.459808e-05
[1547,] 0.0001453651 0.0001373805 3.125656e-05
[1548,] 0.0001669124 0.0001393950 3.351648e-05
[1549,] 0.0002882996 0.0001143824 3.628674e-05
[1550,] 0.0001366959 0.0001064825 3.067376e-05
[1551,] 0.0002021771 0.0001864961 5.816880e-05
[1552,] 0.0001862119 0.0001147180 4.245401e-05
[1553,] 0.0004228464 0.0002507885 3.446689e-05
[1554,] 0.0002004087 0.0001204133 4.166115e-05
[1555,] 0.0002008933 0.0001316377 4.683052e-05
[1556,] 0.0004556131 0.0003030872 3.365591e-05
[1557,] 0.0002079790 0.0001399007 5.292353e-05
[1558,] 0.0002000524 0.0001407091 5.014728e-05
[1559,] 0.0004374634 0.0002833845 3.289893e-05
[1560,] 0.0021102368 0.0001181724 1.799221e-04
[1561,] 0.0001784160 0.0001355147 5.281786e-05
[1562,] 0.0003141748 0.0002365763 3.279908e-05
[1563,] 0.0004273502 0.0003544817 3.028016e-05
[1564,] 0.0003114358 0.0001809142 5.945771e-05
[1565,] 0.0003222480 0.0002245501 3.303370e-05
[1566,] 0.0002150723 0.0001077122 3.742435e-05
[1567,] 0.0003233247 0.0002255520 3.304740e-05
[1568,] 0.0002080089 0.0001351758 5.070344e-05
[1569,] 0.0002070156 0.0001386573 5.198117e-05
[1570,] 0.0001684640 0.0001535331 5.511391e-05
[1571,] 0.0002018594 0.0002180070 8.802819e-05
[1572,] 0.0004982550 0.0002501405 3.608347e-05
[1573,] 0.0007482933 0.0001397485 6.415146e-05
[1574,] 0.0001549886 0.0001249470 4.401548e-05
[1575,] 0.0006791461 0.0001386301 3.766647e-05
[1576,] 0.0002216509 0.0001993020 5.677796e-05
[1577,] 0.0007407124 0.0001800667 7.684939e-05
[1578,] 0.0003698740 0.0001534796 1.337203e-04
[1579,] 0.0001847033 0.0001346191 5.238305e-05
[1580,] 0.0002104928 0.0002166617 3.942060e-05
[1581,] 0.0001717556 0.0001594116 3.338331e-05
[1582,] 0.0010363180 0.0001760302 9.683452e-05
[1583,] 0.0002098864 0.0002009416 5.593481e-05
[1584,] 0.0003070796 0.0001731257 1.374242e-04
[1585,] 0.0001739055 0.0001327283 4.865256e-05
[1586,] 0.0011998246 0.0005737506 1.187777e-04
[1587,] 0.0004839080 0.0001961047 3.625419e-05
[1588,] 0.0001723486 0.0001301531 4.625416e-05
[1589,] 0.0003683377 0.0001742160 1.649118e-04
[1590,] 0.0004054797 0.0001691794 1.713469e-04
[1591,] 0.0004511564 0.0001840600 2.192128e-04
[1592,] 0.0004085199 0.0001783947 1.889896e-04
[1593,] 0.0004168346 0.0001705802 1.783619e-04
[1594,] 0.0001531460 0.0002739529 4.230555e-05
[1595,] 0.0003980481 0.0001815408 1.898864e-04
[1596,] 0.0004285220 0.0001750539 1.919177e-04
[1597,] 0.0003418898 0.0002223200 4.523077e-05
[1598,] 0.0006642616 0.0002074853 6.223110e-05
[1599,] 0.0005262395 0.0002019982 4.760229e-05
[1600,] 0.0001473583 0.0001567800 4.050607e-05
[1601,] 0.0005302152 0.0001932690 4.943526e-05
[1602,] 0.0001473060 0.0001572584 4.038576e-05
[1603,] 0.0004299283 0.0001647560 4.910513e-05
[1604,] 0.0002332528 0.0001757691 5.790908e-05
[1605,] 0.0005500719 0.0002141160 4.665117e-05
[1606,] 0.0001379605 0.0001082478 3.151734e-05
[1607,] 0.0001832512 0.0001672147 4.612226e-05
[1608,] 0.0002546983 0.0002296327 4.705037e-05
[1609,] 0.0001616095 0.0001344486 4.155809e-05
[1610,] 0.0001972359 0.0003000176 1.033101e-04
[1611,] 0.0001230236 0.0001284787 3.349130e-05
[1612,] 0.0001974613 0.0003066105 1.068734e-04
[1613,] 0.0001237872 0.0001239560 3.295588e-05
[1614,] 0.0001967512 0.0001995892 6.685548e-05
[1615,] 0.0001985947 0.0001725906 4.322717e-05
[1616,] 0.0001973918 0.0002124414 7.227256e-05
[1617,] 0.0001863127 0.0002532201 4.737078e-05
[1618,] 0.0001968090 0.0001903691 6.380757e-05
[1619,] 0.0001738586 0.0002385286 7.934105e-05
[1620,] 0.0001705167 0.0001619072 5.317487e-05
[1621,] 0.0001801543 0.0002029076 5.956558e-05
[1622,] 0.0001776244 0.0002180466 8.033991e-05
[1623,] 0.0001309082 0.0001582031 3.792062e-05
[1624,] 0.0001804234 0.0001879363 5.474780e-05
[1625,] 0.0001795868 0.0002153072 8.076782e-05
[1626,] 0.0001780041 0.0001920722 6.937371e-05
[1627,] 0.0001263654 0.0001207957 3.131005e-05
[1628,] 0.0001785287 0.0001977338 7.223823e-05
[1629,] 0.0001290330 0.0001212247 3.135891e-05
[1630,] 0.0001770733 0.0002343261 8.088139e-05
[1631,] 0.0001786333 0.0001965121 7.177685e-05
[1632,] 0.0001867231 0.0002447503 4.681271e-05
[1633,] 0.0001916689 0.0002640337 4.729385e-05
[1634,] 0.0001788816 0.0001965011 7.194979e-05
[1635,] 0.0001800427 0.0001965011 7.275836e-05
[1636,] 0.0001781358 0.0001977085 7.195303e-05
[1637,] 0.0001781014 0.0001977085 7.192835e-05
[1638,] 0.0001774166 0.0002343261 8.120791e-05
[1639,] 0.0001836001 0.0002343261 8.696061e-05
[1640,] 0.0001773193 0.0002154842 4.813955e-05
[1641,] 0.0001843314 0.0001957705 7.545985e-05
[1642,] 0.0001686959 0.0001859717 5.270515e-05
[1643,] 0.0001843441 0.0001944783 7.473619e-05
[1644,] 0.0002079736 0.0001683191 6.695434e-05
[1645,] 0.0001435021 0.0001143673 3.342069e-05
[1646,] 0.0001696021 0.0001989317 5.423692e-05
[1647,] 0.0001975389 0.0002349091 8.141831e-05
[1648,] 0.0001786776 0.0001611507 5.555685e-05
[1649,] 0.0001952076 0.0001872125 6.471409e-05
[1650,] 0.0001407279 0.0001871859 4.325175e-05
[1651,] 0.0001404536 0.0001143130 3.285512e-05
[1652,] 0.0001403063 0.0002623458 5.396448e-05
[1653,] 0.0002039344 0.0002646678 4.640343e-05
[1654,] 0.0001415509 0.0002518414 5.010653e-05
[1655,] 0.0001416883 0.0002562999 5.042880e-05
[1656,] 0.0001420930 0.0002620016 5.051685e-05
[1657,] 0.0001812048 0.0002230145 6.912161e-05
[1658,] 0.0001313780 0.0002955935 6.119150e-05
[1659,] 0.0001692401 0.0001599296 4.986613e-05
[1660,] 0.0001947501 0.0001855045 3.513248e-05
[1661,] 0.0001662220 0.0002303387 5.966583e-05
[1662,] 0.0002070534 0.0002257201 1.012489e-04
[1663,] 0.0001808477 0.0001987809 5.901354e-05
[1664,] 0.0002134796 0.0001542248 5.320052e-05
[1665,] 0.0001851915 0.0001616446 4.979450e-05
[1666,] 0.0001854544 0.0001611976 4.975297e-05
[1667,] 0.0001852591 0.0001624185 4.988094e-05
[1668,] 0.0001303733 0.0001637730 4.015303e-05
[1669,] 0.0001853325 0.0001621709 4.983749e-05
[1670,] 0.0001861454 0.0001620737 4.976049e-05
[1671,] 0.0002175760 0.0001855291 6.564793e-05
[1672,] 0.0001850147 0.0001611276 4.976790e-05
[1673,] 0.0001848453 0.0001608251 4.975641e-05
[1674,] 0.0001727426 0.0002118816 5.498344e-05
[1675,] 0.0001848459 0.0001611664 4.979163e-05
[1676,] 0.0001849409 0.0001620270 4.971399e-05
[1677,] 0.0001850350 0.0001612627 4.987786e-05
[1678,] 0.0001263696 0.0001302927 3.402755e-05
[1679,] 0.0001854853 0.0001613333 4.974662e-05
[1680,] 0.0001850094 0.0001609671 4.975169e-05
[1681,] 0.0001850318 0.0001610067 4.975111e-05
[1682,] 0.0001851708 0.0001601071 4.965309e-05
[1683,] 0.0001849842 0.0001601327 4.965838e-05
[1684,] 0.0001851184 0.0001606089 4.968057e-05
[1685,] 0.0001849425 0.0001601460 4.965999e-05
[1686,] 0.0001850491 0.0001598006 4.965447e-05
[1687,] 0.0001855271 0.0001598952 4.965809e-05
[1688,] 0.0001848066 0.0001599848 4.966179e-05
[1689,] 0.0001846235 0.0001630881 4.999397e-05
[1690,] 0.0001815880 0.0001935553 5.860965e-05
[1691,] 0.0001853614 0.0001701170 5.094689e-05
[1692,] 0.0001864354 0.0002167666 8.077137e-05
[1693,] 0.0001248280 0.0001281822 3.308685e-05
[1694,] 0.0001851415 0.0001690312 5.083770e-05
[1695,] 0.0002226268 0.0001895888 7.723848e-05
[1696,] 0.0001857236 0.0001716828 5.116493e-05
[1697,] 0.0001361467 0.0001367583 3.241995e-05
[1698,] 0.0001853077 0.0001607005 4.966916e-05
[1699,] 0.0001356413 0.0001325017 3.281876e-05
[1700,] 0.0001872007 0.0001576634 4.972590e-05
[1701,] 0.0001859498 0.0001604628 4.963252e-05
[1702,] 0.0001389663 0.0001373293 3.575721e-05
[1703,] 0.0001860661 0.0001600643 4.964341e-05
[1704,] 0.0001721898 0.0001750760 4.565263e-05
[1705,] 0.0001818203 0.0001840694 5.734626e-05
[1706,] 0.0002507773 0.0001612185 6.519539e-05
[1707,] 0.0001373530 0.0001146900 3.014916e-05
[1708,] 0.0001858320 0.0001548876 4.927094e-05
[1709,] 0.0001862893 0.0001551713 4.960446e-05
[1710,] 0.0001715528 0.0001927016 5.470965e-05
[1711,] 0.0001911461 0.0002044368 7.689412e-05
[1712,] 0.0002577827 0.0001207499 3.695033e-05
[1713,] 0.0001871659 0.0001553927 5.026093e-05
[1714,] 0.0002534802 0.0001764120 4.766972e-05
[1715,] 0.0001823860 0.0001943699 6.143850e-05
[1716,] 0.0001333383 0.0001070221 3.013970e-05
[1717,] 0.0001941690 0.0001402070 4.293110e-05
[1718,] 0.0001817887 0.0001582067 4.718431e-05
[1719,] 0.0002022909 0.0001996252 7.961890e-05
[1720,] 0.0001824697 0.0002013753 6.371031e-05
[1721,] 0.0001827801 0.0002371563 7.575681e-05
[1722,] 0.0001826622 0.0002374335 7.555300e-05
[1723,] 0.0001823141 0.0002367025 7.436147e-05
[1724,] 0.0001823639 0.0002333443 7.350290e-05
[1725,] 0.0001829740 0.0002327318 7.486097e-05
[1726,] 0.0001361709 0.0001906024 3.854811e-05
[1727,] 0.0001311329 0.0001266733 3.238619e-05
[1728,] 0.0001827784 0.0002304164 7.358746e-05
[1729,] 0.0001824404 0.0002238611 7.075929e-05
[1730,] 0.0001829181 0.0002275816 7.306352e-05
[1731,] 0.0001829326 0.0002227359 7.155766e-05
[1732,] 0.0001871748 0.0002363028 8.315156e-05
[1733,] 0.0001830252 0.0002272425 7.316959e-05
[1734,] 0.0001827428 0.0002272425 7.255308e-05
[1735,] 0.0001826870 0.0002208350 7.046019e-05
[1736,] 0.0001836949 0.0002172606 7.124308e-05
[1737,] 0.0001643487 0.0001449010 4.533667e-05
[1738,] 0.0001316947 0.0001391178 3.693082e-05
[1739,] 0.0001825302 0.0002179181 6.930494e-05
[1740,] 0.0001821605 0.0002616676 8.099361e-05
[1741,] 0.0001825142 0.0002386466 7.531721e-05
[1742,] 0.0001824871 0.0002241458 7.102779e-05
[1743,] 0.0001819563 0.0002289099 7.086944e-05
[1744,] 0.0001824070 0.0002284309 7.209830e-05
[1745,] 0.0001780101 0.0001499027 4.720624e-05
[1746,] 0.0001833156 0.0001379771 4.754856e-05
[1747,] 0.0001369987 0.0001371294 3.215236e-05
[1748,] 0.0001790884 0.0001339322 4.310999e-05
[1749,] 0.0001794104 0.0001329885 4.293439e-05
[1750,] 0.0001363722 0.0001101509 2.999903e-05
[1751,] 0.0003012247 0.0001809505 4.961708e-05
[1752,] 0.0001797277 0.0001323516 4.282823e-05
[1753,] 0.0001789224 0.0001309897 4.192691e-05
[1754,] 0.0001799924 0.0001308634 4.235503e-05
[1755,] 0.0001792056 0.0001329050 4.278128e-05
[1756,] 0.0001791150 0.0001330670 4.279000e-05
[1757,] 0.0001792539 0.0001325314 4.267145e-05
[1758,] 0.0001793549 0.0001315324 4.234731e-05
[1759,] 0.0001790397 0.0001378999 4.441629e-05
[1760,] 0.0001816282 0.0001950769 5.939219e-05
[1761,] 0.0001810237 0.0001826799 6.071759e-05
[1762,] 0.0002135077 0.0001696106 3.596019e-05
[1763,] 0.0001812410 0.0001833688 6.115693e-05
[1764,] 0.0001801392 0.0001891511 6.178969e-05
[1765,] 0.0001801883 0.0001756903 5.732668e-05
[1766,] 0.0001783882 0.0001407010 4.458092e-05
[1767,] 0.0001246396 0.0001819040 3.951297e-05
[1768,] 0.0001338060 0.0002580686 4.494591e-05
[1769,] 0.0001444080 0.0001107896 3.514637e-05
[1770,] 0.0001742507 0.0001296011 4.258343e-05
[1771,] 0.0003928318 0.0001731413 1.470698e-04
[1772,] 0.0001714772 0.0001368184 5.677923e-05
[1773,] 0.0001908205 0.0001199242 3.288169e-05
[1774,] 0.0001861209 0.0001191689 3.292837e-05
[1775,] 0.0001884400 0.0001189577 3.287347e-05
[1776,] 0.0001958968 0.0001249140 3.298195e-05
[1777,] 0.0001757344 0.0001220918 3.349193e-05
[1778,] 0.0001312360 0.0001603707 3.309874e-05
[1779,] 0.0001922913 0.0001187794 3.290787e-05
[1780,] 0.0001811955 0.0001665688 5.795091e-05
[1781,] 0.0001245178 0.0001894364 3.831500e-05
[1782,] 0.0001502867 0.0001773292 4.088985e-05
[1783,] 0.0001458050 0.0001687838 4.230998e-05
[1784,] 0.0001561830 0.0001616233 3.247418e-05
[1785,] 0.0001736228 0.0002444917 3.964149e-05
[1786,] 0.0001694357 0.0002543268 4.116577e-05
[1787,] 0.0001723232 0.0002474213 4.008465e-05
[1788,] 0.0001337393 0.0001770022 4.215199e-05
[1789,] 0.0002457057 0.0001521861 5.359344e-05
[1790,] 0.0001329098 0.0002447302 4.009270e-05
[1791,] 0.0004247990 0.0001519354 1.176670e-04
[1792,] 0.0001922149 0.0001756349 4.470465e-05
[1793,] 0.0001608420 0.0001062519 3.221873e-05
[1794,] 0.0001797847 0.0001540859 5.020851e-05
[1795,] 0.0003041451 0.0001124771 5.019775e-05
[1796,] 0.0001729779 0.0001668453 7.049019e-05
[1797,] 0.0004431744 0.0002102099 2.315472e-04
[1798,] 0.0001857138 0.0001381725 4.383948e-05
[1799,] 0.0003365838 0.0001661588 1.446407e-04
[1800,] 0.0001733241 0.0001432056 4.295770e-05
[1801,] 0.0001960173 0.0001941525 6.468890e-05
[1802,] 0.0001372204 0.0002080086 6.668649e-05
[1803,] 0.0001720205 0.0002261233 6.028878e-05
[1804,] 0.0001340603 0.0001660212 4.408355e-05
[1805,] 0.0001549709 0.0002425839 5.099834e-05
[1806,] 0.0001386323 0.0001714523 4.782017e-05
[1807,] 0.0001557079 0.0001558416 3.606795e-05
[1808,] 0.0001333688 0.0001735890 4.345982e-05
[1809,] 0.0001291906 0.0002027778 4.300444e-05
[1810,] 0.0004822289 0.0004020381 6.675276e-05
[1811,] 0.0001314244 0.0001222763 3.287116e-05
[1812,] 0.0004508430 0.0001992390 1.981311e-04
[1813,] 0.0001995469 0.0001257033 4.130587e-05
[1814,] 0.0004210088 0.0003845585 4.633003e-05
[1815,] 0.0002069650 0.0001230854 3.870812e-05
[1816,] 0.0001326678 0.0001836510 4.388080e-05
[1817,] 0.0001862264 0.0002089757 6.769369e-05
[1818,] 0.0001647110 0.0001102759 3.412546e-05
[1819,] 0.0001850263 0.0001620070 5.161463e-05
[1820,] 0.0002301887 0.0001569135 7.415615e-05
[1821,] 0.0002303572 0.0001667789 8.251811e-05
[1822,] 0.0001379023 0.0001856697 5.290170e-05
[1823,] 0.0001365302 0.0002057192 5.759296e-05
[1824,] 0.0001397671 0.0001900737 5.562261e-05
[1825,] 0.0001396220 0.0001900737 5.550154e-05
[1826,] 0.0001936861 0.0001645310 6.299296e-05
[1827,] 0.0001316892 0.0001399441 4.061307e-05
[1828,] 0.0002010426 0.0001587333 6.127542e-05
[1829,] 0.0001432412 0.0001721010 4.983165e-05
[1830,] 0.0001478427 0.0001840336 3.793793e-05
[1831,] 0.0001416363 0.0002000125 5.739240e-05
[1832,] 0.0001741194 0.0002164688 6.183896e-05
[1833,] 0.0001752627 0.0002161277 6.423117e-05
[1834,] 0.0001716477 0.0001075055 3.280341e-05
[1835,] 0.0001457800 0.0001459914 3.428974e-05
[1836,] 0.0001769342 0.0001594914 4.825531e-05
[1837,] 0.0001314684 0.0001259882 3.825947e-05
[1838,] 0.0001338400 0.0001261077 3.195662e-05
[1839,] 0.0001374269 0.0001370811 3.571714e-05
[1840,] 0.0002092363 0.0001947392 6.267614e-05
[1841,] 0.0001869333 0.0001581156 4.082511e-05
[1842,] 0.0001623679 0.0002087300 5.508725e-05
[1843,] 0.0002827183 0.0002307561 4.737916e-05
[1844,] 0.0002831117 0.0001748306 8.632367e-05
[1845,] 0.0002989477 0.0002253390 4.711703e-05
[1846,] 0.0002703318 0.0001572601 3.344927e-05
[1847,] 0.0001373194 0.0001187697 3.118277e-05
[1848,] 0.0001494571 0.0001561424 3.409573e-05
[1849,] 0.0001635499 0.0002142958 5.991687e-05
[1850,] 0.0002516884 0.0001210884 4.378969e-05
[1851,] 0.0001607145 0.0002299984 5.716566e-05
[1852,] 0.0001787870 0.0002153034 8.937508e-05
[1853,] 0.0002587378 0.0002134687 1.321263e-04
[1854,] 0.0002627428 0.0001467821 6.511522e-05
[1855,] 0.0002617648 0.0001894249 9.239086e-05
[1856,] 0.0001613260 0.0002439646 6.314175e-05
[1857,] 0.0003847978 0.0001232062 4.843244e-05
[1858,] 0.0001607992 0.0002006591 5.486155e-05
[1859,] 0.0002790219 0.0001918852 1.040055e-04
[1860,] 0.0001561247 0.0001275846 4.163567e-05
[1861,] 0.0001574210 0.0001739330 3.152462e-05
[1862,] 0.0002016543 0.0001437476 4.585385e-05
[1863,] 0.0002651803 0.0001933867 1.121979e-04
[1864,] 0.0001617215 0.0001648914 4.512728e-05
[1865,] 0.0001284682 0.0001551951 3.670477e-05
[1866,] 0.0002396332 0.0001336288 5.526843e-05
[1867,] 0.0001362842 0.0001227093 3.422356e-05
[1868,] 0.0001643091 0.0002363898 6.154102e-05
[1869,] 0.0002454905 0.0001364878 3.030198e-05
[1870,] 0.0001874919 0.0001292160 4.770446e-05
[1871,] 0.0001651757 0.0002148466 5.485725e-05
[1872,] 0.0001931479 0.0001080734 3.427383e-05
[1873,] 0.0002875816 0.0002036398 1.273525e-04
[1874,] 0.0001462175 0.0001158225 3.432873e-05
[1875,] 0.0001937883 0.0003735707 1.561002e-04
[1876,] 0.0001891507 0.0001894310 6.485646e-05
[1877,] 0.0001878793 0.0001915137 6.484482e-05
[1878,] 0.0002008094 0.0003701208 8.538013e-05
[1879,] 0.0001624732 0.0001095534 3.724551e-05
[1880,] 0.0001775937 0.0002763787 6.304507e-05
[1881,] 0.0001772835 0.0001225401 4.066244e-05
[1882,] 0.0001660668 0.0001246161 3.709043e-05
[1883,] 0.0001973243 0.0001765321 6.149721e-05
[1884,] 0.0001435774 0.0001762242 3.981524e-05
[1885,] 0.0001268039 0.0001154923 3.157125e-05
[1886,] 0.0001926499 0.0003293194 1.154391e-04
[1887,] 0.0001648710 0.0002528568 8.376466e-05
[1888,] 0.0001916485 0.0006120090 1.627409e-04
[1889,] 0.0001414412 0.0001477720 3.749177e-05
[1890,] 0.0001407724 0.0001593889 4.094093e-05
[1891,] 0.0001324594 0.0001093837 3.113515e-05
[1892,] 0.0001971447 0.0001197742 4.018040e-05
[1893,] 0.0001517300 0.0001537315 3.868801e-05
[1894,] 0.0001306532 0.0001382144 3.962687e-05
[1895,] 0.0001950071 0.0003342506 8.667533e-05
[1896,] 0.0001406631 0.0002152248 4.643021e-05
[1897,] 0.0001868097 0.0001603702 6.859164e-05
[1898,] 0.0001874639 0.0001596082 6.847151e-05
[1899,] 0.0001283721 0.0001543244 3.548079e-05
[1900,] 0.0001577744 0.0004839861 1.310932e-04
[1901,] 0.0001879831 0.0001308023 4.238386e-05
[1902,] 0.0001739489 0.0001260852 3.589334e-05
[1903,] 0.0001670571 0.0001351666 4.364400e-05
[1904,] 0.0001625237 0.0001673154 3.082000e-05
[1905,] 0.0001731717 0.0001445384 4.160767e-05
[1906,] 0.0001903882 0.0002145413 6.637802e-05
[1907,] 0.0001650706 0.0001345259 4.339875e-05
[1908,] 0.0001667934 0.0002157741 6.017595e-05
[1909,] 0.0001416448 0.0001501417 3.119964e-05
[1910,] 0.0001700034 0.0001364509 4.290480e-05
[1911,] 0.0002014268 0.0001771971 5.491159e-05
[1912,] 0.0001664196 0.0001591112 5.407460e-05
[1913,] 0.0001695558 0.0001887643 7.091143e-05
[1914,] 0.0001648314 0.0002291403 7.754539e-05
[1915,] 0.0002193606 0.0001388519 5.997490e-05
[1916,] 0.0002017899 0.0001709631 5.640743e-05
[1917,] 0.0001898083 0.0004191416 1.373557e-04
[1918,] 0.0001915448 0.0002090991 6.688609e-05
[1919,] 0.0001872049 0.0002554253 3.363638e-05
[1920,] 0.0001960561 0.0004638697 3.772034e-05
[1921,] 0.0001636006 0.0001759607 3.157274e-05
[1922,] 0.0001917161 0.0001358344 4.354810e-05
[1923,] 0.0001970442 0.0001727098 5.577997e-05
[1924,] 0.0001963882 0.0001563290 7.564579e-05
[1925,] 0.0001900584 0.0002196273 7.154090e-05
[1926,] 0.0001805925 0.0001218262 3.266609e-05
[1927,] 0.0001964274 0.0001421826 4.829154e-05
[1928,] 0.0001412142 0.0001211056 3.107635e-05
[1929,] 0.0001976357 0.0001566716 5.430162e-05
[1930,] 0.0001976287 0.0001391100 4.950939e-05
[1931,] 0.0001973669 0.0001405691 5.010851e-05
[1932,] 0.0001579952 0.0001329431 5.021421e-05
[1933,] 0.0001977580 0.0001382903 4.925644e-05
[1934,] 0.0001551652 0.0001472002 5.566438e-05
[1935,] 0.0001927425 0.0001508486 4.902661e-05
[1936,] 0.0001712242 0.0007422142 3.165377e-04
[1937,] 0.0001838991 0.0001567262 7.133063e-05
[1938,] 0.0002177467 0.0001925488 7.762931e-05
[1939,] 0.0001300307 0.0007290458 7.760229e-05
[1940,] 0.0001937725 0.0002756881 4.709150e-05
[1941,] 0.0002003561 0.0002788332 1.549059e-04
[1942,] 0.0001484573 0.0004305078 1.185802e-04
[1943,] 0.0001882784 0.0001298798 5.197286e-05
[1944,] 0.0001907756 0.0001867420 6.042105e-05
[1945,] 0.0001564298 0.0001704431 4.315494e-05
[1946,] 0.0001658409 0.0001420356 5.610043e-05
[1947,] 0.0001788069 0.0002308914 1.079313e-04
[1948,] 0.0001846971 0.0001885221 8.954174e-05
[1949,] 0.0001881259 0.0001382509 5.965104e-05
[1950,] 0.0001664336 0.0001220950 3.584754e-05
[1951,] 0.0001287993 0.0009318808 9.345129e-05
[1952,] 0.0002479920 0.0002259412 1.549587e-04
[1953,] 0.0002031879 0.0001844722 5.381066e-05
[1954,] 0.0001713515 0.0001211489 3.927571e-05
[1955,] 0.0002308183 0.0001876649 7.343145e-05
[1956,] 0.0002361496 0.0001880795 7.639253e-05
[1957,] 0.0001898358 0.0001479093 4.714393e-05
[1958,] 0.0002935834 0.0001251259 6.804366e-05
[1959,] 0.0004452701 0.0001380033 1.183494e-04
[1960,] 0.0001669078 0.0003226493 1.230038e-04
[1961,] 0.0002551833 0.0001258303 3.773200e-05
[1962,] 0.0002243643 0.0002042460 5.068749e-05
[1963,] 0.0002308274 0.0002926057 6.230719e-05
[1964,] 0.0002986747 0.0002485092 2.102945e-04
[1965,] 0.0002386456 0.0001599726 4.646811e-05
[1966,] 0.0001731766 0.0001731403 4.761226e-05
[1967,] 0.0001490403 0.0001176119 3.663249e-05
[1968,] 0.0002006625 0.0002524855 1.042888e-04
[1969,] 0.0002169075 0.0001755427 7.706942e-05
[1970,] 0.0001540395 0.0001366240 4.534615e-05
[1971,] 0.0001945269 0.0001469533 5.069340e-05
[1972,] 0.0001710326 0.0001858170 5.410462e-05
[1973,] 0.0001868103 0.0003158958 1.096190e-04
[1974,] 0.0001587292 0.0001249008 4.248040e-05
[1975,] 0.0001965815 0.0004407887 1.345758e-04
[1976,] 0.0001268199 0.0005481266 6.640948e-05
[1977,] 0.0001247275 0.0001742563 3.609548e-05
[1978,] 0.0001424995 0.0002198877 3.612022e-05
[1979,] 0.0001739886 0.0009168300 3.203423e-04
[1980,] 0.0001246043 0.0002529149 4.454174e-05
[1981,] 0.0001853640 0.0001181254 3.837388e-05
[1982,] 0.0001243605 0.0001902083 3.809110e-05
[1983,] 0.0001989618 0.0001856288 6.797352e-05
```
