## Supplementary material for "Characterization of shared and ancestry-specific signals driving complex traits using multi-ancestry fine-mapping": s1_data.bim

```
22	chr22:42310725:G:A	0	42310725	A	G
22	chr22:42311578:A:G	0	42311578	G	A
22	chr22:42311709:G:A	0	42311709	A	G
22	chr22:42312268:T:C	0	42312268	C	T
22	chr22:42312375:A:G	0	42312375	G	A
22	chr22:42313328:C:T	0	42313328	T	C
22	chr22:42313756:C:T	0	42313756	T	C
22	chr22:42314046:G:A	0	42314046	A	G
22	chr22:42314086:G:C	0	42314086	C	G
22	chr22:42314600:A:G	0	42314600	G	A
22	chr22:42314876:C:T	0	42314876	T	C
22	chr22:42314997:G:C	0	42314997	C	G
22	chr22:42316656:C:T	0	42316656	T	C
22	chr22:42317038:T:C	0	42317038	C	T
22	chr22:42317618:A:AG	0	42317618	AG	A
22	chr22:42318651:C:T	0	42318651	T	C
22	chr22:42319030:G:C	0	42319030	C	G
22	chr22:42319322:G:A	0	42319322	A	G
22	chr22:42319369:G:A	0	42319369	A	G
22	chr22:42320478:T:C	0	42320478	C	T
22	chr22:42320626:G:A	0	42320626	A	G
22	chr22:42321102:A:G	0	42321102	G	A
22	chr22:42321584:G:A	0	42321584	A	G
22	chr22:42321806:T:G	0	42321806	G	T
22	chr22:42321878:C:T	0	42321878	T	C
22	chr22:42322475:T:A	0	42322475	A	T
22	chr22:42324955:C:T	0	42324955	T	C
22	chr22:42325004:A:G	0	42325004	G	A
22	chr22:42325368:T:G	0	42325368	G	T
22	chr22:42326512:T:C	0	42326512	C	T
22	chr22:42326801:T:A	0	42326801	A	T
22	chr22:42327897:C:T	0	42327897	T	C
22	chr22:42329739:G:C	0	42329739	C	G
22	chr22:42331225:C:T	0	42331225	T	C
22	chr22:42331298:T:C	0	42331298	C	T
22	chr22:42332162:C:T	0	42332162	T	C
22	chr22:42332450:T:C	0	42332450	C	T
22	chr22:42333034:C:T	0	42333034	T	C
22	chr22:42333590:A:G	0	42333590	G	A
22	chr22:42334674:C:T	0	42334674	T	C
22	chr22:42335379:G:A	0	42335379	A	G
22	chr22:42335534:G:T	0	42335534	T	G
22	chr22:42337015:A:G	0	42337015	G	A
22	chr22:42337861:C:T	0	42337861	T	C
22	chr22:42339959:CTGCATACTCAGCAAAG:C	0	42339959	C	CTGCATACTCAGCAAAG
22	chr22:42340130:C:G	0	42340130	G	C
22	chr22:42342760:C:T	0	42342760	T	C
22	chr22:42344659:T:C	0	42344659	C	T
22	chr22:42345587:G:A	0	42345587	A	G
22	chr22:42345721:C:T	0	42345721	T	C
22	chr22:42345787:A:C	0	42345787	C	A
22	chr22:42345881:C:T	0	42345881	T	C
22	chr22:42346639:G:A	0	42346639	A	G
22	chr22:42346932:G:A	0	42346932	A	G
22	chr22:42347019:G:A	0	42347019	A	G
22	chr22:42348103:G:A	0	42348103	A	G
22	chr22:42348356:T:C	0	42348356	C	T
22	chr22:42348357:G:A	0	42348357	A	G
22	chr22:42348814:C:T	0	42348814	T	C
22	chr22:42348844:A:G	0	42348844	G	A
22	chr22:42348973:G:C	0	42348973	C	G
22	chr22:42349346:T:C	0	42349346	C	T
22	chr22:42349540:T:G	0	42349540	G	T
22	chr22:42349691:C:T	0	42349691	T	C
22	chr22:42349801:G:A	0	42349801	A	G
22	chr22:42349871:C:T	0	42349871	T	C
22	chr22:42349907:G:C	0	42349907	C	G
22	chr22:42350170:T:G	0	42350170	G	T
22	chr22:42350572:C:T	0	42350572	T	C
22	chr22:42350711:C:T	0	42350711	T	C
22	chr22:42350871:G:A	0	42350871	A	G
22	chr22:42350942:A:G	0	42350942	G	A
22	chr22:42351317:A:C	0	42351317	C	A
22	chr22:42351430:G:C	0	42351430	C	G
22	chr22:42351472:A:G	0	42351472	G	A
22	chr22:42351516:C:T	0	42351516	T	C
22	chr22:42351527:G:A	0	42351527	A	G
22	chr22:42351622:G:A	0	42351622	A	G
22	chr22:42352451:G:A	0	42352451	A	G
22	chr22:42353059:C:T	0	42353059	T	C
22	chr22:42353241:G:A	0	42353241	A	G
22	chr22:42353606:A:C	0	42353606	C	A
22	chr22:42354612:G:A	0	42354612	A	G
22	chr22:42354684:T:G	0	42354684	G	T
22	chr22:42354750:T:C	0	42354750	C	T
22	chr22:42355391:C:T	0	42355391	T	C
22	chr22:42355457:G:A	0	42355457	A	G
22	chr22:42355935:A:G	0	42355935	G	A
22	chr22:42356274:T:G	0	42356274	G	T
22	chr22:42356921:A:G	0	42356921	G	A
22	chr22:42357914:G:A	0	42357914	A	G
22	chr22:42358723:C:G	0	42358723	G	C
22	chr22:42359071:T:C	0	42359071	C	T
22	chr22:42360491:T:C	0	42360491	C	T
22	chr22:42361548:T:C	0	42361548	C	T
22	chr22:42362239:T:C	0	42362239	C	T
22	chr22:42362240:G:A	0	42362240	A	G
22	chr22:42362720:C:T	0	42362720	T	C
22	chr22:42363335:T:C	0	42363335	C	T
22	chr22:42364060:G:A	0	42364060	A	G
22	chr22:42365850:T:C	0	42365850	C	T
22	chr22:42366018:A:G	0	42366018	G	A
22	chr22:42368770:C:T	0	42368770	T	C
22	chr22:42370728:G:A	0	42370728	A	G
22	chr22:42371464:A:G	0	42371464	G	A
22	chr22:42373131:C:A	0	42373131	A	C
22	chr22:42373646:G:A	0	42373646	A	G
22	chr22:42375220:C:T	0	42375220	T	C
22	chr22:42375386:A:G	0	42375386	G	A
22	chr22:42375709:T:C	0	42375709	C	T
22	chr22:42375882:T:C	0	42375882	C	T
22	chr22:42376077:T:A	0	42376077	A	T
22	chr22:42376095:C:T	0	42376095	T	C
22	chr22:42376166:G:A	0	42376166	A	G
22	chr22:42377440:C:T	0	42377440	T	C
22	chr22:42377619:T:C	0	42377619	C	T
22	chr22:42377726:T:G	0	42377726	G	T
22	chr22:42378399:C:T	0	42378399	T	C
22	chr22:42378482:T:C	0	42378482	C	T
22	chr22:42378854:C:G	0	42378854	G	C
22	chr22:42378873:T:C	0	42378873	C	T
22	chr22:42379802:C:T	0	42379802	T	C
22	chr22:42379908:G:A	0	42379908	A	G
22	chr22:42379943:T:A	0	42379943	A	T
22	chr22:42380270:C:T	0	42380270	T	C
22	chr22:42380582:T:C	0	42380582	C	T
22	chr22:42380603:A:G	0	42380603	G	A
22	chr22:42380962:G:A	0	42380962	A	G
22	chr22:42381656:C:T	0	42381656	T	C
22	chr22:42381688:A:G	0	42381688	G	A
22	chr22:42381710:G:A	0	42381710	A	G
22	chr22:42381960:C:T	0	42381960	T	C
22	chr22:42382072:A:G	0	42382072	G	A
22	chr22:42382110:C:T	0	42382110	T	C
22	chr22:42382319:A:G	0	42382319	G	A
22	chr22:42383012:T:C	0	42383012	C	T
22	chr22:42383873:G:A	0	42383873	A	G
22	chr22:42383894:G:A	0	42383894	A	G
22	chr22:42384979:T:C	0	42384979	C	T
22	chr22:42385065:G:A	0	42385065	A	G
22	chr22:42387064:G:A	0	42387064	A	G
22	chr22:42387124:G:T	0	42387124	T	G
22	chr22:42387500:C:T	0	42387500	T	C
22	chr22:42387824:C:T	0	42387824	T	C
22	chr22:42387911:C:T	0	42387911	T	C
22	chr22:42388195:C:T	0	42388195	T	C
22	chr22:42388211:C:CT	0	42388211	CT	C
22	chr22:42389115:G:A	0	42389115	A	G
22	chr22:42389432:T:C	0	42389432	C	T
22	chr22:42390388:G:A	0	42390388	A	G
22	chr22:42390538:T:C	0	42390538	C	T
22	chr22:42391037:C:T	0	42391037	T	C
22	chr22:42391095:T:A	0	42391095	A	T
22	chr22:42391276:T:C	0	42391276	C	T
22	chr22:42392188:AG:A	0	42392188	A	AG
22	chr22:42392310:G:T	0	42392310	T	G
22	chr22:42392474:G:A	0	42392474	A	G
22	chr22:42392913:T:C	0	42392913	C	T
22	chr22:42393440:G:A	0	42393440	A	G
22	chr22:42394697:C:A	0	42394697	A	C
22	chr22:42395436:G:A	0	42395436	A	G
22	chr22:42395658:G:A	0	42395658	A	G
22	chr22:42396009:C:T	0	42396009	T	C
22	chr22:42396154:G:C	0	42396154	C	G
22	chr22:42396204:C:T	0	42396204	T	C
22	chr22:42396368:C:T	0	42396368	T	C
22	chr22:42397557:G:A	0	42397557	A	G
22	chr22:42397839:C:T	0	42397839	T	C
22	chr22:42398224:C:T	0	42398224	T	C
22	chr22:42398231:G:A	0	42398231	A	G
22	chr22:42398264:G:A	0	42398264	A	G
22	chr22:42398320:T:C	0	42398320	C	T
22	chr22:42399195:C:T	0	42399195	T	C
22	chr22:42399231:G:T	0	42399231	T	G
22	chr22:42399239:G:A	0	42399239	A	G
22	chr22:42400463:C:A	0	42400463	A	C
22	chr22:42400737:A:G	0	42400737	G	A
22	chr22:42400772:A:T	0	42400772	T	A
22	chr22:42400896:A:G	0	42400896	G	A
22	chr22:42400908:G:A	0	42400908	A	G
22	chr22:42400955:G:A	0	42400955	A	G
22	chr22:42401779:A:G	0	42401779	G	A
22	chr22:42402631:T:C	0	42402631	C	T
22	chr22:42403092:C:T	0	42403092	T	C
22	chr22:42403448:T:C	0	42403448	C	T
22	chr22:42403474:G:A	0	42403474	A	G
22	chr22:42403870:G:A	0	42403870	A	G
22	chr22:42404075:C:T	0	42404075	T	C
22	chr22:42405446:A:G	0	42405446	G	A
22	chr22:42406920:G:A	0	42406920	A	G
22	chr22:42407114:G:C	0	42407114	C	G
22	chr22:42407803:G:A	0	42407803	A	G
22	chr22:42408022:C:A	0	42408022	A	C
22	chr22:42409889:C:T	0	42409889	T	C
22	chr22:42409919:G:A	0	42409919	A	G
22	chr22:42410725:A:C	0	42410725	C	A
22	chr22:42411210:G:C	0	42411210	C	G
22	chr22:42411308:T:C	0	42411308	C	T
22	chr22:42411345:C:T	0	42411345	T	C
22	chr22:42411864:G:A	0	42411864	A	G
22	chr22:42412530:T:C	0	42412530	C	T
22	chr22:42412784:C:T	0	42412784	T	C
22	chr22:42413104:G:A	0	42413104	A	G
22	chr22:42413860:T:C	0	42413860	C	T
22	chr22:42414047:T:C	0	42414047	C	T
22	chr22:42414242:G:A	0	42414242	A	G
22	chr22:42414982:G:A	0	42414982	A	G
22	chr22:42415095:C:T	0	42415095	T	C
22	chr22:42415150:A:G	0	42415150	G	A
22	chr22:42415156:T:G	0	42415156	G	T
22	chr22:42415642:T:C	0	42415642	C	T
22	chr22:42415913:A:C	0	42415913	C	A
22	chr22:42416465:A:G	0	42416465	G	A
22	chr22:42417493:GGAACGGATTTGA:G	0	42417493	G	GGAACGGATTTGA
22	chr22:42417747:T:C	0	42417747	C	T
22	chr22:42418021:G:A	0	42418021	A	G
22	chr22:42419119:G:A	0	42419119	A	G
22	chr22:42419352:G:A	0	42419352	A	G
22	chr22:42419750:C:G	0	42419750	G	C
22	chr22:42420536:C:T	0	42420536	T	C
22	chr22:42420658:C:T	0	42420658	T	C
22	chr22:42420706:C:T	0	42420706	T	C
22	chr22:42420721:A:G	0	42420721	G	A
22	chr22:42421220:G:A	0	42421220	A	G
22	chr22:42421786:T:C	0	42421786	C	T
22	chr22:42422492:G:A	0	42422492	A	G
22	chr22:42422971:T:C	0	42422971	C	T
22	chr22:42423149:A:G	0	42423149	G	A
22	chr22:42423747:G:A	0	42423747	A	G
22	chr22:42424201:G:A	0	42424201	A	G
22	chr22:42424244:C:T	0	42424244	T	C
22	chr22:42424258:A:G	0	42424258	G	A
22	chr22:42424347:A:G	0	42424347	G	A
22	chr22:42424420:AG:A	0	42424420	A	AG
22	chr22:42424421:G:A	0	42424421	A	G
22	chr22:42425179:C:T	0	42425179	T	C
22	chr22:42425271:TC:T	0	42425271	T	TC
22	chr22:42425495:A:G	0	42425495	G	A
22	chr22:42425692:C:T	0	42425692	T	C
22	chr22:42425994:A:G	0	42425994	G	A
22	chr22:42426673:G:A	0	42426673	A	G
22	chr22:42427567:T:C	0	42427567	C	T
22	chr22:42429033:A:G	0	42429033	G	A
22	chr22:42431753:A:C	0	42431753	C	A
22	chr22:42436263:C:T	0	42436263	T	C
22	chr22:42437127:T:TTTTTTC	0	42437127	TTTTTTC	T
22	chr22:42437727:G:A	0	42437727	A	G
22	chr22:42439770:T:C	0	42439770	C	T
22	chr22:42441074:C:G	0	42441074	G	C
22	chr22:42447845:A:G	0	42447845	G	A
22	chr22:42450659:G:A	0	42450659	A	G
22	chr22:42452348:G:T	0	42452348	T	G
22	chr22:42453256:G:A	0	42453256	A	G
22	chr22:42454295:T:C	0	42454295	C	T
22	chr22:42456561:T:C	0	42456561	C	T
22	chr22:42457005:G:A	0	42457005	A	G
22	chr22:42457012:G:A	0	42457012	A	G
22	chr22:42457202:C:A	0	42457202	A	C
22	chr22:42457697:A:G	0	42457697	G	A
22	chr22:42458640:C:T	0	42458640	T	C
22	chr22:42459271:T:C	0	42459271	C	T
22	chr22:42459780:A:C	0	42459780	C	A
22	chr22:42460485:G:A	0	42460485	A	G
22	chr22:42461279:A:G	0	42461279	G	A
22	chr22:42461302:G:A	0	42461302	A	G
22	chr22:42461605:A:G	0	42461605	G	A
22	chr22:42462254:T:A	0	42462254	A	T
22	chr22:42462604:A:G	0	42462604	G	A
22	chr22:42462707:A:G	0	42462707	G	A
22	chr22:42464480:A:G	0	42464480	G	A
22	chr22:42465037:G:T	0	42465037	T	G
22	chr22:42465721:A:G	0	42465721	G	A
22	chr22:42465998:T:C	0	42465998	C	T
22	chr22:42466431:C:A	0	42466431	A	C
22	chr22:42466475:G:T	0	42466475	T	G
22	chr22:42466797:ATTTTTAGTAGAGACGGGG:A	0	42466797	A	ATTTTTAGTAGAGACGGGG
22	chr22:42467319:G:A	0	42467319	A	G
22	chr22:42467345:A:AC	0	42467345	AC	A
22	chr22:42467824:G:A	0	42467824	A	G
22	chr22:42469005:C:A	0	42469005	A	C
22	chr22:42469748:T:C	0	42469748	C	T
22	chr22:42470054:G:A	0	42470054	A	G
22	chr22:42470421:T:G	0	42470421	G	T
22	chr22:42470608:A:G	0	42470608	G	A
22	chr22:42470993:T:G	0	42470993	G	T
22	chr22:42471326:T:C	0	42471326	C	T
22	chr22:42471849:T:A	0	42471849	A	T
22	chr22:42471892:A:G	0	42471892	G	A
22	chr22:42474157:C:A	0	42474157	A	C
22	chr22:42474435:G:A	0	42474435	A	G
22	chr22:42475004:ACT:A	0	42475004	A	ACT
22	chr22:42475109:T:G	0	42475109	G	T
22	chr22:42475826:G:C	0	42475826	C	G
22	chr22:42475928:G:C	0	42475928	C	G
22	chr22:42476080:C:T	0	42476080	T	C
22	chr22:42476122:T:A	0	42476122	A	T
22	chr22:42476581:T:C	0	42476581	C	T
22	chr22:42477936:A:G	0	42477936	G	A
22	chr22:42478283:C:T	0	42478283	T	C
22	chr22:42478625:G:A	0	42478625	A	G
22	chr22:42478767:G:A	0	42478767	A	G
22	chr22:42479513:T:G	0	42479513	G	T
22	chr22:42480598:T:C	0	42480598	C	T
22	chr22:42481094:C:T	0	42481094	T	C
22	chr22:42481120:T:C	0	42481120	C	T
22	chr22:42481537:G:A	0	42481537	A	G
22	chr22:42482343:A:G	0	42482343	G	A
22	chr22:42483997:GGCCCTCCCC:G	0	42483997	G	GGCCCTCCCC
22	chr22:42484955:A:G	0	42484955	G	A
22	chr22:42489449:C:T	0	42489449	T	C
22	chr22:42492254:C:G	0	42492254	G	C
22	chr22:42494618:A:C	0	42494618	C	A
22	chr22:42496327:T:A	0	42496327	A	T
22	chr22:42496898:G:A	0	42496898	A	G
22	chr22:42497362:T:G	0	42497362	G	T
22	chr22:42497666:CA:C	0	42497666	C	CA
22	chr22:42498237:G:A	0	42498237	A	G
22	chr22:42499873:T:C	0	42499873	C	T
22	chr22:42499984:T:C	0	42499984	C	T
22	chr22:42506058:T:C	0	42506058	C	T
22	chr22:42506272:G:C	0	42506272	C	G
22	chr22:42507846:T:C	0	42507846	C	T
22	chr22:42507883:A:T	0	42507883	T	A
22	chr22:42508382:T:C	0	42508382	C	T
22	chr22:42508545:T:C	0	42508545	C	T
22	chr22:42508549:T:A	0	42508549	A	T
22	chr22:42510298:A:G	0	42510298	G	A
22	chr22:42510423:T:C	0	42510423	C	T
22	chr22:42510673:C:G	0	42510673	G	C
22	chr22:42510832:C:T	0	42510832	T	C
22	chr22:42510908:A:G	0	42510908	G	A
22	chr22:42510917:T:G	0	42510917	G	T
22	chr22:42510944:G:C	0	42510944	C	G
22	chr22:42510952:C:T	0	42510952	T	C
22	chr22:42511613:T:C	0	42511613	C	T
22	chr22:42512291:C:CT	0	42512291	CT	C
22	chr22:42512891:T:C	0	42512891	C	T
22	chr22:42514370:G:A	0	42514370	A	G
22	chr22:42515511:G:C	0	42515511	C	G
22	chr22:42516091:C:T	0	42516091	T	C
22	chr22:42516495:A:T	0	42516495	T	A
22	chr22:42516841:C:T	0	42516841	T	C
22	chr22:42516898:A:G	0	42516898	G	A
22	chr22:42517728:T:C	0	42517728	C	T
22	chr22:42519473:G:A	0	42519473	A	G
22	chr22:42520209:C:G	0	42520209	G	C
22	chr22:42521148:C:T	0	42521148	T	C
22	chr22:42523119:C:T	0	42523119	T	C
22	chr22:42523668:C:T	0	42523668	T	C
22	chr22:42523671:A:C	0	42523671	C	A
22	chr22:42523933:C:T	0	42523933	T	C
22	chr22:42524761:G:A	0	42524761	A	G
22	chr22:42525315:C:T	0	42525315	T	C
22	chr22:42526414:T:C	0	42526414	C	T
22	chr22:42526457:A:G	0	42526457	G	A
22	chr22:42527333:A:T	0	42527333	T	A
22	chr22:42527534:T:C	0	42527534	C	T
22	chr22:42528472:T:G	0	42528472	G	T
22	chr22:42529696:A:G	0	42529696	G	A
22	chr22:42529748:G:C	0	42529748	C	G
22	chr22:42533942:TCTC:T	0	42533942	T	TCTC
22	chr22:42533947:TTGAGCTC:T	0	42533947	T	TTGAGCTC
22	chr22:42535883:G:A	0	42535883	A	G
22	chr22:42536127:A:T	0	42536127	T	A
22	chr22:42536311:G:A	0	42536311	A	G
22	chr22:42537620:A:C	0	42537620	C	A
22	chr22:42537768:C:T	0	42537768	T	C
22	chr22:42537770:C:T	0	42537770	T	C
22	chr22:42537906:G:A	0	42537906	A	G
22	chr22:42538419:T:C	0	42538419	C	T
22	chr22:42538624:A:G	0	42538624	G	A
22	chr22:42543531:G:A	0	42543531	A	G
22	chr22:42543921:A:G	0	42543921	G	A
22	chr22:42544846:G:A	0	42544846	A	G
22	chr22:42545384:T:C	0	42545384	C	T
22	chr22:42545412:A:G	0	42545412	G	A
22	chr22:42545484:G:A	0	42545484	A	G
22	chr22:42548615:T:C	0	42548615	C	T
22	chr22:42552989:T:C	0	42552989	C	T
22	chr22:42553443:G:A	0	42553443	A	G
22	chr22:42553537:C:G	0	42553537	G	C
22	chr22:42559507:A:C	0	42559507	C	A
22	chr22:42562048:G:A	0	42562048	A	G
22	chr22:42562679:T:C	0	42562679	C	T
22	chr22:42565271:T:C	0	42565271	C	T
22	chr22:42565854:G:T	0	42565854	T	G
22	chr22:42566569:C:A	0	42566569	A	C
22	chr22:42566603:G:T	0	42566603	T	G
22	chr22:42568153:G:A	0	42568153	A	G
22	chr22:42568212:AG:A	0	42568212	A	AG
22	chr22:42568313:G:A	0	42568313	A	G
22	chr22:42568316:G:C	0	42568316	C	G
22	chr22:42568325:T:C	0	42568325	C	T
22	chr22:42569661:T:C	0	42569661	C	T
22	chr22:42570914:A:G	0	42570914	G	A
22	chr22:42571229:C:T	0	42571229	T	C
22	chr22:42571264:C:T	0	42571264	T	C
22	chr22:42572839:ATT:A	0	42572839	A	ATT
22	chr22:42573464:T:C	0	42573464	C	T
22	chr22:42573848:T:G	0	42573848	G	T
22	chr22:42574236:G:A	0	42574236	A	G
22	chr22:42574674:C:T	0	42574674	T	C
22	chr22:42574739:G:C	0	42574739	C	G
22	chr22:42575452:G:A	0	42575452	A	G
22	chr22:42576312:G:A	0	42576312	A	G
22	chr22:42576435:C:T	0	42576435	T	C
22	chr22:42576509:T:TA	0	42576509	TA	T
22	chr22:42576584:A:G	0	42576584	G	A
22	chr22:42576729:G:A	0	42576729	A	G
22	chr22:42578050:C:T	0	42578050	T	C
22	chr22:42580822:C:A	0	42580822	A	C
22	chr22:42582069:G:A	0	42582069	A	G
22	chr22:42582581:TAGCTG:T	0	42582581	T	TAGCTG
22	chr22:42582993:G:A	0	42582993	A	G
22	chr22:42583542:A:G	0	42583542	G	A
22	chr22:42584411:T:TC	0	42584411	TC	T
22	chr22:42585132:T:C	0	42585132	C	T
22	chr22:42585161:G:A	0	42585161	A	G
22	chr22:42585343:C:T	0	42585343	T	C
22	chr22:42585672:T:C	0	42585672	C	T
22	chr22:42585884:G:A	0	42585884	A	G
22	chr22:42586269:CTG:C	0	42586269	C	CTG
22	chr22:42586379:A:T	0	42586379	T	A
22	chr22:42587776:C:A	0	42587776	A	C
22	chr22:42588125:A:G	0	42588125	G	A
22	chr22:42589656:T:C	0	42589656	C	T
22	chr22:42589792:T:C	0	42589792	C	T
22	chr22:42591820:G:A	0	42591820	A	G
22	chr22:42592111:T:C	0	42592111	C	T
22	chr22:42596530:C:A	0	42596530	A	C
22	chr22:42600143:G:A	0	42600143	A	G
22	chr22:42603388:AGTTTTATTCCTAGTTAAGAGT:A	0	42603388	A	AGTTTTATTCCTAGTTAAGAGT
22	chr22:42606356:A:G	0	42606356	G	A
22	chr22:42613811:G:C	0	42613811	C	G
22	chr22:42614595:G:C	0	42614595	C	G
22	chr22:42614811:G:A	0	42614811	A	G
22	chr22:42616847:A:C	0	42616847	C	A
22	chr22:42617779:A:G	0	42617779	G	A
22	chr22:42617830:T:C	0	42617830	C	T
22	chr22:42618345:G:A	0	42618345	A	G
22	chr22:42619486:G:T	0	42619486	T	G
22	chr22:42619710:T:C	0	42619710	C	T
22	chr22:42622179:C:A	0	42622179	A	C
22	chr22:42622581:C:G	0	42622581	G	C
22	chr22:42622617:T:C	0	42622617	C	T
22	chr22:42623050:TACCGCAGTTGCCGCC:T	0	42623050	T	TACCGCAGTTGCCGCC
22	chr22:42623246:A:G	0	42623246	G	A
22	chr22:42623556:T:C	0	42623556	C	T
22	chr22:42623626:C:A	0	42623626	A	C
22	chr22:42624163:C:T	0	42624163	T	C
22	chr22:42625135:T:C	0	42625135	C	T
22	chr22:42625440:G:A	0	42625440	A	G
22	chr22:42625548:A:G	0	42625548	G	A
22	chr22:42625601:C:T	0	42625601	T	C
22	chr22:42626826:AGGGC:A	0	42626826	A	AGGGC
22	chr22:42627974:G:A	0	42627974	A	G
22	chr22:42629464:G:A	0	42629464	A	G
22	chr22:42629936:T:G	0	42629936	G	T
22	chr22:42629944:C:T	0	42629944	T	C
22	chr22:42630290:A:C	0	42630290	C	A
22	chr22:42630610:C:T	0	42630610	T	C
22	chr22:42630684:G:A	0	42630684	A	G
22	chr22:42630786:A:G	0	42630786	G	A
22	chr22:42631350:G:A	0	42631350	A	G
22	chr22:42631624:C:T	0	42631624	T	C
22	chr22:42631863:C:T	0	42631863	T	C
22	chr22:42632475:A:G	0	42632475	G	A
22	chr22:42632793:G:A	0	42632793	A	G
22	chr22:42632797:T:C	0	42632797	C	T
22	chr22:42633803:G:A	0	42633803	A	G
22	chr22:42634318:A:G	0	42634318	G	A
22	chr22:42635204:G:C	0	42635204	C	G
22	chr22:42635651:G:A	0	42635651	A	G
22	chr22:42635814:G:A	0	42635814	A	G
22	chr22:42635937:G:A	0	42635937	A	G
22	chr22:42636223:A:G	0	42636223	G	A
22	chr22:42636238:C:A	0	42636238	A	C
22	chr22:42636322:A:G	0	42636322	G	A
22	chr22:42636482:G:C	0	42636482	C	G
22	chr22:42636736:C:T	0	42636736	T	C
22	chr22:42638138:A:G	0	42638138	G	A
22	chr22:42638169:G:A	0	42638169	A	G
22	chr22:42638254:G:T	0	42638254	T	G
22	chr22:42638596:G:C	0	42638596	C	G
22	chr22:42639404:A:G	0	42639404	G	A
22	chr22:42640464:C:T	0	42640464	T	C
22	chr22:42640773:G:A	0	42640773	A	G
22	chr22:42642146:CTA:C	0	42642146	C	CTA
22	chr22:42642402:T:C	0	42642402	C	T
22	chr22:42643324:C:T	0	42643324	T	C
22	chr22:42643687:C:T	0	42643687	T	C
22	chr22:42643976:C:T	0	42643976	T	C
22	chr22:42644076:A:G	0	42644076	G	A
22	chr22:42644801:C:T	0	42644801	T	C
22	chr22:42644915:C:T	0	42644915	T	C
22	chr22:42645165:T:C	0	42645165	C	T
22	chr22:42645249:T:A	0	42645249	A	T
22	chr22:42645385:G:A	0	42645385	A	G
22	chr22:42645483:G:A	0	42645483	A	G
22	chr22:42645539:A:G	0	42645539	G	A
22	chr22:42645587:A:G	0	42645587	G	A
22	chr22:42645831:A:C	0	42645831	C	A
22	chr22:42645896:C:T	0	42645896	T	C
22	chr22:42645923:G:A	0	42645923	A	G
22	chr22:42647232:G:T	0	42647232	T	G
22	chr22:42647948:T:A	0	42647948	A	T
22	chr22:42648203:TCCCCAAGGAGGAGACTCCAGGTCC:T	0	42648203	T	TCCCCAAGGAGGAGACTCCAGGTCC
22	chr22:42648277:ATAGAGG:A	0	42648277	A	ATAGAGG
22	chr22:42648566:G:A	0	42648566	A	G
22	chr22:42648759:A:G	0	42648759	G	A
22	chr22:42649531:T:C	0	42649531	C	T
22	chr22:42649689:G:A	0	42649689	A	G
22	chr22:42649701:G:T	0	42649701	T	G
22	chr22:42650271:C:T	0	42650271	T	C
22	chr22:42650295:C:T	0	42650295	T	C
22	chr22:42650488:C:T	0	42650488	T	C
22	chr22:42651470:G:A	0	42651470	A	G
22	chr22:42652145:T:C	0	42652145	C	T
22	chr22:42652463:G:A	0	42652463	A	G
22	chr22:42653008:G:T	0	42653008	T	G
22	chr22:42653042:C:T	0	42653042	T	C
22	chr22:42654521:C:T	0	42654521	T	C
22	chr22:42654533:A:G	0	42654533	G	A
22	chr22:42654591:A:G	0	42654591	G	A
22	chr22:42654782:T:C	0	42654782	C	T
22	chr22:42656130:G:T	0	42656130	T	G
22	chr22:42656598:A:G	0	42656598	G	A
22	chr22:42657330:G:T	0	42657330	T	G
22	chr22:42657429:C:G	0	42657429	G	C
22	chr22:42658115:G:A	0	42658115	A	G
22	chr22:42658302:G:A	0	42658302	A	G
22	chr22:42661200:A:G	0	42661200	G	A
22	chr22:42661827:T:C	0	42661827	C	T
22	chr22:42662490:A:G	0	42662490	G	A
22	chr22:42662621:G:A	0	42662621	A	G
22	chr22:42662666:G:C	0	42662666	C	G
22	chr22:42662831:A:G	0	42662831	G	A
22	chr22:42663132:G:T	0	42663132	T	G
22	chr22:42663229:G:A	0	42663229	A	G
22	chr22:42663458:T:G	0	42663458	G	T
22	chr22:42663804:T:TA	0	42663804	TA	T
22	chr22:42663919:G:A	0	42663919	A	G
22	chr22:42665476:G:A	0	42665476	A	G
22	chr22:42665488:C:T	0	42665488	T	C
22	chr22:42665588:C:A	0	42665588	A	C
22	chr22:42666428:A:G	0	42666428	G	A
22	chr22:42667240:A:G	0	42667240	G	A
22	chr22:42667505:C:T	0	42667505	T	C
22	chr22:42667519:A:G	0	42667519	G	A
22	chr22:42667529:G:A	0	42667529	A	G
22	chr22:42667952:C:T	0	42667952	T	C
22	chr22:42668024:T:A	0	42668024	A	T
22	chr22:42668834:A:G	0	42668834	G	A
22	chr22:42668851:T:C	0	42668851	C	T
22	chr22:42670373:T:C	0	42670373	C	T
22	chr22:42670525:A:G	0	42670525	G	A
22	chr22:42671048:T:C	0	42671048	C	T
22	chr22:42671133:A:C	0	42671133	C	A
22	chr22:42671321:A:G	0	42671321	G	A
22	chr22:42671325:G:A	0	42671325	A	G
22	chr22:42672233:A:G	0	42672233	G	A
22	chr22:42672395:G:A	0	42672395	A	G
22	chr22:42672512:T:C	0	42672512	C	T
22	chr22:42672705:G:A	0	42672705	A	G
22	chr22:42673755:T:C	0	42673755	C	T
22	chr22:42674587:C:T	0	42674587	T	C
22	chr22:42674617:C:T	0	42674617	T	C
22	chr22:42675602:C:T	0	42675602	T	C
22	chr22:42676620:T:C	0	42676620	C	T
22	chr22:42677025:C:T	0	42677025	T	C
22	chr22:42677325:A:G	0	42677325	G	A
22	chr22:42678550:T:A	0	42678550	A	T
22	chr22:42678894:G:A	0	42678894	A	G
22	chr22:42679942:C:T	0	42679942	T	C
22	chr22:42680335:G:A	0	42680335	A	G
22	chr22:42680490:C:G	0	42680490	G	C
22	chr22:42680803:T:C	0	42680803	C	T
22	chr22:42681021:T:A	0	42681021	A	T
22	chr22:42681638:C:T	0	42681638	T	C
22	chr22:42681692:A:C	0	42681692	C	A
22	chr22:42682201:C:T	0	42682201	T	C
22	chr22:42682563:G:A	0	42682563	A	G
22	chr22:42682583:A:G	0	42682583	G	A
22	chr22:42683031:G:A	0	42683031	A	G
22	chr22:42683066:G:T	0	42683066	T	G
22	chr22:42683208:G:A	0	42683208	A	G
22	chr22:42683841:G:T	0	42683841	T	G
22	chr22:42684022:C:T	0	42684022	T	C
22	chr22:42684899:G:A	0	42684899	A	G
22	chr22:42685038:A:G	0	42685038	G	A
22	chr22:42685073:TTC:T	0	42685073	T	TTC
22	chr22:42685095:T:C	0	42685095	C	T
22	chr22:42685392:G:T	0	42685392	T	G
22	chr22:42685436:G:T	0	42685436	T	G
22	chr22:42685547:T:G	0	42685547	G	T
22	chr22:42686034:G:A	0	42686034	A	G
22	chr22:42686749:C:T	0	42686749	T	C
22	chr22:42686892:A:G	0	42686892	G	A
22	chr22:42687039:C:A	0	42687039	A	C
22	chr22:42687149:T:C	0	42687149	C	T
22	chr22:42687459:G:A	0	42687459	A	G
22	chr22:42687605:C:A	0	42687605	A	C
22	chr22:42688098:C:T	0	42688098	T	C
22	chr22:42688117:G:A	0	42688117	A	G
22	chr22:42688119:T:C	0	42688119	C	T
22	chr22:42688151:A:G	0	42688151	G	A
22	chr22:42688607:T:C	0	42688607	C	T
22	chr22:42688652:AGACGTG:A	0	42688652	A	AGACGTG
22	chr22:42688674:G:C	0	42688674	C	G
22	chr22:42689419:G:A	0	42689419	A	G
22	chr22:42689937:C:T	0	42689937	T	C
22	chr22:42690038:A:AG	0	42690038	AG	A
22	chr22:42690167:T:A	0	42690167	A	T
22	chr22:42690444:G:A	0	42690444	A	G
22	chr22:42690987:A:G	0	42690987	G	A
22	chr22:42691775:C:T	0	42691775	T	C
22	chr22:42692004:C:T	0	42692004	T	C
22	chr22:42692072:G:A	0	42692072	A	G
22	chr22:42692255:C:T	0	42692255	T	C
22	chr22:42692359:G:GC	0	42692359	GC	G
22	chr22:42692429:C:T	0	42692429	T	C
22	chr22:42692965:C:T	0	42692965	T	C
22	chr22:42693843:T:C	0	42693843	C	T
22	chr22:42694243:A:C	0	42694243	C	A
22	chr22:42694708:G:A	0	42694708	A	G
22	chr22:42695190:C:CAG	0	42695190	CAG	C
22	chr22:42695335:A:G	0	42695335	G	A
22	chr22:42695348:C:T	0	42695348	T	C
22	chr22:42695998:C:T	0	42695998	T	C
22	chr22:42696550:C:T	0	42696550	T	C
22	chr22:42696614:A:G	0	42696614	G	A
22	chr22:42696780:C:T	0	42696780	T	C
22	chr22:42696906:C:T	0	42696906	T	C
22	chr22:42697137:T:C	0	42697137	C	T
22	chr22:42697183:T:A	0	42697183	A	T
22	chr22:42697290:G:T	0	42697290	T	G
22	chr22:42697370:C:T	0	42697370	T	C
22	chr22:42697692:A:G	0	42697692	G	A
22	chr22:42698079:T:C	0	42698079	C	T
22	chr22:42698334:G:C	0	42698334	C	G
22	chr22:42698459:G:A	0	42698459	A	G
22	chr22:42698730:G:A	0	42698730	A	G
22	chr22:42698919:G:A	0	42698919	A	G
22	chr22:42699104:TTA:T	0	42699104	T	TTA
22	chr22:42699107:T:A	0	42699107	A	T
22	chr22:42699123:G:A	0	42699123	A	G
22	chr22:42699249:G:C	0	42699249	C	G
22	chr22:42699368:T:A	0	42699368	A	T
22	chr22:42699451:C:T	0	42699451	T	C
22	chr22:42699731:C:G	0	42699731	G	C
22	chr22:42699889:C:T	0	42699889	T	C
22	chr22:42699922:C:T	0	42699922	T	C
22	chr22:42700007:A:T	0	42700007	T	A
22	chr22:42700036:C:T	0	42700036	T	C
22	chr22:42700260:A:G	0	42700260	G	A
22	chr22:42700358:G:A	0	42700358	A	G
22	chr22:42700486:G:A	0	42700486	A	G
22	chr22:42701545:T:C	0	42701545	C	T
22	chr22:42702495:T:C	0	42702495	C	T
22	chr22:42704780:T:C	0	42704780	C	T
22	chr22:42705391:G:A	0	42705391	A	G
22	chr22:42705423:G:A	0	42705423	A	G
22	chr22:42706864:A:T	0	42706864	T	A
22	chr22:42707262:T:A	0	42707262	A	T
22	chr22:42707322:T:A	0	42707322	A	T
22	chr22:42707393:T:C	0	42707393	C	T
22	chr22:42707429:T:G	0	42707429	G	T
22	chr22:42708008:C:G	0	42708008	G	C
22	chr22:42708110:G:A	0	42708110	A	G
22	chr22:42708327:G:A	0	42708327	A	G
22	chr22:42708744:C:T	0	42708744	T	C
22	chr22:42709252:G:A	0	42709252	A	G
22	chr22:42709468:T:C	0	42709468	C	T
22	chr22:42709526:G:A	0	42709526	A	G
22	chr22:42709697:C:T	0	42709697	T	C
22	chr22:42710447:G:A	0	42710447	A	G
22	chr22:42710576:G:A	0	42710576	A	G
22	chr22:42710800:T:C	0	42710800	C	T
22	chr22:42711040:A:G	0	42711040	G	A
22	chr22:42711683:C:G	0	42711683	G	C
22	chr22:42711987:A:T	0	42711987	T	A
22	chr22:42712389:G:A	0	42712389	A	G
22	chr22:42712657:C:G	0	42712657	G	C
22	chr22:42712920:A:C	0	42712920	C	A
22	chr22:42713767:G:A	0	42713767	A	G
22	chr22:42714108:C:T	0	42714108	T	C
22	chr22:42714491:T:C	0	42714491	C	T
22	chr22:42714730:T:C	0	42714730	C	T
22	chr22:42714913:G:A	0	42714913	A	G
22	chr22:42715664:T:C	0	42715664	C	T
22	chr22:42715727:A:T	0	42715727	T	A
22	chr22:42715766:C:A	0	42715766	A	C
22	chr22:42716469:C:T	0	42716469	T	C
22	chr22:42716605:A:G	0	42716605	G	A
22	chr22:42716668:A:G	0	42716668	G	A
22	chr22:42716955:T:C	0	42716955	C	T
22	chr22:42716998:T:G	0	42716998	G	T
22	chr22:42717401:A:G	0	42717401	G	A
22	chr22:42717428:C:T	0	42717428	T	C
22	chr22:42717429:G:A	0	42717429	A	G
22	chr22:42717528:C:G	0	42717528	G	C
22	chr22:42717787:C:A	0	42717787	A	C
22	chr22:42718014:A:C	0	42718014	C	A
22	chr22:42718034:G:C	0	42718034	C	G
22	chr22:42718126:A:G	0	42718126	G	A
22	chr22:42718285:G:A	0	42718285	A	G
22	chr22:42718465:A:C	0	42718465	C	A
22	chr22:42718545:G:A	0	42718545	A	G
22	chr22:42718818:A:G	0	42718818	G	A
22	chr22:42718922:T:C	0	42718922	C	T
22	chr22:42719248:C:G	0	42719248	G	C
22	chr22:42719513:CCTTT:C	0	42719513	C	CCTTT
22	chr22:42719564:G:T	0	42719564	T	G
22	chr22:42719570:T:C	0	42719570	C	T
22	chr22:42719690:C:T	0	42719690	T	C
22	chr22:42719770:G:C	0	42719770	C	G
22	chr22:42720131:G:C	0	42720131	C	G
22	chr22:42720578:C:T	0	42720578	T	C
22	chr22:42720983:G:A	0	42720983	A	G
22	chr22:42721457:T:G	0	42721457	G	T
22	chr22:42721589:G:A	0	42721589	A	G
22	chr22:42721592:G:C	0	42721592	C	G
22	chr22:42721721:CCCCCA:C	0	42721721	C	CCCCCA
22	chr22:42722688:C:T	0	42722688	T	C
22	chr22:42723233:C:G	0	42723233	G	C
22	chr22:42723428:G:A	0	42723428	A	G
22	chr22:42724203:C:T	0	42724203	T	C
22	chr22:42725050:G:A	0	42725050	A	G
22	chr22:42725420:G:A	0	42725420	A	G
22	chr22:42725962:A:C	0	42725962	C	A
22	chr22:42726427:C:T	0	42726427	T	C
22	chr22:42726714:G:A	0	42726714	A	G
22	chr22:42727189:A:G	0	42727189	G	A
22	chr22:42727731:T:C	0	42727731	C	T
22	chr22:42728293:C:T	0	42728293	T	C
22	chr22:42728992:T:C	0	42728992	C	T
22	chr22:42729000:G:A	0	42729000	A	G
22	chr22:42729426:C:T	0	42729426	T	C
22	chr22:42730475:A:C	0	42730475	C	A
22	chr22:42731058:C:T	0	42731058	T	C
22	chr22:42731425:C:T	0	42731425	T	C
22	chr22:42731459:G:A	0	42731459	A	G
22	chr22:42731807:CTT:C	0	42731807	C	CTT
22	chr22:42731828:C:T	0	42731828	T	C
22	chr22:42732025:C:G	0	42732025	G	C
22	chr22:42732026:C:T	0	42732026	T	C
22	chr22:42732819:A:G	0	42732819	G	A
22	chr22:42733044:G:A	0	42733044	A	G
22	chr22:42733355:A:G	0	42733355	G	A
22	chr22:42734110:C:A	0	42734110	A	C
22	chr22:42734273:C:G	0	42734273	G	C
22	chr22:42734392:G:A	0	42734392	A	G
22	chr22:42735179:C:T	0	42735179	T	C
22	chr22:42736948:C:T	0	42736948	T	C
22	chr22:42738005:A:G	0	42738005	G	A
22	chr22:42738795:C:T	0	42738795	T	C
22	chr22:42739273:G:A	0	42739273	A	G
22	chr22:42739725:T:C	0	42739725	C	T
22	chr22:42739987:C:T	0	42739987	T	C
22	chr22:42740206:A:G	0	42740206	G	A
22	chr22:42740208:C:T	0	42740208	T	C
22	chr22:42740577:G:A	0	42740577	A	G
22	chr22:42740839:T:G	0	42740839	G	T
22	chr22:42741993:A:G	0	42741993	G	A
22	chr22:42742397:A:G	0	42742397	G	A
22	chr22:42743522:A:G	0	42743522	G	A
22	chr22:42744437:G:C	0	42744437	C	G
22	chr22:42744572:C:T	0	42744572	T	C
22	chr22:42744831:T:G	0	42744831	G	T
22	chr22:42745014:G:A	0	42745014	A	G
22	chr22:42745028:C:T	0	42745028	T	C
22	chr22:42745344:C:T	0	42745344	T	C
22	chr22:42746210:G:T	0	42746210	T	G
22	chr22:42746571:A:G	0	42746571	G	A
22	chr22:42746772:T:C	0	42746772	C	T
22	chr22:42746942:C:T	0	42746942	T	C
22	chr22:42747154:G:C	0	42747154	C	G
22	chr22:42747222:G:A	0	42747222	A	G
22	chr22:42747227:C:A	0	42747227	A	C
22	chr22:42747259:T:C	0	42747259	C	T
22	chr22:42748283:A:C	0	42748283	C	A
22	chr22:42749460:C:T	0	42749460	T	C
22	chr22:42749496:G:A	0	42749496	A	G
22	chr22:42749635:A:G	0	42749635	G	A
22	chr22:42749847:G:C	0	42749847	C	G
22	chr22:42749919:C:T	0	42749919	T	C
22	chr22:42750072:G:A	0	42750072	A	G
22	chr22:42750152:TCC:T	0	42750152	T	TCC
22	chr22:42751013:G:A	0	42751013	A	G
22	chr22:42751020:A:G	0	42751020	G	A
22	chr22:42751115:C:T	0	42751115	T	C
22	chr22:42752070:G:A	0	42752070	A	G
22	chr22:42752086:G:A	0	42752086	A	G
22	chr22:42752253:C:T	0	42752253	T	C
22	chr22:42752725:G:A	0	42752725	A	G
22	chr22:42753654:A:C	0	42753654	C	A
22	chr22:42754386:G:A	0	42754386	A	G
22	chr22:42754447:C:T	0	42754447	T	C
22	chr22:42754866:C:G	0	42754866	G	C
22	chr22:42755089:C:T	0	42755089	T	C
22	chr22:42755110:T:C	0	42755110	C	T
22	chr22:42755757:G:A	0	42755757	A	G
22	chr22:42755769:A:G	0	42755769	G	A
22	chr22:42757299:G:C	0	42757299	C	G
22	chr22:42757431:T:G	0	42757431	G	T
22	chr22:42757697:T:C	0	42757697	C	T
22	chr22:42757786:G:C	0	42757786	C	G
22	chr22:42758067:T:C	0	42758067	C	T
22	chr22:42758255:G:T	0	42758255	T	G
22	chr22:42758360:G:C	0	42758360	C	G
22	chr22:42758527:G:A	0	42758527	A	G
22	chr22:42758674:T:C	0	42758674	C	T
22	chr22:42758699:G:T	0	42758699	T	G
22	chr22:42758736:G:A	0	42758736	A	G
22	chr22:42759264:G:C	0	42759264	C	G
22	chr22:42759351:G:A	0	42759351	A	G
22	chr22:42759386:C:T	0	42759386	T	C
22	chr22:42759389:C:G	0	42759389	G	C
22	chr22:42759443:A:G	0	42759443	G	A
22	chr22:42759544:C:G	0	42759544	G	C
22	chr22:42759741:C:A	0	42759741	A	C
22	chr22:42759849:C:G	0	42759849	G	C
22	chr22:42759887:A:T	0	42759887	T	A
22	chr22:42760217:G:A	0	42760217	A	G
22	chr22:42760463:A:G	0	42760463	G	A
22	chr22:42760610:T:C	0	42760610	C	T
22	chr22:42760699:C:A	0	42760699	A	C
22	chr22:42761037:G:A	0	42761037	A	G
22	chr22:42761318:C:T	0	42761318	T	C
22	chr22:42762549:A:C	0	42762549	C	A
22	chr22:42762721:T:G	0	42762721	G	T
22	chr22:42762861:C:T	0	42762861	T	C
22	chr22:42763060:TCA:T	0	42763060	T	TCA
22	chr22:42763084:G:A	0	42763084	A	G
22	chr22:42763162:C:T	0	42763162	T	C
22	chr22:42763603:T:C	0	42763603	C	T
22	chr22:42763803:C:T	0	42763803	T	C
22	chr22:42763942:C:T	0	42763942	T	C
22	chr22:42764062:T:C	0	42764062	C	T
22	chr22:42764139:C:A	0	42764139	A	C
22	chr22:42764251:C:G	0	42764251	G	C
22	chr22:42764398:C:T	0	42764398	T	C
22	chr22:42764631:A:G	0	42764631	G	A
22	chr22:42764650:C:T	0	42764650	T	C
22	chr22:42765236:C:T	0	42765236	T	C
22	chr22:42765255:A:G	0	42765255	G	A
22	chr22:42765399:T:C	0	42765399	C	T
22	chr22:42765586:C:A	0	42765586	A	C
22	chr22:42765891:C:CA	0	42765891	CA	C
22	chr22:42765988:A:G	0	42765988	G	A
22	chr22:42766100:G:C	0	42766100	C	G
22	chr22:42766314:AGAGT:A	0	42766314	A	AGAGT
22	chr22:42766326:C:T	0	42766326	T	C
22	chr22:42766405:C:A	0	42766405	A	C
22	chr22:42766489:T:C	0	42766489	C	T
22	chr22:42766946:C:T	0	42766946	T	C
22	chr22:42766952:G:C	0	42766952	C	G
22	chr22:42766978:T:C	0	42766978	C	T
22	chr22:42767055:A:G	0	42767055	G	A
22	chr22:42767194:A:G	0	42767194	G	A
22	chr22:42767354:G:C	0	42767354	C	G
22	chr22:42767360:G:C	0	42767360	C	G
22	chr22:42767844:G:T	0	42767844	T	G
22	chr22:42768127:C:T	0	42768127	T	C
22	chr22:42768177:C:T	0	42768177	T	C
22	chr22:42768178:T:TA	0	42768178	TA	T
22	chr22:42768271:T:C	0	42768271	C	T
22	chr22:42768298:T:TTA	0	42768298	TTA	T
22	chr22:42768363:A:G	0	42768363	G	A
22	chr22:42768425:A:G	0	42768425	G	A
22	chr22:42768638:CCCACCAACCA:C	0	42768638	C	CCCACCAACCA
22	chr22:42768762:G:A	0	42768762	A	G
22	chr22:42769099:C:T	0	42769099	T	C
22	chr22:42769723:G:A	0	42769723	A	G
22	chr22:42769733:G:T	0	42769733	T	G
22	chr22:42769860:C:T	0	42769860	T	C
22	chr22:42769942:C:T	0	42769942	T	C
22	chr22:42770382:T:C	0	42770382	C	T
22	chr22:42770443:G:A	0	42770443	A	G
22	chr22:42770712:C:T	0	42770712	T	C
22	chr22:42770816:T:C	0	42770816	C	T
22	chr22:42770952:C:T	0	42770952	T	C
22	chr22:42771769:C:T	0	42771769	T	C
22	chr22:42771960:A:G	0	42771960	G	A
22	chr22:42772167:TAGA:T	0	42772167	T	TAGA
22	chr22:42772770:A:G	0	42772770	G	A
22	chr22:42772970:C:T	0	42772970	T	C
22	chr22:42773218:G:C	0	42773218	C	G
22	chr22:42773569:T:C	0	42773569	C	T
22	chr22:42773642:G:A	0	42773642	A	G
22	chr22:42773812:T:C	0	42773812	C	T
22	chr22:42773846:A:G	0	42773846	G	A
22	chr22:42774103:G:A	0	42774103	A	G
22	chr22:42774207:T:A	0	42774207	A	T
22	chr22:42774486:G:A	0	42774486	A	G
22	chr22:42774680:T:C	0	42774680	C	T
22	chr22:42774876:C:T	0	42774876	T	C
22	chr22:42774936:A:G	0	42774936	G	A
22	chr22:42774988:T:C	0	42774988	C	T
22	chr22:42775039:G:A	0	42775039	A	G
22	chr22:42775667:T:C	0	42775667	C	T
22	chr22:42775679:C:T	0	42775679	T	C
22	chr22:42775844:ATTC:A	0	42775844	A	ATTC
22	chr22:42775909:G:A	0	42775909	A	G
22	chr22:42776261:C:T	0	42776261	T	C
22	chr22:42776302:T:C	0	42776302	C	T
22	chr22:42776483:G:A	0	42776483	A	G
22	chr22:42776640:G:A	0	42776640	A	G
22	chr22:42776800:A:G	0	42776800	G	A
22	chr22:42777737:T:C	0	42777737	C	T
22	chr22:42777916:A:G	0	42777916	G	A
22	chr22:42777961:T:G	0	42777961	G	T
22	chr22:42778182:T:C	0	42778182	C	T
22	chr22:42778407:A:G	0	42778407	G	A
22	chr22:42778861:TTCTCCTGCCTCAG:T	0	42778861	T	TTCTCCTGCCTCAG
22	chr22:42779051:C:T	0	42779051	T	C
22	chr22:42779183:T:C	0	42779183	C	T
22	chr22:42779280:C:T	0	42779280	T	C
22	chr22:42779420:C:T	0	42779420	T	C
22	chr22:42779459:C:T	0	42779459	T	C
22	chr22:42779633:A:G	0	42779633	G	A
22	chr22:42779815:T:C	0	42779815	C	T
22	chr22:42779965:A:C	0	42779965	C	A
22	chr22:42780351:G:C	0	42780351	C	G
22	chr22:42780828:C:G	0	42780828	G	C
22	chr22:42780841:C:T	0	42780841	T	C
22	chr22:42781553:A:C	0	42781553	C	A
22	chr22:42783160:T:G	0	42783160	G	T
22	chr22:42783291:T:C	0	42783291	C	T
22	chr22:42783674:C:T	0	42783674	T	C
22	chr22:42783675:G:A	0	42783675	A	G
22	chr22:42784412:A:C	0	42784412	C	A
22	chr22:42785169:A:G	0	42785169	G	A
22	chr22:42785581:C:T	0	42785581	T	C
22	chr22:42785745:CCTT:C	0	42785745	C	CCTT
22	chr22:42785797:G:A	0	42785797	A	G
22	chr22:42786485:C:T	0	42786485	T	C
22	chr22:42786745:T:C	0	42786745	C	T
22	chr22:42787385:C:T	0	42787385	T	C
22	chr22:42787756:T:C	0	42787756	C	T
22	chr22:42788129:G:A	0	42788129	A	G
22	chr22:42789006:C:T	0	42789006	T	C
22	chr22:42789174:C:T	0	42789174	T	C
22	chr22:42789248:C:T	0	42789248	T	C
22	chr22:42790757:TGTG:T	0	42790757	T	TGTG
22	chr22:42791230:C:T	0	42791230	T	C
22	chr22:42792174:C:A	0	42792174	A	C
22	chr22:42792325:G:A	0	42792325	A	G
22	chr22:42793439:T:C	0	42793439	C	T
22	chr22:42793813:G:A	0	42793813	A	G
22	chr22:42793826:C:A	0	42793826	A	C
22	chr22:42794443:C:A	0	42794443	A	C
22	chr22:42794643:A:G	0	42794643	G	A
22	chr22:42794811:T:C	0	42794811	C	T
22	chr22:42795313:T:C	0	42795313	C	T
22	chr22:42795362:C:T	0	42795362	T	C
22	chr22:42795398:G:A	0	42795398	A	G
22	chr22:42795518:G:A	0	42795518	A	G
22	chr22:42795549:T:C	0	42795549	C	T
22	chr22:42796474:T:C	0	42796474	C	T
22	chr22:42797148:T:C	0	42797148	C	T
22	chr22:42797317:T:C	0	42797317	C	T
22	chr22:42797597:G:A	0	42797597	A	G
22	chr22:42797909:A:T	0	42797909	T	A
22	chr22:42797923:T:C	0	42797923	C	T
22	chr22:42799141:A:G	0	42799141	G	A
22	chr22:42799290:A:G	0	42799290	G	A
22	chr22:42799339:A:G	0	42799339	G	A
22	chr22:42799665:A:T	0	42799665	T	A
22	chr22:42801028:A:G	0	42801028	G	A
22	chr22:42801723:A:G	0	42801723	G	A
22	chr22:42802928:C:T	0	42802928	T	C
22	chr22:42803340:C:A	0	42803340	A	C
22	chr22:42803515:G:A	0	42803515	A	G
22	chr22:42804214:C:T	0	42804214	T	C
22	chr22:42804442:T:C	0	42804442	C	T
22	chr22:42804450:C:T	0	42804450	T	C
22	chr22:42805204:A:G	0	42805204	G	A
22	chr22:42805667:C:T	0	42805667	T	C
22	chr22:42805925:A:G	0	42805925	G	A
22	chr22:42806175:A:G	0	42806175	G	A
22	chr22:42806824:C:T	0	42806824	T	C
22	chr22:42807131:C:T	0	42807131	T	C
22	chr22:42807232:T:C	0	42807232	C	T
22	chr22:42807958:T:G	0	42807958	G	T
22	chr22:42809401:T:C	0	42809401	C	T
22	chr22:42810161:G:C	0	42810161	C	G
22	chr22:42810222:G:C	0	42810222	C	G
22	chr22:42810581:A:T	0	42810581	T	A
22	chr22:42810944:A:C	0	42810944	C	A
22	chr22:42811891:A:G	0	42811891	G	A
22	chr22:42815385:C:T	0	42815385	T	C
22	chr22:42816426:G:A	0	42816426	A	G
22	chr22:42816775:C:T	0	42816775	T	C
22	chr22:42817026:T:C	0	42817026	C	T
22	chr22:42819464:C:T	0	42819464	T	C
22	chr22:42820369:CTA:C	0	42820369	C	CTA
22	chr22:42820727:A:G	0	42820727	G	A
22	chr22:42820743:C:CCTT	0	42820743	CCTT	C
22	chr22:42820928:C:T	0	42820928	T	C
22	chr22:42821272:G:C	0	42821272	C	G
22	chr22:42821855:A:G	0	42821855	G	A
22	chr22:42821949:T:C	0	42821949	C	T
22	chr22:42822391:T:C	0	42822391	C	T
22	chr22:42822440:G:A	0	42822440	A	G
22	chr22:42822457:C:T	0	42822457	T	C
22	chr22:42823830:C:G	0	42823830	G	C
22	chr22:42825170:A:G	0	42825170	G	A
22	chr22:42826236:C:T	0	42826236	T	C
22	chr22:42826433:G:A	0	42826433	A	G
22	chr22:42827061:A:G	0	42827061	G	A
22	chr22:42827865:C:T	0	42827865	T	C
22	chr22:42829176:C:T	0	42829176	T	C
22	chr22:42829546:TG:T	0	42829546	T	TG
22	chr22:42829960:T:C	0	42829960	C	T
22	chr22:42830106:G:A	0	42830106	A	G
22	chr22:42830593:C:A	0	42830593	A	C
22	chr22:42831861:G:C	0	42831861	C	G
22	chr22:42832339:C:T	0	42832339	T	C
22	chr22:42832522:A:G	0	42832522	G	A
22	chr22:42832783:T:C	0	42832783	C	T
22	chr22:42832963:A:C	0	42832963	C	A
22	chr22:42833131:A:G	0	42833131	G	A
22	chr22:42833842:G:A	0	42833842	A	G
22	chr22:42833870:C:T	0	42833870	T	C
22	chr22:42834621:T:C	0	42834621	C	T
22	chr22:42834986:G:A	0	42834986	A	G
22	chr22:42835604:G:A	0	42835604	A	G
22	chr22:42835962:C:T	0	42835962	T	C
22	chr22:42835987:T:C	0	42835987	C	T
22	chr22:42836812:C:T	0	42836812	T	C
22	chr22:42836967:C:T	0	42836967	T	C
22	chr22:42838893:A:G	0	42838893	G	A
22	chr22:42839150:C:A	0	42839150	A	C
22	chr22:42839972:C:T	0	42839972	T	C
22	chr22:42840122:A:G	0	42840122	G	A
22	chr22:42840407:C:T	0	42840407	T	C
22	chr22:42840565:C:T	0	42840565	T	C
22	chr22:42840671:C:T	0	42840671	T	C
22	chr22:42841066:C:A	0	42841066	A	C
22	chr22:42841270:C:T	0	42841270	T	C
22	chr22:42841633:G:A	0	42841633	A	G
22	chr22:42841711:T:C	0	42841711	C	T
22	chr22:42842049:G:A	0	42842049	A	G
22	chr22:42843133:C:T	0	42843133	T	C
22	chr22:42843972:T:C	0	42843972	C	T
22	chr22:42844697:G:A	0	42844697	A	G
22	chr22:42844800:T:C	0	42844800	C	T
22	chr22:42844969:C:A	0	42844969	A	C
22	chr22:42845897:G:A	0	42845897	A	G
22	chr22:42847198:T:C	0	42847198	C	T
22	chr22:42847950:T:C	0	42847950	C	T
22	chr22:42848125:T:C	0	42848125	C	T
22	chr22:42848232:G:A	0	42848232	A	G
22	chr22:42848922:TTTCCTGTC:CTTCCTGTC	0	42848922	CTTCCTGTC	TTTCCTGTC
22	chr22:42849447:C:A	0	42849447	A	C
22	chr22:42849785:G:A	0	42849785	A	G
22	chr22:42850140:G:A	0	42850140	A	G
22	chr22:42850242:G:T	0	42850242	T	G
22	chr22:42850779:G:A	0	42850779	A	G
22	chr22:42850812:A:G	0	42850812	G	A
22	chr22:42851409:C:T	0	42851409	T	C
22	chr22:42851994:C:T	0	42851994	T	C
22	chr22:42852611:T:C	0	42852611	C	T
22	chr22:42852900:G:A	0	42852900	A	G
22	chr22:42853029:A:G	0	42853029	G	A
22	chr22:42853149:T:A	0	42853149	A	T
22	chr22:42853765:C:T	0	42853765	T	C
22	chr22:42854420:T:C	0	42854420	C	T
22	chr22:42854608:G:A	0	42854608	A	G
22	chr22:42856274:A:G	0	42856274	G	A
22	chr22:42856329:C:A	0	42856329	A	C
22	chr22:42856859:G:A	0	42856859	A	G
22	chr22:42857248:C:T	0	42857248	T	C
22	chr22:42857842:C:T	0	42857842	T	C
22	chr22:42859176:T:G	0	42859176	G	T
22	chr22:42859391:T:A	0	42859391	A	T
22	chr22:42860159:C:T	0	42860159	T	C
22	chr22:42860160:A:G	0	42860160	G	A
22	chr22:42861255:A:G	0	42861255	G	A
22	chr22:42861939:C:T	0	42861939	T	C
22	chr22:42863166:T:C	0	42863166	C	T
22	chr22:42863535:A:C	0	42863535	C	A
22	chr22:42863849:T:C	0	42863849	C	T
22	chr22:42864421:G:A	0	42864421	A	G
22	chr22:42865217:C:T	0	42865217	T	C
22	chr22:42865493:G:A	0	42865493	A	G
22	chr22:42865708:CTT:C	0	42865708	C	CTT
22	chr22:42866507:A:G	0	42866507	G	A
22	chr22:42866734:T:C	0	42866734	C	T
22	chr22:42866739:C:T	0	42866739	T	C
22	chr22:42867426:A:G	0	42867426	G	A
22	chr22:42868429:G:T	0	42868429	T	G
22	chr22:42868764:A:G	0	42868764	G	A
22	chr22:42868845:T:C	0	42868845	C	T
22	chr22:42869549:C:A	0	42869549	A	C
22	chr22:42869821:G:T	0	42869821	T	G
22	chr22:42870768:C:T	0	42870768	T	C
22	chr22:42871846:CCCCAGGGCCCCGG:C	0	42871846	C	CCCCAGGGCCCCGG
22	chr22:42871867:G:T	0	42871867	T	G
22	chr22:42872264:C:T	0	42872264	T	C
22	chr22:42873541:C:T	0	42873541	T	C
22	chr22:42874434:A:C	0	42874434	C	A
22	chr22:42874813:A:G	0	42874813	G	A
22	chr22:42874873:A:C	0	42874873	C	A
22	chr22:42875740:T:C	0	42875740	C	T
22	chr22:42875798:AG:A	0	42875798	A	AG
22	chr22:42876786:C:T	0	42876786	T	C
22	chr22:42877734:C:G	0	42877734	G	C
22	chr22:42878277:C:T	0	42878277	T	C
22	chr22:42878716:G:A	0	42878716	A	G
22	chr22:42878766:A:G	0	42878766	G	A
22	chr22:42878883:G:A	0	42878883	A	G
22	chr22:42879966:G:A	0	42879966	A	G
22	chr22:42880186:G:A	0	42880186	A	G
22	chr22:42880823:T:TG	0	42880823	TG	T
22	chr22:42881141:A:G	0	42881141	G	A
22	chr22:42882156:T:C	0	42882156	C	T
22	chr22:42882214:C:T	0	42882214	T	C
22	chr22:42883276:A:G	0	42883276	G	A
22	chr22:42884053:G:A	0	42884053	A	G
22	chr22:42884644:T:C	0	42884644	C	T
22	chr22:42885758:T:TC	0	42885758	TC	T
22	chr22:42885873:A:G	0	42885873	G	A
22	chr22:42886795:A:C	0	42886795	C	A
22	chr22:42887249:A:C	0	42887249	C	A
22	chr22:42887983:C:T	0	42887983	T	C
22	chr22:42888328:G:A	0	42888328	A	G
22	chr22:42889303:C:T	0	42889303	T	C
22	chr22:42890870:A:G	0	42890870	G	A
22	chr22:42891284:G:A	0	42891284	A	G
22	chr22:42893467:G:A	0	42893467	A	G
22	chr22:42894577:T:C	0	42894577	C	T
22	chr22:42894794:G:A	0	42894794	A	G
22	chr22:42895089:C:T	0	42895089	T	C
22	chr22:42895270:A:G	0	42895270	G	A
22	chr22:42895523:C:A	0	42895523	A	C
22	chr22:42896108:A:G	0	42896108	G	A
22	chr22:42896626:C:T	0	42896626	T	C
22	chr22:42896866:A:G	0	42896866	G	A
22	chr22:42898738:T:C	0	42898738	C	T
22	chr22:42899262:C:T	0	42899262	T	C
22	chr22:42899265:C:T	0	42899265	T	C
22	chr22:42899425:T:C	0	42899425	C	T
22	chr22:42900311:C:T	0	42900311	T	C
22	chr22:42901415:A:T	0	42901415	T	A
22	chr22:42902020:G:A	0	42902020	A	G
22	chr22:42902691:A:G	0	42902691	G	A
22	chr22:42902804:G:A	0	42902804	A	G
22	chr22:42903000:T:G	0	42903000	G	T
22	chr22:42903288:T:A	0	42903288	A	T
22	chr22:42903704:T:C	0	42903704	C	T
22	chr22:42904004:C:A	0	42904004	A	C
22	chr22:42904614:C:A	0	42904614	A	C
22	chr22:42905737:C:T	0	42905737	T	C
22	chr22:42907007:C:T	0	42907007	T	C
22	chr22:42907046:C:A	0	42907046	A	C
22	chr22:42907070:G:T	0	42907070	T	G
22	chr22:42907411:T:G	0	42907411	G	T
22	chr22:42907681:G:A	0	42907681	A	G
22	chr22:42908369:CTGAA:C	0	42908369	C	CTGAA
22	chr22:42912520:G:T	0	42912520	T	G
22	chr22:42914223:T:C	0	42914223	C	T
22	chr22:42914646:G:T	0	42914646	T	G
22	chr22:42915004:C:T	0	42915004	T	C
22	chr22:42918265:A:T	0	42918265	T	A
22	chr22:42919387:T:C	0	42919387	C	T
22	chr22:42919622:A:T	0	42919622	T	A
22	chr22:42920139:G:A	0	42920139	A	G
22	chr22:42920226:G:A	0	42920226	A	G
22	chr22:42920661:A:G	0	42920661	G	A
22	chr22:42920923:C:T	0	42920923	T	C
22	chr22:42921123:G:A	0	42921123	A	G
22	chr22:42921562:A:C	0	42921562	C	A
22	chr22:42921893:C:T	0	42921893	T	C
22	chr22:42921962:C:G	0	42921962	G	C
22	chr22:42922694:G:A	0	42922694	A	G
22	chr22:42922759:G:T	0	42922759	T	G
22	chr22:42923152:T:C	0	42923152	C	T
22	chr22:42923521:G:A	0	42923521	A	G
22	chr22:42923697:C:G	0	42923697	G	C
22	chr22:42924210:C:G	0	42924210	G	C
22	chr22:42924295:A:G	0	42924295	G	A
22	chr22:42926208:C:T	0	42926208	T	C
22	chr22:42927308:C:T	0	42927308	T	C
22	chr22:42927720:T:A	0	42927720	A	T
22	chr22:42927729:A:C	0	42927729	C	A
22	chr22:42928177:C:T	0	42928177	T	C
22	chr22:42928559:G:A	0	42928559	A	G
22	chr22:42928756:C:T	0	42928756	T	C
22	chr22:42929768:G:A	0	42929768	A	G
22	chr22:42930104:C:T	0	42930104	T	C
22	chr22:42931310:C:T	0	42931310	T	C
22	chr22:42931520:C:T	0	42931520	T	C
22	chr22:42931573:G:C	0	42931573	C	G
22	chr22:42931581:G:A	0	42931581	A	G
22	chr22:42932413:G:A	0	42932413	A	G
22	chr22:42933813:G:A	0	42933813	A	G
22	chr22:42934943:T:C	0	42934943	C	T
22	chr22:42936510:T:C	0	42936510	C	T
22	chr22:42937150:G:A	0	42937150	A	G
22	chr22:42937421:C:T	0	42937421	T	C
22	chr22:42938289:C:G	0	42938289	G	C
22	chr22:42940225:A:T	0	42940225	T	A
22	chr22:42940631:T:G	0	42940631	G	T
22	chr22:42940679:C:T	0	42940679	T	C
22	chr22:42942833:G:A	0	42942833	A	G
22	chr22:42943461:C:T	0	42943461	T	C
22	chr22:42943872:A:G	0	42943872	G	A
22	chr22:42944273:G:T	0	42944273	T	G
22	chr22:42944274:C:T	0	42944274	T	C
22	chr22:42945225:CA:C	0	42945225	C	CA
22	chr22:42947219:C:G	0	42947219	G	C
22	chr22:42947602:C:T	0	42947602	T	C
22	chr22:42949057:T:C	0	42949057	C	T
22	chr22:42952172:C:T	0	42952172	T	C
22	chr22:42952671:T:A	0	42952671	A	T
22	chr22:42952693:C:T	0	42952693	T	C
22	chr22:42953626:T:C	0	42953626	C	T
22	chr22:42955679:C:A	0	42955679	A	C
22	chr22:42958844:T:C	0	42958844	C	T
22	chr22:42959161:G:A	0	42959161	A	G
22	chr22:42959250:C:T	0	42959250	T	C
22	chr22:42960305:C:T	0	42960305	T	C
22	chr22:42960493:C:T	0	42960493	T	C
22	chr22:42960693:G:A	0	42960693	A	G
22	chr22:42961066:G:A	0	42961066	A	G
22	chr22:42961373:T:C	0	42961373	C	T
22	chr22:42962082:A:G	0	42962082	G	A
22	chr22:42962486:G:A	0	42962486	A	G
22	chr22:42963124:T:C	0	42963124	C	T
22	chr22:42963255:A:G	0	42963255	G	A
22	chr22:42963442:G:A	0	42963442	A	G
22	chr22:42964675:T:C	0	42964675	C	T
22	chr22:42965073:G:A	0	42965073	A	G
22	chr22:42965137:C:G	0	42965137	G	C
22	chr22:42965842:T:C	0	42965842	C	T
22	chr22:42965940:AATAATC:A	0	42965940	A	AATAATC
22	chr22:42966970:T:C	0	42966970	C	T
22	chr22:42967116:A:C	0	42967116	C	A
22	chr22:42967883:A:G	0	42967883	G	A
22	chr22:42967913:G:C	0	42967913	C	G
22	chr22:42967917:G:A	0	42967917	A	G
22	chr22:42968628:G:C	0	42968628	C	G
22	chr22:42968649:G:A	0	42968649	A	G
22	chr22:42970290:G:A	0	42970290	A	G
22	chr22:42970890:C:T	0	42970890	T	C
22	chr22:42971214:C:T	0	42971214	T	C
22	chr22:42971310:C:G	0	42971310	G	C
22	chr22:42971907:C:T	0	42971907	T	C
22	chr22:42971956:C:T	0	42971956	T	C
22	chr22:42972115:G:A	0	42972115	A	G
22	chr22:42972264:G:T	0	42972264	T	G
22	chr22:42973343:A:T	0	42973343	T	A
22	chr22:42973760:T:C	0	42973760	C	T
22	chr22:42975170:T:C	0	42975170	C	T
22	chr22:42975622:C:T	0	42975622	T	C
22	chr22:42976774:T:C	0	42976774	C	T
22	chr22:42976793:T:C	0	42976793	C	T
22	chr22:42977564:C:A	0	42977564	A	C
22	chr22:42978015:C:T	0	42978015	T	C
22	chr22:42978801:G:C	0	42978801	C	G
22	chr22:42979944:C:T	0	42979944	T	C
22	chr22:42980914:G:C	0	42980914	C	G
22	chr22:42985453:G:A	0	42985453	A	G
22	chr22:42985644:C:T	0	42985644	T	C
22	chr22:42987021:CCTAA:C	0	42987021	C	CCTAA
22	chr22:42987758:T:C	0	42987758	C	T
22	chr22:42989990:A:T	0	42989990	T	A
22	chr22:42989997:T:A	0	42989997	A	T
22	chr22:42990240:C:T	0	42990240	T	C
22	chr22:42990816:C:T	0	42990816	T	C
22	chr22:42991467:A:C	0	42991467	C	A
22	chr22:42991689:G:T	0	42991689	T	G
22	chr22:42991705:T:C	0	42991705	C	T
22	chr22:42993022:C:T	0	42993022	T	C
22	chr22:42993084:G:C	0	42993084	C	G
22	chr22:42993111:T:C	0	42993111	C	T
22	chr22:42993564:C:T	0	42993564	T	C
22	chr22:42995947:G:A	0	42995947	A	G
22	chr22:42996174:T:C	0	42996174	C	T
22	chr22:42996246:G:A	0	42996246	A	G
22	chr22:42996258:A:G	0	42996258	G	A
22	chr22:42997934:C:T	0	42997934	T	C
22	chr22:42997979:A:T	0	42997979	T	A
22	chr22:42998483:T:C	0	42998483	C	T
22	chr22:42998754:C:T	0	42998754	T	C
22	chr22:42999087:A:G	0	42999087	G	A
22	chr22:43000088:A:G	0	43000088	G	A
22	chr22:43000103:C:T	0	43000103	T	C
22	chr22:43001030:C:T	0	43001030	T	C
22	chr22:43001855:A:G	0	43001855	G	A
22	chr22:43001960:A:G	0	43001960	G	A
22	chr22:43002043:C:A	0	43002043	A	C
22	chr22:43002956:C:T	0	43002956	T	C
22	chr22:43004000:G:C	0	43004000	C	G
22	chr22:43004758:A:C	0	43004758	C	A
22	chr22:43004931:T:C	0	43004931	C	T
22	chr22:43005073:G:A	0	43005073	A	G
22	chr22:43005403:C:A	0	43005403	A	C
22	chr22:43005598:A:C	0	43005598	C	A
22	chr22:43005766:A:G	0	43005766	G	A
22	chr22:43006172:G:A	0	43006172	A	G
22	chr22:43007018:T:C	0	43007018	C	T
22	chr22:43007284:C:T	0	43007284	T	C
22	chr22:43007373:G:A	0	43007373	A	G
22	chr22:43007837:G:A	0	43007837	A	G
22	chr22:43008101:T:C	0	43008101	C	T
22	chr22:43008423:A:G	0	43008423	G	A
22	chr22:43009010:GA:G	0	43009010	G	GA
22	chr22:43009062:G:A	0	43009062	A	G
22	chr22:43010579:G:A	0	43010579	A	G
22	chr22:43011458:C:T	0	43011458	T	C
22	chr22:43012740:C:T	0	43012740	T	C
22	chr22:43013052:C:A	0	43013052	A	C
22	chr22:43014441:C:T	0	43014441	T	C
22	chr22:43014739:C:T	0	43014739	T	C
22	chr22:43014992:G:A	0	43014992	A	G
22	chr22:43015383:T:C	0	43015383	C	T
22	chr22:43016370:T:C	0	43016370	C	T
22	chr22:43016521:A:G	0	43016521	G	A
22	chr22:43016688:A:G	0	43016688	G	A
22	chr22:43019142:C:T	0	43019142	T	C
22	chr22:43019575:C:T	0	43019575	T	C
22	chr22:43019705:G:A	0	43019705	A	G
22	chr22:43021001:C:T	0	43021001	T	C
22	chr22:43021793:T:C	0	43021793	C	T
22	chr22:43024320:G:A	0	43024320	A	G
22	chr22:43026313:T:C	0	43026313	C	T
22	chr22:43026602:C:T	0	43026602	T	C
22	chr22:43026938:A:G	0	43026938	G	A
22	chr22:43026966:A:G	0	43026966	G	A
22	chr22:43026970:A:G	0	43026970	G	A
22	chr22:43027117:G:A	0	43027117	A	G
22	chr22:43027331:A:G	0	43027331	G	A
22	chr22:43027622:G:C	0	43027622	C	G
22	chr22:43028031:T:G	0	43028031	G	T
22	chr22:43028175:T:C	0	43028175	C	T
22	chr22:43028471:C:A	0	43028471	A	C
22	chr22:43029152:C:T	0	43029152	T	C
22	chr22:43029170:A:T	0	43029170	T	A
22	chr22:43029818:G:A	0	43029818	A	G
22	chr22:43031000:T:A	0	43031000	A	T
22	chr22:43032347:G:T	0	43032347	T	G
22	chr22:43032367:A:G	0	43032367	G	A
22	chr22:43033144:A:G	0	43033144	G	A
22	chr22:43033719:A:G	0	43033719	G	A
22	chr22:43035091:A:G	0	43035091	G	A
22	chr22:43035831:G:A	0	43035831	A	G
22	chr22:43035930:G:A	0	43035930	A	G
22	chr22:43035964:C:T	0	43035964	T	C
22	chr22:43036025:G:T	0	43036025	T	G
22	chr22:43036199:A:G	0	43036199	G	A
22	chr22:43037094:C:T	0	43037094	T	C
22	chr22:43037867:TACCC:T	0	43037867	T	TACCC
22	chr22:43038022:A:G	0	43038022	G	A
22	chr22:43038031:C:T	0	43038031	T	C
22	chr22:43038324:C:T	0	43038324	T	C
22	chr22:43038617:G:T	0	43038617	T	G
22	chr22:43040049:G:A	0	43040049	A	G
22	chr22:43040588:G:A	0	43040588	A	G
22	chr22:43040665:C:T	0	43040665	T	C
22	chr22:43041061:G:A	0	43041061	A	G
22	chr22:43043068:G:A	0	43043068	A	G
22	chr22:43043256:G:A	0	43043256	A	G
22	chr22:43043290:A:G	0	43043290	G	A
22	chr22:43043538:T:C	0	43043538	C	T
22	chr22:43044755:CAG:C	0	43044755	C	CAG
22	chr22:43044966:G:A	0	43044966	A	G
22	chr22:43045260:T:A	0	43045260	A	T
22	chr22:43045622:T:C	0	43045622	C	T
22	chr22:43046593:T:C	0	43046593	C	T
22	chr22:43047716:G:A	0	43047716	A	G
22	chr22:43048580:G:A	0	43048580	A	G
22	chr22:43049566:C:T	0	43049566	T	C
22	chr22:43049820:A:C	0	43049820	C	A
22	chr22:43050882:C:T	0	43050882	T	C
22	chr22:43051977:G:A	0	43051977	A	G
22	chr22:43052643:G:C	0	43052643	C	G
22	chr22:43053502:T:C	0	43053502	C	T
22	chr22:43056024:C:T	0	43056024	T	C
22	chr22:43056954:G:A	0	43056954	A	G
22	chr22:43056997:C:T	0	43056997	T	C
22	chr22:43057406:G:A	0	43057406	A	G
22	chr22:43058449:A:G	0	43058449	G	A
22	chr22:43058701:T:G	0	43058701	G	T
22	chr22:43058716:CAG:C	0	43058716	C	CAG
22	chr22:43059240:C:T	0	43059240	T	C
22	chr22:43059525:C:T	0	43059525	T	C
22	chr22:43059586:G:A	0	43059586	A	G
22	chr22:43059659:A:G	0	43059659	G	A
22	chr22:43060506:T:TG	0	43060506	TG	T
22	chr22:43060677:C:G	0	43060677	G	C
22	chr22:43061239:C:CTGAT	0	43061239	CTGAT	C
22	chr22:43062012:T:G	0	43062012	G	T
22	chr22:43062193:TAAGTTG:T	0	43062193	T	TAAGTTG
22	chr22:43062442:G:C	0	43062442	C	G
22	chr22:43062556:G:A	0	43062556	A	G
22	chr22:43062800:C:T	0	43062800	T	C
22	chr22:43063020:C:T	0	43063020	T	C
22	chr22:43063117:A:G	0	43063117	G	A
22	chr22:43063534:C:T	0	43063534	T	C
22	chr22:43063840:G:A	0	43063840	A	G
22	chr22:43063858:G:A	0	43063858	A	G
22	chr22:43065132:A:G	0	43065132	G	A
22	chr22:43065269:T:C	0	43065269	C	T
22	chr22:43065350:C:T	0	43065350	T	C
22	chr22:43065536:T:C	0	43065536	C	T
22	chr22:43065688:C:T	0	43065688	T	C
22	chr22:43065962:C:T	0	43065962	T	C
22	chr22:43065965:C:T	0	43065965	T	C
22	chr22:43066027:C:T	0	43066027	T	C
22	chr22:43066035:T:C	0	43066035	C	T
22	chr22:43066314:G:A	0	43066314	A	G
22	chr22:43066382:G:A	0	43066382	A	G
22	chr22:43066445:C:T	0	43066445	T	C
22	chr22:43066533:G:A	0	43066533	A	G
22	chr22:43067180:G:A	0	43067180	A	G
22	chr22:43067327:T:C	0	43067327	C	T
22	chr22:43067668:A:G	0	43067668	G	A
22	chr22:43068349:G:A	0	43068349	A	G
22	chr22:43070211:A:G	0	43070211	G	A
22	chr22:43070910:T:C	0	43070910	C	T
22	chr22:43070925:A:G	0	43070925	G	A
22	chr22:43071428:G:C	0	43071428	C	G
22	chr22:43071991:CAT:C	0	43071991	C	CAT
22	chr22:43072370:A:G	0	43072370	G	A
22	chr22:43072659:G:T	0	43072659	T	G
22	chr22:43072989:C:T	0	43072989	T	C
22	chr22:43073925:G:A	0	43073925	A	G
22	chr22:43073951:T:A	0	43073951	A	T
22	chr22:43074351:C:T	0	43074351	T	C
22	chr22:43074520:T:C	0	43074520	C	T
22	chr22:43075380:G:C	0	43075380	C	G
22	chr22:43075942:C:T	0	43075942	T	C
22	chr22:43076262:C:T	0	43076262	T	C
22	chr22:43076440:A:G	0	43076440	G	A
22	chr22:43076490:G:A	0	43076490	A	G
22	chr22:43076508:T:C	0	43076508	C	T
22	chr22:43077399:G:A	0	43077399	A	G
22	chr22:43077428:T:C	0	43077428	C	T
22	chr22:43077656:C:T	0	43077656	T	C
22	chr22:43078340:A:G	0	43078340	G	A
22	chr22:43079502:G:A	0	43079502	A	G
22	chr22:43079557:G:A	0	43079557	A	G
22	chr22:43080426:G:T	0	43080426	T	G
22	chr22:43081071:A:G	0	43081071	G	A
22	chr22:43081198:G:T	0	43081198	T	G
22	chr22:43081588:C:T	0	43081588	T	C
22	chr22:43083416:T:G	0	43083416	G	T
22	chr22:43083512:C:G	0	43083512	G	C
22	chr22:43084781:A:G	0	43084781	G	A
22	chr22:43084920:G:A	0	43084920	A	G
22	chr22:43085642:C:T	0	43085642	T	C
22	chr22:43086129:T:TA	0	43086129	TA	T
22	chr22:43087236:C:T	0	43087236	T	C
22	chr22:43087315:G:A	0	43087315	A	G
22	chr22:43087487:G:A	0	43087487	A	G
22	chr22:43089379:T:G	0	43089379	G	T
22	chr22:43089892:TC:T	0	43089892	T	TC
22	chr22:43090099:G:C	0	43090099	C	G
22	chr22:43091041:G:A	0	43091041	A	G
22	chr22:43091185:A:G	0	43091185	G	A
22	chr22:43091254:G:A	0	43091254	A	G
22	chr22:43093491:A:G	0	43093491	G	A
22	chr22:43093623:A:G	0	43093623	G	A
22	chr22:43094869:G:A	0	43094869	A	G
22	chr22:43096956:C:T	0	43096956	T	C
22	chr22:43097344:A:G	0	43097344	G	A
22	chr22:43097424:T:C	0	43097424	C	T
22	chr22:43097643:G:A	0	43097643	A	G
22	chr22:43097723:G:A	0	43097723	A	G
22	chr22:43098066:C:T	0	43098066	T	C
22	chr22:43098947:C:T	0	43098947	T	C
22	chr22:43099928:A:G	0	43099928	G	A
22	chr22:43099983:C:T	0	43099983	T	C
22	chr22:43100489:G:A	0	43100489	A	G
22	chr22:43100917:G:A	0	43100917	A	G
22	chr22:43102155:T:C	0	43102155	C	T
22	chr22:43102276:C:T	0	43102276	T	C
22	chr22:43102406:C:T	0	43102406	T	C
22	chr22:43102434:G:A	0	43102434	A	G
22	chr22:43103138:G:A	0	43103138	A	G
22	chr22:43103257:T:A	0	43103257	A	T
22	chr22:43103735:G:A	0	43103735	A	G
22	chr22:43103893:C:T	0	43103893	T	C
22	chr22:43104349:G:A	0	43104349	A	G
22	chr22:43105614:T:C	0	43105614	C	T
22	chr22:43106146:T:C	0	43106146	C	T
22	chr22:43106701:T:C	0	43106701	C	T
22	chr22:43107206:A:C	0	43107206	C	A
22	chr22:43107351:C:T	0	43107351	T	C
22	chr22:43107967:G:A	0	43107967	A	G
22	chr22:43108321:A:C	0	43108321	C	A
22	chr22:43108550:C:T	0	43108550	T	C
22	chr22:43108582:T:C	0	43108582	C	T
22	chr22:43109065:C:T	0	43109065	T	C
22	chr22:43109151:G:A	0	43109151	A	G
22	chr22:43110259:T:A	0	43110259	A	T
22	chr22:43110629:C:T	0	43110629	T	C
22	chr22:43113662:A:G	0	43113662	G	A
22	chr22:43114213:A:G	0	43114213	G	A
22	chr22:43115635:G:A	0	43115635	A	G
22	chr22:43115811:C:T	0	43115811	T	C
22	chr22:43115819:C:T	0	43115819	T	C
22	chr22:43115862:T:G	0	43115862	G	T
22	chr22:43116711:C:A	0	43116711	A	C
22	chr22:43117150:T:C	0	43117150	C	T
22	chr22:43118855:C:G	0	43118855	G	C
22	chr22:43118880:C:T	0	43118880	T	C
22	chr22:43119102:T:C	0	43119102	C	T
22	chr22:43119697:C:T	0	43119697	T	C
22	chr22:43119748:G:A	0	43119748	A	G
22	chr22:43119883:T:C	0	43119883	C	T
22	chr22:43120016:C:T	0	43120016	T	C
22	chr22:43120042:GCTGGTGAGCT:G	0	43120042	G	GCTGGTGAGCT
22	chr22:43120244:A:G	0	43120244	G	A
22	chr22:43120720:G:A	0	43120720	A	G
22	chr22:43121025:A:G	0	43121025	G	A
22	chr22:43121899:T:G	0	43121899	G	T
22	chr22:43122102:G:C	0	43122102	C	G
22	chr22:43122269:A:G	0	43122269	G	A
22	chr22:43122816:A:G	0	43122816	G	A
22	chr22:43123076:A:G	0	43123076	G	A
22	chr22:43124252:A:C	0	43124252	C	A
22	chr22:43124257:A:G	0	43124257	G	A
22	chr22:43124421:T:C	0	43124421	C	T
22	chr22:43125944:A:G	0	43125944	G	A
22	chr22:43127182:T:C	0	43127182	C	T
22	chr22:43127949:G:A	0	43127949	A	G
22	chr22:43127985:C:A	0	43127985	A	C
22	chr22:43127994:A:T	0	43127994	T	A
22	chr22:43129170:C:T	0	43129170	T	C
22	chr22:43130698:C:T	0	43130698	T	C
22	chr22:43131675:C:T	0	43131675	T	C
22	chr22:43132787:T:C	0	43132787	C	T
22	chr22:43133023:C:T	0	43133023	T	C
22	chr22:43133511:C:T	0	43133511	T	C
22	chr22:43134694:G:C	0	43134694	C	G
22	chr22:43134976:A:G	0	43134976	G	A
22	chr22:43136098:G:C	0	43136098	C	G
22	chr22:43136150:A:G	0	43136150	G	A
22	chr22:43137421:C:G	0	43137421	G	C
22	chr22:43137509:A:C	0	43137509	C	A
22	chr22:43138788:T:C	0	43138788	C	T
22	chr22:43143645:G:A	0	43143645	A	G
22	chr22:43144119:TATA:T	0	43144119	T	TATA
22	chr22:43144168:C:T	0	43144168	T	C
22	chr22:43146294:T:C	0	43146294	C	T
22	chr22:43146361:A:T	0	43146361	T	A
22	chr22:43146408:TA:T	0	43146408	T	TA
22	chr22:43148276:T:C	0	43148276	C	T
22	chr22:43148817:C:T	0	43148817	T	C
22	chr22:43149071:G:A	0	43149071	A	G
22	chr22:43150727:A:C	0	43150727	C	A
22	chr22:43152613:G:C	0	43152613	C	G
22	chr22:43152821:T:C	0	43152821	C	T
22	chr22:43152892:G:C	0	43152892	C	G
22	chr22:43153254:G:A	0	43153254	A	G
22	chr22:43153733:T:A	0	43153733	A	T
22	chr22:43154049:T:C	0	43154049	C	T
22	chr22:43154143:T:C	0	43154143	C	T
22	chr22:43155001:C:T	0	43155001	T	C
22	chr22:43155402:G:A	0	43155402	A	G
22	chr22:43155507:A:G	0	43155507	G	A
22	chr22:43155765:G:A	0	43155765	A	G
22	chr22:43155830:T:C	0	43155830	C	T
22	chr22:43156772:C:T	0	43156772	T	C
22	chr22:43156996:T:G	0	43156996	G	T
22	chr22:43157411:T:G	0	43157411	G	T
22	chr22:43157454:G:C	0	43157454	C	G
22	chr22:43159584:A:C	0	43159584	C	A
22	chr22:43159915:G:A	0	43159915	A	G
22	chr22:43160310:G:A	0	43160310	A	G
22	chr22:43160916:C:G	0	43160916	G	C
22	chr22:43161422:T:G	0	43161422	G	T
22	chr22:43161742:T:G	0	43161742	G	T
22	chr22:43161853:G:A	0	43161853	A	G
22	chr22:43162920:A:G	0	43162920	G	A
22	chr22:43162966:G:A	0	43162966	A	G
22	chr22:43163131:G:T	0	43163131	T	G
22	chr22:43163445:G:A	0	43163445	A	G
22	chr22:43163706:C:T	0	43163706	T	C
22	chr22:43163731:G:A	0	43163731	A	G
22	chr22:43164424:C:A	0	43164424	A	C
22	chr22:43164757:C:T	0	43164757	T	C
22	chr22:43164956:C:T	0	43164956	T	C
22	chr22:43164960:T:C	0	43164960	C	T
22	chr22:43165669:T:G	0	43165669	G	T
22	chr22:43165797:A:G	0	43165797	G	A
22	chr22:43166189:G:A	0	43166189	A	G
22	chr22:43166300:A:G	0	43166300	G	A
22	chr22:43166401:T:C	0	43166401	C	T
22	chr22:43166428:G:A	0	43166428	A	G
22	chr22:43166433:G:A	0	43166433	A	G
22	chr22:43166699:G:A	0	43166699	A	G
22	chr22:43167705:A:G	0	43167705	G	A
22	chr22:43169437:C:T	0	43169437	T	C
22	chr22:43169849:C:T	0	43169849	T	C
22	chr22:43171152:CAG:C	0	43171152	C	CAG
22	chr22:43171453:C:T	0	43171453	T	C
22	chr22:43171539:T:A	0	43171539	A	T
22	chr22:43172054:C:G	0	43172054	G	C
22	chr22:43173301:A:G	0	43173301	G	A
22	chr22:43173602:C:A	0	43173602	A	C
22	chr22:43174788:A:G	0	43174788	G	A
22	chr22:43176414:G:A	0	43176414	A	G
22	chr22:43176511:C:T	0	43176511	T	C
22	chr22:43176534:A:G	0	43176534	G	A
22	chr22:43177376:AT:A	0	43177376	A	AT
22	chr22:43177380:A:T	0	43177380	T	A
22	chr22:43177381:A:T	0	43177381	T	A
22	chr22:43177383:A:T	0	43177383	T	A
22	chr22:43177700:A:G	0	43177700	G	A
22	chr22:43177828:A:C	0	43177828	C	A
22	chr22:43178084:C:T	0	43178084	T	C
22	chr22:43178782:C:T	0	43178782	T	C
22	chr22:43178818:C:T	0	43178818	T	C
22	chr22:43178926:A:G	0	43178926	G	A
22	chr22:43179069:G:A	0	43179069	A	G
22	chr22:43179090:C:T	0	43179090	T	C
22	chr22:43179319:C:T	0	43179319	T	C
22	chr22:43179610:G:A	0	43179610	A	G
22	chr22:43179929:C:T	0	43179929	T	C
22	chr22:43180392:A:G	0	43180392	G	A
22	chr22:43180461:T:C	0	43180461	C	T
22	chr22:43180468:G:A	0	43180468	A	G
22	chr22:43180664:C:T	0	43180664	T	C
22	chr22:43181208:C:T	0	43181208	T	C
22	chr22:43181251:C:T	0	43181251	T	C
22	chr22:43181442:A:G	0	43181442	G	A
22	chr22:43181467:C:T	0	43181467	T	C
22	chr22:43181618:C:T	0	43181618	T	C
22	chr22:43181646:C:T	0	43181646	T	C
22	chr22:43181651:G:A	0	43181651	A	G
22	chr22:43181828:G:C	0	43181828	C	G
22	chr22:43181829:G:A	0	43181829	A	G
22	chr22:43181943:G:A	0	43181943	A	G
22	chr22:43182528:T:C	0	43182528	C	T
22	chr22:43182780:G:A	0	43182780	A	G
22	chr22:43183043:T:C	0	43183043	C	T
22	chr22:43183077:G:A	0	43183077	A	G
22	chr22:43183600:C:T	0	43183600	T	C
22	chr22:43183666:G:A	0	43183666	A	G
22	chr22:43183702:T:C	0	43183702	C	T
22	chr22:43183827:G:A	0	43183827	A	G
22	chr22:43184214:T:C	0	43184214	C	T
22	chr22:43184954:C:G	0	43184954	G	C
22	chr22:43186316:A:C	0	43186316	C	A
22	chr22:43186533:G:A	0	43186533	A	G
22	chr22:43187598:A:G	0	43187598	G	A
22	chr22:43187819:A:C	0	43187819	C	A
22	chr22:43187892:G:C	0	43187892	C	G
22	chr22:43188223:T:G	0	43188223	G	T
22	chr22:43188275:T:G	0	43188275	G	T
22	chr22:43188625:A:G	0	43188625	G	A
22	chr22:43188705:C:T	0	43188705	T	C
22	chr22:43189299:T:C	0	43189299	C	T
22	chr22:43189595:T:C	0	43189595	C	T
22	chr22:43189842:C:T	0	43189842	T	C
22	chr22:43189918:T:C	0	43189918	C	T
22	chr22:43190902:C:T	0	43190902	T	C
22	chr22:43190992:G:A	0	43190992	A	G
22	chr22:43191301:A:T	0	43191301	T	A
22	chr22:43191644:A:G	0	43191644	G	A
22	chr22:43191737:A:T	0	43191737	T	A
22	chr22:43191803:AT:A	0	43191803	A	AT
22	chr22:43191950:T:C	0	43191950	C	T
22	chr22:43191965:C:T	0	43191965	T	C
22	chr22:43192298:A:C	0	43192298	C	A
22	chr22:43192398:T:A	0	43192398	A	T
22	chr22:43193164:G:GT	0	43193164	GT	G
22	chr22:43193223:A:G	0	43193223	G	A
22	chr22:43193240:T:C	0	43193240	C	T
22	chr22:43193874:C:T	0	43193874	T	C
22	chr22:43193920:G:A	0	43193920	A	G
22	chr22:43194029:TTTTTTTTTTCTTTTC:T	0	43194029	T	TTTTTTTTTTCTTTTC
22	chr22:43194049:T:C	0	43194049	C	T
22	chr22:43194203:G:A	0	43194203	A	G
22	chr22:43194583:C:T	0	43194583	T	C
22	chr22:43194587:G:C	0	43194587	C	G
22	chr22:43194700:C:A	0	43194700	A	C
22	chr22:43194810:G:A	0	43194810	A	G
22	chr22:43194841:T:C	0	43194841	C	T
22	chr22:43194923:T:TC	0	43194923	TC	T
22	chr22:43195021:G:A	0	43195021	A	G
22	chr22:43195095:C:T	0	43195095	T	C
22	chr22:43195202:GCCTGGATGTTGATGGGGATT:G	0	43195202	G	GCCTGGATGTTGATGGGGATT
22	chr22:43195282:T:C	0	43195282	C	T
22	chr22:43195374:C:T	0	43195374	T	C
22	chr22:43196008:T:G	0	43196008	G	T
22	chr22:43196368:G:C	0	43196368	C	G
22	chr22:43196705:A:G	0	43196705	G	A
22	chr22:43196708:C:T	0	43196708	T	C
22	chr22:43196799:G:A	0	43196799	A	G
22	chr22:43196802:A:AC	0	43196802	AC	A
22	chr22:43196804:T:C	0	43196804	C	T
22	chr22:43196863:C:T	0	43196863	T	C
22	chr22:43197126:C:G	0	43197126	G	C
22	chr22:43197756:C:T	0	43197756	T	C
22	chr22:43197955:A:G	0	43197955	G	A
22	chr22:43198221:A:G	0	43198221	G	A
22	chr22:43198827:G:A	0	43198827	A	G
22	chr22:43199624:G:A	0	43199624	A	G
22	chr22:43199920:A:C	0	43199920	C	A
22	chr22:43200009:G:A	0	43200009	A	G
22	chr22:43200119:T:G	0	43200119	G	T
22	chr22:43200386:T:C	0	43200386	C	T
22	chr22:43200807:T:G	0	43200807	G	T
22	chr22:43201060:T:C	0	43201060	C	T
22	chr22:43201548:G:A	0	43201548	A	G
22	chr22:43201809:G:A	0	43201809	A	G
22	chr22:43202007:G:A	0	43202007	A	G
22	chr22:43202742:G:A	0	43202742	A	G
22	chr22:43202886:G:T	0	43202886	T	G
22	chr22:43203911:T:C	0	43203911	C	T
22	chr22:43203985:C:T	0	43203985	T	C
22	chr22:43204331:T:G	0	43204331	G	T
22	chr22:43204460:G:A	0	43204460	A	G
22	chr22:43204490:A:G	0	43204490	G	A
22	chr22:43205302:T:C	0	43205302	C	T
22	chr22:43205450:T:C	0	43205450	C	T
22	chr22:43205537:C:G	0	43205537	G	C
22	chr22:43205562:T:C	0	43205562	C	T
22	chr22:43206410:C:T	0	43206410	T	C
22	chr22:43206679:T:C	0	43206679	C	T
22	chr22:43206754:T:C	0	43206754	C	T
22	chr22:43206802:A:G	0	43206802	G	A
22	chr22:43206845:T:C	0	43206845	C	T
22	chr22:43207417:A:G	0	43207417	G	A
22	chr22:43207460:G:T	0	43207460	T	G
22	chr22:43207504:C:T	0	43207504	T	C
22	chr22:43207659:G:A	0	43207659	A	G
22	chr22:43207776:G:C	0	43207776	C	G
22	chr22:43208028:C:T	0	43208028	T	C
22	chr22:43208828:T:C	0	43208828	C	T
22	chr22:43208917:G:C	0	43208917	C	G
22	chr22:43209018:A:G	0	43209018	G	A
22	chr22:43209121:C:T	0	43209121	T	C
22	chr22:43209175:A:T	0	43209175	T	A
22	chr22:43209335:G:A	0	43209335	A	G
22	chr22:43209364:G:C	0	43209364	C	G
22	chr22:43209517:A:G	0	43209517	G	A
22	chr22:43209600:T:G	0	43209600	G	T
22	chr22:43209665:A:G	0	43209665	G	A
22	chr22:43209763:C:T	0	43209763	T	C
22	chr22:43210137:C:T	0	43210137	T	C
22	chr22:43210579:A:C	0	43210579	C	A
22	chr22:43210598:G:A	0	43210598	A	G
22	chr22:43210662:T:C	0	43210662	C	T
22	chr22:43211034:G:A	0	43211034	A	G
22	chr22:43211298:T:C	0	43211298	C	T
22	chr22:43211444:C:T	0	43211444	T	C
22	chr22:43211585:C:T	0	43211585	T	C
22	chr22:43211727:C:T	0	43211727	T	C
22	chr22:43211750:C:T	0	43211750	T	C
22	chr22:43211785:A:G	0	43211785	G	A
22	chr22:43211807:T:A	0	43211807	A	T
22	chr22:43211927:A:G	0	43211927	G	A
22	chr22:43212148:A:G	0	43212148	G	A
22	chr22:43212525:C:T	0	43212525	T	C
22	chr22:43212667:C:T	0	43212667	T	C
22	chr22:43212854:G:A	0	43212854	A	G
22	chr22:43212969:A:G	0	43212969	G	A
22	chr22:43213191:A:G	0	43213191	G	A
22	chr22:43213250:G:A	0	43213250	A	G
22	chr22:43213742:A:G	0	43213742	G	A
22	chr22:43213904:C:T	0	43213904	T	C
22	chr22:43214201:A:G	0	43214201	G	A
22	chr22:43214747:C:T	0	43214747	T	C
22	chr22:43214802:C:T	0	43214802	T	C
22	chr22:43214924:A:G	0	43214924	G	A
22	chr22:43215315:C:A	0	43215315	A	C
22	chr22:43215369:C:T	0	43215369	T	C
22	chr22:43215417:G:A	0	43215417	A	G
22	chr22:43215535:C:T	0	43215535	T	C
22	chr22:43216481:T:C	0	43216481	C	T
22	chr22:43216510:G:A	0	43216510	A	G
22	chr22:43216548:G:A	0	43216548	A	G
22	chr22:43217246:G:A	0	43217246	A	G
22	chr22:43217544:C:T	0	43217544	T	C
22	chr22:43217582:C:T	0	43217582	T	C
22	chr22:43218093:T:C	0	43218093	C	T
22	chr22:43218582:A:G	0	43218582	G	A
22	chr22:43218595:C:T	0	43218595	T	C
22	chr22:43218637:C:T	0	43218637	T	C
22	chr22:43218652:G:T	0	43218652	T	G
22	chr22:43218762:CAA:C	0	43218762	C	CAA
22	chr22:43218772:T:C	0	43218772	C	T
22	chr22:43218999:T:C	0	43218999	C	T
22	chr22:43219862:C:T	0	43219862	T	C
22	chr22:43219893:C:T	0	43219893	T	C
22	chr22:43221033:A:C	0	43221033	C	A
22	chr22:43222186:G:A	0	43222186	A	G
22	chr22:43223056:C:G	0	43223056	G	C
22	chr22:43223194:G:A	0	43223194	A	G
22	chr22:43223625:A:G	0	43223625	G	A
22	chr22:43223639:T:C	0	43223639	C	T
22	chr22:43224613:G:A	0	43224613	A	G
22	chr22:43224651:G:A	0	43224651	A	G
22	chr22:43226613:G:A	0	43226613	A	G
22	chr22:43227347:G:A	0	43227347	A	G
22	chr22:43227606:G:A	0	43227606	A	G
22	chr22:43227966:A:G	0	43227966	G	A
22	chr22:43228016:T:C	0	43228016	C	T
22	chr22:43228299:T:C	0	43228299	C	T
22	chr22:43228759:T:C	0	43228759	C	T
22	chr22:43229219:G:T	0	43229219	T	G
22	chr22:43229752:A:G	0	43229752	G	A
22	chr22:43229904:TG:T	0	43229904	T	TG
22	chr22:43230029:A:G	0	43230029	G	A
22	chr22:43230905:C:T	0	43230905	T	C
22	chr22:43231015:C:G	0	43231015	G	C
22	chr22:43231149:G:A	0	43231149	A	G
22	chr22:43231347:T:G	0	43231347	G	T
22	chr22:43231640:G:A	0	43231640	A	G
22	chr22:43231706:C:T	0	43231706	T	C
22	chr22:43231722:G:A	0	43231722	A	G
22	chr22:43231943:C:T	0	43231943	T	C
22	chr22:43232077:A:G	0	43232077	G	A
22	chr22:43232771:C:T	0	43232771	T	C
22	chr22:43233047:T:C	0	43233047	C	T
22	chr22:43233377:A:G	0	43233377	G	A
22	chr22:43233512:C:A	0	43233512	A	C
22	chr22:43233514:G:A	0	43233514	A	G
22	chr22:43235073:A:G	0	43235073	G	A
22	chr22:43235346:T:C	0	43235346	C	T
22	chr22:43235660:A:G	0	43235660	G	A
22	chr22:43235800:C:T	0	43235800	T	C
22	chr22:43236094:G:A	0	43236094	A	G
22	chr22:43236519:G:C	0	43236519	C	G
22	chr22:43236585:T:C	0	43236585	C	T
22	chr22:43236858:G:A	0	43236858	A	G
22	chr22:43237455:A:G	0	43237455	G	A
22	chr22:43237506:G:A	0	43237506	A	G
22	chr22:43238744:T:C	0	43238744	C	T
22	chr22:43239201:C:T	0	43239201	T	C
22	chr22:43239312:A:G	0	43239312	G	A
22	chr22:43239543:G:A	0	43239543	A	G
22	chr22:43239567:T:C	0	43239567	C	T
22	chr22:43239584:G:C	0	43239584	C	G
22	chr22:43241014:G:A	0	43241014	A	G
22	chr22:43241072:C:T	0	43241072	T	C
22	chr22:43241863:C:T	0	43241863	T	C
22	chr22:43242246:C:T	0	43242246	T	C
22	chr22:43242729:G:A	0	43242729	A	G
22	chr22:43243913:A:G	0	43243913	G	A
22	chr22:43243983:A:C	0	43243983	C	A
22	chr22:43244209:C:T	0	43244209	T	C
22	chr22:43244722:A:G	0	43244722	G	A
22	chr22:43245077:C:G	0	43245077	G	C
22	chr22:43245102:A:G	0	43245102	G	A
22	chr22:43245281:G:C	0	43245281	C	G
22	chr22:43245327:G:A	0	43245327	A	G
22	chr22:43245419:C:T	0	43245419	T	C
22	chr22:43245550:C:A	0	43245550	A	C
22	chr22:43246084:G:A	0	43246084	A	G
22	chr22:43246147:T:C	0	43246147	C	T
22	chr22:43246419:C:T	0	43246419	T	C
22	chr22:43246422:A:C	0	43246422	C	A
22	chr22:43247248:C:T	0	43247248	T	C
22	chr22:43247281:C:A	0	43247281	A	C
22	chr22:43247772:G:A	0	43247772	A	G
22	chr22:43248119:T:C	0	43248119	C	T
22	chr22:43248551:G:C	0	43248551	C	G
22	chr22:43249088:T:C	0	43249088	C	T
22	chr22:43249127:A:G	0	43249127	G	A
22	chr22:43250235:C:T	0	43250235	T	C
22	chr22:43250607:G:A	0	43250607	A	G
22	chr22:43250703:A:C	0	43250703	C	A
22	chr22:43250895:C:T	0	43250895	T	C
22	chr22:43251410:A:G	0	43251410	G	A
22	chr22:43252202:G:C	0	43252202	C	G
22	chr22:43252658:C:T	0	43252658	T	C
22	chr22:43253956:A:G	0	43253956	G	A
22	chr22:43254184:G:A	0	43254184	A	G
22	chr22:43254398:G:A	0	43254398	A	G
22	chr22:43254447:G:A	0	43254447	A	G
22	chr22:43255415:G:A	0	43255415	A	G
22	chr22:43256481:A:C	0	43256481	C	A
22	chr22:43257619:A:G	0	43257619	G	A
22	chr22:43258471:C:T	0	43258471	T	C
22	chr22:43258567:G:A	0	43258567	A	G
22	chr22:43258945:T:C	0	43258945	C	T
22	chr22:43259421:A:G	0	43259421	G	A
22	chr22:43260696:A:G	0	43260696	G	A
22	chr22:43261034:G:A	0	43261034	A	G
22	chr22:43261697:T:C	0	43261697	C	T
22	chr22:43262455:A:G	0	43262455	G	A
22	chr22:43263185:T:A	0	43263185	A	T
22	chr22:43264601:T:C	0	43264601	C	T
22	chr22:43264629:G:A	0	43264629	A	G
22	chr22:43265074:C:T	0	43265074	T	C
22	chr22:43265837:C:T	0	43265837	T	C
22	chr22:43265958:AG:A	0	43265958	A	AG
22	chr22:43266095:C:T	0	43266095	T	C
22	chr22:43266411:T:A	0	43266411	A	T
22	chr22:43266412:C:A	0	43266412	A	C
22	chr22:43266462:T:C	0	43266462	C	T
22	chr22:43268338:C:T	0	43268338	T	C
22	chr22:43268373:G:A	0	43268373	A	G
22	chr22:43268931:A:G	0	43268931	G	A
22	chr22:43270742:T:C	0	43270742	C	T
22	chr22:43271547:T:C	0	43271547	C	T
22	chr22:43271687:A:C	0	43271687	C	A
22	chr22:43271929:C:T	0	43271929	T	C
22	chr22:43272163:A:G	0	43272163	G	A
22	chr22:43272345:T:C	0	43272345	C	T
22	chr22:43272594:A:G	0	43272594	G	A
22	chr22:43273006:A:G	0	43273006	G	A
22	chr22:43273328:C:T	0	43273328	T	C
22	chr22:43273779:T:C	0	43273779	C	T
22	chr22:43273793:G:A	0	43273793	A	G
22	chr22:43274088:G:A	0	43274088	A	G
22	chr22:43274380:G:A	0	43274380	A	G
22	chr22:43275757:G:A	0	43275757	A	G
22	chr22:43275995:CT:C	0	43275995	C	CT
22	chr22:43276177:G:A	0	43276177	A	G
22	chr22:43276623:C:T	0	43276623	T	C
22	chr22:43276683:C:A	0	43276683	A	C
22	chr22:43277794:T:C	0	43277794	C	T
22	chr22:43277836:G:A	0	43277836	A	G
22	chr22:43278067:G:A	0	43278067	A	G
22	chr22:43278243:T:C	0	43278243	C	T
22	chr22:43278895:G:A	0	43278895	A	G
22	chr22:43278939:C:T	0	43278939	T	C
22	chr22:43279958:G:C	0	43279958	C	G
22	chr22:43280227:C:T	0	43280227	T	C
22	chr22:43282129:C:T	0	43282129	T	C
22	chr22:43282454:C:G	0	43282454	G	C
22	chr22:43282779:T:G	0	43282779	G	T
22	chr22:43282788:C:T	0	43282788	T	C
22	chr22:43282950:T:C	0	43282950	C	T
22	chr22:43282982:C:T	0	43282982	T	C
22	chr22:43283321:T:C	0	43283321	C	T
22	chr22:43283947:A:T	0	43283947	T	A
22	chr22:43284233:T:C	0	43284233	C	T
22	chr22:43284981:C:T	0	43284981	T	C
22	chr22:43286264:C:G	0	43286264	G	C
22	chr22:43286693:T:C	0	43286693	C	T
22	chr22:43287082:G:A	0	43287082	A	G
22	chr22:43287790:G:C	0	43287790	C	G
22	chr22:43287996:A:G	0	43287996	G	A
22	chr22:43288251:G:T	0	43288251	T	G
22	chr22:43288619:T:C	0	43288619	C	T
22	chr22:43288827:T:C	0	43288827	C	T
22	chr22:43289061:C:T	0	43289061	T	C
22	chr22:43289651:G:A	0	43289651	A	G
22	chr22:43289690:T:C	0	43289690	C	T
22	chr22:43291672:A:G	0	43291672	G	A
22	chr22:43292660:A:G	0	43292660	G	A
22	chr22:43293536:G:A	0	43293536	A	G
22	chr22:43293607:C:T	0	43293607	T	C
22	chr22:43293978:C:T	0	43293978	T	C
22	chr22:43295976:A:G	0	43295976	G	A
22	chr22:43296666:G:C	0	43296666	C	G
22	chr22:43296744:G:A	0	43296744	A	G
22	chr22:43297275:A:G	0	43297275	G	A
22	chr22:43297727:T:C	0	43297727	C	T
22	chr22:43297982:T:C	0	43297982	C	T
22	chr22:43298943:T:C	0	43298943	C	T
22	chr22:43299803:G:A	0	43299803	A	G
22	chr22:43300023:G:A	0	43300023	A	G
22	chr22:43300285:TC:T	0	43300285	T	TC
22	chr22:43300455:C:T	0	43300455	T	C
22	chr22:43302055:T:C	0	43302055	C	T
22	chr22:43302507:C:T	0	43302507	T	C
22	chr22:43303972:G:A	0	43303972	A	G
22	chr22:43304000:T:C	0	43304000	C	T
22	chr22:43304762:C:T	0	43304762	T	C
22	chr22:43305212:G:A	0	43305212	A	G
22	chr22:43305468:C:A	0	43305468	A	C
22	chr22:43305554:A:T	0	43305554	T	A
22	chr22:43305856:C:T	0	43305856	T	C
22	chr22:43307392:G:A	0	43307392	A	G
22	chr22:43307723:G:A	0	43307723	A	G
22	chr22:43307958:GA:G	0	43307958	G	GA
22	chr22:43307985:A:G	0	43307985	G	A
22	chr22:43308046:A:C	0	43308046	C	A
22	chr22:43308075:AC:A	0	43308075	A	AC
22	chr22:43308186:T:C	0	43308186	C	T
22	chr22:43308279:C:G	0	43308279	G	C
22	chr22:43309179:C:T	0	43309179	T	C
```
