## Supplementary material for "Characterization of shared and ancestry-specific signals driving complex traits using multi-ancestry fine-mapping": mesusieoutput

```
                 eur          afr      eur_afr
   [1,] 0.0001722733 0.0001827247 5.850343e-05
   [2,] 0.0002416490 0.0001826185 7.491611e-05
   [3,] 0.0001652386 0.0001864188 5.415530e-05
   [4,] 0.0001650730 0.0001870754 5.414473e-05
   [5,] 0.0001553814 0.0001804314 5.222248e-05
   [6,] 0.0001587419 0.0001811962 5.310664e-05
   [7,] 0.0001538981 0.0001817275 5.025594e-05
   [8,] 0.0001660819 0.0001867796 5.410900e-05
   [9,] 0.0001660864 0.0001869142 5.411359e-05
  [10,] 0.0001566611 0.0001821187 5.210366e-05
  [11,] 0.0002969616 0.0001829448 1.087476e-04
  [12,] 0.0005147698 0.0001823647 1.749012e-04
  [13,] 0.0001717167 0.0001825836 5.738419e-05
  [14,] 0.0001454087 0.0001846133 4.920369e-05
  [15,] 0.0001619246 0.0001892257 5.676415e-05
  [16,] 0.0003375053 0.0001828793 9.566906e-05
  [17,] 0.0001634910 0.0001869121 5.693791e-05
  [18,] 0.0003474878 0.0001829415 9.809659e-05
  [19,] 0.0001713841 0.0001827588 5.728456e-05
  [20,] 0.0001578928 0.0001824213 5.133408e-05
  [21,] 0.0001397287 0.0001869442 4.788688e-05
  [22,] 0.0004218889 0.0001833545 1.638659e-04
  [23,] 0.0001760873 0.0001818085 5.886933e-05
  [24,] 0.0001731206 0.0001827315 5.786290e-05
  [25,] 0.0003495604 0.0001805613 1.126300e-04
  [26,] 0.0003635477 0.0001805742 1.164343e-04
  [27,] 0.0003527702 0.0001806097 1.122001e-04
  [28,] 0.0001642959 0.0001827110 5.468141e-05
  [29,] 0.0001885534 0.0001822885 6.033854e-05
  [30,] 0.0002007586 0.0001836228 6.320368e-05
  [31,] 0.0003544999 0.0001872669 1.511180e-04
  [32,] 0.0001720656 0.0001827392 5.748829e-05
  [33,] 0.0004393267 0.0001812199 1.300013e-04
  [34,] 0.0001554655 0.0001827139 5.182076e-05
  [35,] 0.0004043640 0.0001818798 1.323962e-04
  [36,] 0.0001853631 0.0001825038 6.023522e-05
  [37,] 0.0001759101 0.0001870909 6.157126e-05
  [38,] 0.0001484968 0.0001812242 4.868980e-05
  [39,] 0.0001475510 0.0001820568 4.810759e-05
  [40,] 0.0001444726 0.0001818586 4.735139e-05
  [41,] 0.0001440623 0.0001818277 4.725063e-05
  [42,] 0.0001469162 0.0001817168 4.812129e-05
  [43,] 0.0001714375 0.0001827068 5.712645e-05
  [44,] 0.0001777725 0.0001866517 6.294475e-05
  [45,] 0.0001550648 0.0001903838 4.469006e-05
  [46,] 0.0001619929 0.0001826757 5.187981e-05
  [47,] 0.0001739097 0.0001833695 5.571369e-05
  [48,] 0.0002284384 0.0001831631 6.808531e-05
  [49,] 0.0002655290 0.0001822156 8.390135e-05
  [50,] 0.0001761543 0.0001817268 5.796103e-05
  [51,] 0.0002327739 0.0001815272 8.364129e-05
  [52,] 0.0001814983 0.0001828205 6.197223e-05
  [53,] 0.0001918439 0.0001810801 6.009624e-05
  [54,] 0.0001684977 0.0001826753 5.370643e-05
  [55,] 0.0001414251 0.0001830315 4.897299e-05
  [56,] 0.0001735862 0.0001826407 5.550772e-05
  [57,] 0.0001759020 0.0001827823 5.570318e-05
  [58,] 0.0001770456 0.0001850357 6.007883e-05
  [59,] 0.0001789484 0.0001861975 6.898289e-05
  [60,] 0.0001285341 0.0001827388 4.177302e-05
  [61,] 0.0001782653 0.0001832385 6.207637e-05
  [62,] 0.0001758777 0.0001854605 6.027903e-05
  [63,] 0.0001574407 0.0001827327 5.257819e-05
  [64,] 0.0001462414 0.0001861605 5.283463e-05
  [65,] 0.0001773971 0.0001827513 5.874550e-05
  [66,] 0.0001847392 0.0001834215 5.859815e-05
  [67,] 0.0001742622 0.0001876826 6.819852e-05
  [68,] 0.0001512797 0.0001828737 4.831050e-05
  [69,] 0.0002964575 0.0001832740 8.677608e-05
  [70,] 0.0001577651 0.0001828691 5.022764e-05
  [71,] 0.0002056225 0.0001813775 6.955874e-05
  [72,] 0.0001813477 0.0001826218 5.732599e-05
  [73,] 0.0001396269 0.0001827110 4.507675e-05
  [74,] 0.0001819268 0.0001812378 5.686761e-05
  [75,] 0.0002169768 0.0001818980 6.942228e-05
  [76,] 0.0001763537 0.0001826486 5.833800e-05
  [77,] 0.0002217629 0.0001818963 7.515249e-05
  [78,] 0.0002048223 0.0001819173 6.491456e-05
  [79,] 0.0001688532 0.0001829105 5.418381e-05
  [80,] 0.0001183600 0.0001828076 3.908406e-05
  [81,] 0.0001760685 0.0001824376 5.837962e-05
  [82,] 0.0001590387 0.0001812611 5.302291e-05
  [83,] 0.0001611476 0.0001831161 5.338892e-05
  [84,] 0.0001204294 0.0001806912 3.988400e-05
  [85,] 0.0001194280 0.0001809114 4.015157e-05
  [86,] 0.0001404199 0.0001804012 4.623815e-05
  [87,] 0.0001655530 0.0001827627 5.578061e-05
  [88,] 0.0001602042 0.0001828972 5.330992e-05
  [89,] 0.0001621615 0.0001824642 5.406685e-05
  [90,] 0.0001142139 0.0001810407 3.796539e-05
  [91,] 0.0001353168 0.0001817430 4.491703e-05
  [92,] 0.0001617876 0.0001826887 5.389567e-05
  [93,] 0.0001142011 0.0001811431 3.795221e-05
  [94,] 0.0001715743 0.0001808118 5.650037e-05
  [95,] 0.0001683626 0.0001822755 5.559975e-05
  [96,] 0.0001728376 0.0001808808 5.719488e-05
  [97,] 0.0001268595 0.0001821675 4.395864e-05
  [98,] 0.0001266538 0.0001824720 4.406585e-05
  [99,] 0.0001503375 0.0001824812 5.007641e-05
 [100,] 0.0001504205 0.0001824830 5.014411e-05
 [101,] 0.0001615692 0.0001827517 5.368565e-05
 [102,] 0.0001159299 0.0001812413 3.851031e-05
 [103,] 0.0001504986 0.0001824794 5.018287e-05
 [104,] 0.0001508813 0.0001824413 5.038313e-05
 [105,] 0.0001503116 0.0001823760 5.000264e-05
 [106,] 0.0001718594 0.0001822211 5.622139e-05
 [107,] 0.0001281518 0.0001818629 4.235911e-05
 [108,] 0.0001196671 0.0001822254 3.957035e-05
 [109,] 0.0001503800 0.0001824710 5.007169e-05
 [110,] 0.0001150892 0.0001810025 3.830128e-05
 [111,] 0.0001613849 0.0001828806 5.373880e-05
 [112,] 0.0001157985 0.0001809634 3.876512e-05
 [113,] 0.0001173992 0.0001809385 3.933585e-05
 [114,] 0.0001729163 0.0001829571 5.865911e-05
 [115,] 0.0001796634 0.0001817560 5.970034e-05
 [116,] 0.0001148686 0.0001810131 3.821897e-05
 [117,] 0.0001185091 0.0001809883 3.933475e-05
 [118,] 0.0001117333 0.0001818363 3.718342e-05
 [119,] 0.0001724940 0.0001829065 5.845571e-05
 [120,] 0.0001724054 0.0001829137 5.843652e-05
 [121,] 0.0001134095 0.0001820397 3.761714e-05
 [122,] 0.0001730288 0.0001829522 5.870551e-05
 [123,] 0.0001839597 0.0001827892 6.226497e-05
 [124,] 0.0001114787 0.0001814023 3.683880e-05
 [125,] 0.0001699038 0.0001830798 5.637538e-05
 [126,] 0.0001664825 0.0001819191 5.766229e-05
 [127,] 0.0001704040 0.0001830053 5.775887e-05
 [128,] 0.0001627633 0.0001890413 6.084800e-05
 [129,] 0.0001734654 0.0001818012 5.715744e-05
 [130,] 0.0002182895 0.0001817009 7.407858e-05
 [131,] 0.0001785505 0.0001815704 5.845342e-05
 [132,] 0.0001283223 0.0001817062 4.230554e-05
 [133,] 0.0001181007 0.0001817334 3.958712e-05
 [134,] 0.0001170360 0.0001816314 3.910053e-05
 [135,] 0.0001147454 0.0001809226 3.825320e-05
 [136,] 0.0001461513 0.0001826750 4.856230e-05
 [137,] 0.0001852439 0.0001825490 6.236953e-05
 [138,] 0.0001853227 0.0001825209 6.230435e-05
 [139,] 0.0001581101 0.0001828286 5.245681e-05
 [140,] 0.0001175267 0.0001819522 3.923251e-05
 [141,] 0.0001153871 0.0001819867 3.829659e-05
 [142,] 0.0001130760 0.0001826375 3.702633e-05
 [143,] 0.0001131880 0.0001826323 3.704991e-05
 [144,] 0.0001109584 0.0001806503 3.685036e-05
 [145,] 0.0001785373 0.0001817737 5.688174e-05
 [146,] 0.0001582024 0.0001818284 5.154796e-05
 [147,] 0.0001578750 0.0001829858 5.225849e-05
 [148,] 0.0001666040 0.0001825741 5.515857e-05
 [149,] 0.0001130407 0.0001815247 3.710997e-05
 [150,] 0.0001870341 0.0001848590 5.734068e-05
 [151,] 0.0001267779 0.0001820879 4.114440e-05
 [152,] 0.0001684592 0.0001810615 5.493586e-05
 [153,] 0.0001662044 0.0001818383 5.190552e-05
 [154,] 0.0001113645 0.0001819364 3.705654e-05
 [155,] 0.0001111824 0.0001807526 3.686561e-05
 [156,] 0.0001542861 0.0001823202 5.124557e-05
 [157,] 0.0001200890 0.0001816746 3.953316e-05
 [158,] 0.0001396539 0.0001818868 4.548980e-05
 [159,] 0.0001175411 0.0001817448 3.922267e-05
 [160,] 0.0001749199 0.0001822711 5.809231e-05
 [161,] 0.0001957600 0.0001818964 6.420842e-05
 [162,] 0.0001629735 0.0001813510 5.304907e-05
 [163,] 0.0001664200 0.0001815697 5.560646e-05
 [164,] 0.0001634759 0.0001824137 5.437163e-05
 [165,] 0.0001581411 0.0001814193 5.227538e-05
 [166,] 0.0001297962 0.0001827345 4.528844e-05
 [167,] 0.0001636123 0.0001823397 5.442287e-05
 [168,] 0.0001689483 0.0001831588 5.294389e-05
 [169,] 0.0001611701 0.0001822089 5.109212e-05
 [170,] 0.0001593846 0.0001832861 5.005288e-05
 [171,] 0.0001714885 0.0001827867 5.812765e-05
 [172,] 0.0001630970 0.0001823632 5.419755e-05
 [173,] 0.0001623597 0.0001854361 5.392478e-05
 [174,] 0.0001659254 0.0001829868 5.709771e-05
 [175,] 0.0001791319 0.0001825416 5.998349e-05
 [176,] 0.0001197099 0.0001812982 4.055139e-05
 [177,] 0.0001170025 0.0001807500 3.916055e-05
 [178,] 0.0001484050 0.0001812734 4.835754e-05
 [179,] 0.0001137603 0.0001872141 3.908623e-05
 [180,] 0.0001607233 0.0001835329 5.306924e-05
 [181,] 0.0001613255 0.0001835631 5.315088e-05
 [182,] 0.0001668794 0.0001823558 5.550996e-05
 [183,] 0.0001750311 0.0001829541 5.968822e-05
 [184,] 0.0001332737 0.0001881639 4.216841e-05
 [185,] 0.0001226345 0.0001822816 4.014011e-05
 [186,] 0.0001636235 0.0001824212 5.439039e-05
 [187,] 0.0001634253 0.0001823403 5.435434e-05
 [188,] 0.0001629296 0.0001817570 5.367155e-05
 [189,] 0.0001632076 0.0001824698 5.436188e-05
 [190,] 0.0001684759 0.0001826940 5.390311e-05
 [191,] 0.0001630826 0.0001821864 5.421778e-05
 [192,] 0.0001700542 0.0001829400 5.377498e-05
 [193,] 0.0001665967 0.0001834287 5.350291e-05
 [194,] 0.0001383179 0.0001823853 4.492415e-05
 [195,] 0.0001635634 0.0001823946 5.437740e-05
 [196,] 0.0001634881 0.0001823919 5.436469e-05
 [197,] 0.0001568435 0.0001827169 5.195109e-05
 [198,] 0.0001634167 0.0001824013 5.436505e-05
 [199,] 0.0001359464 0.0001846560 4.323495e-05
 [200,] 0.0001635439 0.0001824226 5.436595e-05
 [201,] 0.0003022084 0.0001827287 1.060244e-04
 [202,] 0.0001551435 0.0001827161 5.149831e-05
 [203,] 0.0002765040 0.0001827408 9.640619e-05
 [204,] 0.0001204908 0.0001842425 3.964404e-05
 [205,] 0.0001636447 0.0001824422 5.448761e-05
 [206,] 0.0001635994 0.0001824418 5.448187e-05
 [207,] 0.0001570058 0.0001827331 5.193401e-05
 [208,] 0.0001133215 0.0001833685 3.763028e-05
 [209,] 0.0004877072 0.0001835510 1.317192e-04
 [210,] 0.0002224554 0.0001828193 6.535319e-05
 [211,] 0.0001404181 0.0001859784 4.775960e-05
 [212,] 0.0001441195 0.0001865516 5.010322e-05
 [213,] 0.0001456689 0.0001851462 5.032371e-05
 [214,] 0.0001491939 0.0001844616 5.168320e-05
 [215,] 0.0001767906 0.0001829762 5.684257e-05
 [216,] 0.0004141825 0.0001847924 1.090333e-04
 [217,] 0.0001635187 0.0001823925 5.439596e-05
 [218,] 0.0001131110 0.0001833597 3.766191e-05
 [219,] 0.0004355582 0.0001819729 1.260237e-04
 [220,] 0.0002328126 0.0001829927 8.356976e-05
 [221,] 0.0001636205 0.0001823836 5.441816e-05
 [222,] 0.0001499940 0.0001833470 4.788691e-05
 [223,] 0.0001558969 0.0001827343 5.165611e-05
 [224,] 0.0001561621 0.0001827547 5.175058e-05
 [225,] 0.0001561497 0.0001827588 5.169961e-05
 [226,] 0.0001638562 0.0001832316 5.166204e-05
 [227,] 0.0001676488 0.0001832843 5.263817e-05
 [228,] 0.0001680056 0.0001832493 5.276868e-05
 [229,] 0.0001937658 0.0001816872 6.296233e-05
 [230,] 0.0001755995 0.0001829919 5.521592e-05
 [231,] 0.0001637321 0.0001825130 5.453415e-05
 [232,] 0.0001439093 0.0001831417 4.859378e-05
 [233,] 0.0001639400 0.0001824150 5.456162e-05
 [234,] 0.0001650921 0.0001833474 5.188706e-05
 [235,] 0.0002839799 0.0001803874 9.358961e-05
 [236,] 0.0006307664 0.0001832750 1.691308e-04
 [237,] 0.0004296987 0.0001815111 1.292093e-04
 [238,] 0.0001682305 0.0001832784 5.280210e-05
 [239,] 0.0006409266 0.0001841575 1.664719e-04
 [240,] 0.0001431283 0.0001830947 4.812085e-05
 [241,] 0.0001424046 0.0001833348 4.593864e-05
 [242,] 0.0002675681 0.0001803742 8.764843e-05
 [243,] 0.0001639216 0.0001822428 5.443305e-05
 [244,] 0.0001386030 0.0001808546 4.506015e-05
 [245,] 0.0001647297 0.0001825091 5.492280e-05
 [246,] 0.0001415346 0.0001824006 4.680861e-05
 [247,] 0.0005284389 0.0001823249 1.514238e-04
 [248,] 0.0001648980 0.0001825712 5.491439e-05
 [249,] 0.0001394554 0.0001824257 4.646808e-05
 [250,] 0.0001640032 0.0001823865 5.461232e-05
 [251,] 0.0001641534 0.0001823905 5.468447e-05
 [252,] 0.0001642241 0.0001823738 5.469664e-05
 [253,] 0.0001391212 0.0001830313 4.634355e-05
 [254,] 0.0001546021 0.0001822186 5.192671e-05
 [255,] 0.0003527237 0.0001814524 1.096524e-04
 [256,] 0.0001641818 0.0001823871 5.469390e-05
 [257,] 0.0002851379 0.0001822022 8.833063e-05
 [258,] 0.0003203639 0.0001807453 1.112736e-04
 [259,] 0.0001555357 0.0001824725 5.218404e-05
 [260,] 0.0001644717 0.0001823946 5.482616e-05
 [261,] 0.0006724339 0.0001824298 1.885238e-04
 [262,] 0.0001544221 0.0001824206 5.163952e-05
 [263,] 0.0001268557 0.0001808223 4.182995e-05
 [264,] 0.0001643585 0.0001824054 5.478898e-05
 [265,] 0.0001561715 0.0001824052 5.240072e-05
 [266,] 0.0001551381 0.0001824085 5.195554e-05
 [267,] 0.0001556768 0.0001824323 5.221657e-05
 [268,] 0.0001610336 0.0001827438 5.380459e-05
 [269,] 0.0001789960 0.0001827359 5.872779e-05
 [270,] 0.0002373094 0.0001811449 7.647619e-05
 [271,] 0.0001641436 0.0001823672 5.466444e-05
 [272,] 0.0001877123 0.0001812985 5.990994e-05
 [273,] 0.0007834022 0.0001832223 2.079163e-04
 [274,] 0.0001844800 0.0001812510 5.909393e-05
 [275,] 0.0001535652 0.0001824636 5.099053e-05
 [276,] 0.0001726429 0.0001818226 5.595136e-05
 [277,] 0.0001241227 0.0001855657 4.006792e-05
 [278,] 0.0001880769 0.0001811579 6.120147e-05
 [279,] 0.0001454188 0.0001803739 4.789997e-05
 [280,] 0.0001272820 0.0001832538 4.137530e-05
 [281,] 0.0001540302 0.0001824845 5.105747e-05
 [282,] 0.0001535865 0.0001824721 5.103279e-05
 [283,] 0.0001536504 0.0001824780 5.094548e-05
 [284,] 0.0001597508 0.0001809035 5.146410e-05
 [285,] 0.0001216122 0.0001810211 4.005189e-05
 [286,] 0.0001916650 0.0001825558 6.417631e-05
 [287,] 0.0001543501 0.0001826934 5.097032e-05
 [288,] 0.0006208375 0.0001922005 1.357440e-04
 [289,] 0.0001823423 0.0001816435 5.726146e-05
 [290,] 0.0001762811 0.0001812613 5.655785e-05
 [291,] 0.0006321412 0.0001821938 1.813187e-04
 [292,] 0.0001463653 0.0001826826 5.047724e-05
 [293,] 0.0001667264 0.0001824990 5.561222e-05
 [294,] 0.0001301520 0.0001837078 4.195205e-05
 [295,] 0.0001757024 0.0001813123 5.628439e-05
 [296,] 0.0001542336 0.0001825817 5.102524e-05
 [297,] 0.0001612804 0.0001826491 5.377857e-05
 [298,] 0.0001726024 0.0001825471 5.772053e-05
 [299,] 0.0001322929 0.0001808723 4.401975e-05
 [300,] 0.0001704479 0.0001825461 5.689867e-05
 [301,] 0.0001739161 0.0001825472 5.810515e-05
 [302,] 0.0001709732 0.0001820440 5.488788e-05
 [303,] 0.0001309264 0.0001808670 4.352211e-05
 [304,] 0.0001546962 0.0001825722 5.109458e-05
 [305,] 0.0001797805 0.0001818698 5.611796e-05
 [306,] 0.0001516350 0.0001820367 5.038500e-05
 [307,] 0.0001551255 0.0001825066 5.123065e-05
 [308,] 0.0001544012 0.0001825487 5.106202e-05
 [309,] 0.0001892201 0.0001812228 6.067551e-05
 [310,] 0.0001866172 0.0001819446 5.793183e-05
 [311,] 0.0001637822 0.0001823329 5.447812e-05
 [312,] 0.0001539508 0.0001824472 5.099813e-05
 [313,] 0.0001531289 0.0001825166 5.086168e-05
 [314,] 0.0002064985 0.0001810967 6.654567e-05
 [315,] 0.0002145066 0.0001819800 6.575882e-05
 [316,] 0.0001405196 0.0001824548 4.787820e-05
 [317,] 0.0006095076 0.0001819231 1.779113e-04
 [318,] 0.0001637225 0.0001823537 5.446096e-05
 [319,] 0.0002047841 0.0001818046 6.336240e-05
 [320,] 0.0001538720 0.0001825103 5.096213e-05
 [321,] 0.0001719122 0.0001829937 5.888488e-05
 [322,] 0.0006155952 0.0001813258 1.881738e-04
 [323,] 0.0001661165 0.0001824893 5.538362e-05
 [324,] 0.0001584311 0.0001826897 5.203792e-05
 [325,] 0.0001587397 0.0001825598 5.286062e-05
 [326,] 0.0001630780 0.0001819075 5.425287e-05
 [327,] 0.0002229479 0.0001811344 7.132085e-05
 [328,] 0.0001313127 0.0001844631 4.206017e-05
 [329,] 0.0001638447 0.0001823667 5.451606e-05
 [330,] 0.0001531716 0.0001824730 5.083388e-05
 [331,] 0.0001547645 0.0001825615 5.162178e-05
 [332,] 0.0002562978 0.0001807808 8.061746e-05
 [333,] 0.0001532849 0.0001819334 5.096335e-05
 [334,] 0.0001274698 0.0001812667 4.255477e-05
 [335,] 0.0001515369 0.0001825604 5.053643e-05
 [336,] 0.0002219535 0.0001813538 6.966127e-05
 [337,] 0.0002035571 0.0001809811 6.672257e-05
 [338,] 0.0001525782 0.0001826964 5.088632e-05
 [339,] 0.0001548854 0.0001828551 5.088008e-05
 [340,] 0.0004896381 0.0001832511 1.341515e-04
 [341,] 0.0005266149 0.0001808888 1.662720e-04
 [342,] 0.0001531367 0.0001823992 5.084365e-05
 [343,] 0.0001267118 0.0001831155 4.131789e-05
 [344,] 0.0001531451 0.0001824014 5.084875e-05
 [345,] 0.0001536820 0.0001825330 5.096570e-05
 [346,] 0.0001254394 0.0001830415 4.101696e-05
 [347,] 0.0005008335 0.0001817434 1.436607e-04
 [348,] 0.0001641268 0.0001823601 5.464364e-05
 [349,] 0.0004775161 0.0001812704 1.479856e-04
 [350,] 0.0001635101 0.0001825937 5.443904e-05
 [351,] 0.0001412692 0.0001820848 4.697498e-05
 [352,] 0.0001831232 0.0001820314 5.859493e-05
 [353,] 0.0005478919 0.0001830408 1.499997e-04
 [354,] 0.0001981053 0.0001810641 6.421474e-05
 [355,] 0.0001635332 0.0001825426 5.450028e-05
 [356,] 0.0001638721 0.0001823745 5.453477e-05
 [357,] 0.0001293573 0.0001830826 4.204205e-05
 [358,] 0.0001292599 0.0001840352 4.171572e-05
 [359,] 0.0001537694 0.0001824056 5.093876e-05
 [360,] 0.0001292143 0.0001831015 4.199436e-05
 [361,] 0.0001515944 0.0001825414 5.222782e-05
 [362,] 0.0001270618 0.0001844452 4.090981e-05
 [363,] 0.0001653657 0.0001825019 5.488507e-05
 [364,] 0.0005564222 0.0001826625 1.545229e-04
 [365,] 0.0001546670 0.0001825084 5.112128e-05
 [366,] 0.0001412282 0.0001821135 4.693486e-05
 [367,] 0.0002465806 0.0001805364 7.871773e-05
 [368,] 0.0001683917 0.0001833003 5.831118e-05
 [369,] 0.0002772715 0.0001812590 8.402388e-05
 [370,] 0.0001516589 0.0001828405 5.068419e-05
 [371,] 0.0001744430 0.0001805406 5.721883e-05
 [372,] 0.0001844694 0.0001809897 6.278426e-05
 [373,] 0.0005096642 0.0001808070 1.585627e-04
 [374,] 0.0001242567 0.0001814962 4.185625e-05
 [375,] 0.0001720853 0.0001806184 5.596330e-05
 [376,] 0.0001531948 0.0001836244 5.163560e-05
 [377,] 0.0001264548 0.0001814382 4.264923e-05
 [378,] 0.0001268989 0.0001814838 4.285680e-05
 [379,] 0.0003028254 0.0001836620 8.521647e-05
 [380,] 0.0001298182 0.0001830363 4.219693e-05
 [381,] 0.0002543119 0.0001806857 8.017129e-05
 [382,] 0.0001406831 0.0001827432 4.690689e-05
 [383,] 0.0001443414 0.0001828056 4.836691e-05
 [384,] 0.0001844839 0.0001816836 5.802151e-05
 [385,] 0.0001248215 0.0001808639 4.144337e-05
 [386,] 0.0001670096 0.0001825736 5.609367e-05
 [387,] 0.0001409849 0.0001821084 4.686372e-05
 [388,] 0.0004528290 0.0001830453 1.266923e-04
 [389,] 0.0001718701 0.0001814564 5.478622e-05
 [390,] 0.0002455343 0.0001824862 7.206590e-05
 [391,] 0.0001409027 0.0001820984 4.684979e-05
 [392,] 0.0001678777 0.0001825082 5.606725e-05
 [393,] 0.0001807316 0.0001814731 5.742552e-05
 [394,] 0.0002434228 0.0001828452 7.578861e-05
 [395,] 0.0002045054 0.0001829779 7.092397e-05
 [396,] 0.0001552470 0.0001839009 5.377610e-05
 [397,] 0.0001395202 0.0001811976 4.613629e-05
 [398,] 0.0001642207 0.0001823654 5.467440e-05
 [399,] 0.0001326055 0.0001829120 4.305132e-05
 [400,] 0.0001320961 0.0001824087 4.329930e-05
 [401,] 0.0002775639 0.0001810860 8.679680e-05
 [402,] 0.0001354428 0.0001809905 4.535311e-05
 [403,] 0.0001402909 0.0001830358 4.513486e-05
 [404,] 0.0001348803 0.0001805639 4.463171e-05
 [405,] 0.0001886116 0.0001813396 6.444894e-05
 [406,] 0.0001670490 0.0001824890 5.566731e-05
 [407,] 0.0001632296 0.0001841247 5.742515e-05
 [408,] 0.0001613462 0.0001842302 5.671673e-05
 [409,] 0.0001628315 0.0001841715 5.730101e-05
 [410,] 0.0001284477 0.0001807089 4.218019e-05
 [411,] 0.0001288578 0.0001806401 4.240985e-05
 [412,] 0.0001409863 0.0001821018 4.681637e-05
 [413,] 0.0001661459 0.0001823915 5.550266e-05
 [414,] 0.0001749235 0.0001838866 6.477978e-05
 [415,] 0.0001792886 0.0001818970 6.340295e-05
 [416,] 0.0001423501 0.0001852499 5.213725e-05
 [417,] 0.0002373814 0.0001830190 8.313206e-05
 [418,] 0.0001453503 0.0001837198 4.920149e-05
 [419,] 0.0001453689 0.0001836982 4.920909e-05
 [420,] 0.0001234190 0.0001848146 3.892287e-05
 [421,] 0.0001454428 0.0001836982 4.925207e-05
 [422,] 0.0001434029 0.0001829091 4.825900e-05
 [423,] 0.0001223380 0.0001848820 3.868563e-05
 [424,] 0.0001384698 0.0001835461 4.426060e-05
 [425,] 0.0001335924 0.0001853563 4.218050e-05
 [426,] 0.0001304973 0.0001854484 4.147520e-05
 [427,] 0.0001612260 0.0001823288 5.374365e-05
 [428,] 0.0001613440 0.0001823333 5.379394e-05
 [429,] 0.0001308231 0.0001833219 4.232813e-05
 [430,] 0.0001465617 0.0001837249 4.986339e-05
 [431,] 0.0001241949 0.0001847461 3.910128e-05
 [432,] 0.0001233264 0.0001849450 3.888035e-05
 [433,] 0.0001355420 0.0001833248 4.360539e-05
 [434,] 0.0001423734 0.0001852602 4.953623e-05
 [435,] 0.0001399279 0.0001805255 4.631336e-05
 [436,] 0.0001396098 0.0001846709 4.410408e-05
 [437,] 0.0001420755 0.0001805537 4.715986e-05
 [438,] 0.0001177457 0.0001806912 3.927439e-05
 [439,] 0.0002347865 0.0001830013 8.208137e-05
 [440,] 0.0001441136 0.0001834815 4.879446e-05
 [441,] 0.0001414390 0.0001845504 4.850154e-05
 [442,] 0.0002641413 0.0001819051 8.801322e-05
 [443,] 0.0001453645 0.0001835795 4.945016e-05
 [444,] 0.0001629818 0.0001824073 5.454512e-05
 [445,] 0.0001197592 0.0001837833 3.907817e-05
 [446,] 0.0001154030 0.0001806670 3.840564e-05
 [447,] 0.0001581464 0.0001827970 5.300241e-05
 [448,] 0.0001635494 0.0001824289 5.479515e-05
 [449,] 0.0001521599 0.0001826967 5.230898e-05
 [450,] 0.0001521326 0.0001827106 5.230910e-05
 [451,] 0.0001265568 0.0001826528 4.108045e-05
 [452,] 0.0001422656 0.0001832853 4.861954e-05
 [453,] 0.0003520255 0.0001826474 1.228329e-04
 [454,] 0.0001158764 0.0001860846 3.745084e-05
 [455,] 0.0001278846 0.0001811988 4.147390e-05
 [456,] 0.0001313361 0.0001807556 4.354649e-05
 [457,] 0.0001555027 0.0001837374 5.387326e-05
 [458,] 0.0001165954 0.0001892567 3.742140e-05
 [459,] 0.0002635765 0.0001819073 8.654575e-05
 [460,] 0.0001200439 0.0001851928 3.817979e-05
 [461,] 0.0001231872 0.0001834964 4.038282e-05
 [462,] 0.0001642729 0.0001823759 5.496960e-05
 [463,] 0.0001646586 0.0001823396 5.502449e-05
 [464,] 0.0001414508 0.0001830836 4.777338e-05
 [465,] 0.0001250881 0.0001835554 4.053813e-05
 [466,] 0.0001240780 0.0001836312 4.001866e-05
 [467,] 0.0001216434 0.0001852362 3.994444e-05
 [468,] 0.0001171883 0.0001862906 3.760894e-05
 [469,] 0.0001159765 0.0001859448 3.746763e-05
 [470,] 0.0001217219 0.0001870295 3.890292e-05
 [471,] 0.0001532917 0.0001837899 5.297007e-05
 [472,] 0.0001541703 0.0001837206 5.328422e-05
 [473,] 0.0001428839 0.0001828771 4.713091e-05
 [474,] 0.0001347647 0.0001836144 4.221197e-05
 [475,] 0.0001259966 0.0001844732 4.026588e-05
 [476,] 0.0001166600 0.0001857191 3.756847e-05
 [477,] 0.0001177377 0.0001857262 3.773118e-05
 [478,] 0.0001260993 0.0001831739 4.119175e-05
 [479,] 0.0002608669 0.0001818814 8.629985e-05
 [480,] 0.0001436322 0.0001843911 5.049797e-05
 [481,] 0.0001461141 0.0001834338 4.948312e-05
 [482,] 0.0002758359 0.0001818829 9.143919e-05
 [483,] 0.0001132920 0.0001835745 3.719177e-05
 [484,] 0.0001409014 0.0001826800 4.736464e-05
 [485,] 0.0001213150 0.0001817080 3.914114e-05
 [486,] 0.0001349207 0.0001824091 4.361680e-05
 [487,] 0.0001306130 0.0001813139 4.341786e-05
 [488,] 0.0001418676 0.0001817454 4.709360e-05
 [489,] 0.0001542948 0.0001827503 5.143017e-05
 [490,] 0.0001747440 0.0001826231 6.058259e-05
 [491,] 0.0001217047 0.0001811591 3.946248e-05
 [492,] 0.0001526984 0.0001828175 5.085553e-05
 [493,] 0.0001300236 0.0001815247 4.323970e-05
 [494,] 0.0001225124 0.0001842093 4.026720e-05
 [495,] 0.0001139981 0.0001812713 3.748641e-05
 [496,] 0.0001441691 0.0001824689 4.818002e-05
 [497,] 0.0001150552 0.0001813134 3.769451e-05
 [498,] 0.0001461931 0.0001832619 4.943266e-05
 [499,] 0.0001163383 0.0001818798 3.788574e-05
 [500,] 0.0001450673 0.0001833024 4.887051e-05
 [501,] 0.0001262282 0.0001811453 4.170673e-05
 [502,] 0.0001398423 0.0001840630 4.728246e-05
 [503,] 0.0001254040 0.0001828013 4.254692e-05
 [504,] 0.0001244642 0.0001814040 4.154470e-05
 [505,] 0.0001599954 0.0001826539 5.330167e-05
 [506,] 0.0001240537 0.0001821098 4.283565e-05
 [507,] 0.0001460091 0.0001829234 4.932105e-05
 [508,] 0.0001515221 0.0001827757 4.977069e-05
 [509,] 0.0001396325 0.0001828701 4.668920e-05
 [510,] 0.0001689191 0.0001824122 5.679856e-05
 [511,] 0.0001174228 0.0001821987 3.806554e-05
 [512,] 0.0003302379 0.0001825789 1.130138e-04
 [513,] 0.0001244197 0.0001818595 3.989417e-05
 [514,] 0.0001207410 0.0001841401 3.846079e-05
 [515,] 0.0001699934 0.0001824085 5.718067e-05
 [516,] 0.0001400994 0.0001849906 4.775271e-05
 [517,] 0.0001296793 0.0001831177 4.215462e-05
 [518,] 0.0001471649 0.0001812438 4.926244e-05
 [519,] 0.0001300506 0.0001813109 4.319863e-05
 [520,] 0.0001452071 0.0001832688 4.893094e-05
 [521,] 0.0001224768 0.0001820505 3.932179e-05
 [522,] 0.0001462559 0.0001846645 5.034031e-05
 [523,] 0.0001301800 0.0001813506 4.328495e-05
 [524,] 0.0001418727 0.0001810908 4.808578e-05
 [525,] 0.0001200286 0.0001814276 3.890585e-05
 [526,] 0.0001383550 0.0001810333 4.672545e-05
 [527,] 0.0002260497 0.0001830758 7.937576e-05
 [528,] 0.0001464619 0.0001821614 4.732208e-05
 [529,] 0.0001447237 0.0001832716 4.868169e-05
 [530,] 0.0001242571 0.0001829809 3.949375e-05
 [531,] 0.0001441018 0.0001832548 4.828566e-05
 [532,] 0.0001305322 0.0001832123 4.233590e-05
 [533,] 0.0001286438 0.0001826219 4.402304e-05
 [534,] 0.0001849623 0.0001829308 6.067989e-05
 [535,] 0.0001265994 0.0001818368 4.269581e-05
 [536,] 0.0001414713 0.0001832077 4.791278e-05
 [537,] 0.0001261251 0.0001819839 4.255846e-05
 [538,] 0.0001544737 0.0001820060 5.006809e-05
 [539,] 0.0001258962 0.0001830973 4.292176e-05
 [540,] 0.0001257604 0.0001832931 4.290965e-05
 [541,] 0.0001450309 0.0001832368 4.883961e-05
 [542,] 0.0001301469 0.0001830537 4.230759e-05
 [543,] 0.0001253029 0.0001833109 4.267387e-05
 [544,] 0.0001314279 0.0001816910 4.183988e-05
 [545,] 0.0001456323 0.0001832049 4.912344e-05
 [546,] 0.0001264399 0.0001843834 4.349438e-05
 [547,] 0.0001278278 0.0001821505 4.066173e-05
 [548,] 0.0001442854 0.0001832108 4.840125e-05
 [549,] 0.0001800395 0.0001823777 6.065773e-05
 [550,] 0.0001791367 0.0001824035 6.045967e-05
 [551,] 0.0001286996 0.0001844810 4.467420e-05
 [552,] 0.0001261566 0.0001831492 4.305910e-05
 [553,] 0.0001277901 0.0001832249 4.388649e-05
 [554,] 0.0001861128 0.0001829419 6.098029e-05
 [555,] 0.0001411488 0.0001829502 4.762535e-05
 [556,] 0.0001274801 0.0001830565 4.367531e-05
 [557,] 0.0001262446 0.0001829127 4.302146e-05
 [558,] 0.0001424941 0.0001846365 4.915564e-05
 [559,] 0.0001417230 0.0001847126 4.874189e-05
 [560,] 0.0001217846 0.0001822534 3.910123e-05
 [561,] 0.0001743068 0.0001824219 5.878936e-05
 [562,] 0.0001446940 0.0001825689 4.860321e-05
 [563,] 0.0001434450 0.0001842870 5.129900e-05
 [564,] 0.0001331157 0.0001831002 4.356848e-05
 [565,] 0.0001326768 0.0001828839 4.592892e-05
 [566,] 0.0001206088 0.0001834537 3.981515e-05
 [567,] 0.0001206442 0.0001835331 3.981275e-05
 [568,] 0.0003224978 0.0001808921 1.051976e-04
 [569,] 0.0001835775 0.0001823950 6.199811e-05
 [570,] 0.0001827474 0.0001810101 5.998918e-05
 [571,] 0.0001243285 0.0001826636 4.042604e-05
 [572,] 0.0001893012 0.0001824540 6.299680e-05
 [573,] 0.0001332857 0.0001828459 4.617684e-05
 [574,] 0.0001351360 0.0001828133 4.694615e-05
 [575,] 0.0001440311 0.0001833174 4.824715e-05
 [576,] 0.0003312014 0.0001808936 1.094398e-04
 [577,] 0.0002412340 0.0001830444 8.793018e-05
 [578,] 0.0001210351 0.0001836754 3.986210e-05
 [579,] 0.0001755267 0.0001828781 5.862124e-05
 [580,] 0.0001341895 0.0001829145 4.659896e-05
 [581,] 0.0001347551 0.0001828332 4.679101e-05
 [582,] 0.0001827419 0.0001829363 6.254176e-05
 [583,] 0.0001872916 0.0001829816 6.123892e-05
 [584,] 0.0001337429 0.0001827189 4.629708e-05
 [585,] 0.0002435099 0.0001832371 8.953812e-05
 [586,] 0.0001901508 0.0001829773 6.202157e-05
 [587,] 0.0001341252 0.0001826016 4.638546e-05
 [588,] 0.0001327015 0.0001826780 4.583336e-05
 [589,] 0.0001886386 0.0001815717 5.797966e-05
 [590,] 0.0004473062 0.0001824395 1.539549e-04
 [591,] 0.0001328439 0.0001827768 4.594292e-05
 [592,] 0.0001825910 0.0001812139 5.688266e-05
 [593,] 0.0001390538 0.0001822136 4.503287e-05
 [594,] 0.0001417484 0.0001844807 4.868151e-05
 [595,] 0.0001854702 0.0001813245 5.751195e-05
 [596,] 0.0002513627 0.0001829858 8.807764e-05
 [597,] 0.0001436551 0.0001822054 4.641273e-05
 [598,] 0.0001421360 0.0001844344 4.888363e-05
 [599,] 0.0001282711 0.0001831939 4.173697e-05
 [600,] 0.0001876473 0.0001829511 6.139391e-05
 [601,] 0.0001424959 0.0001846119 4.914659e-05
 [602,] 0.0001353248 0.0001823811 4.379295e-05
 [603,] 0.0001521860 0.0001827919 5.035574e-05
 [604,] 0.0001664090 0.0001823505 5.558061e-05
 [605,] 0.0001330387 0.0001832790 4.297923e-05
 [606,] 0.0001315455 0.0001832611 4.258551e-05
 [607,] 0.0001420579 0.0001845019 4.883099e-05
 [608,] 0.0001292825 0.0001831690 4.202510e-05
 [609,] 0.0001258456 0.0001826968 4.287912e-05
 [610,] 0.0001264897 0.0001833848 4.122162e-05
 [611,] 0.0001544573 0.0001827292 5.149468e-05
 [612,] 0.0001405530 0.0001844104 4.790886e-05
 [613,] 0.0001419882 0.0001847353 4.902602e-05
 [614,] 0.0002131917 0.0001803681 6.986109e-05
 [615,] 0.0002569212 0.0001923932 1.181031e-04
 [616,] 0.0001790839 0.0001826749 5.856932e-05
 [617,] 0.0002158378 0.0001807386 6.789118e-05
 [618,] 0.0001131145 0.0001858382 3.719332e-05
 [619,] 0.0001611514 0.0001826834 5.381138e-05
 [620,] 0.0001440047 0.0001833482 4.825613e-05
 [621,] 0.0001442285 0.0001834007 4.788845e-05
 [622,] 0.0001395550 0.0001845643 4.728440e-05
 [623,] 0.0001473922 0.0001821674 4.899185e-05
 [624,] 0.0001808564 0.0001824609 6.021241e-05
 [625,] 0.0001500486 0.0001817149 4.939922e-05
 [626,] 0.0001321823 0.0001832363 4.277456e-05
 [627,] 0.0001445938 0.0001834106 4.787201e-05
 [628,] 0.0001492376 0.0001817152 4.911042e-05
 [629,] 0.0001696522 0.0001822669 5.640240e-05
 [630,] 0.0001826419 0.0001824599 6.080118e-05
 [631,] 0.0001403848 0.0001846675 4.796263e-05
 [632,] 0.0001478171 0.0001817159 4.871755e-05
 [633,] 0.0001390529 0.0001816058 4.598624e-05
 [634,] 0.0001502363 0.0001817280 4.943017e-05
 [635,] 0.0001398915 0.0001847223 4.765301e-05
 [636,] 0.0001450208 0.0001823032 4.805404e-05
 [637,] 0.0001396880 0.0001848623 4.752636e-05
 [638,] 0.0001802251 0.0001823432 5.902395e-05
 [639,] 0.0002381606 0.0001830826 8.391950e-05
 [640,] 0.0001184395 0.0001808049 3.923597e-05
 [641,] 0.0002247362 0.0001825747 7.585167e-05
 [642,] 0.0001478766 0.0001821586 4.903506e-05
 [643,] 0.0001295967 0.0001832699 4.206798e-05
 [644,] 0.0002227355 0.0001825722 7.512073e-05
 [645,] 0.0002297826 0.0001828426 7.977770e-05
 [646,] 0.0001486473 0.0001817371 4.893719e-05
 [647,] 0.0001942718 0.0001808284 6.348641e-05
 [648,] 0.0001388765 0.0001810441 4.562705e-05
 [649,] 0.0001396060 0.0001845405 4.735508e-05
 [650,] 0.0001486855 0.0001817158 4.898581e-05
 [651,] 0.0002564425 0.0001823260 8.912784e-05
 [652,] 0.0002246853 0.0001827574 7.725704e-05
 [653,] 0.0001487220 0.0001827972 4.667099e-05
 [654,] 0.0001867692 0.0001829438 6.115817e-05
 [655,] 0.0001457508 0.0001817727 4.804866e-05
 [656,] 0.0002102848 0.0001807601 6.615798e-05
 [657,] 0.0001396274 0.0001845950 4.739132e-05
 [658,] 0.0002204204 0.0001825733 7.407886e-05
 [659,] 0.0001285663 0.0001834769 4.171273e-05
 [660,] 0.0001393154 0.0001841727 4.698940e-05
 [661,] 0.0001760705 0.0001828120 5.784345e-05
 [662,] 0.0002224153 0.0001827725 7.655722e-05
 [663,] 0.0001439685 0.0001833970 4.817080e-05
 [664,] 0.0001286921 0.0001833749 4.178587e-05
 [665,] 0.0001393183 0.0001844701 4.705760e-05
 [666,] 0.0002073895 0.0001812577 6.393512e-05
 [667,] 0.0001977955 0.0001808217 6.224769e-05
 [668,] 0.0002141150 0.0001825644 7.170432e-05
 [669,] 0.0001439853 0.0001833024 4.818758e-05
 [670,] 0.0002278092 0.0001827286 7.812819e-05
 [671,] 0.0001439239 0.0001832846 4.811221e-05
 [672,] 0.0001701810 0.0001834980 5.924928e-05
 [673,] 0.0002298073 0.0001805855 7.282688e-05
 [674,] 0.0001439360 0.0001833994 4.808673e-05
 [675,] 0.0001333475 0.0001821399 4.484439e-05
 [676,] 0.0001938220 0.0001808199 6.390914e-05
 [677,] 0.0001806971 0.0001824602 6.006138e-05
 [678,] 0.0001831538 0.0001824609 6.087267e-05
 [679,] 0.0001374592 0.0001815964 4.608613e-05
 [680,] 0.0002137776 0.0001825563 7.117159e-05
 [681,] 0.0001404731 0.0001820308 4.751763e-05
 [682,] 0.0001421865 0.0001820525 4.820061e-05
 [683,] 0.0002189810 0.0001827216 7.493756e-05
 [684,] 0.0001542673 0.0001827305 5.142663e-05
 [685,] 0.0001223151 0.0001829858 4.020855e-05
 [686,] 0.0001392639 0.0001818138 4.683731e-05
 [687,] 0.0002047854 0.0001828341 7.046083e-05
 [688,] 0.0001399903 0.0001843687 4.762291e-05
 [689,] 0.0001690302 0.0001819929 5.424820e-05
 [690,] 0.0001228253 0.0001827828 4.036617e-05
 [691,] 0.0001397903 0.0001818056 4.702183e-05
 [692,] 0.0001397593 0.0001818200 4.702984e-05
 [693,] 0.0001392551 0.0001827736 4.648931e-05
 [694,] 0.0002154581 0.0001828056 7.412344e-05
 [695,] 0.0002196825 0.0001826340 7.420941e-05
 [696,] 0.0001795965 0.0001822857 5.895444e-05
 [697,] 0.0002588436 0.0001831116 9.143179e-05
 [698,] 0.0002407413 0.0001808806 7.940459e-05
 [699,] 0.0001445330 0.0001837916 4.553155e-05
 [700,] 0.0004517102 0.0001824233 1.564514e-04
 [701,] 0.0001327620 0.0001813363 4.409217e-05
 [702,] 0.0001402253 0.0001828256 4.717209e-05
 [703,] 0.0001395166 0.0001804105 4.654929e-05
 [704,] 0.0001406663 0.0001803689 4.637952e-05
 [705,] 0.0001415512 0.0001842202 4.854662e-05
 [706,] 0.0001332590 0.0001813583 4.428786e-05
 [707,] 0.0001786138 0.0001822991 5.869431e-05
 [708,] 0.0001357170 0.0001809409 4.394884e-05
 [709,] 0.0001416321 0.0001842087 4.858744e-05
 [710,] 0.0001421420 0.0001828550 4.691108e-05
 [711,] 0.0002062957 0.0001808463 6.850541e-05
 [712,] 0.0002311196 0.0001827475 7.946824e-05
 [713,] 0.0001438439 0.0001832518 4.810194e-05
 [714,] 0.0002230834 0.0001830845 7.832547e-05
 [715,] 0.0001410688 0.0001840427 4.822020e-05
 [716,] 0.0004157509 0.0001823876 1.429099e-04
 [717,] 0.0001470546 0.0001814301 5.024099e-05
 [718,] 0.0002419737 0.0001831783 8.589700e-05
 [719,] 0.0002243485 0.0001808977 7.323103e-05
 [720,] 0.0001408612 0.0001842860 4.817798e-05
 [721,] 0.0001404600 0.0001841448 4.786239e-05
 [722,] 0.0002270651 0.0001830591 7.967242e-05
 [723,] 0.0002565455 0.0001811281 8.859494e-05
 [724,] 0.0002772344 0.0001808774 9.634870e-05
 [725,] 0.0001649290 0.0001830742 5.574176e-05
 [726,] 0.0001453105 0.0001809032 4.948801e-05
 [727,] 0.0002388453 0.0001830024 8.381901e-05
 [728,] 0.0001400813 0.0001843318 4.768572e-05
 [729,] 0.0001400681 0.0001846371 4.772155e-05
 [730,] 0.0002274273 0.0001829208 7.914231e-05
 [731,] 0.0001625459 0.0001825561 5.138360e-05
 [732,] 0.0001341744 0.0001822777 4.485254e-05
 [733,] 0.0002592273 0.0001830577 9.118867e-05
 [734,] 0.0001691274 0.0001826798 5.311297e-05
 [735,] 0.0001743104 0.0001803646 5.750223e-05
 [736,] 0.0001767141 0.0001825790 6.094579e-05
 [737,] 0.0001646921 0.0001826011 5.195669e-05
 [738,] 0.0001786309 0.0001824442 5.859405e-05
 [739,] 0.0004083251 0.0001824545 1.418045e-04
 [740,] 0.0001312014 0.0001814268 4.373614e-05
 [741,] 0.0001836505 0.0001824709 6.077574e-05
 [742,] 0.0001853844 0.0001829783 6.401579e-05
 [743,] 0.0001284173 0.0001855407 4.449917e-05
 [744,] 0.0002142969 0.0001855433 8.412839e-05
 [745,] 0.0001132002 0.0001810614 3.747983e-05
 [746,] 0.0001343582 0.0001825029 4.463678e-05
 [747,] 0.0001906131 0.0001828743 6.674475e-05
 [748,] 0.0001365204 0.0001826237 4.515398e-05
 [749,] 0.0001602141 0.0001830443 5.787545e-05
 [750,] 0.0001435835 0.0001828917 4.733506e-05
 [751,] 0.0001346617 0.0001824981 4.474290e-05
 [752,] 0.0001371827 0.0001848528 4.357373e-05
 [753,] 0.0001368567 0.0001834122 4.390677e-05
 [754,] 0.0001921000 0.0001828098 6.712239e-05
 [755,] 0.0001359517 0.0001832670 4.374410e-05
 [756,] 0.0001343282 0.0001824913 4.465981e-05
 [757,] 0.0001903216 0.0001827744 6.634246e-05
 [758,] 0.0001927080 0.0001828297 6.741079e-05
 [759,] 0.0002098610 0.0001824496 7.101670e-05
 [760,] 0.0001789582 0.0001826858 5.968573e-05
 [761,] 0.0002534292 0.0001824385 8.721391e-05
 [762,] 0.0001648455 0.0001821545 5.613465e-05
 [763,] 0.0001331069 0.0001828021 4.396362e-05
 [764,] 0.0001322215 0.0001872219 4.165450e-05
 [765,] 0.0001835258 0.0001811793 6.375117e-05
 [766,] 0.0001626520 0.0001844195 5.013869e-05
 [767,] 0.0001292331 0.0001810602 4.243372e-05
 [768,] 0.0001774900 0.0001814689 5.941863e-05
 [769,] 0.0002263005 0.0001824073 7.485468e-05
 [770,] 0.0001292040 0.0001812421 4.237393e-05
 [771,] 0.0001376477 0.0001807806 4.690042e-05
 [772,] 0.0001284981 0.0001810373 4.227732e-05
 [773,] 0.0002169525 0.0001820358 7.130403e-05
 [774,] 0.0001890736 0.0001829821 6.645412e-05
 [775,] 0.0002523416 0.0001813533 7.654337e-05
 [776,] 0.0001306099 0.0001808874 4.290007e-05
 [777,] 0.0002119529 0.0001822024 6.841977e-05
 [778,] 0.0003102674 0.0001825065 1.082153e-04
 [779,] 0.0001440101 0.0001847065 4.511142e-05
 [780,] 0.0001301213 0.0001808554 4.279472e-05
 [781,] 0.0002187523 0.0001827650 7.129642e-05
 [782,] 0.0001794018 0.0001821550 5.844248e-05
 [783,] 0.0001300952 0.0001809760 4.270695e-05
 [784,] 0.0001204113 0.0001842021 3.946544e-05
 [785,] 0.0001299259 0.0001813211 4.256029e-05
 [786,] 0.0002639192 0.0001829364 7.609713e-05
 [787,] 0.0001862910 0.0001827475 6.480123e-05
 [788,] 0.0002278896 0.0001822945 7.887805e-05
 [789,] 0.0001288915 0.0001811909 4.232538e-05
 [790,] 0.0001706529 0.0001823798 5.493284e-05
 [791,] 0.0001304946 0.0001811568 4.273532e-05
 [792,] 0.0002178362 0.0001824056 7.220998e-05
 [793,] 0.0001379419 0.0001858762 4.319825e-05
 [794,] 0.0001276962 0.0001811338 4.204191e-05
 [795,] 0.0001291057 0.0001809970 4.244424e-05
 [796,] 0.0001468563 0.0001821288 4.822826e-05
 [797,] 0.0002121014 0.0001828983 7.322936e-05
 [798,] 0.0001205062 0.0001805901 4.038457e-05
 [799,] 0.0002308370 0.0001823545 8.030098e-05
 [800,] 0.0001296158 0.0001810537 4.254858e-05
 [801,] 0.0001310683 0.0001810681 4.295713e-05
 [802,] 0.0003004577 0.0001826023 1.056837e-04
 [803,] 0.0001294325 0.0001808810 4.258730e-05
 [804,] 0.0001902444 0.0001828896 6.668456e-05
 [805,] 0.0001296341 0.0001808876 4.263576e-05
 [806,] 0.0003053549 0.0001825493 1.069364e-04
 [807,] 0.0001880520 0.0001828001 6.558701e-05
 [808,] 0.0002838257 0.0001817423 8.691717e-05
 [809,] 0.0001281789 0.0001816528 4.218778e-05
 [810,] 0.0003071117 0.0001825600 1.076586e-04
 [811,] 0.0001288983 0.0001809473 4.241189e-05
 [812,] 0.0001520232 0.0001821614 4.976910e-05
 [813,] 0.0003030619 0.0001817209 9.274145e-05
 [814,] 0.0003406955 0.0001824131 1.161337e-04
 [815,] 0.0001303899 0.0001808737 4.287457e-05
 [816,] 0.0001509371 0.0001821497 4.945058e-05
 [817,] 0.0001293718 0.0001809448 4.253534e-05
 [818,] 0.0001281714 0.0001808817 4.226136e-05
 [819,] 0.0001288583 0.0001810667 4.235662e-05
 [820,] 0.0001280681 0.0001809244 4.221937e-05
 [821,] 0.0001426695 0.0001847839 4.474480e-05
 [822,] 0.0001277343 0.0001808607 4.215868e-05
 [823,] 0.0001513676 0.0001832994 5.047336e-05
 [824,] 0.0001286795 0.0001810787 4.230884e-05
 [825,] 0.0001959899 0.0001822015 6.340261e-05
 [826,] 0.0001993723 0.0001822015 6.446355e-05
 [827,] 0.0001290872 0.0001811774 4.236733e-05
 [828,] 0.0001298501 0.0001814848 4.245146e-05
 [829,] 0.0001953611 0.0001821946 6.323937e-05
 [830,] 0.0002868364 0.0001813196 8.610365e-05
 [831,] 0.0001974259 0.0001822525 6.364359e-05
 [832,] 0.0001358259 0.0001827684 4.478222e-05
 [833,] 0.0001401995 0.0001840036 4.446894e-05
 [834,] 0.0001285649 0.0001811436 4.225396e-05
 [835,] 0.0001288197 0.0001811617 4.230850e-05
 [836,] 0.0001276135 0.0001811358 4.204263e-05
 [837,] 0.0001265762 0.0001810528 4.187500e-05
 [838,] 0.0001292454 0.0001809991 4.247895e-05
 [839,] 0.0001278925 0.0001810218 4.213565e-05
 [840,] 0.0001387955 0.0001846281 4.386633e-05
 [841,] 0.0002193869 0.0001827683 7.146368e-05
 [842,] 0.0001352084 0.0001827328 4.463800e-05
 [843,] 0.0001887453 0.0001827801 6.579426e-05
 [844,] 0.0001514690 0.0001846791 4.731937e-05
 [845,] 0.0005096115 0.0001821279 1.422722e-04
 [846,] 0.0001462661 0.0001841767 4.599753e-05
 [847,] 0.0001880086 0.0001828045 6.559118e-05
 [848,] 0.0001285751 0.0001812171 4.223825e-05
 [849,] 0.0001916077 0.0001827749 6.685759e-05
 [850,] 0.0001523199 0.0001831607 5.054940e-05
 [851,] 0.0001449736 0.0001845839 4.540351e-05
 [852,] 0.0001283674 0.0001812333 4.218960e-05
 [853,] 0.0001419501 0.0001842610 4.466508e-05
 [854,] 0.0002212586 0.0001827601 7.210832e-05
 [855,] 0.0001265216 0.0001815095 4.190623e-05
 [856,] 0.0001278076 0.0001828385 4.181450e-05
 [857,] 0.0001868539 0.0001826459 6.468826e-05
 [858,] 0.0001268062 0.0001814793 4.190222e-05
 [859,] 0.0001266716 0.0001815168 4.190697e-05
 [860,] 0.0001854197 0.0001826847 6.427556e-05
 [861,] 0.0001459212 0.0001842866 4.580697e-05
 [862,] 0.0001267206 0.0001813643 4.191171e-05
 [863,] 0.0002205809 0.0001827520 7.196517e-05
 [864,] 0.0001265973 0.0001818127 4.192575e-05
 [865,] 0.0002198206 0.0001827619 7.164710e-05
 [866,] 0.0001425493 0.0001853186 4.451148e-05
 [867,] 0.0002057299 0.0001895683 5.635320e-05
 [868,] 0.0001569453 0.0001821644 5.094893e-05
 [869,] 0.0002659349 0.0001823116 9.058356e-05
 [870,] 0.0001217370 0.0001804762 3.994189e-05
 [871,] 0.0001266222 0.0001842936 4.227082e-05
 [872,] 0.0001955030 0.0001822523 6.710186e-05
 [873,] 0.0001952063 0.0001821598 6.660944e-05
 [874,] 0.0001986693 0.0001827326 6.213285e-05
 [875,] 0.0002210950 0.0001827505 7.212686e-05
 [876,] 0.0001267651 0.0001815384 4.190383e-05
 [877,] 0.0001992759 0.0001823921 6.320080e-05
 [878,] 0.0001265485 0.0001814988 4.191932e-05
 [879,] 0.0001188344 0.0001808772 3.980796e-05
 [880,] 0.0003035484 0.0001812943 9.647250e-05
 [881,] 0.0001211016 0.0001850110 4.231273e-05
 [882,] 0.0003383202 0.0001827140 1.209275e-04
 [883,] 0.0002005888 0.0001825622 6.949790e-05
 [884,] 0.0001792179 0.0001826427 6.018648e-05
 [885,] 0.0003205751 0.0001833191 1.181655e-04
 [886,] 0.0001387750 0.0001851660 4.611996e-05
 [887,] 0.0001806731 0.0001827185 5.995268e-05
 [888,] 0.0001953499 0.0001822521 6.796159e-05
 [889,] 0.0002608703 0.0001822542 8.181447e-05
 [890,] 0.0001398893 0.0001848272 4.626877e-05
 [891,] 0.0001431700 0.0001845769 4.619665e-05
 [892,] 0.0002045167 0.0001822643 6.483972e-05
 [893,] 0.0001474748 0.0001880509 5.543583e-05
 [894,] 0.0001800308 0.0001846838 5.272139e-05
 [895,] 0.0001636054 0.0001827910 4.988373e-05
 [896,] 0.0001562111 0.0001840253 4.711587e-05
 [897,] 0.0002815785 0.0001824627 9.534364e-05
 [898,] 0.0001599923 0.0001849106 4.760159e-05
 [899,] 0.0002174768 0.0001890742 5.923052e-05
 [900,] 0.0001514275 0.0001839425 4.594329e-05
 [901,] 0.0001552074 0.0001838936 4.697958e-05
 [902,] 0.0002228280 0.0001887647 6.064224e-05
 [903,] 0.0002218242 0.0001886520 6.048730e-05
 [904,] 0.0002326675 0.0001891341 6.260670e-05
 [905,] 0.0001554309 0.0001842465 4.679488e-05
 [906,] 0.0002342982 0.0001821743 7.888575e-05
 [907,] 0.0002166547 0.0001894491 5.880722e-05
 [908,] 0.0002000753 0.0001876821 5.613961e-05
 [909,] 0.0001358487 0.0001828167 4.487583e-05
 [910,] 0.0001456141 0.0001824966 4.745596e-05
 [911,] 0.0002146470 0.0001891611 5.852709e-05
 [912,] 0.0001442027 0.0001867025 4.637916e-05
 [913,] 0.0002076840 0.0001886720 5.723573e-05
 [914,] 0.0002069572 0.0001884651 5.719251e-05
 [915,] 0.0002079303 0.0001884442 5.742819e-05
 [916,] 0.0001337875 0.0001823576 4.422400e-05
 [917,] 0.0001163258 0.0001880190 3.730370e-05
 [918,] 0.0001136621 0.0001812265 3.767630e-05
 [919,] 0.0002491268 0.0001837047 9.218915e-05
 [920,] 0.0003025710 0.0001820500 9.958878e-05
 [921,] 0.0001492284 0.0001819732 4.651271e-05
 [922,] 0.0003169092 0.0001820557 1.017047e-04
 [923,] 0.0001424457 0.0001856819 4.608509e-05
 [924,] 0.0002596143 0.0001819762 8.504694e-05
 [925,] 0.0001134399 0.0001812182 3.772856e-05
 [926,] 0.0001406154 0.0001852249 4.597752e-05
 [927,] 0.0002342034 0.0001830013 8.214576e-05
 [928,] 0.0002456484 0.0001833460 8.941629e-05
 [929,] 0.0001143873 0.0001812808 3.798631e-05
 [930,] 0.0001873411 0.0001819983 5.965235e-05
 [931,] 0.0003419370 0.0001820424 1.097800e-04
 [932,] 0.0002582255 0.0001829389 7.607275e-05
 [933,] 0.0002899664 0.0001826520 1.041311e-04
 [934,] 0.0001579099 0.0001823852 5.013733e-05
 [935,] 0.0001284499 0.0001812259 4.197401e-05
 [936,] 0.0002063226 0.0001819830 6.616475e-05
 [937,] 0.0002654784 0.0001818070 8.206492e-05
 [938,] 0.0002882643 0.0001829186 1.011588e-04
 [939,] 0.0001731118 0.0001803750 5.691770e-05
 [940,] 0.0001220979 0.0001817598 3.979951e-05
 [941,] 0.0001609975 0.0001815097 5.565061e-05
 [942,] 0.0002370686 0.0001827942 7.720652e-05
 [943,] 0.0001221371 0.0001813751 4.050794e-05
 [944,] 0.0001165752 0.0001811799 3.887684e-05
 [945,] 0.0002104159 0.0001818827 6.676687e-05
 [946,] 0.0001572626 0.0001826344 5.250683e-05
 [947,] 0.0001309597 0.0001836516 4.090308e-05
 [948,] 0.0002502279 0.0001829231 7.970968e-05
 [949,] 0.0002402273 0.0001818936 7.512554e-05
 [950,] 0.0002896757 0.0001864191 7.746826e-05
 [951,] 0.0001356434 0.0001819751 4.668051e-05
 [952,] 0.0001153395 0.0001806329 3.841624e-05
 [953,] 0.0002706738 0.0001805595 9.024919e-05
 [954,] 0.0004428890 0.0001820265 1.620105e-04
 [955,] 0.0001161417 0.0001805282 3.851868e-05
 [956,] 0.0002655544 0.0001805869 8.906926e-05
 [957,] 0.0001738147 0.0001824407 5.743412e-05
 [958,] 0.0001772693 0.0001819279 5.904704e-05
 [959,] 0.0001164570 0.0001806088 3.877605e-05
 [960,] 0.0001324048 0.0001831205 4.277830e-05
 [961,] 0.0002854494 0.0001810159 1.004813e-04
 [962,] 0.0001549114 0.0001826705 5.142477e-05
 [963,] 0.0001163583 0.0001806804 3.881747e-05
 [964,] 0.0001162330 0.0001806968 3.878440e-05
 [965,] 0.0001298321 0.0001827752 4.459506e-05
 [966,] 0.0001167307 0.0001809657 3.909188e-05
 [967,] 0.0001297655 0.0001831540 4.489142e-05
 [968,] 0.0001308338 0.0001819633 4.443301e-05
 [969,] 0.0001233587 0.0001819182 4.234121e-05
 [970,] 0.0001551751 0.0001825003 5.139917e-05
 [971,] 0.0002435412 0.0001829519 8.938205e-05
 [972,] 0.0001761430 0.0001823814 5.846913e-05
 [973,] 0.0001808292 0.0001818851 5.906913e-05
 [974,] 0.0001623059 0.0001829709 5.658804e-05
 [975,] 0.0001286466 0.0001817336 4.411636e-05
 [976,] 0.0002462515 0.0001803987 8.045174e-05
 [977,] 0.0001685676 0.0001834522 5.923240e-05
 [978,] 0.0002608500 0.0001837755 9.922458e-05
 [979,] 0.0001234949 0.0001804761 4.121531e-05
 [980,] 0.0001385953 0.0001841738 4.378686e-05
 [981,] 0.0002041269 0.0001891992 8.389519e-05
 [982,] 0.0001465896 0.0001813108 5.071763e-05
 [983,] 0.0001666136 0.0001804735 5.549214e-05
 [984,] 0.0001125819 0.0001900230 3.860532e-05
 [985,] 0.0001191891 0.0001832273 4.137439e-05
 [986,] 0.0001118157 0.0001843631 3.774936e-05
 [987,] 0.0001214730 0.0001816844 4.081063e-05
 [988,] 0.0001226542 0.0001818082 4.141933e-05
 [989,] 0.0001177524 0.0001814149 3.923730e-05
 [990,] 0.0001416783 0.0001842474 4.789962e-05
 [991,] 0.0001763328 0.0001825663 5.844516e-05
 [992,] 0.0001173980 0.0001826799 3.901779e-05
 [993,] 0.0001510594 0.0001809420 5.082647e-05
 [994,] 0.0001425235 0.0001808365 4.698919e-05
 [995,] 0.0003155799 0.0001823486 1.049353e-04
 [996,] 0.0003656746 0.0001826440 1.186259e-04
 [997,] 0.0001274386 0.0001832564 4.194009e-05
 [998,] 0.0002725193 0.0001823410 9.033882e-05
 [999,] 0.0001113525 0.0001806033 3.700815e-05
[1000,] 0.0001121236 0.0001804555 3.728121e-05
[1001,] 0.0001115257 0.0001804460 3.704923e-05
[1002,] 0.0001120490 0.0001804531 3.725896e-05
[1003,] 0.0002954294 0.0001823596 9.704768e-05
[1004,] 0.0001479141 0.0001808441 4.865038e-05
[1005,] 0.0001117388 0.0001804327 3.712784e-05
[1006,] 0.0001116267 0.0001804116 3.707384e-05
[1007,] 0.0001120670 0.0001830551 3.737921e-05
[1008,] 0.0002983282 0.0001823455 9.866246e-05
[1009,] 0.0001122393 0.0001804190 3.730837e-05
[1010,] 0.0001122289 0.0001804233 3.730650e-05
[1011,] 0.0001114178 0.0001803915 3.698317e-05
[1012,] 0.0001118041 0.0001804105 3.713413e-05
[1013,] 0.0001117052 0.0001827614 3.701007e-05
[1014,] 0.0001131276 0.0001804610 3.766533e-05
[1015,] 0.0001168048 0.0001803805 3.881686e-05
[1016,] 0.0001187001 0.0001805396 3.974338e-05
[1017,] 0.0001185467 0.0001806262 3.977986e-05
[1018,] 0.0001202721 0.0001805691 4.033896e-05
[1019,] 0.0003184020 0.0001825344 1.087846e-04
[1020,] 0.0001893976 0.0001827138 6.752748e-05
[1021,] 0.0001991537 0.0001813840 6.826250e-05
[1022,] 0.0001614286 0.0001822567 5.364161e-05
[1023,] 0.0001480346 0.0001816077 4.668006e-05
[1024,] 0.0001236017 0.0001859347 4.354936e-05
[1025,] 0.0001284365 0.0001810693 4.274879e-05
[1026,] 0.0001128897 0.0001835097 3.712242e-05
[1027,] 0.0001267843 0.0001811061 4.230780e-05
[1028,] 0.0001139295 0.0001828963 3.837259e-05
[1029,] 0.1053173042 0.0001819874 5.872978e-01
[1030,] 0.0827153291 0.0001817890 2.246431e-01
[1031,] 0.0001418537 0.0001819004 4.824363e-05
[1032,] 0.0001181595 0.0001859688 3.832853e-05
[1033,] 0.0001285851 0.0001821569 4.307511e-05
[1034,] 0.0001295335 0.0001821820 4.349834e-05
[1035,] 0.0001235729 0.0001861749 4.224221e-05
[1036,] 0.0001555517 0.0001827660 5.178383e-05
[1037,] 0.0001297611 0.0001822315 4.362315e-05
[1038,] 0.0001287033 0.0001821032 4.312487e-05
[1039,] 0.0001171923 0.0001809095 3.870025e-05
[1040,] 0.0001553706 0.0001827620 5.182419e-05
[1041,] 0.0001288580 0.0001820166 4.312218e-05
[1042,] 0.0001666536 0.0001827267 5.610352e-05
[1043,] 0.0001166012 0.0001872449 3.795652e-05
[1044,] 0.0001285398 0.0001820213 4.298927e-05
[1045,] 0.0001566615 0.0001827644 5.208216e-05
[1046,] 0.0001294931 0.0001823434 4.364267e-05
[1047,] 0.0001281203 0.0001824137 4.304542e-05
[1048,] 0.0001141979 0.0001895262 3.835053e-05
[1049,] 0.0001336690 0.0001831303 4.587671e-05
[1050,] 0.0001385144 0.0001822134 4.721356e-05
[1051,] 0.0001347252 0.0001816993 4.520884e-05
[1052,] 0.0001333905 0.0001817148 4.474091e-05
[1053,] 0.0001337618 0.0001816825 4.483540e-05
[1054,] 0.0001333074 0.0001817214 4.472877e-05
[1055,] 0.0001347051 0.0001817318 4.524478e-05
[1056,] 0.0001347524 0.0001817045 4.522059e-05
[1057,] 0.0001367700 0.0001819874 4.643880e-05
[1058,] 0.0001384109 0.0001819645 4.704837e-05
[1059,] 0.0006856295 0.0001829775 2.485775e-04
[1060,] 0.0001359651 0.0001818796 4.602001e-05
[1061,] 0.0001358003 0.0001819323 4.601130e-05
[1062,] 0.0001353111 0.0001819798 4.592486e-05
[1063,] 0.0001343346 0.0001818364 4.535547e-05
[1064,] 0.0001335760 0.0001818734 4.510158e-05
[1065,] 0.0001334488 0.0001819108 4.508287e-05
[1066,] 0.0001366683 0.0001818618 4.626462e-05
[1067,] 0.0001140338 0.0001821166 3.856185e-05
[1068,] 0.0001355049 0.0001818668 4.583209e-05
[1069,] 0.0001341613 0.0001819019 4.535368e-05
[1070,] 0.0001342771 0.0001818851 4.538239e-05
[1071,] 0.0001355547 0.0001818686 4.584804e-05
[1072,] 0.0001315997 0.0001807992 4.378373e-05
[1073,] 0.0001353254 0.0001817926 4.568367e-05
[1074,] 0.0001733997 0.0001831802 5.786037e-05
[1075,] 0.0001545854 0.0001827737 5.138751e-05
[1076,] 0.0001189015 0.0001826254 4.084808e-05
[1077,] 0.0001562872 0.0001827489 5.189306e-05
[1078,] 0.0001350500 0.0001817897 4.557826e-05
[1079,] 0.0001355301 0.0001817553 4.571817e-05
[1080,] 0.0001355012 0.0001818225 4.578355e-05
[1081,] 0.0001593512 0.0001827259 5.321326e-05
[1082,] 0.0001436793 0.0001831243 4.723461e-05
[1083,] 0.0001363822 0.0001818342 4.612879e-05
[1084,] 0.0001367983 0.0001817521 4.618445e-05
[1085,] 0.0001344988 0.0001817932 4.537417e-05
[1086,] 0.0001144219 0.0001881953 3.800195e-05
[1087,] 0.0001346390 0.0001850716 4.767615e-05
[1088,] 0.0001359859 0.0001817793 4.591590e-05
[1089,] 0.0001432792 0.0001814013 4.719947e-05
[1090,] 0.0001349035 0.0001817454 4.547099e-05
[1091,] 0.0001584521 0.0001827683 5.250269e-05
[1092,] 0.0002575767 0.0001831740 8.080854e-05
[1093,] 0.0001570968 0.0001827823 5.207594e-05
[1094,] 0.0001556214 0.0001827548 5.169069e-05
[1095,] 0.0001380461 0.0001820417 4.697633e-05
[1096,] 0.0001381953 0.0001839352 4.827029e-05
[1097,] 0.0001791614 0.0001822125 5.965266e-05
[1098,] 0.0001474591 0.0001833143 5.156369e-05
[1099,] 0.0001282171 0.0001818976 4.325376e-05
[1100,] 0.0001271887 0.0001821548 4.290279e-05
[1101,] 0.0001593564 0.0001827009 5.294126e-05
[1102,] 0.0001605495 0.0001820210 5.540477e-05
[1103,] 0.0001298339 0.0001813940 4.457056e-05
[1104,] 0.0001776027 0.0001821045 6.195337e-05
[1105,] 0.0001926291 0.0001827210 6.342020e-05
[1106,] 0.0001587767 0.0001824618 5.224157e-05
[1107,] 0.0001343489 0.0001804814 4.487301e-05
[1108,] 0.0001600501 0.0001825386 5.274096e-05
[1109,] 0.0001275869 0.0001847508 4.381511e-05
[1110,] 0.0001330436 0.0001833172 4.562345e-05
[1111,] 0.0001469340 0.0001820118 5.027989e-05
[1112,] 0.0001615711 0.0001826220 5.373700e-05
[1113,] 0.0001301968 0.0001842030 4.481885e-05
[1114,] 0.0001363315 0.0001804237 4.510493e-05
[1115,] 0.0001621198 0.0001826963 5.390829e-05
[1116,] 0.0001604363 0.0001825083 5.283036e-05
[1117,] 0.0001598595 0.0001827162 5.256653e-05
[1118,] 0.0001660239 0.0001824934 5.530980e-05
[1119,] 0.0001598759 0.0001824921 5.249199e-05
[1120,] 0.0001590092 0.0001825575 5.241502e-05
[1121,] 0.0001288585 0.0001841643 4.415937e-05
[1122,] 0.0001288342 0.0001841431 4.413931e-05
[1123,] 0.0001600111 0.0001815124 5.339590e-05
[1124,] 0.0001565795 0.0001812142 5.258909e-05
[1125,] 0.0001249092 0.0001832155 4.373136e-05
[1126,] 0.0001257872 0.0001839995 4.241010e-05
[1127,] 0.0001238378 0.0001817685 4.235257e-05
[1128,] 0.0001567427 0.0001824877 5.179381e-05
[1129,] 0.0001295188 0.0001833934 4.412986e-05
[1130,] 0.0001232212 0.0001830636 4.274300e-05
[1131,] 0.0001117293 0.0001826774 3.726326e-05
[1132,] 0.0001256052 0.0001810653 4.231582e-05
[1133,] 0.0001612138 0.0001825141 5.311997e-05
[1134,] 0.0001627255 0.0001826948 5.412829e-05
[1135,] 0.0001418924 0.0001816679 4.647368e-05
[1136,] 0.0001443633 0.0001818881 4.734938e-05
[1137,] 0.0001632598 0.0001820396 5.645374e-05
[1138,] 0.0001334581 0.0001822750 4.649654e-05
[1139,] 0.0001609006 0.0001826950 5.353075e-05
[1140,] 0.0001384059 0.0001817588 4.789887e-05
[1141,] 0.0001180215 0.0001825705 4.036777e-05
[1142,] 0.0001601963 0.0001825971 5.281331e-05
[1143,] 0.0001186548 0.0001833566 4.092134e-05
[1144,] 0.0001148441 0.0001881445 4.004462e-05
[1145,] 0.0001312002 0.0001817754 4.527300e-05
[1146,] 0.0001314340 0.0001817581 4.534650e-05
[1147,] 0.0001900302 0.0001819908 6.606264e-05
[1148,] 0.0001255012 0.0001806215 4.188924e-05
[1149,] 0.0001286386 0.0001805806 4.286878e-05
[1150,] 0.0001313367 0.0001807028 4.277884e-05
[1151,] 0.0001269434 0.0001833741 4.295674e-05
[1152,] 0.0001593394 0.0001826899 5.306255e-05
[1153,] 0.0001286831 0.0001832617 4.369516e-05
[1154,] 0.0001284280 0.0001823663 4.450090e-05
[1155,] 0.0001269083 0.0001821981 4.378957e-05
[1156,] 0.0001270974 0.0001823128 4.394676e-05
[1157,] 0.0001171388 0.0001824273 3.991609e-05
[1158,] 0.0001230703 0.0001806205 4.078868e-05
[1159,] 0.0001430679 0.0001818459 4.717201e-05
[1160,] 0.0001267970 0.0001822785 4.380328e-05
[1161,] 0.0001227998 0.0001806226 4.075160e-05
[1162,] 0.0001144829 0.0001806629 3.798386e-05
[1163,] 0.0001592632 0.0001826901 5.304136e-05
[1164,] 0.0001389161 0.0001817302 4.582417e-05
[1165,] 0.0001530275 0.0001806673 5.142733e-05
[1166,] 0.0001560138 0.0001806768 5.249925e-05
[1167,] 0.0001551485 0.0001805458 5.129006e-05
[1168,] 0.0001389511 0.0001816964 4.590643e-05
[1169,] 0.0001472768 0.0001811535 5.030262e-05
[1170,] 0.0008591598 0.0001829171 3.112862e-04
[1171,] 0.0001499037 0.0001810440 5.121924e-05
[1172,] 0.0001925187 0.0001822973 6.800887e-05
[1173,] 0.0001749691 0.0001813105 5.902359e-05
[1174,] 0.0001417575 0.0001818587 4.697117e-05
[1175,] 0.0001225071 0.0001827620 3.948967e-05
[1176,] 0.0001121779 0.0001808485 3.722180e-05
[1177,] 0.0001367337 0.0001814292 4.534954e-05
[1178,] 0.0001665222 0.0001828456 5.442038e-05
[1179,] 0.0001122040 0.0001808664 3.725081e-05
[1180,] 0.0001122146 0.0001811617 3.725298e-05
[1181,] 0.0001635568 0.0001827610 5.371593e-05
[1182,] 0.0001130799 0.0001807338 3.757591e-05
[1183,] 0.0001453756 0.0001814590 4.776317e-05
[1184,] 0.0001659377 0.0001826705 5.460579e-05
[1185,] 0.0001467582 0.0001811704 4.839353e-05
[1186,] 0.0001491330 0.0001826593 4.952247e-05
[1187,] 0.0001254127 0.0001863350 4.194113e-05
[1188,] 0.0001122256 0.0001811039 3.729277e-05
[1189,] 0.0001682890 0.0001826157 5.542896e-05
[1190,] 0.0006416853 0.0001832440 2.386930e-04
[1191,] 0.0001255057 0.0001854214 4.237352e-05
[1192,] 0.0001123527 0.0001811218 3.742245e-05
[1193,] 0.0001435994 0.0001811722 4.759407e-05
[1194,] 0.0001367280 0.0001816619 4.542520e-05
[1195,] 0.0001121832 0.0001807157 3.723365e-05
[1196,] 0.0001275922 0.0001822750 4.271379e-05
[1197,] 0.0001196309 0.0001808731 3.919555e-05
[1198,] 0.0001141279 0.0001872647 3.763397e-05
[1199,] 0.0001479154 0.0001812103 4.885094e-05
[1200,] 0.0001185863 0.0001810342 3.886673e-05
[1201,] 0.0001387896 0.0001805843 4.576425e-05
[1202,] 0.0001126752 0.0001806023 3.746673e-05
[1203,] 0.0001460194 0.0001811375 4.843466e-05
[1204,] 0.0001668316 0.0001827162 5.553573e-05
[1205,] 0.0001526964 0.0001813413 5.041316e-05
[1206,] 0.0001124319 0.0001804739 3.729484e-05
[1207,] 0.0001678583 0.0001827360 5.502517e-05
[1208,] 0.0001128738 0.0001834959 3.828190e-05
[1209,] 0.0002414130 0.0001852775 9.580857e-05
[1210,] 0.0005186018 0.0001808745 1.834451e-04
[1211,] 0.0001570023 0.0001862918 4.705169e-05
[1212,] 0.0001234795 0.0001814583 4.106817e-05
[1213,] 0.0001371356 0.0001884328 4.623100e-05
[1214,] 0.0002745621 0.0001847994 7.788766e-05
[1215,] 0.0001939578 0.0001830499 5.957011e-05
[1216,] 0.0001427628 0.0001838572 5.093179e-05
[1217,] 0.0001444107 0.0001838527 5.165854e-05
[1218,] 0.0001245483 0.0001808698 4.162803e-05
[1219,] 0.0001564765 0.0001848209 5.767106e-05
[1220,] 0.0001462508 0.0001836144 5.229863e-05
[1221,] 0.0001385694 0.0001836649 4.894106e-05
[1222,] 0.0001699651 0.0001833522 5.648617e-05
[1223,] 0.0001708648 0.0001825984 5.650790e-05
[1224,] 0.0001699026 0.0001824802 5.652951e-05
[1225,] 0.0001551155 0.0001826439 5.190166e-05
[1226,] 0.0001630077 0.0001825458 5.431157e-05
[1227,] 0.0001379102 0.0001829954 4.463988e-05
[1228,] 0.0001496428 0.0001826681 5.004118e-05
[1229,] 0.0001406243 0.0001827256 4.696506e-05
[1230,] 0.0001753735 0.0001819620 5.382338e-05
[1231,] 0.0001923281 0.0001813024 5.949259e-05
[1232,] 0.0001245428 0.0001807236 4.144722e-05
[1233,] 0.0001324403 0.0001820742 4.342701e-05
[1234,] 0.0001318598 0.0001808861 4.419773e-05
[1235,] 0.0001142384 0.0001805282 3.765925e-05
[1236,] 0.0001664497 0.0001827705 5.459188e-05
[1237,] 0.0001838944 0.0001822425 6.143679e-05
[1238,] 0.0001863449 0.0001827404 6.091763e-05
[1239,] 0.0001481817 0.0001829368 4.890614e-05
[1240,] 0.0001712063 0.0001823367 5.692217e-05
[1241,] 0.0004125378 0.0001803438 1.333711e-04
[1242,] 0.0001855003 0.0001830331 5.966386e-05
[1243,] 0.0002007753 0.0001820094 6.162573e-05
[1244,] 0.0002101905 0.0001823411 6.687030e-05
[1245,] 0.0001373456 0.0001804100 4.554956e-05
[1246,] 0.0001611682 0.0001826794 5.338940e-05
[1247,] 0.0002456120 0.0001821301 7.835887e-05
[1248,] 0.0001222865 0.0001808170 4.066468e-05
[1249,] 0.0001305017 0.0001822190 4.474075e-05
[1250,] 0.0002399875 0.0001814808 7.937120e-05
[1251,] 0.0001728223 0.0001856131 5.468258e-05
[1252,] 0.0001175334 0.0001816656 3.844645e-05
[1253,] 0.0001526691 0.0001879105 4.524013e-05
[1254,] 0.0001390871 0.0001843338 4.496634e-05
[1255,] 0.0001743256 0.0001824565 5.808770e-05
[1256,] 0.0002137517 0.0001806279 7.274893e-05
[1257,] 0.0002932610 0.0001812186 1.024192e-04
[1258,] 0.0001801978 0.0001825620 5.447532e-05
[1259,] 0.0001779958 0.0001804873 5.753740e-05
[1260,] 0.0001426891 0.0001828001 4.751542e-05
[1261,] 0.0002634116 0.0001818347 7.801724e-05
[1262,] 0.0001260697 0.0001858068 4.504742e-05
[1263,] 0.0002720633 0.0001804395 8.669809e-05
[1264,] 0.0002894015 0.0001826435 9.581811e-05
[1265,] 0.0001638815 0.0001804627 5.529571e-05
[1266,] 0.0001428822 0.0001828106 4.754250e-05
[1267,] 0.0001981380 0.0001863657 7.757341e-05
[1268,] 0.0001959625 0.0001869469 7.703781e-05
[1269,] 0.0001994795 0.0001829289 6.360107e-05
[1270,] 0.0001650108 0.0001942752 6.893311e-05
[1271,] 0.0001220623 0.0001809613 4.111963e-05
[1272,] 0.0005064716 0.0001813193 1.855041e-04
[1273,] 0.0001923753 0.0001807110 6.560864e-05
[1274,] 0.0002028549 0.0001830730 6.423569e-05
[1275,] 0.0001426714 0.0001828073 4.748777e-05
[1276,] 0.0002035253 0.0001821511 6.600694e-05
[1277,] 0.0002092152 0.0001822906 6.709549e-05
[1278,] 0.0002081697 0.0001806096 6.856620e-05
[1279,] 0.0005771408 0.0001855351 2.454599e-04
[1280,] 0.0001689556 0.0001834251 5.615336e-05
[1281,] 0.0002478747 0.0001810303 7.641527e-05
[1282,] 0.0001693086 0.0001835766 5.620796e-05
[1283,] 0.0041833359 0.0001817652 1.608817e-03
[1284,] 0.0002107776 0.0001856592 8.211168e-05
[1285,] 0.0001478041 0.0001825935 4.945796e-05
[1286,] 0.0002293767 0.0001804250 7.624684e-05
[1287,] 0.0006930698 0.0001831490 2.705368e-04
[1288,] 0.0008396085 0.0001825278 3.228239e-04
[1289,] 0.0001212536 0.0001807746 4.020026e-05
[1290,] 0.0004512828 0.0001825112 1.693699e-04
[1291,] 0.0002053871 0.0001827130 6.575150e-05
[1292,] 0.0004509657 0.0001856204 1.881775e-04
[1293,] 0.0001213652 0.0001805103 4.026890e-05
[1294,] 0.0001213734 0.0001805437 4.019751e-05
[1295,] 0.0002110975 0.0001822449 7.415318e-05
[1296,] 0.0007622313 0.0001824990 2.370500e-04
[1297,] 0.0004362399 0.0001824023 1.646261e-04
[1298,] 0.0001297884 0.0001806962 4.251469e-05
[1299,] 0.0001303131 0.0001805778 4.277314e-05
[1300,] 0.0001412926 0.0001809495 4.559569e-05
[1301,] 0.0001774517 0.0001823008 5.908999e-05
[1302,] 0.0001195329 0.0001831808 4.002734e-05
[1303,] 0.0011286926 0.0001816403 3.767814e-04
[1304,] 0.0001770083 0.0001823955 5.916924e-05
[1305,] 0.0001687127 0.0001813443 5.535859e-05
[1306,] 0.0001683320 0.0001813566 5.525017e-05
[1307,] 0.0008435111 0.0001806764 2.884590e-04
[1308,] 0.0001601614 0.0001814888 5.328027e-05
[1309,] 0.0001772388 0.0001815350 5.940255e-05
[1310,] 0.0001752394 0.0001817687 5.731491e-05
[1311,] 0.0004758238 0.0001819650 1.783581e-04
[1312,] 0.0001441434 0.0001826799 4.804686e-05
[1313,] 0.0001253061 0.0001808367 4.096809e-05
[1314,] 0.0001809432 0.0001842862 6.486909e-05
[1315,] 0.0001683821 0.0001813934 5.573490e-05
[1316,] 0.0001288913 0.0001826457 4.400384e-05
[1317,] 0.0001163965 0.0001822107 3.805120e-05
[1318,] 0.0001430889 0.0001831187 5.044045e-05
[1319,] 0.0001404762 0.0001832824 4.937651e-05
[1320,] 0.0001481760 0.0001828936 5.061129e-05
[1321,] 0.0001383688 0.0001817314 4.446632e-05
[1322,] 0.0001429237 0.0001813073 4.589663e-05
[1323,] 0.0001412458 0.0001815618 4.529513e-05
[1324,] 0.0001801230 0.0001826822 6.182355e-05
[1325,] 0.0001685497 0.0001827607 5.562679e-05
[1326,] 0.0001444789 0.0001809723 4.705533e-05
[1327,] 0.0001339081 0.0001833205 4.230670e-05
[1328,] 0.0001555940 0.0001813907 4.981004e-05
[1329,] 0.0001740032 0.0001827255 5.824364e-05
[1330,] 0.0002851418 0.0001878564 7.592193e-05
[1331,] 0.0001300900 0.0001824536 4.210686e-05
[1332,] 0.0001709144 0.0001828396 5.685069e-05
[1333,] 0.0002513812 0.0001824182 8.001280e-05
[1334,] 0.0001928801 0.0001893705 7.805956e-05
[1335,] 0.0001738378 0.0001890255 6.823411e-05
[1336,] 0.0001195324 0.0001835985 4.084136e-05
[1337,] 0.0001260417 0.0001913398 4.468672e-05
[1338,] 0.0001262656 0.0001907142 4.474576e-05
[1339,] 0.0001245454 0.0001913263 4.340827e-05
[1340,] 0.0001176108 0.0001834141 3.967289e-05
[1341,] 0.0001291741 0.0001805804 4.236197e-05
[1342,] 0.0002809632 0.0001823757 8.969987e-05
[1343,] 0.0001874884 0.0001830218 6.570586e-05
[1344,] 0.0001261025 0.0001924807 3.943310e-05
[1345,] 0.0001227261 0.0001925519 3.915836e-05
[1346,] 0.0001809896 0.0001830227 6.327486e-05
[1347,] 0.0001165400 0.0001889588 4.026989e-05
[1348,] 0.0001564541 0.0001879198 5.162914e-05
[1349,] 0.0002000587 0.0001826827 6.589673e-05
[1350,] 0.0001126286 0.0001839545 3.781376e-05
[1351,] 0.0001120325 0.0001867631 3.739438e-05
[1352,] 0.0001630016 0.0001826905 5.542807e-05
[1353,] 0.0001334038 0.0001820952 4.372278e-05
[1354,] 0.0001553507 0.0001826741 5.238644e-05
[1355,] 0.0001240927 0.0001824514 4.121317e-05
[1356,] 0.0001242514 0.0001825316 4.119863e-05
[1357,] 0.0001437891 0.0001815803 4.817227e-05
[1358,] 0.0001327794 0.0001842283 4.211208e-05
[1359,] 0.0001252529 0.0001826928 4.127329e-05
[1360,] 0.0001508245 0.0001843051 4.951735e-05
[1361,] 0.0001531785 0.0001836696 4.978284e-05
[1362,] 0.0001548042 0.0001820391 5.182642e-05
[1363,] 0.0001655927 0.0001830301 5.537168e-05
[1364,] 0.0001656309 0.0001828307 5.517509e-05
[1365,] 0.0001681975 0.0001846338 5.723541e-05
[1366,] 0.0001410315 0.0001811567 4.847612e-05
[1367,] 0.0002978249 0.0001810396 1.048740e-04
[1368,] 0.0002397672 0.0001816252 7.694876e-05
[1369,] 0.0001449883 0.0001825490 4.854161e-05
[1370,] 0.0001495171 0.0001835074 4.631491e-05
[1371,] 0.0001154141 0.0001826184 3.794676e-05
[1372,] 0.0001490055 0.0001826839 4.960326e-05
[1373,] 0.0001666249 0.0001844112 6.044010e-05
[1374,] 0.0001588041 0.0001830005 5.369009e-05
[1375,] 0.0001524705 0.0001805351 5.040586e-05
[1376,] 0.0001703159 0.0001811790 5.398410e-05
[1377,] 0.0001136841 0.0001834119 3.857007e-05
[1378,] 0.0001959826 0.0001826932 6.540808e-05
[1379,] 0.0001519194 0.0001824621 5.063489e-05
[1380,] 0.0001918675 0.0001821007 6.354380e-05
[1381,] 0.0001520327 0.0001824575 5.068155e-05
[1382,] 0.0001525827 0.0001824523 5.100454e-05
[1383,] 0.0001530020 0.0001824646 5.113352e-05
[1384,] 0.0001145208 0.0001804830 3.815865e-05
[1385,] 0.0001525857 0.0001824687 5.090738e-05
[1386,] 0.0001719179 0.0001805140 5.803602e-05
[1387,] 0.0001672742 0.0001805659 5.666333e-05
[1388,] 0.0001630824 0.0001805367 5.510477e-05
[1389,] 0.0001942578 0.0001828151 6.603808e-05
[1390,] 0.0001593318 0.0001811366 5.516027e-05
[1391,] 0.0001942635 0.0001826615 6.449120e-05
[1392,] 0.0001514435 0.0001834140 5.113242e-05
[1393,] 0.0001547674 0.0001810891 5.341508e-05
[1394,] 0.0002205250 0.0001824261 8.100162e-05
[1395,] 0.0001817440 0.0001827954 6.125681e-05
[1396,] 0.0001429601 0.0001819401 4.794249e-05
[1397,] 0.0001588054 0.0001820901 5.179488e-05
[1398,] 0.0001587150 0.0001820960 5.175858e-05
[1399,] 0.0001567650 0.0001818691 5.125816e-05
[1400,] 0.0001529883 0.0001820543 4.990648e-05
[1401,] 0.0001973102 0.0001828014 6.707256e-05
[1402,] 0.0001523025 0.0001820787 4.969684e-05
[1403,] 0.0001532750 0.0001820804 4.996056e-05
[1404,] 0.0001520752 0.0001820881 4.962761e-05
[1405,] 0.0001531497 0.0001820570 4.994796e-05
[1406,] 0.0001525352 0.0001818949 4.996071e-05
[1407,] 0.0001524848 0.0001818927 4.994942e-05
[1408,] 0.0001790656 0.0001827150 6.006567e-05
[1409,] 0.0001520375 0.0001820306 4.967104e-05
[1410,] 0.0001387022 0.0001816829 4.816817e-05
[1411,] 0.0001507182 0.0001826346 5.053046e-05
[1412,] 0.0001359379 0.0001810543 4.648154e-05
[1413,] 0.0001508012 0.0001832333 5.045960e-05
[1414,] 0.0001518204 0.0001818848 4.976378e-05
[1415,] 0.0001294493 0.0001809730 4.400682e-05
[1416,] 0.0001463508 0.0001829614 5.231929e-05
[1417,] 0.0001509815 0.0001819751 4.943585e-05
[1418,] 0.0001514943 0.0001828944 5.065433e-05
[1419,] 0.0001644955 0.0001805589 5.571785e-05
[1420,] 0.0001467174 0.0001824998 4.816055e-05
[1421,] 0.0001544565 0.0001833627 5.286349e-05
[1422,] 0.0001564615 0.0001832917 5.378223e-05
[1423,] 0.0001552032 0.0001847529 5.775311e-05
[1424,] 0.0001630875 0.0001866474 6.267526e-05
[1425,] 0.0001890170 0.0001822640 5.778808e-05
[1426,] 0.0001383923 0.0001824416 4.584739e-05
[1427,] 0.0001347582 0.0001831689 4.635428e-05
[1428,] 0.0001826961 0.0001893656 6.803423e-05
[1429,] 0.0001299225 0.0001896102 4.350423e-05
[1430,] 0.0001774223 0.0001904977 6.482383e-05
[1431,] 0.0001798091 0.0001906581 6.649464e-05
[1432,] 0.0002191195 0.0001826910 7.314371e-05
[1433,] 0.0001373833 0.0001824719 4.590962e-05
[1434,] 0.0001832581 0.0001910005 6.977219e-05
[1435,] 0.0001650937 0.0001877346 6.397178e-05
[1436,] 0.0001998329 0.0001808268 6.353033e-05
[1437,] 0.0001964316 0.0001864811 5.723574e-05
[1438,] 0.0001700122 0.0001831538 5.542289e-05
[1439,] 0.0003707234 0.0001827306 1.179666e-04
[1440,] 0.0002439017 0.0001825426 7.134585e-05
[1441,] 0.0001153955 0.0001845266 3.805718e-05
[1442,] 0.0001859041 0.0001862850 5.344318e-05
[1443,] 0.0001487725 0.0001833390 4.969290e-05
[1444,] 0.0001837180 0.0001828226 6.208586e-05
[1445,] 0.0001140540 0.0001846272 3.830926e-05
[1446,] 0.0001702051 0.0001873064 4.937527e-05
[1447,] 0.0001720525 0.0001811072 5.679878e-05
[1448,] 0.0002273495 0.0001824932 8.350178e-05
[1449,] 0.0002583613 0.0001818038 7.751244e-05
[1450,] 0.0001765912 0.0001832699 6.040861e-05
[1451,] 0.0002974088 0.0001815514 8.838984e-05
[1452,] 0.0002980981 0.0001815009 8.876116e-05
[1453,] 0.0002891472 0.0001815394 8.614767e-05
[1454,] 0.0002616252 0.0001813382 8.988126e-05
[1455,] 0.0001148786 0.0001841720 3.800525e-05
[1456,] 0.0002379289 0.0001814894 8.520022e-05
[1457,] 0.0002310067 0.0001807243 7.950525e-05
[1458,] 0.0002422505 0.0001807498 8.360822e-05
[1459,] 0.0002370604 0.0001812529 8.411995e-05
[1460,] 0.0002141772 0.0001808732 7.434028e-05
[1461,] 0.0002073614 0.0001808560 7.183317e-05
[1462,] 0.0002003880 0.0001813600 7.085014e-05
[1463,] 0.0002394068 0.0001818546 7.159952e-05
[1464,] 0.0001580179 0.0001827223 5.258757e-05
[1465,] 0.0002025601 0.0001816281 7.237894e-05
[1466,] 0.0001929858 0.0001813117 6.797987e-05
[1467,] 0.0002591944 0.0001821450 9.289583e-05
[1468,] 0.0001988183 0.0001811345 6.791830e-05
[1469,] 0.0001936682 0.0001813508 6.833338e-05
[1470,] 0.0001143802 0.0001842888 3.799520e-05
[1471,] 0.0001797410 0.0001813532 6.057627e-05
[1472,] 0.0001954587 0.0001815385 6.726851e-05
[1473,] 0.0001875668 0.0001805140 6.243382e-05
[1474,] 0.0001833245 0.0001828430 6.204469e-05
[1475,] 0.0002006301 0.0001831057 7.418400e-05
[1476,] 0.0001504074 0.0001816630 5.233364e-05
[1477,] 0.0001888979 0.0001819030 6.723580e-05
[1478,] 0.0001878545 0.0001828481 6.374319e-05
[1479,] 0.0001550543 0.0001827257 5.158666e-05
[1480,] 0.0001644910 0.0001824656 5.197310e-05
[1481,] 0.0001641898 0.0001819833 5.843992e-05
[1482,] 0.0001716245 0.0001804024 5.604009e-05
[1483,] 0.0001694095 0.0001822941 5.366375e-05
[1484,] 0.0003605356 0.0001827024 1.155327e-04
[1485,] 0.0001680441 0.0001822725 5.330243e-05
[1486,] 0.0001670118 0.0001826088 5.250648e-05
[1487,] 0.0001430207 0.0001834228 4.564265e-05
[1488,] 0.0001805492 0.0001808064 5.950820e-05
[1489,] 0.0001620826 0.0001811343 5.588311e-05
[1490,] 0.0001335056 0.0001819650 4.595150e-05
[1491,] 0.0001389931 0.0001809361 4.581141e-05
[1492,] 0.0001324042 0.0001866947 4.875504e-05
[1493,] 0.0001382460 0.0001818004 4.593405e-05
[1494,] 0.0002561725 0.0001839312 9.494749e-05
[1495,] 0.0001219902 0.0001883241 3.871009e-05
[1496,] 0.0001517045 0.0001827146 4.816493e-05
[1497,] 0.0001667991 0.0001827241 5.564447e-05
[1498,] 0.0002756484 0.0001831958 1.014529e-04
[1499,] 0.0001951067 0.0001824176 6.693315e-05
[1500,] 0.0001528285 0.0001834461 5.485279e-05
[1501,] 0.0001501205 0.0001825772 4.998403e-05
[1502,] 0.0001282372 0.0001829522 4.191190e-05
[1503,] 0.0002044256 0.0001824212 7.028511e-05
[1504,] 0.0001912961 0.0001826940 6.490965e-05
[1505,] 0.0001900782 0.0001824188 6.482994e-05
[1506,] 0.0001335577 0.0001814286 4.532389e-05
[1507,] 0.0001904947 0.0001826877 6.458723e-05
[1508,] 0.0001294426 0.0001827636 4.465309e-05
[1509,] 0.0001295003 0.0001826743 4.461073e-05
[1510,] 0.0001333891 0.0001831257 4.652407e-05
[1511,] 0.0001256975 0.0001814745 4.056998e-05
[1512,] 0.0001455002 0.0001847897 5.280071e-05
[1513,] 0.0001512085 0.0001829040 5.070247e-05
[1514,] 0.0001347726 0.0001831259 4.365646e-05
[1515,] 0.0001501185 0.0001827760 5.030233e-05
[1516,] 0.0001480097 0.0001829546 4.972113e-05
[1517,] 0.0001502192 0.0001821680 4.986414e-05
[1518,] 0.0001241314 0.0001805779 4.154851e-05
[1519,] 0.0001385932 0.0001827375 4.612124e-05
[1520,] 0.0001481486 0.0001828089 4.987471e-05
[1521,] 0.0001474473 0.0001819066 4.912298e-05
[1522,] 0.0001480556 0.0001830453 4.987750e-05
[1523,] 0.0001632546 0.0001823735 5.651542e-05
[1524,] 0.0001883522 0.0001825070 6.357079e-05
[1525,] 0.0001443179 0.0001825919 4.974051e-05
[1526,] 0.0001204467 0.0001813921 4.003950e-05
[1527,] 0.0001931957 0.0001826979 6.559982e-05
[1528,] 0.0001160173 0.0001813070 3.915658e-05
[1529,] 0.0001251428 0.0001828288 4.364123e-05
[1530,] 0.0001479454 0.0001809117 4.904830e-05
[1531,] 0.0001508236 0.0001824691 5.037584e-05
[1532,] 0.0001125603 0.0001825591 3.798439e-05
[1533,] 0.0001629261 0.0001822472 5.621648e-05
[1534,] 0.0001123026 0.0001827642 3.790869e-05
[1535,] 0.0001181937 0.0001820744 4.037779e-05
[1536,] 0.0001171293 0.0001816824 3.909376e-05
[1537,] 0.0001181572 0.0001810210 3.939296e-05
[1538,] 0.0001510753 0.0001808182 4.994769e-05
[1539,] 0.0001188466 0.0001809299 3.962617e-05
[1540,] 0.0001488540 0.0001808028 4.925142e-05
[1541,] 0.0001487172 0.0001808159 4.915600e-05
[1542,] 0.0001169664 0.0001807986 3.875511e-05
[1543,] 0.0001167107 0.0001807812 3.865936e-05
[1544,] 0.0001185510 0.0001814010 4.015573e-05
[1545,] 0.0001204402 0.0001814590 4.042560e-05
[1546,] 0.0001138470 0.0001822375 3.823287e-05
[1547,] 0.0001140797 0.0001822953 3.837512e-05
[1548,] 0.0001184152 0.0001806901 3.949980e-05
[1549,] 0.0001193415 0.0001814213 3.996620e-05
[1550,] 0.0001151988 0.0001820001 3.884369e-05
[1551,] 0.0001143629 0.0001826085 3.858980e-05
[1552,] 0.0001142399 0.0001823324 3.847084e-05
[1553,] 0.0001652551 0.0001851959 5.948951e-05
[1554,] 0.0001576208 0.0001825757 5.246109e-05
[1555,] 0.0001151763 0.0001805745 3.817713e-05
[1556,] 0.0001624797 0.0001852982 5.825961e-05
[1557,] 0.0001286200 0.0001830182 4.206303e-05
[1558,] 0.0002200252 0.0001826122 7.556530e-05
[1559,] 0.0001696880 0.0001847136 6.109457e-05
[1560,] 0.0001701157 0.0001839449 6.043580e-05
[1561,] 0.0001241975 0.0001807761 4.118654e-05
[1562,] 0.0001791371 0.0001810230 5.869658e-05
[1563,] 0.0001433009 0.0001827415 5.092430e-05
[1564,] 0.0001694203 0.0001821706 5.419924e-05
[1565,] 0.0001238797 0.0001805149 4.147714e-05
[1566,] 0.0001538369 0.0001825975 5.069657e-05
[1567,] 0.0001210822 0.0001804868 3.990434e-05
[1568,] 0.0001229978 0.0001813114 4.191116e-05
[1569,] 0.0001718324 0.0001827303 5.893935e-05
[1570,] 0.0001252767 0.0001810873 4.262876e-05
[1571,] 0.0001228820 0.0001814100 4.192546e-05
[1572,] 0.0001381525 0.0001836071 4.963480e-05
[1573,] 0.0001335600 0.0001820446 4.661581e-05
[1574,] 0.0001199499 0.0001826675 4.129625e-05
[1575,] 0.0001244465 0.0001806841 4.191215e-05
[1576,] 0.0001573742 0.0001810550 5.307883e-05
[1577,] 0.0001988998 0.0001827701 6.741234e-05
[1578,] 0.0001298685 0.0001804401 4.350574e-05
[1579,] 0.0001229359 0.0001805105 4.121987e-05
[1580,] 0.0002419815 0.0001827682 7.900355e-05
[1581,] 0.0003336712 0.0001825091 1.178447e-04
[1582,] 0.0001385447 0.0001803241 4.584742e-05
[1583,] 0.0001431230 0.0001804274 4.806023e-05
[1584,] 0.0001262155 0.0001811823 4.105419e-05
[1585,] 0.0001587295 0.0001809793 5.126375e-05
[1586,] 0.0002027606 0.0001810901 6.585602e-05
[1587,] 0.0001521651 0.0001808211 5.046876e-05
[1588,] 0.0001433689 0.0001808247 4.761654e-05
[1589,] 0.0001883182 0.0001827304 6.336794e-05
[1590,] 0.0001444688 0.0001825707 4.800768e-05
[1591,] 0.0001572056 0.0001816049 5.239064e-05
[1592,] 0.0001999986 0.0001828227 6.459961e-05
[1593,] 0.0002156054 0.0001838157 8.141395e-05
[1594,] 0.0002726009 0.0001818187 9.780905e-05
[1595,] 0.0003170869 0.0001816944 1.097633e-04
[1596,] 0.0001380861 0.0001818915 4.685442e-05
[1597,] 0.0001341595 0.0001815829 4.397167e-05
[1598,] 0.0002024729 0.0001823537 6.721245e-05
[1599,] 0.0001294814 0.0001815794 4.253956e-05
[1600,] 0.0001572211 0.0001824371 5.196459e-05
[1601,] 0.0002763969 0.0001808453 9.285799e-05
[1602,] 0.0001762866 0.0001829251 5.814625e-05
[1603,] 0.0001360038 0.0001816438 4.571858e-05
[1604,] 0.0001163536 0.0001811365 3.847082e-05
[1605,] 0.0002069824 0.0001822377 6.812934e-05
[1606,] 0.0001589159 0.0001804031 5.207205e-05
[1607,] 0.0001534862 0.0001818244 5.158015e-05
[1608,] 0.0001177257 0.0001817658 3.943645e-05
[1609,] 0.0002045281 0.0001821197 6.830333e-05
[1610,] 0.0001971189 0.0001821193 6.581187e-05
[1611,] 0.0002677480 0.0001815034 8.208257e-05
[1612,] 0.0002029614 0.0001821744 6.857677e-05
[1613,] 0.0001167941 0.0001809527 3.838209e-05
[1614,] 0.0001707460 0.0001827252 5.713981e-05
[1615,] 0.0001531602 0.0001814933 5.235476e-05
[1616,] 0.0001697578 0.0001812676 5.773573e-05
[1617,] 0.0001767930 0.0001826498 6.339110e-05
[1618,] 0.0001135830 0.0001807468 3.769568e-05
[1619,] 0.0001638349 0.0001823744 5.430004e-05
[1620,] 0.0001187515 0.0001824018 4.017440e-05
[1621,] 0.0001194629 0.0001824350 4.049085e-05
[1622,] 0.0001183843 0.0001825237 4.005928e-05
[1623,] 0.0001977188 0.0001809905 6.192571e-05
[1624,] 0.0001167326 0.0001827082 3.916535e-05
[1625,] 0.0001978178 0.0001808571 6.235071e-05
[1626,] 0.0001166039 0.0001828396 3.910804e-05
[1627,] 0.0001717256 0.0001811788 5.749747e-05
[1628,] 0.0002258038 0.0001823044 7.390456e-05
[1629,] 0.0002149092 0.0001818455 6.497836e-05
[1630,] 0.0001163064 0.0001822201 3.877129e-05
[1631,] 0.0001657882 0.0001875883 5.888785e-05
[1632,] 0.0002065519 0.0001821281 6.735755e-05
[1633,] 0.0001146534 0.0001805291 3.788073e-05
[1634,] 0.0001171877 0.0001808269 3.840912e-05
[1635,] 0.0001555413 0.0001828299 5.134620e-05
[1636,] 0.0001943089 0.0001812370 6.089571e-05
[1637,] 0.0003025398 0.0001828470 9.466329e-05
[1638,] 0.0002507868 0.0001816722 8.251202e-05
[1639,] 0.0005203381 0.0001888469 2.478418e-04
[1640,] 0.0001363602 0.0001834198 4.337316e-05
[1641,] 0.0001589057 0.0001820670 5.307848e-05
[1642,] 0.0001136469 0.0001829443 3.791105e-05
[1643,] 0.0001582689 0.0001824212 5.327926e-05
[1644,] 0.0001780835 0.0001828128 5.907906e-05
[1645,] 0.0001656069 0.0001825806 5.343269e-05
[1646,] 0.0002603994 0.0001816990 9.476026e-05
[1647,] 0.0002229369 0.0001837661 6.721714e-05
[1648,] 0.0002304481 0.0001835067 6.872936e-05
[1649,] 0.0002340753 0.0001818238 7.501453e-05
[1650,] 0.0005297897 0.0001813710 1.869284e-04
[1651,] 0.0005420258 0.0001812195 1.877579e-04
[1652,] 0.0001736789 0.0001828010 5.688276e-05
[1653,] 0.0005381175 0.0001815588 1.721855e-04
[1654,] 0.0001699560 0.0001826301 5.662011e-05
[1655,] 0.0005715081 0.0001816910 1.799234e-04
[1656,] 0.0005600363 0.0001817008 1.762303e-04
[1657,] 0.0001140328 0.0001810668 3.776631e-05
[1658,] 0.0001142948 0.0001810449 3.786568e-05
[1659,] 0.0001369374 0.0001846113 4.940195e-05
[1660,] 0.0006244985 0.0001815909 1.977052e-04
[1661,] 0.0001155852 0.0001810174 3.834033e-05
[1662,] 0.0002976624 0.0001818663 9.422733e-05
[1663,] 0.0006046866 0.0001817315 1.808042e-04
[1664,] 0.0001429576 0.0001849234 5.173885e-05
[1665,] 0.0003525643 0.0001845205 1.421067e-04
[1666,] 0.0009193417 0.0001813001 3.409171e-04
[1667,] 0.0001506897 0.0001821364 4.734535e-05
[1668,] 0.0005989732 0.0001817429 1.789775e-04
[1669,] 0.0009427359 0.0001818098 3.612009e-04
[1670,] 0.0008484519 0.0001816954 3.220821e-04
[1671,] 0.0008128054 0.0001815739 3.060102e-04
[1672,] 0.0006170850 0.0001820073 1.804164e-04
[1673,] 0.0001767253 0.0001822725 5.979362e-05
[1674,] 0.0001441827 0.0001844389 5.197426e-05
[1675,] 0.0005003624 0.0001816152 1.488430e-04
[1676,] 0.0006267156 0.0001819285 1.841947e-04
[1677,] 0.0009885120 0.0001818275 3.795726e-04
[1678,] 0.0001433448 0.0001820601 4.798246e-05
[1679,] 0.0001555643 0.0001826326 5.220136e-05
[1680,] 0.0001445593 0.0001820365 4.784097e-05
[1681,] 0.0001430906 0.0001820533 4.784711e-05
[1682,] 0.0004595786 0.0001839640 1.851642e-04
[1683,] 0.0001485609 0.0001820203 4.929483e-05
[1684,] 0.0002368279 0.0001829988 7.522489e-05
[1685,] 0.0004201355 0.0001841859 1.696200e-04
[1686,] 0.0001491640 0.0001819769 5.015081e-05
[1687,] 0.0001527721 0.0001822747 4.826642e-05
[1688,] 0.0001516622 0.0001820341 5.012714e-05
[1689,] 0.0001490988 0.0001827187 4.992977e-05
[1690,] 0.0001839418 0.0001817452 6.179705e-05
[1691,] 0.0003782860 0.0001807535 1.303269e-04
[1692,] 0.0003673617 0.0001808672 1.280889e-04
[1693,] 0.0001506808 0.0001820009 5.020524e-05
[1694,] 0.0001422407 0.0001832999 5.038891e-05
[1695,] 0.0007607005 0.0001812487 2.377879e-04
[1696,] 0.0006392488 0.0001810314 2.061429e-04
[1697,] 0.0002945882 0.0001805056 1.001716e-04
[1698,] 0.0001420286 0.0001822985 4.680216e-05
[1699,] 0.0007377244 0.0001823367 2.116827e-04
[1700,] 0.0001319649 0.0001809452 4.318922e-05
[1701,] 0.0001416439 0.0001834412 4.475478e-05
[1702,] 0.0001323317 0.0001813575 4.292766e-05
[1703,] 0.0001335738 0.0001813259 4.329676e-05
[1704,] 0.0001316376 0.0001811309 4.300872e-05
[1705,] 0.0001314288 0.0001812902 4.272428e-05
[1706,] 0.0001330886 0.0001813683 4.312955e-05
[1707,] 0.0001335526 0.0001812982 4.331267e-05
[1708,] 0.0001339033 0.0001812175 4.347639e-05
[1709,] 0.0001572439 0.0001827980 5.248991e-05
[1710,] 0.0006637522 0.0001812487 2.433118e-04
[1711,] 0.0005414709 0.0001811937 1.727858e-04
[1712,] 0.0007476205 0.0001813161 2.429483e-04
[1713,] 0.0005679756 0.0001817703 1.710139e-04
[1714,] 0.0003628152 0.0001818170 1.337272e-04
[1715,] 0.0005014160 0.0001818764 1.504976e-04
[1716,] 0.0001289100 0.0001862529 4.459833e-05
[1717,] 0.0005304070 0.0001819077 1.585287e-04
[1718,] 0.0004142359 0.0001820335 1.551867e-04
[1719,] 0.0001302405 0.0001835673 4.440694e-05
[1720,] 0.0001349744 0.0001831527 4.679949e-05
[1721,] 0.0001335117 0.0001831896 4.614162e-05
[1722,] 0.0001366141 0.0001812343 4.539373e-05
[1723,] 0.0001407874 0.0001826479 4.736119e-05
[1724,] 0.0006532908 0.0001810613 2.043587e-04
[1725,] 0.0005026108 0.0001854844 2.130013e-04
[1726,] 0.0005077283 0.0001858166 2.171874e-04
[1727,] 0.0001253195 0.0001822850 4.165732e-05
[1728,] 0.0005172096 0.0001848557 2.189753e-04
[1729,] 0.0004732928 0.0001821421 1.800783e-04
[1730,] 0.0004770939 0.0001823357 1.831034e-04
[1731,] 0.0001258908 0.0001823003 4.181918e-05
[1732,] 0.0004840909 0.0001824709 1.867967e-04
[1733,] 0.0005337180 0.0001823412 2.056296e-04
[1734,] 0.0005334336 0.0001821093 2.036749e-04
[1735,] 0.0004927279 0.0001823227 1.892691e-04
[1736,] 0.0004811575 0.0001826233 1.867437e-04
[1737,] 0.0001263959 0.0001847387 4.346818e-05
[1738,] 0.0001358356 0.0001825585 4.505835e-05
[1739,] 0.0004874291 0.0001822598 1.866512e-04
[1740,] 0.0004584515 0.0001823457 1.757141e-04
[1741,] 0.0001353342 0.0001826034 4.507994e-05
[1742,] 0.0009588331 0.0001823942 3.799445e-04
[1743,] 0.0005100440 0.0001823250 1.962059e-04
[1744,] 0.0004834934 0.0001823302 1.855995e-04
[1745,] 0.0001515502 0.0001816524 5.066410e-05
[1746,] 0.0004400141 0.0001826744 1.704758e-04
[1747,] 0.0004434639 0.0001825288 1.709362e-04
[1748,] 0.0004478281 0.0001825230 1.726616e-04
[1749,] 0.0004630884 0.0001825052 1.787009e-04
[1750,] 0.0004303494 0.0001823059 1.642025e-04
[1751,] 0.0003856473 0.0001823691 1.466368e-04
[1752,] 0.0005409096 0.0001819240 2.057970e-04
[1753,] 0.0001515706 0.0001833151 5.070044e-05
[1754,] 0.0001821279 0.0001834372 5.811915e-05
[1755,] 0.0005083365 0.0001835377 2.061495e-04
[1756,] 0.0001304122 0.0001822075 4.373252e-05
[1757,] 0.0006140132 0.0001827278 2.392891e-04
[1758,] 0.0003368286 0.0001824908 1.259828e-04
[1759,] 0.0001304923 0.0001821985 4.375301e-05
[1760,] 0.0004028010 0.0001820928 1.517452e-04
[1761,] 0.0001443496 0.0001827754 4.739929e-05
[1762,] 0.0001306917 0.0001822254 4.386024e-05
[1763,] 0.0001318288 0.0001821457 4.417733e-05
[1764,] 0.0001322319 0.0001819653 4.473341e-05
[1765,] 0.0001318668 0.0001821531 4.420344e-05
[1766,] 0.0001322020 0.0001821309 4.428226e-05
[1767,] 0.0003722271 0.0001809394 1.305234e-04
[1768,] 0.0003967431 0.0001818881 1.480777e-04
[1769,] 0.0001517347 0.0001832060 5.066904e-05
[1770,] 0.0003680045 0.0001808509 1.279435e-04
[1771,] 0.0001316507 0.0001821796 4.416237e-05
[1772,] 0.0001308960 0.0001821655 4.386538e-05
[1773,] 0.0001308187 0.0001821909 4.387226e-05
[1774,] 0.0001317448 0.0001821263 4.406901e-05
[1775,] 0.0001438812 0.0001820729 4.813058e-05
[1776,] 0.0001607016 0.0001829061 5.218023e-05
[1777,] 0.0004850252 0.0001808854 1.530811e-04
[1778,] 0.0003250401 0.0001853670 1.345876e-04
[1779,] 0.0004582336 0.0001899676 2.168296e-04
[1780,] 0.0001412117 0.0001827499 4.642689e-05
[1781,] 0.0001484328 0.0001809833 4.836319e-05
[1782,] 0.0001533203 0.0001821042 4.861537e-05
[1783,] 0.0001504869 0.0001807913 4.945274e-05
[1784,] 0.0001520073 0.0001830976 5.093779e-05
[1785,] 0.0001485096 0.0001810851 4.824462e-05
[1786,] 0.0003836720 0.0001828913 1.214746e-04
[1787,] 0.0001489201 0.0001809500 4.855236e-05
[1788,] 0.0001518185 0.0001832371 5.082746e-05
[1789,] 0.0001519798 0.0001831404 5.091881e-05
[1790,] 0.0001435716 0.0001811709 4.676279e-05
[1791,] 0.0001383645 0.0001809380 4.482525e-05
[1792,] 0.0001449146 0.0001809748 4.731964e-05
[1793,] 0.0001427027 0.0001810054 4.665373e-05
[1794,] 0.0001453732 0.0001809707 4.745867e-05
[1795,] 0.0001448502 0.0001809536 4.732772e-05
[1796,] 0.0001461518 0.0001819430 4.703278e-05
[1797,] 0.0001531920 0.0001827944 5.173311e-05
[1798,] 0.0001517219 0.0001831667 5.070592e-05
[1799,] 0.0001514253 0.0001847329 5.091002e-05
[1800,] 0.0001396155 0.0001808968 4.521144e-05
[1801,] 0.0001454972 0.0001819407 4.686852e-05
[1802,] 0.0001523687 0.0001819453 5.092692e-05
[1803,] 0.0001521156 0.0001819742 5.084610e-05
[1804,] 0.0001532521 0.0001823177 5.129238e-05
[1805,] 0.0001603491 0.0001823303 5.253890e-05
[1806,] 0.0001911034 0.0001828430 6.850733e-05
[1807,] 0.0003639656 0.0001818948 1.224303e-04
[1808,] 0.0001963694 0.0001829420 6.749392e-05
[1809,] 0.0001593054 0.0001835805 5.071166e-05
[1810,] 0.0002223623 0.0001826156 7.731763e-05
[1811,] 0.0001762020 0.0001859704 5.891396e-05
[1812,] 0.0001988567 0.0001824387 6.790352e-05
[1813,] 0.0001741393 0.0001817359 6.010131e-05
[1814,] 0.0002027119 0.0001822260 6.696979e-05
[1815,] 0.0001293884 0.0001812529 4.380822e-05
[1816,] 0.0013247279 0.0001894250 7.053937e-04
[1817,] 0.0001949747 0.0001824919 6.676956e-05
[1818,] 0.0001726657 0.0001830277 6.169726e-05
[1819,] 0.0001685625 0.0001822195 5.888772e-05
[1820,] 0.0001862568 0.0001834272 6.637234e-05
[1821,] 0.0002598851 0.0001828318 9.709371e-05
[1822,] 0.0002030991 0.0001855887 7.784981e-05
[1823,] 0.0004131152 0.0001817514 1.486708e-04
[1824,] 0.0001563988 0.0001826091 5.232899e-05
[1825,] 0.0003677186 0.0001870964 1.597454e-04
[1826,] 0.0003415263 0.0001820187 1.235783e-04
[1827,] 0.0002134511 0.0001825570 7.629579e-05
[1828,] 0.0007931301 0.0001831711 3.252339e-04
[1829,] 0.0005588921 0.0001830273 2.235001e-04
[1830,] 0.0001597516 0.0001825904 5.341161e-05
[1831,] 0.0002130910 0.0001825262 7.606340e-05
[1832,] 0.0002044397 0.0001825640 7.275708e-05
[1833,] 0.0002107045 0.0001825403 7.516766e-05
[1834,] 0.0002098104 0.0001824553 7.456792e-05
[1835,] 0.0004541786 0.0001807582 1.435448e-04
[1836,] 0.0001633517 0.0001825750 5.454216e-05
[1837,] 0.0001875960 0.0001826724 6.609397e-05
[1838,] 0.0002426737 0.0001825186 8.044485e-05
[1839,] 0.0001612561 0.0001825828 5.382152e-05
[1840,] 0.0001618145 0.0001830023 5.494638e-05
[1841,] 0.0001605022 0.0001826054 5.374097e-05
[1842,] 0.0001439228 0.0001826295 4.794297e-05
[1843,] 0.0001402264 0.0001833056 4.821665e-05
[1844,] 0.0001646681 0.0001825740 5.490235e-05
[1845,] 0.0001608279 0.0001825962 5.384509e-05
[1846,] 0.0001945566 0.0001821289 6.450508e-05
[1847,] 0.0003209183 0.0001810768 1.139968e-04
[1848,] 0.0003467737 0.0001805793 1.082781e-04
[1849,] 0.0003145355 0.0001806099 9.825768e-05
[1850,] 0.0003221189 0.0001810300 1.123867e-04
[1851,] 0.0003162934 0.0001803855 1.023775e-04
[1852,] 0.0001319418 0.0001807691 4.420045e-05
[1853,] 0.0002295391 0.0001823542 8.082153e-05
[1854,] 0.0002949562 0.0001830161 8.593526e-05
[1855,] 0.0002691388 0.0001824946 9.106119e-05
[1856,] 0.0001498643 0.0001819845 5.250660e-05
[1857,] 0.0004093621 0.0001809677 1.455282e-04
[1858,] 0.0005310518 0.0001812479 1.872758e-04
[1859,] 0.0001680161 0.0001804515 5.505483e-05
[1860,] 0.0001835494 0.0001814248 5.765909e-05
[1861,] 0.0001788223 0.0001844111 5.267974e-05
[1862,] 0.0001768549 0.0001838773 5.262787e-05
[1863,] 0.0001421526 0.0001833076 4.400909e-05
[1864,] 0.0001601747 0.0001804716 5.370268e-05
[1865,] 0.0002525584 0.0001807929 8.078397e-05
[1866,] 0.0001756363 0.0001816337 5.580132e-05
[1867,] 0.0001956736 0.0001812115 6.360287e-05
[1868,] 0.0001287418 0.0001809375 4.164596e-05
[1869,] 0.0001738755 0.0001811423 5.661748e-05
[1870,] 0.0002135189 0.0001805002 7.167066e-05
[1871,] 0.0001521141 0.0001827500 5.093319e-05
[1872,] 0.0001324452 0.0001833213 4.138932e-05
[1873,] 0.0002662551 0.0001805267 8.953669e-05
[1874,] 0.0002502508 0.0001808979 8.540833e-05
[1875,] 0.0001219000 0.0001815755 3.984704e-05
[1876,] 0.0001139611 0.0001811829 3.740544e-05
[1877,] 0.0001766182 0.0001810186 6.049441e-05
[1878,] 0.0001264510 0.0001804406 4.166663e-05
[1879,] 0.0003068234 0.0001851473 8.523100e-05
[1880,] 0.0001645973 0.0001805193 5.449267e-05
[1881,] 0.0001513543 0.0001808567 5.118411e-05
[1882,] 0.0001493072 0.0001814992 5.181935e-05
[1883,] 0.0001508691 0.0001809090 5.143359e-05
[1884,] 0.0001229799 0.0001814535 3.983481e-05
[1885,] 0.0001208927 0.0001825070 3.918957e-05
[1886,] 0.0001185480 0.0001805780 3.896730e-05
[1887,] 0.0001567202 0.0001833730 5.585393e-05
[1888,] 0.0001291904 0.0001807204 4.253545e-05
[1889,] 0.0001158849 0.0001815038 3.893254e-05
[1890,] 0.0001153793 0.0001808356 3.830649e-05
[1891,] 0.0001640980 0.0001829356 5.558303e-05
[1892,] 0.0001424912 0.0001810404 4.560730e-05
[1893,] 0.0001338654 0.0001879891 5.002352e-05
[1894,] 0.0001150218 0.0001814966 3.858277e-05
[1895,] 0.0001502110 0.0001826225 5.048777e-05
[1896,] 0.0001847249 0.0001825800 6.137674e-05
[1897,] 0.0001658100 0.0001811616 5.467824e-05
[1898,] 0.0001367788 0.0001832806 4.660499e-05
[1899,] 0.0001729715 0.0001823184 5.727092e-05
[1900,] 0.0001726748 0.0001827636 5.699760e-05
[1901,] 0.0001696351 0.0001825837 5.669696e-05
[1902,] 0.0001865708 0.0001825616 6.197855e-05
[1903,] 0.0001333708 0.0001817018 4.435854e-05
[1904,] 0.0001322749 0.0001835222 4.462835e-05
[1905,] 0.0001382681 0.0001812663 4.569405e-05
[1906,] 0.0001563894 0.0001826417 5.354600e-05
[1907,] 0.0001345116 0.0001807733 4.465721e-05
[1908,] 0.0001377528 0.0001813164 4.568025e-05
[1909,] 0.0001370312 0.0001810103 4.559802e-05
[1910,] 0.0001272585 0.0001833585 4.086121e-05
[1911,] 0.0001779347 0.0001812271 5.930648e-05
[1912,] 0.0001758608 0.0001805931 5.799058e-05
[1913,] 0.0001970160 0.0001877351 7.867437e-05
[1914,] 0.0001450304 0.0001843260 5.295841e-05
[1915,] 0.0001586468 0.0001827621 5.309175e-05
[1916,] 0.0001526118 0.0001823319 4.806934e-05
[1917,] 0.0001441539 0.0001815852 4.617412e-05
[1918,] 0.0001742717 0.0001828549 5.800274e-05
[1919,] 0.0001191446 0.0001810278 3.949281e-05
[1920,] 0.0001118858 0.0001810272 3.714088e-05
[1921,] 0.0002799202 0.0001819994 8.251929e-05
[1922,] 0.0001624542 0.0001826736 5.312596e-05
[1923,] 0.0001289226 0.0001820550 4.393795e-05
[1924,] 0.0001973665 0.0001824876 6.221031e-05
[1925,] 0.0002117138 0.0001834874 6.345681e-05
[1926,] 0.0001428427 0.0001810227 4.852827e-05
[1927,] 0.0001702214 0.0001821674 5.506349e-05
[1928,] 0.0001418712 0.0001804108 4.652391e-05
[1929,] 0.0001562325 0.0001835818 5.346249e-05
[1930,] 0.0001643970 0.0001828984 5.139094e-05
[1931,] 0.0001457681 0.0001814633 4.649790e-05
[1932,] 0.0001984877 0.0001827856 5.911832e-05
[1933,] 0.0001330184 0.0001820873 4.227260e-05
[1934,] 0.0001680737 0.0001835008 5.848906e-05
[1935,] 0.0001397545 0.0001814212 4.473752e-05
[1936,] 0.0008899756 0.0001815590 2.913336e-04
[1937,] 0.0002496306 0.0001808006 8.004952e-05
[1938,] 0.0001805746 0.0001818854 6.049926e-05
[1939,] 0.0001989212 0.0001810654 6.958273e-05
[1940,] 0.0001378830 0.0001814325 4.578224e-05
[1941,] 0.0001600099 0.0001833076 5.013459e-05
[1942,] 0.0001456185 0.0001842829 4.870658e-05
[1943,] 0.0002376241 0.0001825238 8.174504e-05
[1944,] 0.0002604383 0.0001852680 7.200371e-05
[1945,] 0.0003082297 0.0001826504 1.040319e-04
[1946,] 0.0002559264 0.0001855325 1.011491e-04
[1947,] 0.0001483530 0.0001832844 4.824180e-05
[1948,] 0.0002284900 0.0001845700 8.624937e-05
[1949,] 0.0001892656 0.0001806898 6.369508e-05
[1950,] 0.0001458561 0.0001825844 4.783669e-05
[1951,] 0.0003451674 0.0001888171 8.927271e-05
[1952,] 0.0002292399 0.0001855901 9.096662e-05
[1953,] 0.0003820577 0.0001827014 1.267965e-04
[1954,] 0.0001195170 0.0001822685 4.021046e-05
[1955,] 0.0001145835 0.0001875421 4.015418e-05
[1956,] 0.0001443948 0.0001825146 4.808265e-05
[1957,] 0.0002042322 0.0001827167 6.909528e-05
[1958,] 0.0003452383 0.0001827004 1.148030e-04
[1959,] 0.0001382384 0.0001818338 4.606022e-05
[1960,] 0.0003232769 0.0001827250 1.092995e-04
[1961,] 0.0001782901 0.0001819540 5.528443e-05
[1962,] 0.0001554698 0.0001835903 5.312944e-05
[1963,] 0.0001325982 0.0001815571 4.465890e-05
[1964,] 0.0001363130 0.0001813608 4.609928e-05
[1965,] 0.0001402956 0.0001890304 4.311807e-05
[1966,] 0.0001338616 0.0001808965 4.465208e-05
[1967,] 0.0001358275 0.0001814048 4.593683e-05
[1968,] 0.0001312006 0.0001807334 4.347236e-05
[1969,] 0.0001298024 0.0001831712 4.299371e-05
[1970,] 0.0001668086 0.0001853990 5.107968e-05
[1971,] 0.0001829473 0.0001855860 5.578568e-05
[1972,] 0.0001151573 0.0001944647 3.719013e-05
[1973,] 0.0002022772 0.0001835497 6.399303e-05
[1974,] 0.0001324703 0.0001807985 4.392615e-05
[1975,] 0.0001554919 0.0001828460 5.206284e-05
[1976,] 0.0001298279 0.0001832355 4.297722e-05
[1977,] 0.0001292195 0.0001827163 4.311212e-05
[1978,] 0.0001278058 0.0001817883 4.175387e-05
[1979,] 0.0001275198 0.0001834526 4.127814e-05
[1980,] 0.0001347435 0.0001816271 4.538898e-05
[1981,] 0.0003366081 0.0001822375 1.155778e-04
[1982,] 0.0001483687 0.0001854009 5.476600e-05
[1983,] 0.0002853947 0.0001816132 9.044396e-05
[1984,] 0.0002718133 0.0001824912 8.941947e-05
[1985,] 0.0001665141 0.0001814297 5.497493e-05
[1986,] 0.0001575598 0.0001881901 5.622978e-05
[1987,] 0.0001565759 0.0001827074 5.224278e-05
[1988,] 0.0009260351 0.0001817617 2.797945e-04
[1989,] 0.0012703746 0.0001816415 4.039399e-04
[1990,] 0.0001403154 0.0001822157 4.720389e-05
[1991,] 0.0001492418 0.0001840373 4.958175e-05
[1992,] 0.0008450505 0.0001817173 2.597815e-04
[1993,] 0.0001833766 0.0001856655 7.073733e-05
[1994,] 0.0001602895 0.0001910989 5.112291e-05
[1995,] 0.0002014376 0.0001924727 8.600068e-05
[1996,] 0.0001974353 0.0001924727 8.396413e-05
[1997,] 0.0002061683 0.0001926146 8.855572e-05
[1998,] 0.0001735185 0.0001822952 5.713142e-05
[1999,] 0.0001577932 0.0001905056 5.097703e-05
[2000,] 0.0001459942 0.0001821024 5.137313e-05
[2001,] 0.0001456779 0.0001861261 5.427277e-05
[2002,] 0.0001561871 0.0001862459 5.893868e-05
[2003,] 0.0001540931 0.0001865717 5.824802e-05
[2004,] 0.0001574735 0.0001866202 5.979670e-05
[2005,] 0.0001610987 0.0001817473 5.395067e-05
[2006,] 0.0001411891 0.0001819321 4.733885e-05
[2007,] 0.0001350655 0.0001853491 4.478801e-05
[2008,] 0.0001275292 0.0001887318 4.687899e-05
[2009,] 0.0001506755 0.0001818066 5.135066e-05
[2010,] 0.0001316454 0.0001925967 5.034026e-05
[2011,] 0.0001349560 0.0001918198 5.183793e-05
[2012,] 0.0001534837 0.0001807749 5.084145e-05
[2013,] 0.0002044531 0.0001825919 6.672748e-05
[2014,] 0.0001703809 0.0001810120 5.586071e-05
[2015,] 0.0001714132 0.0001809208 5.682282e-05
[2016,] 0.0001574487 0.0001837104 5.187644e-05
[2017,] 0.0001751290 0.0001831432 6.438153e-05
[2018,] 0.0001567830 0.0001828090 5.146456e-05
[2019,] 0.0002738816 0.0001816468 8.797884e-05
[2020,] 0.0001732863 0.0001857888 5.386951e-05
[2021,] 0.0001300307 0.0001842648 4.267572e-05
[2022,] 0.0001666212 0.0001822007 5.971163e-05
[2023,] 0.0001571962 0.0001833614 5.184612e-05
[2024,] 0.0001633258 0.0001865026 6.218489e-05
[2025,] 0.0002001869 0.0001837190 7.522095e-05
[2026,] 0.0001566132 0.0001826465 5.196649e-05
[2027,] 0.0001738256 0.0001826897 5.638943e-05
[2028,] 0.0001459066 0.0001833460 5.157823e-05
[2029,] 0.0001368554 0.0001813321 4.545009e-05
[2030,] 0.0001913899 0.0001812958 6.249154e-05
[2031,] 0.0001426518 0.0001820289 4.766841e-05
[2032,] 0.0001814977 0.0001823914 5.980876e-05
[2033,] 0.0001439521 0.0001820130 4.798918e-05
[2034,] 0.0001442882 0.0001820192 4.816348e-05
[2035,] 0.0001547318 0.0001831815 5.462098e-05
[2036,] 0.0001286220 0.0001806258 4.309472e-05
[2037,] 0.0001317880 0.0001814065 4.285303e-05
[2038,] 0.0001688144 0.0001828035 5.738142e-05
[2039,] 0.0001670666 0.0001815143 5.493074e-05
[2040,] 0.0001211219 0.0001815123 4.023154e-05
[2041,] 0.0001554494 0.0001816473 5.063626e-05
[2042,] 0.0001697819 0.0001825281 5.586878e-05
[2043,] 0.0001699833 0.0001808174 5.628326e-05
[2044,] 0.0001202169 0.0001805511 3.944909e-05
[2045,] 0.0001719143 0.0001808584 5.629566e-05
[2046,] 0.0001425867 0.0001828400 4.636204e-05
[2047,] 0.0001183539 0.0001854579 3.929970e-05
[2048,] 0.0001351343 0.0001814895 4.381891e-05
[2049,] 0.0001261047 0.0001816135 4.203841e-05
[2050,] 0.0001611059 0.0001827174 5.365746e-05
[2051,] 0.0002537259 0.0001822517 9.292159e-05
[2052,] 0.0001560314 0.0001831216 4.965009e-05
[2053,] 0.0001200435 0.0001811391 3.979408e-05
[2054,] 0.0001579667 0.0001825445 5.139577e-05
[2055,] 0.0001464024 0.0001808084 4.710898e-05
[2056,] 0.0001559424 0.0001818357 5.067238e-05
[2057,] 0.0001254529 0.0001811256 4.170724e-05
[2058,] 0.0001431189 0.0001810537 4.584365e-05
[2059,] 0.0001163152 0.0001819452 3.858507e-05
[2060,] 0.0002076007 0.0001820499 6.656326e-05
[2061,] 0.0001134068 0.0001803565 3.755921e-05
[2062,] 0.0002042366 0.0001809901 6.866407e-05
[2063,] 0.0001765570 0.0001825595 5.865463e-05
[2064,] 0.0002108209 0.0001820074 7.471245e-05
[2065,] 0.0001276437 0.0001812810 4.242544e-05
[2066,] 0.0001404740 0.0001818063 4.504295e-05
[2067,] 0.0001422531 0.0001816247 4.692617e-05
[2068,] 0.0001755620 0.0001815497 5.787336e-05
[2069,] 0.0001335499 0.0001822253 4.449958e-05
[2070,] 0.0001327999 0.0001820541 4.426835e-05
[2071,] 0.0003431361 0.0001845414 9.361485e-05
[2072,] 0.0001200848 0.0001817493 3.981753e-05
[2073,] 0.0001216126 0.0001806586 4.041233e-05
[2074,] 0.0001970443 0.0001816886 6.232124e-05
[2075,] 0.0003075007 0.0001823311 1.027154e-04
[2076,] 0.0001170862 0.0001831405 3.940398e-05
[2077,] 0.0001241991 0.0001806922 4.139662e-05
[2078,] 0.0001393141 0.0001824693 4.851875e-05
[2079,] 0.0001551001 0.0001822687 5.182395e-05
[2080,] 0.0001151712 0.0001979633 4.163659e-05
[2081,] 0.0001226418 0.0001811033 4.120339e-05
[2082,] 0.0001181520 0.0001861239 3.966610e-05
[2083,] 0.0001226906 0.0001844618 3.968353e-05
[2084,] 0.0001556517 0.0001825797 5.196184e-05
[2085,] 0.0001355329 0.0001829238 4.550606e-05
[2086,] 0.0001372399 0.0001829618 4.647980e-05
[2087,] 0.0003618635 0.0001864719 9.387146e-05
[2088,] 0.0001804195 0.0001828176 6.217809e-05
[2089,] 0.0001683267 0.0001823183 5.789885e-05
[2090,] 0.0001692676 0.0001823092 5.829945e-05
[2091,] 0.0001633641 0.0001827360 5.602008e-05
[2092,] 0.0001372262 0.0001848569 4.261529e-05
[2093,] 0.0001329180 0.0001855687 4.183409e-05
[2094,] 0.0001560417 0.0001820514 5.023774e-05
[2095,] 0.0001265456 0.0001852280 4.367324e-05
[2096,] 0.0001436052 0.0001804833 4.760909e-05
[2097,] 0.0001280491 0.0001842384 4.300437e-05
[2098,] 0.0001269618 0.0001832369 4.336852e-05
[2099,] 0.0001545774 0.0001808239 5.248963e-05
[2100,] 0.0001230484 0.0001884254 3.893785e-05
[2101,] 0.0001280938 0.0001842223 4.280912e-05
[2102,] 0.0001524675 0.0001804866 5.009009e-05
[2103,] 0.0001503463 0.0001831102 4.951071e-05
[2104,] 0.0001712421 0.0001834367 5.421769e-05
[2105,] 0.0001391757 0.0001827824 4.648105e-05
[2106,] 0.0001331384 0.0001864506 4.403623e-05
[2107,] 0.0001499131 0.0001813184 4.987255e-05
[2108,] 0.0001496644 0.0001811915 4.957248e-05
[2109,] 0.0001191167 0.0001820686 3.963700e-05
[2110,] 0.0001285174 0.0001843027 4.441504e-05
[2111,] 0.0001268187 0.0001856483 4.396497e-05
[2112,] 0.0001382838 0.0001829907 4.643711e-05
[2113,] 0.0001219373 0.0001822744 4.142256e-05
[2114,] 0.0001417875 0.0001833742 4.853731e-05
[2115,] 0.0001423361 0.0001827034 4.956520e-05
[2116,] 0.0001116647 0.0001803957 3.701861e-05
[2117,] 0.0001256250 0.0001808056 4.118992e-05
[2118,] 0.0001379276 0.0001835416 4.645650e-05
[2119,] 0.0001147478 0.0001810828 3.819120e-05
[2120,] 0.0001329030 0.0001830376 4.295232e-05
[2121,] 0.0001151918 0.0001810773 3.824807e-05
[2122,] 0.0001147576 0.0001810519 3.812734e-05
[2123,] 0.0001152439 0.0001811852 3.821719e-05
[2124,] 0.0001146143 0.0001810778 3.806799e-05
[2125,] 0.0001244246 0.0001817036 4.161639e-05
[2126,] 0.0001283030 0.0001824450 4.073786e-05
[2127,] 0.0001208086 0.0001845749 3.945338e-05
[2128,] 0.0001380823 0.0001830837 4.417907e-05
[2129,] 0.0001329344 0.0001824405 4.281873e-05
[2130,] 0.0001153327 0.0001810933 3.824532e-05
[2131,] 0.0001328226 0.0001828930 4.298800e-05
[2132,] 0.0001367493 0.0001845463 4.334232e-05
[2133,] 0.0001291064 0.0001825615 4.091583e-05
[2134,] 0.0001157697 0.0001810858 3.839626e-05
[2135,] 0.0001158915 0.0001810808 3.845076e-05
[2136,] 0.0001158898 0.0001810821 3.844481e-05
[2137,] 0.0001380803 0.0001831333 4.681903e-05
[2138,] 0.0001326646 0.0001824514 4.275163e-05
[2139,] 0.0001412049 0.0001825254 4.703632e-05
[2140,] 0.0001236978 0.0001817351 4.133273e-05
[2141,] 0.0001570945 0.0001835575 5.151347e-05
[2142,] 0.0001731630 0.0001833642 5.619293e-05
[2143,] 0.0001283171 0.0001811333 4.266132e-05
[2144,] 0.0001167980 0.0001811168 3.876834e-05
[2145,] 0.0001156035 0.0001805809 3.829341e-05
[2146,] 0.0001198980 0.0001853518 3.908399e-05
[2147,] 0.0001172622 0.0001815438 3.850609e-05
[2148,] 0.0001167745 0.0001814752 3.840139e-05
[2149,] 0.0001464054 0.0001831144 4.929799e-05
[2150,] 0.0001277337 0.0001819319 4.325659e-05
[2151,] 0.0001399828 0.0001814873 4.469258e-05
[2152,] 0.0001235676 0.0001836865 3.926012e-05
[2153,] 0.0001475913 0.0001814340 4.694298e-05
[2154,] 0.0001346118 0.0001823565 4.524662e-05
[2155,] 0.0001348988 0.0001823565 4.535504e-05
[2156,] 0.0001335157 0.0001821930 4.534859e-05
[2157,] 0.0001619970 0.0001825589 5.389243e-05
[2158,] 0.0001324768 0.0001823850 4.443323e-05
[2159,] 0.0001307832 0.0001837236 4.426435e-05
[2160,] 0.0001318894 0.0001830869 4.471971e-05
[2161,] 0.0001339398 0.0001844704 4.268382e-05
[2162,] 0.0001326259 0.0001824975 4.496242e-05
[2163,] 0.0001306217 0.0001823084 4.358830e-05
[2164,] 0.0001408896 0.0001811871 4.641547e-05
[2165,] 0.0001365803 0.0001825376 4.557798e-05
[2166,] 0.0001227964 0.0001823539 4.098897e-05
[2167,] 0.0001214933 0.0001841549 4.179319e-05
[2168,] 0.0001382846 0.0001825551 4.585378e-05
[2169,] 0.0002211696 0.0001826138 6.947213e-05
[2170,] 0.0001629549 0.0001818861 5.281704e-05
[2171,] 0.0002206374 0.0001823644 6.671415e-05
[2172,] 0.0001562407 0.0001888439 4.639649e-05
[2173,] 0.0001365436 0.0001812214 4.375947e-05
[2174,] 0.0001419999 0.0001823360 4.706492e-05
[2175,] 0.0001855279 0.0001821122 6.449250e-05
[2176,] 0.0001212359 0.0001805630 3.986534e-05
[2177,] 0.0001206039 0.0001805564 3.968655e-05
[2178,] 0.0001216796 0.0001851662 4.020711e-05
[2179,] 0.0001127050 0.0001876774 3.766052e-05
[2180,] 0.0001206179 0.0001837608 3.863138e-05
[2181,] 0.0001176986 0.0001807905 3.871845e-05
[2182,] 0.0001159271 0.0001817996 3.773832e-05
[2183,] 0.0001182881 0.0001851618 3.784426e-05
[2184,] 0.0001163876 0.0001808862 3.826203e-05
[2185,] 0.0002032524 0.0001820442 6.518465e-05
[2186,] 0.0001400304 0.0001826342 4.668126e-05
[2187,] 0.0001651709 0.0001822498 5.588691e-05
[2188,] 0.0001763520 0.0001826522 5.880862e-05
[2189,] 0.0002581461 0.0001814461 8.278165e-05
[2190,] 0.0001705865 0.0001831897 5.213501e-05
[2191,] 0.0001397153 0.0001840516 5.029515e-05
[2192,] 0.0001615853 0.0001814084 5.511761e-05
[2193,] 0.0001798781 0.0001847293 5.834621e-05
[2194,] 0.0001141590 0.0001830894 3.861516e-05
[2195,] 0.0001747750 0.0001825536 5.869030e-05
[2196,] 0.0001736601 0.0001826953 5.764730e-05
[2197,] 0.0001141621 0.0001848442 3.900399e-05
[2198,] 0.0001130774 0.0001838984 3.808372e-05
[2199,] 0.0001128543 0.0001811081 3.752589e-05
[2200,] 0.0001724432 0.0001839317 5.732451e-05
[2201,] 0.0001130764 0.0001806639 3.760550e-05
[2202,] 0.0002284106 0.0001851287 8.978206e-05
[2203,] 0.0002698490 0.0001854262 1.088306e-04
[2204,] 0.0001766495 0.0001813991 5.991126e-05
[2205,] 0.0001130714 0.0001809332 3.772587e-05
[2206,] 0.0001893240 0.0001823104 6.727968e-05
[2207,] 0.0001817058 0.0001815508 6.036384e-05
[2208,] 0.0001556612 0.0001828023 5.276659e-05
[2209,] 0.0001328901 0.0001833634 4.209842e-05
[2210,] 0.0001248829 0.0001816198 4.137107e-05
[2211,] 0.0001539288 0.0001827102 5.181507e-05
[2212,] 0.0001526789 0.0001817645 5.234996e-05
[2213,] 0.0001480291 0.0001821477 4.910534e-05
[2214,] 0.0001603949 0.0001825937 5.378470e-05
[2215,] 0.0001469058 0.0001887873 5.222517e-05
[2216,] 0.0001990438 0.0001824600 6.664446e-05
[2217,] 0.0002141451 0.0001821946 6.859059e-05
[2218,] 0.0004265520 0.0001863308 1.813401e-04
[2219,] 0.0001608424 0.0001824969 5.357362e-05
[2220,] 0.0001456071 0.0001873075 4.780903e-05
[2221,] 0.0001804663 0.0001825388 6.049832e-05
[2222,] 0.0001714360 0.0001815352 5.631197e-05
[2223,] 0.0001604139 0.0001825375 5.354255e-05
[2224,] 0.0001992598 0.0001815788 6.588168e-05
[2225,] 0.0001285727 0.0001823913 4.173413e-05
[2226,] 0.0001710922 0.0001825063 5.736847e-05
[2227,] 0.0002850646 0.0001823216 9.957538e-05
[2228,] 0.0001603495 0.0001828194 5.062271e-05
[2229,] 0.0001583159 0.0001824267 5.229052e-05
[2230,] 0.0001144834 0.0001809714 3.788962e-05
[2231,] 0.0001524623 0.0001825210 5.067235e-05
[2232,] 0.0001426168 0.0001827853 4.761210e-05
[2233,] 0.0001447196 0.0001827646 4.855904e-05
[2234,] 0.0001684268 0.0001834515 5.306419e-05
[2235,] 0.0001132368 0.0001833443 3.767283e-05
[2236,] 0.0002194585 0.0001835573 6.593983e-05
[2237,] 0.0001654079 0.0001834021 5.242159e-05
[2238,] 0.0001542629 0.0001825476 5.169480e-05
[2239,] 0.0001268627 0.0001847741 4.023238e-05
[2240,] 0.0001423995 0.0001837829 4.696489e-05
[2241,] 0.0001512007 0.0001828465 5.056487e-05
[2242,] 0.0001501400 0.0001828751 5.008628e-05
[2243,] 0.0001276753 0.0001835975 4.128582e-05
[2244,] 0.0001249584 0.0001830568 4.095549e-05
[2245,] 0.0001771204 0.0001824506 5.885257e-05
[2246,] 0.0001217120 0.0001844957 3.951122e-05
[2247,] 0.0001462485 0.0001822251 4.860882e-05
[2248,] 0.0002148678 0.0001934086 5.921871e-05
[2249,] 0.0001172589 0.0001896666 3.778620e-05
[2250,] 0.0001377635 0.0001828818 4.518332e-05
[2251,] 0.0001508209 0.0001825859 5.006451e-05
[2252,] 0.0001547615 0.0001827073 5.105754e-05
[2253,] 0.0001218550 0.0001831692 3.938863e-05
[2254,] 0.0001209590 0.0001832075 3.921105e-05
[2255,] 0.0001656759 0.0001828248 5.379726e-05
[2256,] 0.0001188478 0.0001892757 3.806030e-05
[2257,] 0.0001169007 0.0001815426 3.828791e-05
[2258,] 0.0002172359 0.0001955564 5.907179e-05
[2259,] 0.0001271148 0.0001841061 4.345730e-05
[2260,] 0.0001172865 0.0001901821 3.780976e-05
[2261,] 0.0001223804 0.0001873223 3.914785e-05
[2262,] 0.0001126298 0.0001829129 3.737735e-05
[2263,] 0.0002302020 0.0001960371 6.037282e-05
[2264,] 0.0001195033 0.0001823625 3.985788e-05
[2265,] 0.0001512680 0.0001831163 5.020904e-05
[2266,] 0.0001206396 0.0001894333 3.956010e-05
[2267,] 0.0002229643 0.0001812449 7.268287e-05
[2268,] 0.0001200467 0.0001836495 4.056618e-05
[2269,] 0.0001195162 0.0001837100 3.993031e-05
[2270,] 0.0001196710 0.0001876155 3.962404e-05
[2271,] 0.0001493902 0.0001827259 4.969916e-05
[2272,] 0.0001194932 0.0001842526 3.997249e-05
[2273,] 0.0001195577 0.0001860260 3.963861e-05
[2274,] 0.0001194960 0.0001842459 3.993348e-05
[2275,] 0.0001433103 0.0001844494 4.446762e-05
[2276,] 0.0001199985 0.0001831725 3.966138e-05
[2277,] 0.0001197633 0.0001866220 3.962508e-05
[2278,] 0.0001197556 0.0001825185 3.967258e-05
[2279,] 0.0001194379 0.0001862996 3.967838e-05
[2280,] 0.0001197947 0.0001828469 3.966005e-05
[2281,] 0.0001196340 0.0001828394 3.978675e-05
[2282,] 0.0001198284 0.0001899019 3.970483e-05
[2283,] 0.0001192089 0.0001838518 3.963363e-05
[2284,] 0.0001495516 0.0001826766 4.973066e-05
[2285,] 0.0001378077 0.0001862398 4.274681e-05
[2286,] 0.0001495965 0.0001826401 4.976472e-05
[2287,] 0.0001194092 0.0001821153 3.987675e-05
[2288,] 0.0001388214 0.0001829505 4.651451e-05
[2289,] 0.0001569877 0.0001807205 5.034841e-05
[2290,] 0.0001302044 0.0001819422 4.340091e-05
[2291,] 0.0006669931 0.0001940163 1.444348e-04
[2292,] 0.0014772028 0.0001820146 4.025690e-04
[2293,] 0.0001686126 0.0001817262 5.434959e-05
[2294,] 0.0001751390 0.0001825774 6.096843e-05
[2295,] 0.0001926334 0.0001832765 6.157951e-05
[2296,] 0.0001840704 0.0001825221 6.144269e-05
[2297,] 0.0011400663 0.0001820511 3.138455e-04
[2298,] 0.0002074056 0.0001806330 6.807912e-05
[2299,] 0.0002751037 0.0001807050 8.580285e-05
[2300,] 0.0002833931 0.0001822376 8.977897e-05
[2301,] 0.0013050991 0.0001820804 3.565130e-04
[2302,] 0.0008303212 0.0001813238 2.388568e-04
[2303,] 0.0013389972 0.0001805275 4.067293e-04
```
