## Supplementary material for "Characterization of shared and ancestry-specific signals driving complex traits using multi-ancestry fine-mapping": s1_data.bim

```
22	chr22:43429411:C:T	0	43429411	T	C
22	chr22:43429433:A:G	0	43429433	G	A
22	chr22:43429612:G:C	0	43429612	C	G
22	chr22:43429973:C:T	0	43429973	T	C
22	chr22:43430261:G:A	0	43430261	A	G
22	chr22:43430317:C:T	0	43430317	T	C
22	chr22:43430744:G:T	0	43430744	T	G
22	chr22:43430771:A:G	0	43430771	G	A
22	chr22:43430812:C:A	0	43430812	A	C
22	chr22:43431167:T:C	0	43431167	C	T
22	chr22:43431271:G:A	0	43431271	A	G
22	chr22:43433976:C:T	0	43433976	T	C
22	chr22:43434333:T:A	0	43434333	A	T
22	chr22:43434433:T:C	0	43434433	C	T
22	chr22:43434925:G:C	0	43434925	C	G
22	chr22:43434928:C:T	0	43434928	T	C
22	chr22:43434990:C:T	0	43434990	T	C
22	chr22:43435076:C:T	0	43435076	T	C
22	chr22:43436617:C:G	0	43436617	G	C
22	chr22:43436926:T:C	0	43436926	C	T
22	chr22:43437779:A:G	0	43437779	G	A
22	chr22:43438107:A:G	0	43438107	G	A
22	chr22:43438901:A:C	0	43438901	C	A
22	chr22:43439310:G:A	0	43439310	A	G
22	chr22:43439849:C:T	0	43439849	T	C
22	chr22:43440023:T:C	0	43440023	C	T
22	chr22:43440215:A:G	0	43440215	G	A
22	chr22:43441926:C:T	0	43441926	T	C
22	chr22:43442164:A:T	0	43442164	T	A
22	chr22:43442179:A:G	0	43442179	G	A
22	chr22:43442487:A:G	0	43442487	G	A
22	chr22:43443709:C:T	0	43443709	T	C
22	chr22:43444593:A:C	0	43444593	C	A
22	chr22:43445526:A:G	0	43445526	G	A
22	chr22:43445560:T:G	0	43445560	G	T
22	chr22:43445668:C:T	0	43445668	T	C
22	chr22:43446575:G:A	0	43446575	A	G
22	chr22:43447158:C:T	0	43447158	T	C
22	chr22:43447942:G:A	0	43447942	A	G
22	chr22:43448549:A:G	0	43448549	G	A
22	chr22:43448730:G:C	0	43448730	C	G
22	chr22:43448928:C:A	0	43448928	A	C
22	chr22:43449355:G:A	0	43449355	A	G
22	chr22:43449700:T:C	0	43449700	C	T
22	chr22:43449809:G:A	0	43449809	A	G
22	chr22:43450616:A:G	0	43450616	G	A
22	chr22:43451121:G:C	0	43451121	C	G
22	chr22:43451689:C:T	0	43451689	T	C
22	chr22:43451879:G:A	0	43451879	A	G
22	chr22:43452062:G:C	0	43452062	C	G
22	chr22:43452136:G:C	0	43452136	C	G
22	chr22:43452407:A:G	0	43452407	G	A
22	chr22:43452418:T:C	0	43452418	C	T
22	chr22:43453331:CT:C	0	43453331	C	CT
22	chr22:43453519:T:C	0	43453519	C	T
22	chr22:43453819:T:C	0	43453819	C	T
22	chr22:43453820:C:T	0	43453820	T	C
22	chr22:43454036:T:G	0	43454036	G	T
22	chr22:43454308:C:A	0	43454308	A	C
22	chr22:43455585:A:G	0	43455585	G	A
22	chr22:43455773:G:A	0	43455773	A	G
22	chr22:43456042:C:T	0	43456042	T	C
22	chr22:43457628:T:C	0	43457628	C	T
22	chr22:43457797:T:C	0	43457797	C	T
22	chr22:43458506:T:C	0	43458506	C	T
22	chr22:43461187:A:G	0	43461187	G	A
22	chr22:43461434:C:T	0	43461434	T	C
22	chr22:43462636:A:G	0	43462636	G	A
22	chr22:43463583:C:T	0	43463583	T	C
22	chr22:43465006:C:A	0	43465006	A	C
22	chr22:43466394:G:C	0	43466394	C	G
22	chr22:43467417:C:T	0	43467417	T	C
22	chr22:43468724:G:A	0	43468724	A	G
22	chr22:43469599:G:A	0	43469599	A	G
22	chr22:43470362:T:C	0	43470362	C	T
22	chr22:43470797:G:T	0	43470797	T	G
22	chr22:43470876:G:A	0	43470876	A	G
22	chr22:43471021:A:G	0	43471021	G	A
22	chr22:43471051:C:T	0	43471051	T	C
22	chr22:43471420:G:A	0	43471420	A	G
22	chr22:43471801:G:A	0	43471801	A	G
22	chr22:43471880:T:A	0	43471880	A	T
22	chr22:43472185:T:C	0	43472185	C	T
22	chr22:43472435:A:G	0	43472435	G	A
22	chr22:43472626:G:A	0	43472626	A	G
22	chr22:43472691:A:C	0	43472691	C	A
22	chr22:43472953:TAAGGG:T	0	43472953	T	TAAGGG
22	chr22:43473369:G:A	0	43473369	A	G
22	chr22:43473405:T:C	0	43473405	C	T
22	chr22:43473483:T:C	0	43473483	C	T
22	chr22:43473727:G:A	0	43473727	A	G
22	chr22:43474156:G:C	0	43474156	C	G
22	chr22:43474183:A:G	0	43474183	G	A
22	chr22:43474510:T:G	0	43474510	G	T
22	chr22:43474602:C:T	0	43474602	T	C
22	chr22:43474920:G:A	0	43474920	A	G
22	chr22:43476363:C:T	0	43476363	T	C
22	chr22:43476906:C:T	0	43476906	T	C
22	chr22:43477772:T:C	0	43477772	C	T
22	chr22:43477791:C:G	0	43477791	G	C
22	chr22:43477940:CAAAG:C	0	43477940	C	CAAAG
22	chr22:43477983:T:C	0	43477983	C	T
22	chr22:43478399:C:T	0	43478399	T	C
22	chr22:43478722:C:T	0	43478722	T	C
22	chr22:43478855:T:G	0	43478855	G	T
22	chr22:43478857:A:G	0	43478857	G	A
22	chr22:43478921:A:G	0	43478921	G	A
22	chr22:43479794:T:C	0	43479794	C	T
22	chr22:43480170:G:A	0	43480170	A	G
22	chr22:43480273:C:T	0	43480273	T	C
22	chr22:43480339:C:T	0	43480339	T	C
22	chr22:43480470:C:T	0	43480470	T	C
22	chr22:43480531:A:G	0	43480531	G	A
22	chr22:43480991:T:C	0	43480991	C	T
22	chr22:43481216:T:C	0	43481216	C	T
22	chr22:43481389:G:A	0	43481389	A	G
22	chr22:43482466:C:G	0	43482466	G	C
22	chr22:43482817:T:C	0	43482817	C	T
22	chr22:43483569:G:T	0	43483569	T	G
22	chr22:43483594:AC:A	0	43483594	A	AC
22	chr22:43483784:A:G	0	43483784	G	A
22	chr22:43484343:G:C	0	43484343	C	G
22	chr22:43484497:CT:C	0	43484497	C	CT
22	chr22:43484619:A:G	0	43484619	G	A
22	chr22:43485104:G:A	0	43485104	A	G
22	chr22:43485153:T:C	0	43485153	C	T
22	chr22:43485184:G:A	0	43485184	A	G
22	chr22:43485285:T:C	0	43485285	C	T
22	chr22:43485891:G:A	0	43485891	A	G
22	chr22:43485936:G:A	0	43485936	A	G
22	chr22:43486422:A:C	0	43486422	C	A
22	chr22:43486714:C:T	0	43486714	T	C
22	chr22:43486861:G:A	0	43486861	A	G
22	chr22:43486903:C:A	0	43486903	A	C
22	chr22:43486993:A:G	0	43486993	G	A
22	chr22:43487392:G:A	0	43487392	A	G
22	chr22:43487953:C:T	0	43487953	T	C
22	chr22:43488099:G:T	0	43488099	T	G
22	chr22:43488258:GC:G	0	43488258	G	GC
22	chr22:43488970:G:A	0	43488970	A	G
22	chr22:43489519:T:C	0	43489519	C	T
22	chr22:43489982:G:A	0	43489982	A	G
22	chr22:43490125:A:G	0	43490125	G	A
22	chr22:43490152:C:T	0	43490152	T	C
22	chr22:43490490:T:C	0	43490490	C	T
22	chr22:43490681:T:A	0	43490681	A	T
22	chr22:43490876:C:T	0	43490876	T	C
22	chr22:43490974:C:T	0	43490974	T	C
22	chr22:43490996:CTG:C	0	43490996	C	CTG
22	chr22:43491765:G:A	0	43491765	A	G
22	chr22:43492348:A:G	0	43492348	G	A
22	chr22:43492624:C:T	0	43492624	T	C
22	chr22:43492653:G:A	0	43492653	A	G
22	chr22:43492784:A:G	0	43492784	G	A
22	chr22:43493236:C:T	0	43493236	T	C
22	chr22:43494021:C:T	0	43494021	T	C
22	chr22:43494176:C:G	0	43494176	G	C
22	chr22:43494664:T:C	0	43494664	C	T
22	chr22:43497154:T:C	0	43497154	C	T
22	chr22:43497219:G:A	0	43497219	A	G
22	chr22:43498241:C:T	0	43498241	T	C
22	chr22:43498507:TA:T	0	43498507	T	TA
22	chr22:43498719:T:C	0	43498719	C	T
22	chr22:43498857:AC:A	0	43498857	A	AC
22	chr22:43499036:G:A	0	43499036	A	G
22	chr22:43500500:C:T	0	43500500	T	C
22	chr22:43500802:T:A	0	43500802	A	T
22	chr22:43500805:G:A	0	43500805	A	G
22	chr22:43500911:C:G	0	43500911	G	C
22	chr22:43500955:G:C	0	43500955	C	G
22	chr22:43501553:C:T	0	43501553	T	C
22	chr22:43501688:G:A	0	43501688	A	G
22	chr22:43502345:G:C	0	43502345	C	G
22	chr22:43502770:C:T	0	43502770	T	C
22	chr22:43503078:C:T	0	43503078	T	C
22	chr22:43503535:T:C	0	43503535	C	T
22	chr22:43503538:T:C	0	43503538	C	T
22	chr22:43504134:GTAA:G	0	43504134	G	GTAA
22	chr22:43504379:A:G	0	43504379	G	A
22	chr22:43504650:C:T	0	43504650	T	C
22	chr22:43504760:G:A	0	43504760	A	G
22	chr22:43506325:C:G	0	43506325	G	C
22	chr22:43506998:G:A	0	43506998	A	G
22	chr22:43508178:A:G	0	43508178	G	A
22	chr22:43510289:T:C	0	43510289	C	T
22	chr22:43510652:A:T	0	43510652	T	A
22	chr22:43510741:G:A	0	43510741	A	G
22	chr22:43512289:T:C	0	43512289	C	T
22	chr22:43512433:A:G	0	43512433	G	A
22	chr22:43512753:C:A	0	43512753	A	C
22	chr22:43513431:G:T	0	43513431	T	G
22	chr22:43514603:G:C	0	43514603	C	G
22	chr22:43514732:A:G	0	43514732	G	A
22	chr22:43514959:G:A	0	43514959	A	G
22	chr22:43515492:C:T	0	43515492	T	C
22	chr22:43515554:C:G	0	43515554	G	C
22	chr22:43516439:C:T	0	43516439	T	C
22	chr22:43517239:C:G	0	43517239	G	C
22	chr22:43517429:G:A	0	43517429	A	G
22	chr22:43517986:C:T	0	43517986	T	C
22	chr22:43518025:T:C	0	43518025	C	T
22	chr22:43518516:G:A	0	43518516	A	G
22	chr22:43520651:A:G	0	43520651	G	A
22	chr22:43521561:G:A	0	43521561	A	G
22	chr22:43523259:G:A	0	43523259	A	G
22	chr22:43523356:C:T	0	43523356	T	C
22	chr22:43524897:G:A	0	43524897	A	G
22	chr22:43526093:G:A	0	43526093	A	G
22	chr22:43526619:G:A	0	43526619	A	G
22	chr22:43526657:A:G	0	43526657	G	A
22	chr22:43526982:G:A	0	43526982	A	G
22	chr22:43526996:C:T	0	43526996	T	C
22	chr22:43527002:C:A	0	43527002	A	C
22	chr22:43527006:G:T	0	43527006	T	G
22	chr22:43528050:G:A	0	43528050	A	G
22	chr22:43528285:G:A	0	43528285	A	G
22	chr22:43528670:G:A	0	43528670	A	G
22	chr22:43529210:G:A	0	43529210	A	G
22	chr22:43530130:G:C	0	43530130	C	G
22	chr22:43530484:G:A	0	43530484	A	G
22	chr22:43531440:G:A	0	43531440	A	G
22	chr22:43531466:T:A	0	43531466	A	T
22	chr22:43532380:T:A	0	43532380	A	T
22	chr22:43533018:G:A	0	43533018	A	G
22	chr22:43533217:G:A	0	43533217	A	G
22	chr22:43534945:C:T	0	43534945	T	C
22	chr22:43535784:C:T	0	43535784	T	C
22	chr22:43535828:T:C	0	43535828	C	T
22	chr22:43536541:A:C	0	43536541	C	A
22	chr22:43537926:C:T	0	43537926	T	C
22	chr22:43537974:T:G	0	43537974	G	T
22	chr22:43539155:AAGCCAG:A	0	43539155	A	AAGCCAG
22	chr22:43539853:G:A	0	43539853	A	G
22	chr22:43540861:C:T	0	43540861	T	C
22	chr22:43540977:AAATG:A	0	43540977	A	AAATG
22	chr22:43541201:T:A	0	43541201	A	T
22	chr22:43541521:A:G	0	43541521	G	A
22	chr22:43541558:T:C	0	43541558	C	T
22	chr22:43541609:G:C	0	43541609	C	G
22	chr22:43541636:A:G	0	43541636	G	A
22	chr22:43542066:G:A	0	43542066	A	G
22	chr22:43542174:A:G	0	43542174	G	A
22	chr22:43543002:C:T	0	43543002	T	C
22	chr22:43543003:C:G	0	43543003	G	C
22	chr22:43545101:C:T	0	43545101	T	C
22	chr22:43545571:T:C	0	43545571	C	T
22	chr22:43545794:G:A	0	43545794	A	G
22	chr22:43546433:A:G	0	43546433	G	A
22	chr22:43547951:C:G	0	43547951	G	C
22	chr22:43547965:G:A	0	43547965	A	G
22	chr22:43548125:A:G	0	43548125	G	A
22	chr22:43548267:G:A	0	43548267	A	G
22	chr22:43550596:C:T	0	43550596	T	C
22	chr22:43550760:G:A	0	43550760	A	G
22	chr22:43550843:T:C	0	43550843	C	T
22	chr22:43550868:G:A	0	43550868	A	G
22	chr22:43551194:C:T	0	43551194	T	C
22	chr22:43551223:G:A	0	43551223	A	G
22	chr22:43551409:G:A	0	43551409	A	G
22	chr22:43552779:G:A	0	43552779	A	G
22	chr22:43553672:G:A	0	43553672	A	G
22	chr22:43554403:T:C	0	43554403	C	T
22	chr22:43554526:G:A	0	43554526	A	G
22	chr22:43555699:G:A	0	43555699	A	G
22	chr22:43556374:G:A	0	43556374	A	G
22	chr22:43557881:A:T	0	43557881	T	A
22	chr22:43557888:G:A	0	43557888	A	G
22	chr22:43558337:G:A	0	43558337	A	G
22	chr22:43558890:C:T	0	43558890	T	C
22	chr22:43559436:C:T	0	43559436	T	C
22	chr22:43560949:C:T	0	43560949	T	C
22	chr22:43561125:A:G	0	43561125	G	A
22	chr22:43561944:C:T	0	43561944	T	C
22	chr22:43562293:G:A	0	43562293	A	G
22	chr22:43562973:G:A	0	43562973	A	G
22	chr22:43563302:A:G	0	43563302	G	A
22	chr22:43563760:T:C	0	43563760	C	T
22	chr22:43563989:A:G	0	43563989	G	A
22	chr22:43564048:G:A	0	43564048	A	G
22	chr22:43564110:G:A	0	43564110	A	G
22	chr22:43564300:CA:C	0	43564300	C	CA
22	chr22:43564483:T:A	0	43564483	A	T
22	chr22:43565652:T:C	0	43565652	C	T
22	chr22:43565748:C:A	0	43565748	A	C
22	chr22:43566441:A:G	0	43566441	G	A
22	chr22:43566669:C:T	0	43566669	T	C
22	chr22:43566816:C:T	0	43566816	T	C
22	chr22:43566850:A:ACC	0	43566850	ACC	A
22	chr22:43568620:G:A	0	43568620	A	G
22	chr22:43569559:A:G	0	43569559	G	A
22	chr22:43569666:C:T	0	43569666	T	C
22	chr22:43569965:T:C	0	43569965	C	T
22	chr22:43570271:G:T	0	43570271	T	G
22	chr22:43570580:A:G	0	43570580	G	A
22	chr22:43570607:G:C	0	43570607	C	G
22	chr22:43571060:C:T	0	43571060	T	C
22	chr22:43571458:G:A	0	43571458	A	G
22	chr22:43573950:T:C	0	43573950	C	T
22	chr22:43574120:C:A	0	43574120	A	C
22	chr22:43574750:C:T	0	43574750	T	C
22	chr22:43574853:A:G	0	43574853	G	A
22	chr22:43574993:A:G	0	43574993	G	A
22	chr22:43576888:T:A	0	43576888	A	T
22	chr22:43577826:G:A	0	43577826	A	G
22	chr22:43577995:T:A	0	43577995	A	T
22	chr22:43579086:G:A	0	43579086	A	G
22	chr22:43579136:T:C	0	43579136	C	T
22	chr22:43579899:C:T	0	43579899	T	C
22	chr22:43580516:G:A	0	43580516	A	G
22	chr22:43580795:G:A	0	43580795	A	G
22	chr22:43580896:G:A	0	43580896	A	G
22	chr22:43583083:ACT:A	0	43583083	A	ACT
22	chr22:43585666:C:G	0	43585666	G	C
22	chr22:43585873:C:A	0	43585873	A	C
22	chr22:43586538:T:C	0	43586538	C	T
22	chr22:43586666:T:C	0	43586666	C	T
22	chr22:43586737:G:T	0	43586737	T	G
22	chr22:43587756:A:C	0	43587756	C	A
22	chr22:43587882:G:A	0	43587882	A	G
22	chr22:43589138:C:T	0	43589138	T	C
22	chr22:43589474:G:A	0	43589474	A	G
22	chr22:43589696:G:A	0	43589696	A	G
22	chr22:43589984:G:A	0	43589984	A	G
22	chr22:43590049:CAT:C	0	43590049	C	CAT
22	chr22:43590254:T:C	0	43590254	C	T
22	chr22:43590261:A:G	0	43590261	G	A
22	chr22:43590635:G:A	0	43590635	A	G
22	chr22:43590778:T:G	0	43590778	G	T
22	chr22:43592975:A:T	0	43592975	T	A
22	chr22:43593285:G:C	0	43593285	C	G
22	chr22:43593564:T:C	0	43593564	C	T
22	chr22:43594093:G:T	0	43594093	T	G
22	chr22:43594390:T:A	0	43594390	A	T
22	chr22:43594953:T:C	0	43594953	C	T
22	chr22:43595283:A:G	0	43595283	G	A
22	chr22:43595441:G:A	0	43595441	A	G
22	chr22:43595946:C:T	0	43595946	T	C
22	chr22:43597991:C:T	0	43597991	T	C
22	chr22:43597992:G:A	0	43597992	A	G
22	chr22:43598189:C:T	0	43598189	T	C
22	chr22:43598491:A:G	0	43598491	G	A
22	chr22:43598758:T:A	0	43598758	A	T
22	chr22:43598926:C:T	0	43598926	T	C
22	chr22:43598995:A:T	0	43598995	T	A
22	chr22:43599439:G:A	0	43599439	A	G
22	chr22:43599666:C:T	0	43599666	T	C
22	chr22:43599709:G:A	0	43599709	A	G
22	chr22:43600908:C:T	0	43600908	T	C
22	chr22:43601595:T:A	0	43601595	A	T
22	chr22:43601600:G:A	0	43601600	A	G
22	chr22:43601948:C:T	0	43601948	T	C
22	chr22:43602101:C:G	0	43602101	G	C
22	chr22:43602366:T:C	0	43602366	C	T
22	chr22:43602442:A:G	0	43602442	G	A
22	chr22:43602618:G:C	0	43602618	C	G
22	chr22:43603542:G:T	0	43603542	T	G
22	chr22:43603681:G:A	0	43603681	A	G
22	chr22:43603986:G:C	0	43603986	C	G
22	chr22:43604071:C:A	0	43604071	A	C
22	chr22:43604132:C:T	0	43604132	T	C
22	chr22:43604203:T:C	0	43604203	C	T
22	chr22:43604831:T:C	0	43604831	C	T
22	chr22:43605199:A:C	0	43605199	C	A
22	chr22:43607198:C:T	0	43607198	T	C
22	chr22:43608199:G:A	0	43608199	A	G
22	chr22:43609322:C:T	0	43609322	T	C
22	chr22:43610714:T:A	0	43610714	A	T
22	chr22:43611478:C:T	0	43611478	T	C
22	chr22:43611497:G:A	0	43611497	A	G
22	chr22:43612420:C:A	0	43612420	A	C
22	chr22:43612598:C:T	0	43612598	T	C
22	chr22:43612931:T:TG	0	43612931	TG	T
22	chr22:43614637:G:C	0	43614637	C	G
22	chr22:43617060:T:C	0	43617060	C	T
22	chr22:43617436:T:C	0	43617436	C	T
22	chr22:43617742:T:C	0	43617742	C	T
22	chr22:43618319:TC:T	0	43618319	T	TC
22	chr22:43618413:G:A	0	43618413	A	G
22	chr22:43618979:C:T	0	43618979	T	C
22	chr22:43619058:T:C	0	43619058	C	T
22	chr22:43619411:A:G	0	43619411	G	A
22	chr22:43619854:A:C	0	43619854	C	A
22	chr22:43619875:TTA:T	0	43619875	T	TTA
22	chr22:43620047:A:G	0	43620047	G	A
22	chr22:43620364:G:A	0	43620364	A	G
22	chr22:43620467:G:GA	0	43620467	GA	G
22	chr22:43621427:T:C	0	43621427	C	T
22	chr22:43621438:A:T	0	43621438	T	A
22	chr22:43621583:C:T	0	43621583	T	C
22	chr22:43622701:C:T	0	43622701	T	C
22	chr22:43623131:A:G	0	43623131	G	A
22	chr22:43623174:T:C	0	43623174	C	T
22	chr22:43623211:A:G	0	43623211	G	A
22	chr22:43623821:A:G	0	43623821	G	A
22	chr22:43623866:G:A	0	43623866	A	G
22	chr22:43623954:G:A	0	43623954	A	G
22	chr22:43624296:C:T	0	43624296	T	C
22	chr22:43624927:C:T	0	43624927	T	C
22	chr22:43625107:CAAAAT:C	0	43625107	C	CAAAAT
22	chr22:43625344:T:A	0	43625344	A	T
22	chr22:43626291:G:A	0	43626291	A	G
22	chr22:43626327:A:G	0	43626327	G	A
22	chr22:43627293:G:A	0	43627293	A	G
22	chr22:43627815:T:G	0	43627815	G	T
22	chr22:43628501:G:A	0	43628501	A	G
22	chr22:43630231:G:A	0	43630231	A	G
22	chr22:43630245:C:T	0	43630245	T	C
22	chr22:43630684:G:A	0	43630684	A	G
22	chr22:43630780:C:T	0	43630780	T	C
22	chr22:43631214:T:C	0	43631214	C	T
22	chr22:43631336:T:C	0	43631336	C	T
22	chr22:43632440:T:C	0	43632440	C	T
22	chr22:43633282:G:A	0	43633282	A	G
22	chr22:43633480:T:C	0	43633480	C	T
22	chr22:43633615:A:T	0	43633615	T	A
22	chr22:43634478:A:G	0	43634478	G	A
22	chr22:43635055:G:A	0	43635055	A	G
22	chr22:43635975:C:T	0	43635975	T	C
22	chr22:43637057:C:A	0	43637057	A	C
22	chr22:43637298:T:C	0	43637298	C	T
22	chr22:43637581:A:G	0	43637581	G	A
22	chr22:43637600:G:A	0	43637600	A	G
22	chr22:43637610:A:G	0	43637610	G	A
22	chr22:43638054:C:T	0	43638054	T	C
22	chr22:43638361:A:T	0	43638361	T	A
22	chr22:43639423:G:A	0	43639423	A	G
22	chr22:43639926:G:C	0	43639926	C	G
22	chr22:43640215:T:C	0	43640215	C	T
22	chr22:43640528:A:T	0	43640528	T	A
22	chr22:43641669:G:GA	0	43641669	GA	G
22	chr22:43641702:A:G	0	43641702	G	A
22	chr22:43642638:G:A	0	43642638	A	G
22	chr22:43643405:C:T	0	43643405	T	C
22	chr22:43643518:C:T	0	43643518	T	C
22	chr22:43644832:C:G	0	43644832	G	C
22	chr22:43645124:T:C	0	43645124	C	T
22	chr22:43646102:T:C	0	43646102	C	T
22	chr22:43648373:T:A	0	43648373	A	T
22	chr22:43648601:G:A	0	43648601	A	G
22	chr22:43648893:T:C	0	43648893	C	T
22	chr22:43649395:A:G	0	43649395	G	A
22	chr22:43649848:G:C	0	43649848	C	G
22	chr22:43649991:C:A	0	43649991	A	C
22	chr22:43650262:T:C	0	43650262	C	T
22	chr22:43650384:G:A	0	43650384	A	G
22	chr22:43650835:A:G	0	43650835	G	A
22	chr22:43652280:G:A	0	43652280	A	G
22	chr22:43652413:CTCTT:C	0	43652413	C	CTCTT
22	chr22:43654483:G:A	0	43654483	A	G
22	chr22:43654484:A:T	0	43654484	T	A
22	chr22:43654718:C:T	0	43654718	T	C
22	chr22:43654953:T:TC	0	43654953	TC	T
22	chr22:43656054:C:G	0	43656054	G	C
22	chr22:43656196:C:G	0	43656196	G	C
22	chr22:43656309:A:G	0	43656309	G	A
22	chr22:43656883:G:A	0	43656883	A	G
22	chr22:43656966:A:G	0	43656966	G	A
22	chr22:43657135:C:A	0	43657135	A	C
22	chr22:43657186:T:C	0	43657186	C	T
22	chr22:43658101:G:C	0	43658101	C	G
22	chr22:43658183:G:T	0	43658183	T	G
22	chr22:43658585:A:G	0	43658585	G	A
22	chr22:43658698:C:T	0	43658698	T	C
22	chr22:43658937:C:T	0	43658937	T	C
22	chr22:43659425:G:A	0	43659425	A	G
22	chr22:43660092:A:G	0	43660092	G	A
22	chr22:43660361:G:A	0	43660361	A	G
22	chr22:43660398:A:G	0	43660398	G	A
22	chr22:43660490:T:C	0	43660490	C	T
22	chr22:43660823:A:G	0	43660823	G	A
22	chr22:43661103:G:A	0	43661103	A	G
22	chr22:43661501:G:A	0	43661501	A	G
22	chr22:43662768:C:G	0	43662768	G	C
22	chr22:43662797:T:C	0	43662797	C	T
22	chr22:43663179:T:C	0	43663179	C	T
22	chr22:43664516:A:G	0	43664516	G	A
22	chr22:43664841:T:C	0	43664841	C	T
22	chr22:43665129:G:T	0	43665129	T	G
22	chr22:43666459:A:G	0	43666459	G	A
22	chr22:43667058:G:A	0	43667058	A	G
22	chr22:43667735:C:T	0	43667735	T	C
22	chr22:43669646:T:C	0	43669646	C	T
22	chr22:43669861:G:A	0	43669861	A	G
22	chr22:43669890:C:T	0	43669890	T	C
22	chr22:43670667:C:T	0	43670667	T	C
22	chr22:43673175:C:T	0	43673175	T	C
22	chr22:43673412:C:T	0	43673412	T	C
22	chr22:43673729:G:A	0	43673729	A	G
22	chr22:43674101:A:G	0	43674101	G	A
22	chr22:43674411:A:G	0	43674411	G	A
22	chr22:43674888:T:C	0	43674888	C	T
22	chr22:43675514:AG:A	0	43675514	A	AG
22	chr22:43675538:T:G	0	43675538	G	T
22	chr22:43676273:C:T	0	43676273	T	C
22	chr22:43676294:A:G	0	43676294	G	A
22	chr22:43676735:G:A	0	43676735	A	G
22	chr22:43677063:C:A	0	43677063	A	C
22	chr22:43677483:T:C	0	43677483	C	T
22	chr22:43678819:T:C	0	43678819	C	T
22	chr22:43678830:C:T	0	43678830	T	C
22	chr22:43680254:T:G	0	43680254	G	T
22	chr22:43680535:G:A	0	43680535	A	G
22	chr22:43682627:A:C	0	43682627	C	A
22	chr22:43682992:C:T	0	43682992	T	C
22	chr22:43683188:C:T	0	43683188	T	C
22	chr22:43683558:A:T	0	43683558	T	A
22	chr22:43683677:G:A	0	43683677	A	G
22	chr22:43683765:T:C	0	43683765	C	T
22	chr22:43683800:G:A	0	43683800	A	G
22	chr22:43685052:C:T	0	43685052	T	C
22	chr22:43685550:A:G	0	43685550	G	A
22	chr22:43686574:A:C	0	43686574	C	A
22	chr22:43686928:T:A	0	43686928	A	T
22	chr22:43687562:T:C	0	43687562	C	T
22	chr22:43687791:C:T	0	43687791	T	C
22	chr22:43688364:C:T	0	43688364	T	C
22	chr22:43689699:C:T	0	43689699	T	C
22	chr22:43690869:T:C	0	43690869	C	T
22	chr22:43691394:G:A	0	43691394	A	G
22	chr22:43692110:CAAA:C	0	43692110	C	CAAA
22	chr22:43693387:T:C	0	43693387	C	T
22	chr22:43696018:A:G	0	43696018	G	A
22	chr22:43696229:A:T	0	43696229	T	A
22	chr22:43696289:A:AC	0	43696289	AC	A
22	chr22:43696316:G:A	0	43696316	A	G
22	chr22:43696516:G:A	0	43696516	A	G
22	chr22:43698208:G:A	0	43698208	A	G
22	chr22:43699089:G:A	0	43699089	A	G
22	chr22:43699257:G:T	0	43699257	T	G
22	chr22:43699782:A:T	0	43699782	T	A
22	chr22:43700312:ATC:A	0	43700312	A	ATC
22	chr22:43700802:T:C	0	43700802	C	T
22	chr22:43701461:G:A	0	43701461	A	G
22	chr22:43703103:C:G	0	43703103	G	C
22	chr22:43703495:A:G	0	43703495	G	A
22	chr22:43703579:GAATA:G	0	43703579	G	GAATA
22	chr22:43704311:C:T	0	43704311	T	C
22	chr22:43705261:T:C	0	43705261	C	T
22	chr22:43705531:T:C	0	43705531	C	T
22	chr22:43706136:A:G	0	43706136	G	A
22	chr22:43706520:T:A	0	43706520	A	T
22	chr22:43706756:C:T	0	43706756	T	C
22	chr22:43706779:C:T	0	43706779	T	C
22	chr22:43708287:A:T	0	43708287	T	A
22	chr22:43708776:AG:A	0	43708776	A	AG
22	chr22:43709896:T:G	0	43709896	G	T
22	chr22:43710581:C:T	0	43710581	T	C
22	chr22:43711126:TAACTC:T	0	43711126	T	TAACTC
22	chr22:43711789:C:T	0	43711789	T	C
22	chr22:43711861:A:T	0	43711861	T	A
22	chr22:43712117:C:T	0	43712117	T	C
22	chr22:43712197:A:G	0	43712197	G	A
22	chr22:43712338:A:AT	0	43712338	AT	A
22	chr22:43712501:T:C	0	43712501	C	T
22	chr22:43712715:T:G	0	43712715	G	T
22	chr22:43713192:C:T	0	43713192	T	C
22	chr22:43714599:C:T	0	43714599	T	C
22	chr22:43714636:A:G	0	43714636	G	A
22	chr22:43715231:A:G	0	43715231	G	A
22	chr22:43715360:A:T	0	43715360	T	A
22	chr22:43715553:G:C	0	43715553	C	G
22	chr22:43716520:T:A	0	43716520	A	T
22	chr22:43716965:C:T	0	43716965	T	C
22	chr22:43717933:G:A	0	43717933	A	G
22	chr22:43718462:T:C	0	43718462	C	T
22	chr22:43718504:C:T	0	43718504	T	C
22	chr22:43718736:A:G	0	43718736	G	A
22	chr22:43718981:A:G	0	43718981	G	A
22	chr22:43719228:C:T	0	43719228	T	C
22	chr22:43720284:G:A	0	43720284	A	G
22	chr22:43720640:G:A	0	43720640	A	G
22	chr22:43720916:C:T	0	43720916	T	C
22	chr22:43720930:C:G	0	43720930	G	C
22	chr22:43721254:T:C	0	43721254	C	T
22	chr22:43721301:C:T	0	43721301	T	C
22	chr22:43721804:G:A	0	43721804	A	G
22	chr22:43722198:T:C	0	43722198	C	T
22	chr22:43722401:T:A	0	43722401	A	T
22	chr22:43722769:CACTATTCACCATAGCAAAG:C	0	43722769	C	CACTATTCACCATAGCAAAG
22	chr22:43722892:A:T	0	43722892	T	A
22	chr22:43722907:C:A	0	43722907	A	C
22	chr22:43723905:T:TA	0	43723905	TA	T
22	chr22:43724100:C:T	0	43724100	T	C
22	chr22:43724118:A:G	0	43724118	G	A
22	chr22:43724241:T:C	0	43724241	C	T
22	chr22:43724869:C:T	0	43724869	T	C
22	chr22:43725447:A:G	0	43725447	G	A
22	chr22:43725519:G:A	0	43725519	A	G
22	chr22:43726770:G:A	0	43726770	A	G
22	chr22:43727296:G:A	0	43727296	A	G
22	chr22:43727394:T:C	0	43727394	C	T
22	chr22:43727468:A:C	0	43727468	C	A
22	chr22:43727622:G:A	0	43727622	A	G
22	chr22:43727637:C:T	0	43727637	T	C
22	chr22:43727990:C:T	0	43727990	T	C
22	chr22:43728754:G:A	0	43728754	A	G
22	chr22:43729050:T:C	0	43729050	C	T
22	chr22:43729157:C:T	0	43729157	T	C
22	chr22:43729553:C:T	0	43729553	T	C
22	chr22:43729935:G:C	0	43729935	C	G
22	chr22:43729950:A:C	0	43729950	C	A
22	chr22:43730426:C:T	0	43730426	T	C
22	chr22:43730637:C:T	0	43730637	T	C
22	chr22:43731882:T:C	0	43731882	C	T
22	chr22:43732955:C:G	0	43732955	G	C
22	chr22:43733095:T:C	0	43733095	C	T
22	chr22:43733230:A:G	0	43733230	G	A
22	chr22:43733567:A:T	0	43733567	T	A
22	chr22:43733909:A:G	0	43733909	G	A
22	chr22:43733978:A:G	0	43733978	G	A
22	chr22:43735906:T:C	0	43735906	C	T
22	chr22:43736581:G:A	0	43736581	A	G
22	chr22:43737174:A:G	0	43737174	G	A
22	chr22:43738075:C:T	0	43738075	T	C
22	chr22:43738512:CCAT:C	0	43738512	C	CCAT
22	chr22:43739221:C:A	0	43739221	A	C
22	chr22:43740177:G:A	0	43740177	A	G
22	chr22:43741339:T:C	0	43741339	C	T
22	chr22:43741476:G:A	0	43741476	A	G
22	chr22:43741571:G:C	0	43741571	C	G
22	chr22:43743705:C:T	0	43743705	T	C
22	chr22:43744894:T:G	0	43744894	G	T
22	chr22:43745083:C:T	0	43745083	T	C
22	chr22:43745387:C:T	0	43745387	T	C
22	chr22:43745393:C:T	0	43745393	T	C
22	chr22:43746315:C:T	0	43746315	T	C
22	chr22:43750418:G:A	0	43750418	A	G
22	chr22:43751038:T:C	0	43751038	C	T
22	chr22:43751132:T:C	0	43751132	C	T
22	chr22:43751254:G:A	0	43751254	A	G
22	chr22:43751590:A:G	0	43751590	G	A
22	chr22:43751617:A:G	0	43751617	G	A
22	chr22:43751705:C:T	0	43751705	T	C
22	chr22:43752053:A:G	0	43752053	G	A
22	chr22:43752695:C:T	0	43752695	T	C
22	chr22:43753095:G:A	0	43753095	A	G
22	chr22:43753517:G:A	0	43753517	A	G
22	chr22:43755776:A:G	0	43755776	G	A
22	chr22:43756994:A:T	0	43756994	T	A
22	chr22:43758374:T:G	0	43758374	G	T
22	chr22:43759453:A:T	0	43759453	T	A
22	chr22:43759855:T:C	0	43759855	C	T
22	chr22:43760048:T:C	0	43760048	C	T
22	chr22:43760556:G:A	0	43760556	A	G
22	chr22:43760809:C:T	0	43760809	T	C
22	chr22:43761061:G:A	0	43761061	A	G
22	chr22:43761108:A:G	0	43761108	G	A
22	chr22:43761184:T:A	0	43761184	A	T
22	chr22:43761357:T:C	0	43761357	C	T
22	chr22:43762610:A:G	0	43762610	G	A
22	chr22:43763725:T:C	0	43763725	C	T
22	chr22:43764080:TAAG:T	0	43764080	T	TAAG
22	chr22:43764117:C:T	0	43764117	T	C
22	chr22:43765595:T:C	0	43765595	C	T
22	chr22:43766096:C:T	0	43766096	T	C
22	chr22:43767643:G:A	0	43767643	A	G
22	chr22:43768533:A:C	0	43768533	C	A
22	chr22:43769471:G:A	0	43769471	A	G
22	chr22:43769718:G:A	0	43769718	A	G
22	chr22:43769731:A:G	0	43769731	G	A
22	chr22:43770696:T:C	0	43770696	C	T
22	chr22:43771443:A:T	0	43771443	T	A
22	chr22:43771708:C:T	0	43771708	T	C
22	chr22:43771804:G:A	0	43771804	A	G
22	chr22:43772101:A:G	0	43772101	G	A
22	chr22:43773512:T:C	0	43773512	C	T
22	chr22:43773546:A:G	0	43773546	G	A
22	chr22:43773815:C:A	0	43773815	A	C
22	chr22:43774597:C:T	0	43774597	T	C
22	chr22:43774643:G:A	0	43774643	A	G
22	chr22:43774985:A:G	0	43774985	G	A
22	chr22:43776186:A:C	0	43776186	C	A
22	chr22:43776201:C:A	0	43776201	A	C
22	chr22:43776677:G:A	0	43776677	A	G
22	chr22:43777442:G:A	0	43777442	A	G
22	chr22:43777650:A:G	0	43777650	G	A
22	chr22:43779133:A:C	0	43779133	C	A
22	chr22:43781637:G:A	0	43781637	A	G
22	chr22:43781946:C:T	0	43781946	T	C
22	chr22:43782223:T:C	0	43782223	C	T
22	chr22:43782830:G:C	0	43782830	C	G
22	chr22:43782840:A:C	0	43782840	C	A
22	chr22:43782841:T:C	0	43782841	C	T
22	chr22:43783225:T:C	0	43783225	C	T
22	chr22:43783254:A:G	0	43783254	G	A
22	chr22:43784285:C:T	0	43784285	T	C
22	chr22:43784733:C:T	0	43784733	T	C
22	chr22:43785378:C:T	0	43785378	T	C
22	chr22:43785432:A:G	0	43785432	G	A
22	chr22:43785561:GA:G	0	43785561	G	GA
22	chr22:43785602:AG:A	0	43785602	A	AG
22	chr22:43786602:G:A	0	43786602	A	G
22	chr22:43787032:T:C	0	43787032	C	T
22	chr22:43787222:G:A	0	43787222	A	G
22	chr22:43787841:G:A	0	43787841	A	G
22	chr22:43788648:G:T	0	43788648	T	G
22	chr22:43790495:C:T	0	43790495	T	C
22	chr22:43790569:A:G	0	43790569	G	A
22	chr22:43791187:G:A	0	43791187	A	G
22	chr22:43791807:A:C	0	43791807	C	A
22	chr22:43792440:A:C	0	43792440	C	A
22	chr22:43792841:C:T	0	43792841	T	C
22	chr22:43792916:G:A	0	43792916	A	G
22	chr22:43793068:C:T	0	43793068	T	C
22	chr22:43793493:C:T	0	43793493	T	C
22	chr22:43794035:A:T	0	43794035	T	A
22	chr22:43794228:G:A	0	43794228	A	G
22	chr22:43794301:A:T	0	43794301	T	A
22	chr22:43794698:G:T	0	43794698	T	G
22	chr22:43795041:A:G	0	43795041	G	A
22	chr22:43795643:G:A	0	43795643	A	G
22	chr22:43795775:A:G	0	43795775	G	A
22	chr22:43796138:G:A	0	43796138	A	G
22	chr22:43796267:T:C	0	43796267	C	T
22	chr22:43796716:G:T	0	43796716	T	G
22	chr22:43796907:G:A	0	43796907	A	G
22	chr22:43797937:G:A	0	43797937	A	G
22	chr22:43799074:G:A	0	43799074	A	G
22	chr22:43799483:T:C	0	43799483	C	T
22	chr22:43800087:C:A	0	43800087	A	C
22	chr22:43800357:A:T	0	43800357	T	A
22	chr22:43801172:A:C	0	43801172	C	A
22	chr22:43802006:G:A	0	43802006	A	G
22	chr22:43802135:C:T	0	43802135	T	C
22	chr22:43802266:A:G	0	43802266	G	A
22	chr22:43804166:A:G	0	43804166	G	A
22	chr22:43804584:T:C	0	43804584	C	T
22	chr22:43804675:T:G	0	43804675	G	T
22	chr22:43804755:C:T	0	43804755	T	C
22	chr22:43806081:G:A	0	43806081	A	G
22	chr22:43806413:C:T	0	43806413	T	C
22	chr22:43806490:C:T	0	43806490	T	C
22	chr22:43806574:G:A	0	43806574	A	G
22	chr22:43807865:C:T	0	43807865	T	C
22	chr22:43808269:T:C	0	43808269	C	T
22	chr22:43808439:C:T	0	43808439	T	C
22	chr22:43809455:G:A	0	43809455	A	G
22	chr22:43809760:A:T	0	43809760	T	A
22	chr22:43809985:A:G	0	43809985	G	A
22	chr22:43810000:A:G	0	43810000	G	A
22	chr22:43810383:T:C	0	43810383	C	T
22	chr22:43813188:G:A	0	43813188	A	G
22	chr22:43813245:C:T	0	43813245	T	C
22	chr22:43813284:T:C	0	43813284	C	T
22	chr22:43813317:C:CTG	0	43813317	CTG	C
22	chr22:43815018:T:C	0	43815018	C	T
22	chr22:43815181:C:T	0	43815181	T	C
22	chr22:43815779:T:A	0	43815779	A	T
22	chr22:43816158:G:A	0	43816158	A	G
22	chr22:43816557:TTAG:T	0	43816557	T	TTAG
22	chr22:43816574:T:G	0	43816574	G	T
22	chr22:43816958:C:T	0	43816958	T	C
22	chr22:43818104:G:A	0	43818104	A	G
22	chr22:43819173:G:A	0	43819173	A	G
22	chr22:43819393:C:T	0	43819393	T	C
22	chr22:43819782:C:T	0	43819782	T	C
22	chr22:43820921:T:C	0	43820921	C	T
22	chr22:43821418:G:A	0	43821418	A	G
22	chr22:43821813:C:T	0	43821813	T	C
22	chr22:43822670:TGTGTGTGTGTGTGGCAATGCTATGTTGGTTG:T	0	43822670	T	TGTGTGTGTGTGTGGCAATGCTATGTTGGTTG
22	chr22:43823228:A:G	0	43823228	G	A
22	chr22:43823692:A:G	0	43823692	G	A
22	chr22:43824064:A:C	0	43824064	C	A
22	chr22:43824263:T:C	0	43824263	C	T
22	chr22:43824411:T:C	0	43824411	C	T
22	chr22:43824497:G:A	0	43824497	A	G
22	chr22:43825367:A:G	0	43825367	G	A
22	chr22:43826465:C:T	0	43826465	T	C
22	chr22:43826487:T:C	0	43826487	C	T
22	chr22:43826536:A:G	0	43826536	G	A
22	chr22:43826927:A:C	0	43826927	C	A
22	chr22:43826960:G:A	0	43826960	A	G
22	chr22:43827186:T:C	0	43827186	C	T
22	chr22:43829764:A:G	0	43829764	G	A
22	chr22:43829914:G:A	0	43829914	A	G
22	chr22:43829966:T:A	0	43829966	A	T
22	chr22:43829978:G:A	0	43829978	A	G
22	chr22:43829993:C:A	0	43829993	A	C
22	chr22:43830008:G:A	0	43830008	A	G
22	chr22:43831107:C:A	0	43831107	A	C
22	chr22:43831145:C:T	0	43831145	T	C
22	chr22:43831181:AG:A	0	43831181	A	AG
22	chr22:43831468:T:C	0	43831468	C	T
22	chr22:43832487:G:A	0	43832487	A	G
22	chr22:43832700:C:T	0	43832700	T	C
22	chr22:43837007:G:C	0	43837007	C	G
22	chr22:43838159:G:A	0	43838159	A	G
22	chr22:43838167:G:A	0	43838167	A	G
22	chr22:43839053:C:T	0	43839053	T	C
22	chr22:43840125:G:A	0	43840125	A	G
22	chr22:43840159:G:A	0	43840159	A	G
22	chr22:43840920:GC:G	0	43840920	G	GC
22	chr22:43840984:C:T	0	43840984	T	C
22	chr22:43841102:G:A	0	43841102	A	G
22	chr22:43841522:C:A	0	43841522	A	C
22	chr22:43842416:C:T	0	43842416	T	C
22	chr22:43842443:T:C	0	43842443	C	T
22	chr22:43842525:T:G	0	43842525	G	T
22	chr22:43843177:G:A	0	43843177	A	G
22	chr22:43843316:A:G	0	43843316	G	A
22	chr22:43844282:T:C	0	43844282	C	T
22	chr22:43844805:C:T	0	43844805	T	C
22	chr22:43845521:G:A	0	43845521	A	G
22	chr22:43845646:G:T	0	43845646	T	G
22	chr22:43845693:C:T	0	43845693	T	C
22	chr22:43846187:C:T	0	43846187	T	C
22	chr22:43846222:C:T	0	43846222	T	C
22	chr22:43847894:C:G	0	43847894	G	C
22	chr22:43848226:A:G	0	43848226	G	A
22	chr22:43848741:A:G	0	43848741	G	A
22	chr22:43849106:C:T	0	43849106	T	C
22	chr22:43849129:G:T	0	43849129	T	G
22	chr22:43849201:T:C	0	43849201	C	T
22	chr22:43849299:G:T	0	43849299	T	G
22	chr22:43849391:G:A	0	43849391	A	G
22	chr22:43850227:A:G	0	43850227	G	A
22	chr22:43850252:C:T	0	43850252	T	C
22	chr22:43850860:C:T	0	43850860	T	C
22	chr22:43850877:C:A	0	43850877	A	C
22	chr22:43852624:G:A	0	43852624	A	G
22	chr22:43852721:C:T	0	43852721	T	C
22	chr22:43852747:G:C	0	43852747	C	G
22	chr22:43852999:C:A	0	43852999	A	C
22	chr22:43853389:G:A	0	43853389	A	G
22	chr22:43853583:C:A	0	43853583	A	C
22	chr22:43853597:G:A	0	43853597	A	G
22	chr22:43853975:A:AG	0	43853975	AG	A
22	chr22:43854187:C:T	0	43854187	T	C
22	chr22:43854381:C:T	0	43854381	T	C
22	chr22:43854690:A:G	0	43854690	G	A
22	chr22:43854750:C:T	0	43854750	T	C
22	chr22:43855309:G:A	0	43855309	A	G
22	chr22:43855446:G:A	0	43855446	A	G
22	chr22:43855768:C:T	0	43855768	T	C
22	chr22:43855795:GC:G	0	43855795	G	GC
22	chr22:43855972:T:C	0	43855972	C	T
22	chr22:43856090:A:C	0	43856090	C	A
22	chr22:43856945:C:T	0	43856945	T	C
22	chr22:43857788:G:A	0	43857788	A	G
22	chr22:43858084:A:C	0	43858084	C	A
22	chr22:43858223:G:A	0	43858223	A	G
22	chr22:43859342:C:T	0	43859342	T	C
22	chr22:43859452:C:T	0	43859452	T	C
22	chr22:43859948:T:C	0	43859948	C	T
22	chr22:43859952:G:A	0	43859952	A	G
22	chr22:43860701:CA:C	0	43860701	C	CA
22	chr22:43861176:A:G	0	43861176	G	A
22	chr22:43861364:T:C	0	43861364	C	T
22	chr22:43861547:A:G	0	43861547	G	A
22	chr22:43861694:G:A	0	43861694	A	G
22	chr22:43861882:C:A	0	43861882	A	C
22	chr22:43861953:T:C	0	43861953	C	T
22	chr22:43862156:G:C	0	43862156	C	G
22	chr22:43862403:C:T	0	43862403	T	C
22	chr22:43862779:A:G	0	43862779	G	A
22	chr22:43863195:A:C	0	43863195	C	A
22	chr22:43863761:C:G	0	43863761	G	C
22	chr22:43864292:G:A	0	43864292	A	G
22	chr22:43864526:T:C	0	43864526	C	T
22	chr22:43864726:T:C	0	43864726	C	T
22	chr22:43865487:G:A	0	43865487	A	G
22	chr22:43865701:C:T	0	43865701	T	C
22	chr22:43866030:C:T	0	43866030	T	C
22	chr22:43866347:A:G	0	43866347	G	A
22	chr22:43867937:A:G	0	43867937	G	A
22	chr22:43868091:C:A	0	43868091	A	C
22	chr22:43868337:G:T	0	43868337	T	G
22	chr22:43869443:A:G	0	43869443	G	A
22	chr22:43869595:T:A	0	43869595	A	T
22	chr22:43870259:A:G	0	43870259	G	A
22	chr22:43870941:G:A	0	43870941	A	G
22	chr22:43871119:G:C	0	43871119	C	G
22	chr22:43871456:C:T	0	43871456	T	C
22	chr22:43871785:A:G	0	43871785	G	A
22	chr22:43872442:A:G	0	43872442	G	A
22	chr22:43872628:T:A	0	43872628	A	T
22	chr22:43872696:T:C	0	43872696	C	T
22	chr22:43873224:G:A	0	43873224	A	G
22	chr22:43873410:T:C	0	43873410	C	T
22	chr22:43873442:T:C	0	43873442	C	T
22	chr22:43875541:T:C	0	43875541	C	T
22	chr22:43876356:G:C	0	43876356	C	G
22	chr22:43876405:T:G	0	43876405	G	T
22	chr22:43877488:G:A	0	43877488	A	G
22	chr22:43878322:T:C	0	43878322	C	T
22	chr22:43878387:C:T	0	43878387	T	C
22	chr22:43878815:C:A	0	43878815	A	C
22	chr22:43878934:G:A	0	43878934	A	G
22	chr22:43879579:G:A	0	43879579	A	G
22	chr22:43880226:G:A	0	43880226	A	G
22	chr22:43880545:CAT:C	0	43880545	C	CAT
22	chr22:43882518:C:A	0	43882518	A	C
22	chr22:43882600:C:G	0	43882600	G	C
22	chr22:43883435:T:C	0	43883435	C	T
22	chr22:43883547:T:C	0	43883547	C	T
22	chr22:43883575:C:T	0	43883575	T	C
22	chr22:43883625:C:A	0	43883625	A	C
22	chr22:43884532:G:T	0	43884532	T	G
22	chr22:43884621:A:G	0	43884621	G	A
22	chr22:43884853:A:G	0	43884853	G	A
22	chr22:43884952:A:G	0	43884952	G	A
22	chr22:43885193:T:C	0	43885193	C	T
22	chr22:43885281:C:T	0	43885281	T	C
22	chr22:43885500:T:C	0	43885500	C	T
22	chr22:43885727:G:A	0	43885727	A	G
22	chr22:43885828:T:G	0	43885828	G	T
22	chr22:43886396:A:G	0	43886396	G	A
22	chr22:43886427:G:A	0	43886427	A	G
22	chr22:43886813:C:T	0	43886813	T	C
22	chr22:43887076:C:G	0	43887076	G	C
22	chr22:43887140:C:T	0	43887140	T	C
22	chr22:43887560:G:A	0	43887560	A	G
22	chr22:43887676:A:G	0	43887676	G	A
22	chr22:43887797:CAGGAG:C	0	43887797	C	CAGGAG
22	chr22:43887807:GGCA:G	0	43887807	G	GGCA
22	chr22:43888935:A:G	0	43888935	G	A
22	chr22:43888974:A:G	0	43888974	G	A
22	chr22:43889074:A:G	0	43889074	G	A
22	chr22:43889378:G:A	0	43889378	A	G
22	chr22:43889548:G:A	0	43889548	A	G
22	chr22:43889885:A:G	0	43889885	G	A
22	chr22:43890215:G:T	0	43890215	T	G
22	chr22:43890273:G:T	0	43890273	T	G
22	chr22:43890436:T:C	0	43890436	C	T
22	chr22:43891182:A:G	0	43891182	G	A
22	chr22:43891327:C:T	0	43891327	T	C
22	chr22:43891749:G:A	0	43891749	A	G
22	chr22:43892513:A:C	0	43892513	C	A
22	chr22:43893104:A:G	0	43893104	G	A
22	chr22:43893382:A:G	0	43893382	G	A
22	chr22:43893779:A:G	0	43893779	G	A
22	chr22:43894318:C:G	0	43894318	G	C
22	chr22:43894624:A:G	0	43894624	G	A
22	chr22:43894696:G:A	0	43894696	A	G
22	chr22:43894992:G:A	0	43894992	A	G
22	chr22:43895078:G:C	0	43895078	C	G
22	chr22:43895140:C:T	0	43895140	T	C
22	chr22:43895220:A:G	0	43895220	G	A
22	chr22:43895419:A:G	0	43895419	G	A
22	chr22:43896208:T:G	0	43896208	G	T
22	chr22:43896491:C:T	0	43896491	T	C
22	chr22:43896551:G:T	0	43896551	T	G
22	chr22:43897091:C:T	0	43897091	T	C
22	chr22:43897098:C:T	0	43897098	T	C
22	chr22:43897440:G:T	0	43897440	T	G
22	chr22:43897472:G:A	0	43897472	A	G
22	chr22:43897774:G:A	0	43897774	A	G
22	chr22:43897907:C:T	0	43897907	T	C
22	chr22:43899223:A:G	0	43899223	G	A
22	chr22:43899480:C:T	0	43899480	T	C
22	chr22:43899544:A:G	0	43899544	G	A
22	chr22:43899925:G:A	0	43899925	A	G
22	chr22:43900170:T:C	0	43900170	C	T
22	chr22:43900374:A:T	0	43900374	T	A
22	chr22:43900487:A:G	0	43900487	G	A
22	chr22:43900894:G:A	0	43900894	A	G
22	chr22:43900932:C:T	0	43900932	T	C
22	chr22:43901369:T:G	0	43901369	G	T
22	chr22:43901685:T:G	0	43901685	G	T
22	chr22:43901806:A:T	0	43901806	T	A
22	chr22:43902205:A:G	0	43902205	G	A
22	chr22:43902257:T:G	0	43902257	G	T
22	chr22:43902303:TGG:T	0	43902303	T	TGG
22	chr22:43902306:TCTCAAGGGG:T	0	43902306	T	TCTCAAGGGG
22	chr22:43902377:C:T	0	43902377	T	C
22	chr22:43902459:G:A	0	43902459	A	G
22	chr22:43902710:C:T	0	43902710	T	C
22	chr22:43902958:G:A	0	43902958	A	G
22	chr22:43903014:G:A	0	43903014	A	G
22	chr22:43903112:G:A	0	43903112	A	G
22	chr22:43903788:T:C	0	43903788	C	T
22	chr22:43903968:G:A	0	43903968	A	G
22	chr22:43904416:A:G	0	43904416	G	A
22	chr22:43904419:C:T	0	43904419	T	C
22	chr22:43904487:T:G	0	43904487	G	T
22	chr22:43904593:C:T	0	43904593	T	C
22	chr22:43904602:C:T	0	43904602	T	C
22	chr22:43904760:C:T	0	43904760	T	C
22	chr22:43904837:G:C	0	43904837	C	G
22	chr22:43904967:A:G	0	43904967	G	A
22	chr22:43905296:G:A	0	43905296	A	G
22	chr22:43905383:C:T	0	43905383	T	C
22	chr22:43906044:A:G	0	43906044	G	A
22	chr22:43906457:T:C	0	43906457	C	T
22	chr22:43906908:A:G	0	43906908	G	A
22	chr22:43907619:A:G	0	43907619	G	A
22	chr22:43908077:G:A	0	43908077	A	G
22	chr22:43908436:G:A	0	43908436	A	G
22	chr22:43908539:T:G	0	43908539	G	T
22	chr22:43909735:C:T	0	43909735	T	C
22	chr22:43909999:A:G	0	43909999	G	A
22	chr22:43911655:C:T	0	43911655	T	C
22	chr22:43913882:TA:T	0	43913882	T	TA
22	chr22:43914210:T:G	0	43914210	G	T
22	chr22:43914638:A:G	0	43914638	G	A
22	chr22:43915591:C:T	0	43915591	T	C
22	chr22:43915710:A:G	0	43915710	G	A
22	chr22:43915982:T:C	0	43915982	C	T
22	chr22:43917355:T:C	0	43917355	C	T
22	chr22:43917969:A:G	0	43917969	G	A
22	chr22:43918377:A:G	0	43918377	G	A
22	chr22:43918404:T:C	0	43918404	C	T
22	chr22:43918469:C:T	0	43918469	T	C
22	chr22:43918545:A:G	0	43918545	G	A
22	chr22:43918645:T:C	0	43918645	C	T
22	chr22:43918703:A:G	0	43918703	G	A
22	chr22:43918708:G:A	0	43918708	A	G
22	chr22:43918718:C:T	0	43918718	T	C
22	chr22:43918723:G:A	0	43918723	A	G
22	chr22:43918737:A:G	0	43918737	G	A
22	chr22:43919039:T:C	0	43919039	C	T
22	chr22:43919069:A:G	0	43919069	G	A
22	chr22:43919199:A:G	0	43919199	G	A
22	chr22:43919353:T:G	0	43919353	G	T
22	chr22:43920509:A:G	0	43920509	G	A
22	chr22:43920820:A:T	0	43920820	T	A
22	chr22:43921204:A:G	0	43921204	G	A
22	chr22:43921536:A:T	0	43921536	T	A
22	chr22:43922364:C:T	0	43922364	T	C
22	chr22:43927090:G:T	0	43927090	T	G
22	chr22:43927194:G:A	0	43927194	A	G
22	chr22:43927502:AAAG:A	0	43927502	A	AAAG
22	chr22:43927717:C:T	0	43927717	T	C
22	chr22:43928085:A:G	0	43928085	G	A
22	chr22:43928224:C:T	0	43928224	T	C
22	chr22:43928291:C:T	0	43928291	T	C
22	chr22:43928301:G:A	0	43928301	A	G
22	chr22:43928796:A:G	0	43928796	G	A
22	chr22:43928850:C:T	0	43928850	T	C
22	chr22:43928975:G:A	0	43928975	A	G
22	chr22:43929868:A:G	0	43929868	G	A
22	chr22:43929975:C:A	0	43929975	A	C
22	chr22:43930392:T:C	0	43930392	C	T
22	chr22:43930820:C:T	0	43930820	T	C
22	chr22:43931132:C:A	0	43931132	A	C
22	chr22:43931195:C:T	0	43931195	T	C
22	chr22:43931299:G:A	0	43931299	A	G
22	chr22:43931393:A:G	0	43931393	G	A
22	chr22:43932163:T:C	0	43932163	C	T
22	chr22:43932195:A:G	0	43932195	G	A
22	chr22:43932850:G:A	0	43932850	A	G
22	chr22:43932952:C:T	0	43932952	T	C
22	chr22:43933317:G:A	0	43933317	A	G
22	chr22:43933395:G:A	0	43933395	A	G
22	chr22:43933839:C:T	0	43933839	T	C
22	chr22:43934151:C:T	0	43934151	T	C
22	chr22:43934248:T:C	0	43934248	C	T
22	chr22:43934394:G:A	0	43934394	A	G
22	chr22:43935180:G:C	0	43935180	C	G
22	chr22:43935633:C:G	0	43935633	G	C
22	chr22:43935935:C:G	0	43935935	G	C
22	chr22:43936063:G:A	0	43936063	A	G
22	chr22:43936597:T:C	0	43936597	C	T
22	chr22:43936613:T:C	0	43936613	C	T
22	chr22:43936690:G:A	0	43936690	A	G
22	chr22:43937008:T:TC	0	43937008	TC	T
22	chr22:43937292:A:G	0	43937292	G	A
22	chr22:43937490:A:G	0	43937490	G	A
22	chr22:43937679:C:A	0	43937679	A	C
22	chr22:43937814:T:G	0	43937814	G	T
22	chr22:43938065:C:G	0	43938065	G	C
22	chr22:43938088:T:C	0	43938088	C	T
22	chr22:43938649:T:C	0	43938649	C	T
22	chr22:43939451:T:C	0	43939451	C	T
22	chr22:43939536:C:T	0	43939536	T	C
22	chr22:43939573:G:T	0	43939573	T	G
22	chr22:43939790:TGG:T	0	43939790	T	TGG
22	chr22:43939864:T:C	0	43939864	C	T
22	chr22:43940218:T:C	0	43940218	C	T
22	chr22:43940430:A:G	0	43940430	G	A
22	chr22:43940616:T:C	0	43940616	C	T
22	chr22:43941077:G:A	0	43941077	A	G
22	chr22:43941653:G:A	0	43941653	A	G
22	chr22:43941700:C:T	0	43941700	T	C
22	chr22:43942225:C:T	0	43942225	T	C
22	chr22:43942254:T:C	0	43942254	C	T
22	chr22:43943175:A:G	0	43943175	G	A
22	chr22:43945042:T:G	0	43945042	G	T
22	chr22:43945313:T:C	0	43945313	C	T
22	chr22:43945418:G:A	0	43945418	A	G
22	chr22:43945420:G:A	0	43945420	A	G
22	chr22:43945518:C:A	0	43945518	A	C
22	chr22:43945726:T:C	0	43945726	C	T
22	chr22:43945786:A:G	0	43945786	G	A
22	chr22:43945792:T:C	0	43945792	C	T
22	chr22:43946236:A:G	0	43946236	G	A
22	chr22:43946445:C:T	0	43946445	T	C
22	chr22:43947089:T:C	0	43947089	C	T
22	chr22:43947129:T:A	0	43947129	A	T
22	chr22:43947271:A:G	0	43947271	G	A
22	chr22:43947472:A:G	0	43947472	G	A
22	chr22:43947827:C:T	0	43947827	T	C
22	chr22:43948131:A:G	0	43948131	G	A
22	chr22:43948992:C:T	0	43948992	T	C
22	chr22:43949891:G:A	0	43949891	A	G
22	chr22:43950046:C:T	0	43950046	T	C
22	chr22:43950179:C:G	0	43950179	G	C
22	chr22:43950248:C:T	0	43950248	T	C
22	chr22:43950759:T:G	0	43950759	G	T
22	chr22:43951553:G:T	0	43951553	T	G
22	chr22:43952404:C:T	0	43952404	T	C
22	chr22:43952566:G:T	0	43952566	T	G
22	chr22:43953335:T:C	0	43953335	C	T
22	chr22:43953356:T:C	0	43953356	C	T
22	chr22:43956986:C:T	0	43956986	T	C
22	chr22:43957567:C:T	0	43957567	T	C
22	chr22:43958231:C:T	0	43958231	T	C
22	chr22:43958718:C:T	0	43958718	T	C
22	chr22:43958985:A:G	0	43958985	G	A
22	chr22:43959689:C:T	0	43959689	T	C
22	chr22:43960588:G:A	0	43960588	A	G
22	chr22:43960682:T:C	0	43960682	C	T
22	chr22:43960686:G:A	0	43960686	A	G
22	chr22:43962014:G:T	0	43962014	T	G
22	chr22:43962060:T:A	0	43962060	A	T
22	chr22:43962150:C:T	0	43962150	T	C
22	chr22:43962480:C:G	0	43962480	G	C
22	chr22:43963117:A:G	0	43963117	G	A
22	chr22:43963771:T:C	0	43963771	C	T
22	chr22:43963849:C:T	0	43963849	T	C
22	chr22:43964127:G:A	0	43964127	A	G
22	chr22:43964130:C:A	0	43964130	A	C
22	chr22:43965833:T:A	0	43965833	A	T
22	chr22:43965962:C:T	0	43965962	T	C
22	chr22:43966652:G:A	0	43966652	A	G
22	chr22:43966935:C:T	0	43966935	T	C
22	chr22:43967739:T:TC	0	43967739	TC	T
22	chr22:43967856:C:T	0	43967856	T	C
22	chr22:43968059:T:A	0	43968059	A	T
22	chr22:43968714:C:T	0	43968714	T	C
22	chr22:43969352:G:C	0	43969352	C	G
22	chr22:43969862:G:A	0	43969862	A	G
22	chr22:43970255:G:A	0	43970255	A	G
22	chr22:43970994:G:A	0	43970994	A	G
22	chr22:43971369:C:T	0	43971369	T	C
22	chr22:43972159:T:C	0	43972159	C	T
22	chr22:43972242:A:G	0	43972242	G	A
22	chr22:43972324:A:G	0	43972324	G	A
22	chr22:43972704:G:A	0	43972704	A	G
22	chr22:43972861:C:T	0	43972861	T	C
22	chr22:43973549:C:T	0	43973549	T	C
22	chr22:43974047:C:T	0	43974047	T	C
22	chr22:43974456:T:G	0	43974456	G	T
22	chr22:43974735:T:C	0	43974735	C	T
22	chr22:43975363:A:G	0	43975363	G	A
22	chr22:43975432:G:A	0	43975432	A	G
22	chr22:43975526:A:G	0	43975526	G	A
22	chr22:43976189:G:A	0	43976189	A	G
22	chr22:43976451:C:T	0	43976451	T	C
22	chr22:43976752:C:T	0	43976752	T	C
22	chr22:43977699:G:A	0	43977699	A	G
22	chr22:43978067:G:A	0	43978067	A	G
22	chr22:43978315:G:T	0	43978315	T	G
22	chr22:43978387:A:G	0	43978387	G	A
22	chr22:43978704:A:T	0	43978704	T	A
22	chr22:43979364:C:T	0	43979364	T	C
22	chr22:43979367:A:C	0	43979367	C	A
22	chr22:43979395:C:A	0	43979395	A	C
22	chr22:43979558:C:T	0	43979558	T	C
22	chr22:43979627:T:C	0	43979627	C	T
22	chr22:43979862:C:T	0	43979862	T	C
22	chr22:43980455:C:T	0	43980455	T	C
22	chr22:43981341:G:T	0	43981341	T	G
22	chr22:43981677:A:C	0	43981677	C	A
22	chr22:43982119:C:T	0	43982119	T	C
22	chr22:43982929:C:T	0	43982929	T	C
22	chr22:43984129:A:G	0	43984129	G	A
22	chr22:43984153:T:C	0	43984153	C	T
22	chr22:43984887:T:C	0	43984887	C	T
22	chr22:43985343:G:C	0	43985343	C	G
22	chr22:43985460:T:C	0	43985460	C	T
22	chr22:43985602:C:T	0	43985602	T	C
22	chr22:43986192:C:T	0	43986192	T	C
22	chr22:43986367:A:C	0	43986367	C	A
22	chr22:43986653:C:T	0	43986653	T	C
22	chr22:43986804:T:C	0	43986804	C	T
22	chr22:43986973:G:A	0	43986973	A	G
22	chr22:43987190:T:C	0	43987190	C	T
22	chr22:43987520:C:T	0	43987520	T	C
22	chr22:43987552:G:C	0	43987552	C	G
22	chr22:43987622:T:C	0	43987622	C	T
22	chr22:43987737:C:G	0	43987737	G	C
22	chr22:43988399:C:G	0	43988399	G	C
22	chr22:43989703:T:C	0	43989703	C	T
22	chr22:43989714:A:G	0	43989714	G	A
22	chr22:43989799:CTGTT:C	0	43989799	C	CTGTT
22	chr22:43990401:C:T	0	43990401	T	C
22	chr22:43991228:A:G	0	43991228	G	A
22	chr22:43991418:C:T	0	43991418	T	C
22	chr22:43992328:C:T	0	43992328	T	C
22	chr22:43992457:G:A	0	43992457	A	G
22	chr22:43992537:A:G	0	43992537	G	A
22	chr22:43992937:T:C	0	43992937	C	T
22	chr22:43993512:G:A	0	43993512	A	G
22	chr22:43993634:T:C	0	43993634	C	T
22	chr22:43994667:G:A	0	43994667	A	G
22	chr22:43994688:C:T	0	43994688	T	C
22	chr22:43995145:T:C	0	43995145	C	T
22	chr22:43995354:G:A	0	43995354	A	G
22	chr22:43995708:T:C	0	43995708	C	T
22	chr22:43995806:G:A	0	43995806	A	G
22	chr22:43997195:C:T	0	43997195	T	C
22	chr22:43997213:T:C	0	43997213	C	T
22	chr22:43997958:C:T	0	43997958	T	C
22	chr22:43998522:C:T	0	43998522	T	C
22	chr22:43999509:A:C	0	43999509	C	A
22	chr22:44001264:A:G	0	44001264	G	A
22	chr22:44002007:GTTTCCCTCC:G	0	44002007	G	GTTTCCCTCC
22	chr22:44003881:A:G	0	44003881	G	A
22	chr22:44004818:G:A	0	44004818	A	G
22	chr22:44005142:C:T	0	44005142	T	C
22	chr22:44005244:C:T	0	44005244	T	C
22	chr22:44005311:C:T	0	44005311	T	C
22	chr22:44005352:G:A	0	44005352	A	G
22	chr22:44005940:C:T	0	44005940	T	C
22	chr22:44005991:C:T	0	44005991	T	C
22	chr22:44006087:C:T	0	44006087	T	C
22	chr22:44006287:T:TA	0	44006287	TA	T
22	chr22:44006289:C:T	0	44006289	T	C
22	chr22:44006425:A:G	0	44006425	G	A
22	chr22:44006761:C:T	0	44006761	T	C
22	chr22:44008096:G:T	0	44008096	T	G
22	chr22:44008604:A:G	0	44008604	G	A
22	chr22:44009734:A:C	0	44009734	C	A
22	chr22:44009791:CAT:C	0	44009791	C	CAT
22	chr22:44010101:C:T	0	44010101	T	C
22	chr22:44011719:T:C	0	44011719	C	T
22	chr22:44011865:A:T	0	44011865	T	A
22	chr22:44011955:A:G	0	44011955	G	A
22	chr22:44012361:T:C	0	44012361	C	T
22	chr22:44012747:CT:C	0	44012747	C	CT
22	chr22:44013195:A:G	0	44013195	G	A
22	chr22:44013296:G:A	0	44013296	A	G
22	chr22:44013487:G:A	0	44013487	A	G
22	chr22:44013695:C:T	0	44013695	T	C
22	chr22:44014113:G:A	0	44014113	A	G
22	chr22:44014293:A:G	0	44014293	G	A
22	chr22:44014971:A:G	0	44014971	G	A
22	chr22:44015130:C:T	0	44015130	T	C
22	chr22:44015606:G:A	0	44015606	A	G
22	chr22:44015758:T:G	0	44015758	G	T
22	chr22:44015924:A:G	0	44015924	G	A
22	chr22:44016030:C:T	0	44016030	T	C
22	chr22:44016347:C:T	0	44016347	T	C
22	chr22:44019445:G:C	0	44019445	C	G
22	chr22:44019643:A:G	0	44019643	G	A
22	chr22:44020393:C:T	0	44020393	T	C
22	chr22:44020481:A:C	0	44020481	C	A
22	chr22:44020549:A:G	0	44020549	G	A
22	chr22:44022090:C:T	0	44022090	T	C
22	chr22:44022159:G:A	0	44022159	A	G
22	chr22:44022564:A:G	0	44022564	G	A
22	chr22:44022567:T:C	0	44022567	C	T
22	chr22:44023159:C:T	0	44023159	T	C
22	chr22:44023567:T:C	0	44023567	C	T
22	chr22:44024135:G:C	0	44024135	C	G
22	chr22:44024618:A:G	0	44024618	G	A
22	chr22:44024622:A:C	0	44024622	C	A
22	chr22:44024979:A:T	0	44024979	T	A
22	chr22:44025017:C:T	0	44025017	T	C
22	chr22:44025545:G:A	0	44025545	A	G
22	chr22:44025683:G:T	0	44025683	T	G
22	chr22:44025723:T:TTCTC	0	44025723	TTCTC	T
22	chr22:44026166:A:C	0	44026166	C	A
22	chr22:44026453:T:C	0	44026453	C	T
22	chr22:44026621:C:T	0	44026621	T	C
22	chr22:44026758:T:C	0	44026758	C	T
22	chr22:44027084:G:T	0	44027084	T	G
22	chr22:44027218:T:C	0	44027218	C	T
22	chr22:44027516:G:A	0	44027516	A	G
22	chr22:44028228:C:T	0	44028228	T	C
22	chr22:44028543:A:G	0	44028543	G	A
22	chr22:44028769:T:C	0	44028769	C	T
22	chr22:44028949:A:G	0	44028949	G	A
22	chr22:44029798:T:G	0	44029798	G	T
22	chr22:44029881:G:C	0	44029881	C	G
22	chr22:44030164:T:C	0	44030164	C	T
22	chr22:44030764:AG:A	0	44030764	A	AG
22	chr22:44030967:G:T	0	44030967	T	G
22	chr22:44031371:T:C	0	44031371	C	T
22	chr22:44031376:C:T	0	44031376	T	C
22	chr22:44031816:G:A	0	44031816	A	G
22	chr22:44032135:G:A	0	44032135	A	G
22	chr22:44032666:C:T	0	44032666	T	C
22	chr22:44032667:G:A	0	44032667	A	G
22	chr22:44033511:G:T	0	44033511	T	G
22	chr22:44033882:C:T	0	44033882	T	C
22	chr22:44034673:CTGACCCCCA:C	0	44034673	C	CTGACCCCCA
22	chr22:44034850:A:G	0	44034850	G	A
22	chr22:44035034:A:G	0	44035034	G	A
22	chr22:44035374:T:C	0	44035374	C	T
22	chr22:44035530:C:T	0	44035530	T	C
22	chr22:44036486:A:T	0	44036486	T	A
22	chr22:44037249:C:T	0	44037249	T	C
22	chr22:44037363:C:T	0	44037363	T	C
22	chr22:44038794:C:A	0	44038794	A	C
22	chr22:44039070:G:A	0	44039070	A	G
22	chr22:44039371:C:T	0	44039371	T	C
22	chr22:44039672:G:A	0	44039672	A	G
22	chr22:44040312:G:C	0	44040312	C	G
22	chr22:44042962:A:C	0	44042962	C	A
22	chr22:44043371:T:G	0	44043371	G	T
22	chr22:44045272:C:A	0	44045272	A	C
22	chr22:44046561:C:T	0	44046561	T	C
22	chr22:44048123:G:A	0	44048123	A	G
22	chr22:44048520:C:T	0	44048520	T	C
22	chr22:44049779:C:T	0	44049779	T	C
22	chr22:44050610:C:T	0	44050610	T	C
22	chr22:44050772:A:AC	0	44050772	AC	A
22	chr22:44050807:T:C	0	44050807	C	T
22	chr22:44051068:C:T	0	44051068	T	C
22	chr22:44051606:G:A	0	44051606	A	G
22	chr22:44052458:G:A	0	44052458	A	G
22	chr22:44052522:G:A	0	44052522	A	G
22	chr22:44052601:T:C	0	44052601	C	T
22	chr22:44052875:T:C	0	44052875	C	T
22	chr22:44054784:TC:T	0	44054784	T	TC
22	chr22:44055733:C:T	0	44055733	T	C
22	chr22:44055943:C:T	0	44055943	T	C
22	chr22:44056051:G:A	0	44056051	A	G
22	chr22:44056142:C:T	0	44056142	T	C
22	chr22:44056438:A:G	0	44056438	G	A
22	chr22:44056532:T:G	0	44056532	G	T
22	chr22:44057148:T:C	0	44057148	C	T
22	chr22:44057474:G:C	0	44057474	C	G
22	chr22:44058636:C:A	0	44058636	A	C
22	chr22:44058858:G:A	0	44058858	A	G
22	chr22:44059593:A:G	0	44059593	G	A
22	chr22:44059609:G:A	0	44059609	A	G
22	chr22:44059988:C:G	0	44059988	G	C
22	chr22:44060812:T:C	0	44060812	C	T
22	chr22:44060998:G:A	0	44060998	A	G
22	chr22:44061118:C:T	0	44061118	T	C
22	chr22:44061379:C:T	0	44061379	T	C
22	chr22:44062102:C:T	0	44062102	T	C
22	chr22:44062192:C:T	0	44062192	T	C
22	chr22:44062226:C:A	0	44062226	A	C
22	chr22:44062240:G:C	0	44062240	C	G
22	chr22:44062454:A:G	0	44062454	G	A
22	chr22:44062640:A:C	0	44062640	C	A
22	chr22:44062738:C:T	0	44062738	T	C
22	chr22:44063565:G:A	0	44063565	A	G
22	chr22:44063729:G:A	0	44063729	A	G
22	chr22:44064115:T:C	0	44064115	C	T
22	chr22:44064267:G:A	0	44064267	A	G
22	chr22:44064409:A:G	0	44064409	G	A
22	chr22:44067987:G:T	0	44067987	T	G
22	chr22:44068507:C:T	0	44068507	T	C
22	chr22:44069655:A:G	0	44069655	G	A
22	chr22:44070670:A:G	0	44070670	G	A
22	chr22:44070807:A:G	0	44070807	G	A
22	chr22:44071796:C:T	0	44071796	T	C
22	chr22:44071872:A:G	0	44071872	G	A
22	chr22:44071883:G:A	0	44071883	A	G
22	chr22:44072019:T:C	0	44072019	C	T
22	chr22:44072030:A:G	0	44072030	G	A
22	chr22:44072594:T:C	0	44072594	C	T
22	chr22:44074055:G:A	0	44074055	A	G
22	chr22:44074156:A:G	0	44074156	G	A
22	chr22:44074760:G:A	0	44074760	A	G
22	chr22:44075050:G:C	0	44075050	C	G
22	chr22:44076464:G:A	0	44076464	A	G
22	chr22:44077501:GTGC:G	0	44077501	G	GTGC
22	chr22:44077625:G:A	0	44077625	A	G
22	chr22:44077638:C:T	0	44077638	T	C
22	chr22:44077872:G:A	0	44077872	A	G
22	chr22:44078626:G:A	0	44078626	A	G
22	chr22:44078870:G:A	0	44078870	A	G
22	chr22:44079346:T:C	0	44079346	C	T
22	chr22:44080184:T:C	0	44080184	C	T
22	chr22:44080355:C:T	0	44080355	T	C
22	chr22:44080894:C:T	0	44080894	T	C
22	chr22:44082970:A:G	0	44082970	G	A
22	chr22:44083723:G:A	0	44083723	A	G
22	chr22:44086511:C:T	0	44086511	T	C
22	chr22:44087400:T:G	0	44087400	G	T
22	chr22:44088001:G:C	0	44088001	C	G
22	chr22:44089517:T:G	0	44089517	G	T
22	chr22:44091454:G:T	0	44091454	T	G
22	chr22:44091673:A:G	0	44091673	G	A
22	chr22:44091701:C:G	0	44091701	G	C
22	chr22:44092133:A:G	0	44092133	G	A
22	chr22:44092167:C:G	0	44092167	G	C
22	chr22:44092196:C:T	0	44092196	T	C
22	chr22:44092399:G:A	0	44092399	A	G
22	chr22:44092695:G:A	0	44092695	A	G
22	chr22:44093142:G:A	0	44093142	A	G
22	chr22:44093158:G:A	0	44093158	A	G
22	chr22:44093291:C:T	0	44093291	T	C
22	chr22:44094016:T:C	0	44094016	C	T
22	chr22:44094062:C:T	0	44094062	T	C
22	chr22:44094352:A:G	0	44094352	G	A
22	chr22:44094404:A:G	0	44094404	G	A
22	chr22:44094885:C:G	0	44094885	G	C
22	chr22:44095138:A:G	0	44095138	G	A
22	chr22:44095155:T:C	0	44095155	C	T
22	chr22:44095235:A:G	0	44095235	G	A
22	chr22:44095236:C:T	0	44095236	T	C
22	chr22:44095247:A:G	0	44095247	G	A
22	chr22:44095571:G:A	0	44095571	A	G
22	chr22:44095585:C:T	0	44095585	T	C
22	chr22:44095697:T:C	0	44095697	C	T
22	chr22:44095943:A:G	0	44095943	G	A
22	chr22:44096028:A:G	0	44096028	G	A
22	chr22:44096129:T:G	0	44096129	G	T
22	chr22:44096376:T:C	0	44096376	C	T
22	chr22:44096378:A:G	0	44096378	G	A
22	chr22:44096682:C:T	0	44096682	T	C
22	chr22:44096779:T:C	0	44096779	C	T
22	chr22:44096795:A:G	0	44096795	G	A
22	chr22:44096799:C:T	0	44096799	T	C
22	chr22:44096910:A:T	0	44096910	T	A
22	chr22:44096976:G:A	0	44096976	A	G
22	chr22:44096989:T:C	0	44096989	C	T
22	chr22:44096992:A:G	0	44096992	G	A
22	chr22:44097221:C:T	0	44097221	T	C
22	chr22:44097436:G:A	0	44097436	A	G
22	chr22:44097571:C:G	0	44097571	G	C
22	chr22:44097590:A:G	0	44097590	G	A
22	chr22:44097943:A:G	0	44097943	G	A
22	chr22:44098004:CAG:C	0	44098004	C	CAG
22	chr22:44098033:C:T	0	44098033	T	C
22	chr22:44098437:A:G	0	44098437	G	A
22	chr22:44098539:G:A	0	44098539	A	G
22	chr22:44098586:C:T	0	44098586	T	C
22	chr22:44098815:T:G	0	44098815	G	T
22	chr22:44099649:G:A	0	44099649	A	G
22	chr22:44100525:A:C	0	44100525	C	A
22	chr22:44101037:A:G	0	44101037	G	A
22	chr22:44101887:C:T	0	44101887	T	C
22	chr22:44102144:G:A	0	44102144	A	G
22	chr22:44102177:A:G	0	44102177	G	A
22	chr22:44102254:C:T	0	44102254	T	C
22	chr22:44102283:C:G	0	44102283	G	C
22	chr22:44102588:A:G	0	44102588	G	A
22	chr22:44103209:G:C	0	44103209	C	G
22	chr22:44103337:A:C	0	44103337	C	A
22	chr22:44103463:A:C	0	44103463	C	A
22	chr22:44104263:A:G	0	44104263	G	A
22	chr22:44105755:C:T	0	44105755	T	C
22	chr22:44107602:T:G	0	44107602	G	T
22	chr22:44107839:C:T	0	44107839	T	C
22	chr22:44108125:C:T	0	44108125	T	C
22	chr22:44108317:C:G	0	44108317	G	C
22	chr22:44108922:G:A	0	44108922	A	G
22	chr22:44109985:C:T	0	44109985	T	C
22	chr22:44110353:C:T	0	44110353	T	C
22	chr22:44111630:T:A	0	44111630	A	T
22	chr22:44116013:T:C	0	44116013	C	T
22	chr22:44116038:C:T	0	44116038	T	C
22	chr22:44116050:T:C	0	44116050	C	T
22	chr22:44116219:C:G	0	44116219	G	C
22	chr22:44116244:A:G	0	44116244	G	A
22	chr22:44116753:G:C	0	44116753	C	G
22	chr22:44116804:T:C	0	44116804	C	T
22	chr22:44116915:A:G	0	44116915	G	A
22	chr22:44116928:T:C	0	44116928	C	T
22	chr22:44116968:T:C	0	44116968	C	T
22	chr22:44117124:T:C	0	44117124	C	T
22	chr22:44117411:G:A	0	44117411	A	G
22	chr22:44117492:G:T	0	44117492	T	G
22	chr22:44117593:T:C	0	44117593	C	T
22	chr22:44117778:T:C	0	44117778	C	T
22	chr22:44117948:C:T	0	44117948	T	C
22	chr22:44117949:G:A	0	44117949	A	G
22	chr22:44118362:A:G	0	44118362	G	A
22	chr22:44118387:A:G	0	44118387	G	A
22	chr22:44118423:A:G	0	44118423	G	A
22	chr22:44118435:G:A	0	44118435	A	G
22	chr22:44118929:C:T	0	44118929	T	C
22	chr22:44120501:G:C	0	44120501	C	G
22	chr22:44120536:G:A	0	44120536	A	G
22	chr22:44120728:T:TGTA	0	44120728	TGTA	T
22	chr22:44121109:G:A	0	44121109	A	G
22	chr22:44121385:C:A	0	44121385	A	C
22	chr22:44121400:C:T	0	44121400	T	C
22	chr22:44122009:T:C	0	44122009	C	T
22	chr22:44122691:T:A	0	44122691	A	T
22	chr22:44122996:C:T	0	44122996	T	C
22	chr22:44123534:C:T	0	44123534	T	C
22	chr22:44124012:C:T	0	44124012	T	C
22	chr22:44125156:T:G	0	44125156	G	T
22	chr22:44125245:A:T	0	44125245	T	A
22	chr22:44125395:C:T	0	44125395	T	C
22	chr22:44125558:C:T	0	44125558	T	C
22	chr22:44126432:T:C	0	44126432	C	T
22	chr22:44126470:G:C	0	44126470	C	G
22	chr22:44126506:G:A	0	44126506	A	G
22	chr22:44126861:A:G	0	44126861	G	A
22	chr22:44126953:C:T	0	44126953	T	C
22	chr22:44127282:G:A	0	44127282	A	G
22	chr22:44127670:G:C	0	44127670	C	G
22	chr22:44128020:C:T	0	44128020	T	C
22	chr22:44128027:C:G	0	44128027	G	C
22	chr22:44128068:C:G	0	44128068	G	C
22	chr22:44128243:T:A	0	44128243	A	T
22	chr22:44128263:G:A	0	44128263	A	G
22	chr22:44128758:A:G	0	44128758	G	A
22	chr22:44129334:G:A	0	44129334	A	G
22	chr22:44129494:G:A	0	44129494	A	G
22	chr22:44129620:G:A	0	44129620	A	G
22	chr22:44129859:A:G	0	44129859	G	A
22	chr22:44129918:C:G	0	44129918	G	C
22	chr22:44130225:A:C	0	44130225	C	A
22	chr22:44130250:A:G	0	44130250	G	A
22	chr22:44130387:C:T	0	44130387	T	C
22	chr22:44130555:G:A	0	44130555	A	G
22	chr22:44131195:G:A	0	44131195	A	G
22	chr22:44131197:A:G	0	44131197	G	A
22	chr22:44131215:T:C	0	44131215	C	T
22	chr22:44131347:T:G	0	44131347	G	T
22	chr22:44131834:G:A	0	44131834	A	G
22	chr22:44132255:G:A	0	44132255	A	G
22	chr22:44132266:A:T	0	44132266	T	A
22	chr22:44134192:A:T	0	44134192	T	A
22	chr22:44134321:C:T	0	44134321	T	C
22	chr22:44134406:G:A	0	44134406	A	G
22	chr22:44134540:T:C	0	44134540	C	T
22	chr22:44134574:C:T	0	44134574	T	C
22	chr22:44134964:A:C	0	44134964	C	A
22	chr22:44135126:C:T	0	44135126	T	C
22	chr22:44135343:C:T	0	44135343	T	C
22	chr22:44135457:C:T	0	44135457	T	C
22	chr22:44136379:C:T	0	44136379	T	C
22	chr22:44139007:T:A	0	44139007	A	T
22	chr22:44139328:T:C	0	44139328	C	T
22	chr22:44140792:T:C	0	44140792	C	T
22	chr22:44141255:G:C	0	44141255	C	G
22	chr22:44142025:T:C	0	44142025	C	T
22	chr22:44142282:G:T	0	44142282	T	G
22	chr22:44142490:G:A	0	44142490	A	G
22	chr22:44142808:T:C	0	44142808	C	T
22	chr22:44143010:C:T	0	44143010	T	C
22	chr22:44143021:C:T	0	44143021	T	C
22	chr22:44143413:T:C	0	44143413	C	T
22	chr22:44144511:G:A	0	44144511	A	G
22	chr22:44145092:G:A	0	44145092	A	G
22	chr22:44145309:C:T	0	44145309	T	C
22	chr22:44145524:A:G	0	44145524	G	A
22	chr22:44146503:A:G	0	44146503	G	A
22	chr22:44146993:G:A	0	44146993	A	G
22	chr22:44147125:C:T	0	44147125	T	C
22	chr22:44148148:G:A	0	44148148	A	G
22	chr22:44148780:A:G	0	44148780	G	A
22	chr22:44149476:C:T	0	44149476	T	C
22	chr22:44149485:T:C	0	44149485	C	T
22	chr22:44149642:A:G	0	44149642	G	A
22	chr22:44149665:T:C	0	44149665	C	T
22	chr22:44149882:G:A	0	44149882	A	G
22	chr22:44150539:C:T	0	44150539	T	C
22	chr22:44150619:T:C	0	44150619	C	T
22	chr22:44150702:A:G	0	44150702	G	A
22	chr22:44150945:C:T	0	44150945	T	C
22	chr22:44151233:C:T	0	44151233	T	C
22	chr22:44151831:T:C	0	44151831	C	T
22	chr22:44152210:T:C	0	44152210	C	T
22	chr22:44153064:A:G	0	44153064	G	A
22	chr22:44153697:A:G	0	44153697	G	A
22	chr22:44155875:A:G	0	44155875	G	A
22	chr22:44155907:C:G	0	44155907	G	C
22	chr22:44156886:T:C	0	44156886	C	T
22	chr22:44157126:A:C	0	44157126	C	A
22	chr22:44157306:C:T	0	44157306	T	C
22	chr22:44158899:A:G	0	44158899	G	A
22	chr22:44159148:G:A	0	44159148	A	G
22	chr22:44159564:G:A	0	44159564	A	G
22	chr22:44159730:G:A	0	44159730	A	G
22	chr22:44161145:A:G	0	44161145	G	A
22	chr22:44161183:G:A	0	44161183	A	G
22	chr22:44161415:G:A	0	44161415	A	G
22	chr22:44161475:G:A	0	44161475	A	G
22	chr22:44162519:A:AC	0	44162519	AC	A
22	chr22:44162579:A:C	0	44162579	C	A
22	chr22:44162838:G:A	0	44162838	A	G
22	chr22:44162931:T:C	0	44162931	C	T
22	chr22:44163765:C:T	0	44163765	T	C
22	chr22:44163875:C:T	0	44163875	T	C
22	chr22:44163962:A:G	0	44163962	G	A
22	chr22:44164253:A:T	0	44164253	T	A
22	chr22:44164358:G:A	0	44164358	A	G
22	chr22:44164959:A:G	0	44164959	G	A
22	chr22:44164993:T:C	0	44164993	C	T
22	chr22:44165136:C:T	0	44165136	T	C
22	chr22:44165407:T:C	0	44165407	C	T
22	chr22:44165538:G:A	0	44165538	A	G
22	chr22:44166381:G:A	0	44166381	A	G
22	chr22:44166469:A:G	0	44166469	G	A
22	chr22:44166849:A:G	0	44166849	G	A
22	chr22:44166876:A:G	0	44166876	G	A
22	chr22:44167222:C:T	0	44167222	T	C
22	chr22:44167659:G:A	0	44167659	A	G
22	chr22:44167798:A:G	0	44167798	G	A
22	chr22:44168417:A:C	0	44168417	C	A
22	chr22:44168522:G:A	0	44168522	A	G
22	chr22:44168527:C:T	0	44168527	T	C
22	chr22:44170189:T:C	0	44170189	C	T
22	chr22:44170304:A:G	0	44170304	G	A
22	chr22:44170346:C:A	0	44170346	A	C
22	chr22:44170393:G:A	0	44170393	A	G
22	chr22:44171356:C:A	0	44171356	A	C
22	chr22:44171555:A:G	0	44171555	G	A
22	chr22:44171580:T:C	0	44171580	C	T
22	chr22:44171764:T:C	0	44171764	C	T
22	chr22:44171860:C:T	0	44171860	T	C
22	chr22:44173262:A:G	0	44173262	G	A
22	chr22:44173323:G:A	0	44173323	A	G
22	chr22:44173336:A:G	0	44173336	G	A
22	chr22:44173460:T:C	0	44173460	C	T
22	chr22:44173466:G:A	0	44173466	A	G
22	chr22:44173510:G:A	0	44173510	A	G
22	chr22:44173842:C:T	0	44173842	T	C
22	chr22:44174100:G:A	0	44174100	A	G
22	chr22:44175200:C:T	0	44175200	T	C
22	chr22:44175674:G:A	0	44175674	A	G
22	chr22:44175675:C:T	0	44175675	T	C
22	chr22:44175792:G:A	0	44175792	A	G
22	chr22:44175948:C:T	0	44175948	T	C
22	chr22:44176330:T:G	0	44176330	G	T
22	chr22:44176401:G:A	0	44176401	A	G
22	chr22:44176801:G:A	0	44176801	A	G
22	chr22:44177662:C:T	0	44177662	T	C
22	chr22:44177740:A:G	0	44177740	G	A
22	chr22:44177781:A:G	0	44177781	G	A
22	chr22:44178120:A:G	0	44178120	G	A
22	chr22:44178524:G:A	0	44178524	A	G
22	chr22:44178667:A:G	0	44178667	G	A
22	chr22:44179698:G:C	0	44179698	C	G
22	chr22:44179988:A:G	0	44179988	G	A
22	chr22:44180205:A:G	0	44180205	G	A
22	chr22:44180252:A:G	0	44180252	G	A
22	chr22:44181280:T:A	0	44181280	A	T
22	chr22:44181803:T:A	0	44181803	A	T
22	chr22:44183815:G:A	0	44183815	A	G
22	chr22:44183856:T:C	0	44183856	C	T
22	chr22:44184269:A:G	0	44184269	G	A
22	chr22:44184381:C:T	0	44184381	T	C
22	chr22:44185056:A:G	0	44185056	G	A
22	chr22:44185166:C:T	0	44185166	T	C
22	chr22:44185669:G:A	0	44185669	A	G
22	chr22:44186384:G:A	0	44186384	A	G
22	chr22:44186619:T:C	0	44186619	C	T
22	chr22:44187049:A:C	0	44187049	C	A
22	chr22:44187366:A:C	0	44187366	C	A
22	chr22:44188180:G:A	0	44188180	A	G
22	chr22:44188278:T:C	0	44188278	C	T
22	chr22:44190061:A:G	0	44190061	G	A
22	chr22:44190642:C:T	0	44190642	T	C
22	chr22:44190925:G:A	0	44190925	A	G
22	chr22:44192579:T:C	0	44192579	C	T
22	chr22:44197744:T:C	0	44197744	C	T
22	chr22:44198329:T:G	0	44198329	G	T
22	chr22:44198596:T:C	0	44198596	C	T
22	chr22:44199112:T:A	0	44199112	A	T
22	chr22:44199310:G:A	0	44199310	A	G
22	chr22:44199559:C:T	0	44199559	T	C
22	chr22:44199682:C:A	0	44199682	A	C
22	chr22:44199711:G:A	0	44199711	A	G
22	chr22:44199722:C:T	0	44199722	T	C
22	chr22:44199959:T:C	0	44199959	C	T
22	chr22:44200863:C:A	0	44200863	A	C
22	chr22:44201422:C:T	0	44201422	T	C
22	chr22:44201867:C:T	0	44201867	T	C
22	chr22:44202812:G:A	0	44202812	A	G
22	chr22:44203243:T:C	0	44203243	C	T
22	chr22:44203380:G:A	0	44203380	A	G
22	chr22:44203651:G:A	0	44203651	A	G
22	chr22:44203773:G:A	0	44203773	A	G
22	chr22:44203776:G:A	0	44203776	A	G
22	chr22:44203901:G:A	0	44203901	A	G
22	chr22:44204042:A:G	0	44204042	G	A
22	chr22:44204292:A:G	0	44204292	G	A
22	chr22:44204620:C:T	0	44204620	T	C
22	chr22:44204772:G:A	0	44204772	A	G
22	chr22:44204946:C:T	0	44204946	T	C
22	chr22:44205074:T:C	0	44205074	C	T
22	chr22:44205115:C:A	0	44205115	A	C
22	chr22:44205619:C:G	0	44205619	G	C
22	chr22:44206121:G:T	0	44206121	T	G
22	chr22:44206292:T:C	0	44206292	C	T
22	chr22:44206669:A:C	0	44206669	C	A
22	chr22:44207702:G:A	0	44207702	A	G
22	chr22:44207804:T:C	0	44207804	C	T
22	chr22:44207990:T:C	0	44207990	C	T
22	chr22:44209350:G:A	0	44209350	A	G
22	chr22:44209527:G:A	0	44209527	A	G
22	chr22:44209642:T:C	0	44209642	C	T
22	chr22:44209919:A:G	0	44209919	G	A
22	chr22:44210379:A:G	0	44210379	G	A
22	chr22:44210471:A:G	0	44210471	G	A
22	chr22:44210892:T:C	0	44210892	C	T
22	chr22:44210962:A:G	0	44210962	G	A
22	chr22:44211464:A:T	0	44211464	T	A
22	chr22:44211556:A:G	0	44211556	G	A
22	chr22:44211634:A:C	0	44211634	C	A
22	chr22:44212577:A:C	0	44212577	C	A
22	chr22:44212732:A:G	0	44212732	G	A
22	chr22:44213152:A:G	0	44213152	G	A
22	chr22:44213279:A:G	0	44213279	G	A
22	chr22:44213560:A:G	0	44213560	G	A
22	chr22:44214232:T:C	0	44214232	C	T
22	chr22:44214846:A:C	0	44214846	C	A
22	chr22:44215101:G:A	0	44215101	A	G
22	chr22:44215170:G:T	0	44215170	T	G
22	chr22:44215342:A:G	0	44215342	G	A
22	chr22:44215370:C:G	0	44215370	G	C
22	chr22:44215418:C:T	0	44215418	T	C
22	chr22:44216028:C:T	0	44216028	T	C
22	chr22:44216049:G:A	0	44216049	A	G
22	chr22:44216219:T:C	0	44216219	C	T
22	chr22:44216775:G:C	0	44216775	C	G
22	chr22:44216881:T:C	0	44216881	C	T
22	chr22:44216882:G:A	0	44216882	A	G
22	chr22:44216937:G:A	0	44216937	A	G
22	chr22:44217223:C:T	0	44217223	T	C
22	chr22:44217400:T:C	0	44217400	C	T
22	chr22:44217630:C:T	0	44217630	T	C
22	chr22:44217642:C:T	0	44217642	T	C
22	chr22:44217983:T:C	0	44217983	C	T
22	chr22:44218182:G:T	0	44218182	T	G
22	chr22:44218433:C:A	0	44218433	A	C
22	chr22:44218434:C:T	0	44218434	T	C
22	chr22:44218473:C:T	0	44218473	T	C
22	chr22:44219338:C:T	0	44219338	T	C
22	chr22:44219553:A:G	0	44219553	G	A
22	chr22:44220315:A:G	0	44220315	G	A
22	chr22:44220338:C:G	0	44220338	G	C
22	chr22:44221377:G:A	0	44221377	A	G
22	chr22:44221474:GT:G	0	44221474	G	GT
22	chr22:44221522:G:A	0	44221522	A	G
22	chr22:44221645:C:T	0	44221645	T	C
22	chr22:44221682:A:G	0	44221682	G	A
22	chr22:44221763:T:C	0	44221763	C	T
22	chr22:44221809:T:C	0	44221809	C	T
22	chr22:44221916:T:C	0	44221916	C	T
22	chr22:44221984:A:G	0	44221984	G	A
22	chr22:44222284:CAG:C	0	44222284	C	CAG
22	chr22:44222482:C:T	0	44222482	T	C
22	chr22:44222502:G:A	0	44222502	A	G
22	chr22:44222726:A:G	0	44222726	G	A
22	chr22:44222824:C:T	0	44222824	T	C
22	chr22:44222955:G:A	0	44222955	A	G
22	chr22:44223074:T:TTG	0	44223074	TTG	T
22	chr22:44223084:TTTG:T	0	44223084	T	TTTG
22	chr22:44223091:G:GT	0	44223091	GT	G
22	chr22:44223199:G:T	0	44223199	T	G
22	chr22:44223455:T:G	0	44223455	G	T
22	chr22:44223697:G:C	0	44223697	C	G
22	chr22:44223711:C:T	0	44223711	T	C
22	chr22:44223820:A:G	0	44223820	G	A
22	chr22:44223906:G:A	0	44223906	A	G
22	chr22:44224704:G:A	0	44224704	A	G
22	chr22:44224865:A:G	0	44224865	G	A
22	chr22:44224939:T:G	0	44224939	G	T
22	chr22:44225177:G:A	0	44225177	A	G
22	chr22:44227106:T:C	0	44227106	C	T
22	chr22:44227629:C:T	0	44227629	T	C
22	chr22:44227944:T:C	0	44227944	C	T
22	chr22:44227983:G:A	0	44227983	A	G
22	chr22:44227991:C:T	0	44227991	T	C
22	chr22:44228125:CAG:C	0	44228125	C	CAG
22	chr22:44228367:G:A	0	44228367	A	G
22	chr22:44228805:C:G	0	44228805	G	C
22	chr22:44228854:T:C	0	44228854	C	T
22	chr22:44229338:C:T	0	44229338	T	C
22	chr22:44229539:T:G	0	44229539	G	T
22	chr22:44229586:G:A	0	44229586	A	G
22	chr22:44229618:T:C	0	44229618	C	T
22	chr22:44229828:A:T	0	44229828	T	A
22	chr22:44229920:G:A	0	44229920	A	G
22	chr22:44230284:A:G	0	44230284	G	A
22	chr22:44230422:C:A	0	44230422	A	C
22	chr22:44230431:G:A	0	44230431	A	G
22	chr22:44230451:T:C	0	44230451	C	T
22	chr22:44230731:TTTTTTTTTTC:T	0	44230731	T	TTTTTTTTTTC
22	chr22:44230816:G:A	0	44230816	A	G
22	chr22:44231671:T:C	0	44231671	C	T
22	chr22:44231719:G:A	0	44231719	A	G
22	chr22:44232188:G:A	0	44232188	A	G
22	chr22:44232456:T:G	0	44232456	G	T
22	chr22:44232646:C:T	0	44232646	T	C
22	chr22:44233799:T:A	0	44233799	A	T
22	chr22:44233929:A:G	0	44233929	G	A
22	chr22:44234034:C:T	0	44234034	T	C
22	chr22:44234118:A:G	0	44234118	G	A
22	chr22:44234797:C:T	0	44234797	T	C
22	chr22:44235000:TTC:T	0	44235000	T	TTC
22	chr22:44236042:T:A	0	44236042	A	T
22	chr22:44236609:G:T	0	44236609	T	G
22	chr22:44238258:G:A	0	44238258	A	G
22	chr22:44238331:G:T	0	44238331	T	G
22	chr22:44238739:G:A	0	44238739	A	G
22	chr22:44239406:A:G	0	44239406	G	A
22	chr22:44239949:T:A	0	44239949	A	T
22	chr22:44240888:G:A	0	44240888	A	G
22	chr22:44241073:T:C	0	44241073	C	T
22	chr22:44241541:G:A	0	44241541	A	G
22	chr22:44241593:C:G	0	44241593	G	C
22	chr22:44241804:A:G	0	44241804	G	A
22	chr22:44242070:G:C	0	44242070	C	G
22	chr22:44242113:G:A	0	44242113	A	G
22	chr22:44242821:G:A	0	44242821	A	G
22	chr22:44243011:C:T	0	44243011	T	C
22	chr22:44243100:G:A	0	44243100	A	G
22	chr22:44244020:C:T	0	44244020	T	C
22	chr22:44244586:G:A	0	44244586	A	G
22	chr22:44245435:T:C	0	44245435	C	T
22	chr22:44245744:A:G	0	44245744	G	A
22	chr22:44247281:T:C	0	44247281	C	T
22	chr22:44247449:G:A	0	44247449	A	G
22	chr22:44247991:T:C	0	44247991	C	T
22	chr22:44249103:G:A	0	44249103	A	G
22	chr22:44249813:G:A	0	44249813	A	G
22	chr22:44250104:A:G	0	44250104	G	A
22	chr22:44250429:G:A	0	44250429	A	G
22	chr22:44250783:T:C	0	44250783	C	T
22	chr22:44251343:G:T	0	44251343	T	G
22	chr22:44251540:G:A	0	44251540	A	G
22	chr22:44252041:G:A	0	44252041	A	G
22	chr22:44252101:G:A	0	44252101	A	G
22	chr22:44252213:G:T	0	44252213	T	G
22	chr22:44252280:AAAT:A	0	44252280	A	AAAT
22	chr22:44252648:T:C	0	44252648	C	T
22	chr22:44252652:CACAA:C	0	44252652	C	CACAA
22	chr22:44252920:C:T	0	44252920	T	C
22	chr22:44253236:A:C	0	44253236	C	A
22	chr22:44253357:A:T	0	44253357	T	A
22	chr22:44253498:A:G	0	44253498	G	A
22	chr22:44253533:T:A	0	44253533	A	T
22	chr22:44253661:T:C	0	44253661	C	T
22	chr22:44253666:T:C	0	44253666	C	T
22	chr22:44253785:T:C	0	44253785	C	T
22	chr22:44253907:C:A	0	44253907	A	C
22	chr22:44254293:A:G	0	44254293	G	A
22	chr22:44254515:C:T	0	44254515	T	C
22	chr22:44254846:T:C	0	44254846	C	T
22	chr22:44255046:T:C	0	44255046	C	T
22	chr22:44257006:C:T	0	44257006	T	C
22	chr22:44257931:G:A	0	44257931	A	G
22	chr22:44258196:C:T	0	44258196	T	C
22	chr22:44258269:T:C	0	44258269	C	T
22	chr22:44258308:AAAAC:A	0	44258308	A	AAAAC
22	chr22:44258859:C:G	0	44258859	G	C
22	chr22:44259083:T:A	0	44259083	A	T
22	chr22:44259209:C:T	0	44259209	T	C
22	chr22:44259215:G:A	0	44259215	A	G
22	chr22:44259387:G:A	0	44259387	A	G
22	chr22:44260609:A:G	0	44260609	G	A
22	chr22:44260813:T:C	0	44260813	C	T
22	chr22:44260888:C:T	0	44260888	T	C
22	chr22:44261224:C:T	0	44261224	T	C
22	chr22:44261337:C:T	0	44261337	T	C
22	chr22:44261379:C:T	0	44261379	T	C
22	chr22:44261521:G:A	0	44261521	A	G
22	chr22:44261615:T:C	0	44261615	C	T
22	chr22:44261732:G:A	0	44261732	A	G
22	chr22:44261748:C:T	0	44261748	T	C
22	chr22:44261855:C:T	0	44261855	T	C
22	chr22:44262388:C:T	0	44262388	T	C
22	chr22:44265373:T:C	0	44265373	C	T
22	chr22:44266741:T:C	0	44266741	C	T
22	chr22:44268431:A:G	0	44268431	G	A
22	chr22:44268568:T:C	0	44268568	C	T
22	chr22:44269184:A:G	0	44269184	G	A
22	chr22:44269528:TAC:T	0	44269528	T	TAC
22	chr22:44269570:A:C	0	44269570	C	A
22	chr22:44269801:G:A	0	44269801	A	G
22	chr22:44270796:G:A	0	44270796	A	G
22	chr22:44271012:A:G	0	44271012	G	A
22	chr22:44271434:G:A	0	44271434	A	G
22	chr22:44271977:A:G	0	44271977	G	A
22	chr22:44272870:C:T	0	44272870	T	C
22	chr22:44272912:G:A	0	44272912	A	G
22	chr22:44274336:A:G	0	44274336	G	A
22	chr22:44275001:C:T	0	44275001	T	C
22	chr22:44275421:A:G	0	44275421	G	A
22	chr22:44276886:C:G	0	44276886	G	C
22	chr22:44278122:T:C	0	44278122	C	T
22	chr22:44278601:T:C	0	44278601	C	T
22	chr22:44278602:GA:G	0	44278602	G	GA
22	chr22:44279088:C:A	0	44279088	A	C
22	chr22:44279292:A:G	0	44279292	G	A
22	chr22:44280062:C:T	0	44280062	T	C
22	chr22:44280207:A:G	0	44280207	G	A
22	chr22:44281201:T:C	0	44281201	C	T
22	chr22:44281240:G:A	0	44281240	A	G
22	chr22:44281767:A:G	0	44281767	G	A
22	chr22:44282846:G:A	0	44282846	A	G
22	chr22:44282966:G:C	0	44282966	C	G
22	chr22:44283053:T:C	0	44283053	C	T
22	chr22:44283882:A:G	0	44283882	G	A
22	chr22:44284798:G:A	0	44284798	A	G
22	chr22:44285732:A:G	0	44285732	G	A
22	chr22:44285952:G:A	0	44285952	A	G
22	chr22:44287071:TG:T	0	44287071	T	TG
22	chr22:44288014:TGGCTGGGCCACA:T	0	44288014	T	TGGCTGGGCCACA
22	chr22:44288496:C:A	0	44288496	A	C
22	chr22:44289738:G:A	0	44289738	A	G
22	chr22:44289876:T:C	0	44289876	C	T
22	chr22:44291087:A:G	0	44291087	G	A
22	chr22:44291981:C:T	0	44291981	T	C
22	chr22:44292658:G:C	0	44292658	C	G
22	chr22:44293292:C:T	0	44293292	T	C
22	chr22:44293357:A:G	0	44293357	G	A
22	chr22:44293410:C:T	0	44293410	T	C
22	chr22:44295281:A:G	0	44295281	G	A
22	chr22:44295289:T:A	0	44295289	A	T
22	chr22:44295675:A:G	0	44295675	G	A
22	chr22:44295760:A:G	0	44295760	G	A
22	chr22:44296239:AC:A	0	44296239	A	AC
22	chr22:44296412:AT:A	0	44296412	A	AT
22	chr22:44296660:A:G	0	44296660	G	A
22	chr22:44296974:T:C	0	44296974	C	T
22	chr22:44297638:T:C	0	44297638	C	T
22	chr22:44298796:G:A	0	44298796	A	G
22	chr22:44299042:C:T	0	44299042	T	C
22	chr22:44299170:C:T	0	44299170	T	C
22	chr22:44299208:C:T	0	44299208	T	C
22	chr22:44299319:G:A	0	44299319	A	G
22	chr22:44300494:T:C	0	44300494	C	T
22	chr22:44301862:A:G	0	44301862	G	A
22	chr22:44303029:A:C	0	44303029	C	A
22	chr22:44303524:T:A	0	44303524	A	T
22	chr22:44303648:T:C	0	44303648	C	T
22	chr22:44303653:T:A	0	44303653	A	T
22	chr22:44303677:G:A	0	44303677	A	G
22	chr22:44303700:T:C	0	44303700	C	T
22	chr22:44303943:C:T	0	44303943	T	C
22	chr22:44304067:A:T	0	44304067	T	A
22	chr22:44304317:T:C	0	44304317	C	T
22	chr22:44304658:A:G	0	44304658	G	A
22	chr22:44304850:T:A	0	44304850	A	T
22	chr22:44305166:C:G	0	44305166	G	C
22	chr22:44305213:C:T	0	44305213	T	C
22	chr22:44305813:C:T	0	44305813	T	C
22	chr22:44307354:G:T	0	44307354	T	G
22	chr22:44308796:GC:G	0	44308796	G	GC
22	chr22:44308911:TG:T	0	44308911	T	TG
22	chr22:44309193:T:C	0	44309193	C	T
22	chr22:44309215:G:A	0	44309215	A	G
22	chr22:44309308:A:T	0	44309308	T	A
22	chr22:44309360:G:A	0	44309360	A	G
22	chr22:44309374:C:T	0	44309374	T	C
22	chr22:44309389:C:T	0	44309389	T	C
22	chr22:44309481:T:G	0	44309481	G	T
22	chr22:44310336:A:T	0	44310336	T	A
22	chr22:44310934:A:G	0	44310934	G	A
22	chr22:44311146:A:G	0	44311146	G	A
22	chr22:44311187:C:T	0	44311187	T	C
22	chr22:44313107:G:C	0	44313107	C	G
22	chr22:44313200:T:A	0	44313200	A	T
22	chr22:44313265:C:A	0	44313265	A	C
22	chr22:44313731:T:C	0	44313731	C	T
22	chr22:44313874:G:A	0	44313874	A	G
22	chr22:44313995:G:A	0	44313995	A	G
22	chr22:44314878:T:C	0	44314878	C	T
22	chr22:44314894:G:A	0	44314894	A	G
22	chr22:44315104:G:A	0	44315104	A	G
22	chr22:44315382:G:A	0	44315382	A	G
22	chr22:44315436:T:C	0	44315436	C	T
22	chr22:44317669:A:G	0	44317669	G	A
22	chr22:44318664:C:T	0	44318664	T	C
22	chr22:44319152:G:A	0	44319152	A	G
22	chr22:44319571:C:T	0	44319571	T	C
22	chr22:44319623:C:T	0	44319623	T	C
22	chr22:44319917:C:T	0	44319917	T	C
22	chr22:44319944:G:A	0	44319944	A	G
22	chr22:44320396:G:T	0	44320396	T	G
22	chr22:44320872:T:C	0	44320872	C	T
22	chr22:44321051:A:G	0	44321051	G	A
22	chr22:44321359:T:C	0	44321359	C	T
22	chr22:44321474:TTCCTACTGGCAGAATTGCTCCCCA:T	0	44321474	T	TTCCTACTGGCAGAATTGCTCCCCA
22	chr22:44321767:C:T	0	44321767	T	C
22	chr22:44321871:C:T	0	44321871	T	C
22	chr22:44322288:T:C	0	44322288	C	T
22	chr22:44322463:C:T	0	44322463	T	C
22	chr22:44322524:T:C	0	44322524	C	T
22	chr22:44322592:C:G	0	44322592	G	C
22	chr22:44323919:A:G	0	44323919	G	A
22	chr22:44324703:A:G	0	44324703	G	A
22	chr22:44325117:C:A	0	44325117	A	C
22	chr22:44328245:A:C	0	44328245	C	A
22	chr22:44328988:C:T	0	44328988	T	C
22	chr22:44329177:G:A	0	44329177	A	G
22	chr22:44329453:A:AC	0	44329453	AC	A
22	chr22:44330340:C:T	0	44330340	T	C
22	chr22:44331672:C:G	0	44331672	G	C
22	chr22:44333613:T:C	0	44333613	C	T
22	chr22:44333910:C:T	0	44333910	T	C
22	chr22:44335123:G:A	0	44335123	A	G
22	chr22:44335609:G:A	0	44335609	A	G
22	chr22:44336542:A:G	0	44336542	G	A
22	chr22:44336980:ATGGCCT:A	0	44336980	A	ATGGCCT
22	chr22:44337367:T:A	0	44337367	A	T
22	chr22:44337474:C:T	0	44337474	T	C
22	chr22:44338321:G:A	0	44338321	A	G
22	chr22:44338325:T:G	0	44338325	G	T
22	chr22:44338335:A:G	0	44338335	G	A
22	chr22:44338974:G:A	0	44338974	A	G
22	chr22:44339066:CA:C	0	44339066	C	CA
22	chr22:44339467:C:A	0	44339467	A	C
22	chr22:44339620:T:C	0	44339620	C	T
22	chr22:44339786:T:C	0	44339786	C	T
22	chr22:44339892:G:A	0	44339892	A	G
22	chr22:44339987:T:C	0	44339987	C	T
22	chr22:44340306:A:G	0	44340306	G	A
22	chr22:44340383:G:T	0	44340383	T	G
22	chr22:44341600:C:A	0	44341600	A	C
22	chr22:44341886:A:G	0	44341886	G	A
22	chr22:44341908:G:T	0	44341908	T	G
22	chr22:44342163:A:T	0	44342163	T	A
22	chr22:44342250:A:G	0	44342250	G	A
22	chr22:44342526:A:G	0	44342526	G	A
22	chr22:44343314:G:A	0	44343314	A	G
22	chr22:44343430:G:A	0	44343430	A	G
22	chr22:44343582:A:C	0	44343582	C	A
22	chr22:44343712:G:T	0	44343712	T	G
22	chr22:44344526:G:A	0	44344526	A	G
22	chr22:44344535:C:T	0	44344535	T	C
22	chr22:44344647:A:G	0	44344647	G	A
22	chr22:44344692:C:T	0	44344692	T	C
22	chr22:44344699:C:T	0	44344699	T	C
22	chr22:44344844:G:A	0	44344844	A	G
22	chr22:44345058:G:A	0	44345058	A	G
22	chr22:44345391:A:G	0	44345391	G	A
22	chr22:44345709:T:C	0	44345709	C	T
22	chr22:44346408:C:T	0	44346408	T	C
22	chr22:44346990:C:A	0	44346990	A	C
22	chr22:44347064:C:T	0	44347064	T	C
22	chr22:44347315:T:C	0	44347315	C	T
22	chr22:44347578:C:T	0	44347578	T	C
22	chr22:44348031:T:C	0	44348031	C	T
22	chr22:44348088:C:T	0	44348088	T	C
22	chr22:44348187:C:G	0	44348187	G	C
22	chr22:44348200:T:C	0	44348200	C	T
22	chr22:44348435:A:G	0	44348435	G	A
22	chr22:44348573:T:C	0	44348573	C	T
22	chr22:44349004:G:A	0	44349004	A	G
22	chr22:44349195:G:C	0	44349195	C	G
22	chr22:44349261:T:C	0	44349261	C	T
22	chr22:44349269:T:C	0	44349269	C	T
22	chr22:44349703:C:A	0	44349703	A	C
22	chr22:44350075:G:A	0	44350075	A	G
22	chr22:44350291:A:G	0	44350291	G	A
22	chr22:44350470:G:A	0	44350470	A	G
22	chr22:44350772:C:G	0	44350772	G	C
22	chr22:44350849:G:A	0	44350849	A	G
22	chr22:44350860:A:G	0	44350860	G	A
22	chr22:44351117:C:T	0	44351117	T	C
22	chr22:44351595:G:T	0	44351595	T	G
22	chr22:44351920:C:T	0	44351920	T	C
22	chr22:44352764:G:C	0	44352764	C	G
22	chr22:44352841:A:G	0	44352841	G	A
22	chr22:44353046:G:C	0	44353046	C	G
22	chr22:44354330:G:A	0	44354330	A	G
22	chr22:44354741:C:T	0	44354741	T	C
22	chr22:44354917:G:A	0	44354917	A	G
22	chr22:44355225:G:A	0	44355225	A	G
22	chr22:44355278:A:G	0	44355278	G	A
22	chr22:44355809:T:C	0	44355809	C	T
22	chr22:44355905:G:A	0	44355905	A	G
22	chr22:44356126:G:A	0	44356126	A	G
22	chr22:44356422:T:C	0	44356422	C	T
22	chr22:44356764:C:T	0	44356764	T	C
22	chr22:44357070:T:C	0	44357070	C	T
22	chr22:44357339:G:A	0	44357339	A	G
22	chr22:44357471:T:C	0	44357471	C	T
22	chr22:44357646:C:T	0	44357646	T	C
22	chr22:44358288:T:C	0	44358288	C	T
22	chr22:44359083:G:A	0	44359083	A	G
22	chr22:44359399:G:A	0	44359399	A	G
22	chr22:44359431:G:C	0	44359431	C	G
22	chr22:44359620:C:T	0	44359620	T	C
22	chr22:44359770:A:G	0	44359770	G	A
22	chr22:44359829:G:A	0	44359829	A	G
22	chr22:44359970:T:C	0	44359970	C	T
22	chr22:44360038:A:T	0	44360038	T	A
22	chr22:44360552:G:A	0	44360552	A	G
22	chr22:44360591:C:T	0	44360591	T	C
22	chr22:44360793:G:A	0	44360793	A	G
22	chr22:44361191:C:T	0	44361191	T	C
22	chr22:44361429:T:A	0	44361429	A	T
22	chr22:44361943:T:C	0	44361943	C	T
22	chr22:44363275:G:T	0	44363275	T	G
22	chr22:44363480:C:T	0	44363480	T	C
22	chr22:44364159:G:A	0	44364159	A	G
22	chr22:44364621:C:T	0	44364621	T	C
22	chr22:44364852:C:T	0	44364852	T	C
22	chr22:44365168:G:A	0	44365168	A	G
22	chr22:44365434:C:T	0	44365434	T	C
22	chr22:44365435:C:G	0	44365435	G	C
22	chr22:44365502:G:A	0	44365502	A	G
22	chr22:44365751:C:T	0	44365751	T	C
22	chr22:44366882:A:G	0	44366882	G	A
22	chr22:44367097:G:A	0	44367097	A	G
22	chr22:44367101:T:C	0	44367101	C	T
22	chr22:44367397:T:C	0	44367397	C	T
22	chr22:44367472:G:C	0	44367472	C	G
22	chr22:44367477:A:G	0	44367477	G	A
22	chr22:44367511:A:G	0	44367511	G	A
22	chr22:44367726:G:A	0	44367726	A	G
22	chr22:44367771:A:G	0	44367771	G	A
22	chr22:44367872:G:A	0	44367872	A	G
22	chr22:44367919:G:A	0	44367919	A	G
22	chr22:44367964:A:G	0	44367964	G	A
22	chr22:44367968:A:G	0	44367968	G	A
22	chr22:44368281:G:A	0	44368281	A	G
22	chr22:44368283:C:A	0	44368283	A	C
22	chr22:44368297:G:A	0	44368297	A	G
22	chr22:44368405:T:C	0	44368405	C	T
22	chr22:44368521:T:C	0	44368521	C	T
22	chr22:44368685:C:G	0	44368685	G	C
22	chr22:44368769:C:G	0	44368769	G	C
22	chr22:44369645:G:A	0	44369645	A	G
22	chr22:44369814:G:A	0	44369814	A	G
22	chr22:44370119:C:T	0	44370119	T	C
22	chr22:44370432:C:T	0	44370432	T	C
22	chr22:44370653:G:C	0	44370653	C	G
22	chr22:44370743:T:C	0	44370743	C	T
22	chr22:44370854:C:T	0	44370854	T	C
22	chr22:44371308:T:C	0	44371308	C	T
22	chr22:44371483:C:G	0	44371483	G	C
22	chr22:44371494:G:A	0	44371494	A	G
22	chr22:44371577:T:C	0	44371577	C	T
22	chr22:44371702:G:A	0	44371702	A	G
22	chr22:44372010:C:T	0	44372010	T	C
22	chr22:44372099:G:A	0	44372099	A	G
22	chr22:44372166:C:G	0	44372166	G	C
22	chr22:44372613:A:G	0	44372613	G	A
22	chr22:44372951:G:C	0	44372951	C	G
22	chr22:44373278:T:C	0	44373278	C	T
22	chr22:44373655:T:C	0	44373655	C	T
22	chr22:44373787:C:T	0	44373787	T	C
22	chr22:44373851:A:G	0	44373851	G	A
22	chr22:44374160:A:T	0	44374160	T	A
22	chr22:44374246:G:A	0	44374246	A	G
22	chr22:44374416:T:A	0	44374416	A	T
22	chr22:44374436:A:G	0	44374436	G	A
22	chr22:44374620:T:A	0	44374620	A	T
22	chr22:44375444:T:C	0	44375444	C	T
22	chr22:44375883:T:C	0	44375883	C	T
22	chr22:44376027:A:C	0	44376027	C	A
22	chr22:44376029:A:C	0	44376029	C	A
22	chr22:44376067:T:C	0	44376067	C	T
22	chr22:44376068:G:T	0	44376068	T	G
22	chr22:44376542:A:G	0	44376542	G	A
22	chr22:44376729:G:C	0	44376729	C	G
22	chr22:44376760:T:C	0	44376760	C	T
22	chr22:44377175:A:G	0	44377175	G	A
22	chr22:44377220:A:C	0	44377220	C	A
22	chr22:44377984:G:T	0	44377984	T	G
22	chr22:44378602:G:A	0	44378602	A	G
22	chr22:44378607:T:C	0	44378607	C	T
22	chr22:44378820:T:C	0	44378820	C	T
22	chr22:44378988:C:T	0	44378988	T	C
22	chr22:44378994:A:AG	0	44378994	AG	A
22	chr22:44379021:C:T	0	44379021	T	C
22	chr22:44379967:G:A	0	44379967	A	G
22	chr22:44381860:C:A	0	44381860	A	C
22	chr22:44381986:G:C	0	44381986	C	G
22	chr22:44382130:A:G	0	44382130	G	A
22	chr22:44382262:G:A	0	44382262	A	G
22	chr22:44382446:A:G	0	44382446	G	A
22	chr22:44382658:T:C	0	44382658	C	T
22	chr22:44382858:A:G	0	44382858	G	A
22	chr22:44382891:G:A	0	44382891	A	G
22	chr22:44383097:T:A	0	44383097	A	T
22	chr22:44383423:G:A	0	44383423	A	G
22	chr22:44383548:T:C	0	44383548	C	T
22	chr22:44384573:C:A	0	44384573	A	C
22	chr22:44384586:T:C	0	44384586	C	T
22	chr22:44385301:G:A	0	44385301	A	G
22	chr22:44385313:A:G	0	44385313	G	A
22	chr22:44385530:G:A	0	44385530	A	G
22	chr22:44385831:A:G	0	44385831	G	A
22	chr22:44385837:A:T	0	44385837	T	A
22	chr22:44386036:T:A	0	44386036	A	T
22	chr22:44386039:A:G	0	44386039	G	A
22	chr22:44386385:T:C	0	44386385	C	T
22	chr22:44386906:G:A	0	44386906	A	G
22	chr22:44387899:A:G	0	44387899	G	A
22	chr22:44388499:A:C	0	44388499	C	A
22	chr22:44388943:C:T	0	44388943	T	C
22	chr22:44388967:A:G	0	44388967	G	A
22	chr22:44389060:C:T	0	44389060	T	C
22	chr22:44389113:G:T	0	44389113	T	G
22	chr22:44389182:T:C	0	44389182	C	T
22	chr22:44389526:G:C	0	44389526	C	G
22	chr22:44389811:G:A	0	44389811	A	G
22	chr22:44390306:A:T	0	44390306	T	A
22	chr22:44390360:A:G	0	44390360	G	A
22	chr22:44390672:T:G	0	44390672	G	T
22	chr22:44390952:T:A	0	44390952	A	T
22	chr22:44391612:C:T	0	44391612	T	C
22	chr22:44391635:G:A	0	44391635	A	G
22	chr22:44392028:T:A	0	44392028	A	T
22	chr22:44392226:G:A	0	44392226	A	G
22	chr22:44392493:C:T	0	44392493	T	C
22	chr22:44392630:T:C	0	44392630	C	T
22	chr22:44392680:T:A	0	44392680	A	T
22	chr22:44392834:C:T	0	44392834	T	C
22	chr22:44393179:C:T	0	44393179	T	C
22	chr22:44393637:G:A	0	44393637	A	G
22	chr22:44394996:G:A	0	44394996	A	G
22	chr22:44395658:A:G	0	44395658	G	A
22	chr22:44395726:A:G	0	44395726	G	A
22	chr22:44395824:G:C	0	44395824	C	G
22	chr22:44395927:T:C	0	44395927	C	T
22	chr22:44396070:G:A	0	44396070	A	G
22	chr22:44396185:A:G	0	44396185	G	A
22	chr22:44396248:C:T	0	44396248	T	C
22	chr22:44396733:C:T	0	44396733	T	C
22	chr22:44398049:G:A	0	44398049	A	G
22	chr22:44398634:T:C	0	44398634	C	T
22	chr22:44398755:G:A	0	44398755	A	G
22	chr22:44398953:G:C	0	44398953	C	G
22	chr22:44400096:G:A	0	44400096	A	G
22	chr22:44400256:G:T	0	44400256	T	G
22	chr22:44400477:G:C	0	44400477	C	G
22	chr22:44401807:A:C	0	44401807	C	A
22	chr22:44401843:C:A	0	44401843	A	C
22	chr22:44402430:G:A	0	44402430	A	G
22	chr22:44402766:C:T	0	44402766	T	C
22	chr22:44402840:C:T	0	44402840	T	C
22	chr22:44403214:T:G	0	44403214	G	T
22	chr22:44403369:A:T	0	44403369	T	A
22	chr22:44403505:G:T	0	44403505	T	G
22	chr22:44404134:C:T	0	44404134	T	C
22	chr22:44404759:G:C	0	44404759	C	G
22	chr22:44404760:A:G	0	44404760	G	A
22	chr22:44405181:T:A	0	44405181	A	T
22	chr22:44405346:G:C	0	44405346	C	G
22	chr22:44405497:C:T	0	44405497	T	C
22	chr22:44405682:A:T	0	44405682	T	A
22	chr22:44406215:T:C	0	44406215	C	T
22	chr22:44407389:C:T	0	44407389	T	C
22	chr22:44407842:C:T	0	44407842	T	C
22	chr22:44408312:T:C	0	44408312	C	T
22	chr22:44408323:C:T	0	44408323	T	C
22	chr22:44408591:T:C	0	44408591	C	T
22	chr22:44408685:G:T	0	44408685	T	G
22	chr22:44408987:C:A	0	44408987	A	C
22	chr22:44409097:G:A	0	44409097	A	G
22	chr22:44409950:C:T	0	44409950	T	C
22	chr22:44410741:A:G	0	44410741	G	A
22	chr22:44412032:G:A	0	44412032	A	G
22	chr22:44413059:T:C	0	44413059	C	T
22	chr22:44413313:A:G	0	44413313	G	A
22	chr22:44413656:G:A	0	44413656	A	G
22	chr22:44413785:C:A	0	44413785	A	C
22	chr22:44413834:T:A	0	44413834	A	T
22	chr22:44414503:CT:C	0	44414503	C	CT
22	chr22:44414862:T:A	0	44414862	A	T
22	chr22:44415185:C:T	0	44415185	T	C
22	chr22:44415195:T:C	0	44415195	C	T
22	chr22:44415609:T:C	0	44415609	C	T
22	chr22:44415864:C:T	0	44415864	T	C
22	chr22:44415882:C:T	0	44415882	T	C
22	chr22:44416049:C:T	0	44416049	T	C
22	chr22:44416655:A:G	0	44416655	G	A
22	chr22:44416881:T:G	0	44416881	G	T
22	chr22:44417074:A:G	0	44417074	G	A
22	chr22:44417130:T:C	0	44417130	C	T
22	chr22:44417775:C:A	0	44417775	A	C
22	chr22:44418457:A:G	0	44418457	G	A
22	chr22:44418508:T:C	0	44418508	C	T
22	chr22:44418826:G:A	0	44418826	A	G
22	chr22:44418943:A:G	0	44418943	G	A
22	chr22:44419333:A:G	0	44419333	G	A
22	chr22:44419606:A:G	0	44419606	G	A
22	chr22:44420727:G:T	0	44420727	T	G
22	chr22:44420897:A:G	0	44420897	G	A
22	chr22:44421076:A:T	0	44421076	T	A
22	chr22:44421110:T:C	0	44421110	C	T
22	chr22:44421113:C:A	0	44421113	A	C
22	chr22:44421242:T:C	0	44421242	C	T
22	chr22:44421532:C:A	0	44421532	A	C
22	chr22:44421548:T:C	0	44421548	C	T
22	chr22:44421575:T:A	0	44421575	A	T
22	chr22:44421743:C:T	0	44421743	T	C
22	chr22:44421964:C:T	0	44421964	T	C
22	chr22:44422013:A:G	0	44422013	G	A
22	chr22:44422075:C:T	0	44422075	T	C
22	chr22:44422170:G:A	0	44422170	A	G
22	chr22:44422380:T:A	0	44422380	A	T
22	chr22:44422638:T:C	0	44422638	C	T
22	chr22:44422756:G:A	0	44422756	A	G
22	chr22:44422900:C:T	0	44422900	T	C
22	chr22:44422908:G:C	0	44422908	C	G
22	chr22:44423015:G:A	0	44423015	A	G
22	chr22:44423020:T:C	0	44423020	C	T
22	chr22:44423106:T:C	0	44423106	C	T
22	chr22:44424916:A:G	0	44424916	G	A
22	chr22:44425030:A:T	0	44425030	T	A
22	chr22:44425197:C:G	0	44425197	G	C
22	chr22:44425214:C:A	0	44425214	A	C
22	chr22:44425273:C:T	0	44425273	T	C
22	chr22:44425360:A:G	0	44425360	G	A
22	chr22:44427170:C:A	0	44427170	A	C
22	chr22:44427215:A:C	0	44427215	C	A
22	chr22:44427565:G:A	0	44427565	A	G
22	chr22:44428452:A:C	0	44428452	C	A
22	chr22:44428615:A:G	0	44428615	G	A
22	chr22:44428776:G:A	0	44428776	A	G
```
