## Supplementary material for "Characterization of shared and ancestry-specific signals driving complex traits using multi-ancestry fine-mapping": mesusieoutput

```
                 eur          afr      eur_afr
   [1,] 2.150152e-05 1.247878e-05 6.147008e-06
   [2,] 2.106697e-05 1.144119e-05 6.456314e-06
   [3,] 6.247226e-06 1.040738e-05 1.470268e-06
   [4,] 4.359050e-06 1.458917e-05 1.533797e-06
   [5,] 5.987702e-06 1.094916e-05 1.398522e-06
   [6,] 7.059583e-06 1.167586e-05 1.513828e-06
   [7,] 5.071636e-05 1.202732e-05 1.357193e-05
   [8,] 1.664313e-05 1.087188e-05 2.931897e-06
   [9,] 4.419566e-06 1.025322e-05 1.435961e-06
  [10,] 1.810952e-05 8.770485e-06 5.919615e-06
  [11,] 8.308475e-06 1.114797e-05 3.787208e-06
  [12,] 2.234172e-05 1.238449e-05 6.580427e-06
  [13,] 2.108176e-05 8.919005e-06 7.170305e-06
  [14,] 8.512201e-06 1.188853e-05 4.091768e-06
  [15,] 3.487910e-06 1.209605e-05 1.162974e-06
  [16,] 6.406975e-06 1.075927e-05 1.472723e-06
  [17,] 1.554675e-05 1.204352e-05 4.759174e-06
  [18,] 8.591811e-06 1.057880e-05 2.488816e-06
  [19,] 1.152541e-05 1.032293e-05 4.101694e-06
  [20,] 7.602449e-05 1.234326e-05 2.201966e-05
  [21,] 6.652212e-05 1.237861e-05 1.891206e-05
  [22,] 5.030359e-06 1.144303e-05 1.865102e-06
  [23,] 4.970110e-06 9.483015e-06 1.691059e-06
  [24,] 1.952777e-05 9.744822e-06 7.337064e-06
  [25,] 4.172192e-05 9.900005e-06 1.645400e-05
  [26,] 6.041126e-06 1.081044e-05 2.137431e-06
  [27,] 5.644462e-06 1.062513e-05 1.949559e-06
  [28,] 7.336071e-06 1.084509e-05 3.121444e-06
  [29,] 1.952171e-05 1.066664e-05 8.185167e-06
  [30,] 5.992828e-06 1.119705e-05 2.622697e-06
  [31,] 2.062428e-05 8.994022e-06 7.293237e-06
  [32,] 4.962856e-05 1.228830e-05 1.432080e-05
  [33,] 4.126162e-05 1.235345e-05 1.204354e-05
  [34,] 3.497855e-05 1.024211e-05 1.450325e-05
  [35,] 5.466471e-06 1.706069e-05 2.443224e-06
  [36,] 2.349385e-05 1.006542e-05 9.288303e-06
  [37,] 3.264126e-05 1.236966e-05 9.515793e-06
  [38,] 5.729833e-06 1.712263e-05 2.620220e-06
  [39,] 5.004371e-05 1.076548e-05 1.644191e-05
  [40,] 3.631177e-05 1.234452e-05 1.072471e-05
  [41,] 4.803893e-05 1.236184e-05 1.388280e-05
  [42,] 6.121740e-06 1.075473e-05 2.155443e-06
  [43,] 3.574829e-05 1.234441e-05 1.056497e-05
  [44,] 3.948372e-05 1.393700e-05 2.326688e-05
  [45,] 6.055636e-06 1.628366e-05 2.763841e-06
  [46,] 1.548460e-05 1.479956e-05 3.708059e-06
  [47,] 1.952386e-05 1.152517e-05 9.084821e-06
  [48,] 4.706612e-05 1.234877e-05 1.375290e-05
  [49,] 1.759561e-05 1.098886e-05 7.590395e-06
  [50,] 1.780427e-05 1.034627e-05 7.209368e-06
  [51,] 1.249833e-05 9.182269e-06 4.857546e-06
  [52,] 2.064061e-05 9.583415e-06 7.563309e-06
  [53,] 6.767982e-05 9.509347e-06 2.493450e-05
  [54,] 4.548415e-06 1.232628e-05 1.500472e-06
  [55,] 1.239881e-05 1.102214e-05 4.761299e-06
  [56,] 2.025352e-05 1.240034e-05 5.980698e-06
  [57,] 4.595415e-06 1.236000e-05 1.505519e-06
  [58,] 2.979686e-05 1.240352e-05 8.585874e-06
  [59,] 4.113118e-06 1.340762e-05 1.390064e-06
  [60,] 4.760581e-06 1.237001e-05 1.551209e-06
  [61,] 3.347593e-05 1.135954e-05 6.578613e-06
  [62,] 1.211222e-05 1.208449e-05 5.658596e-06
  [63,] 4.332196e-06 1.904464e-05 2.200322e-06
  [64,] 2.377746e-05 1.148466e-05 4.871826e-06
  [65,] 2.483667e-05 1.103265e-05 5.360106e-06
  [66,] 6.091585e-06 1.017768e-05 2.053804e-06
  [67,] 1.116678e-05 1.329616e-05 5.696822e-06
  [68,] 5.749701e-06 1.075830e-05 1.763983e-06
  [69,] 3.723269e-06 1.161378e-05 1.219355e-06
  [70,] 1.054980e-05 1.023532e-05 3.654339e-06
  [71,] 6.822882e-06 1.054595e-05 2.924768e-06
  [72,] 6.791482e-06 1.039209e-05 2.626747e-06
  [73,] 4.413927e-06 1.019940e-05 1.545368e-06
  [74,] 5.724755e-06 1.319143e-05 1.958778e-06
  [75,] 1.532112e-05 9.928338e-06 4.534565e-06
  [76,] 6.543195e-06 1.232078e-05 2.176820e-06
  [77,] 3.851510e-06 8.495723e-06 1.209016e-06
  [78,] 5.798121e-06 1.052624e-05 1.927894e-06
  [79,] 2.346137e-04 1.716673e-05 1.965727e-04
  [80,] 4.388993e-06 8.759533e-06 1.365933e-06
  [81,] 2.516979e-05 1.742218e-05 1.594920e-05
  [82,] 1.024159e-05 9.737921e-06 3.392789e-06
  [83,] 4.654454e-06 1.240923e-05 1.592206e-06
  [84,] 4.817697e-06 2.400760e-05 2.705495e-06
  [85,] 1.414846e-05 1.006446e-05 4.249286e-06
  [86,] 1.054548e-05 1.042518e-05 3.080673e-06
  [87,] 1.114452e-05 1.132227e-05 2.976476e-06
  [88,] 1.006451e-05 1.193825e-05 2.599843e-06
  [89,] 4.082874e-05 9.135311e-06 1.019150e-05
  [90,] 1.794969e-05 1.574446e-05 2.501501e-06
  [91,] 4.789069e-06 2.597772e-05 2.239558e-06
  [92,] 5.381341e-06 1.312933e-05 1.210620e-06
  [93,] 8.357004e-05 1.971266e-05 7.209791e-05
  [94,] 8.305178e-06 1.450037e-05 4.348528e-06
  [95,] 5.123573e-04 8.288381e-06 8.794044e-05
  [96,] 1.032998e-05 8.062726e-06 2.900261e-06
  [97,] 1.159173e-05 8.805117e-06 2.442187e-06
  [98,] 6.021955e-04 1.063212e-05 5.958290e-05
  [99,] 4.532639e-04 8.977182e-06 6.221462e-05
 [100,] 9.849505e-04 8.555051e-06 1.428602e-04
 [101,] 1.835722e-04 3.126552e-05 9.682243e-06
 [102,] 4.411577e-04 8.879668e-06 6.273203e-05
 [103,] 8.531793e-06 8.253478e-06 2.142452e-06
 [104,] 2.000329e-04 1.090695e-05 4.449610e-05
 [105,] 3.479368e-04 1.127437e-05 5.254300e-05
 [106,] 1.549392e-04 1.169288e-05 2.927579e-05
 [107,] 9.447445e-06 9.290077e-06 2.829480e-06
 [108,] 1.732166e-04 1.177323e-05 3.197975e-05
 [109,] 1.604333e-04 1.172084e-05 3.007229e-05
 [110,] 1.562040e-04 1.117691e-05 3.295136e-05
 [111,] 9.134645e-06 1.242703e-05 2.922769e-06
 [112,] 1.864513e-04 1.182056e-05 1.053079e-04
 [113,] 9.989647e-06 1.252357e-05 4.022630e-06
 [114,] 8.428475e-06 4.885403e-05 1.995570e-06
 [115,] 8.019896e-06 9.271970e-06 2.382742e-06
 [116,] 6.381418e-06 8.757223e-06 1.898224e-06
 [117,] 1.381741e-04 1.176734e-05 4.819533e-05
 [118,] 3.005243e-04 1.058746e-05 3.344274e-05
 [119,] 8.822607e-06 1.385995e-05 2.249240e-06
 [120,] 2.175494e-04 4.000496e-05 1.058873e-05
 [121,] 3.296987e-06 1.250148e-05 1.141255e-06
 [122,] 1.257668e-04 1.180966e-05 4.462278e-05
 [123,] 1.266839e-04 1.068915e-05 2.039612e-05
 [124,] 3.816427e-05 1.230994e-05 2.233515e-05
 [125,] 1.917993e-05 1.260814e-05 6.961388e-06
 [126,] 1.080085e-05 8.901985e-06 3.408993e-06
 [127,] 1.249480e-05 1.485210e-05 7.385379e-06
 [128,] 6.488645e-06 9.285136e-06 1.863203e-06
 [129,] 2.359194e-05 1.275678e-05 9.245805e-06
 [130,] 3.791302e-03 8.109967e-06 8.431236e-04
 [131,] 6.391673e-06 9.444644e-06 1.851062e-06
 [132,] 5.595873e-05 1.095970e-05 1.746850e-05
 [133,] 2.506526e-03 8.944512e-06 3.451294e-04
 [134,] 1.950826e-05 1.250582e-05 6.826416e-06
 [135,] 1.985870e-05 1.252388e-05 7.008200e-06
 [136,] 9.108351e-05 1.830764e-05 9.097224e-06
 [137,] 7.624930e-05 1.093018e-05 2.392012e-05
 [138,] 7.472327e-06 9.829321e-06 2.540925e-06
 [139,] 3.843972e-04 9.726502e-06 4.430682e-05
 [140,] 7.541647e-06 9.989679e-06 2.533848e-06
 [141,] 3.396259e-04 9.742126e-06 3.977131e-05
 [142,] 1.407047e-03 8.709959e-06 4.055131e-04
 [143,] 2.513716e-04 1.195155e-05 2.598237e-05
 [144,] 5.057832e-04 1.581441e-05 3.975956e-05
 [145,] 3.066693e-05 1.467636e-05 5.023311e-06
 [146,] 8.408094e-06 9.099996e-06 2.562543e-06
 [147,] 4.066449e-05 1.543944e-05 6.016996e-06
 [148,] 6.964690e-06 8.642234e-06 1.951804e-06
 [149,] 5.709382e-05 8.784015e-06 1.410792e-05
 [150,] 3.312525e-05 1.562144e-05 4.069029e-06
 [151,] 5.963344e-05 2.078647e-05 5.278687e-06
 [152,] 2.930286e-05 1.254026e-05 1.049933e-05
 [153,] 2.540501e-05 1.254418e-05 9.098740e-06
 [154,] 4.428694e-05 8.556076e-06 1.180418e-05
 [155,] 2.889662e-05 1.239508e-05 9.688051e-06
 [156,] 3.184044e-05 1.238777e-05 1.048702e-05
 [157,] 6.133944e-06 3.645285e-05 2.210559e-06
 [158,] 2.254547e-05 1.226626e-05 7.915728e-06
 [159,] 7.946895e-06 9.139891e-06 1.868970e-06
 [160,] 2.290472e-05 1.252345e-05 8.107195e-06
 [161,] 2.466869e-05 1.252345e-05 8.740993e-06
 [162,] 1.166363e-05 1.392788e-05 2.980094e-06
 [163,] 2.300259e-05 1.250250e-05 8.060811e-06
 [164,] 2.590837e-05 2.473452e-05 2.544169e-05
 [165,] 2.598003e-05 1.244239e-05 8.821526e-06
 [166,] 2.665242e-05 1.250265e-05 9.356094e-06
 [167,] 6.797170e-06 1.318963e-05 1.954198e-06
 [168,] 3.305228e-06 1.983606e-05 1.438350e-06
 [169,] 8.161749e-05 9.810739e-06 3.514899e-05
 [170,] 6.000188e-06 1.692867e-05 2.264900e-06
 [171,] 1.426984e-04 9.390813e-06 2.434712e-05
 [172,] 3.525127e-05 1.230299e-05 1.182963e-05
 [173,] 5.262724e-06 5.928898e-05 3.843030e-06
 [174,] 3.791246e-05 1.234178e-05 1.313734e-05
 [175,] 9.500348e-06 1.055190e-05 2.925745e-06
 [176,] 1.060031e-05 1.202897e-05 2.814643e-06
 [177,] 9.339336e-05 8.890248e-06 2.137445e-05
 [178,] 1.041501e-05 1.080035e-05 3.389608e-06
 [179,] 1.714103e-04 8.818465e-06 3.978659e-05
 [180,] 1.645725e-04 8.836739e-06 3.778005e-05
 [181,] 3.134445e-06 9.774802e-06 9.495968e-07
 [182,] 8.382080e-06 1.215961e-05 2.823875e-06
 [183,] 5.773499e-06 1.085801e-05 2.153089e-06
 [184,] 5.110605e-06 9.464589e-06 1.537025e-06
 [185,] 1.180545e-04 1.261779e-04 5.197950e-04
 [186,] 1.956325e-04 1.031884e-04 8.793567e-04
 [187,] 3.536203e-05 1.255422e-05 1.322679e-05
 [188,] 2.006126e-04 1.775314e-05 1.935888e-04
 [189,] 3.294473e-05 1.248314e-05 1.203310e-05
 [190,] 1.939453e-04 1.153320e-04 9.473886e-04
 [191,] 1.087925e-04 9.468921e-06 4.151298e-05
 [192,] 2.864706e-05 1.242372e-05 1.022440e-05
 [193,] 3.937758e-04 1.346072e-05 1.985066e-04
 [194,] 3.020534e-05 1.244200e-05 1.087105e-05
 [195,] 3.523217e-05 1.608865e-05 5.648574e-06
 [196,] 1.431728e-04 1.166647e-05 8.114194e-05
 [197,] 1.946093e-04 6.492927e-05 6.291737e-04
 [198,] 1.360995e-05 1.247031e-05 2.542457e-06
 [199,] 1.392891e-05 1.312330e-05 2.525033e-06
 [200,] 2.502878e-04 8.808646e-06 5.766887e-05
 [201,] 3.026343e-05 9.694374e-06 1.039746e-05
 [202,] 1.325276e-05 9.575865e-06 4.514098e-06
 [203,] 1.108907e-04 3.067060e-05 1.811679e-04
 [204,] 3.885011e-05 9.341866e-06 1.009487e-05
 [205,] 3.518943e-04 1.270922e-05 2.197616e-04
 [206,] 3.531475e-05 1.241368e-05 1.259573e-05
 [207,] 2.043947e-04 8.775597e-06 5.036451e-05
 [208,] 2.491651e-04 8.807596e-06 5.725636e-05
 [209,] 1.585266e-04 1.182032e-04 7.431775e-04
 [210,] 1.544819e-04 1.183399e-04 7.171805e-04
 [211,] 1.324936e-05 1.395999e-05 2.503020e-06
 [212,] 1.380208e-05 1.000842e-04 3.401468e-05
 [213,] 1.315357e-04 6.041530e-05 3.946455e-04
 [214,] 1.297356e-05 1.314859e-05 2.516470e-06
 [215,] 1.729336e-04 1.324762e-04 8.946395e-04
 [216,] 1.347099e-05 1.482844e-05 2.504316e-06
 [217,] 2.586996e-04 8.975814e-06 4.181048e-05
 [218,] 1.165714e-05 1.346617e-05 5.302562e-06
 [219,] 1.785199e-04 1.308122e-04 9.225043e-04
 [220,] 1.284541e-05 1.225515e-05 5.446462e-06
 [221,] 1.886819e-04 9.858851e-05 8.231394e-04
 [222,] 2.334466e-04 9.743264e-05 1.173752e-03
 [223,] 2.781782e-04 8.807669e-06 6.366303e-05
 [224,] 1.339386e-05 1.250778e-05 5.930198e-06
 [225,] 1.143408e-05 1.384668e-05 5.348372e-06
 [226,] 1.755145e-04 1.097453e-04 8.036874e-04
 [227,] 4.088860e-05 1.227271e-05 1.342145e-05
 [228,] 1.622548e-04 1.266128e-04 8.168013e-04
 [229,] 1.172156e-05 1.330959e-05 5.261286e-06
 [230,] 5.808092e-05 1.233983e-05 1.998971e-05
 [231,] 2.287028e-05 1.342894e-05 1.212703e-05
 [232,] 1.172048e-05 1.327299e-05 5.240555e-06
 [233,] 5.716516e-05 1.230300e-05 1.895513e-05
 [234,] 1.633003e-03 8.666651e-06 4.921382e-04
 [235,] 1.471012e-04 1.080958e-04 6.347886e-04
 [236,] 1.398289e-03 8.786518e-06 3.406920e-04
 [237,] 1.632414e-04 8.220938e-05 6.423201e-04
 [238,] 4.410465e-04 1.361736e-05 2.316866e-04
 [239,] 7.232086e-05 1.240116e-05 2.584599e-05
 [240,] 1.543976e-03 9.839538e-06 6.255552e-04
 [241,] 1.785393e-03 8.775538e-06 4.206981e-04
 [242,] 1.496407e-04 1.074295e-04 6.439709e-04
 [243,] 1.081280e-05 1.254554e-05 4.339203e-06
 [244,] 1.211173e-05 1.186250e-05 4.824427e-06
 [245,] 1.278730e-05 1.141440e-05 4.884808e-06
 [246,] 2.534675e-05 1.329498e-05 1.073219e-05
 [247,] 1.003303e-05 9.505849e-06 2.236406e-06
 [248,] 6.669938e-05 1.232102e-05 2.263241e-05
 [249,] 1.465171e-03 8.766980e-06 3.417829e-04
 [250,] 1.190146e-05 8.917408e-06 3.346046e-06
 [251,] 2.471447e-05 3.603878e-05 2.194712e-06
 [252,] 1.086860e-04 1.895784e-05 7.400799e-06
 [253,] 7.434609e-06 1.292289e-05 2.222572e-06
 [254,] 2.081480e-04 8.883594e-05 9.433182e-04
 [255,] 3.180188e-05 1.255038e-05 8.999612e-06
 [256,] 1.913609e-03 8.766535e-06 4.318598e-04
 [257,] 1.490325e-03 9.415859e-06 5.414715e-04
 [258,] 8.215970e-06 1.274958e-05 2.472418e-06
 [259,] 1.014406e-05 1.187104e-05 2.435739e-06
 [260,] 1.756071e-04 8.641259e-05 6.812650e-04
 [261,] 5.665593e-05 1.232026e-05 1.823290e-05
 [262,] 1.136788e-05 1.372224e-05 2.523423e-06
 [263,] 7.376624e-06 8.787769e-06 1.995956e-06
 [264,] 1.764694e-04 1.505202e-05 1.355167e-04
 [265,] 1.188559e-05 1.356172e-05 2.513060e-06
 [266,] 1.914529e-04 1.017997e-04 8.479153e-04
 [267,] 9.732471e-04 8.770616e-06 2.558083e-04
 [268,] 4.485884e-05 3.307521e-05 5.343417e-05
 [269,] 1.280907e-04 1.231288e-05 4.116785e-05
 [270,] 9.222013e-06 1.252570e-05 3.063498e-06
 [271,] 8.303311e-06 1.185337e-05 3.085578e-06
 [272,] 7.998592e-05 1.233662e-05 2.465336e-05
 [273,] 1.003360e-05 1.691415e-05 2.401583e-06
 [274,] 6.657975e-05 1.149026e-05 7.023546e-06
 [275,] 9.291357e-05 1.258384e-05 3.407174e-05
 [276,] 6.416710e-05 1.145490e-05 6.855774e-06
 [277,] 8.022382e-06 1.038670e-05 2.373746e-06
 [278,] 5.696006e-05 2.413185e-05 4.095035e-06
 [279,] 8.030192e-06 1.052119e-05 2.379503e-06
 [280,] 6.722985e-05 1.110528e-05 7.319817e-06
 [281,] 9.956200e-06 1.055296e-05 2.446110e-06
 [282,] 6.635783e-04 8.853747e-06 1.884335e-04
 [283,] 7.260316e-05 1.232638e-05 2.268730e-05
 [284,] 1.111734e-05 1.017194e-05 2.663756e-06
 [285,] 3.479178e-05 8.816604e-05 7.697906e-05
 [286,] 6.059157e-05 2.392952e-05 5.905503e-06
 [287,] 1.171536e-05 1.016996e-05 2.717648e-06
 [288,] 1.292051e-03 8.655716e-06 2.655002e-04
 [289,] 6.823878e-05 1.462083e-05 1.008145e-05
 [290,] 7.662255e-05 1.231774e-05 2.433227e-05
 [291,] 1.050977e-05 1.175062e-05 2.268297e-06
 [292,] 1.198163e-05 1.017823e-05 2.741391e-06
 [293,] 7.031652e-04 8.804979e-06 1.922455e-04
 [294,] 7.700139e-06 1.341081e-05 2.766646e-06
 [295,] 6.113660e-05 1.231980e-05 1.944674e-05
 [296,] 3.043378e-04 9.335835e-06 4.294903e-05
 [297,] 8.739426e-06 1.030700e-05 2.256017e-06
 [298,] 1.421839e-03 8.674359e-06 3.013309e-04
 [299,] 4.319407e-05 4.224691e-05 6.448458e-05
 [300,] 1.974036e-05 1.047276e-05 7.951574e-06
 [301,] 7.055745e-05 1.231766e-05 2.231583e-05
 [302,] 1.231647e-03 8.668617e-06 2.787961e-04
 [303,] 5.204591e-02 9.949746e-06 1.283151e-02
 [304,] 7.284608e-05 1.231767e-05 2.302900e-05
 [305,] 6.953794e-05 1.231741e-05 2.201336e-05
 [306,] 7.288918e-05 1.227725e-05 2.347235e-05
 [307,] 7.261585e-04 9.716240e-06 2.091786e-04
 [308,] 8.634115e-06 2.720954e-05 5.716454e-06
 [309,] 9.096830e-06 8.902420e-06 2.337643e-06
 [310,] 9.831497e-05 1.259581e-05 3.633946e-05
 [311,] 1.005809e-05 1.251793e-05 3.357243e-06
 [312,] 8.817272e-06 2.779218e-05 6.206665e-06
 [313,] 9.841400e-06 1.235683e-05 4.708188e-06
 [314,] 4.350404e-03 1.047496e-05 2.061150e-03
 [315,] 9.698287e-06 2.541634e-05 7.394580e-06
 [316,] 6.213855e-04 9.737638e-06 1.823991e-04
 [317,] 4.495613e-03 9.352829e-06 1.648141e-03
 [318,] 2.491511e-05 1.195278e-05 3.284261e-06
 [319,] 8.421142e-04 1.241514e-05 3.772557e-04
 [320,] 6.317513e-04 9.625123e-06 1.748963e-04
 [321,] 5.079066e-04 1.822938e-05 5.530605e-04
 [322,] 5.356393e-04 9.905562e-06 1.697344e-04
 [323,] 5.954261e-05 1.233139e-05 1.901053e-05
 [324,] 9.268817e-04 8.664000e-06 2.074506e-04
 [325,] 8.438537e-06 1.147538e-05 2.226694e-06
 [326,] 5.663526e-04 9.343107e-06 1.396692e-04
 [327,] 5.549325e-05 1.231729e-05 1.750797e-05
 [328,] 7.519640e-05 1.257087e-05 2.734405e-05
 [329,] 8.232595e-06 1.127177e-05 2.254201e-06
 [330,] 9.027556e-04 8.677440e-06 1.938890e-04
 [331,] 8.599811e-04 8.678077e-06 1.856187e-04
 [332,] 9.166924e-04 8.684482e-06 1.934123e-04
 [333,] 9.184117e-06 4.124082e-05 9.518065e-06
 [334,] 8.477866e-06 1.603933e-05 2.585031e-06
 [335,] 8.939750e-06 1.513263e-05 2.506150e-06
 [336,] 9.168437e-05 1.229499e-05 3.043220e-05
 [337,] 1.516166e-05 8.576191e-06 3.309078e-06
 [338,] 1.111283e-03 1.266373e-05 5.191550e-04
 [339,] 1.645915e-05 8.863357e-06 3.334016e-06
 [340,] 7.945729e-04 1.027443e-05 2.841044e-04
 [341,] 1.024457e-05 1.232579e-05 3.428919e-06
 [342,] 1.674080e-05 8.600059e-06 3.573178e-06
 [343,] 1.542588e-05 8.620694e-06 3.327423e-06
 [344,] 5.712446e-04 1.257449e-05 2.571305e-04
 [345,] 1.541567e-05 8.670136e-06 3.295161e-06
 [346,] 1.044667e-05 1.232579e-05 3.501602e-06
 [347,] 9.390217e-04 8.683422e-06 2.140479e-04
 [348,] 1.554066e-05 8.675334e-06 3.311969e-06
 [349,] 1.607195e-05 8.573993e-06 3.472197e-06
 [350,] 6.308271e-05 1.201014e-05 2.254980e-05
 [351,] 7.199050e-05 1.230217e-05 2.251463e-05
 [352,] 1.515618e-05 8.656941e-06 3.256247e-06
 [353,] 8.999598e-06 3.334604e-05 7.906520e-06
 [354,] 1.324134e-05 8.426260e-06 3.089530e-06
 [355,] 1.386411e-04 1.155897e-05 1.825451e-05
 [356,] 7.635636e-05 1.230342e-05 2.374601e-05
 [357,] 1.648002e-05 8.645748e-06 3.493490e-06
 [358,] 1.816252e-03 8.683477e-06 4.233154e-04
 [359,] 1.473164e-05 8.701596e-06 3.154853e-06
 [360,] 1.516907e-05 8.668437e-06 3.250199e-06
 [361,] 9.162372e-06 3.937373e-05 9.262971e-06
 [362,] 5.159726e-05 9.045065e-06 1.726553e-05
 [363,] 4.596736e-04 1.071270e-05 1.611272e-04
 [364,] 5.467635e-04 8.755320e-06 1.369556e-04
 [365,] 5.228006e-05 1.230797e-05 1.616299e-05
 [366,] 1.827579e-02 8.913362e-06 4.789926e-03
 [367,] 4.144313e-04 1.086860e-05 1.839861e-04
 [368,] 5.578204e-06 1.243230e-05 1.846444e-06
 [369,] 1.791959e-03 8.671425e-06 4.035565e-04
 [370,] 1.938391e-03 8.818778e-06 5.067228e-04
 [371,] 1.451107e-03 8.695631e-06 3.402684e-04
 [372,] 1.594555e-05 1.219622e-05 4.662609e-06
 [373,] 1.938628e-03 9.350447e-06 3.494735e-04
 [374,] 2.212815e-03 9.351388e-06 3.948922e-04
 [375,] 1.208818e-03 8.673525e-06 2.811458e-04
 [376,] 8.925355e-06 4.942991e-05 1.000932e-05
 [377,] 8.247431e-05 1.230359e-05 2.564291e-05
 [378,] 1.312545e-05 1.037075e-05 2.603179e-06
 [379,] 6.472877e-04 1.049757e-05 2.601193e-04
 [380,] 1.416704e-03 8.691208e-06 3.286619e-04
 [381,] 6.988535e-05 1.229924e-05 2.187861e-05
 [382,] 1.735589e-03 8.691570e-06 3.985819e-04
 [383,] 6.610626e-06 8.096014e-06 1.821995e-06
 [384,] 1.683249e-05 1.219662e-05 4.907589e-06
 [385,] 1.292350e-05 1.015167e-05 2.626615e-06
 [386,] 1.454126e-05 8.932446e-06 2.989109e-06
 [387,] 1.664274e-03 8.686786e-06 3.768871e-04
 [388,] 1.608114e-03 8.685183e-06 3.619435e-04
 [389,] 1.608836e-05 1.039534e-05 2.862149e-06
 [390,] 1.712182e-03 8.687978e-06 3.894936e-04
 [391,] 1.511531e-05 9.248759e-06 2.957162e-06
 [392,] 1.598056e-05 1.060615e-05 2.780030e-06
 [393,] 1.824031e-03 8.705270e-06 4.260452e-04
 [394,] 9.722625e-05 1.256522e-05 3.564249e-05
 [395,] 6.639472e-04 1.054544e-05 2.702610e-04
 [396,] 2.337028e-05 1.369295e-05 4.240176e-06
 [397,] 2.401508e-05 1.368373e-05 4.316601e-06
 [398,] 1.550192e-03 8.684418e-06 3.478119e-04
 [399,] 1.719154e-05 1.071724e-05 2.865033e-06
 [400,] 6.300241e-04 1.068502e-05 2.658736e-04
 [401,] 1.581533e-03 8.689970e-06 3.641814e-04
 [402,] 1.860280e-05 1.013478e-05 3.153875e-06
 [403,] 4.190175e-04 1.108451e-05 1.914141e-04
 [404,] 1.608766e-03 8.686107e-06 3.630605e-04
 [405,] 6.328197e-05 1.230317e-05 1.976562e-05
 [406,] 2.945276e-03 8.684553e-06 6.357475e-04
 [407,] 1.526609e-03 8.690461e-06 3.514371e-04
 [408,] 9.220651e-06 3.798319e-05 9.234085e-06
 [409,] 1.627364e-05 1.049776e-05 2.849878e-06
 [410,] 6.212925e-05 1.230567e-05 1.936487e-05
 [411,] 1.924529e-03 8.833740e-06 5.589376e-04
 [412,] 2.636198e-04 1.082366e-05 9.714294e-05
 [413,] 4.429542e-04 1.075884e-05 1.878302e-04
 [414,] 3.236233e-05 1.231528e-05 1.006899e-05
 [415,] 8.847357e-06 3.846212e-05 8.213184e-06
 [416,] 5.636092e-04 1.058638e-05 2.329191e-04
 [417,] 1.621901e-05 1.113149e-05 2.695764e-06
 [418,] 5.905380e-06 9.280722e-06 1.988648e-06
 [419,] 3.248151e-04 1.090320e-05 1.417759e-04
 [420,] 5.608815e-04 1.097879e-05 2.540836e-04
 [421,] 1.872829e-03 1.020030e-05 7.641277e-04
 [422,] 7.700301e-06 2.407745e-05 3.229190e-06
 [423,] 6.766341e-05 1.230585e-05 2.105356e-05
 [424,] 1.599334e-05 1.210415e-05 4.792341e-06
 [425,] 1.664403e-05 9.180224e-06 4.122237e-06
 [426,] 7.733811e-06 2.328780e-05 3.132120e-06
 [427,] 1.939604e-03 8.689455e-06 4.406690e-04
 [428,] 1.977871e-03 8.692599e-06 4.538210e-04
 [429,] 7.602354e-05 1.230126e-05 2.371262e-05
 [430,] 7.009389e-05 1.231422e-05 2.150936e-05
 [431,] 5.290940e-05 1.232002e-05 1.536177e-05
 [432,] 1.932612e-03 8.696474e-06 4.492528e-04
 [433,] 1.955790e-03 8.725193e-06 4.761195e-04
 [434,] 8.892471e-06 1.518090e-05 4.106819e-06
 [435,] 1.991206e-05 9.740756e-06 3.770947e-06
 [436,] 1.860670e-03 8.698372e-06 4.330392e-04
 [437,] 1.714232e-03 8.701451e-06 4.038465e-04
 [438,] 1.965061e-03 8.688911e-06 4.442296e-04
 [439,] 1.016830e-05 1.256398e-05 3.451957e-06
 [440,] 6.577598e-05 1.230585e-05 2.047531e-05
 [441,] 9.834739e-06 1.234477e-05 3.295188e-06
 [442,] 6.912178e-05 1.230577e-05 2.152552e-05
 [443,] 1.030385e-04 1.232221e-05 3.138145e-05
 [444,] 1.912783e-03 1.696985e-05 1.835519e-03
 [445,] 2.084849e-03 1.623058e-05 1.904525e-03
 [446,] 1.576087e-03 8.687084e-06 3.722501e-04
 [447,] 6.109924e-04 1.047931e-05 2.341020e-04
 [448,] 1.786994e-03 8.720627e-06 4.335940e-04
 [449,] 1.872984e-03 8.714812e-06 4.499820e-04
 [450,] 6.485162e-05 1.231537e-05 1.996179e-05
 [451,] 8.961107e-06 1.658389e-05 4.458864e-06
 [452,] 1.787121e-03 8.699501e-06 4.187706e-04
 [453,] 1.220241e-04 1.253334e-05 4.403648e-05
 [454,] 1.644357e-05 9.576030e-06 4.788116e-06
 [455,] 2.111981e-05 1.208522e-05 6.304332e-06
 [456,] 1.554592e-05 1.096794e-05 4.821675e-06
 [457,] 6.708278e-04 1.068225e-05 2.710552e-04
 [458,] 6.830138e-05 1.230419e-05 2.132954e-05
 [459,] 7.417410e-04 1.096691e-05 2.816310e-04
 [460,] 2.622129e-04 8.178846e-06 4.934560e-05
 [461,] 5.523127e-05 1.071297e-05 1.954236e-05
 [462,] 1.347942e-03 8.695359e-06 3.052481e-04
 [463,] 1.467303e-03 8.694055e-06 3.198277e-04
 [464,] 1.712843e-05 1.209709e-05 5.112888e-06
 [465,] 4.013609e-04 9.244390e-06 1.026193e-04
 [466,] 1.518871e-05 9.608687e-06 4.511645e-06
 [467,] 3.853352e-04 1.090190e-05 1.668975e-04
 [468,] 1.355786e-03 8.741990e-06 3.424700e-04
 [469,] 1.331399e-03 8.690844e-06 2.930820e-04
 [470,] 5.179521e-04 8.697319e-06 1.192598e-04
 [471,] 4.177762e-05 1.230316e-05 1.293340e-05
 [472,] 1.084525e-03 8.689885e-06 2.523131e-04
 [473,] 1.548736e-05 1.117754e-05 6.208006e-06
 [474,] 1.171280e-03 8.689625e-06 2.715864e-04
 [475,] 1.041505e-03 8.693555e-06 2.474449e-04
 [476,] 2.758466e-04 8.504230e-06 6.602179e-05
 [477,] 9.830771e-06 1.215029e-05 3.128687e-06
 [478,] 7.174925e-05 1.230380e-05 2.195558e-05
 [479,] 1.517878e-05 1.000639e-05 4.971681e-06
 [480,] 1.610510e-05 1.012423e-05 5.377777e-06
 [481,] 1.180086e-03 8.689308e-06 2.736327e-04
 [482,] 1.526958e-05 1.168152e-05 3.820503e-06
 [483,] 9.615022e-04 8.690980e-06 2.241566e-04
 [484,] 1.328877e-03 9.153014e-06 3.663848e-04
 [485,] 2.034545e-04 1.962483e-05 1.310456e-05
 [486,] 2.704462e-04 8.928244e-06 5.582656e-05
 [487,] 9.906403e-04 8.697012e-06 2.366689e-04
 [488,] 3.320111e-05 9.180883e-06 1.028260e-05
 [489,] 9.984150e-04 8.713027e-06 2.464379e-04
 [490,] 1.325651e-05 8.483629e-06 2.902537e-06
 [491,] 4.980176e-05 1.228176e-05 1.601680e-05
 [492,] 3.073273e-04 9.580827e-06 8.972101e-05
 [493,] 2.187697e-04 9.429157e-06 3.940905e-05
 [494,] 1.689658e-05 1.175964e-05 5.160908e-06
 [495,] 7.588094e-04 8.674765e-06 1.768478e-04
 [496,] 5.930652e-05 1.204117e-05 1.677052e-05
 [497,] 8.604671e-04 8.696217e-06 2.066026e-04
 [498,] 2.254263e-04 1.367840e-05 1.153217e-04
 [499,] 3.006231e-04 9.389703e-06 8.471943e-05
 [500,] 3.333414e-04 8.255801e-06 5.742393e-05
 [501,] 1.303030e-03 1.349351e-05 9.258910e-04
 [502,] 9.232192e-04 8.687301e-06 2.143074e-04
 [503,] 8.801374e-06 1.733495e-05 4.403043e-06
 [504,] 5.851247e-05 1.229160e-05 1.818169e-05
 [505,] 7.389949e-06 1.347052e-05 2.769597e-06
 [506,] 5.989993e-05 9.280416e-06 1.853273e-05
 [507,] 8.781443e-06 1.731215e-05 4.372674e-06
 [508,] 6.112551e-05 1.428283e-05 3.789753e-05
 [509,] 1.134355e-05 1.072824e-05 4.137405e-06
 [510,] 7.841162e-03 2.128523e-05 1.031304e-02
 [511,] 6.145932e-05 1.206707e-05 1.719758e-05
 [512,] 8.408421e-06 1.667203e-05 3.736846e-06
 [513,] 1.142670e-03 8.690835e-06 2.647732e-04
 [514,] 9.725380e-03 1.358699e-05 7.183597e-03
 [515,] 6.345031e-05 1.228805e-05 1.983070e-05
 [516,] 6.967157e-04 1.297738e-05 3.496696e-04
 [517,] 7.557792e-03 1.466941e-05 6.235341e-03
 [518,] 3.795864e-04 8.453919e-06 1.146971e-04
 [519,] 6.131055e-05 1.346423e-05 3.564544e-05
 [520,] 1.212360e-02 1.282019e-05 8.172416e-03
 [521,] 4.555536e-04 9.355998e-06 1.202458e-04
 [522,] 1.316975e-02 1.257580e-05 8.583713e-03
 [523,] 1.361444e-02 1.294431e-05 9.312061e-03
 [524,] 7.090803e-05 1.227523e-05 2.234174e-05
 [525,] 6.857347e-04 1.076333e-05 2.788476e-04
 [526,] 8.282428e-06 1.406431e-05 3.174456e-06
 [527,] 8.386440e-06 1.648709e-05 3.689351e-06
 [528,] 1.336597e-05 9.269091e-06 3.297654e-06
 [529,] 1.226350e-02 1.314930e-05 8.617202e-03
 [530,] 1.053038e-02 1.300114e-05 7.248112e-03
 [531,] 1.089203e-02 1.226137e-05 6.801006e-03
 [532,] 1.056143e-02 1.236874e-05 6.693287e-03
 [533,] 1.197144e-02 1.290836e-05 8.148140e-03
 [534,] 1.245640e-02 1.309461e-05 8.679011e-03
 [535,] 1.368324e-02 1.296740e-05 9.386791e-03
 [536,] 1.336993e-02 1.292719e-05 9.124645e-03
 [537,] 7.249282e-05 1.229190e-05 2.252439e-05
 [538,] 1.281470e-05 9.272397e-06 3.146989e-06
 [539,] 1.825973e-02 1.342867e-05 1.327182e-02
 [540,] 4.973607e-04 9.359280e-06 1.273660e-04
 [541,] 2.018571e-04 1.246531e-05 7.034738e-05
 [542,] 4.755505e-04 9.367343e-06 1.228703e-04
 [543,] 4.609134e-04 9.175583e-06 9.735642e-05
 [544,] 1.518458e-03 8.703664e-06 2.866837e-04
 [545,] 1.870851e-02 9.056299e-06 4.271274e-03
 [546,] 1.624201e-02 1.243923e-05 1.038715e-02
 [547,] 6.942721e-05 1.324156e-05 3.982792e-05
 [548,] 6.622196e-06 8.111444e-06 1.943632e-06
 [549,] 5.642770e-04 2.113695e-05 7.449456e-04
 [550,] 8.096407e-04 1.303906e-05 4.136740e-04
 [551,] 2.858670e-04 8.612927e-06 3.919307e-05
 [552,] 6.523826e-05 1.228596e-05 2.040230e-05
 [553,] 3.315661e-02 1.365702e-05 2.515928e-02
 [554,] 8.785838e-03 8.108101e-06 1.764110e-03
 [555,] 6.371119e-05 1.230232e-05 1.961323e-05
 [556,] 1.950859e-03 8.111222e-06 4.452856e-04
 [557,] 2.277309e-03 8.544485e-06 3.343154e-04
 [558,] 6.536825e-05 1.072580e-05 2.773494e-05
 [559,] 7.632812e-03 8.358170e-06 1.573559e-03
 [560,] 8.361620e-03 8.354673e-06 1.685734e-03
 [561,] 2.598586e-04 8.724008e-06 3.234018e-05
 [562,] 8.600759e-03 8.154205e-06 1.821398e-03
 [563,] 8.843614e-03 8.154639e-06 1.870052e-03
 [564,] 2.881113e-04 8.602697e-06 3.780460e-05
 [565,] 8.810705e-03 8.570790e-06 1.063807e-03
 [566,] 9.218670e-03 8.120914e-06 1.880344e-03
 [567,] 2.658807e-04 8.602737e-06 3.718170e-05
 [568,] 8.990850e-03 8.149576e-06 1.888658e-03
 [569,] 9.437170e-03 8.197167e-06 2.064647e-03
 [570,] 9.789310e-03 8.197430e-06 2.136936e-03
 [571,] 9.665332e-03 8.192347e-06 2.102816e-03
 [572,] 9.486388e-03 8.192370e-06 2.066479e-03
 [573,] 9.080436e-03 8.195686e-06 1.989381e-03
 [574,] 2.381550e-03 8.176954e-06 5.768598e-04
 [575,] 2.622285e-05 1.233613e-05 6.605555e-06
 [576,] 7.022346e-05 1.251784e-05 1.920971e-05
 [577,] 4.848961e-03 8.324466e-06 1.209458e-03
 [578,] 9.213620e-03 8.159074e-06 1.950928e-03
 [579,] 8.891752e-03 8.187686e-06 1.937142e-03
 [580,] 6.982244e-05 1.228697e-05 2.183940e-05
 [581,] 1.091965e-05 1.261499e-05 3.913619e-06
 [582,] 5.942874e-03 9.577205e-06 4.853496e-04
 [583,] 1.056885e-03 9.055551e-06 1.953604e-04
 [584,] 6.237834e-04 9.749453e-06 5.701154e-05
 [585,] 5.193903e-05 1.118626e-05 1.311744e-05
 [586,] 4.407447e-05 1.167742e-05 1.513576e-05
 [587,] 2.997059e-04 8.763789e-06 4.989783e-05
 [588,] 2.221655e-05 1.194398e-05 8.064498e-06
 [589,] 2.178157e-05 1.188280e-05 7.742373e-06
 [590,] 1.663164e-04 8.879201e-06 3.267709e-05
 [591,] 3.183892e-05 1.228518e-05 1.006917e-05
 [592,] 1.309988e-04 1.104212e-05 3.761540e-05
 [593,] 1.410032e-05 1.137562e-05 4.854460e-06
 [594,] 8.422634e-06 1.138525e-05 2.750712e-06
 [595,] 4.875000e-05 1.227601e-05 1.556804e-05
 [596,] 7.519750e-06 1.265640e-05 2.612886e-06
 [597,] 1.004489e-05 1.050963e-05 2.874766e-06
 [598,] 3.885660e-05 1.245520e-05 1.113118e-05
 [599,] 3.745889e-05 1.244938e-05 1.073297e-05
 [600,] 3.921088e-05 1.244550e-05 1.123142e-05
 [601,] 2.389031e-04 1.244071e-05 8.157142e-05
 [602,] 4.002028e-05 1.247472e-05 1.131050e-05
 [603,] 3.842783e-05 1.245000e-05 1.099824e-05
 [604,] 4.085181e-05 1.245854e-05 1.163675e-05
 [605,] 3.738651e-05 1.245854e-05 1.068544e-05
 [606,] 1.238755e-04 1.036954e-05 3.512319e-05
 [607,] 2.977241e-05 1.235108e-05 8.879877e-06
 [608,] 1.032945e-05 1.067613e-05 2.940431e-06
 [609,] 2.453823e-05 8.599306e-06 5.471239e-06
 [610,] 4.329138e-04 1.137183e-05 6.867857e-05
 [611,] 4.238475e-04 1.122518e-05 6.863911e-05
 [612,] 1.431996e-05 1.078594e-05 3.417016e-06
 [613,] 2.516061e-04 1.201463e-05 9.997903e-05
 [614,] 2.728585e-04 1.204980e-05 1.095477e-04
 [615,] 2.481183e-04 1.202133e-05 9.873467e-05
 [616,] 1.384762e-04 1.151529e-05 5.177420e-05
 [617,] 7.652424e-04 1.206479e-05 2.492729e-04
 [618,] 1.523150e-04 1.149861e-05 5.661583e-05
 [619,] 1.475537e-04 1.156298e-05 5.579034e-05
 [620,] 1.331653e-04 1.247726e-05 5.728909e-05
 [621,] 5.758665e-06 1.031619e-05 1.563115e-06
 [622,] 5.810577e-04 1.228896e-05 2.205508e-04
 [623,] 2.527688e-04 1.279173e-05 1.131746e-04
 [624,] 2.760494e-04 1.292588e-05 1.265804e-04
 [625,] 3.747699e-04 1.310468e-05 1.789110e-04
 [626,] 3.885328e-06 1.436513e-05 1.358190e-06
 [627,] 3.938603e-04 1.316323e-05 1.900380e-04
 [628,] 3.512042e-04 1.296741e-05 1.638638e-04
 [629,] 4.462310e-06 8.111964e-06 1.318023e-06
 [630,] 1.566260e-05 1.092287e-05 5.898685e-06
 [631,] 1.324871e-05 8.335568e-06 3.000652e-06
 [632,] 3.904556e-06 2.769420e-05 1.443713e-06
 [633,] 5.194479e-04 1.346232e-05 5.695107e-05
 [634,] 5.728728e-05 1.134421e-05 8.406467e-06
 [635,] 6.304100e-04 1.279336e-05 2.803489e-04
 [636,] 6.618813e-06 1.269238e-05 2.094001e-06
 [637,] 6.815384e-06 9.411953e-06 1.815221e-06
 [638,] 3.846055e-05 9.412848e-06 6.992260e-06
 [639,] 2.537701e-04 1.130511e-05 5.644576e-05
 [640,] 2.695448e-06 9.536615e-06 8.689775e-07
 [641,] 1.125313e-04 1.210110e-05 3.660263e-05
 [642,] 6.173981e-06 1.159096e-05 2.056477e-06
 [643,] 8.198008e-06 1.302809e-05 3.602030e-06
 [644,] 4.837681e-06 2.213722e-05 2.057761e-06
 [645,] 1.260977e-05 8.551546e-06 3.359440e-06
 [646,] 6.428426e-06 2.395635e-05 3.954204e-06
 [647,] 4.541258e-05 8.329302e-06 1.153964e-05
 [648,] 2.630100e-06 9.537227e-06 8.586772e-07
 [649,] 3.131626e-06 1.006785e-05 1.091457e-06
 [650,] 1.369988e-05 1.225497e-05 4.344407e-06
 [651,] 2.873910e-06 2.804011e-05 1.033124e-06
 [652,] 1.886098e-05 1.225264e-05 5.922200e-06
 [653,] 4.869535e-04 1.243701e-05 1.837876e-04
 [654,] 7.799327e-05 1.000881e-05 1.343305e-05
 [655,] 3.949592e-06 8.612590e-06 1.240631e-06
 [656,] 6.143428e-06 1.129641e-05 2.042752e-06
 [657,] 7.176460e-06 1.384507e-05 3.140107e-06
 [658,] 3.482648e-06 1.451414e-05 1.434244e-06
 [659,] 4.921018e-06 1.219766e-05 1.632054e-06
 [660,] 2.890863e-05 8.855842e-06 9.657369e-06
 [661,] 4.213431e-05 9.140372e-06 1.203811e-05
 [662,] 9.203221e-06 8.505038e-06 2.473360e-06
 [663,] 4.330074e-06 1.241542e-05 1.439443e-06
 [664,] 1.319481e-05 9.445662e-06 5.338846e-06
 [665,] 7.951634e-06 9.705535e-06 2.568221e-06
 [666,] 3.119441e-06 9.056915e-06 1.010054e-06
 [667,] 5.642318e-06 1.223973e-05 2.021140e-06
 [668,] 7.341815e-06 1.437563e-05 2.938186e-06
 [669,] 3.147399e-06 9.416421e-06 1.013704e-06
 [670,] 3.162106e-06 9.626990e-06 1.061473e-06
 [671,] 3.209723e-06 1.016182e-05 1.042501e-06
 [672,] 3.162756e-06 9.978313e-06 1.030373e-06
 [673,] 1.721637e-05 1.211530e-05 6.193499e-06
 [674,] 3.132369e-06 9.787175e-06 1.044391e-06
 [675,] 3.065248e-06 8.255603e-06 9.747305e-07
 [676,] 5.657947e-06 1.320652e-05 1.922322e-06
 [677,] 1.499930e-05 1.138023e-05 6.885345e-06
 [678,] 9.219000e-06 1.360095e-05 3.812349e-06
 [679,] 4.427829e-06 1.437522e-05 1.402097e-06
 [680,] 2.763863e-06 9.769966e-06 9.077294e-07
 [681,] 3.108464e-06 8.781265e-06 9.761271e-07
 [682,] 1.045073e-05 1.243565e-05 3.844401e-06
 [683,] 1.206088e-05 8.184760e-06 3.420485e-06
 [684,] 1.395358e-05 8.153176e-06 3.990496e-06
 [685,] 3.205857e-06 1.351368e-05 9.968604e-07
 [686,] 3.206534e-06 9.850519e-06 1.049570e-06
 [687,] 1.278346e-05 8.705454e-06 4.201622e-06
 [688,] 1.261305e-05 8.724080e-06 4.173331e-06
 [689,] 1.103342e-05 9.115992e-06 4.162855e-06
 [690,] 3.155731e-06 9.860036e-06 1.030283e-06
 [691,] 1.256570e-05 8.769118e-06 4.216766e-06
 [692,] 1.747939e-05 8.491020e-06 4.547845e-06
 [693,] 1.014285e-05 1.175458e-05 3.700231e-06
 [694,] 3.155217e-06 9.854869e-06 1.029900e-06
 [695,] 1.010340e-05 8.265965e-06 3.347012e-06
 [696,] 3.227891e-05 2.474224e-05 4.972459e-05
 [697,] 3.221216e-06 9.925643e-06 1.047354e-06
 [698,] 6.265119e-06 1.174011e-05 2.128071e-06
 [699,] 4.376907e-06 1.246436e-05 1.462980e-06
 [700,] 5.644098e-06 1.262794e-05 1.976181e-06
 [701,] 1.241366e-05 1.032658e-05 5.237988e-06
 [702,] 3.179576e-06 9.904361e-06 1.044700e-06
 [703,] 6.045112e-06 1.174692e-05 1.371720e-06
 [704,] 5.830289e-06 8.458461e-06 1.614844e-06
 [705,] 5.696025e-06 1.180705e-05 1.309841e-06
 [706,] 5.877577e-06 1.186984e-05 1.338235e-06
 [707,] 3.583877e-06 1.285198e-05 1.220124e-06
 [708,] 7.286702e-06 1.187256e-05 1.575339e-06
 [709,] 3.780000e-06 1.200932e-05 1.222271e-06
 [710,] 1.023320e-05 8.192719e-06 2.969772e-06
 [711,] 9.770288e-06 1.062575e-05 2.652223e-06
 [712,] 1.104839e-05 8.324012e-06 3.023507e-06
 [713,] 3.168544e-06 1.630208e-05 1.175027e-06
 [714,] 4.286252e-06 1.391716e-05 1.430674e-06
 [715,] 3.189330e-06 1.001028e-05 1.034469e-06
 [716,] 1.143136e-05 9.459326e-06 4.477432e-06
 [717,] 3.074466e-06 8.505569e-06 9.890954e-07
 [718,] 3.146278e-06 2.399117e-05 1.051176e-06
 [719,] 1.140438e-05 9.615656e-06 4.314038e-06
 [720,] 3.133738e-06 2.469920e-05 1.062786e-06
 [721,] 1.263389e-05 9.016788e-06 4.806164e-06
 [722,] 1.538411e-05 1.039308e-05 4.167030e-06
 [723,] 2.995396e-06 9.371590e-06 9.888963e-07
 [724,] 7.065782e-06 1.030789e-05 2.961972e-06
 [725,] 8.151146e-06 1.372930e-05 4.034950e-06
 [726,] 7.847328e-06 1.006846e-05 3.259721e-06
 [727,] 6.287487e-06 1.070816e-05 2.672313e-06
 [728,] 4.282503e-06 1.654492e-05 1.476147e-06
 [729,] 8.957139e-06 8.408412e-06 3.135324e-06
 [730,] 3.163792e-06 9.854874e-06 1.011060e-06
 [731,] 1.023456e-05 8.578075e-06 3.673051e-06
 [732,] 6.339773e-06 1.196099e-05 2.796566e-06
 [733,] 2.257199e-05 2.068293e-05 1.629105e-05
 [734,] 2.629509e-06 1.082043e-05 8.140302e-07
 [735,] 1.139714e-05 1.335083e-05 5.676969e-06
 [736,] 5.751891e-06 1.767000e-05 3.105936e-06
 [737,] 7.458389e-06 1.113409e-05 2.985543e-06
 [738,] 4.069266e-06 1.236870e-05 1.218409e-06
 [739,] 2.810300e-06 4.651606e-05 1.398757e-06
 [740,] 2.802310e-06 4.700501e-05 1.393072e-06
 [741,] 2.840643e-06 4.643505e-05 1.428822e-06
 [742,] 1.234920e-05 1.285820e-05 2.467183e-06
 [743,] 5.420444e-06 9.526890e-06 2.119618e-06
 [744,] 4.860226e-06 3.697479e-05 3.104106e-06
 [745,] 3.558919e-06 2.110299e-05 1.742528e-06
 [746,] 3.628029e-06 1.040900e-05 1.195822e-06
 [747,] 5.427200e-06 9.393735e-06 2.091686e-06
 [748,] 5.096984e-05 1.172591e-05 1.213959e-05
 [749,] 1.402977e-05 9.832053e-06 3.332171e-06
 [750,] 2.895926e-06 9.576534e-06 9.409726e-07
 [751,] 8.657326e-06 3.029976e-05 5.744221e-06
 [752,] 8.345373e-06 8.791531e-06 3.098875e-06
 [753,] 1.581932e-05 2.873529e-05 1.130918e-05
 [754,] 1.402139e-05 1.228428e-05 4.314079e-06
 [755,] 3.368517e-06 9.855072e-06 1.137486e-06
 [756,] 2.657438e-06 8.357441e-06 8.809721e-07
 [757,] 2.889731e-06 8.967033e-06 9.380889e-07
 [758,] 3.540130e-06 1.646960e-05 1.244986e-06
 [759,] 1.500300e-05 1.380843e-05 7.546994e-06
 [760,] 1.516784e-05 1.382018e-05 7.662456e-06
 [761,] 1.397755e-05 1.442471e-05 7.196503e-06
 [762,] 9.840389e-06 1.289545e-05 3.719213e-06
 [763,] 2.473608e-06 1.079902e-05 8.091776e-07
 [764,] 2.481323e-06 1.026261e-05 8.107056e-07
 [765,] 1.231215e-05 1.063245e-05 3.737111e-06
 [766,] 2.470439e-06 1.028582e-05 8.273228e-07
 [767,] 2.471922e-06 1.034785e-05 8.298559e-07
 [768,] 2.613999e-06 9.671876e-06 8.115445e-07
 [769,] 1.048253e-05 1.221559e-05 3.289722e-06
 [770,] 1.032467e-05 1.222210e-05 3.229613e-06
 [771,] 5.550247e-06 1.348716e-05 1.485557e-06
 [772,] 2.482470e-06 1.048244e-05 8.039867e-07
 [773,] 5.313345e-06 8.565560e-06 1.468137e-06
 [774,] 4.293683e-06 8.967238e-06 1.317381e-06
 [775,] 4.209217e-06 8.200750e-06 1.398394e-06
 [776,] 3.323253e-06 1.623067e-05 1.461614e-06
 [777,] 5.454973e-06 1.369572e-05 2.431530e-06
 [778,] 7.321318e-06 1.296030e-05 3.026946e-06
 [779,] 3.770721e-06 4.630295e-05 2.147514e-06
 [780,] 3.359763e-06 1.345268e-05 1.111738e-06
 [781,] 4.539333e-06 8.745398e-06 1.373846e-06
 [782,] 7.818377e-06 8.274891e-06 2.586545e-06
 [783,] 4.408013e-06 8.694033e-06 1.353743e-06
 [784,] 5.082178e-06 8.685317e-06 1.542140e-06
 [785,] 5.411552e-06 1.244317e-05 1.819217e-06
 [786,] 6.298175e-06 1.163317e-05 2.412563e-06
 [787,] 5.882902e-06 1.166288e-05 2.228097e-06
 [788,] 3.661677e-06 2.427285e-05 1.721147e-06
 [789,] 4.630357e-06 1.313263e-05 1.588532e-06
 [790,] 1.219884e-05 8.209376e-06 3.888121e-06
 [791,] 1.325750e-05 8.199373e-06 3.604334e-06
 [792,] 1.220912e-05 8.206112e-06 3.883846e-06
 [793,] 1.249483e-05 8.213176e-06 3.986370e-06
 [794,] 1.271798e-05 8.168085e-06 3.948948e-06
 [795,] 8.001476e-06 1.163310e-05 2.785508e-06
 [796,] 2.262803e-05 9.995986e-06 9.456257e-06
 [797,] 1.402949e-05 8.223846e-06 4.478697e-06
 [798,] 3.570960e-06 3.898011e-05 1.844148e-06
 [799,] 1.750894e-05 1.246778e-05 3.054108e-06
 [800,] 9.465652e-06 1.061537e-05 2.023897e-06
 [801,] 8.032029e-06 1.143960e-05 1.713938e-06
 [802,] 1.602149e-05 1.225413e-05 2.872277e-06
 [803,] 4.788286e-06 1.220299e-05 1.545635e-06
 [804,] 6.038823e-06 1.159647e-05 2.063112e-06
 [805,] 1.436951e-05 9.223470e-06 3.207241e-06
 [806,] 4.641194e-06 1.253436e-05 1.484532e-06
 [807,] 1.939629e-05 2.292575e-05 2.596159e-06
 [808,] 9.876406e-06 9.829917e-06 2.649382e-06
 [809,] 8.190650e-06 1.754959e-05 1.504934e-06
 [810,] 4.702371e-06 1.273390e-05 1.492282e-06
 [811,] 5.496491e-06 1.096809e-05 1.694522e-06
 [812,] 8.065080e-06 2.794408e-05 1.341382e-06
 [813,] 4.704773e-06 1.305288e-05 1.483324e-06
 [814,] 5.241105e-06 2.552935e-05 1.224448e-06
 [815,] 4.436755e-06 1.244580e-05 1.456262e-06
 [816,] 3.286116e-06 2.060156e-05 1.135695e-06
 [817,] 5.611032e-06 2.022303e-05 1.268045e-06
 [818,] 3.834427e-06 1.300742e-05 1.324898e-06
 [819,] 3.733689e-06 1.687825e-05 1.099379e-06
 [820,] 8.121499e-06 1.355392e-05 3.208420e-06
 [821,] 5.571206e-06 1.285010e-05 1.941780e-06
 [822,] 4.506885e-06 1.007355e-05 1.217338e-06
 [823,] 3.630060e-06 5.755405e-05 1.475048e-06
 [824,] 2.953054e-06 1.303031e-05 9.292322e-07
 [825,] 5.911983e-06 1.696252e-05 1.264394e-06
 [826,] 3.823671e-06 9.405912e-06 1.232674e-06
 [827,] 3.738415e-06 9.405186e-06 1.204267e-06
 [828,] 4.085307e-06 9.400784e-06 1.384430e-06
 [829,] 5.726505e-06 4.568644e-05 1.488697e-06
 [830,] 2.905223e-06 8.192094e-06 9.666155e-07
 [831,] 9.527964e-06 1.465028e-05 4.011385e-06
 [832,] 4.201562e-06 5.388349e-05 2.413570e-06
 [833,] 8.534532e-06 6.401898e-05 7.220906e-06
 [834,] 4.113693e-06 1.185317e-05 1.374183e-06
 [835,] 1.009420e-05 1.488845e-05 4.677520e-06
 [836,] 2.883480e-06 1.070799e-05 9.585396e-07
 [837,] 2.698490e-06 1.018384e-05 8.868912e-07
 [838,] 1.036377e-05 4.638862e-05 9.755614e-06
 [839,] 4.012142e-06 1.077778e-05 1.291302e-06
 [840,] 2.628198e-06 2.382134e-05 1.064672e-06
 [841,] 4.391041e-06 1.077450e-05 1.394385e-06
 [842,] 3.964836e-06 1.080401e-05 1.272689e-06
 [843,] 3.978730e-06 1.078508e-05 1.280047e-06
 [844,] 7.024654e-06 1.889474e-05 1.678722e-06
 [845,] 4.029153e-06 1.075963e-05 1.293982e-06
 [846,] 3.930091e-06 1.075305e-05 1.275167e-06
 [847,] 4.086309e-06 1.076507e-05 1.317246e-06
 [848,] 4.081913e-06 1.077168e-05 1.313816e-06
 [849,] 4.142048e-06 1.077191e-05 1.330992e-06
 [850,] 4.116859e-06 1.075162e-05 1.328588e-06
 [851,] 3.437510e-06 1.559222e-05 1.461909e-06
 [852,] 7.366683e-06 1.084043e-05 3.136393e-06
 [853,] 5.451561e-06 1.324318e-05 1.543596e-06
 [854,] 4.071974e-06 1.077844e-05 1.309315e-06
 [855,] 2.849043e-06 1.070016e-05 9.470618e-07
 [856,] 4.043268e-06 1.068967e-05 1.306015e-06
 [857,] 4.085311e-06 1.078779e-05 1.310773e-06
 [858,] 1.156484e-05 4.245135e-05 1.087633e-05
 [859,] 4.142488e-06 1.077401e-05 1.333153e-06
 [860,] 4.162783e-06 1.082071e-05 1.326881e-06
 [861,] 4.196225e-06 1.083822e-05 1.333728e-06
 [862,] 4.299458e-06 1.073775e-05 1.345450e-06
 [863,] 5.212208e-06 1.287050e-05 1.508659e-06
 [864,] 3.711312e-06 1.083781e-05 1.197317e-06
 [865,] 3.918118e-06 1.079044e-05 1.262191e-06
 [866,] 3.954026e-06 1.081161e-05 1.268527e-06
 [867,] 4.071974e-06 1.080068e-05 1.304483e-06
 [868,] 7.487709e-06 1.822027e-05 1.768835e-06
 [869,] 2.843667e-06 1.067074e-05 9.435901e-07
 [870,] 1.144565e-05 3.940140e-05 1.037864e-05
 [871,] 5.812030e-06 1.360795e-05 1.638641e-06
 [872,] 2.867920e-06 1.074236e-05 9.573561e-07
 [873,] 4.145168e-06 1.075994e-05 1.345660e-06
 [874,] 3.092858e-06 1.062369e-05 1.026389e-06
 [875,] 4.072706e-06 1.080593e-05 1.303413e-06
 [876,] 3.802414e-06 1.079257e-05 1.231415e-06
 [877,] 3.998032e-06 1.127743e-05 1.252897e-06
 [878,] 3.919673e-06 1.079345e-05 1.261392e-06
 [879,] 3.999022e-06 1.080830e-05 1.282162e-06
 [880,] 4.089195e-06 1.077002e-05 1.316079e-06
 [881,] 4.021949e-06 1.077666e-05 1.296028e-06
 [882,] 3.950844e-06 1.077944e-05 1.272761e-06
 [883,] 3.970130e-06 1.079234e-05 1.276158e-06
 [884,] 3.981010e-06 1.079017e-05 1.277857e-06
 [885,] 7.319568e-06 2.194434e-05 1.614890e-06
 [886,] 3.951061e-06 1.068265e-05 1.293233e-06
 [887,] 6.625153e-06 1.731386e-05 1.616131e-06
 [888,] 3.670414e-06 1.077213e-05 1.189888e-06
 [889,] 4.005250e-06 1.073438e-05 1.326171e-06
 [890,] 6.771286e-06 1.323646e-05 1.812494e-06
 [891,] 8.241146e-06 1.700983e-05 1.881151e-06
 [892,] 7.503778e-06 3.770768e-05 5.434380e-06
 [893,] 6.708692e-06 1.307006e-05 2.014359e-06
 [894,] 3.187347e-06 1.471829e-05 9.498696e-07
 [895,] 7.961822e-06 2.044865e-05 4.496361e-06
 [896,] 7.131874e-06 4.114353e-05 5.100679e-06
 [897,] 3.794194e-06 3.951558e-05 1.686963e-06
 [898,] 1.094430e-05 3.404194e-05 8.268567e-06
 [899,] 2.635700e-06 1.265892e-05 8.224558e-07
 [900,] 6.416602e-06 1.260166e-05 2.517425e-06
 [901,] 4.179436e-06 1.125779e-05 1.633358e-06
 [902,] 3.782513e-06 1.182363e-05 1.223586e-06
 [903,] 2.857256e-06 8.605684e-06 8.986400e-07
 [904,] 2.588601e-06 1.072860e-05 8.562018e-07
 [905,] 7.780812e-06 3.577060e-05 5.397778e-06
 [906,] 2.705759e-06 1.393672e-05 9.102557e-07
 [907,] 9.417634e-06 3.652043e-05 6.964527e-06
 [908,] 6.182246e-06 1.090863e-05 2.069377e-06
 [909,] 2.868330e-06 8.596472e-06 9.290041e-07
 [910,] 5.650762e-06 1.039489e-05 1.917913e-06
 [911,] 9.587664e-06 1.546946e-05 2.174499e-06
 [912,] 8.941732e-06 3.522237e-05 6.419129e-06
 [913,] 4.236834e-06 1.176599e-05 1.406430e-06
 [914,] 9.015548e-06 3.413890e-05 6.403549e-06
 [915,] 2.854798e-06 1.150525e-05 9.215028e-07
 [916,] 6.690497e-06 1.184154e-05 2.034321e-06
 [917,] 8.117301e-06 1.275718e-05 2.449501e-06
 [918,] 2.962123e-06 4.303817e-05 1.284390e-06
 [919,] 3.573603e-06 4.104101e-05 1.821879e-06
 [920,] 3.706361e-06 3.193346e-05 1.819261e-06
 [921,] 4.127712e-06 1.289366e-04 3.358162e-06
 [922,] 3.647425e-06 3.507181e-05 1.823835e-06
 [923,] 4.685529e-06 1.176621e-05 1.511735e-06
 [924,] 3.720658e-06 3.448287e-05 1.875671e-06
 [925,] 3.604755e-06 3.514911e-05 1.790233e-06
 [926,] 3.708618e-06 3.376713e-05 1.857575e-06
 [927,] 4.191543e-06 1.258744e-05 1.271836e-06
 [928,] 4.388608e-06 1.321714e-05 1.297972e-06
 [929,] 4.970755e-06 1.211299e-05 1.526071e-06
 [930,] 2.826638e-06 1.133116e-05 9.669400e-07
 [931,] 7.691052e-06 2.866960e-05 4.882331e-06
 [932,] 2.954463e-06 8.174824e-06 9.667593e-07
 [933,] 6.984809e-06 4.111611e-05 4.891361e-06
 [934,] 2.859298e-06 8.367150e-06 9.075863e-07
 [935,] 2.863670e-06 8.336233e-06 9.083722e-07
 [936,] 1.150849e-05 1.599551e-05 6.682728e-06
 [937,] 3.974092e-06 1.186527e-04 2.698342e-06
 [938,] 4.031088e-06 1.339779e-04 2.830388e-06
 [939,] 5.046136e-06 1.252662e-05 1.523395e-06
 [940,] 4.055544e-06 1.247117e-04 2.821405e-06
 [941,] 4.228626e-06 1.101793e-04 2.950345e-06
 [942,] 4.033655e-06 9.654371e-05 2.662384e-06
 [943,] 3.755752e-06 1.154191e-04 2.452085e-06
 [944,] 3.904120e-06 1.191516e-04 2.643056e-06
 [945,] 3.552060e-06 3.595185e-05 1.936158e-06
 [946,] 3.971242e-06 9.613599e-05 2.591033e-06
 [947,] 6.340658e-06 1.263243e-05 2.181854e-06
 [948,] 4.097871e-06 9.407928e-05 2.720770e-06
 [949,] 4.631320e-06 1.167227e-05 1.531235e-06
 [950,] 3.981199e-06 9.475410e-05 2.595785e-06
 [951,] 3.808291e-06 9.302474e-05 2.396459e-06
 [952,] 1.185057e-05 1.635630e-05 7.128916e-06
 [953,] 3.865043e-06 9.146010e-05 2.450844e-06
 [954,] 4.006319e-06 9.729105e-05 2.637092e-06
 [955,] 3.952494e-06 9.036851e-05 2.540463e-06
 [956,] 2.748751e-06 2.462124e-05 9.509827e-07
 [957,] 4.091614e-06 6.135282e-05 2.492969e-06
 [958,] 4.219205e-06 5.998553e-05 2.604543e-06
 [959,] 4.164707e-06 5.863887e-05 2.539029e-06
 [960,] 2.761941e-06 2.047278e-05 9.261727e-07
 [961,] 4.107987e-06 8.751208e-05 2.693426e-06
 [962,] 1.077118e-05 1.415646e-05 5.368219e-06
 [963,] 4.002446e-06 8.933993e-05 2.588084e-06
 [964,] 2.783904e-06 1.966922e-05 9.143174e-07
 [965,] 4.011134e-06 8.684462e-05 2.582955e-06
 [966,] 2.860697e-06 1.828876e-05 1.126802e-06
 [967,] 4.013150e-06 9.793159e-05 2.647220e-06
 [968,] 3.882503e-06 9.207029e-05 2.472511e-06
 [969,] 3.984789e-06 9.721689e-05 2.612097e-06
 [970,] 2.761730e-06 1.663306e-05 9.141669e-07
 [971,] 6.380017e-06 1.374690e-05 2.438290e-06
 [972,] 3.916225e-06 9.052401e-05 2.501235e-06
 [973,] 4.597882e-06 1.167887e-05 1.524128e-06
 [974,] 3.924312e-06 9.235266e-05 2.519720e-06
 [975,] 2.608338e-06 8.130049e-06 8.363897e-07
 [976,] 3.226601e-06 1.100983e-05 1.240950e-06
 [977,] 4.462562e-06 1.161875e-05 1.484654e-06
 [978,] 4.147360e-06 9.908452e-05 2.803786e-06
 [979,] 4.114841e-06 9.575409e-05 2.748804e-06
 [980,] 9.908427e-06 1.790544e-05 5.980889e-06
 [981,] 2.731292e-06 8.059517e-06 8.821749e-07
 [982,] 9.229702e-06 9.790087e-05 9.460993e-06
 [983,] 4.030757e-06 9.437545e-05 2.647622e-06
 [984,] 4.159063e-06 9.133301e-05 2.770806e-06
 [985,] 9.723405e-06 1.304968e-05 2.804661e-06
 [986,] 3.909103e-06 7.059720e-05 2.381936e-06
 [987,] 4.008010e-06 9.575758e-05 2.629873e-06
 [988,] 4.498539e-06 9.290282e-05 3.158323e-06
 [989,] 4.260302e-06 1.577565e-04 3.212976e-06
 [990,] 3.921790e-06 1.532652e-04 2.810203e-06
 [991,] 4.982493e-06 1.163868e-05 1.622568e-06
 [992,] 5.349211e-06 1.210973e-05 1.604302e-06
 [993,] 4.042037e-06 9.484957e-05 2.662689e-06
 [994,] 4.034514e-06 1.012695e-04 2.688362e-06
 [995,] 8.985855e-06 1.243464e-05 2.967264e-06
 [996,] 3.924885e-06 9.417663e-05 2.529788e-06
 [997,] 2.756927e-06 1.056828e-05 9.079762e-07
 [998,] 3.959945e-06 9.204424e-05 2.556986e-06
 [999,] 3.966777e-06 9.301938e-05 2.569502e-06
[1000,] 3.917643e-06 9.367308e-05 2.519261e-06
[1001,] 3.884279e-06 9.498135e-05 2.489102e-06
[1002,] 4.519981e-06 1.005443e-04 3.234635e-06
[1003,] 2.893144e-06 8.047437e-06 9.297555e-07
[1004,] 4.159922e-06 1.202603e-04 2.931281e-06
[1005,] 3.958459e-06 9.795601e-05 2.586093e-06
[1006,] 3.637794e-06 9.434126e-05 2.214195e-06
[1007,] 3.534157e-06 1.017587e-04 2.126345e-06
[1008,] 3.948097e-06 9.393268e-05 2.554124e-06
[1009,] 3.987445e-06 9.912105e-05 2.625210e-06
[1010,] 3.851682e-06 9.550788e-05 2.455751e-06
[1011,] 3.836684e-06 9.827798e-05 2.451827e-06
[1012,] 4.004258e-06 9.659390e-05 2.630343e-06
[1013,] 2.892759e-06 8.055325e-06 9.216638e-07
[1014,] 3.801271e-06 9.753867e-05 2.409396e-06
[1015,] 4.143218e-06 1.158009e-05 1.409586e-06
[1016,] 4.592182e-06 1.359070e-05 1.329001e-06
[1017,] 3.739134e-06 9.550561e-05 2.331377e-06
[1018,] 3.859635e-06 1.042161e-04 2.506002e-06
[1019,] 3.795240e-06 6.754761e-05 2.236273e-06
[1020,] 3.730883e-06 9.161822e-05 2.304259e-06
[1021,] 3.754052e-06 9.916307e-05 2.364148e-06
[1022,] 3.846895e-06 9.352955e-05 2.441303e-06
[1023,] 2.951809e-06 3.606645e-05 1.377844e-06
[1024,] 2.819552e-06 1.386772e-05 8.584770e-07
[1025,] 6.968451e-06 1.433698e-05 3.439153e-06
[1026,] 9.179476e-06 1.593137e-05 2.082113e-06
[1027,] 1.644716e-05 8.531691e-05 2.035607e-05
[1028,] 4.380331e-06 1.180951e-05 1.394197e-06
[1029,] 7.109716e-06 7.674621e-05 5.663261e-06
[1030,] 4.300234e-06 1.096636e-05 1.474591e-06
[1031,] 4.025589e-06 1.334454e-05 1.095340e-06
[1032,] 5.714193e-06 1.188113e-05 1.722361e-06
[1033,] 3.622226e-06 1.322831e-05 1.523142e-06
[1034,] 3.603390e-06 1.272696e-05 1.493044e-06
[1035,] 6.727095e-06 1.146052e-05 2.898861e-06
[1036,] 1.393845e-05 1.551940e-05 8.611420e-06
[1037,] 1.663228e-05 9.415172e-05 2.143681e-05
[1038,] 3.807352e-06 9.171837e-05 2.388011e-06
[1039,] 3.516889e-06 1.265340e-05 1.445117e-06
[1040,] 5.216904e-06 1.319116e-05 1.660925e-06
[1041,] 3.619588e-06 1.293746e-05 1.510091e-06
[1042,] 3.465160e-06 1.309063e-05 1.434413e-06
[1043,] 2.868768e-06 1.074307e-05 9.367216e-07
[1044,] 3.572248e-06 1.304350e-05 1.489250e-06
[1045,] 1.089054e-05 1.485312e-05 5.724734e-06
[1046,] 3.668985e-06 1.388231e-04 2.415540e-06
[1047,] 2.805543e-06 1.256556e-05 9.055495e-07
[1048,] 4.081431e-06 1.156001e-05 1.381671e-06
[1049,] 2.726506e-06 1.697296e-05 8.965520e-07
[1050,] 3.689881e-06 9.447098e-05 2.274660e-06
[1051,] 2.818840e-06 1.721969e-05 9.016643e-07
[1052,] 2.696269e-06 8.124547e-06 8.836683e-07
[1053,] 2.839023e-06 1.080695e-05 9.266388e-07
[1054,] 3.737597e-06 9.740504e-05 2.340366e-06
[1055,] 3.887431e-06 9.556820e-05 2.497830e-06
[1056,] 1.318172e-05 1.088514e-05 4.667871e-06
[1057,] 3.748136e-06 9.467470e-05 2.339957e-06
[1058,] 3.733181e-06 1.007114e-04 2.349946e-06
[1059,] 3.745136e-06 9.787508e-05 2.350780e-06
[1060,] 2.834373e-06 8.062739e-06 9.081850e-07
[1061,] 2.665462e-06 8.264725e-06 8.823995e-07
[1062,] 3.700001e-06 1.029074e-04 2.321680e-06
[1063,] 6.007275e-06 1.161628e-05 1.949262e-06
[1064,] 3.653508e-06 9.789539e-05 2.248894e-06
[1065,] 9.373354e-06 1.359666e-05 3.640329e-06
[1066,] 5.367038e-06 8.304324e-05 4.051416e-06
[1067,] 3.615977e-06 1.018636e-04 2.222577e-06
[1068,] 3.645489e-06 9.937792e-05 2.245952e-06
[1069,] 2.840335e-06 1.061662e-05 9.355619e-07
[1070,] 1.729225e-05 9.948314e-05 2.309937e-05
[1071,] 2.814025e-06 1.309828e-05 9.050996e-07
[1072,] 3.816175e-06 9.648453e-05 2.423388e-06
[1073,] 5.681161e-06 1.261536e-05 1.616518e-06
[1074,] 3.876953e-06 9.969783e-05 2.506628e-06
[1075,] 3.873867e-06 9.999997e-05 2.504517e-06
[1076,] 1.021956e-05 2.161019e-05 7.380911e-06
[1077,] 3.965792e-06 1.037233e-04 2.626397e-06
[1078,] 3.818181e-06 1.144604e-04 2.500194e-06
[1079,] 1.036249e-05 1.182403e-05 3.668364e-06
[1080,] 4.200675e-06 1.229906e-05 1.390635e-06
[1081,] 7.611686e-06 1.231467e-05 2.598291e-06
[1082,] 3.440529e-06 3.977662e-05 1.819607e-06
[1083,] 1.598987e-05 6.082079e-05 1.548397e-05
[1084,] 3.820844e-06 1.010855e-04 2.449993e-06
[1085,] 2.671808e-06 8.137439e-06 8.764173e-07
[1086,] 3.915041e-06 9.932755e-05 2.547263e-06
[1087,] 6.461698e-06 1.162223e-05 1.954716e-06
[1088,] 5.441116e-06 1.398963e-05 1.895662e-06
[1089,] 3.104961e-06 9.266968e-06 9.317709e-07
[1090,] 5.609182e-06 8.502293e-05 4.351098e-06
[1091,] 5.729518e-06 8.360688e-05 4.471677e-06
[1092,] 3.924725e-06 9.959451e-05 2.559577e-06
[1093,] 3.957730e-06 9.690083e-05 2.584321e-06
[1094,] 3.985256e-06 9.923775e-05 2.625549e-06
[1095,] 4.002104e-06 9.893117e-05 2.642742e-06
[1096,] 2.811069e-06 1.697879e-05 9.020162e-07
[1097,] 3.964216e-06 9.257387e-05 2.567046e-06
[1098,] 3.964976e-06 9.878604e-05 2.600573e-06
[1099,] 3.789787e-06 1.008642e-04 2.414240e-06
[1100,] 4.056706e-06 9.816510e-05 2.699019e-06
[1101,] 3.898365e-06 9.644430e-05 2.514643e-06
[1102,] 9.505170e-06 1.811708e-05 5.646816e-06
[1103,] 1.931837e-05 9.385351e-05 2.618443e-05
[1104,] 2.781928e-06 1.083760e-05 9.125582e-07
[1105,] 3.882709e-06 1.035027e-04 2.532482e-06
[1106,] 3.892915e-06 9.712609e-05 2.513306e-06
[1107,] 3.841904e-06 9.933269e-05 2.467122e-06
[1108,] 1.287467e-05 1.603332e-05 7.796630e-06
[1109,] 1.489926e-05 9.501793e-05 1.844963e-05
[1110,] 3.589273e-06 9.495265e-05 2.168040e-06
[1111,] 6.066440e-06 1.185719e-05 1.817567e-06
[1112,] 2.847626e-06 1.885434e-05 9.059503e-07
[1113,] 3.620389e-06 1.022988e-04 2.232105e-06
[1114,] 3.615688e-06 1.007616e-04 2.220518e-06
[1115,] 4.927654e-06 8.228420e-05 3.548676e-06
[1116,] 5.001195e-06 1.309548e-05 1.437876e-06
[1117,] 3.570380e-06 1.026232e-04 2.177329e-06
[1118,] 3.643528e-06 1.012284e-04 2.253741e-06
[1119,] 3.656061e-06 1.094427e-04 2.300220e-06
[1120,] 1.286722e-05 8.578264e-05 1.458287e-05
[1121,] 3.656677e-06 9.723547e-05 2.246875e-06
[1122,] 3.568963e-06 9.867039e-05 2.160378e-06
[1123,] 3.582315e-06 9.756496e-05 2.170885e-06
[1124,] 6.424683e-06 1.744314e-05 1.870930e-06
[1125,] 3.644731e-06 6.807368e-05 2.095607e-06
[1126,] 3.502723e-06 9.204797e-05 2.051779e-06
[1127,] 3.515128e-06 1.021235e-04 2.113037e-06
[1128,] 4.697452e-06 1.238674e-05 1.654271e-06
[1129,] 3.404146e-06 1.052894e-04 1.993365e-06
[1130,] 4.283098e-06 9.882408e-05 3.088359e-06
[1131,] 7.849891e-06 1.353928e-05 2.255921e-06
[1132,] 5.232435e-06 1.709041e-05 1.531769e-06
[1133,] 3.496204e-06 1.142629e-05 9.820813e-07
[1134,] 5.020667e-06 1.174227e-05 1.904998e-06
[1135,] 3.173989e-06 1.186144e-04 1.758804e-06
[1136,] 3.381149e-06 1.249090e-04 2.026498e-06
[1137,] 2.658936e-06 1.106608e-05 9.247828e-07
[1138,] 2.717835e-06 1.571633e-05 9.442711e-07
[1139,] 5.198209e-06 1.240101e-05 1.583953e-06
[1140,] 3.174769e-06 2.800837e-05 1.354863e-06
[1141,] 3.818445e-06 1.247485e-04 2.558399e-06
[1142,] 3.718160e-06 1.524399e-04 2.523154e-06
[1143,] 3.669653e-06 1.236659e-04 2.372596e-06
[1144,] 3.822684e-06 1.451433e-04 2.637916e-06
[1145,] 2.564611e-06 1.002100e-05 8.625541e-07
[1146,] 1.291451e-05 4.698041e-05 1.071848e-05
[1147,] 2.498940e-06 1.206968e-05 8.509069e-07
[1148,] 2.845731e-06 1.071067e-05 9.330640e-07
[1149,] 3.499521e-06 1.475841e-04 2.235742e-06
[1150,] 4.071873e-06 1.171647e-05 1.299142e-06
[1151,] 3.779754e-06 1.233794e-04 2.502893e-06
[1152,] 6.017168e-06 1.196293e-05 1.830479e-06
[1153,] 2.907818e-06 8.038013e-06 9.283189e-07
[1154,] 3.598300e-06 1.714682e-04 2.421958e-06
[1155,] 3.599050e-06 1.543182e-04 2.378565e-06
[1156,] 5.997658e-06 1.185571e-05 1.987532e-06
[1157,] 3.613980e-06 1.388789e-04 2.354023e-06
[1158,] 5.788310e-06 1.199317e-05 1.762319e-06
[1159,] 1.130794e-05 3.476218e-05 8.006130e-06
[1160,] 5.957533e-06 1.492504e-05 2.315958e-06
[1161,] 6.420987e-06 1.175193e-05 1.999754e-06
[1162,] 1.938544e-05 1.061704e-05 6.245184e-06
[1163,] 2.731252e-06 9.908008e-06 9.332414e-07
[1164,] 5.316769e-06 1.259789e-05 1.724293e-06
[1165,] 2.949461e-06 1.064977e-05 9.700154e-07
[1166,] 5.746773e-06 1.237983e-04 4.953740e-06
[1167,] 1.229880e-05 4.928897e-05 1.024789e-05
[1168,] 5.903933e-06 1.851625e-05 2.474119e-06
[1169,] 2.670296e-06 1.155239e-05 8.974468e-07
[1170,] 1.241646e-05 4.728576e-05 1.021941e-05
[1171,] 4.317695e-06 1.506152e-05 1.319083e-06
[1172,] 4.007846e-06 1.182239e-05 1.273771e-06
[1173,] 1.343677e-05 1.705513e-05 8.834200e-06
[1174,] 4.788270e-06 1.220301e-05 1.390536e-06
[1175,] 6.241156e-06 2.160891e-05 3.382837e-06
[1176,] 3.167659e-06 2.103150e-05 1.335924e-06
[1177,] 1.452709e-05 4.123438e-05 1.173061e-05
[1178,] 1.118905e-05 4.729387e-05 8.930835e-06
[1179,] 1.310823e-05 4.537261e-05 1.078982e-05
[1180,] 2.798723e-06 1.068701e-05 9.206718e-07
[1181,] 1.090065e-05 1.070306e-05 3.697454e-06
[1182,] 1.346497e-05 3.572069e-05 1.013292e-05
[1183,] 2.798973e-06 1.067650e-05 9.213807e-07
[1184,] 3.128042e-06 1.840229e-05 1.319909e-06
[1185,] 3.872340e-06 1.172928e-05 1.242341e-06
[1186,] 3.203530e-06 1.309340e-05 1.309851e-06
[1187,] 3.736646e-06 1.179092e-05 1.307905e-06
[1188,] 1.479376e-05 1.241172e-05 6.261536e-06
[1189,] 1.532350e-05 1.470334e-05 8.856103e-06
[1190,] 5.720745e-06 1.216229e-05 1.813133e-06
[1191,] 4.305617e-06 1.171048e-05 1.451219e-06
[1192,] 1.619548e-05 1.483287e-05 9.572329e-06
[1193,] 1.443629e-05 2.754422e-05 9.960706e-06
[1194,] 1.655348e-05 2.767641e-05 1.177964e-05
[1195,] 4.601038e-06 1.273264e-05 1.585435e-06
[1196,] 9.415655e-06 3.047352e-05 6.106589e-06
[1197,] 1.517346e-05 1.388404e-05 8.102388e-06
[1198,] 5.301009e-06 1.201169e-05 1.723694e-06
[1199,] 3.349212e-06 8.621549e-06 1.171870e-06
[1200,] 3.301206e-06 1.106729e-05 1.119312e-06
[1201,] 6.315043e-06 1.472293e-05 2.674173e-06
[1202,] 2.917293e-06 9.878666e-06 1.033250e-06
[1203,] 6.133683e-05 8.575821e-06 2.133841e-05
[1204,] 5.885409e-04 1.061690e-05 1.942702e-04
[1205,] 4.231762e-06 1.407189e-05 1.340893e-06
[1206,] 2.764917e-06 8.008737e-06 8.937208e-07
[1207,] 7.792173e-06 1.108936e-05 2.748608e-06
[1208,] 2.809724e-06 8.520571e-06 9.518607e-07
[1209,] 5.788111e-04 1.152370e-05 1.834724e-04
[1210,] 5.425710e-06 8.268657e-06 1.703723e-06
[1211,] 2.818673e-05 1.761436e-05 2.594072e-05
[1212,] 3.124827e-04 1.089968e-05 1.120787e-04
[1213,] 3.565867e-03 1.121109e-05 1.539907e-03
[1214,] 6.518207e-06 1.175601e-05 2.317093e-06
[1215,] 8.646712e-06 1.164489e-05 3.117512e-06
[1216,] 5.023021e-06 1.453780e-05 2.299871e-06
[1217,] 9.181742e-06 1.228379e-05 3.226425e-06
[1218,] 2.548609e-06 8.052983e-06 8.167240e-07
[1219,] 2.550526e-06 8.064770e-06 8.168948e-07
[1220,] 1.705307e-03 1.068451e-05 6.090058e-04
[1221,] 2.485038e-06 8.058747e-06 8.022779e-07
[1222,] 2.475229e-06 8.137698e-06 8.071402e-07
[1223,] 2.465222e-06 8.120883e-06 7.990372e-07
[1224,] 2.465066e-06 8.136216e-06 7.990236e-07
[1225,] 1.268639e-05 2.383042e-05 7.508231e-06
[1226,] 2.529070e-06 8.446870e-06 8.308818e-07
[1227,] 3.222886e-06 8.734586e-06 9.776929e-07
[1228,] 2.685782e-06 8.788182e-06 9.112098e-07
[1229,] 8.382268e-06 1.279966e-05 3.271776e-06
[1230,] 1.019667e-02 1.241488e-05 4.331670e-03
[1231,] 7.232768e-03 1.079104e-05 2.675153e-03
[1232,] 6.707306e-06 8.765186e-06 1.983981e-06
[1233,] 5.562053e-06 9.191572e-06 1.551147e-06
[1234,] 6.550441e-06 2.235821e-05 3.080131e-06
[1235,] 9.459814e-03 1.072725e-05 3.502231e-03
[1236,] 6.396423e-06 9.873763e-06 1.827846e-06
[1237,] 4.606017e-06 1.419184e-05 1.815718e-06
[1238,] 4.448513e-01 1.270047e-05 5.482627e-01
[1239,] 5.092421e-06 1.392493e-05 2.008941e-06
[1240,] 4.158898e-02 1.075305e-05 1.348744e-02
[1241,] 9.522176e-06 1.845157e-05 2.963380e-06
[1242,] 3.161055e-06 9.229923e-06 1.102232e-06
[1243,] 5.300593e-03 1.045724e-05 1.876254e-03
[1244,] 4.520750e-06 1.003421e-05 1.646956e-06
[1245,] 4.977193e-06 1.419767e-05 1.770496e-06
[1246,] 7.336598e-06 2.092638e-05 2.648859e-06
[1247,] 2.328147e-02 1.084104e-05 7.318642e-03
[1248,] 2.740963e-06 8.195475e-06 9.031445e-07
[1249,] 4.836198e-06 1.789368e-05 2.196253e-06
[1250,] 3.547403e-06 1.380244e-05 1.316720e-06
[1251,] 5.887894e-06 1.448078e-05 2.527734e-06
[1252,] 2.601558e-06 8.938682e-06 8.735176e-07
[1253,] 2.553132e-06 9.438502e-06 8.401576e-07
[1254,] 4.756693e-06 1.712977e-05 2.121756e-06
[1255,] 7.617833e-06 1.274718e-05 2.469427e-06
[1256,] 3.443172e-06 1.329890e-05 1.221156e-06
[1257,] 2.570683e-06 8.147741e-06 8.452079e-07
[1258,] 7.150336e-06 1.343329e-05 2.086199e-06
[1259,] 9.269868e-06 1.494961e-05 2.430738e-06
[1260,] 2.512506e-06 9.927767e-06 8.424606e-07
[1261,] 2.668458e-06 9.262785e-06 9.158524e-07
[1262,] 2.572591e-06 9.996358e-06 8.737066e-07
[1263,] 2.531863e-06 1.067092e-05 8.739296e-07
[1264,] 2.484304e-06 9.889353e-06 8.186356e-07
[1265,] 2.574026e-06 1.102059e-05 9.049775e-07
[1266,] 5.725957e-06 1.306921e-05 2.216806e-06
[1267,] 1.060261e-02 1.023644e-05 3.481422e-03
[1268,] 2.689432e-06 8.519009e-06 8.384986e-07
[1269,] 2.514082e-06 9.554572e-06 8.171195e-07
[1270,] 2.516405e-06 9.680739e-06 8.171059e-07
[1271,] 2.519467e-06 9.415265e-06 8.140990e-07
[1272,] 3.994024e-06 1.053110e-05 1.451050e-06
[1273,] 4.141029e-06 1.170271e-05 1.568487e-06
[1274,] 7.652313e-06 1.339874e-05 3.461949e-06
[1275,] 2.988739e-06 8.066100e-06 9.397050e-07
[1276,] 3.946264e-06 1.330746e-05 1.486658e-06
[1277,] 4.511917e-06 1.429632e-05 1.406707e-06
[1278,] 2.565276e-06 9.640337e-06 8.114187e-07
[1279,] 2.513348e-06 1.249813e-05 8.537540e-07
[1280,] 1.546069e-05 1.185376e-05 5.811729e-06
[1281,] 8.024100e-06 1.284469e-05 3.381212e-06
[1282,] 4.126732e-06 1.021545e-05 1.460457e-06
[1283,] 5.857542e-06 9.764649e-06 2.022484e-06
[1284,] 6.640504e-06 9.742155e-06 2.247073e-06
[1285,] 3.384160e-03 1.264427e-05 3.501651e-03
[1286,] 6.424242e-06 1.225672e-05 2.227282e-06
[1287,] 3.634228e-01 1.081668e-05 1.258815e-01
[1288,] 1.805058e-05 1.360419e-05 4.585701e-06
[1289,] 3.879286e-06 8.055210e-06 1.253694e-06
[1290,] 2.522646e-06 8.684854e-06 8.138154e-07
[1291,] 1.307441e-05 1.061811e-05 4.422295e-06
[1292,] 5.478448e-06 1.360082e-05 1.982471e-06
[1293,] 2.628325e-01 1.082549e-05 8.838133e-02
[1294,] 1.622793e-05 1.138869e-05 5.234978e-06
[1295,] 4.648028e-06 1.216787e-05 1.575485e-06
[1296,] 2.887968e-06 1.293959e-05 9.571024e-07
[1297,] 5.105630e-06 1.365080e-05 1.812981e-06
[1298,] 6.731010e-06 9.514970e-06 2.079519e-06
[1299,] 3.146326e-05 1.388497e-05 1.740662e-05
[1300,] 9.116186e-06 1.366855e-05 3.733385e-06
[1301,] 2.982464e-05 1.383955e-05 1.626782e-05
[1302,] 3.202675e-05 1.390527e-05 1.782002e-05
[1303,] 3.056188e-05 1.372111e-05 1.641389e-05
[1304,] 2.755396e-05 1.373940e-05 1.463459e-05
[1305,] 2.880492e-05 1.373940e-05 1.539315e-05
[1306,] 2.776177e-05 1.386172e-05 1.506541e-05
[1307,] 2.969696e-06 1.001331e-05 1.050332e-06
[1308,] 2.797364e-05 1.379681e-05 1.504292e-05
[1309,] 3.369564e-06 1.087602e-05 1.081282e-06
[1310,] 2.571528e-06 1.012348e-05 8.498694e-07
[1311,] 2.777880e-05 1.352226e-05 1.431785e-05
[1312,] 4.245759e-06 1.427431e-05 1.854055e-06
[1313,] 4.286358e-06 1.044006e-05 1.617191e-06
[1314,] 2.652614e-05 1.370518e-05 1.395638e-05
[1315,] 2.616137e-05 1.389719e-05 1.414232e-05
[1316,] 2.621709e-05 1.389558e-05 1.417323e-05
[1317,] 2.692601e-06 8.397281e-06 8.967491e-07
[1318,] 2.323459e-05 1.393950e-05 1.240958e-05
[1319,] 3.652342e-03 1.066316e-05 1.420873e-03
[1320,] 3.027415e-06 9.505540e-06 1.055422e-06
[1321,] 4.205675e-06 1.359946e-05 1.274501e-06
[1322,] 2.201187e-05 1.379450e-05 1.141611e-05
[1323,] 2.759720e-05 1.379872e-05 1.482140e-05
[1324,] 2.701488e-06 8.129075e-06 8.807591e-07
[1325,] 2.347301e-05 1.357299e-05 1.189569e-05
[1326,] 2.979360e-05 1.324851e-05 1.478437e-05
[1327,] 2.318172e-05 1.604414e-05 1.586298e-05
[1328,] 5.694623e-06 1.127526e-05 1.818624e-06
[1329,] 6.888778e-06 1.255452e-05 2.483216e-06
[1330,] 3.263125e-06 1.378528e-05 1.069916e-06
[1331,] 3.411672e-06 1.087854e-05 1.135298e-06
[1332,] 5.003322e-06 1.251844e-05 1.657744e-06
[1333,] 4.199430e-06 1.122204e-05 1.391941e-06
[1334,] 4.102384e-06 1.125940e-05 1.343474e-06
[1335,] 4.825568e-06 1.213667e-05 1.595790e-06
[1336,] 3.369682e-06 1.274495e-05 1.055684e-06
[1337,] 3.467397e-06 1.342118e-05 1.064980e-06
[1338,] 1.649157e-05 1.387360e-05 7.181160e-06
[1339,] 2.835886e-06 1.401733e-05 1.041329e-06
[1340,] 2.802408e-06 1.711427e-05 1.037310e-06
[1341,] 2.805311e-06 1.701308e-05 1.038467e-06
[1342,] 2.805058e-06 1.326861e-05 1.011363e-06
[1343,] 2.833974e-06 1.336657e-05 1.031614e-06
[1344,] 2.024011e-05 1.155435e-05 4.616085e-06
[1345,] 4.239534e-06 1.122257e-05 1.468231e-06
[1346,] 2.783386e-06 1.022159e-05 9.352878e-07
[1347,] 2.827562e-06 1.016246e-05 9.522788e-07
[1348,] 4.479732e-06 1.022378e-05 1.568749e-06
[1349,] 4.295248e-06 1.023454e-05 1.460818e-06
[1350,] 3.460329e-06 1.193670e-05 1.076125e-06
[1351,] 2.735209e-06 1.185106e-05 8.706188e-07
[1352,] 8.468235e-06 1.148686e-05 2.190432e-06
[1353,] 2.744148e-06 1.176390e-05 8.744796e-07
[1354,] 4.080447e-06 1.087129e-05 1.056580e-06
[1355,] 3.585539e-06 2.310754e-05 8.953326e-07
[1356,] 4.542045e-06 2.621445e-05 1.011591e-06
[1357,] 5.095490e-05 1.058003e-05 1.458414e-05
[1358,] 3.038618e-06 1.189269e-05 1.046263e-06
[1359,] 5.185718e-06 2.384461e-05 1.089404e-06
[1360,] 6.583228e-06 5.456841e-05 1.124533e-06
[1361,] 2.886785e-06 1.055333e-05 9.788251e-07
[1362,] 4.899914e-06 1.767192e-05 1.263969e-06
[1363,] 5.216350e-06 1.402819e-05 1.680016e-06
[1364,] 4.740797e-06 1.551751e-05 1.261469e-06
[1365,] 3.143906e-06 1.071370e-04 9.310102e-07
[1366,] 4.797577e-06 1.573452e-05 1.267060e-06
[1367,] 3.048973e-06 1.179400e-05 1.013092e-06
[1368,] 6.569805e-06 1.281113e-05 1.806343e-06
[1369,] 2.804211e-06 9.821708e-05 8.169598e-07
[1370,] 1.631949e-04 1.304855e-05 4.237352e-05
[1371,] 3.291076e-06 3.261522e-05 8.383087e-07
[1372,] 5.921199e-06 5.680255e-05 1.141941e-06
[1373,] 3.234563e-06 2.003508e-05 1.347127e-06
[1374,] 2.722353e-06 1.374772e-05 8.777594e-07
[1375,] 1.141438e-05 9.341684e-06 4.250013e-06
[1376,] 2.982711e-06 1.010173e-05 9.076109e-07
[1377,] 3.009931e-06 9.991540e-06 9.125212e-07
[1378,] 1.004425e-05 1.178897e-05 3.662130e-06
[1379,] 3.323660e-06 1.418156e-05 1.008669e-06
[1380,] 3.627595e-06 1.384661e-05 9.852568e-07
[1381,] 6.830144e-06 1.170840e-05 2.330003e-06
[1382,] 3.208776e-06 3.829865e-05 8.229607e-07
[1383,] 3.414128e-06 3.574191e-05 8.418005e-07
[1384,] 3.444686e-06 2.573893e-05 8.648469e-07
[1385,] 2.531729e-06 1.807460e-05 8.192227e-07
[1386,] 3.035847e-06 8.146260e-06 1.006049e-06
[1387,] 2.841806e-06 3.313412e-05 1.324147e-06
[1388,] 2.532567e-06 8.169735e-06 8.264049e-07
[1389,] 2.628834e-06 8.987811e-06 8.256959e-07
[1390,] 2.564602e-06 1.279856e-05 9.201403e-07
[1391,] 2.917538e-06 1.073125e-05 9.701261e-07
[1392,] 9.826339e-05 1.326924e-05 2.879927e-05
[1393,] 7.654414e-06 2.069388e-05 1.750201e-06
[1394,] 2.884806e-06 2.064268e-05 8.436837e-07
[1395,] 5.218055e-06 1.138112e-05 1.694787e-06
[1396,] 7.250639e-06 1.999487e-05 4.100680e-06
[1397,] 6.037733e-06 1.090470e-05 2.361337e-06
[1398,] 1.272865e-05 1.093498e-05 3.171141e-06
[1399,] 2.626707e-06 8.164898e-06 8.404579e-07
[1400,] 2.604127e-06 2.482241e-05 1.008631e-06
[1401,] 5.355057e-06 1.169372e-05 2.363338e-06
[1402,] 1.115137e-05 1.047734e-05 3.051494e-06
[1403,] 3.156361e-06 8.230545e-06 9.711756e-07
[1404,] 1.107376e-05 1.243525e-05 3.406523e-06
[1405,] 5.930330e-06 9.893027e-06 1.868838e-06
[1406,] 5.229834e-06 1.121623e-05 1.608484e-06
[1407,] 6.133465e-06 1.107248e-05 2.668561e-06
[1408,] 7.793554e-06 8.502098e-06 2.749524e-06
[1409,] 6.565167e-06 1.117429e-05 2.088789e-06
[1410,] 5.485337e-06 1.844579e-05 1.423768e-06
[1411,] 5.834610e-06 1.012477e-05 1.815984e-06
[1412,] 8.604622e-06 9.751933e-06 2.015252e-06
[1413,] 5.136185e-06 9.634642e-06 1.401584e-06
[1414,] 7.744105e-06 1.448386e-05 2.433272e-06
[1415,] 1.150748e-05 1.241110e-05 5.442159e-06
[1416,] 9.293633e-06 8.879529e-06 2.420933e-06
[1417,] 9.591670e-06 8.895648e-06 2.429788e-06
[1418,] 7.034577e-06 8.049249e-06 2.181522e-06
[1419,] 7.610033e-06 8.718358e-06 1.825393e-06
[1420,] 8.156353e-06 8.494465e-06 2.221766e-06
[1421,] 3.729269e-06 1.110137e-05 1.433765e-06
[1422,] 4.741880e-06 1.205581e-05 1.169859e-06
[1423,] 5.643842e-06 1.637407e-05 1.364648e-06
[1424,] 6.017074e-06 8.822971e-06 1.872821e-06
[1425,] 7.780669e-06 9.321368e-06 2.798330e-06
[1426,] 8.524538e-06 8.773221e-06 2.235708e-06
[1427,] 4.801491e-05 8.806520e-06 1.067376e-05
[1428,] 2.649008e-06 8.668600e-06 8.440924e-07
[1429,] 9.239885e-05 8.700212e-06 1.375322e-05
[1430,] 4.149682e-06 1.009117e-05 1.109494e-06
[1431,] 8.464897e-05 8.781582e-06 1.686738e-05
[1432,] 1.409431e-05 1.249105e-05 4.528472e-06
[1433,] 2.747299e-06 1.128746e-05 8.227840e-07
[1434,] 2.798371e-06 1.097825e-05 8.322904e-07
[1435,] 2.538351e-06 8.324842e-06 8.105506e-07
[1436,] 4.108281e-06 1.330551e-05 1.223670e-06
[1437,] 2.918503e-06 1.042119e-05 8.635536e-07
[1438,] 2.671177e-06 1.112685e-05 8.140348e-07
[1439,] 7.416549e-06 1.528522e-05 1.739945e-06
[1440,] 2.891680e-06 1.051677e-05 8.526624e-07
[1441,] 5.583552e-06 8.635413e-06 1.539435e-06
[1442,] 2.643344e-06 1.060746e-05 8.130302e-07
[1443,] 2.901969e-06 9.547698e-06 8.810476e-07
[1444,] 8.336902e-05 8.721701e-06 1.544397e-05
[1445,] 3.012147e-06 9.224200e-06 1.003501e-06
[1446,] 5.700983e-06 1.144450e-05 1.861279e-06
[1447,] 2.914421e-06 1.183027e-05 1.091777e-06
[1448,] 2.552039e-05 1.527164e-05 1.355373e-05
[1449,] 2.680828e-06 8.852237e-06 8.861000e-07
[1450,] 5.746709e-05 9.178605e-06 6.455481e-06
[1451,] 2.877195e-06 8.731332e-06 9.392064e-07
[1452,] 5.199721e-06 1.265083e-05 1.626868e-06
[1453,] 4.841022e-05 9.602948e-06 5.842261e-06
[1454,] 2.557091e-06 8.837118e-06 8.445977e-07
[1455,] 2.504378e-06 8.383879e-06 8.144032e-07
[1456,] 9.293108e-06 1.248698e-05 2.976518e-06
[1457,] 2.505487e-06 8.558904e-06 8.177520e-07
[1458,] 6.688003e-06 1.205694e-05 2.075288e-06
[1459,] 7.249812e-06 1.237510e-05 2.156003e-06
[1460,] 2.153994e-05 1.567116e-05 1.152099e-05
[1461,] 3.616545e-06 8.751088e-06 1.069004e-06
[1462,] 5.694807e-05 9.868108e-06 6.119108e-06
[1463,] 2.510976e-06 8.065044e-06 8.139317e-07
[1464,] 7.927770e-06 1.234114e-05 2.674951e-06
[1465,] 3.976278e-05 9.649982e-06 5.119532e-06
[1466,] 3.788788e-06 8.552181e-06 1.133893e-06
[1467,] 2.994414e-05 9.003021e-06 4.972847e-06
[1468,] 4.581988e-06 1.253393e-05 1.467114e-06
[1469,] 2.543775e-06 8.731940e-06 8.126203e-07
[1470,] 9.000224e-06 1.248167e-05 2.900458e-06
[1471,] 2.511211e-06 8.181641e-06 8.164071e-07
[1472,] 9.149697e-06 1.248245e-05 2.943848e-06
[1473,] 2.510536e-06 8.483967e-06 8.146117e-07
[1474,] 2.517044e-06 8.377194e-06 8.200025e-07
[1475,] 2.560204e-06 8.360206e-06 8.372808e-07
[1476,] 2.512322e-06 8.282224e-06 8.167178e-07
[1477,] 4.691517e-06 1.245881e-05 1.505462e-06
[1478,] 3.503906e-06 9.476636e-06 1.036830e-06
[1479,] 7.798060e-06 1.238514e-05 2.574833e-06
[1480,] 7.556804e-06 1.235392e-05 2.549771e-06
[1481,] 3.016047e-05 9.613592e-06 4.148335e-06
[1482,] 8.149604e-06 1.186485e-05 2.677996e-06
[1483,] 2.533999e-06 8.785428e-06 8.248930e-07
[1484,] 2.539401e-06 8.801600e-06 8.342151e-07
[1485,] 4.858703e-06 8.208414e-06 1.571211e-06
[1486,] 3.175878e-06 9.395169e-06 9.387633e-07
[1487,] 4.283003e-06 1.787125e-05 1.159533e-06
[1488,] 2.555002e-06 8.538229e-06 8.250088e-07
[1489,] 2.566250e-06 1.156354e-05 8.396828e-07
[1490,] 2.693436e-06 8.728939e-06 8.723746e-07
[1491,] 2.714768e-06 9.613186e-06 8.437552e-07
[1492,] 4.124108e-06 1.073712e-05 1.571004e-06
[1493,] 3.700138e-06 9.658122e-06 1.339318e-06
[1494,] 3.510714e-06 2.001601e-05 9.484557e-07
[1495,] 8.041050e-06 1.184959e-05 2.592395e-06
[1496,] 8.644491e-06 1.137780e-05 2.884240e-06
[1497,] 4.219331e-06 1.039506e-05 1.597221e-06
[1498,] 4.278981e-06 1.019519e-05 1.613641e-06
[1499,] 8.459529e-06 1.230637e-05 2.677149e-06
[1500,] 3.842821e-06 1.074466e-05 1.394019e-06
[1501,] 3.568083e-06 1.159584e-05 1.299651e-06
[1502,] 3.288610e-06 1.363125e-05 1.022364e-06
[1503,] 1.264362e-05 1.214459e-05 2.168952e-06
[1504,] 4.347672e-06 1.086031e-05 1.700482e-06
[1505,] 2.583593e-06 8.210207e-06 8.392221e-07
[1506,] 4.155111e-06 1.054227e-05 1.573409e-06
[1507,] 6.369110e-06 1.212524e-05 2.027633e-06
[1508,] 9.691458e-06 1.232671e-05 3.034797e-06
[1509,] 3.705296e-06 8.727492e-06 1.215278e-06
[1510,] 6.366227e-06 1.193221e-05 2.035145e-06
[1511,] 3.014697e-06 1.365954e-05 1.050781e-06
[1512,] 3.703746e-06 8.354053e-06 1.186417e-06
[1513,] 3.888242e-06 8.973640e-06 1.321471e-06
[1514,] 1.859136e-05 8.041064e-06 3.985521e-06
[1515,] 8.557894e-06 8.144491e-06 2.229373e-06
[1516,] 2.513658e-06 9.912113e-06 8.248970e-07
[1517,] 4.043228e-06 8.306271e-06 1.327975e-06
[1518,] 1.071861e-05 1.177642e-05 3.695333e-06
[1519,] 1.111006e-05 1.175956e-05 3.827095e-06
[1520,] 3.072996e-06 1.711766e-05 1.135375e-06
[1521,] 9.675578e-06 1.283958e-05 2.944908e-06
[1522,] 9.637164e-06 1.283852e-05 2.936709e-06
[1523,] 4.209124e-06 1.113122e-05 1.644813e-06
[1524,] 3.001614e-06 1.269371e-05 1.042040e-06
[1525,] 4.464486e-06 1.159632e-05 1.828341e-06
[1526,] 4.354667e-06 1.265067e-05 1.833047e-06
[1527,] 2.625111e-06 8.339788e-06 8.587083e-07
[1528,] 4.341794e-06 1.167464e-05 1.760113e-06
[1529,] 4.454481e-06 1.213524e-05 1.860699e-06
[1530,] 4.490794e-06 1.238429e-05 1.901141e-06
[1531,] 1.122701e-05 1.167039e-05 3.774669e-06
[1532,] 4.387654e-06 1.268530e-05 1.855681e-06
[1533,] 1.124707e-05 1.160220e-05 3.656456e-06
[1534,] 3.701890e-06 1.115685e-05 1.368700e-06
[1535,] 7.855474e-06 9.448924e-06 1.971829e-06
[1536,] 8.129391e-06 1.092929e-05 3.535002e-06
[1537,] 1.620761e-05 1.898023e-05 2.073056e-06
[1538,] 2.757081e-06 1.119945e-05 9.068040e-07
[1539,] 2.756959e-06 1.592634e-05 1.012300e-06
[1540,] 3.313245e-05 1.109234e-05 2.946955e-06
[1541,] 3.154140e-06 1.239083e-05 9.974559e-07
[1542,] 2.782165e-06 9.452684e-06 8.900649e-07
[1543,] 2.915545e-06 1.480948e-05 8.954270e-07
[1544,] 3.239829e-06 1.289643e-05 1.008276e-06
[1545,] 2.811125e-06 1.134612e-05 9.588117e-07
[1546,] 2.822429e-06 1.312074e-05 9.007452e-07
[1547,] 2.852361e-06 1.317324e-05 8.958900e-07
[1548,] 9.040626e-06 1.252129e-05 3.070455e-06
[1549,] 2.776843e-06 9.535877e-06 8.847670e-07
[1550,] 3.128786e-06 1.146557e-05 9.831626e-07
[1551,] 7.132617e-06 9.378691e-06 2.197305e-06
[1552,] 2.777011e-06 1.180438e-05 9.220048e-07
[1553,] 7.096012e-06 9.367043e-06 2.179263e-06
[1554,] 3.396223e-06 1.271890e-05 1.009369e-06
[1555,] 7.101354e-06 9.622662e-06 2.235598e-06
[1556,] 8.956724e-06 1.229454e-05 3.113327e-06
[1557,] 9.379161e-06 1.247441e-05 3.158266e-06
[1558,] 2.816313e-06 1.394476e-05 9.290046e-07
[1559,] 3.165340e-06 1.353622e-05 9.828352e-07
[1560,] 9.186752e-05 1.054206e-05 5.524116e-06
[1561,] 7.564154e-06 1.005313e-05 2.484703e-06
[1562,] 2.793899e-06 1.131044e-05 9.630481e-07
[1563,] 2.613547e-06 9.305157e-06 8.621024e-07
[1564,] 2.803357e-06 1.199287e-05 9.618676e-07
[1565,] 2.785407e-06 1.256983e-05 9.436808e-07
[1566,] 3.717853e-06 1.527543e-05 9.354297e-07
[1567,] 4.099994e-06 1.395016e-05 1.265684e-06
[1568,] 7.834821e-06 1.423949e-05 3.227569e-06
[1569,] 6.214090e-06 9.264103e-06 1.964964e-06
[1570,] 4.392676e-06 1.317405e-05 1.159911e-06
[1571,] 6.322925e-06 9.380724e-06 1.983844e-06
[1572,] 3.546448e-06 1.560276e-05 9.096010e-07
[1573,] 3.181199e-06 1.671790e-05 8.600304e-07
[1574,] 3.486313e-05 1.267583e-05 1.287189e-05
[1575,] 9.572343e-06 9.331778e-06 2.663895e-06
[1576,] 9.507353e-06 1.961681e-05 1.641157e-06
[1577,] 6.163029e-06 9.006068e-06 1.883354e-06
[1578,] 9.648361e-06 1.338819e-05 1.884408e-06
[1579,] 1.734458e-05 2.053245e-05 2.622436e-06
[1580,] 1.649452e-05 1.667402e-05 2.735396e-06
[1581,] 1.388105e-05 2.427477e-05 2.208840e-06
[1582,] 1.363988e-05 2.625024e-05 2.134999e-06
[1583,] 1.797165e-05 2.047024e-05 2.834120e-06
[1584,] 6.670040e-06 9.094728e-06 2.106851e-06
[1585,] 1.349996e-05 2.123502e-05 2.250149e-06
[1586,] 5.394464e-06 1.632560e-05 1.314083e-06
[1587,] 7.590629e-06 1.423382e-05 2.587093e-06
[1588,] 1.543186e-05 2.332418e-05 2.424512e-06
[1589,] 1.767127e-05 1.740388e-05 3.169952e-06
[1590,] 1.602607e-05 2.433908e-05 2.463900e-06
[1591,] 8.662112e-06 1.152047e-05 2.591290e-06
[1592,] 7.760884e-06 1.281366e-05 2.504534e-06
[1593,] 3.509427e-06 1.486746e-05 1.054997e-06
[1594,] 2.567247e-05 8.911398e-06 6.652006e-06
[1595,] 1.978236e-05 1.125041e-05 5.731267e-06
[1596,] 5.473343e-06 1.163815e-05 1.840139e-06
[1597,] 6.236201e-06 1.147500e-05 2.291355e-06
[1598,] 2.895811e-06 1.082874e-05 8.774177e-07
[1599,] 2.171339e-05 1.274146e-05 5.247661e-06
[1600,] 2.792605e-06 1.080300e-05 8.595418e-07
[1601,] 2.016015e-05 1.282359e-05 4.873877e-06
[1602,] 2.838027e-05 1.000492e-05 7.558794e-06
[1603,] 2.823970e-06 1.020935e-05 8.771035e-07
[1604,] 2.783398e-06 1.003954e-05 8.691777e-07
[1605,] 2.823352e-06 9.868818e-06 8.805719e-07
[1606,] 3.914643e-06 9.693299e-06 1.354000e-06
[1607,] 2.854271e-06 1.172379e-05 9.877507e-07
[1608,] 3.071686e-05 2.392882e-05 2.680890e-06
[1609,] 2.867818e-06 9.735317e-06 8.933403e-07
[1610,] 2.636965e-06 1.084349e-05 8.371388e-07
[1611,] 2.799049e-06 1.008362e-05 8.718648e-07
[1612,] 2.836130e-06 1.018151e-05 8.780610e-07
[1613,] 1.995565e-05 1.289812e-05 5.329343e-06
[1614,] 2.818155e-06 9.772209e-06 8.796542e-07
[1615,] 2.834446e-06 1.018362e-05 8.776100e-07
[1616,] 2.848639e-06 1.060710e-05 8.713189e-07
[1617,] 2.853228e-06 9.934135e-06 8.857646e-07
[1618,] 2.869263e-06 1.091365e-05 8.718519e-07
[1619,] 2.889380e-06 1.070922e-05 8.777917e-07
[1620,] 2.754620e-05 1.011432e-05 7.854184e-06
[1621,] 1.472985e-05 1.290023e-05 4.026114e-06
[1622,] 3.704712e-06 1.214255e-05 1.238878e-06
[1623,] 2.603403e-06 1.457350e-05 8.571430e-07
[1624,] 5.329721e-06 1.355537e-05 2.216183e-06
[1625,] 2.691531e-06 1.555357e-05 9.294709e-07
[1626,] 5.257223e-06 1.365637e-05 2.188682e-06
[1627,] 4.812438e-06 1.370759e-05 1.975878e-06
[1628,] 2.606857e-06 1.240854e-05 8.469013e-07
[1629,] 5.029731e-06 1.364747e-05 2.077656e-06
[1630,] 2.909919e-06 1.179808e-05 8.654406e-07
[1631,] 2.606056e-06 1.598470e-05 8.595290e-07
[1632,] 2.731069e-06 1.140188e-05 8.489729e-07
[1633,] 2.750303e-06 1.137732e-05 8.511605e-07
[1634,] 2.749136e-06 1.275964e-05 8.457765e-07
[1635,] 2.880157e-06 1.113719e-05 8.736771e-07
[1636,] 2.806887e-06 1.244708e-05 8.517222e-07
[1637,] 2.818680e-06 1.386288e-05 1.007655e-06
[1638,] 2.769579e-06 1.194907e-05 8.520659e-07
[1639,] 5.119917e-06 1.343843e-05 2.106017e-06
[1640,] 8.813109e-06 1.730637e-05 2.412057e-06
[1641,] 2.642211e-06 1.633054e-05 8.342208e-07
[1642,] 2.639686e-06 1.446413e-05 8.434027e-07
[1643,] 2.638357e-06 1.389119e-05 8.424080e-07
[1644,] 2.012710e-05 1.267297e-05 4.933296e-06
[1645,] 1.750354e-05 1.379418e-05 4.405147e-06
[1646,] 2.634080e-06 1.695076e-05 8.505005e-07
[1647,] 4.666307e-06 1.619801e-05 1.288578e-06
[1648,] 2.642757e-06 1.827684e-05 8.509798e-07
[1649,] 2.661420e-06 1.544878e-05 8.416900e-07
[1650,] 2.653792e-06 1.468591e-05 8.414608e-07
[1651,] 2.265460e-05 1.255362e-05 5.548997e-06
[1652,] 2.112643e-05 1.264212e-05 5.164120e-06
[1653,] 5.363027e-06 1.305512e-05 2.190814e-06
[1654,] 2.619393e-06 1.750316e-05 8.569016e-07
[1655,] 7.951911e-06 1.251588e-05 2.560402e-06
[1656,] 8.514897e-06 1.796542e-05 2.510023e-06
[1657,] 2.679726e-06 1.448769e-05 8.466445e-07
[1658,] 2.696190e-06 1.703122e-05 8.298872e-07
[1659,] 2.639882e-06 1.736238e-05 8.500040e-07
[1660,] 2.634568e-06 1.679190e-05 8.502504e-07
[1661,] 2.741369e-06 8.825644e-06 9.104836e-07
[1662,] 2.789516e-06 1.523867e-05 8.383979e-07
[1663,] 2.712110e-06 1.408720e-05 8.430755e-07
[1664,] 2.609403e-06 1.646811e-05 8.600505e-07
[1665,] 8.138823e-06 1.245144e-05 2.626965e-06
[1666,] 2.774203e-06 1.281265e-05 8.504964e-07
[1667,] 2.573042e-06 1.843065e-05 8.902238e-07
[1668,] 1.480773e-05 1.004034e-05 3.766915e-06
[1669,] 1.434283e-05 1.004426e-05 3.659470e-06
[1670,] 2.740871e-06 1.251818e-05 8.460154e-07
[1671,] 4.340151e-06 1.223297e-05 1.424451e-06
[1672,] 2.762956e-06 8.766899e-06 9.162759e-07
[1673,] 5.366034e-06 1.702512e-05 1.196479e-06
[1674,] 1.644673e-05 1.286150e-05 4.055338e-06
[1675,] 2.642161e-06 1.370776e-05 8.507165e-07
[1676,] 2.814122e-06 1.229752e-05 8.533782e-07
[1677,] 2.075203e-05 1.586681e-05 1.108420e-05
[1678,] 2.849294e-06 1.121580e-05 8.686191e-07
[1679,] 1.794132e-05 1.269223e-05 4.949595e-06
[1680,] 2.718000e-06 1.619702e-05 8.341156e-07
[1681,] 4.909412e-06 1.360370e-05 1.465020e-06
[1682,] 4.117102e-06 9.802852e-06 1.455183e-06
[1683,] 4.094963e-06 9.720317e-06 1.436681e-06
[1684,] 4.084892e-06 9.688011e-06 1.428901e-06
[1685,] 1.553221e-05 1.273794e-05 4.304017e-06
[1686,] 5.659984e-06 1.396166e-05 2.410960e-06
[1687,] 2.697120e-06 1.774675e-05 8.367247e-07
[1688,] 2.595206e-06 1.670365e-05 8.481275e-07
[1689,] 2.752637e-06 9.110735e-06 8.567728e-07
[1690,] 2.875185e-06 9.020329e-06 8.772371e-07
[1691,] 2.764490e-06 1.165582e-05 9.515583e-07
[1692,] 3.897800e-06 1.788777e-05 1.121629e-06
[1693,] 8.233573e-06 1.153173e-05 2.422992e-06
[1694,] 2.236100e-05 1.268685e-05 6.203807e-06
[1695,] 8.719416e-06 1.321421e-05 2.602431e-06
[1696,] 8.397853e-06 1.164673e-05 2.444230e-06
[1697,] 2.615666e-06 1.098320e-05 8.593443e-07
[1698,] 6.381321e-06 1.185018e-05 2.240146e-06
[1699,] 2.746490e-06 1.140329e-05 9.148360e-07
[1700,] 1.620830e-05 1.154259e-05 6.153789e-06
[1701,] 2.745766e-06 1.143490e-05 9.078876e-07
[1702,] 9.305319e-05 1.205747e-05 3.449859e-05
[1703,] 2.744254e-06 1.055320e-05 9.124838e-07
[1704,] 2.924426e-06 8.809512e-06 9.884509e-07
[1705,] 1.732995e-05 1.181874e-05 7.155517e-06
[1706,] 8.117717e-06 1.202823e-05 2.947724e-06
[1707,] 8.667646e-06 1.326538e-05 3.433179e-06
[1708,] 1.008665e-04 1.148736e-05 1.174490e-05
[1709,] 3.133975e-06 1.308051e-05 9.116422e-07
[1710,] 7.525907e-06 1.243592e-05 2.463082e-06
[1711,] 1.334903e-05 1.436792e-05 6.435872e-06
[1712,] 3.610137e-06 8.330038e-06 1.192814e-06
[1713,] 2.006729e-05 1.391656e-05 9.063194e-06
[1714,] 2.743677e-06 1.152042e-05 9.068685e-07
[1715,] 3.525531e-06 1.311718e-05 1.217683e-06
[1716,] 2.487037e-06 8.110655e-06 8.115121e-07
[1717,] 3.222740e-06 2.761360e-05 1.479929e-06
[1718,] 9.292670e-06 1.045417e-05 1.973221e-06
[1719,] 1.850173e-05 1.588192e-05 4.150002e-06
[1720,] 3.897290e-06 1.214244e-05 1.448185e-06
[1721,] 2.958280e-06 8.749480e-06 9.505656e-07
[1722,] 6.127505e-05 9.512914e-06 1.170403e-05
[1723,] 3.853361e-06 1.239366e-05 1.433326e-06
[1724,] 2.571919e-06 1.163045e-05 8.137898e-07
[1725,] 3.597123e-06 1.061951e-05 1.171647e-06
[1726,] 7.140295e-06 1.222238e-05 2.680675e-06
[1727,] 2.991781e-06 1.049279e-05 9.748790e-07
[1728,] 2.667083e-06 2.030911e-05 9.881742e-07
[1729,] 2.636742e-06 2.119638e-05 9.637627e-07
[1730,] 3.434030e-06 9.800801e-06 1.056981e-06
[1731,] 4.375828e-06 1.239001e-05 1.447405e-06
[1732,] 2.669906e-06 9.085117e-06 8.547120e-07
[1733,] 4.465603e-06 1.238896e-05 1.472844e-06
[1734,] 1.100333e-05 2.250270e-05 2.021717e-06
[1735,] 3.041811e-05 9.022202e-06 7.741876e-06
[1736,] 2.649298e-06 9.034301e-06 8.517468e-07
[1737,] 2.956592e-05 1.400454e-05 1.640511e-05
[1738,] 4.099187e-06 4.920638e-05 9.271973e-07
[1739,] 4.988956e-06 1.312610e-05 1.494025e-06
[1740,] 3.513977e-06 1.204671e-05 1.180903e-06
[1741,] 3.983993e-06 1.091031e-05 1.257608e-06
[1742,] 2.735594e-06 1.279518e-05 8.378506e-07
[1743,] 6.627142e-06 1.459650e-05 1.877460e-06
[1744,] 8.242739e-06 1.506226e-05 1.895451e-06
[1745,] 3.324487e-05 9.359690e-06 6.409772e-06
[1746,] 9.141820e-06 1.260985e-05 2.514080e-06
[1747,] 2.986450e-06 1.496566e-05 8.640244e-07
[1748,] 5.846826e-06 1.336475e-05 2.200370e-06
[1749,] 3.668664e-06 1.338689e-05 1.303562e-06
[1750,] 4.473729e-06 1.222483e-05 1.467539e-06
[1751,] 1.551741e-05 1.697345e-05 3.020879e-06
[1752,] 3.022828e-06 1.392470e-05 8.765703e-07
[1753,] 3.632705e-06 1.200982e-05 1.201750e-06
[1754,] 1.521353e-05 1.066394e-05 5.928826e-06
[1755,] 1.599300e-05 1.064860e-05 6.223759e-06
[1756,] 4.485610e-06 1.222743e-05 1.470230e-06
[1757,] 2.623922e-06 1.320432e-05 8.433701e-07
[1758,] 3.053146e-06 1.047988e-05 1.015123e-06
[1759,] 1.692002e-05 1.733346e-05 1.348330e-05
[1760,] 4.567186e-06 1.340311e-05 1.448297e-06
[1761,] 2.756836e-05 9.503294e-06 5.242453e-06
[1762,] 3.002214e-06 1.326364e-05 1.022151e-06
[1763,] 1.450594e-05 1.348040e-05 6.388646e-06
[1764,] 4.784511e-06 1.248525e-05 1.714265e-06
[1765,] 6.738979e-06 1.267358e-05 1.969216e-06
[1766,] 4.585297e-06 1.055423e-05 1.155260e-06
[1767,] 4.764896e-06 1.252179e-05 1.620526e-06
[1768,] 4.202349e-06 1.390442e-05 1.617953e-06
[1769,] 4.091233e-06 1.271991e-05 1.508638e-06
[1770,] 6.902251e-06 9.839858e-06 2.077728e-06
[1771,] 1.198561e-04 1.329051e-05 6.166226e-05
[1772,] 3.640198e-06 1.232904e-05 1.032048e-06
[1773,] 3.769044e-06 9.457627e-06 1.080835e-06
[1774,] 5.723809e-06 2.088655e-05 1.410706e-06
[1775,] 3.471437e-06 2.544486e-05 1.004181e-06
[1776,] 5.008946e-06 1.521536e-05 1.410330e-06
[1777,] 3.895455e-06 1.214150e-05 1.251349e-06
[1778,] 7.045872e-06 1.261142e-05 2.428405e-06
[1779,] 5.177025e-06 1.208143e-05 1.683341e-06
[1780,] 4.004772e-06 2.281403e-05 1.044193e-06
[1781,] 6.884884e-06 1.577243e-05 1.637308e-06
[1782,] 4.217127e-06 1.696807e-05 1.083141e-06
[1783,] 2.955452e-06 8.092406e-06 9.392548e-07
[1784,] 9.603320e-06 1.052459e-05 2.772282e-06
[1785,] 2.572876e-06 1.080414e-05 8.879788e-07
[1786,] 3.719575e-06 2.277952e-05 1.596502e-06
[1787,] 4.234383e-06 1.960892e-05 1.913276e-06
[1788,] 2.717446e-06 1.299141e-05 1.012368e-06
[1789,] 4.516349e-06 1.823317e-05 2.024486e-06
[1790,] 5.045635e-06 1.489792e-05 1.579657e-06
[1791,] 2.548178e-06 8.404432e-06 8.386236e-07
[1792,] 4.452252e-06 8.262233e-06 1.359011e-06
[1793,] 4.506709e-06 1.453226e-05 1.710781e-06
[1794,] 4.947609e-06 1.162069e-05 1.900247e-06
[1795,] 4.682732e-06 8.745840e-06 1.377257e-06
[1796,] 2.765670e-06 8.395144e-06 9.013512e-07
[1797,] 2.768805e-06 8.055250e-06 8.937977e-07
[1798,] 4.560222e-06 8.391642e-06 1.379383e-06
[1799,] 3.289990e-06 1.052663e-05 1.151611e-06
[1800,] 3.173695e-06 1.060509e-05 1.100504e-06
[1801,] 3.252859e-06 1.012193e-05 1.113222e-06
[1802,] 3.273218e-06 1.094734e-05 1.157387e-06
[1803,] 3.301336e-06 1.042771e-05 1.151772e-06
[1804,] 4.835677e-06 1.403526e-05 2.004649e-06
[1805,] 7.050750e-06 1.130409e-05 2.370652e-06
[1806,] 2.715255e-06 8.546603e-06 8.862003e-07
[1807,] 3.410640e-06 1.013433e-05 1.285682e-06
[1808,] 1.046438e-05 1.414808e-05 4.479242e-06
[1809,] 2.564415e-06 8.240745e-06 8.309703e-07
[1810,] 4.553637e-06 1.047518e-05 1.436003e-06
[1811,] 6.676960e-06 1.065308e-05 2.066356e-06
[1812,] 5.362601e-06 1.368347e-05 1.945971e-06
[1813,] 5.886421e-06 8.116614e-06 1.710064e-06
[1814,] 5.862107e-06 8.117192e-06 1.701848e-06
[1815,] 2.771273e-06 8.515648e-06 8.724510e-07
[1816,] 8.919014e-06 8.451212e-06 2.310932e-06
[1817,] 5.191150e-06 1.188002e-05 1.549278e-06
[1818,] 5.864280e-06 8.151458e-06 1.709325e-06
[1819,] 5.724135e-06 8.136320e-06 1.686077e-06
[1820,] 8.168827e-06 1.238023e-05 2.944992e-06
[1821,] 8.932446e-06 8.457843e-06 2.308948e-06
[1822,] 5.715364e-06 8.130198e-06 1.681849e-06
[1823,] 6.532488e-06 1.069241e-05 2.010230e-06
[1824,] 5.823569e-06 8.163634e-06 1.705525e-06
[1825,] 8.665648e-06 8.747645e-06 2.360093e-06
[1826,] 7.007809e-06 1.247725e-05 2.133339e-06
[1827,] 6.358367e-06 1.080716e-05 1.975983e-06
[1828,] 8.130203e-06 1.095318e-05 2.656353e-06
[1829,] 4.705466e-06 1.341135e-05 1.485395e-06
[1830,] 4.570101e-06 1.002780e-05 1.436024e-06
[1831,] 4.894430e-06 1.264134e-05 1.610956e-06
[1832,] 3.074433e-06 2.087517e-05 9.477752e-07
[1833,] 4.074313e-06 1.729213e-05 1.300694e-06
[1834,] 3.493806e-06 2.637698e-05 9.844846e-07
[1835,] 3.389715e-06 8.880164e-06 1.070023e-06
[1836,] 2.557276e-06 8.845333e-06 8.463392e-07
[1837,] 4.858948e-06 1.391528e-05 1.691680e-06
[1838,] 2.580158e-06 8.794603e-06 8.577830e-07
[1839,] 2.727569e-06 1.020895e-05 8.289232e-07
[1840,] 8.909285e-06 1.251583e-05 2.825934e-06
[1841,] 4.066311e-06 1.757295e-05 1.299337e-06
[1842,] 3.865442e-06 8.866034e-06 1.220943e-06
[1843,] 3.586190e-06 1.227229e-05 1.100419e-06
[1844,] 2.583986e-06 1.110076e-05 8.183124e-07
[1845,] 2.616906e-06 8.448568e-06 8.437136e-07
[1846,] 3.338149e-06 1.261410e-05 9.900692e-07
[1847,] 3.317542e-06 1.127811e-05 9.954969e-07
[1848,] 3.303627e-06 1.212911e-05 9.892416e-07
[1849,] 3.337805e-06 1.266378e-05 9.895643e-07
[1850,] 2.956357e-06 2.825076e-05 8.589332e-07
[1851,] 4.090727e-06 1.118528e-05 1.207831e-06
[1852,] 1.175513e-05 1.103591e-05 2.404990e-06
[1853,] 1.175187e-05 1.103472e-05 2.405277e-06
[1854,] 4.394316e-06 1.437044e-05 1.438008e-06
[1855,] 5.388753e-06 1.712359e-05 1.154240e-06
[1856,] 3.875869e-06 1.213790e-05 1.282326e-06
[1857,] 4.134042e-06 1.211866e-05 1.140486e-06
[1858,] 1.356271e-05 1.245711e-05 2.358720e-06
[1859,] 6.001025e-06 1.641055e-05 1.571507e-06
[1860,] 2.751782e-06 2.339408e-05 8.445786e-07
[1861,] 4.955692e-06 2.757785e-05 1.234544e-06
[1862,] 1.366817e-05 1.259567e-05 2.358289e-06
[1863,] 1.409588e-05 1.277891e-05 2.359979e-06
[1864,] 5.028284e-06 1.467679e-05 1.180798e-06
[1865,] 4.985783e-06 1.167719e-05 1.290361e-06
[1866,] 5.338613e-06 1.322166e-05 1.231740e-06
[1867,] 2.762167e-06 2.278355e-05 8.477010e-07
[1868,] 4.139048e-06 1.510090e-05 1.303254e-06
[1869,] 4.236175e-06 1.024278e-05 1.408063e-06
[1870,] 2.830327e-06 1.010615e-05 9.260269e-07
[1871,] 3.782080e-06 1.064919e-05 1.217753e-06
[1872,] 3.950364e-06 1.288018e-05 1.172394e-06
[1873,] 2.827585e-06 9.189427e-06 9.180920e-07
[1874,] 2.774720e-06 9.486050e-06 9.121144e-07
[1875,] 3.797161e-06 1.448180e-05 1.283195e-06
[1876,] 4.432790e-06 9.431436e-06 1.417809e-06
[1877,] 2.522205e-06 9.318024e-06 8.175303e-07
[1878,] 2.788700e-06 9.300989e-06 9.052884e-07
[1879,] 4.445488e-06 9.282155e-06 1.410114e-06
[1880,] 3.428075e-06 8.659590e-06 1.030609e-06
[1881,] 4.585051e-06 8.104419e-06 1.380612e-06
[1882,] 4.546020e-06 8.066934e-06 1.394386e-06
[1883,] 3.930463e-06 1.219242e-05 1.037581e-06
[1884,] 4.473336e-06 9.380119e-06 1.418493e-06
[1885,] 4.303901e-06 1.854201e-05 1.249395e-06
[1886,] 4.479134e-06 1.200570e-05 1.345625e-06
[1887,] 2.526804e-06 9.730303e-06 8.284905e-07
[1888,] 3.240826e-06 8.090597e-06 1.028386e-06
[1889,] 4.564081e-06 1.284373e-05 1.527586e-06
[1890,] 3.677917e-06 1.084375e-05 1.227571e-06
[1891,] 6.404430e-06 1.870368e-05 1.712348e-06
[1892,] 3.333834e-06 9.056074e-06 1.175084e-06
[1893,] 3.473724e-06 1.211114e-05 1.105885e-06
[1894,] 3.201225e-06 9.296227e-06 1.133160e-06
[1895,] 3.156488e-06 9.793423e-06 9.445389e-07
[1896,] 3.741873e-06 8.503092e-06 1.207887e-06
[1897,] 5.306406e-06 1.210708e-05 1.776701e-06
[1898,] 2.874516e-06 1.763685e-05 9.410043e-07
[1899,] 3.837576e-06 1.159059e-05 1.249992e-06
[1900,] 7.207378e-06 1.256072e-05 1.657716e-06
[1901,] 3.176984e-06 3.621251e-05 8.319929e-07
[1902,] 1.913082e-05 1.178193e-05 3.119070e-06
[1903,] 7.986558e-06 1.048369e-05 1.940501e-06
[1904,] 2.485922e-06 1.147422e-05 8.019945e-07
[1905,] 7.945494e-06 1.012181e-05 1.955190e-06
[1906,] 6.180365e-06 1.021992e-05 1.989373e-06
[1907,] 1.008309e-05 1.056965e-05 2.074677e-06
[1908,] 8.084478e-06 1.006709e-05 1.969244e-06
[1909,] 8.009377e-06 1.038771e-05 1.945996e-06
[1910,] 8.012017e-06 1.052071e-05 1.940405e-06
[1911,] 1.401697e-05 1.084021e-05 4.679809e-06
[1912,] 7.909916e-06 1.049662e-05 1.934672e-06
[1913,] 8.262058e-06 1.047551e-05 1.960183e-06
[1914,] 3.794039e-06 9.363111e-06 1.405368e-06
[1915,] 8.010417e-06 1.030083e-05 1.949033e-06
[1916,] 5.310933e-06 9.347285e-06 1.581833e-06
[1917,] 7.620083e-06 9.820209e-06 1.934530e-06
[1918,] 3.390546e-06 1.156985e-05 1.264429e-06
[1919,] 9.325980e-06 1.002674e-05 3.088462e-06
[1920,] 8.089504e-06 9.911298e-06 1.971748e-06
[1921,] 7.329362e-06 9.688720e-06 1.918732e-06
[1922,] 7.394509e-06 9.600164e-06 1.931475e-06
[1923,] 7.476123e-06 9.649938e-06 1.936554e-06
[1924,] 7.726382e-06 9.459292e-06 1.984852e-06
[1925,] 8.148341e-06 1.006822e-05 1.964785e-06
[1926,] 7.646622e-06 9.601584e-06 1.962574e-06
[1927,] 7.356306e-06 9.869622e-06 1.913092e-06
[1928,] 7.544168e-06 9.935813e-06 1.922086e-06
[1929,] 2.753106e-06 4.179997e-05 8.066325e-07
[1930,] 7.762876e-06 9.886457e-06 1.939147e-06
[1931,] 8.872682e-06 9.109389e-06 2.328071e-06
[1932,] 2.608425e-06 1.510578e-05 8.320310e-07
[1933,] 9.330358e-06 9.688131e-06 2.199520e-06
[1934,] 7.732555e-06 9.122586e-06 2.033215e-06
[1935,] 4.380944e-06 1.565702e-05 1.917002e-06
[1936,] 8.242241e-06 1.222310e-05 2.152814e-06
[1937,] 7.830922e-06 9.896558e-06 1.947921e-06
[1938,] 7.841666e-06 9.916783e-06 1.947556e-06
[1939,] 7.819228e-06 9.823670e-06 1.951770e-06
[1940,] 7.832149e-06 9.798217e-06 1.954629e-06
[1941,] 1.318964e-05 1.073461e-05 4.379632e-06
[1942,] 9.366193e-06 1.007635e-05 3.128806e-06
[1943,] 7.779225e-06 1.007642e-05 1.934096e-06
[1944,] 7.668710e-06 9.832255e-06 1.938935e-06
[1945,] 7.773069e-06 9.802827e-06 1.950159e-06
[1946,] 2.773048e-06 4.986125e-05 8.070912e-07
[1947,] 7.839468e-06 9.900138e-06 1.948221e-06
[1948,] 7.699844e-06 9.873177e-06 1.938181e-06
[1949,] 7.803331e-06 9.980093e-06 1.940985e-06
[1950,] 7.713081e-06 1.002322e-05 1.932723e-06
[1951,] 7.864231e-06 9.815494e-06 1.956204e-06
[1952,] 7.805168e-06 9.982150e-06 1.940444e-06
[1953,] 7.055578e-06 9.950929e-06 1.886495e-06
[1954,] 2.512705e-06 1.611650e-05 8.062721e-07
[1955,] 4.262594e-06 9.007942e-06 1.343973e-06
[1956,] 9.187418e-06 9.996340e-06 3.021644e-06
[1957,] 7.748854e-06 9.727120e-06 1.952189e-06
[1958,] 7.449906e-06 1.035598e-05 1.909240e-06
[1959,] 7.672041e-06 9.958096e-06 1.929261e-06
[1960,] 8.799295e-06 9.809688e-06 2.047282e-06
[1961,] 8.077624e-06 9.924838e-06 1.966706e-06
[1962,] 7.789582e-06 9.429056e-06 1.982886e-06
[1963,] 6.913562e-06 1.287103e-05 1.902523e-06
[1964,] 2.794894e-06 1.288000e-05 1.009443e-06
[1965,] 5.641188e-06 9.282507e-06 1.625586e-06
[1966,] 5.325368e-06 9.233204e-06 1.574150e-06
[1967,] 2.866036e-06 1.061348e-05 9.130240e-07
[1968,] 8.227382e-06 9.738454e-06 2.473282e-06
[1969,] 4.974833e-06 9.305379e-06 1.485615e-06
[1970,] 5.773502e-06 9.301956e-06 1.652482e-06
[1971,] 9.176212e-06 9.742802e-06 2.729973e-06
[1972,] 5.060776e-06 9.427512e-06 1.575706e-06
[1973,] 5.425087e-06 1.032773e-05 1.516601e-06
[1974,] 3.331710e-06 1.017644e-05 9.606582e-07
[1975,] 2.515779e-06 2.353572e-05 9.643729e-07
[1976,] 3.454872e-06 1.552497e-05 1.338415e-06
[1977,] 3.346712e-06 1.675034e-05 9.076305e-07
[1978,] 3.389308e-06 1.645528e-05 9.141351e-07
[1979,] 3.394166e-06 2.832043e-05 1.509088e-06
[1980,] 3.450223e-06 1.466071e-05 1.318530e-06
[1981,] 2.473604e-06 4.154513e-05 8.867225e-07
[1982,] 4.930340e-06 9.247486e-06 1.659132e-06
[1983,] 3.013314e-06 1.284290e-05 9.310830e-07
[1984,] 3.653875e-06 1.612248e-05 1.462392e-06
[1985,] 1.072749e-05 1.072936e-05 3.100476e-06
[1986,] 4.922339e-06 9.633312e-06 1.560900e-06
[1987,] 4.403731e-06 2.878754e-05 1.226791e-06
[1988,] 5.077041e-06 2.295632e-05 1.344687e-06
[1989,] 3.080597e-06 1.167686e-05 1.004591e-06
[1990,] 4.900776e-06 1.256311e-05 1.467973e-06
[1991,] 5.047737e-06 8.155179e-06 1.473113e-06
[1992,] 1.021029e-05 1.384659e-05 2.609113e-06
[1993,] 6.904182e-06 1.151268e-05 2.068112e-06
[1994,] 5.233721e-06 9.636044e-06 1.637357e-06
[1995,] 4.609948e-06 1.050760e-05 1.434981e-06
[1996,] 1.076652e-05 1.200042e-05 2.648378e-06
[1997,] 3.116787e-06 1.508763e-05 9.687002e-07
[1998,] 2.974242e-06 1.293884e-05 9.915338e-07
[1999,] 7.067956e-06 1.100265e-05 3.100331e-06
[2000,] 5.096091e-06 9.736554e-06 1.565024e-06
[2001,] 5.170170e-06 9.669493e-06 1.607631e-06
[2002,] 7.168485e-06 1.462624e-05 1.848846e-06
[2003,] 5.073677e-06 9.735352e-06 1.559382e-06
[2004,] 5.034449e-06 9.735038e-06 1.549589e-06
[2005,] 1.069926e-05 1.112974e-05 2.745663e-06
[2006,] 5.187225e-06 9.790029e-06 1.573274e-06
[2007,] 1.074931e-05 1.104404e-05 2.787883e-06
[2008,] 3.577600e-06 1.747263e-05 9.861081e-07
[2009,] 3.148130e-06 1.466137e-05 9.695121e-07
[2010,] 3.219866e-06 1.503183e-05 9.665591e-07
[2011,] 2.537919e-06 6.395758e-05 8.415774e-07
[2012,] 5.844670e-06 1.529184e-05 2.132483e-06
[2013,] 4.903126e-06 9.726938e-06 1.525422e-06
[2014,] 5.071647e-06 1.004562e-05 1.632499e-06
[2015,] 3.769483e-06 1.013798e-05 1.302102e-06
[2016,] 8.856837e-06 2.146965e-05 1.870089e-06
[2017,] 2.566404e-06 2.106632e-05 8.364096e-07
[2018,] 1.228207e-05 1.654761e-05 2.794893e-06
[2019,] 5.398350e-06 9.719916e-06 1.660360e-06
[2020,] 5.117927e-06 9.664683e-06 1.592377e-06
[2021,] 1.346680e-05 1.585017e-05 3.061904e-06
[2022,] 5.140115e-06 9.671978e-06 1.595437e-06
[2023,] 2.593919e-06 6.316345e-05 8.271454e-07
[2024,] 7.674939e-06 1.318290e-05 2.027458e-06
[2025,] 7.223596e-06 1.145098e-05 2.144419e-06
[2026,] 1.201197e-05 1.099546e-05 3.472913e-06
[2027,] 1.237097e-05 1.527699e-05 2.954788e-06
[2028,] 4.529855e-06 8.418311e-06 1.390351e-06
[2029,] 2.484341e-06 9.355588e-05 9.024138e-07
[2030,] 4.557018e-06 8.414317e-06 1.391134e-06
[2031,] 4.557599e-06 8.433843e-06 1.391097e-06
[2032,] 4.573881e-06 8.426895e-06 1.392314e-06
[2033,] 2.656408e-06 1.193296e-05 9.053955e-07
[2034,] 4.800789e-06 9.624576e-06 1.530725e-06
[2035,] 4.547920e-06 8.409078e-06 1.390633e-06
[2036,] 9.022261e-06 1.659704e-05 2.247069e-06
[2037,] 4.568514e-06 8.441878e-06 1.391669e-06
[2038,] 5.514250e-06 1.096367e-05 1.879365e-06
[2039,] 4.543205e-06 8.406497e-06 1.390676e-06
[2040,] 2.504857e-06 4.925135e-05 8.536091e-07
[2041,] 4.529080e-06 8.189128e-06 1.398154e-06
[2042,] 8.037813e-06 1.198551e-05 2.248399e-06
[2043,] 2.673315e-06 1.073576e-05 8.767108e-07
[2044,] 8.628674e-06 1.172813e-05 2.760663e-06
[2045,] 2.892634e-06 1.048515e-05 1.071790e-06
[2046,] 1.367685e-05 1.519445e-05 3.197390e-06
[2047,] 1.547665e-05 1.519291e-05 3.519882e-06
[2048,] 1.376371e-05 1.519291e-05 3.213284e-06
[2049,] 3.302133e-06 6.890446e-05 8.282689e-07
[2050,] 1.232593e-05 1.139009e-05 2.852558e-06
[2051,] 6.000824e-06 1.233573e-05 2.040760e-06
[2052,] 1.745389e-05 1.573377e-05 3.745608e-06
[2053,] 1.207816e-05 1.436885e-05 2.976284e-06
[2054,] 1.637479e-05 1.574760e-05 3.565911e-06
[2055,] 3.014040e-06 3.659784e-05 8.167065e-07
[2056,] 2.744039e-06 2.256258e-05 1.029293e-06
[2057,] 6.761850e-06 1.254057e-05 2.034334e-06
[2058,] 2.286770e-05 1.457148e-05 1.471904e-05
[2059,] 2.761737e-06 6.701733e-05 8.132731e-07
[2060,] 1.999996e-05 1.637204e-05 4.034846e-06
[2061,] 4.831730e-06 9.832837e-06 1.541922e-06
[2062,] 4.676595e-06 8.902380e-06 1.334499e-06
[2063,] 4.852049e-06 1.267305e-05 1.782687e-06
[2064,] 3.712703e-06 8.033319e-06 1.160179e-06
[2065,] 2.825637e-06 9.870131e-06 8.782968e-07
[2066,] 5.027875e-06 1.230066e-05 1.489858e-06
[2067,] 2.900395e-06 9.159405e-06 9.028006e-07
[2068,] 2.145006e-05 2.257195e-05 3.501210e-06
[2069,] 5.363756e-06 1.234184e-05 2.048730e-06
[2070,] 2.800122e-06 9.484609e-06 8.797293e-07
[2071,] 1.987618e-05 1.102898e-05 7.640679e-06
[2072,] 8.674491e-05 9.190049e-06 1.661446e-05
[2073,] 1.304798e-05 1.206236e-05 2.397568e-06
[2074,] 1.067426e-05 1.009442e-05 2.721149e-06
[2075,] 4.969345e-06 1.160938e-05 1.557582e-06
[2076,] 2.648566e-05 1.561188e-05 2.930552e-06
[2077,] 2.345443e-05 1.650098e-05 2.657490e-06
[2078,] 1.472154e-05 1.054489e-05 3.129312e-06
[2079,] 4.594331e-06 8.694414e-06 1.440104e-06
[2080,] 2.564026e-05 1.269057e-05 3.627510e-06
[2081,] 2.128310e-05 1.314207e-05 3.540692e-06
[2082,] 2.213213e-05 1.147417e-05 3.632267e-06
[2083,] 2.259306e-05 9.608545e-06 5.012202e-06
[2084,] 5.751539e-05 2.777506e-05 7.931490e-06
[2085,] 2.009901e-05 1.237710e-05 6.317826e-06
[2086,] 2.433672e-05 1.365393e-05 3.757362e-06
[2087,] 3.286348e-06 8.383075e-06 1.003024e-06
[2088,] 2.724226e-05 1.168659e-05 4.109328e-06
[2089,] 2.606424e-05 1.158224e-05 4.026675e-06
[2090,] 1.095916e-05 1.200676e-05 4.688988e-06
[2091,] 1.117041e-05 1.200676e-05 4.787528e-06
[2092,] 3.312712e-06 8.956040e-06 9.778375e-07
[2093,] 3.041666e-05 1.414038e-05 4.266429e-06
[2094,] 3.533544e-05 1.361697e-05 4.899317e-06
[2095,] 4.916226e-06 1.149175e-05 1.553690e-06
[2096,] 3.151517e-05 1.414585e-05 4.378328e-06
[2097,] 1.109187e-05 1.415068e-05 2.014584e-06
[2098,] 3.402781e-05 1.430388e-05 4.571396e-06
[2099,] 3.154463e-05 1.363384e-05 4.542977e-06
[2100,] 9.867099e-06 1.418339e-05 1.848730e-06
[2101,] 2.520694e-04 9.317199e-06 8.440203e-05
[2102,] 5.629143e-06 1.465906e-05 1.360298e-06
[2103,] 5.326336e-06 1.156154e-05 1.770231e-06
[2104,] 6.231587e-06 1.081343e-05 2.321961e-06
[2105,] 1.005506e-05 2.064428e-05 1.641013e-06
[2106,] 7.903108e-06 1.888068e-05 1.680058e-06
[2107,] 3.979709e-06 8.146238e-06 1.190950e-06
[2108,] 9.820108e-06 8.983000e-06 3.272506e-06
[2109,] 1.654302e-04 8.548534e-06 3.987833e-05
[2110,] 7.669638e-06 9.088755e-06 2.620419e-06
[2111,] 1.774444e-05 1.383608e-05 8.396227e-06
[2112,] 1.768806e-04 8.787498e-06 3.805889e-05
[2113,] 2.656979e-04 9.314640e-06 4.651475e-05
[2114,] 7.653644e-06 8.508740e-06 1.940561e-06
[2115,] 5.150505e-06 1.176400e-05 1.687193e-06
[2116,] 1.028402e-05 8.812924e-06 3.151228e-06
[2117,] 6.525681e-06 8.049700e-06 1.886339e-06
[2118,] 2.178950e-05 9.759175e-06 4.885756e-06
[2119,] 8.971417e-06 1.021727e-05 2.012029e-06
[2120,] 3.340663e-05 1.018640e-05 5.266842e-06
[2121,] 7.423904e-06 1.120932e-05 2.373428e-06
[2122,] 2.091643e-05 1.239533e-05 6.307863e-06
[2123,] 1.351253e-05 8.585073e-06 3.925676e-06
[2124,] 3.215529e-06 8.655527e-06 9.964464e-07
[2125,] 7.552419e-06 1.110287e-05 2.118400e-06
[2126,] 5.896060e-06 1.165265e-05 1.857645e-06
[2127,] 2.895363e-05 9.272529e-06 5.804083e-06
[2128,] 5.198014e-06 1.169262e-05 1.672938e-06
[2129,] 3.212458e-05 1.124358e-05 4.942337e-06
[2130,] 5.571539e-06 1.139086e-05 2.164040e-06
[2131,] 1.024192e-05 1.648332e-05 5.293074e-06
[2132,] 1.083535e-05 1.604677e-05 5.555714e-06
[2133,] 3.103542e-06 9.780428e-06 1.003286e-06
[2134,] 1.003466e-05 1.614654e-05 5.047504e-06
[2135,] 2.855162e-06 1.379241e-05 9.357310e-07
[2136,] 9.852880e-06 1.659747e-05 5.030442e-06
[2137,] 3.259057e-05 9.257607e-06 7.271682e-06
[2138,] 7.133356e-05 1.064184e-05 1.242018e-05
[2139,] 2.858669e-06 1.196143e-05 9.188784e-07
[2140,] 6.655053e-06 1.375902e-05 1.933637e-06
[2141,] 4.134598e-05 9.771544e-06 7.769261e-06
[2142,] 2.777992e-05 1.038444e-05 4.799192e-06
[2143,] 3.230706e-05 1.269283e-05 4.991323e-06
[2144,] 6.063160e-06 1.325580e-05 2.179390e-06
[2145,] 1.426238e-05 8.430250e-06 4.473984e-06
[2146,] 8.630898e-06 9.417307e-06 2.190438e-06
[2147,] 5.488213e-06 1.319556e-05 1.944780e-06
[2148,] 5.519579e-06 1.287655e-05 1.943091e-06
[2149,] 4.746912e-05 1.195820e-05 7.260937e-06
[2150,] 1.581631e-05 1.359039e-05 3.467621e-06
[2151,] 3.156519e-06 2.395122e-05 1.414408e-06
[2152,] 2.668504e-04 2.994922e-05 1.951036e-05
[2153,] 3.603944e-06 1.115177e-05 1.389135e-06
[2154,] 2.895371e-06 8.565032e-06 9.669925e-07
[2155,] 2.861433e-05 1.381846e-05 5.949470e-06
[2156,] 3.340911e-06 1.002787e-05 1.156111e-06
[2157,] 1.900030e-05 1.814454e-05 2.981473e-06
[2158,] 4.371566e-06 1.235929e-05 1.078681e-06
[2159,] 3.241016e-06 9.097603e-06 1.133118e-06
[2160,] 3.508417e-06 1.017790e-05 1.233803e-06
[2161,] 3.265871e-06 1.034197e-05 9.225877e-07
[2162,] 1.834403e-05 1.883428e-05 2.897627e-06
[2163,] 3.189888e-06 1.195433e-05 8.804674e-07
[2164,] 3.758860e-06 1.482638e-05 9.556386e-07
[2165,] 2.208265e-05 1.465534e-05 3.871650e-06
[2166,] 2.694250e-06 2.492301e-05 8.213185e-07
[2167,] 3.069531e-06 2.270221e-05 8.379224e-07
[2168,] 2.827842e-06 2.353447e-05 8.379809e-07
[2169,] 2.819582e-06 2.643854e-05 8.406594e-07
[2170,] 2.614109e-05 1.595943e-05 3.813898e-06
[2171,] 7.235147e-06 1.385327e-05 2.480496e-06
[2172,] 7.244571e-06 1.384152e-05 2.470524e-06
[2173,] 7.111308e-06 1.305901e-05 2.544636e-06
[2174,] 1.881887e-04 9.498415e-06 4.088520e-05
[2175,] 1.541527e-05 9.601539e-06 6.309499e-06
[2176,] 1.858564e-03 1.496652e-05 2.232872e-04
[2177,] 1.059334e-05 3.513232e-05 1.783892e-06
[2178,] 4.562496e-05 1.134874e-05 2.346884e-05
[2179,] 7.637743e-06 1.740636e-05 1.580024e-06
[2180,] 4.267120e-05 1.352234e-05 2.007043e-05
[2181,] 6.923854e-06 9.298290e-06 2.677887e-06
[2182,] 5.738795e-06 1.199409e-05 1.914756e-06
[2183,] 6.079934e-06 1.179218e-05 1.988926e-06
[2184,] 5.970414e-06 1.219392e-05 1.981019e-06
[2185,] 2.810668e-05 1.442823e-05 1.309012e-05
[2186,] 2.223893e-05 1.194385e-05 1.108847e-05
[2187,] 1.041261e-05 1.239803e-05 3.357322e-06
[2188,] 1.774849e-05 1.289264e-05 6.924855e-06
[2189,] 1.780203e-05 1.289512e-05 6.950884e-06
[2190,] 6.232751e-06 8.259213e-06 2.116806e-06
[2191,] 1.847335e-05 1.288455e-05 7.213279e-06
[2192,] 1.917592e-05 1.300926e-05 7.726149e-06
[2193,] 2.522106e-05 1.326248e-05 1.097046e-05
[2194,] 3.446124e-06 9.514925e-06 1.057730e-06
[2195,] 2.470128e-05 1.336160e-05 1.092404e-05
[2196,] 6.048299e-06 1.199391e-05 1.995899e-06
[2197,] 1.797245e-05 1.293893e-05 7.097318e-06
[2198,] 4.085282e-06 1.226312e-05 1.345090e-06
[2199,] 2.578303e-05 1.301360e-05 1.097787e-05
[2200,] 7.690447e-06 1.130017e-05 2.493640e-06
[2201,] 1.988853e-05 1.302536e-05 8.057403e-06
[2202,] 1.360339e-05 1.303174e-05 5.344728e-06
[2203,] 1.675617e-05 1.055207e-05 5.021972e-06
[2204,] 1.394793e-05 1.303174e-05 5.493111e-06
[2205,] 1.867988e-05 1.269764e-05 7.297934e-06
[2206,] 2.429388e-05 1.309865e-05 6.383578e-06
[2207,] 1.362126e-05 1.282344e-05 5.137497e-06
[2208,] 1.119161e-05 1.439372e-05 4.845518e-06
[2209,] 4.350653e-06 1.157073e-05 1.521512e-06
[2210,] 1.918580e-05 1.297647e-05 7.927533e-06
[2211,] 4.468966e-06 1.040662e-05 1.347008e-06
[2212,] 1.326346e-05 1.297726e-05 5.155291e-06
[2213,] 3.502329e-05 1.828062e-05 2.512860e-05
[2214,] 1.154760e-05 2.134187e-05 8.733096e-06
[2215,] 3.752021e-06 1.250524e-05 1.577843e-06
[2216,] 6.802666e-06 1.356443e-05 1.557232e-06
[2217,] 1.778770e-05 1.324069e-05 7.635287e-06
[2218,] 2.598803e-05 1.002885e-05 7.012929e-06
[2219,] 3.216975e-06 8.832184e-06 1.069642e-06
[2220,] 9.211769e-06 1.336633e-05 3.653371e-06
[2221,] 1.015961e-05 1.253729e-05 3.423660e-06
[2222,] 1.517642e-04 2.843144e-05 1.654098e-04
[2223,] 1.001962e-05 1.528749e-05 4.708754e-06
[2224,] 9.471947e-06 1.529849e-05 4.358197e-06
[2225,] 9.939960e-06 1.529987e-05 4.660988e-06
[2226,] 8.351495e-06 1.044821e-05 2.622651e-06
[2227,] 3.820485e-06 9.516925e-06 1.060126e-06
[2228,] 5.721014e-05 8.528154e-06 1.672551e-05
[2229,] 3.077268e-04 1.370629e-05 2.054720e-04
[2230,] 2.368276e-04 1.215932e-05 1.386520e-04
[2231,] 4.808945e-05 1.476839e-05 2.739881e-05
[2232,] 2.198880e-05 1.514955e-05 1.076381e-05
[2233,] 3.630659e-05 1.205418e-05 1.813496e-05
[2234,] 5.482774e-06 8.113288e-06 1.596572e-06
[2235,] 8.526061e-05 1.185381e-05 4.585726e-05
[2236,] 4.909172e-04 1.280316e-05 1.117960e-04
[2237,] 9.275985e-06 1.283723e-05 3.444875e-06
[2238,] 1.016324e-05 5.106916e-05 9.127598e-06
[2239,] 8.549080e-06 1.279987e-05 3.126591e-06
[2240,] 4.566027e-06 1.286657e-05 1.720722e-06
[2241,] 3.089733e-05 1.579867e-05 1.861807e-05
[2242,] 9.527221e-05 6.602597e-05 1.546670e-04
[2243,] 2.313106e-05 2.331951e-05 1.662158e-05
[2244,] 3.068471e-06 1.009732e-05 9.615660e-07
[2245,] 6.180068e-06 1.232145e-05 2.134612e-06
[2246,] 5.221781e-06 1.252097e-05 1.734383e-06
[2247,] 9.378421e-06 1.354614e-05 3.898589e-06
[2248,] 5.560078e-06 1.245231e-05 1.929255e-06
[2249,] 2.496185e-06 1.597888e-05 8.561453e-07
[2250,] 2.499750e-06 1.412196e-05 8.564465e-07
[2251,] 3.823880e-06 1.296658e-05 1.287162e-06
[2252,] 2.939613e-06 9.270417e-06 9.580169e-07
[2253,] 5.389624e-06 1.410549e-05 2.074549e-06
[2254,] 2.950150e-06 1.802553e-05 1.008911e-06
[2255,] 3.484615e-06 8.972698e-06 1.129320e-06
[2256,] 3.297222e-06 8.968054e-06 1.073671e-06
[2257,] 2.966870e-06 1.792508e-05 1.008348e-06
[2258,] 3.513603e-06 9.009147e-06 1.132547e-06
[2259,] 2.963976e-06 8.066825e-06 9.454452e-07
[2260,] 2.794883e-06 9.102263e-06 9.517473e-07
[2261,] 1.342079e-05 1.309485e-05 5.739995e-06
[2262,] 1.176507e-05 1.391062e-05 2.793758e-06
[2263,] 4.491972e-06 1.102046e-05 1.356898e-06
[2264,] 9.618527e-06 1.409779e-05 4.114338e-06
[2265,] 4.754975e-06 1.108820e-05 1.177096e-06
[2266,] 6.527694e-06 1.232574e-05 2.026254e-06
[2267,] 6.062007e-06 1.266579e-05 1.918655e-06
[2268,] 6.090714e-06 1.400649e-05 1.696796e-06
[2269,] 4.390884e-06 1.212372e-05 1.428643e-06
[2270,] 9.675157e-06 1.127178e-05 2.743730e-06
[2271,] 9.179280e-06 1.130895e-05 2.613560e-06
[2272,] 3.492547e-06 1.583426e-05 1.161257e-06
[2273,] 2.946731e-06 1.521161e-05 9.805709e-07
[2274,] 6.218280e-06 8.031263e-06 1.960954e-06
[2275,] 4.301158e-06 8.458302e-06 1.404070e-06
[2276,] 8.299267e-06 8.199723e-06 2.161993e-06
[2277,] 5.241912e-06 9.487948e-06 1.868670e-06
[2278,] 6.439971e-06 9.094551e-06 1.757624e-06
[2279,] 3.385997e-06 8.045725e-06 1.095360e-06
[2280,] 9.351590e-06 9.067745e-06 2.767630e-06
[2281,] 5.033870e-06 1.214658e-05 1.782378e-06
[2282,] 3.084838e-06 9.880350e-06 1.006531e-06
[2283,] 8.978401e-06 1.250346e-05 2.916016e-06
[2284,] 6.097157e-06 1.138096e-05 2.347739e-06
[2285,] 2.881108e-06 9.669050e-06 9.031284e-07
[2286,] 5.879127e-06 1.268873e-05 2.171552e-06
[2287,] 5.341124e-06 1.241956e-05 1.433223e-06
[2288,] 3.015673e-06 1.287747e-05 1.192887e-06
[2289,] 2.317204e-05 1.212278e-05 7.330189e-06
[2290,] 2.563172e-06 7.992376e-06 8.273734e-07
[2291,] 3.683700e-06 1.254300e-05 1.264354e-06
[2292,] 4.997453e-06 2.009697e-05 1.694423e-06
[2293,] 5.787995e-06 1.276774e-05 2.137529e-06
[2294,] 2.736680e-06 9.546589e-06 9.561795e-07
[2295,] 5.596022e-06 1.297601e-05 2.037270e-06
[2296,] 2.949544e-06 8.020620e-06 9.408972e-07
[2297,] 3.566735e-06 1.249966e-05 1.211195e-06
[2298,] 2.521006e-06 8.514131e-06 8.071899e-07
[2299,] 2.509238e-06 8.137889e-06 8.088146e-07
[2300,] 2.790290e-06 9.125820e-06 9.537196e-07
[2301,] 1.691881e-05 1.226495e-05 5.505336e-06
[2302,] 3.046202e-06 1.005402e-05 1.109788e-06
[2303,] 2.794505e-05 1.217913e-05 7.645376e-06
[2304,] 2.254802e-05 1.196668e-05 6.834519e-06
[2305,] 4.969576e-06 1.253732e-05 1.636380e-06
[2306,] 8.026785e-06 1.252357e-05 2.688501e-06
[2307,] 1.241203e-05 1.431932e-05 5.784593e-06
[2308,] 6.084304e-06 1.255863e-05 2.041459e-06
[2309,] 1.436621e-05 9.901885e-06 3.815633e-06
[2310,] 2.785116e-06 8.380206e-06 8.991928e-07
[2311,] 3.665972e-06 1.379467e-05 1.458116e-06
[2312,] 3.819918e-06 8.859789e-06 1.261482e-06
[2313,] 6.027366e-06 9.681316e-06 1.734246e-06
[2314,] 2.723344e-06 9.040390e-06 9.234448e-07
[2315,] 3.166393e-06 8.780368e-06 9.844812e-07
[2316,] 4.985694e-06 1.182433e-05 1.674753e-06
[2317,] 3.646349e-06 1.263746e-05 1.398185e-06
[2318,] 3.723108e-06 8.217182e-06 1.153277e-06
[2319,] 5.053809e-06 1.579080e-05 1.959432e-06
[2320,] 4.863634e-06 1.362287e-05 1.459799e-06
[2321,] 2.955489e-06 1.105305e-05 1.094480e-06
[2322,] 3.529404e-06 9.649989e-06 1.292778e-06
[2323,] 4.515280e-06 1.058430e-05 1.421445e-06
[2324,] 5.164891e-06 1.333113e-05 1.940360e-06
[2325,] 7.151239e-06 1.338245e-05 1.598694e-06
[2326,] 2.178010e-05 9.416724e-06 6.485789e-06
[2327,] 2.571520e-06 1.023796e-05 8.492257e-07
[2328,] 7.141528e-06 1.317190e-05 1.603088e-06
[2329,] 6.544452e-06 1.521784e-05 2.741655e-06
[2330,] 5.754191e-06 1.520748e-05 2.304214e-06
[2331,] 5.789115e-06 1.523526e-05 2.326116e-06
[2332,] 6.032661e-06 1.514234e-05 2.453381e-06
[2333,] 4.412397e-06 1.301062e-05 1.139958e-06
[2334,] 5.969890e-06 1.528568e-05 2.430968e-06
[2335,] 4.552766e-06 1.416895e-05 1.639903e-06
[2336,] 5.039495e-06 9.609485e-06 1.321558e-06
[2337,] 4.535078e-06 1.262065e-05 1.551553e-06
[2338,] 1.447944e-05 1.242667e-05 2.332306e-06
[2339,] 5.763023e-06 1.072094e-05 2.013991e-06
[2340,] 4.551457e-06 1.189475e-05 1.562543e-06
[2341,] 7.125666e-06 1.246052e-05 2.594969e-06
[2342,] 1.373248e-05 1.251727e-05 5.209544e-06
[2343,] 6.885955e-06 1.405733e-05 2.729691e-06
[2344,] 3.882900e-06 8.890465e-06 1.309261e-06
[2345,] 3.974538e-06 1.089394e-05 1.425845e-06
[2346,] 6.137447e-06 1.536930e-05 1.387013e-06
[2347,] 4.419358e-06 1.271430e-05 1.162599e-06
[2348,] 3.575179e-06 2.152186e-04 1.737374e-06
[2349,] 1.504066e-05 1.165054e-05 2.246210e-06
[2350,] 2.635893e-05 1.207384e-05 8.077695e-06
[2351,] 5.462752e-06 9.045064e-06 1.444354e-06
[2352,] 5.126145e-06 1.378766e-05 1.898488e-06
[2353,] 5.238771e-06 1.393916e-05 1.920461e-06
[2354,] 5.788781e-06 1.436037e-05 2.273453e-06
[2355,] 7.360405e-06 1.469689e-05 3.065331e-06
[2356,] 8.899939e-06 1.369832e-05 3.726150e-06
[2357,] 7.802905e-06 1.081226e-05 2.205523e-06
[2358,] 2.704073e-06 9.626522e-06 8.886390e-07
[2359,] 4.067482e-06 1.203551e-05 1.122747e-06
[2360,] 9.877136e-06 2.399537e-05 1.625822e-06
[2361,] 1.525985e-05 2.102780e-05 1.863687e-06
[2362,] 4.387362e-06 1.797192e-05 1.282969e-06
[2363,] 2.919351e-06 8.146793e-06 9.094150e-07
[2364,] 5.699161e-06 1.125190e-05 1.968455e-06
[2365,] 8.668501e-06 9.969771e-06 2.078988e-06
[2366,] 3.763001e-06 1.311198e-05 1.211555e-06
[2367,] 3.720348e-06 1.322560e-05 1.262039e-06
[2368,] 3.771572e-06 1.304597e-05 1.207494e-06
[2369,] 4.147469e-06 9.917333e-06 1.374302e-06
[2370,] 3.872648e-06 9.033025e-06 1.198775e-06
[2371,] 5.771474e-06 1.087373e-05 1.994963e-06
[2372,] 5.577812e-06 1.079800e-05 1.904019e-06
[2373,] 5.225060e-06 9.677218e-06 1.551708e-06
[2374,] 3.448422e-06 9.427868e-06 1.082312e-06
[2375,] 9.620650e-06 1.058200e-05 2.948369e-06
[2376,] 1.068728e-05 1.202770e-05 2.146695e-06
[2377,] 9.242279e-06 1.234532e-05 1.951019e-06
[2378,] 3.565875e-06 1.418300e-05 1.381418e-06
[2379,] 3.534018e-06 1.190411e-05 1.302979e-06
[2380,] 5.111585e-06 9.594324e-06 1.623171e-06
[2381,] 4.256971e-06 1.404936e-05 1.711001e-06
```
