## Supplementary material for "Characterization of shared and ancestry-specific signals driving complex traits using multi-ancestry fine-mapping": s1_data.bim

```
22	chr22:49691001:T:C	0	49691001	C	T
22	chr22:49691175:G:A	0	49691175	A	G
22	chr22:49691562:G:A	0	49691562	A	G
22	chr22:49691572:T:C	0	49691572	C	T
22	chr22:49692049:C:T	0	49692049	T	C
22	chr22:49692083:G:A	0	49692083	A	G
22	chr22:49692387:G:A	0	49692387	A	G
22	chr22:49692686:C:T	0	49692686	T	C
22	chr22:49692757:T:C	0	49692757	C	T
22	chr22:49692806:A:G	0	49692806	G	A
22	chr22:49693160:G:A	0	49693160	A	G
22	chr22:49693317:G:A	0	49693317	A	G
22	chr22:49693472:A:G	0	49693472	G	A
22	chr22:49693545:C:T	0	49693545	T	C
22	chr22:49693689:C:T	0	49693689	T	C
22	chr22:49694037:G:A	0	49694037	A	G
22	chr22:49694127:C:A	0	49694127	A	C
22	chr22:49694207:A:C	0	49694207	C	A
22	chr22:49694314:G:C	0	49694314	C	G
22	chr22:49694433:T:A	0	49694433	A	T
22	chr22:49694604:C:T	0	49694604	T	C
22	chr22:49694624:G:T	0	49694624	T	G
22	chr22:49694800:T:C	0	49694800	C	T
22	chr22:49696171:G:A	0	49696171	A	G
22	chr22:49696750:A:G	0	49696750	G	A
22	chr22:49696774:A:G	0	49696774	G	A
22	chr22:49696864:A:G	0	49696864	G	A
22	chr22:49697404:C:A	0	49697404	A	C
22	chr22:49697424:G:A	0	49697424	A	G
22	chr22:49697543:C:T	0	49697543	T	C
22	chr22:49697711:C:T	0	49697711	T	C
22	chr22:49698442:C:T	0	49698442	T	C
22	chr22:49698783:T:C	0	49698783	C	T
22	chr22:49699214:A:G	0	49699214	G	A
22	chr22:49699242:T:G	0	49699242	G	T
22	chr22:49699485:G:A	0	49699485	A	G
22	chr22:49700562:A:G	0	49700562	G	A
22	chr22:49700720:T:C	0	49700720	C	T
22	chr22:49700832:T:C	0	49700832	C	T
22	chr22:49701076:C:T	0	49701076	T	C
22	chr22:49701517:A:G	0	49701517	G	A
22	chr22:49702165:A:G	0	49702165	G	A
22	chr22:49702508:G:A	0	49702508	A	G
22	chr22:49702701:T:C	0	49702701	C	T
22	chr22:49702857:G:A	0	49702857	A	G
22	chr22:49702996:G:A	0	49702996	A	G
22	chr22:49703265:C:G	0	49703265	G	C
22	chr22:49703607:G:A	0	49703607	A	G
22	chr22:49703685:T:C	0	49703685	C	T
22	chr22:49703966:T:C	0	49703966	C	T
22	chr22:49704685:C:T	0	49704685	T	C
22	chr22:49706002:G:T	0	49706002	T	G
22	chr22:49706244:A:G	0	49706244	G	A
22	chr22:49707049:T:A	0	49707049	A	T
22	chr22:49707455:G:A	0	49707455	A	G
22	chr22:49707656:C:T	0	49707656	T	C
22	chr22:49707841:C:T	0	49707841	T	C
22	chr22:49708311:T:C	0	49708311	C	T
22	chr22:49708823:C:T	0	49708823	T	C
22	chr22:49709037:T:C	0	49709037	C	T
22	chr22:49709322:C:T	0	49709322	T	C
22	chr22:49709757:A:G	0	49709757	G	A
22	chr22:49710161:A:C	0	49710161	C	A
22	chr22:49710663:C:T	0	49710663	T	C
22	chr22:49711352:A:G	0	49711352	G	A
22	chr22:49711515:C:G	0	49711515	G	C
22	chr22:49712394:G:A	0	49712394	A	G
22	chr22:49712810:CT:C	0	49712810	C	CT
22	chr22:49713551:T:C	0	49713551	C	T
22	chr22:49714295:G:A	0	49714295	A	G
22	chr22:49714590:T:G	0	49714590	G	T
22	chr22:49714780:G:T	0	49714780	T	G
22	chr22:49715343:C:T	0	49715343	T	C
22	chr22:49715564:C:T	0	49715564	T	C
22	chr22:49716659:C:T	0	49716659	T	C
22	chr22:49718699:G:A	0	49718699	A	G
22	chr22:49719436:T:C	0	49719436	C	T
22	chr22:49719537:A:G	0	49719537	G	A
22	chr22:49719742:G:A	0	49719742	A	G
22	chr22:49719761:A:G	0	49719761	G	A
22	chr22:49720830:GC:G	0	49720830	G	GC
22	chr22:49721896:T:C	0	49721896	C	T
22	chr22:49721933:G:A	0	49721933	A	G
22	chr22:49722043:T:C	0	49722043	C	T
22	chr22:49722812:A:G	0	49722812	G	A
22	chr22:49723360:C:A	0	49723360	A	C
22	chr22:49723543:A:G	0	49723543	G	A
22	chr22:49723734:T:C	0	49723734	C	T
22	chr22:49725155:C:G	0	49725155	G	C
22	chr22:49725627:C:T	0	49725627	T	C
22	chr22:49726237:G:A	0	49726237	A	G
22	chr22:49726702:A:G	0	49726702	G	A
22	chr22:49726877:G:A	0	49726877	A	G
22	chr22:49727073:G:A	0	49727073	A	G
22	chr22:49727835:T:C	0	49727835	C	T
22	chr22:49727860:A:G	0	49727860	G	A
22	chr22:49728628:G:A	0	49728628	A	G
22	chr22:49728854:C:A	0	49728854	A	C
22	chr22:49729396:T:C	0	49729396	C	T
22	chr22:49729676:T:C	0	49729676	C	T
22	chr22:49729758:G:A	0	49729758	A	G
22	chr22:49730446:T:C	0	49730446	C	T
22	chr22:49731338:C:T	0	49731338	T	C
22	chr22:49731505:T:C	0	49731505	C	T
22	chr22:49732150:G:A	0	49732150	A	G
22	chr22:49732172:T:C	0	49732172	C	T
22	chr22:49733244:G:A	0	49733244	A	G
22	chr22:49733924:T:C	0	49733924	C	T
22	chr22:49734068:C:G	0	49734068	G	C
22	chr22:49734565:G:A	0	49734565	A	G
22	chr22:49735660:T:C	0	49735660	C	T
22	chr22:49736330:T:C	0	49736330	C	T
22	chr22:49737619:G:A	0	49737619	A	G
22	chr22:49738731:T:G	0	49738731	G	T
22	chr22:49738773:C:T	0	49738773	T	C
22	chr22:49739832:G:A	0	49739832	A	G
22	chr22:49740060:C:T	0	49740060	T	C
22	chr22:49740556:G:T	0	49740556	T	G
22	chr22:49742399:C:T	0	49742399	T	C
22	chr22:49744985:C:T	0	49744985	T	C
22	chr22:49744990:G:A	0	49744990	A	G
22	chr22:49745124:A:T	0	49745124	T	A
22	chr22:49751628:G:A	0	49751628	A	G
22	chr22:49752434:G:A	0	49752434	A	G
22	chr22:49752821:C:T	0	49752821	T	C
22	chr22:49752961:C:A	0	49752961	A	C
22	chr22:49753428:G:A	0	49753428	A	G
22	chr22:49754916:G:A	0	49754916	A	G
22	chr22:49755115:T:C	0	49755115	C	T
22	chr22:49755134:C:A	0	49755134	A	C
22	chr22:49755183:T:C	0	49755183	C	T
22	chr22:49755194:C:T	0	49755194	T	C
22	chr22:49757820:G:A	0	49757820	A	G
22	chr22:49758170:T:G	0	49758170	G	T
22	chr22:49758581:T:C	0	49758581	C	T
22	chr22:49758741:G:A	0	49758741	A	G
22	chr22:49758920:G:A	0	49758920	A	G
22	chr22:49759343:C:A	0	49759343	A	C
22	chr22:49759637:T:C	0	49759637	C	T
22	chr22:49759715:G:A	0	49759715	A	G
22	chr22:49759755:A:T	0	49759755	T	A
22	chr22:49761034:T:C	0	49761034	C	T
22	chr22:49761678:C:T	0	49761678	T	C
22	chr22:49761902:G:A	0	49761902	A	G
22	chr22:49762638:G:A	0	49762638	A	G
22	chr22:49763202:A:G	0	49763202	G	A
22	chr22:49763250:C:T	0	49763250	T	C
22	chr22:49763464:T:C	0	49763464	C	T
22	chr22:49763490:T:C	0	49763490	C	T
22	chr22:49764059:T:C	0	49764059	C	T
22	chr22:49764552:G:A	0	49764552	A	G
22	chr22:49764648:T:C	0	49764648	C	T
22	chr22:49764692:C:A	0	49764692	A	C
22	chr22:49765101:G:A	0	49765101	A	G
22	chr22:49765226:A:G	0	49765226	G	A
22	chr22:49765234:C:T	0	49765234	T	C
22	chr22:49765331:G:A	0	49765331	A	G
22	chr22:49765424:A:G	0	49765424	G	A
22	chr22:49765666:G:C	0	49765666	C	G
22	chr22:49765724:G:A	0	49765724	A	G
22	chr22:49765729:G:A	0	49765729	A	G
22	chr22:49765805:GCCGCCCCA:G	0	49765805	G	GCCGCCCCA
22	chr22:49766300:C:T	0	49766300	T	C
22	chr22:49766569:T:G	0	49766569	G	T
22	chr22:49767335:G:A	0	49767335	A	G
22	chr22:49767373:CTCTG:C	0	49767373	C	CTCTG
22	chr22:49768515:T:C	0	49768515	C	T
22	chr22:49768774:G:T	0	49768774	T	G
22	chr22:49768982:T:C	0	49768982	C	T
22	chr22:49769307:G:A	0	49769307	A	G
22	chr22:49769410:G:A	0	49769410	A	G
22	chr22:49769771:G:A	0	49769771	A	G
22	chr22:49769829:TCTGA:T	0	49769829	T	TCTGA
22	chr22:49770158:A:G	0	49770158	G	A
22	chr22:49770166:G:A	0	49770166	A	G
22	chr22:49770227:C:T	0	49770227	T	C
22	chr22:49770430:T:C	0	49770430	C	T
22	chr22:49771647:C:T	0	49771647	T	C
22	chr22:49772444:A:G	0	49772444	G	A
22	chr22:49772916:A:G	0	49772916	G	A
22	chr22:49774004:T:C	0	49774004	C	T
22	chr22:49774617:G:A	0	49774617	A	G
22	chr22:49775557:G:A	0	49775557	A	G
22	chr22:49775773:T:C	0	49775773	C	T
22	chr22:49777627:C:T	0	49777627	T	C
22	chr22:49778258:T:C	0	49778258	C	T
22	chr22:49778389:A:G	0	49778389	G	A
22	chr22:49778578:G:A	0	49778578	A	G
22	chr22:49778633:T:C	0	49778633	C	T
22	chr22:49780262:A:T	0	49780262	T	A
22	chr22:49781017:C:T	0	49781017	T	C
22	chr22:49781441:G:A	0	49781441	A	G
22	chr22:49783241:A:T	0	49783241	T	A
22	chr22:49783300:A:G	0	49783300	G	A
22	chr22:49783631:G:A	0	49783631	A	G
22	chr22:49784434:A:G	0	49784434	G	A
22	chr22:49784794:G:A	0	49784794	A	G
22	chr22:49784810:G:A	0	49784810	A	G
22	chr22:49785024:T:C	0	49785024	C	T
22	chr22:49785269:A:G	0	49785269	G	A
22	chr22:49785992:C:T	0	49785992	T	C
22	chr22:49786003:G:A	0	49786003	A	G
22	chr22:49786090:C:G	0	49786090	G	C
22	chr22:49786407:C:T	0	49786407	T	C
22	chr22:49786849:A:C	0	49786849	C	A
22	chr22:49786968:C:G	0	49786968	G	C
22	chr22:49787066:A:G	0	49787066	G	A
22	chr22:49788312:C:A	0	49788312	A	C
22	chr22:49788392:G:C	0	49788392	C	G
22	chr22:49788537:A:G	0	49788537	G	A
22	chr22:49789191:G:A	0	49789191	A	G
22	chr22:49789601:T:C	0	49789601	C	T
22	chr22:49789957:G:A	0	49789957	A	G
22	chr22:49790943:G:A	0	49790943	A	G
22	chr22:49791686:C:G	0	49791686	G	C
22	chr22:49791737:C:T	0	49791737	T	C
22	chr22:49791784:A:G	0	49791784	G	A
22	chr22:49792019:G:A	0	49792019	A	G
22	chr22:49792408:G:A	0	49792408	A	G
22	chr22:49792866:G:A	0	49792866	A	G
22	chr22:49793726:A:T	0	49793726	T	A
22	chr22:49794205:C:T	0	49794205	T	C
22	chr22:49796532:G:A	0	49796532	A	G
22	chr22:49796778:A:G	0	49796778	G	A
22	chr22:49797342:C:T	0	49797342	T	C
22	chr22:49797488:G:C	0	49797488	C	G
22	chr22:49799988:T:C	0	49799988	C	T
22	chr22:49800261:C:T	0	49800261	T	C
22	chr22:49801373:AC:A	0	49801373	A	AC
22	chr22:49801727:A:G	0	49801727	G	A
22	chr22:49801777:G:A	0	49801777	A	G
22	chr22:49802076:A:C	0	49802076	C	A
22	chr22:49803817:G:A	0	49803817	A	G
22	chr22:49805730:G:T	0	49805730	T	G
22	chr22:49808141:A:T	0	49808141	T	A
22	chr22:49808628:A:G	0	49808628	G	A
22	chr22:49809308:G:A	0	49809308	A	G
22	chr22:49809504:G:A	0	49809504	A	G
22	chr22:49810625:A:G	0	49810625	G	A
22	chr22:49811064:G:A	0	49811064	A	G
22	chr22:49812255:G:A	0	49812255	A	G
22	chr22:49812925:G:A	0	49812925	A	G
22	chr22:49813543:T:G	0	49813543	G	T
22	chr22:49814350:G:C	0	49814350	C	G
22	chr22:49814371:C:T	0	49814371	T	C
22	chr22:49814973:G:A	0	49814973	A	G
22	chr22:49815364:G:A	0	49815364	A	G
22	chr22:49815472:G:A	0	49815472	A	G
22	chr22:49816089:C:T	0	49816089	T	C
22	chr22:49816207:G:A	0	49816207	A	G
22	chr22:49816226:C:T	0	49816226	T	C
22	chr22:49817647:G:A	0	49817647	A	G
22	chr22:49818637:T:C	0	49818637	C	T
22	chr22:49818918:T:C	0	49818918	C	T
22	chr22:49819175:G:A	0	49819175	A	G
22	chr22:49819928:A:G	0	49819928	G	A
22	chr22:49820034:G:A	0	49820034	A	G
22	chr22:49820373:G:A	0	49820373	A	G
22	chr22:49820527:G:C	0	49820527	C	G
22	chr22:49822339:T:G	0	49822339	G	T
22	chr22:49822583:G:A	0	49822583	A	G
22	chr22:49823091:G:A	0	49823091	A	G
22	chr22:49823106:G:A	0	49823106	A	G
22	chr22:49823739:G:A	0	49823739	A	G
22	chr22:49824491:C:T	0	49824491	T	C
22	chr22:49824651:G:C	0	49824651	C	G
22	chr22:49824963:A:C	0	49824963	C	A
22	chr22:49826304:C:T	0	49826304	T	C
22	chr22:49826834:G:A	0	49826834	A	G
22	chr22:49828700:G:A	0	49828700	A	G
22	chr22:49829066:C:T	0	49829066	T	C
22	chr22:49829353:GACGA:G	0	49829353	G	GACGA
22	chr22:49829472:C:T	0	49829472	T	C
22	chr22:49829766:C:G	0	49829766	G	C
22	chr22:49829804:T:G	0	49829804	G	T
22	chr22:49830603:G:A	0	49830603	A	G
22	chr22:49830924:T:C	0	49830924	C	T
22	chr22:49831502:T:C	0	49831502	C	T
22	chr22:49831568:C:T	0	49831568	T	C
22	chr22:49831785:T:C	0	49831785	C	T
22	chr22:49832955:G:A	0	49832955	A	G
22	chr22:49833025:T:C	0	49833025	C	T
22	chr22:49833517:G:A	0	49833517	A	G
22	chr22:49833857:G:A	0	49833857	A	G
22	chr22:49834396:C:T	0	49834396	T	C
22	chr22:49834439:T:C	0	49834439	C	T
22	chr22:49835056:C:T	0	49835056	T	C
22	chr22:49835668:TCAAAAAATAAATAAATAAATAAGAATAAATAATAGGCCGGGTGTAGTGG:T	0	49835668	T	TCAAAAAATAAATAAATAAATAAGAATAAATAATAGGCCGGGTGTAGTGG
22	chr22:49836157:TAC:T	0	49836157	T	TAC
22	chr22:49836774:C:T	0	49836774	T	C
22	chr22:49837050:T:G	0	49837050	G	T
22	chr22:49837101:C:T	0	49837101	T	C
22	chr22:49837419:T:C	0	49837419	C	T
22	chr22:49838208:G:A	0	49838208	A	G
22	chr22:49838284:T:G	0	49838284	G	T
22	chr22:49838546:C:A	0	49838546	A	C
22	chr22:49838879:G:A	0	49838879	A	G
22	chr22:49839991:A:G	0	49839991	G	A
22	chr22:49840725:A:G	0	49840725	G	A
22	chr22:49841544:A:G	0	49841544	G	A
22	chr22:49842810:C:G	0	49842810	G	C
22	chr22:49842962:T:C	0	49842962	C	T
22	chr22:49843141:T:C	0	49843141	C	T
22	chr22:49843648:A:T	0	49843648	T	A
22	chr22:49843864:A:G	0	49843864	G	A
22	chr22:49843947:A:G	0	49843947	G	A
22	chr22:49843958:G:A	0	49843958	A	G
22	chr22:49845072:G:A	0	49845072	A	G
22	chr22:49845260:G:A	0	49845260	A	G
22	chr22:49845506:G:A	0	49845506	A	G
22	chr22:49845519:G:A	0	49845519	A	G
22	chr22:49845736:C:T	0	49845736	T	C
22	chr22:49846939:C:A	0	49846939	A	C
22	chr22:49847064:G:A	0	49847064	A	G
22	chr22:49847280:GCCAGGTGCCTGTACTC:G	0	49847280	G	GCCAGGTGCCTGTACTC
22	chr22:49847376:C:T	0	49847376	T	C
22	chr22:49847562:G:A	0	49847562	A	G
22	chr22:49847769:G:A	0	49847769	A	G
22	chr22:49848211:T:TC	0	49848211	TC	T
22	chr22:49848544:G:A	0	49848544	A	G
22	chr22:49848905:G:T	0	49848905	T	G
22	chr22:49849038:G:A	0	49849038	A	G
22	chr22:49849285:C:T	0	49849285	T	C
22	chr22:49849678:TC:T	0	49849678	T	TC
22	chr22:49849846:TGCCCCG:T	0	49849846	T	TGCCCCG
22	chr22:49850071:C:G	0	49850071	G	C
22	chr22:49850099:C:T	0	49850099	T	C
22	chr22:49850543:G:A	0	49850543	A	G
22	chr22:49850581:G:A	0	49850581	A	G
22	chr22:49850885:G:A	0	49850885	A	G
22	chr22:49851047:C:T	0	49851047	T	C
22	chr22:49851548:G:T	0	49851548	T	G
22	chr22:49852067:G:A	0	49852067	A	G
22	chr22:49852953:G:A	0	49852953	A	G
22	chr22:49853727:C:A	0	49853727	A	C
22	chr22:49854741:G:A	0	49854741	A	G
22	chr22:49855483:T:C	0	49855483	C	T
22	chr22:49855811:TAG:T	0	49855811	T	TAG
22	chr22:49856029:A:G	0	49856029	G	A
22	chr22:49856335:A:G	0	49856335	G	A
22	chr22:49856539:C:T	0	49856539	T	C
22	chr22:49857179:G:A	0	49857179	A	G
22	chr22:49857828:C:G	0	49857828	G	C
22	chr22:49857844:C:T	0	49857844	T	C
22	chr22:49858056:C:T	0	49858056	T	C
22	chr22:49858428:C:T	0	49858428	T	C
22	chr22:49858479:G:A	0	49858479	A	G
22	chr22:49859135:T:C	0	49859135	C	T
22	chr22:49859453:A:G	0	49859453	G	A
22	chr22:49859489:T:C	0	49859489	C	T
22	chr22:49859542:C:G	0	49859542	G	C
22	chr22:49859572:G:C	0	49859572	C	G
22	chr22:49860621:GAC:G	0	49860621	G	GAC
22	chr22:49861244:T:C	0	49861244	C	T
22	chr22:49861838:C:T	0	49861838	T	C
22	chr22:49862224:G:C	0	49862224	C	G
22	chr22:49863038:C:T	0	49863038	T	C
22	chr22:49863090:C:T	0	49863090	T	C
22	chr22:49863237:G:C	0	49863237	C	G
22	chr22:49863238:T:A	0	49863238	A	T
22	chr22:49863593:C:G	0	49863593	G	C
22	chr22:49865042:C:T	0	49865042	T	C
22	chr22:49865061:C:T	0	49865061	T	C
22	chr22:49865103:G:A	0	49865103	A	G
22	chr22:49865150:A:G	0	49865150	G	A
22	chr22:49865219:C:T	0	49865219	T	C
22	chr22:49865220:G:A	0	49865220	A	G
22	chr22:49865425:G:A	0	49865425	A	G
22	chr22:49866048:A:G	0	49866048	G	A
22	chr22:49866336:G:A	0	49866336	A	G
22	chr22:49866521:G:A	0	49866521	A	G
22	chr22:49866824:A:G	0	49866824	G	A
22	chr22:49867403:A:G	0	49867403	G	A
22	chr22:49867412:G:C	0	49867412	C	G
22	chr22:49867475:G:T	0	49867475	T	G
22	chr22:49867943:T:G	0	49867943	G	T
22	chr22:49868783:G:A	0	49868783	A	G
22	chr22:49869347:C:T	0	49869347	T	C
22	chr22:49870371:C:T	0	49870371	T	C
22	chr22:49870394:G:A	0	49870394	A	G
22	chr22:49871004:A:G	0	49871004	G	A
22	chr22:49872136:A:C	0	49872136	C	A
22	chr22:49872508:G:A	0	49872508	A	G
22	chr22:49872669:G:C	0	49872669	C	G
22	chr22:49872716:T:C	0	49872716	C	T
22	chr22:49872982:T:C	0	49872982	C	T
22	chr22:49873858:A:AG	0	49873858	AG	A
22	chr22:49873860:C:G	0	49873860	G	C
22	chr22:49874098:G:C	0	49874098	C	G
22	chr22:49874174:T:C	0	49874174	C	T
22	chr22:49875444:G:A	0	49875444	A	G
22	chr22:49875555:G:A	0	49875555	A	G
22	chr22:49875570:A:G	0	49875570	G	A
22	chr22:49875892:A:G	0	49875892	G	A
22	chr22:49875998:A:G	0	49875998	G	A
22	chr22:49876516:A:G	0	49876516	G	A
22	chr22:49876519:T:A	0	49876519	A	T
22	chr22:49876661:T:C	0	49876661	C	T
22	chr22:49876688:G:A	0	49876688	A	G
22	chr22:49876816:T:C	0	49876816	C	T
22	chr22:49877136:G:A	0	49877136	A	G
22	chr22:49877377:C:T	0	49877377	T	C
22	chr22:49877513:A:T	0	49877513	T	A
22	chr22:49877528:G:A	0	49877528	A	G
22	chr22:49877766:T:C	0	49877766	C	T
22	chr22:49877780:A:G	0	49877780	G	A
22	chr22:49877983:T:A	0	49877983	A	T
22	chr22:49878191:G:T	0	49878191	T	G
22	chr22:49878570:C:A	0	49878570	A	C
22	chr22:49878580:G:A	0	49878580	A	G
22	chr22:49878867:A:G	0	49878867	G	A
22	chr22:49879100:G:A	0	49879100	A	G
22	chr22:49879314:AC:A	0	49879314	A	AC
22	chr22:49879380:T:G	0	49879380	G	T
22	chr22:49879425:C:T	0	49879425	T	C
22	chr22:49879533:T:A	0	49879533	A	T
22	chr22:49879973:G:T	0	49879973	T	G
22	chr22:49880142:T:C	0	49880142	C	T
22	chr22:49880268:G:A	0	49880268	A	G
22	chr22:49880645:A:G	0	49880645	G	A
22	chr22:49881103:C:T	0	49881103	T	C
22	chr22:49881409:A:G	0	49881409	G	A
22	chr22:49881532:G:A	0	49881532	A	G
22	chr22:49881677:T:C	0	49881677	C	T
22	chr22:49881764:T:C	0	49881764	C	T
22	chr22:49882527:A:G	0	49882527	G	A
22	chr22:49883180:A:G	0	49883180	G	A
22	chr22:49883261:G:A	0	49883261	A	G
22	chr22:49884187:T:C	0	49884187	C	T
22	chr22:49884235:A:G	0	49884235	G	A
22	chr22:49884790:A:G	0	49884790	G	A
22	chr22:49884994:C:T	0	49884994	T	C
22	chr22:49886488:T:C	0	49886488	C	T
22	chr22:49887539:A:G	0	49887539	G	A
22	chr22:49887696:G:A	0	49887696	A	G
22	chr22:49888269:A:G	0	49888269	G	A
22	chr22:49888556:C:A	0	49888556	A	C
22	chr22:49888955:A:G	0	49888955	G	A
22	chr22:49889148:GC:G	0	49889148	G	GC
22	chr22:49889338:C:T	0	49889338	T	C
22	chr22:49889400:ACT:A	0	49889400	A	ACT
22	chr22:49890372:A:G	0	49890372	G	A
22	chr22:49890430:A:G	0	49890430	G	A
22	chr22:49890657:A:G	0	49890657	G	A
22	chr22:49890697:A:G	0	49890697	G	A
22	chr22:49890792:A:G	0	49890792	G	A
22	chr22:49891326:C:T	0	49891326	T	C
22	chr22:49892044:T:C	0	49892044	C	T
22	chr22:49892524:T:C	0	49892524	C	T
22	chr22:49892625:T:C	0	49892625	C	T
22	chr22:49893021:C:G	0	49893021	G	C
22	chr22:49893179:G:A	0	49893179	A	G
22	chr22:49894942:A:G	0	49894942	G	A
22	chr22:49894963:G:A	0	49894963	A	G
22	chr22:49895135:TTCA:T	0	49895135	T	TTCA
22	chr22:49895213:G:A	0	49895213	A	G
22	chr22:49895335:G:A	0	49895335	A	G
22	chr22:49895922:T:C	0	49895922	C	T
22	chr22:49896277:C:T	0	49896277	T	C
22	chr22:49896375:T:C	0	49896375	C	T
22	chr22:49896793:G:A	0	49896793	A	G
22	chr22:49896951:G:A	0	49896951	A	G
22	chr22:49897126:C:CTTAG	0	49897126	CTTAG	C
22	chr22:49897208:C:T	0	49897208	T	C
22	chr22:49897220:TCACCTA:T	0	49897220	T	TCACCTA
22	chr22:49897787:C:G	0	49897787	G	C
22	chr22:49897955:G:A	0	49897955	A	G
22	chr22:49898102:T:C	0	49898102	C	T
22	chr22:49898221:A:G	0	49898221	G	A
22	chr22:49898241:T:C	0	49898241	C	T
22	chr22:49898897:C:T	0	49898897	T	C
22	chr22:49899115:T:C	0	49899115	C	T
22	chr22:49900528:A:C	0	49900528	C	A
22	chr22:49900822:A:T	0	49900822	T	A
22	chr22:49901340:C:T	0	49901340	T	C
22	chr22:49901642:GCA:G	0	49901642	G	GCA
22	chr22:49903070:C:T	0	49903070	T	C
22	chr22:49903386:CCT:C	0	49903386	C	CCT
22	chr22:49905196:G:A	0	49905196	A	G
22	chr22:49905219:T:C	0	49905219	C	T
22	chr22:49905939:T:C	0	49905939	C	T
22	chr22:49906271:C:T	0	49906271	T	C
22	chr22:49906430:A:G	0	49906430	G	A
22	chr22:49906790:T:C	0	49906790	C	T
22	chr22:49906914:A:G	0	49906914	G	A
22	chr22:49907024:C:T	0	49907024	T	C
22	chr22:49907530:C:T	0	49907530	T	C
22	chr22:49907603:C:T	0	49907603	T	C
22	chr22:49907828:T:C	0	49907828	C	T
22	chr22:49908016:T:C	0	49908016	C	T
22	chr22:49908307:ATCACGAGGTAAAGAGATCGAGACCATCCTGGCCAACATGGTGAAACCCTGTC:A	0	49908307	A	ATCACGAGGTAAAGAGATCGAGACCATCCTGGCCAACATGGTGAAACCCTGTC
22	chr22:49908367:C:A	0	49908367	A	C
22	chr22:49908400:T:C	0	49908400	C	T
22	chr22:49908821:G:A	0	49908821	A	G
22	chr22:49908901:A:G	0	49908901	G	A
22	chr22:49909023:T:A	0	49909023	A	T
22	chr22:49909202:A:G	0	49909202	G	A
22	chr22:49909440:G:A	0	49909440	A	G
22	chr22:49909501:G:C	0	49909501	C	G
22	chr22:49909601:G:A	0	49909601	A	G
22	chr22:49909885:C:G	0	49909885	G	C
22	chr22:49910943:A:C	0	49910943	C	A
22	chr22:49911465:C:T	0	49911465	T	C
22	chr22:49911714:G:A	0	49911714	A	G
22	chr22:49911813:T:G	0	49911813	G	T
22	chr22:49911867:T:C	0	49911867	C	T
22	chr22:49912431:C:T	0	49912431	T	C
22	chr22:49912690:G:A	0	49912690	A	G
22	chr22:49913093:G:A	0	49913093	A	G
22	chr22:49913292:C:T	0	49913292	T	C
22	chr22:49913536:G:T	0	49913536	T	G
22	chr22:49913667:C:T	0	49913667	T	C
22	chr22:49914248:A:G	0	49914248	G	A
22	chr22:49914284:T:C	0	49914284	C	T
22	chr22:49914789:G:A	0	49914789	A	G
22	chr22:49915440:C:T	0	49915440	T	C
22	chr22:49915798:G:A	0	49915798	A	G
22	chr22:49916267:A:T	0	49916267	T	A
22	chr22:49916349:G:C	0	49916349	C	G
22	chr22:49916398:T:C	0	49916398	C	T
22	chr22:49916762:G:A	0	49916762	A	G
22	chr22:49917181:A:G	0	49917181	G	A
22	chr22:49917232:T:C	0	49917232	C	T
22	chr22:49917558:C:T	0	49917558	T	C
22	chr22:49917825:A:AT	0	49917825	AT	A
22	chr22:49917934:C:G	0	49917934	G	C
22	chr22:49918138:G:C	0	49918138	C	G
22	chr22:49918145:G:A	0	49918145	A	G
22	chr22:49918341:AAC:A	0	49918341	A	AAC
22	chr22:49918577:T:C	0	49918577	C	T
22	chr22:49918734:G:A	0	49918734	A	G
22	chr22:49919153:ACCCTCGACCTGGGCTCG:A	0	49919153	A	ACCCTCGACCTGGGCTCG
22	chr22:49919331:C:T	0	49919331	T	C
22	chr22:49919366:T:C	0	49919366	C	T
22	chr22:49919476:C:T	0	49919476	T	C
22	chr22:49919531:G:A	0	49919531	A	G
22	chr22:49919571:G:A	0	49919571	A	G
22	chr22:49919587:TC:T	0	49919587	T	TC
22	chr22:49919711:G:A	0	49919711	A	G
22	chr22:49920079:A:G	0	49920079	G	A
22	chr22:49920420:C:A	0	49920420	A	C
22	chr22:49920426:C:T	0	49920426	T	C
22	chr22:49920668:G:A	0	49920668	A	G
22	chr22:49920698:A:G	0	49920698	G	A
22	chr22:49920925:C:T	0	49920925	T	C
22	chr22:49921057:G:A	0	49921057	A	G
22	chr22:49921161:C:T	0	49921161	T	C
22	chr22:49921580:T:C	0	49921580	C	T
22	chr22:49921859:C:CT	0	49921859	CT	C
22	chr22:49921979:G:A	0	49921979	A	G
22	chr22:49922726:G:A	0	49922726	A	G
22	chr22:49923149:G:A	0	49923149	A	G
22	chr22:49923187:T:C	0	49923187	C	T
22	chr22:49923401:T:C	0	49923401	C	T
22	chr22:49923497:A:G	0	49923497	G	A
22	chr22:49923539:C:T	0	49923539	T	C
22	chr22:49923648:C:T	0	49923648	T	C
22	chr22:49923698:C:T	0	49923698	T	C
22	chr22:49923753:G:A	0	49923753	A	G
22	chr22:49923761:A:AAT	0	49923761	AAT	A
22	chr22:49923921:G:A	0	49923921	A	G
22	chr22:49924028:G:A	0	49924028	A	G
22	chr22:49924039:G:A	0	49924039	A	G
22	chr22:49924066:A:G	0	49924066	G	A
22	chr22:49924155:A:G	0	49924155	G	A
22	chr22:49924177:T:C	0	49924177	C	T
22	chr22:49924209:G:A	0	49924209	A	G
22	chr22:49924774:T:G	0	49924774	G	T
22	chr22:49924858:C:T	0	49924858	T	C
22	chr22:49924861:C:G	0	49924861	G	C
22	chr22:49924862:A:G	0	49924862	G	A
22	chr22:49924866:T:C	0	49924866	C	T
22	chr22:49924870:T:C	0	49924870	C	T
22	chr22:49924973:T:C	0	49924973	C	T
22	chr22:49925000:G:A	0	49925000	A	G
22	chr22:49925047:C:T	0	49925047	T	C
22	chr22:49925093:C:T	0	49925093	T	C
22	chr22:49925279:T:C	0	49925279	C	T
22	chr22:49925298:C:T	0	49925298	T	C
22	chr22:49925522:A:G	0	49925522	G	A
22	chr22:49926320:G:A	0	49926320	A	G
22	chr22:49926457:A:G	0	49926457	G	A
22	chr22:49927295:C:T	0	49927295	T	C
22	chr22:49927545:C:T	0	49927545	T	C
22	chr22:49928273:G:C	0	49928273	C	G
22	chr22:49929022:A:G	0	49929022	G	A
22	chr22:49929043:T:C	0	49929043	C	T
22	chr22:49930389:A:G	0	49930389	G	A
22	chr22:49930470:G:A	0	49930470	A	G
22	chr22:49930780:A:G	0	49930780	G	A
22	chr22:49931908:T:A	0	49931908	A	T
22	chr22:49932066:T:C	0	49932066	C	T
22	chr22:49932130:G:A	0	49932130	A	G
22	chr22:49932136:G:A	0	49932136	A	G
22	chr22:49932243:G:A	0	49932243	A	G
22	chr22:49932468:C:T	0	49932468	T	C
22	chr22:49932504:C:T	0	49932504	T	C
22	chr22:49933166:G:A	0	49933166	A	G
22	chr22:49933223:G:A	0	49933223	A	G
22	chr22:49933234:A:G	0	49933234	G	A
22	chr22:49933469:T:C	0	49933469	C	T
22	chr22:49933522:C:T	0	49933522	T	C
22	chr22:49933538:C:T	0	49933538	T	C
22	chr22:49933541:T:C	0	49933541	C	T
22	chr22:49933542:G:A	0	49933542	A	G
22	chr22:49933768:G:T	0	49933768	T	G
22	chr22:49934583:C:A	0	49934583	A	C
22	chr22:49936538:G:T	0	49936538	T	G
22	chr22:49937516:T:C	0	49937516	C	T
22	chr22:49938374:T:A	0	49938374	A	T
22	chr22:49938594:A:G	0	49938594	G	A
22	chr22:49940466:T:C	0	49940466	C	T
22	chr22:49940761:A:G	0	49940761	G	A
22	chr22:49940795:T:C	0	49940795	C	T
22	chr22:49941032:A:G	0	49941032	G	A
22	chr22:49941386:A:G	0	49941386	G	A
22	chr22:49942191:G:T	0	49942191	T	G
22	chr22:49942355:GTGAA:G	0	49942355	G	GTGAA
22	chr22:49942470:G:C	0	49942470	C	G
22	chr22:49942961:T:C	0	49942961	C	T
22	chr22:49943231:T:C	0	49943231	C	T
22	chr22:49943373:G:A	0	49943373	A	G
22	chr22:49944564:A:G	0	49944564	G	A
22	chr22:49944849:A:G	0	49944849	G	A
22	chr22:49946202:C:G	0	49946202	G	C
22	chr22:49946284:A:T	0	49946284	T	A
22	chr22:49946429:A:G	0	49946429	G	A
22	chr22:49946712:C:T	0	49946712	T	C
22	chr22:49948059:C:T	0	49948059	T	C
22	chr22:49948081:C:T	0	49948081	T	C
22	chr22:49948551:A:G	0	49948551	G	A
22	chr22:49948634:T:C	0	49948634	C	T
22	chr22:49948990:A:G	0	49948990	G	A
22	chr22:49949415:C:T	0	49949415	T	C
22	chr22:49949496:T:C	0	49949496	C	T
22	chr22:49950836:G:A	0	49950836	A	G
22	chr22:49951432:C:T	0	49951432	T	C
22	chr22:49951655:T:C	0	49951655	C	T
22	chr22:49951861:G:A	0	49951861	A	G
22	chr22:49952081:T:C	0	49952081	C	T
22	chr22:49952394:C:T	0	49952394	T	C
22	chr22:49952424:C:T	0	49952424	T	C
22	chr22:49952671:TTG:T	0	49952671	T	TTG
22	chr22:49953000:C:T	0	49953000	T	C
22	chr22:49953064:C:T	0	49953064	T	C
22	chr22:49953397:G:A	0	49953397	A	G
22	chr22:49954202:G:A	0	49954202	A	G
22	chr22:49954279:G:C	0	49954279	C	G
22	chr22:49954349:T:C	0	49954349	C	T
22	chr22:49954705:G:A	0	49954705	A	G
22	chr22:49955322:A:G	0	49955322	G	A
22	chr22:49955381:G:A	0	49955381	A	G
22	chr22:49955805:G:A	0	49955805	A	G
22	chr22:49955953:T:C	0	49955953	C	T
22	chr22:49956360:A:G	0	49956360	G	A
22	chr22:49957049:T:C	0	49957049	C	T
22	chr22:49957323:G:A	0	49957323	A	G
22	chr22:49957765:C:T	0	49957765	T	C
22	chr22:49958189:G:A	0	49958189	A	G
22	chr22:49958975:A:G	0	49958975	G	A
22	chr22:49960363:G:A	0	49960363	A	G
22	chr22:49960624:A:C	0	49960624	C	A
22	chr22:49961979:G:A	0	49961979	A	G
22	chr22:49962654:C:T	0	49962654	T	C
22	chr22:49964549:G:A	0	49964549	A	G
22	chr22:49965519:G:T	0	49965519	T	G
22	chr22:49966254:C:T	0	49966254	T	C
22	chr22:49966572:CAG:C	0	49966572	C	CAG
22	chr22:49966815:T:A	0	49966815	A	T
22	chr22:49966897:T:C	0	49966897	C	T
22	chr22:49967092:T:G	0	49967092	G	T
22	chr22:49967415:T:C	0	49967415	C	T
22	chr22:49967505:A:G	0	49967505	G	A
22	chr22:49967828:G:A	0	49967828	A	G
22	chr22:49968843:C:A	0	49968843	A	C
22	chr22:49969461:T:C	0	49969461	C	T
22	chr22:49970146:C:T	0	49970146	T	C
22	chr22:49970241:G:A	0	49970241	A	G
22	chr22:49971318:G:C	0	49971318	C	G
22	chr22:49971651:T:C	0	49971651	C	T
22	chr22:49972200:T:G	0	49972200	G	T
22	chr22:49972882:GTA:G	0	49972882	G	GTA
22	chr22:49976183:G:A	0	49976183	A	G
22	chr22:49976554:C:T	0	49976554	T	C
22	chr22:49977376:G:A	0	49977376	A	G
22	chr22:49977489:CA:C	0	49977489	C	CA
22	chr22:49977776:C:A	0	49977776	A	C
22	chr22:49977818:G:A	0	49977818	A	G
22	chr22:49978289:C:T	0	49978289	T	C
22	chr22:49978425:CATT:C	0	49978425	C	CATT
22	chr22:49978829:A:G	0	49978829	G	A
22	chr22:49979054:C:T	0	49979054	T	C
22	chr22:49979239:A:G	0	49979239	G	A
22	chr22:49979256:C:T	0	49979256	T	C
22	chr22:49980837:C:T	0	49980837	T	C
22	chr22:49981608:A:C	0	49981608	C	A
22	chr22:49981609:A:C	0	49981609	C	A
22	chr22:49981612:A:C	0	49981612	C	A
22	chr22:49981915:A:G	0	49981915	G	A
22	chr22:49983616:A:G	0	49983616	G	A
22	chr22:49983919:G:A	0	49983919	A	G
22	chr22:49984990:A:G	0	49984990	G	A
22	chr22:49985971:C:T	0	49985971	T	C
22	chr22:49986464:T:C	0	49986464	C	T
22	chr22:49987350:C:T	0	49987350	T	C
22	chr22:49989953:C:T	0	49989953	T	C
22	chr22:49990227:A:C	0	49990227	C	A
22	chr22:49992985:C:T	0	49992985	T	C
22	chr22:49994591:A:G	0	49994591	G	A
22	chr22:49997051:A:G	0	49997051	G	A
22	chr22:50000165:C:T	0	50000165	T	C
22	chr22:50001001:A:G	0	50001001	G	A
22	chr22:50001369:C:G	0	50001369	G	C
22	chr22:50001452:T:C	0	50001452	C	T
22	chr22:50001507:C:A	0	50001507	A	C
22	chr22:50001867:T:C	0	50001867	C	T
22	chr22:50002738:G:A	0	50002738	A	G
22	chr22:50002869:G:C	0	50002869	C	G
22	chr22:50003092:C:T	0	50003092	T	C
22	chr22:50003244:G:A	0	50003244	A	G
22	chr22:50003556:A:C	0	50003556	C	A
22	chr22:50004199:C:T	0	50004199	T	C
22	chr22:50004724:G:A	0	50004724	A	G
22	chr22:50005637:G:A	0	50005637	A	G
22	chr22:50006055:A:G	0	50006055	G	A
22	chr22:50007172:T:C	0	50007172	C	T
22	chr22:50007493:C:T	0	50007493	T	C
22	chr22:50008214:A:G	0	50008214	G	A
22	chr22:50008559:C:T	0	50008559	T	C
22	chr22:50008923:C:T	0	50008923	T	C
22	chr22:50008925:T:C	0	50008925	C	T
22	chr22:50008955:G:A	0	50008955	A	G
22	chr22:50010120:A:G	0	50010120	G	A
22	chr22:50010433:T:C	0	50010433	C	T
22	chr22:50011102:A:G	0	50011102	G	A
22	chr22:50011333:A:C	0	50011333	C	A
22	chr22:50011704:G:C	0	50011704	C	G
22	chr22:50012026:T:C	0	50012026	C	T
22	chr22:50012062:C:T	0	50012062	T	C
22	chr22:50012079:CTGAG:C	0	50012079	C	CTGAG
22	chr22:50012114:C:T	0	50012114	T	C
22	chr22:50012358:C:T	0	50012358	T	C
22	chr22:50013342:C:T	0	50013342	T	C
22	chr22:50013522:A:G	0	50013522	G	A
22	chr22:50013778:A:G	0	50013778	G	A
22	chr22:50014607:T:C	0	50014607	C	T
22	chr22:50016396:A:G	0	50016396	G	A
22	chr22:50016620:C:T	0	50016620	T	C
22	chr22:50017092:A:G	0	50017092	G	A
22	chr22:50017166:G:T	0	50017166	T	G
22	chr22:50018362:G:A	0	50018362	A	G
22	chr22:50018612:C:T	0	50018612	T	C
22	chr22:50019333:A:G	0	50019333	G	A
22	chr22:50019570:T:TCAAG	0	50019570	TCAAG	T
22	chr22:50023048:C:T	0	50023048	T	C
22	chr22:50023178:T:C	0	50023178	C	T
22	chr22:50024177:A:C	0	50024177	C	A
22	chr22:50024197:C:T	0	50024197	T	C
22	chr22:50024303:T:C	0	50024303	C	T
22	chr22:50024371:C:T	0	50024371	T	C
22	chr22:50024376:C:T	0	50024376	T	C
22	chr22:50024626:T:C	0	50024626	C	T
22	chr22:50024802:T:C	0	50024802	C	T
22	chr22:50025252:A:T	0	50025252	T	A
22	chr22:50025704:G:A	0	50025704	A	G
22	chr22:50025968:A:G	0	50025968	G	A
22	chr22:50026010:G:C	0	50026010	C	G
22	chr22:50026067:G:A	0	50026067	A	G
22	chr22:50027284:A:G	0	50027284	G	A
22	chr22:50027458:C:T	0	50027458	T	C
22	chr22:50028113:T:C	0	50028113	C	T
22	chr22:50028114:G:A	0	50028114	A	G
22	chr22:50029549:A:G	0	50029549	G	A
22	chr22:50029610:G:A	0	50029610	A	G
22	chr22:50029699:T:C	0	50029699	C	T
22	chr22:50030504:G:T	0	50030504	T	G
22	chr22:50031116:A:C	0	50031116	C	A
22	chr22:50031251:C:T	0	50031251	T	C
22	chr22:50032087:C:T	0	50032087	T	C
22	chr22:50032470:G:A	0	50032470	A	G
22	chr22:50033013:T:G	0	50033013	G	T
22	chr22:50033039:A:G	0	50033039	G	A
22	chr22:50033191:AC:A	0	50033191	A	AC
22	chr22:50033613:T:G	0	50033613	G	T
22	chr22:50033701:C:T	0	50033701	T	C
22	chr22:50033757:G:A	0	50033757	A	G
22	chr22:50033925:T:C	0	50033925	C	T
22	chr22:50034283:C:T	0	50034283	T	C
22	chr22:50034626:C:T	0	50034626	T	C
22	chr22:50035189:A:G	0	50035189	G	A
22	chr22:50035202:T:C	0	50035202	C	T
22	chr22:50035207:G:T	0	50035207	T	G
22	chr22:50035215:A:G	0	50035215	G	A
22	chr22:50035290:A:G	0	50035290	G	A
22	chr22:50035352:C:T	0	50035352	T	C
22	chr22:50035532:C:T	0	50035532	T	C
22	chr22:50036428:A:G	0	50036428	G	A
22	chr22:50036514:G:A	0	50036514	A	G
22	chr22:50040399:T:C	0	50040399	C	T
22	chr22:50040615:T:A	0	50040615	A	T
22	chr22:50041427:A:C	0	50041427	C	A
22	chr22:50041679:C:T	0	50041679	T	C
22	chr22:50042148:C:T	0	50042148	T	C
22	chr22:50042486:T:A	0	50042486	A	T
22	chr22:50043822:G:A	0	50043822	A	G
22	chr22:50044449:A:G	0	50044449	G	A
22	chr22:50044688:A:G	0	50044688	G	A
22	chr22:50045421:T:C	0	50045421	C	T
22	chr22:50045460:A:G	0	50045460	G	A
22	chr22:50046145:C:T	0	50046145	T	C
22	chr22:50046464:T:C	0	50046464	C	T
22	chr22:50046597:A:C	0	50046597	C	A
22	chr22:50046912:T:C	0	50046912	C	T
22	chr22:50047364:T:C	0	50047364	C	T
22	chr22:50047553:G:C	0	50047553	C	G
22	chr22:50048260:G:C	0	50048260	C	G
22	chr22:50049138:T:C	0	50049138	C	T
22	chr22:50049724:T:C	0	50049724	C	T
22	chr22:50051516:T:G	0	50051516	G	T
22	chr22:50052434:C:T	0	50052434	T	C
22	chr22:50052506:T:C	0	50052506	C	T
22	chr22:50052721:A:G	0	50052721	G	A
22	chr22:50053012:A:G	0	50053012	G	A
22	chr22:50053284:G:A	0	50053284	A	G
22	chr22:50053806:G:A	0	50053806	A	G
22	chr22:50054523:A:G	0	50054523	G	A
22	chr22:50054541:C:T	0	50054541	T	C
22	chr22:50054633:T:C	0	50054633	C	T
22	chr22:50058481:G:A	0	50058481	A	G
22	chr22:50059174:C:T	0	50059174	T	C
22	chr22:50059216:T:A	0	50059216	A	T
22	chr22:50059265:A:G	0	50059265	G	A
22	chr22:50059747:C:T	0	50059747	T	C
22	chr22:50059819:C:A	0	50059819	A	C
22	chr22:50060440:G:A	0	50060440	A	G
22	chr22:50060456:G:A	0	50060456	A	G
22	chr22:50061535:T:C	0	50061535	C	T
22	chr22:50061538:T:C	0	50061538	C	T
22	chr22:50061834:T:C	0	50061834	C	T
22	chr22:50062630:A:G	0	50062630	G	A
22	chr22:50062708:A:G	0	50062708	G	A
22	chr22:50063056:G:A	0	50063056	A	G
22	chr22:50063115:A:G	0	50063115	G	A
22	chr22:50063256:T:C	0	50063256	C	T
22	chr22:50063405:G:A	0	50063405	A	G
22	chr22:50063458:C:G	0	50063458	G	C
22	chr22:50064097:A:G	0	50064097	G	A
22	chr22:50064115:G:A	0	50064115	A	G
22	chr22:50064207:G:A	0	50064207	A	G
22	chr22:50064221:G:A	0	50064221	A	G
22	chr22:50064337:C:T	0	50064337	T	C
22	chr22:50064457:C:T	0	50064457	T	C
22	chr22:50064459:T:C	0	50064459	C	T
22	chr22:50064632:GT:G	0	50064632	G	GT
22	chr22:50064883:CA:C	0	50064883	C	CA
22	chr22:50064930:A:G	0	50064930	G	A
22	chr22:50065411:C:T	0	50065411	T	C
22	chr22:50065635:A:G	0	50065635	G	A
22	chr22:50065650:C:T	0	50065650	T	C
22	chr22:50066058:T:C	0	50066058	C	T
22	chr22:50066078:TC:T	0	50066078	T	TC
22	chr22:50066208:G:A	0	50066208	A	G
22	chr22:50066257:G:A	0	50066257	A	G
22	chr22:50066308:G:A	0	50066308	A	G
22	chr22:50066312:A:G	0	50066312	G	A
22	chr22:50066352:A:G	0	50066352	G	A
22	chr22:50066478:A:G	0	50066478	G	A
22	chr22:50066524:T:G	0	50066524	G	T
22	chr22:50066704:C:G	0	50066704	G	C
22	chr22:50066860:T:TA	0	50066860	TA	T
22	chr22:50066906:GC:G	0	50066906	G	GC
22	chr22:50068011:C:T	0	50068011	T	C
22	chr22:50068234:G:A	0	50068234	A	G
22	chr22:50068239:C:T	0	50068239	T	C
22	chr22:50068381:A:G	0	50068381	G	A
22	chr22:50068590:G:A	0	50068590	A	G
22	chr22:50068665:T:C	0	50068665	C	T
22	chr22:50068918:T:G	0	50068918	G	T
22	chr22:50068978:C:T	0	50068978	T	C
22	chr22:50069098:A:C	0	50069098	C	A
22	chr22:50069357:C:T	0	50069357	T	C
22	chr22:50069710:C:T	0	50069710	T	C
22	chr22:50069902:T:C	0	50069902	C	T
22	chr22:50069920:G:A	0	50069920	A	G
22	chr22:50070243:A:T	0	50070243	T	A
22	chr22:50070273:A:C	0	50070273	C	A
22	chr22:50070292:G:A	0	50070292	A	G
22	chr22:50070352:A:G	0	50070352	G	A
22	chr22:50070466:A:G	0	50070466	G	A
22	chr22:50070767:G:A	0	50070767	A	G
22	chr22:50071246:T:C	0	50071246	C	T
22	chr22:50071586:C:T	0	50071586	T	C
22	chr22:50071590:T:C	0	50071590	C	T
22	chr22:50071829:T:C	0	50071829	C	T
22	chr22:50072104:A:T	0	50072104	T	A
22	chr22:50072420:T:C	0	50072420	C	T
22	chr22:50072496:G:A	0	50072496	A	G
22	chr22:50072945:T:C	0	50072945	C	T
22	chr22:50072973:A:C	0	50072973	C	A
22	chr22:50073317:C:T	0	50073317	T	C
22	chr22:50074188:C:T	0	50074188	T	C
22	chr22:50074796:TG:T	0	50074796	T	TG
22	chr22:50074976:A:C	0	50074976	C	A
22	chr22:50075285:T:G	0	50075285	G	T
22	chr22:50075355:G:A	0	50075355	A	G
22	chr22:50075442:C:T	0	50075442	T	C
22	chr22:50076032:T:C	0	50076032	C	T
22	chr22:50076283:G:A	0	50076283	A	G
22	chr22:50076470:A:G	0	50076470	G	A
22	chr22:50076844:G:A	0	50076844	A	G
22	chr22:50077030:G:A	0	50077030	A	G
22	chr22:50077337:C:T	0	50077337	T	C
22	chr22:50077766:T:C	0	50077766	C	T
22	chr22:50078900:G:A	0	50078900	A	G
22	chr22:50079348:C:T	0	50079348	T	C
22	chr22:50079797:A:C	0	50079797	C	A
22	chr22:50080294:A:G	0	50080294	G	A
22	chr22:50081151:C:T	0	50081151	T	C
22	chr22:50081762:G:A	0	50081762	A	G
22	chr22:50082174:CCGCGGCTTGCGGGCCAGAGGGGCATGGGGTCCGCGGCTTGCGGGCCAGAGGGGCATGGGGTG:C	0	50082174	C	CCGCGGCTTGCGGGCCAGAGGGGCATGGGGTCCGCGGCTTGCGGGCCAGAGGGGCATGGGGTG
22	chr22:50082409:C:T	0	50082409	T	C
22	chr22:50082450:A:G	0	50082450	G	A
22	chr22:50082467:G:A	0	50082467	A	G
22	chr22:50082728:A:G	0	50082728	G	A
22	chr22:50083352:C:A	0	50083352	A	C
22	chr22:50083707:T:C	0	50083707	C	T
22	chr22:50083724:G:A	0	50083724	A	G
22	chr22:50084037:C:T	0	50084037	T	C
22	chr22:50084501:A:G	0	50084501	G	A
22	chr22:50085004:T:C	0	50085004	C	T
22	chr22:50085856:C:T	0	50085856	T	C
22	chr22:50086638:C:T	0	50086638	T	C
22	chr22:50086695:C:T	0	50086695	T	C
22	chr22:50087094:T:C	0	50087094	C	T
22	chr22:50087122:G:T	0	50087122	T	G
22	chr22:50088814:A:G	0	50088814	G	A
22	chr22:50089389:G:A	0	50089389	A	G
22	chr22:50089703:A:G	0	50089703	G	A
22	chr22:50089933:C:T	0	50089933	T	C
22	chr22:50090140:A:T	0	50090140	T	A
22	chr22:50090705:T:C	0	50090705	C	T
22	chr22:50090717:C:T	0	50090717	T	C
22	chr22:50092072:A:T	0	50092072	T	A
22	chr22:50092434:C:T	0	50092434	T	C
22	chr22:50092775:A:G	0	50092775	G	A
22	chr22:50092824:A:G	0	50092824	G	A
22	chr22:50093142:C:G	0	50093142	G	C
22	chr22:50093854:G:T	0	50093854	T	G
22	chr22:50094122:T:A	0	50094122	A	T
22	chr22:50094169:C:G	0	50094169	G	C
22	chr22:50094353:C:T	0	50094353	T	C
22	chr22:50094551:C:T	0	50094551	T	C
22	chr22:50094601:G:A	0	50094601	A	G
22	chr22:50094685:A:T	0	50094685	T	A
22	chr22:50094980:C:T	0	50094980	T	C
22	chr22:50094993:C:T	0	50094993	T	C
22	chr22:50095318:G:A	0	50095318	A	G
22	chr22:50096153:C:A	0	50096153	A	C
22	chr22:50096480:T:G	0	50096480	G	T
22	chr22:50096523:G:T	0	50096523	T	G
22	chr22:50096887:A:G	0	50096887	G	A
22	chr22:50097005:T:C	0	50097005	C	T
22	chr22:50097498:T:C	0	50097498	C	T
22	chr22:50097632:G:A	0	50097632	A	G
22	chr22:50098117:A:G	0	50098117	G	A
22	chr22:50098337:T:C	0	50098337	C	T
22	chr22:50098561:G:A	0	50098561	A	G
22	chr22:50098806:A:T	0	50098806	T	A
22	chr22:50099253:T:G	0	50099253	G	T
22	chr22:50099323:C:T	0	50099323	T	C
22	chr22:50099472:C:T	0	50099472	T	C
22	chr22:50099745:G:A	0	50099745	A	G
22	chr22:50099762:A:G	0	50099762	G	A
22	chr22:50099836:A:T	0	50099836	T	A
22	chr22:50100747:T:C	0	50100747	C	T
22	chr22:50100984:T:C	0	50100984	C	T
22	chr22:50101920:G:A	0	50101920	A	G
22	chr22:50102026:A:G	0	50102026	G	A
22	chr22:50102245:A:G	0	50102245	G	A
22	chr22:50102337:T:C	0	50102337	C	T
22	chr22:50102833:A:G	0	50102833	G	A
22	chr22:50102987:A:G	0	50102987	G	A
22	chr22:50103488:T:C	0	50103488	C	T
22	chr22:50103693:A:G	0	50103693	G	A
22	chr22:50104967:T:C	0	50104967	C	T
22	chr22:50105331:T:C	0	50105331	C	T
22	chr22:50105571:T:C	0	50105571	C	T
22	chr22:50106271:T:C	0	50106271	C	T
22	chr22:50106301:C:T	0	50106301	T	C
22	chr22:50107214:A:G	0	50107214	G	A
22	chr22:50107305:A:G	0	50107305	G	A
22	chr22:50107669:C:T	0	50107669	T	C
22	chr22:50107756:T:G	0	50107756	G	T
22	chr22:50107835:G:A	0	50107835	A	G
22	chr22:50108038:G:A	0	50108038	A	G
22	chr22:50108237:C:T	0	50108237	T	C
22	chr22:50108368:T:C	0	50108368	C	T
22	chr22:50108415:T:A	0	50108415	A	T
22	chr22:50108439:G:T	0	50108439	T	G
22	chr22:50108471:C:T	0	50108471	T	C
22	chr22:50108542:A:G	0	50108542	G	A
22	chr22:50109100:C:T	0	50109100	T	C
22	chr22:50109129:T:C	0	50109129	C	T
22	chr22:50109283:A:G	0	50109283	G	A
22	chr22:50109435:C:T	0	50109435	T	C
22	chr22:50109492:AC:A	0	50109492	A	AC
22	chr22:50109556:G:A	0	50109556	A	G
22	chr22:50109785:C:T	0	50109785	T	C
22	chr22:50110197:A:C	0	50110197	C	A
22	chr22:50110279:C:A	0	50110279	A	C
22	chr22:50110309:C:T	0	50110309	T	C
22	chr22:50110420:G:A	0	50110420	A	G
22	chr22:50110556:T:C	0	50110556	C	T
22	chr22:50110764:C:G	0	50110764	G	C
22	chr22:50111984:G:A	0	50111984	A	G
22	chr22:50112060:G:A	0	50112060	A	G
22	chr22:50112883:A:G	0	50112883	G	A
22	chr22:50113395:A:G	0	50113395	G	A
22	chr22:50113849:C:T	0	50113849	T	C
22	chr22:50114307:T:C	0	50114307	C	T
22	chr22:50114719:C:T	0	50114719	T	C
22	chr22:50115085:A:T	0	50115085	T	A
22	chr22:50115625:G:C	0	50115625	C	G
22	chr22:50115835:G:A	0	50115835	A	G
22	chr22:50116870:G:T	0	50116870	T	G
22	chr22:50117190:C:T	0	50117190	T	C
22	chr22:50117206:C:T	0	50117206	T	C
22	chr22:50117257:A:C	0	50117257	C	A
22	chr22:50117396:T:A	0	50117396	A	T
22	chr22:50117902:C:T	0	50117902	T	C
22	chr22:50118058:G:A	0	50118058	A	G
22	chr22:50118307:G:A	0	50118307	A	G
22	chr22:50118386:A:G	0	50118386	G	A
22	chr22:50118691:C:A	0	50118691	A	C
22	chr22:50118978:A:G	0	50118978	G	A
22	chr22:50119162:AC:A	0	50119162	A	AC
22	chr22:50119211:C:T	0	50119211	T	C
22	chr22:50119977:C:T	0	50119977	T	C
22	chr22:50120076:G:A	0	50120076	A	G
22	chr22:50120517:A:G	0	50120517	G	A
22	chr22:50120818:G:A	0	50120818	A	G
22	chr22:50121409:C:G	0	50121409	G	C
22	chr22:50121524:G:A	0	50121524	A	G
22	chr22:50121943:C:T	0	50121943	T	C
22	chr22:50122873:G:A	0	50122873	A	G
22	chr22:50122988:A:G	0	50122988	G	A
22	chr22:50123027:C:T	0	50123027	T	C
22	chr22:50123155:C:T	0	50123155	T	C
22	chr22:50123369:T:G	0	50123369	G	T
22	chr22:50123882:G:C	0	50123882	C	G
22	chr22:50124516:C:T	0	50124516	T	C
22	chr22:50124711:T:C	0	50124711	C	T
22	chr22:50125783:G:T	0	50125783	T	G
22	chr22:50125809:G:A	0	50125809	A	G
22	chr22:50125951:C:T	0	50125951	T	C
22	chr22:50125984:A:G	0	50125984	G	A
22	chr22:50125990:C:T	0	50125990	T	C
22	chr22:50126013:C:T	0	50126013	T	C
22	chr22:50126081:T:C	0	50126081	C	T
22	chr22:50126885:A:G	0	50126885	G	A
22	chr22:50126938:C:T	0	50126938	T	C
22	chr22:50127154:A:G	0	50127154	G	A
22	chr22:50127260:G:A	0	50127260	A	G
22	chr22:50127479:A:G	0	50127479	G	A
22	chr22:50127858:C:T	0	50127858	T	C
22	chr22:50128205:G:C	0	50128205	C	G
22	chr22:50128352:T:G	0	50128352	G	T
22	chr22:50128406:C:T	0	50128406	T	C
22	chr22:50128609:A:G	0	50128609	G	A
22	chr22:50128839:G:A	0	50128839	A	G
22	chr22:50129638:A:G	0	50129638	G	A
22	chr22:50129966:C:G	0	50129966	G	C
22	chr22:50130092:A:G	0	50130092	G	A
22	chr22:50130134:G:C	0	50130134	C	G
22	chr22:50130142:G:A	0	50130142	A	G
22	chr22:50130417:A:C	0	50130417	C	A
22	chr22:50130673:GGAT:G	0	50130673	G	GGAT
22	chr22:50130975:C:T	0	50130975	T	C
22	chr22:50131022:G:A	0	50131022	A	G
22	chr22:50131187:T:C	0	50131187	C	T
22	chr22:50131191:G:A	0	50131191	A	G
22	chr22:50131238:A:G	0	50131238	G	A
22	chr22:50131734:AAG:A	0	50131734	A	AAG
22	chr22:50131854:C:G	0	50131854	G	C
22	chr22:50131932:A:G	0	50131932	G	A
22	chr22:50131937:G:T	0	50131937	T	G
22	chr22:50131999:G:A	0	50131999	A	G
22	chr22:50132326:G:C	0	50132326	C	G
22	chr22:50132423:A:G	0	50132423	G	A
22	chr22:50132692:C:T	0	50132692	T	C
22	chr22:50132950:T:C	0	50132950	C	T
22	chr22:50132960:C:T	0	50132960	T	C
22	chr22:50133013:C:T	0	50133013	T	C
22	chr22:50133059:T:A	0	50133059	A	T
22	chr22:50133101:C:T	0	50133101	T	C
22	chr22:50133745:T:C	0	50133745	C	T
22	chr22:50134319:A:T	0	50134319	T	A
22	chr22:50134321:GAA:G	0	50134321	G	GAA
22	chr22:50134341:A:G	0	50134341	G	A
22	chr22:50134794:C:T	0	50134794	T	C
22	chr22:50135261:C:T	0	50135261	T	C
22	chr22:50135601:A:G	0	50135601	G	A
22	chr22:50135959:T:A	0	50135959	A	T
22	chr22:50136495:A:G	0	50136495	G	A
22	chr22:50136931:A:G	0	50136931	G	A
22	chr22:50136970:T:C	0	50136970	C	T
22	chr22:50137654:A:G	0	50137654	G	A
22	chr22:50138945:G:A	0	50138945	A	G
22	chr22:50139092:A:G	0	50139092	G	A
22	chr22:50139184:C:T	0	50139184	T	C
22	chr22:50139646:G:A	0	50139646	A	G
22	chr22:50139875:C:T	0	50139875	T	C
22	chr22:50140074:A:G	0	50140074	G	A
22	chr22:50140384:A:G	0	50140384	G	A
22	chr22:50140690:C:T	0	50140690	T	C
22	chr22:50140785:C:T	0	50140785	T	C
22	chr22:50141146:G:T	0	50141146	T	G
22	chr22:50141377:T:C	0	50141377	C	T
22	chr22:50141684:G:C	0	50141684	C	G
22	chr22:50142270:C:T	0	50142270	T	C
22	chr22:50142475:G:A	0	50142475	A	G
22	chr22:50142808:G:C	0	50142808	C	G
22	chr22:50142870:G:A	0	50142870	A	G
22	chr22:50142962:C:T	0	50142962	T	C
22	chr22:50143278:T:C	0	50143278	C	T
22	chr22:50143461:C:A	0	50143461	A	C
22	chr22:50143617:C:T	0	50143617	T	C
22	chr22:50143808:G:A	0	50143808	A	G
22	chr22:50143849:ACT:A	0	50143849	A	ACT
22	chr22:50144197:A:G	0	50144197	G	A
22	chr22:50144201:G:A	0	50144201	A	G
22	chr22:50144439:C:A	0	50144439	A	C
22	chr22:50144823:T:C	0	50144823	C	T
22	chr22:50144824:G:A	0	50144824	A	G
22	chr22:50145772:A:C	0	50145772	C	A
22	chr22:50146264:C:T	0	50146264	T	C
22	chr22:50146372:G:A	0	50146372	A	G
22	chr22:50146745:T:G	0	50146745	G	T
22	chr22:50147099:G:A	0	50147099	A	G
22	chr22:50147166:G:A	0	50147166	A	G
22	chr22:50147986:G:C	0	50147986	C	G
22	chr22:50148244:G:C	0	50148244	C	G
22	chr22:50148374:G:C	0	50148374	C	G
22	chr22:50148438:G:A	0	50148438	A	G
22	chr22:50148558:C:G	0	50148558	G	C
22	chr22:50148915:C:T	0	50148915	T	C
22	chr22:50149550:T:G	0	50149550	G	T
22	chr22:50149702:C:T	0	50149702	T	C
22	chr22:50149724:G:A	0	50149724	A	G
22	chr22:50150046:A:G	0	50150046	G	A
22	chr22:50150279:G:C	0	50150279	C	G
22	chr22:50150767:C:A	0	50150767	A	C
22	chr22:50151147:A:G	0	50151147	G	A
22	chr22:50151578:G:GT	0	50151578	GT	G
22	chr22:50151857:G:A	0	50151857	A	G
22	chr22:50152042:G:A	0	50152042	A	G
22	chr22:50152076:A:G	0	50152076	G	A
22	chr22:50152114:C:T	0	50152114	T	C
22	chr22:50152137:AACAG:A	0	50152137	A	AACAG
22	chr22:50152205:G:A	0	50152205	A	G
22	chr22:50153254:G:A	0	50153254	A	G
22	chr22:50153435:A:G	0	50153435	G	A
22	chr22:50153697:C:T	0	50153697	T	C
22	chr22:50153754:G:A	0	50153754	A	G
22	chr22:50154088:G:A	0	50154088	A	G
22	chr22:50155432:C:T	0	50155432	T	C
22	chr22:50155910:T:G	0	50155910	G	T
22	chr22:50156343:T:G	0	50156343	G	T
22	chr22:50156406:A:G	0	50156406	G	A
22	chr22:50156753:T:A	0	50156753	A	T
22	chr22:50156827:C:T	0	50156827	T	C
22	chr22:50156937:G:C	0	50156937	C	G
22	chr22:50157006:C:T	0	50157006	T	C
22	chr22:50157193:C:T	0	50157193	T	C
22	chr22:50157212:T:G	0	50157212	G	T
22	chr22:50157413:T:C	0	50157413	C	T
22	chr22:50157484:G:A	0	50157484	A	G
22	chr22:50157625:T:G	0	50157625	G	T
22	chr22:50157889:C:CATT	0	50157889	CATT	C
22	chr22:50159037:C:T	0	50159037	T	C
22	chr22:50159116:A:G	0	50159116	G	A
22	chr22:50159550:C:T	0	50159550	T	C
22	chr22:50159867:G:A	0	50159867	A	G
22	chr22:50160122:G:A	0	50160122	A	G
22	chr22:50160682:T:C	0	50160682	C	T
22	chr22:50162190:C:T	0	50162190	T	C
22	chr22:50162634:T:C	0	50162634	C	T
22	chr22:50163292:G:A	0	50163292	A	G
22	chr22:50163333:C:T	0	50163333	T	C
22	chr22:50163478:C:T	0	50163478	T	C
22	chr22:50163992:G:C	0	50163992	C	G
22	chr22:50164591:A:G	0	50164591	G	A
22	chr22:50165584:T:G	0	50165584	G	T
22	chr22:50165762:G:T	0	50165762	T	G
22	chr22:50166840:T:G	0	50166840	G	T
22	chr22:50167754:A:G	0	50167754	G	A
22	chr22:50167993:C:T	0	50167993	T	C
22	chr22:50169849:C:G	0	50169849	G	C
22	chr22:50171483:G:A	0	50171483	A	G
22	chr22:50171869:CA:C	0	50171869	C	CA
22	chr22:50172199:G:A	0	50172199	A	G
22	chr22:50172882:C:A	0	50172882	A	C
22	chr22:50173755:C:T	0	50173755	T	C
22	chr22:50174664:C:T	0	50174664	T	C
22	chr22:50175285:A:G	0	50175285	G	A
22	chr22:50176047:T:C	0	50176047	C	T
22	chr22:50176512:G:GC	0	50176512	GC	G
22	chr22:50178377:A:G	0	50178377	G	A
22	chr22:50179297:C:T	0	50179297	T	C
22	chr22:50179539:T:C	0	50179539	C	T
22	chr22:50179637:G:A	0	50179637	A	G
22	chr22:50179849:A:G	0	50179849	G	A
22	chr22:50180212:C:T	0	50180212	T	C
22	chr22:50180309:G:A	0	50180309	A	G
22	chr22:50180368:C:G	0	50180368	G	C
22	chr22:50181491:A:G	0	50181491	G	A
22	chr22:50181918:C:T	0	50181918	T	C
22	chr22:50182027:C:T	0	50182027	T	C
22	chr22:50182038:C:T	0	50182038	T	C
22	chr22:50182079:C:T	0	50182079	T	C
22	chr22:50182839:A:G	0	50182839	G	A
22	chr22:50182937:C:T	0	50182937	T	C
22	chr22:50183520:TC:T	0	50183520	T	TC
22	chr22:50183523:C:T	0	50183523	T	C
22	chr22:50183544:C:T	0	50183544	T	C
22	chr22:50183798:A:G	0	50183798	G	A
22	chr22:50185653:C:G	0	50185653	G	C
22	chr22:50186480:G:C	0	50186480	C	G
22	chr22:50186737:T:G	0	50186737	G	T
22	chr22:50186842:T:C	0	50186842	C	T
22	chr22:50187020:C:T	0	50187020	T	C
22	chr22:50187371:A:G	0	50187371	G	A
22	chr22:50187872:C:T	0	50187872	T	C
22	chr22:50188362:C:A	0	50188362	A	C
22	chr22:50188759:C:T	0	50188759	T	C
22	chr22:50188824:C:T	0	50188824	T	C
22	chr22:50190022:A:G	0	50190022	G	A
22	chr22:50190508:G:A	0	50190508	A	G
22	chr22:50190863:T:G	0	50190863	G	T
22	chr22:50191443:C:T	0	50191443	T	C
22	chr22:50191963:A:G	0	50191963	G	A
22	chr22:50192241:C:T	0	50192241	T	C
22	chr22:50192365:G:A	0	50192365	A	G
22	chr22:50194076:C:T	0	50194076	T	C
22	chr22:50194440:C:T	0	50194440	T	C
22	chr22:50194534:G:T	0	50194534	T	G
22	chr22:50196097:G:A	0	50196097	A	G
22	chr22:50196115:G:A	0	50196115	A	G
22	chr22:50196158:C:T	0	50196158	T	C
22	chr22:50196691:A:G	0	50196691	G	A
22	chr22:50196764:G:A	0	50196764	A	G
22	chr22:50196903:C:T	0	50196903	T	C
22	chr22:50197198:C:T	0	50197198	T	C
22	chr22:50197419:C:G	0	50197419	G	C
22	chr22:50197668:G:A	0	50197668	A	G
22	chr22:50198764:A:G	0	50198764	G	A
22	chr22:50199168:G:C	0	50199168	C	G
22	chr22:50200073:T:C	0	50200073	C	T
22	chr22:50200091:G:A	0	50200091	A	G
22	chr22:50200524:A:G	0	50200524	G	A
22	chr22:50200630:G:T	0	50200630	T	G
22	chr22:50201099:T:C	0	50201099	C	T
22	chr22:50201207:C:G	0	50201207	G	C
22	chr22:50201349:T:C	0	50201349	C	T
22	chr22:50201536:C:A	0	50201536	A	C
22	chr22:50202922:G:A	0	50202922	A	G
22	chr22:50203930:C:T	0	50203930	T	C
22	chr22:50204348:C:T	0	50204348	T	C
22	chr22:50205748:G:A	0	50205748	A	G
22	chr22:50206540:G:A	0	50206540	A	G
22	chr22:50207221:C:T	0	50207221	T	C
22	chr22:50207773:G:A	0	50207773	A	G
22	chr22:50207889:G:A	0	50207889	A	G
22	chr22:50208507:G:C	0	50208507	C	G
22	chr22:50209537:A:G	0	50209537	G	A
22	chr22:50210148:C:T	0	50210148	T	C
22	chr22:50211116:A:G	0	50211116	G	A
22	chr22:50211131:C:G	0	50211131	G	C
22	chr22:50213410:G:A	0	50213410	A	G
22	chr22:50213814:AT:A	0	50213814	A	AT
22	chr22:50214589:G:A	0	50214589	A	G
22	chr22:50214670:T:C	0	50214670	C	T
22	chr22:50215466:G:C	0	50215466	C	G
22	chr22:50216669:A:G	0	50216669	G	A
22	chr22:50217680:A:C	0	50217680	C	A
22	chr22:50217999:G:A	0	50217999	A	G
22	chr22:50218683:C:T	0	50218683	T	C
22	chr22:50219624:A:G	0	50219624	G	A
22	chr22:50220072:A:G	0	50220072	G	A
22	chr22:50220141:A:G	0	50220141	G	A
22	chr22:50220269:T:A	0	50220269	A	T
22	chr22:50221708:G:A	0	50221708	A	G
22	chr22:50224992:C:T	0	50224992	T	C
22	chr22:50226183:A:G	0	50226183	G	A
22	chr22:50227658:T:C	0	50227658	C	T
22	chr22:50228078:C:T	0	50228078	T	C
22	chr22:50228186:C:T	0	50228186	T	C
22	chr22:50230378:A:G	0	50230378	G	A
22	chr22:50231497:C:G	0	50231497	G	C
22	chr22:50231720:G:A	0	50231720	A	G
22	chr22:50231987:G:A	0	50231987	A	G
22	chr22:50232223:A:G	0	50232223	G	A
22	chr22:50233668:T:C	0	50233668	C	T
22	chr22:50233804:C:T	0	50233804	T	C
22	chr22:50233810:G:A	0	50233810	A	G
22	chr22:50235397:A:G	0	50235397	G	A
22	chr22:50235803:G:A	0	50235803	A	G
22	chr22:50236158:C:T	0	50236158	T	C
22	chr22:50237533:G:A	0	50237533	A	G
22	chr22:50237830:T:C	0	50237830	C	T
22	chr22:50237911:G:T	0	50237911	T	G
22	chr22:50238030:A:G	0	50238030	G	A
22	chr22:50238410:T:C	0	50238410	C	T
22	chr22:50239253:T:C	0	50239253	C	T
22	chr22:50239317:T:C	0	50239317	C	T
22	chr22:50239623:T:C	0	50239623	C	T
22	chr22:50240142:T:C	0	50240142	C	T
22	chr22:50240692:C:A	0	50240692	A	C
22	chr22:50241007:G:A	0	50241007	A	G
22	chr22:50241329:A:G	0	50241329	G	A
22	chr22:50242061:G:A	0	50242061	A	G
22	chr22:50242091:G:A	0	50242091	A	G
22	chr22:50242307:A:C	0	50242307	C	A
22	chr22:50242600:T:C	0	50242600	C	T
22	chr22:50243277:A:G	0	50243277	G	A
22	chr22:50244989:T:C	0	50244989	C	T
22	chr22:50245827:T:C	0	50245827	C	T
22	chr22:50245867:T:C	0	50245867	C	T
22	chr22:50245883:G:A	0	50245883	A	G
22	chr22:50246279:G:A	0	50246279	A	G
22	chr22:50247079:A:G	0	50247079	G	A
22	chr22:50247942:C:T	0	50247942	T	C
22	chr22:50249806:T:C	0	50249806	C	T
22	chr22:50249919:A:G	0	50249919	G	A
22	chr22:50251621:G:A	0	50251621	A	G
22	chr22:50253599:G:A	0	50253599	A	G
22	chr22:50253686:T:C	0	50253686	C	T
22	chr22:50254040:A:T	0	50254040	T	A
22	chr22:50254133:G:A	0	50254133	A	G
22	chr22:50254427:C:T	0	50254427	T	C
22	chr22:50254449:G:A	0	50254449	A	G
22	chr22:50254479:C:T	0	50254479	T	C
22	chr22:50254537:G:A	0	50254537	A	G
22	chr22:50254729:C:T	0	50254729	T	C
22	chr22:50254911:A:T	0	50254911	T	A
22	chr22:50255092:C:T	0	50255092	T	C
22	chr22:50255105:A:G	0	50255105	G	A
22	chr22:50255868:A:G	0	50255868	G	A
22	chr22:50256841:A:C	0	50256841	C	A
22	chr22:50258219:C:T	0	50258219	T	C
22	chr22:50258233:C:T	0	50258233	T	C
22	chr22:50258249:G:A	0	50258249	A	G
22	chr22:50258690:C:T	0	50258690	T	C
22	chr22:50259089:T:C	0	50259089	C	T
22	chr22:50260302:A:G	0	50260302	G	A
22	chr22:50261239:A:G	0	50261239	G	A
22	chr22:50261918:G:C	0	50261918	C	G
22	chr22:50262294:C:T	0	50262294	T	C
22	chr22:50265838:C:T	0	50265838	T	C
22	chr22:50266232:T:C	0	50266232	C	T
22	chr22:50266875:C:T	0	50266875	T	C
22	chr22:50267952:G:A	0	50267952	A	G
22	chr22:50268583:C:T	0	50268583	T	C
22	chr22:50269093:C:T	0	50269093	T	C
22	chr22:50269108:T:G	0	50269108	G	T
22	chr22:50269112:C:A	0	50269112	A	C
22	chr22:50270165:C:T	0	50270165	T	C
22	chr22:50270797:G:A	0	50270797	A	G
22	chr22:50271066:A:G	0	50271066	G	A
22	chr22:50271528:A:C	0	50271528	C	A
22	chr22:50272204:C:G	0	50272204	G	C
22	chr22:50272381:T:C	0	50272381	C	T
22	chr22:50273293:T:G	0	50273293	G	T
22	chr22:50273461:G:A	0	50273461	A	G
22	chr22:50273788:C:G	0	50273788	G	C
22	chr22:50273881:A:G	0	50273881	G	A
22	chr22:50273893:G:A	0	50273893	A	G
22	chr22:50273922:T:C	0	50273922	C	T
22	chr22:50273954:A:C	0	50273954	C	A
22	chr22:50273956:T:C	0	50273956	C	T
22	chr22:50274004:A:G	0	50274004	G	A
22	chr22:50276062:A:C	0	50276062	C	A
22	chr22:50276187:G:A	0	50276187	A	G
22	chr22:50277544:G:T	0	50277544	T	G
22	chr22:50277738:G:A	0	50277738	A	G
22	chr22:50279118:T:C	0	50279118	C	T
22	chr22:50279404:C:T	0	50279404	T	C
22	chr22:50279968:A:G	0	50279968	G	A
22	chr22:50280822:A:G	0	50280822	G	A
22	chr22:50282193:C:T	0	50282193	T	C
22	chr22:50282574:G:A	0	50282574	A	G
22	chr22:50283979:T:C	0	50283979	C	T
22	chr22:50284482:T:A	0	50284482	A	T
22	chr22:50285045:G:A	0	50285045	A	G
22	chr22:50285139:T:C	0	50285139	C	T
22	chr22:50286872:G:A	0	50286872	A	G
22	chr22:50287124:T:C	0	50287124	C	T
22	chr22:50288198:G:A	0	50288198	A	G
22	chr22:50289492:T:C	0	50289492	C	T
22	chr22:50289633:T:C	0	50289633	C	T
22	chr22:50291791:A:G	0	50291791	G	A
22	chr22:50291875:C:G	0	50291875	G	C
22	chr22:50291891:T:C	0	50291891	C	T
22	chr22:50292543:T:G	0	50292543	G	T
22	chr22:50292881:A:G	0	50292881	G	A
22	chr22:50293379:C:T	0	50293379	T	C
22	chr22:50293474:T:C	0	50293474	C	T
22	chr22:50295194:A:G	0	50295194	G	A
22	chr22:50295815:C:T	0	50295815	T	C
22	chr22:50295963:G:A	0	50295963	A	G
22	chr22:50295989:C:T	0	50295989	T	C
22	chr22:50296033:T:C	0	50296033	C	T
22	chr22:50296801:A:G	0	50296801	G	A
22	chr22:50297175:G:A	0	50297175	A	G
22	chr22:50297443:C:T	0	50297443	T	C
22	chr22:50297879:G:A	0	50297879	A	G
22	chr22:50297980:T:C	0	50297980	C	T
22	chr22:50298700:T:C	0	50298700	C	T
22	chr22:50300005:A:G	0	50300005	G	A
22	chr22:50300501:A:G	0	50300501	G	A
22	chr22:50301560:T:G	0	50301560	G	T
22	chr22:50303075:C:T	0	50303075	T	C
22	chr22:50303917:G:C	0	50303917	C	G
22	chr22:50304182:C:A	0	50304182	A	C
22	chr22:50304506:A:G	0	50304506	G	A
22	chr22:50305081:G:A	0	50305081	A	G
22	chr22:50305910:C:G	0	50305910	G	C
22	chr22:50306392:A:G	0	50306392	G	A
22	chr22:50306610:G:A	0	50306610	A	G
22	chr22:50307473:G:A	0	50307473	A	G
22	chr22:50308183:C:T	0	50308183	T	C
22	chr22:50308277:C:T	0	50308277	T	C
22	chr22:50308526:T:C	0	50308526	C	T
22	chr22:50308672:T:C	0	50308672	C	T
22	chr22:50309078:G:A	0	50309078	A	G
22	chr22:50309169:C:T	0	50309169	T	C
22	chr22:50309566:C:T	0	50309566	T	C
22	chr22:50309896:C:T	0	50309896	T	C
22	chr22:50310501:T:C	0	50310501	C	T
22	chr22:50310514:T:C	0	50310514	C	T
22	chr22:50310768:C:T	0	50310768	T	C
22	chr22:50310812:T:C	0	50310812	C	T
22	chr22:50310923:A:G	0	50310923	G	A
22	chr22:50312450:G:A	0	50312450	A	G
22	chr22:50313721:C:T	0	50313721	T	C
22	chr22:50314340:C:T	0	50314340	T	C
22	chr22:50314905:G:A	0	50314905	A	G
22	chr22:50315299:C:T	0	50315299	T	C
22	chr22:50315544:T:C	0	50315544	C	T
22	chr22:50315773:AGAG:A	0	50315773	A	AGAG
22	chr22:50316037:C:T	0	50316037	T	C
22	chr22:50317619:C:T	0	50317619	T	C
22	chr22:50318023:A:G	0	50318023	G	A
22	chr22:50318683:G:A	0	50318683	A	G
22	chr22:50318919:G:A	0	50318919	A	G
22	chr22:50318936:T:C	0	50318936	C	T
22	chr22:50319041:T:C	0	50319041	C	T
22	chr22:50319150:C:A	0	50319150	A	C
22	chr22:50319225:C:T	0	50319225	T	C
22	chr22:50319251:T:C	0	50319251	C	T
22	chr22:50320444:C:T	0	50320444	T	C
22	chr22:50320705:T:C	0	50320705	C	T
22	chr22:50321053:G:A	0	50321053	A	G
22	chr22:50321698:T:C	0	50321698	C	T
22	chr22:50323247:C:T	0	50323247	T	C
22	chr22:50323570:A:G	0	50323570	G	A
22	chr22:50324023:G:A	0	50324023	A	G
22	chr22:50324186:C:T	0	50324186	T	C
22	chr22:50324447:A:G	0	50324447	G	A
22	chr22:50324738:C:G	0	50324738	G	C
22	chr22:50324913:T:C	0	50324913	C	T
22	chr22:50325543:G:T	0	50325543	T	G
22	chr22:50325628:T:C	0	50325628	C	T
22	chr22:50327459:C:T	0	50327459	T	C
22	chr22:50328922:A:G	0	50328922	G	A
22	chr22:50329024:A:G	0	50329024	G	A
22	chr22:50330510:A:G	0	50330510	G	A
22	chr22:50330600:A:G	0	50330600	G	A
22	chr22:50331064:C:T	0	50331064	T	C
22	chr22:50331346:G:A	0	50331346	A	G
22	chr22:50332301:C:T	0	50332301	T	C
22	chr22:50332385:C:T	0	50332385	T	C
22	chr22:50332759:T:G	0	50332759	G	T
22	chr22:50332773:A:G	0	50332773	G	A
22	chr22:50333035:A:G	0	50333035	G	A
22	chr22:50333170:T:C	0	50333170	C	T
22	chr22:50333200:A:C	0	50333200	C	A
22	chr22:50333485:T:C	0	50333485	C	T
22	chr22:50335115:A:G	0	50335115	G	A
22	chr22:50335161:G:C	0	50335161	C	G
22	chr22:50336434:A:T	0	50336434	T	A
22	chr22:50342064:A:G	0	50342064	G	A
22	chr22:50342520:A:G	0	50342520	G	A
22	chr22:50347289:C:T	0	50347289	T	C
22	chr22:50347318:C:T	0	50347318	T	C
22	chr22:50347565:C:T	0	50347565	T	C
22	chr22:50347607:A:G	0	50347607	G	A
22	chr22:50348366:G:A	0	50348366	A	G
22	chr22:50348547:G:A	0	50348547	A	G
22	chr22:50349744:A:G	0	50349744	G	A
22	chr22:50350138:C:A	0	50350138	A	C
22	chr22:50350419:T:C	0	50350419	C	T
22	chr22:50350463:TC:T	0	50350463	T	TC
22	chr22:50350624:T:C	0	50350624	C	T
22	chr22:50351527:G:A	0	50351527	A	G
22	chr22:50352831:C:T	0	50352831	T	C
22	chr22:50353084:C:T	0	50353084	T	C
22	chr22:50355826:T:A	0	50355826	A	T
22	chr22:50356109:C:T	0	50356109	T	C
22	chr22:50356375:C:G	0	50356375	G	C
22	chr22:50356642:C:T	0	50356642	T	C
22	chr22:50356881:G:C	0	50356881	C	G
22	chr22:50357377:C:G	0	50357377	G	C
22	chr22:50357867:G:A	0	50357867	A	G
22	chr22:50358031:G:A	0	50358031	A	G
22	chr22:50359544:A:G	0	50359544	G	A
22	chr22:50359705:T:C	0	50359705	C	T
22	chr22:50360740:A:G	0	50360740	G	A
22	chr22:50361416:A:G	0	50361416	G	A
22	chr22:50362500:G:A	0	50362500	A	G
22	chr22:50363645:C:T	0	50363645	T	C
22	chr22:50364681:G:A	0	50364681	A	G
22	chr22:50365438:G:A	0	50365438	A	G
22	chr22:50365603:C:T	0	50365603	T	C
22	chr22:50366610:A:C	0	50366610	C	A
22	chr22:50367108:G:A	0	50367108	A	G
22	chr22:50367395:G:C	0	50367395	C	G
22	chr22:50368457:C:A	0	50368457	A	C
22	chr22:50368842:G:GAC	0	50368842	GAC	G
22	chr22:50369304:G:GA	0	50369304	GA	G
22	chr22:50369373:T:C	0	50369373	C	T
22	chr22:50369588:A:T	0	50369588	T	A
22	chr22:50369658:C:T	0	50369658	T	C
22	chr22:50370041:A:G	0	50370041	G	A
22	chr22:50370488:T:C	0	50370488	C	T
22	chr22:50370616:A:T	0	50370616	T	A
22	chr22:50370935:AATGT:A	0	50370935	A	AATGT
22	chr22:50371053:G:A	0	50371053	A	G
22	chr22:50371258:T:C	0	50371258	C	T
22	chr22:50371703:G:C	0	50371703	C	G
22	chr22:50372250:C:T	0	50372250	T	C
22	chr22:50372410:A:G	0	50372410	G	A
22	chr22:50372471:T:C	0	50372471	C	T
22	chr22:50372755:C:A	0	50372755	A	C
22	chr22:50372929:C:T	0	50372929	T	C
22	chr22:50373657:A:T	0	50373657	T	A
22	chr22:50373938:T:C	0	50373938	C	T
22	chr22:50374278:C:T	0	50374278	T	C
22	chr22:50376095:A:G	0	50376095	G	A
22	chr22:50376675:C:T	0	50376675	T	C
22	chr22:50377474:G:A	0	50377474	A	G
22	chr22:50377876:A:G	0	50377876	G	A
22	chr22:50378437:T:G	0	50378437	G	T
22	chr22:50378715:A:AC	0	50378715	AC	A
22	chr22:50379056:T:G	0	50379056	G	T
22	chr22:50379655:G:C	0	50379655	C	G
22	chr22:50379807:G:A	0	50379807	A	G
22	chr22:50380286:C:T	0	50380286	T	C
22	chr22:50380439:C:T	0	50380439	T	C
22	chr22:50380916:G:C	0	50380916	C	G
22	chr22:50381012:G:A	0	50381012	A	G
22	chr22:50381647:G:A	0	50381647	A	G
22	chr22:50381648:T:C	0	50381648	C	T
22	chr22:50381695:T:C	0	50381695	C	T
22	chr22:50381696:G:A	0	50381696	A	G
22	chr22:50383128:A:G	0	50383128	G	A
22	chr22:50383150:G:T	0	50383150	T	G
22	chr22:50383516:G:A	0	50383516	A	G
22	chr22:50384038:A:AAAC	0	50384038	AAAC	A
22	chr22:50384228:G:A	0	50384228	A	G
22	chr22:50384670:A:G	0	50384670	G	A
22	chr22:50384708:G:A	0	50384708	A	G
22	chr22:50386121:G:A	0	50386121	A	G
22	chr22:50386439:C:A	0	50386439	A	C
22	chr22:50386569:T:C	0	50386569	C	T
22	chr22:50386775:A:G	0	50386775	G	A
22	chr22:50386888:G:A	0	50386888	A	G
22	chr22:50387186:G:A	0	50387186	A	G
22	chr22:50387907:C:T	0	50387907	T	C
22	chr22:50388409:T:A	0	50388409	A	T
22	chr22:50389726:C:G	0	50389726	G	C
22	chr22:50389777:G:T	0	50389777	T	G
22	chr22:50390820:A:G	0	50390820	G	A
22	chr22:50391827:A:G	0	50391827	G	A
22	chr22:50392268:A:G	0	50392268	G	A
22	chr22:50392909:A:G	0	50392909	G	A
22	chr22:50393299:C:T	0	50393299	T	C
22	chr22:50394414:G:A	0	50394414	A	G
22	chr22:50394500:G:A	0	50394500	A	G
22	chr22:50395387:G:A	0	50395387	A	G
22	chr22:50395752:A:G	0	50395752	G	A
22	chr22:50395826:C:T	0	50395826	T	C
22	chr22:50396426:T:C	0	50396426	C	T
22	chr22:50396611:G:A	0	50396611	A	G
22	chr22:50398093:G:A	0	50398093	A	G
22	chr22:50398149:A:T	0	50398149	T	A
22	chr22:50398553:T:C	0	50398553	C	T
22	chr22:50398795:A:G	0	50398795	G	A
22	chr22:50399020:G:A	0	50399020	A	G
22	chr22:50399385:G:T	0	50399385	T	G
22	chr22:50399439:C:G	0	50399439	G	C
22	chr22:50399486:C:T	0	50399486	T	C
22	chr22:50399812:T:C	0	50399812	C	T
22	chr22:50400273:T:C	0	50400273	C	T
22	chr22:50400585:A:G	0	50400585	G	A
22	chr22:50401368:G:A	0	50401368	A	G
22	chr22:50401474:T:TG	0	50401474	TG	T
22	chr22:50401794:G:A	0	50401794	A	G
22	chr22:50401880:C:T	0	50401880	T	C
22	chr22:50402144:G:A	0	50402144	A	G
22	chr22:50402225:A:G	0	50402225	G	A
22	chr22:50402425:A:G	0	50402425	G	A
22	chr22:50402549:C:A	0	50402549	A	C
22	chr22:50402606:C:T	0	50402606	T	C
22	chr22:50403010:C:T	0	50403010	T	C
22	chr22:50403469:C:T	0	50403469	T	C
22	chr22:50403645:T:A	0	50403645	A	T
22	chr22:50404688:C:CT	0	50404688	CT	C
22	chr22:50404691:C:G	0	50404691	G	C
22	chr22:50407199:T:C	0	50407199	C	T
22	chr22:50408850:C:T	0	50408850	T	C
22	chr22:50410214:G:T	0	50410214	T	G
22	chr22:50411143:T:C	0	50411143	C	T
22	chr22:50412112:G:A	0	50412112	A	G
22	chr22:50412310:A:G	0	50412310	G	A
22	chr22:50413046:C:T	0	50413046	T	C
22	chr22:50413519:C:T	0	50413519	T	C
22	chr22:50413928:T:C	0	50413928	C	T
22	chr22:50414845:T:C	0	50414845	C	T
22	chr22:50415197:T:G	0	50415197	G	T
22	chr22:50415888:T:C	0	50415888	C	T
22	chr22:50416982:T:C	0	50416982	C	T
22	chr22:50416984:A:G	0	50416984	G	A
22	chr22:50417793:G:T	0	50417793	T	G
22	chr22:50417925:G:A	0	50417925	A	G
22	chr22:50418508:A:T	0	50418508	T	A
22	chr22:50418711:G:A	0	50418711	A	G
22	chr22:50419691:C:T	0	50419691	T	C
22	chr22:50419858:G:A	0	50419858	A	G
22	chr22:50419934:C:T	0	50419934	T	C
22	chr22:50420384:G:C	0	50420384	C	G
22	chr22:50420620:T:C	0	50420620	C	T
22	chr22:50420692:G:A	0	50420692	A	G
22	chr22:50420735:C:G	0	50420735	G	C
22	chr22:50420930:G:A	0	50420930	A	G
22	chr22:50421269:T:C	0	50421269	C	T
22	chr22:50421685:T:C	0	50421685	C	T
22	chr22:50421969:A:C	0	50421969	C	A
22	chr22:50422066:A:G	0	50422066	G	A
22	chr22:50422136:G:A	0	50422136	A	G
22	chr22:50422144:T:C	0	50422144	C	T
22	chr22:50422154:T:C	0	50422154	C	T
22	chr22:50422503:C:T	0	50422503	T	C
22	chr22:50422895:T:C	0	50422895	C	T
22	chr22:50423215:G:A	0	50423215	A	G
22	chr22:50423877:G:A	0	50423877	A	G
22	chr22:50424705:T:C	0	50424705	C	T
22	chr22:50424794:T:C	0	50424794	C	T
22	chr22:50426267:T:C	0	50426267	C	T
22	chr22:50426445:A:G	0	50426445	G	A
22	chr22:50426666:G:C	0	50426666	C	G
22	chr22:50426909:C:T	0	50426909	T	C
22	chr22:50427005:A:G	0	50427005	G	A
22	chr22:50427434:T:A	0	50427434	A	T
22	chr22:50427519:A:G	0	50427519	G	A
22	chr22:50427877:C:T	0	50427877	T	C
22	chr22:50428130:T:C	0	50428130	C	T
22	chr22:50428707:A:G	0	50428707	G	A
22	chr22:50428710:T:C	0	50428710	C	T
22	chr22:50428839:G:A	0	50428839	A	G
22	chr22:50429282:C:T	0	50429282	T	C
22	chr22:50429584:A:G	0	50429584	G	A
22	chr22:50430240:A:T	0	50430240	T	A
22	chr22:50430360:G:A	0	50430360	A	G
22	chr22:50430496:A:C	0	50430496	C	A
22	chr22:50431486:G:A	0	50431486	A	G
22	chr22:50432117:G:A	0	50432117	A	G
22	chr22:50432191:G:T	0	50432191	T	G
22	chr22:50432820:T:C	0	50432820	C	T
22	chr22:50433063:C:G	0	50433063	G	C
22	chr22:50435068:C:T	0	50435068	T	C
22	chr22:50435117:C:T	0	50435117	T	C
22	chr22:50435128:A:G	0	50435128	G	A
22	chr22:50435132:C:T	0	50435132	T	C
22	chr22:50435189:A:G	0	50435189	G	A
22	chr22:50435215:G:A	0	50435215	A	G
22	chr22:50435265:T:C	0	50435265	C	T
22	chr22:50435332:A:G	0	50435332	G	A
22	chr22:50435923:C:T	0	50435923	T	C
22	chr22:50436185:C:T	0	50436185	T	C
22	chr22:50436464:C:T	0	50436464	T	C
22	chr22:50438097:C:G	0	50438097	G	C
22	chr22:50438233:T:G	0	50438233	G	T
22	chr22:50438326:C:T	0	50438326	T	C
22	chr22:50438815:T:C	0	50438815	C	T
22	chr22:50439039:T:TCCAGCC	0	50439039	TCCAGCC	T
22	chr22:50439289:G:A	0	50439289	A	G
22	chr22:50439350:A:G	0	50439350	G	A
22	chr22:50439767:G:A	0	50439767	A	G
22	chr22:50440216:G:A	0	50440216	A	G
22	chr22:50440462:GGTGA:G	0	50440462	G	GGTGA
22	chr22:50440471:C:G	0	50440471	G	C
22	chr22:50440498:G:A	0	50440498	A	G
22	chr22:50441222:A:G	0	50441222	G	A
22	chr22:50441319:A:AGTC	0	50441319	AGTC	A
22	chr22:50441679:C:T	0	50441679	T	C
22	chr22:50441707:C:G	0	50441707	G	C
22	chr22:50441962:C:T	0	50441962	T	C
22	chr22:50442352:C:T	0	50442352	T	C
22	chr22:50442636:G:A	0	50442636	A	G
22	chr22:50443014:A:T	0	50443014	T	A
22	chr22:50443367:C:G	0	50443367	G	C
22	chr22:50443697:G:A	0	50443697	A	G
22	chr22:50444161:G:A	0	50444161	A	G
22	chr22:50445916:CCCACCTGAGAGGA:C	0	50445916	C	CCCACCTGAGAGGA
22	chr22:50447346:A:G	0	50447346	G	A
22	chr22:50447464:CCA:C	0	50447464	C	CCA
22	chr22:50447791:T:C	0	50447791	C	T
22	chr22:50448128:A:G	0	50448128	G	A
22	chr22:50452326:G:A	0	50452326	A	G
22	chr22:50453346:T:A	0	50453346	A	T
22	chr22:50453383:G:A	0	50453383	A	G
22	chr22:50453615:G:A	0	50453615	A	G
22	chr22:50453620:C:T	0	50453620	T	C
22	chr22:50456420:G:A	0	50456420	A	G
22	chr22:50456558:G:A	0	50456558	A	G
22	chr22:50456591:C:T	0	50456591	T	C
22	chr22:50457692:C:T	0	50457692	T	C
22	chr22:50458472:G:A	0	50458472	A	G
22	chr22:50459439:G:A	0	50459439	A	G
22	chr22:50460881:G:A	0	50460881	A	G
22	chr22:50460996:T:C	0	50460996	C	T
22	chr22:50462580:C:T	0	50462580	T	C
22	chr22:50463105:A:G	0	50463105	G	A
22	chr22:50463646:A:G	0	50463646	G	A
22	chr22:50463802:A:G	0	50463802	G	A
22	chr22:50463825:C:T	0	50463825	T	C
22	chr22:50463961:A:G	0	50463961	G	A
22	chr22:50464322:C:T	0	50464322	T	C
22	chr22:50467135:G:A	0	50467135	A	G
22	chr22:50468152:A:G	0	50468152	G	A
22	chr22:50468488:C:A	0	50468488	A	C
22	chr22:50468941:G:A	0	50468941	A	G
22	chr22:50469426:C:T	0	50469426	T	C
22	chr22:50469552:G:T	0	50469552	T	G
22	chr22:50470164:T:C	0	50470164	C	T
22	chr22:50470752:C:T	0	50470752	T	C
22	chr22:50471028:T:C	0	50471028	C	T
22	chr22:50471980:G:A	0	50471980	A	G
22	chr22:50472541:G:A	0	50472541	A	G
22	chr22:50473447:A:G	0	50473447	G	A
22	chr22:50473892:C:T	0	50473892	T	C
22	chr22:50474753:C:T	0	50474753	T	C
22	chr22:50474779:C:T	0	50474779	T	C
22	chr22:50474909:G:A	0	50474909	A	G
22	chr22:50475225:C:A	0	50475225	A	C
22	chr22:50475810:G:A	0	50475810	A	G
22	chr22:50476856:C:T	0	50476856	T	C
22	chr22:50478290:A:G	0	50478290	G	A
22	chr22:50479036:C:T	0	50479036	T	C
22	chr22:50479557:A:G	0	50479557	G	A
22	chr22:50480753:G:A	0	50480753	A	G
22	chr22:50483215:G:A	0	50483215	A	G
22	chr22:50484115:T:C	0	50484115	C	T
22	chr22:50484961:G:C	0	50484961	C	G
22	chr22:50484979:G:A	0	50484979	A	G
22	chr22:50485991:C:T	0	50485991	T	C
22	chr22:50487485:GC:G	0	50487485	G	GC
22	chr22:50488339:C:T	0	50488339	T	C
22	chr22:50489576:G:A	0	50489576	A	G
22	chr22:50490447:G:A	0	50490447	A	G
22	chr22:50490565:T:C	0	50490565	C	T
22	chr22:50491152:T:C	0	50491152	C	T
22	chr22:50492373:A:G	0	50492373	G	A
22	chr22:50492853:C:T	0	50492853	T	C
22	chr22:50492954:G:A	0	50492954	A	G
22	chr22:50493057:T:C	0	50493057	C	T
22	chr22:50493180:G:A	0	50493180	A	G
22	chr22:50493587:G:A	0	50493587	A	G
22	chr22:50494005:T:C	0	50494005	C	T
22	chr22:50494134:C:T	0	50494134	T	C
22	chr22:50494367:C:T	0	50494367	T	C
22	chr22:50495872:GT:G	0	50495872	G	GT
22	chr22:50496136:C:T	0	50496136	T	C
22	chr22:50496653:T:C	0	50496653	C	T
22	chr22:50496726:C:G	0	50496726	G	C
22	chr22:50496956:T:C	0	50496956	C	T
22	chr22:50497107:G:A	0	50497107	A	G
22	chr22:50497606:A:C	0	50497606	C	A
22	chr22:50498614:A:C	0	50498614	C	A
22	chr22:50499016:C:T	0	50499016	T	C
22	chr22:50499364:G:A	0	50499364	A	G
22	chr22:50499471:A:G	0	50499471	G	A
22	chr22:50499540:T:G	0	50499540	G	T
22	chr22:50500600:A:G	0	50500600	G	A
22	chr22:50500875:G:C	0	50500875	C	G
22	chr22:50501285:G:A	0	50501285	A	G
22	chr22:50501578:A:G	0	50501578	G	A
22	chr22:50502135:A:G	0	50502135	G	A
22	chr22:50502333:A:G	0	50502333	G	A
22	chr22:50504575:C:A	0	50504575	A	C
22	chr22:50504581:G:A	0	50504581	A	G
22	chr22:50504803:G:A	0	50504803	A	G
22	chr22:50504994:G:A	0	50504994	A	G
22	chr22:50505616:G:A	0	50505616	A	G
22	chr22:50505699:G:A	0	50505699	A	G
22	chr22:50505734:G:A	0	50505734	A	G
22	chr22:50505952:C:T	0	50505952	T	C
22	chr22:50506827:A:G	0	50506827	G	A
22	chr22:50507370:C:G	0	50507370	G	C
22	chr22:50508527:G:A	0	50508527	A	G
22	chr22:50508536:T:C	0	50508536	C	T
22	chr22:50509182:A:G	0	50509182	G	A
22	chr22:50509488:T:C	0	50509488	C	T
22	chr22:50509881:A:G	0	50509881	G	A
22	chr22:50510841:A:G	0	50510841	G	A
22	chr22:50511746:C:T	0	50511746	T	C
22	chr22:50511806:T:C	0	50511806	C	T
22	chr22:50512014:T:C	0	50512014	C	T
22	chr22:50512078:G:A	0	50512078	A	G
22	chr22:50512229:T:A	0	50512229	A	T
22	chr22:50512298:G:A	0	50512298	A	G
22	chr22:50512918:A:G	0	50512918	G	A
22	chr22:50513313:G:C	0	50513313	C	G
22	chr22:50513815:A:G	0	50513815	G	A
22	chr22:50514102:G:A	0	50514102	A	G
22	chr22:50514143:G:A	0	50514143	A	G
22	chr22:50516206:G:A	0	50516206	A	G
22	chr22:50516256:G:A	0	50516256	A	G
22	chr22:50516970:C:T	0	50516970	T	C
22	chr22:50519169:A:G	0	50519169	G	A
22	chr22:50519963:C:T	0	50519963	T	C
22	chr22:50520623:A:G	0	50520623	G	A
22	chr22:50521179:C:T	0	50521179	T	C
22	chr22:50522253:C:T	0	50522253	T	C
22	chr22:50523425:T:C	0	50523425	C	T
22	chr22:50523830:G:A	0	50523830	A	G
22	chr22:50524928:G:C	0	50524928	C	G
22	chr22:50525111:G:C	0	50525111	C	G
22	chr22:50525137:C:T	0	50525137	T	C
22	chr22:50525476:C:T	0	50525476	T	C
22	chr22:50526017:A:T	0	50526017	T	A
22	chr22:50528116:A:G	0	50528116	G	A
22	chr22:50528485:T:C	0	50528485	C	T
22	chr22:50532837:T:C	0	50532837	C	T
22	chr22:50533080:T:G	0	50533080	G	T
22	chr22:50533277:A:T	0	50533277	T	A
22	chr22:50533323:A:C	0	50533323	C	A
22	chr22:50533366:G:A	0	50533366	A	G
22	chr22:50533425:G:A	0	50533425	A	G
22	chr22:50534112:T:C	0	50534112	C	T
22	chr22:50534157:A:G	0	50534157	G	A
22	chr22:50534158:T:C	0	50534158	C	T
22	chr22:50534684:C:T	0	50534684	T	C
22	chr22:50535350:G:A	0	50535350	A	G
22	chr22:50535388:C:T	0	50535388	T	C
22	chr22:50535671:A:G	0	50535671	G	A
22	chr22:50535712:A:G	0	50535712	G	A
22	chr22:50536009:G:A	0	50536009	A	G
22	chr22:50536106:G:A	0	50536106	A	G
22	chr22:50536180:A:C	0	50536180	C	A
22	chr22:50536191:A:C	0	50536191	C	A
22	chr22:50536859:A:G	0	50536859	G	A
22	chr22:50537172:A:G	0	50537172	G	A
22	chr22:50537216:G:A	0	50537216	A	G
22	chr22:50537257:A:T	0	50537257	T	A
22	chr22:50537324:G:A	0	50537324	A	G
22	chr22:50537644:T:C	0	50537644	C	T
22	chr22:50537723:T:C	0	50537723	C	T
22	chr22:50538325:T:C	0	50538325	C	T
22	chr22:50538738:A:T	0	50538738	T	A
22	chr22:50538916:A:G	0	50538916	G	A
22	chr22:50539309:T:C	0	50539309	C	T
22	chr22:50539595:C:A	0	50539595	A	C
22	chr22:50539833:G:A	0	50539833	A	G
22	chr22:50540450:A:ATATATG	0	50540450	ATATATG	A
22	chr22:50540502:C:T	0	50540502	T	C
22	chr22:50541642:G:A	0	50541642	A	G
22	chr22:50541744:TTTTG:T	0	50541744	T	TTTTG
22	chr22:50542556:G:T	0	50542556	T	G
22	chr22:50542614:C:T	0	50542614	T	C
22	chr22:50542624:A:T	0	50542624	T	A
22	chr22:50542785:C:T	0	50542785	T	C
22	chr22:50542897:C:T	0	50542897	T	C
22	chr22:50543249:T:C	0	50543249	C	T
22	chr22:50543400:C:T	0	50543400	T	C
22	chr22:50543513:C:T	0	50543513	T	C
22	chr22:50543729:T:C	0	50543729	C	T
22	chr22:50543843:G:A	0	50543843	A	G
22	chr22:50544110:C:G	0	50544110	G	C
22	chr22:50545122:T:C	0	50545122	C	T
22	chr22:50545507:A:G	0	50545507	G	A
22	chr22:50545574:A:G	0	50545574	G	A
22	chr22:50545626:T:C	0	50545626	C	T
22	chr22:50545987:CTGGTGGGGT:C	0	50545987	C	CTGGTGGGGT
22	chr22:50546170:G:T	0	50546170	T	G
22	chr22:50546279:C:G	0	50546279	G	C
22	chr22:50547274:A:G	0	50547274	G	A
22	chr22:50547303:C:T	0	50547303	T	C
22	chr22:50549414:C:T	0	50549414	T	C
22	chr22:50549633:G:T	0	50549633	T	G
22	chr22:50550266:T:C	0	50550266	C	T
22	chr22:50550857:C:T	0	50550857	T	C
22	chr22:50550897:A:G	0	50550897	G	A
22	chr22:50551042:T:C	0	50551042	C	T
22	chr22:50551108:G:A	0	50551108	A	G
22	chr22:50551249:A:G	0	50551249	G	A
22	chr22:50551395:C:T	0	50551395	T	C
22	chr22:50551641:AC:A	0	50551641	A	AC
22	chr22:50551657:A:G	0	50551657	G	A
22	chr22:50551787:C:T	0	50551787	T	C
22	chr22:50551894:C:T	0	50551894	T	C
22	chr22:50552240:G:A	0	50552240	A	G
22	chr22:50552604:C:T	0	50552604	T	C
22	chr22:50552918:C:T	0	50552918	T	C
22	chr22:50553358:G:A	0	50553358	A	G
22	chr22:50553789:C:G	0	50553789	G	C
22	chr22:50553803:A:G	0	50553803	G	A
22	chr22:50553861:G:A	0	50553861	A	G
22	chr22:50553919:T:C	0	50553919	C	T
22	chr22:50554010:G:A	0	50554010	A	G
22	chr22:50554018:T:C	0	50554018	C	T
22	chr22:50554056:A:G	0	50554056	G	A
22	chr22:50554119:C:T	0	50554119	T	C
22	chr22:50554126:C:G	0	50554126	G	C
22	chr22:50554127:A:G	0	50554127	G	A
22	chr22:50554151:T:C	0	50554151	C	T
22	chr22:50554529:A:G	0	50554529	G	A
22	chr22:50554538:A:G	0	50554538	G	A
22	chr22:50554584:C:T	0	50554584	T	C
22	chr22:50554722:C:T	0	50554722	T	C
22	chr22:50554796:T:C	0	50554796	C	T
22	chr22:50554799:C:T	0	50554799	T	C
22	chr22:50554983:G:A	0	50554983	A	G
22	chr22:50554991:G:A	0	50554991	A	G
22	chr22:50555070:C:T	0	50555070	T	C
22	chr22:50555206:C:T	0	50555206	T	C
22	chr22:50555207:A:G	0	50555207	G	A
22	chr22:50555240:C:T	0	50555240	T	C
22	chr22:50555355:A:C	0	50555355	C	A
22	chr22:50555540:A:G	0	50555540	G	A
22	chr22:50555700:C:A	0	50555700	A	C
22	chr22:50555871:G:A	0	50555871	A	G
22	chr22:50555874:A:G	0	50555874	G	A
22	chr22:50555954:C:T	0	50555954	T	C
22	chr22:50556074:T:C	0	50556074	C	T
22	chr22:50556179:A:G	0	50556179	G	A
22	chr22:50556412:A:C	0	50556412	C	A
22	chr22:50557218:A:G	0	50557218	G	A
22	chr22:50557245:T:C	0	50557245	C	T
22	chr22:50557251:G:A	0	50557251	A	G
22	chr22:50557344:T:C	0	50557344	C	T
22	chr22:50557562:G:A	0	50557562	A	G
22	chr22:50557737:A:ATGT	0	50557737	ATGT	A
22	chr22:50557748:G:A	0	50557748	A	G
22	chr22:50557922:C:A	0	50557922	A	C
22	chr22:50558749:A:G	0	50558749	G	A
22	chr22:50558832:C:T	0	50558832	T	C
22	chr22:50558932:T:G	0	50558932	G	T
22	chr22:50559193:A:C	0	50559193	C	A
22	chr22:50559434:C:T	0	50559434	T	C
22	chr22:50559664:G:C	0	50559664	C	G
22	chr22:50560367:G:C	0	50560367	C	G
22	chr22:50560753:C:T	0	50560753	T	C
22	chr22:50561073:G:A	0	50561073	A	G
22	chr22:50561109:A:G	0	50561109	G	A
22	chr22:50561252:A:G	0	50561252	G	A
22	chr22:50561631:T:C	0	50561631	C	T
22	chr22:50561669:G:A	0	50561669	A	G
22	chr22:50561776:A:C	0	50561776	C	A
22	chr22:50561877:C:T	0	50561877	T	C
22	chr22:50562698:G:T	0	50562698	T	G
22	chr22:50562787:G:C	0	50562787	C	G
22	chr22:50562962:C:G	0	50562962	G	C
22	chr22:50563003:G:C	0	50563003	C	G
22	chr22:50563409:C:T	0	50563409	T	C
22	chr22:50564122:A:G	0	50564122	G	A
22	chr22:50564531:C:T	0	50564531	T	C
22	chr22:50565407:A:G	0	50565407	G	A
22	chr22:50565624:T:C	0	50565624	C	T
22	chr22:50565675:C:T	0	50565675	T	C
22	chr22:50565741:G:A	0	50565741	A	G
22	chr22:50565775:A:AT	0	50565775	AT	A
22	chr22:50565992:G:A	0	50565992	A	G
22	chr22:50566072:TGTGAGCCACCGC:T	0	50566072	T	TGTGAGCCACCGC
22	chr22:50566447:A:G	0	50566447	G	A
22	chr22:50566731:G:A	0	50566731	A	G
22	chr22:50568287:G:A	0	50568287	A	G
22	chr22:50568559:T:C	0	50568559	C	T
22	chr22:50569023:C:T	0	50569023	T	C
22	chr22:50569059:A:G	0	50569059	G	A
22	chr22:50570023:G:A	0	50570023	A	G
22	chr22:50570067:C:T	0	50570067	T	C
22	chr22:50570421:A:G	0	50570421	G	A
22	chr22:50570496:G:A	0	50570496	A	G
22	chr22:50571633:A:G	0	50571633	G	A
22	chr22:50571683:G:A	0	50571683	A	G
22	chr22:50572359:T:A	0	50572359	A	T
22	chr22:50572648:A:T	0	50572648	T	A
22	chr22:50572686:C:T	0	50572686	T	C
22	chr22:50573504:T:C	0	50573504	C	T
22	chr22:50573508:A:G	0	50573508	G	A
22	chr22:50573882:G:T	0	50573882	T	G
22	chr22:50573952:C:T	0	50573952	T	C
22	chr22:50574346:C:T	0	50574346	T	C
22	chr22:50574643:G:A	0	50574643	A	G
22	chr22:50574767:G:A	0	50574767	A	G
22	chr22:50575035:T:C	0	50575035	C	T
22	chr22:50575343:A:G	0	50575343	G	A
22	chr22:50575569:C:T	0	50575569	T	C
22	chr22:50577052:G:A	0	50577052	A	G
22	chr22:50577143:C:T	0	50577143	T	C
22	chr22:50577245:C:T	0	50577245	T	C
22	chr22:50577409:T:C	0	50577409	C	T
22	chr22:50577669:A:G	0	50577669	G	A
22	chr22:50577931:G:A	0	50577931	A	G
22	chr22:50578653:T:A	0	50578653	A	T
22	chr22:50578738:G:A	0	50578738	A	G
22	chr22:50578867:G:C	0	50578867	C	G
22	chr22:50579047:A:G	0	50579047	G	A
22	chr22:50579085:C:G	0	50579085	G	C
22	chr22:50579365:A:G	0	50579365	G	A
22	chr22:50580150:A:G	0	50580150	G	A
22	chr22:50580482:C:T	0	50580482	T	C
22	chr22:50580842:C:T	0	50580842	T	C
22	chr22:50581009:G:A	0	50581009	A	G
22	chr22:50581186:C:T	0	50581186	T	C
22	chr22:50583334:G:C	0	50583334	C	G
22	chr22:50584090:C:T	0	50584090	T	C
22	chr22:50584092:T:C	0	50584092	C	T
22	chr22:50584140:A:G	0	50584140	G	A
22	chr22:50584271:G:A	0	50584271	A	G
22	chr22:50584433:A:G	0	50584433	G	A
22	chr22:50584723:T:G	0	50584723	G	T
22	chr22:50584911:A:G	0	50584911	G	A
22	chr22:50584979:A:G	0	50584979	G	A
22	chr22:50585223:G:A	0	50585223	A	G
22	chr22:50585495:C:T	0	50585495	T	C
22	chr22:50585687:C:T	0	50585687	T	C
22	chr22:50585879:T:C	0	50585879	C	T
22	chr22:50586086:A:T	0	50586086	T	A
22	chr22:50586113:C:T	0	50586113	T	C
22	chr22:50586195:T:C	0	50586195	C	T
22	chr22:50586588:CT:C	0	50586588	C	CT
22	chr22:50586645:C:T	0	50586645	T	C
22	chr22:50586962:T:C	0	50586962	C	T
22	chr22:50587040:G:T	0	50587040	T	G
22	chr22:50587061:C:T	0	50587061	T	C
22	chr22:50587170:C:A	0	50587170	A	C
22	chr22:50587312:C:T	0	50587312	T	C
22	chr22:50587484:C:T	0	50587484	T	C
22	chr22:50587812:G:A	0	50587812	A	G
22	chr22:50588413:G:A	0	50588413	A	G
22	chr22:50589460:A:G	0	50589460	G	A
22	chr22:50589826:C:T	0	50589826	T	C
22	chr22:50590662:G:C	0	50590662	C	G
22	chr22:50592214:T:C	0	50592214	C	T
22	chr22:50592291:C:T	0	50592291	T	C
22	chr22:50592320:A:G	0	50592320	G	A
22	chr22:50592711:A:G	0	50592711	G	A
22	chr22:50592838:T:C	0	50592838	C	T
22	chr22:50593164:A:G	0	50593164	G	A
22	chr22:50594690:T:C	0	50594690	C	T
22	chr22:50595411:C:G	0	50595411	G	C
22	chr22:50595748:G:A	0	50595748	A	G
22	chr22:50596136:T:C	0	50596136	C	T
22	chr22:50596438:T:C	0	50596438	C	T
22	chr22:50596441:A:G	0	50596441	G	A
22	chr22:50596453:C:T	0	50596453	T	C
22	chr22:50596532:C:T	0	50596532	T	C
22	chr22:50597958:C:T	0	50597958	T	C
22	chr22:50598205:A:G	0	50598205	G	A
22	chr22:50598361:A:T	0	50598361	T	A
22	chr22:50599322:G:A	0	50599322	A	G
22	chr22:50599689:G:T	0	50599689	T	G
22	chr22:50599750:T:C	0	50599750	C	T
22	chr22:50599812:A:G	0	50599812	G	A
22	chr22:50599883:C:T	0	50599883	T	C
22	chr22:50599940:G:C	0	50599940	C	G
22	chr22:50600395:C:G	0	50600395	G	C
22	chr22:50601260:G:A	0	50601260	A	G
22	chr22:50601284:C:T	0	50601284	T	C
22	chr22:50601339:T:A	0	50601339	A	T
22	chr22:50601349:C:A	0	50601349	A	C
22	chr22:50601984:T:A	0	50601984	A	T
22	chr22:50602108:C:T	0	50602108	T	C
22	chr22:50602117:C:T	0	50602117	T	C
22	chr22:50602466:G:A	0	50602466	A	G
22	chr22:50602559:T:A	0	50602559	A	T
22	chr22:50603603:G:T	0	50603603	T	G
22	chr22:50603605:C:G	0	50603605	G	C
22	chr22:50604850:G:A	0	50604850	A	G
22	chr22:50605189:C:T	0	50605189	T	C
22	chr22:50605207:A:G	0	50605207	G	A
22	chr22:50605979:C:T	0	50605979	T	C
22	chr22:50606318:C:G	0	50606318	G	C
22	chr22:50606376:G:T	0	50606376	T	G
22	chr22:50606479:T:C	0	50606479	C	T
22	chr22:50606802:G:T	0	50606802	T	G
22	chr22:50607005:C:T	0	50607005	T	C
22	chr22:50607668:A:G	0	50607668	G	A
22	chr22:50607761:C:T	0	50607761	T	C
22	chr22:50609148:C:T	0	50609148	T	C
22	chr22:50609212:G:C	0	50609212	C	G
22	chr22:50609631:A:G	0	50609631	G	A
22	chr22:50610293:G:A	0	50610293	A	G
22	chr22:50612786:C:T	0	50612786	T	C
22	chr22:50613951:T:C	0	50613951	C	T
22	chr22:50614642:T:C	0	50614642	C	T
22	chr22:50614679:C:T	0	50614679	T	C
22	chr22:50614703:G:A	0	50614703	A	G
22	chr22:50615291:T:C	0	50615291	C	T
22	chr22:50615836:T:C	0	50615836	C	T
22	chr22:50615968:T:G	0	50615968	G	T
22	chr22:50615988:A:G	0	50615988	G	A
22	chr22:50616038:C:T	0	50616038	T	C
22	chr22:50617157:A:G	0	50617157	G	A
22	chr22:50617472:C:T	0	50617472	T	C
22	chr22:50618683:A:G	0	50618683	G	A
22	chr22:50618775:C:G	0	50618775	G	C
22	chr22:50619074:A:G	0	50619074	G	A
22	chr22:50619367:A:G	0	50619367	G	A
22	chr22:50619474:T:C	0	50619474	C	T
22	chr22:50619495:C:T	0	50619495	T	C
22	chr22:50619731:C:T	0	50619731	T	C
22	chr22:50620072:A:C	0	50620072	C	A
22	chr22:50620690:G:T	0	50620690	T	G
22	chr22:50621055:G:A	0	50621055	A	G
22	chr22:50621446:T:C	0	50621446	C	T
22	chr22:50621621:G:A	0	50621621	A	G
22	chr22:50621912:G:C	0	50621912	C	G
22	chr22:50622043:T:C	0	50622043	C	T
22	chr22:50622240:G:A	0	50622240	A	G
22	chr22:50623575:G:A	0	50623575	A	G
22	chr22:50623623:G:T	0	50623623	T	G
22	chr22:50623776:G:A	0	50623776	A	G
22	chr22:50624226:T:C	0	50624226	C	T
22	chr22:50624290:C:T	0	50624290	T	C
22	chr22:50624510:C:T	0	50624510	T	C
22	chr22:50625049:T:C	0	50625049	C	T
22	chr22:50625611:G:C	0	50625611	C	G
22	chr22:50625713:G:A	0	50625713	A	G
22	chr22:50625741:G:A	0	50625741	A	G
22	chr22:50625811:G:A	0	50625811	A	G
22	chr22:50625988:T:C	0	50625988	C	T
22	chr22:50626487:G:A	0	50626487	A	G
22	chr22:50626801:G:A	0	50626801	A	G
22	chr22:50626933:C:A	0	50626933	A	C
22	chr22:50627172:G:A	0	50627172	A	G
22	chr22:50628493:G:A	0	50628493	A	G
22	chr22:50628562:C:T	0	50628562	T	C
22	chr22:50628918:GTGT:G	0	50628918	G	GTGT
22	chr22:50629515:TG:T	0	50629515	T	TG
22	chr22:50629588:A:G	0	50629588	G	A
22	chr22:50629837:G:A	0	50629837	A	G
22	chr22:50630132:G:A	0	50630132	A	G
22	chr22:50631672:C:T	0	50631672	T	C
22	chr22:50631973:T:C	0	50631973	C	T
22	chr22:50632850:G:T	0	50632850	T	G
22	chr22:50632939:C:T	0	50632939	T	C
22	chr22:50633027:C:G	0	50633027	G	C
22	chr22:50633040:C:T	0	50633040	T	C
22	chr22:50633367:T:G	0	50633367	G	T
22	chr22:50634838:G:C	0	50634838	C	G
22	chr22:50635033:T:C	0	50635033	C	T
22	chr22:50636106:G:A	0	50636106	A	G
22	chr22:50636975:C:A	0	50636975	A	C
22	chr22:50637210:T:A	0	50637210	A	T
22	chr22:50637667:G:A	0	50637667	A	G
22	chr22:50638357:C:T	0	50638357	T	C
22	chr22:50639658:T:C	0	50639658	C	T
22	chr22:50639659:G:T	0	50639659	T	G
22	chr22:50639662:T:C	0	50639662	C	T
22	chr22:50639823:C:T	0	50639823	T	C
22	chr22:50639828:CA:C	0	50639828	C	CA
22	chr22:50640119:TG:T	0	50640119	T	TG
22	chr22:50640192:A:G	0	50640192	G	A
22	chr22:50640224:G:A	0	50640224	A	G
22	chr22:50640227:C:T	0	50640227	T	C
22	chr22:50640783:C:G	0	50640783	G	C
22	chr22:50640793:G:A	0	50640793	A	G
22	chr22:50641018:A:G	0	50641018	G	A
22	chr22:50641099:G:A	0	50641099	A	G
22	chr22:50641193:C:T	0	50641193	T	C
22	chr22:50641766:T:C	0	50641766	C	T
22	chr22:50642329:A:G	0	50642329	G	A
22	chr22:50642332:A:G	0	50642332	G	A
22	chr22:50642552:T:A	0	50642552	A	T
22	chr22:50642587:T:C	0	50642587	C	T
22	chr22:50642904:T:C	0	50642904	C	T
22	chr22:50642947:G:A	0	50642947	A	G
22	chr22:50643505:T:C	0	50643505	C	T
22	chr22:50645796:C:T	0	50645796	T	C
22	chr22:50645977:T:A	0	50645977	A	T
22	chr22:50646617:C:T	0	50646617	T	C
22	chr22:50647364:T:C	0	50647364	C	T
22	chr22:50647453:G:A	0	50647453	A	G
22	chr22:50648920:G:A	0	50648920	A	G
22	chr22:50649472:T:C	0	50649472	C	T
22	chr22:50649753:T:A	0	50649753	A	T
22	chr22:50651148:C:T	0	50651148	T	C
22	chr22:50653300:G:C	0	50653300	C	G
22	chr22:50653486:C:T	0	50653486	T	C
22	chr22:50653781:G:A	0	50653781	A	G
22	chr22:50654517:T:C	0	50654517	C	T
22	chr22:50655751:CCA:C	0	50655751	C	CCA
22	chr22:50656064:C:T	0	50656064	T	C
22	chr22:50656498:C:T	0	50656498	T	C
22	chr22:50656858:C:T	0	50656858	T	C
22	chr22:50656881:G:A	0	50656881	A	G
22	chr22:50657882:A:AC	0	50657882	AC	A
22	chr22:50659341:T:A	0	50659341	A	T
22	chr22:50660015:A:G	0	50660015	G	A
22	chr22:50660435:C:T	0	50660435	T	C
22	chr22:50660705:G:A	0	50660705	A	G
22	chr22:50661243:T:C	0	50661243	C	T
22	chr22:50661434:C:T	0	50661434	T	C
22	chr22:50663510:A:C	0	50663510	C	A
22	chr22:50664167:C:T	0	50664167	T	C
22	chr22:50664793:T:C	0	50664793	C	T
22	chr22:50664864:A:G	0	50664864	G	A
22	chr22:50665264:A:G	0	50665264	G	A
22	chr22:50665387:T:A	0	50665387	A	T
22	chr22:50665389:G:A	0	50665389	A	G
22	chr22:50665392:T:C	0	50665392	C	T
22	chr22:50665491:C:T	0	50665491	T	C
22	chr22:50665742:A:G	0	50665742	G	A
22	chr22:50666252:G:A	0	50666252	A	G
22	chr22:50666673:G:A	0	50666673	A	G
22	chr22:50667128:C:T	0	50667128	T	C
22	chr22:50668551:G:C	0	50668551	C	G
22	chr22:50669644:G:A	0	50669644	A	G
22	chr22:50670081:G:A	0	50670081	A	G
22	chr22:50671307:G:A	0	50671307	A	G
22	chr22:50671564:T:C	0	50671564	C	T
22	chr22:50672096:C:G	0	50672096	G	C
22	chr22:50672675:C:T	0	50672675	T	C
22	chr22:50677147:C:T	0	50677147	T	C
22	chr22:50677354:A:C	0	50677354	C	A
22	chr22:50677435:G:A	0	50677435	A	G
22	chr22:50678709:G:A	0	50678709	A	G
22	chr22:50679152:T:C	0	50679152	C	T
22	chr22:50682988:T:G	0	50682988	G	T
22	chr22:50685039:T:C	0	50685039	C	T
22	chr22:50685221:C:T	0	50685221	T	C
22	chr22:50687485:A:G	0	50687485	G	A
22	chr22:50687647:G:A	0	50687647	A	G
22	chr22:50688558:C:T	0	50688558	T	C
22	chr22:50690220:T:C	0	50690220	C	T
22	chr22:50690221:G:A	0	50690221	A	G
22	chr22:50693237:A:T	0	50693237	T	A
22	chr22:50696812:T:C	0	50696812	C	T
22	chr22:50697167:A:T	0	50697167	T	A
22	chr22:50697980:C:T	0	50697980	T	C
22	chr22:50698821:T:C	0	50698821	C	T
22	chr22:50700325:A:G	0	50700325	G	A
22	chr22:50700750:C:T	0	50700750	T	C
22	chr22:50700952:T:C	0	50700952	C	T
22	chr22:50701207:C:T	0	50701207	T	C
22	chr22:50701888:C:T	0	50701888	T	C
22	chr22:50701970:C:G	0	50701970	G	C
22	chr22:50702982:G:C	0	50702982	C	G
22	chr22:50703953:G:A	0	50703953	A	G
22	chr22:50704551:G:T	0	50704551	T	G
22	chr22:50705740:A:G	0	50705740	G	A
22	chr22:50706708:C:T	0	50706708	T	C
22	chr22:50707353:C:T	0	50707353	T	C
22	chr22:50708011:A:G	0	50708011	G	A
22	chr22:50708290:AC:A	0	50708290	A	AC
22	chr22:50708307:T:C	0	50708307	C	T
22	chr22:50708309:A:T	0	50708309	T	A
22	chr22:50709996:G:A	0	50709996	A	G
22	chr22:50710567:G:A	0	50710567	A	G
22	chr22:50710892:C:G	0	50710892	G	C
22	chr22:50711739:T:C	0	50711739	C	T
22	chr22:50712000:C:T	0	50712000	T	C
22	chr22:50712343:A:G	0	50712343	G	A
22	chr22:50713036:A:G	0	50713036	G	A
22	chr22:50713296:C:T	0	50713296	T	C
22	chr22:50713346:A:G	0	50713346	G	A
22	chr22:50714126:A:G	0	50714126	G	A
22	chr22:50714333:G:C	0	50714333	C	G
22	chr22:50715167:C:T	0	50715167	T	C
22	chr22:50716554:C:T	0	50716554	T	C
22	chr22:50716723:T:C	0	50716723	C	T
22	chr22:50717018:A:T	0	50717018	T	A
22	chr22:50717398:A:G	0	50717398	G	A
22	chr22:50717650:G:A	0	50717650	A	G
22	chr22:50717681:G:A	0	50717681	A	G
22	chr22:50718304:G:A	0	50718304	A	G
22	chr22:50719055:C:T	0	50719055	T	C
22	chr22:50719103:G:A	0	50719103	A	G
22	chr22:50719873:T:C	0	50719873	C	T
22	chr22:50722591:C:T	0	50722591	T	C
22	chr22:50722665:C:T	0	50722665	T	C
22	chr22:50723631:G:A	0	50723631	A	G
22	chr22:50724710:C:T	0	50724710	T	C
22	chr22:50725681:G:C	0	50725681	C	G
22	chr22:50725687:C:T	0	50725687	T	C
22	chr22:50725859:T:C	0	50725859	C	T
22	chr22:50726962:C:T	0	50726962	T	C
22	chr22:50727236:G:A	0	50727236	A	G
22	chr22:50733239:G:A	0	50733239	A	G
22	chr22:50734032:T:C	0	50734032	C	T
22	chr22:50734613:G:A	0	50734613	A	G
22	chr22:50735114:T:C	0	50735114	C	T
22	chr22:50736234:T:C	0	50736234	C	T
22	chr22:50736511:C:T	0	50736511	T	C
22	chr22:50739662:G:A	0	50739662	A	G
22	chr22:50741342:G:A	0	50741342	A	G
22	chr22:50742073:T:C	0	50742073	C	T
22	chr22:50742450:A:G	0	50742450	G	A
22	chr22:50742506:C:T	0	50742506	T	C
22	chr22:50742951:AC:A	0	50742951	A	AC
22	chr22:50743091:A:G	0	50743091	G	A
22	chr22:50743172:A:G	0	50743172	G	A
22	chr22:50743491:G:C	0	50743491	C	G
22	chr22:50743558:T:C	0	50743558	C	T
22	chr22:50743662:G:A	0	50743662	A	G
22	chr22:50743971:A:G	0	50743971	G	A
22	chr22:50744589:C:T	0	50744589	T	C
22	chr22:50744827:A:G	0	50744827	G	A
22	chr22:50745507:C:T	0	50745507	T	C
22	chr22:50745827:C:T	0	50745827	T	C
22	chr22:50747315:AAGC:A	0	50747315	A	AAGC
22	chr22:50747418:A:G	0	50747418	G	A
22	chr22:50747715:T:C	0	50747715	C	T
22	chr22:50747848:T:C	0	50747848	C	T
22	chr22:50749012:A:G	0	50749012	G	A
22	chr22:50749145:C:T	0	50749145	T	C
22	chr22:50749470:T:C	0	50749470	C	T
22	chr22:50749890:T:G	0	50749890	G	T
22	chr22:50750975:A:G	0	50750975	G	A
22	chr22:50751123:G:T	0	50751123	T	G
22	chr22:50751283:T:C	0	50751283	C	T
22	chr22:50752450:G:A	0	50752450	A	G
22	chr22:50752544:T:C	0	50752544	C	T
22	chr22:50752906:C:G	0	50752906	G	C
22	chr22:50753294:C:CCA	0	50753294	CCA	C
22	chr22:50753709:A:G	0	50753709	G	A
22	chr22:50754158:G:A	0	50754158	A	G
22	chr22:50754799:T:G	0	50754799	G	T
22	chr22:50755144:A:G	0	50755144	G	A
22	chr22:50755712:T:C	0	50755712	C	T
22	chr22:50756211:T:C	0	50756211	C	T
22	chr22:50756699:T:C	0	50756699	C	T
22	chr22:50756728:T:C	0	50756728	C	T
22	chr22:50756876:A:G	0	50756876	G	A
22	chr22:50757736:A:T	0	50757736	T	A
22	chr22:50758786:G:A	0	50758786	A	G
22	chr22:50758838:A:G	0	50758838	G	A
22	chr22:50759148:G:C	0	50759148	C	G
22	chr22:50759324:A:C	0	50759324	C	A
22	chr22:50760478:G:A	0	50760478	A	G
22	chr22:50760630:T:C	0	50760630	C	T
22	chr22:50763211:A:G	0	50763211	G	A
22	chr22:50763948:G:A	0	50763948	A	G
22	chr22:50764884:T:C	0	50764884	C	T
22	chr22:50767998:T:C	0	50767998	C	T
22	chr22:50769577:GTC:G	0	50769577	G	GTC
22	chr22:50769827:C:T	0	50769827	T	C
22	chr22:50770109:G:A	0	50770109	A	G
22	chr22:50774447:A:C	0	50774447	C	A
22	chr22:50775398:G:A	0	50775398	A	G
22	chr22:50776600:C:G	0	50776600	G	C
22	chr22:50777596:G:C	0	50777596	C	G
22	chr22:50777623:A:G	0	50777623	G	A
22	chr22:50777721:C:A	0	50777721	A	C
22	chr22:50778303:T:C	0	50778303	C	T
22	chr22:50778462:G:A	0	50778462	A	G
22	chr22:50779526:G:A	0	50779526	A	G
22	chr22:50779796:C:A	0	50779796	A	C
22	chr22:50779949:G:C	0	50779949	C	G
22	chr22:50780578:G:A	0	50780578	A	G
22	chr22:50781276:G:A	0	50781276	A	G
22	chr22:50783672:G:T	0	50783672	T	G
22	chr22:50785209:G:A	0	50785209	A	G
22	chr22:50790482:G:A	0	50790482	A	G
22	chr22:50791289:A:T	0	50791289	T	A
22	chr22:50791377:T:C	0	50791377	C	T
22	chr22:50798635:T:C	0	50798635	C	T
```
