## Supplementary material for "Characterization of shared and ancestry-specific signals driving complex traits using multi-ancestry fine-mapping": mesusieoutput

```
                 eur          afr      eur_afr
   [1,] 7.898391e-05 1.626540e-04 3.826896e-05
   [2,] 5.469405e-05 1.680460e-04 1.693518e-05
   [3,] 8.464651e-05 1.156364e-04 1.975091e-05
   [4,] 1.253150e-04 2.490882e-04 4.827204e-05
   [5,] 7.345056e-05 2.774841e-04 4.097525e-05
   [6,] 2.484901e-04 1.537233e-04 7.112021e-05
   [7,] 6.029902e-05 1.024860e-04 1.898650e-05
   [8,] 6.856893e-05 2.039233e-04 3.283143e-05
   [9,] 7.440150e-05 1.036019e-04 1.934012e-05
  [10,] 6.815022e-05 1.263544e-04 2.245241e-05
  [11,] 3.722342e-05 1.193832e-04 1.200198e-05
  [12,] 7.239873e-05 9.251880e-05 2.410566e-05
  [13,] 7.207837e-05 1.634231e-04 2.939825e-05
  [14,] 8.665763e-05 1.602054e-04 1.693296e-05
  [15,] 5.663658e-05 2.428765e-04 1.320792e-05
  [16,] 7.320171e-05 1.443565e-04 2.797338e-05
  [17,] 5.678249e-05 1.235228e-04 1.851441e-05
  [18,] 6.786033e-05 2.119477e-04 1.417043e-05
  [19,] 1.411311e-04 1.196630e-04 2.782563e-05
  [20,] 8.455177e-05 1.200853e-04 1.764480e-05
  [21,] 4.196777e-05 1.293480e-04 1.640899e-05
  [22,] 7.875935e-05 1.518759e-04 2.092931e-05
  [23,] 1.404772e-04 1.299550e-04 2.715359e-05
  [24,] 1.085638e-04 1.280581e-04 2.306919e-05
  [25,] 1.005161e-04 1.467831e-04 3.212192e-05
  [26,] 9.244552e-05 1.533765e-04 4.922170e-05
  [27,] 1.053003e-04 8.849422e-05 3.341926e-05
  [28,] 9.862124e-05 8.829903e-05 3.123632e-05
  [29,] 1.112629e-04 1.275036e-04 2.351101e-05
  [30,] 4.302651e-05 1.168334e-04 1.610143e-05
  [31,] 6.575386e-04 8.887248e-05 1.671185e-04
  [32,] 6.235240e-04 8.909242e-05 1.620288e-04
  [33,] 4.786840e-05 1.674730e-04 1.588639e-05
  [34,] 2.189089e-04 1.379695e-04 4.340320e-05
  [35,] 4.686643e-05 2.269957e-04 1.396805e-05
  [36,] 2.682025e-04 1.104188e-04 1.155664e-04
  [37,] 4.641418e-05 9.440529e-05 1.543695e-05
  [38,] 1.528836e-04 1.037384e-04 3.237398e-05
  [39,] 1.137721e-04 1.958008e-04 2.526345e-05
  [40,] 1.159672e-04 1.945843e-04 2.568293e-05
  [41,] 4.812905e-05 1.404137e-04 1.360068e-05
  [42,] 3.961700e-05 9.642901e-05 1.307894e-05
  [43,] 1.169236e-04 1.872768e-04 2.557276e-05
  [44,] 1.775214e-04 1.086304e-04 3.465315e-05
  [45,] 3.949554e-05 9.555443e-05 1.302239e-05
  [46,] 1.576033e-04 1.051120e-04 3.282193e-05
  [47,] 1.251334e-04 1.923318e-04 2.850695e-05
  [48,] 9.996009e-05 1.484511e-04 3.184774e-05
  [49,] 3.725971e-04 1.086330e-04 6.319864e-05
  [50,] 1.189835e-04 1.680046e-04 2.874354e-05
  [51,] 2.594686e-03 1.697300e-04 5.723800e-04
  [52,] 3.794218e-05 1.276128e-04 1.150968e-05
  [53,] 1.235167e-04 1.670837e-04 2.758142e-05
  [54,] 6.245882e-05 1.515843e-04 1.477500e-05
  [55,] 7.287620e-05 1.496109e-04 1.568338e-05
  [56,] 2.096120e-04 1.105090e-04 3.900714e-05
  [57,] 6.465129e-05 1.434440e-04 1.510015e-05
  [58,] 1.015006e-04 1.485225e-04 3.190956e-05
  [59,] 1.015006e-04 1.485384e-04 3.190767e-05
  [60,] 6.241132e-05 1.535631e-04 1.484389e-05
  [61,] 1.543188e-04 1.666275e-04 3.283881e-05
  [62,] 6.465129e-05 1.374597e-04 1.522201e-05
  [63,] 9.930884e-05 1.594092e-04 2.598777e-05
  [64,] 2.712665e-04 1.122828e-04 1.193681e-04
  [65,] 9.683577e-05 1.584909e-04 2.556356e-05
  [66,] 6.016677e-05 1.099598e-04 1.558289e-05
  [67,] 1.018449e-04 1.567525e-04 3.313286e-05
  [68,] 1.884526e-04 9.955198e-05 4.120791e-05
  [69,] 6.211048e-05 2.961056e-04 1.374582e-05
  [70,] 2.601501e-04 1.122394e-04 1.147512e-04
  [71,] 1.803961e-04 1.087028e-04 7.595539e-05
  [72,] 6.161744e-05 1.286218e-04 1.516816e-05
  [73,] 1.018449e-04 1.569726e-04 3.314139e-05
  [74,] 1.018878e-04 1.569008e-04 3.312533e-05
  [75,] 5.380441e-05 1.349360e-04 1.694341e-05
  [76,] 1.051299e-04 1.349265e-04 5.186993e-05
  [77,] 1.068477e-04 1.556588e-04 2.810371e-05
  [78,] 4.983919e-05 1.258284e-04 1.389444e-05
  [79,] 5.047239e-05 9.120633e-05 1.719715e-05
  [80,] 2.298654e-04 1.207817e-04 1.089558e-04
  [81,] 5.190896e-05 9.076048e-05 1.768507e-05
  [82,] 5.141033e-05 9.076048e-05 1.750793e-05
  [83,] 4.869252e-05 9.012554e-05 1.642254e-05
  [84,] 4.177980e-05 9.028044e-05 1.391473e-05
  [85,] 4.998181e-05 9.028044e-05 1.690731e-05
  [86,] 1.611102e-04 9.968173e-05 3.845495e-05
  [87,] 1.566432e-04 1.464968e-04 3.343735e-05
  [88,] 5.763223e-05 9.045997e-05 1.959890e-05
  [89,] 6.296865e-05 9.128597e-05 2.168509e-05
  [90,] 1.248407e-04 8.727061e-05 3.281535e-05
  [91,] 3.719938e-04 9.814978e-05 1.358008e-04
  [92,] 5.420997e-05 9.053767e-05 1.819866e-05
  [93,] 3.909347e-04 1.010032e-04 1.483221e-04
  [94,] 1.804407e-04 1.510799e-04 3.722434e-05
  [95,] 3.958231e-04 9.992052e-05 1.495970e-04
  [96,] 1.616400e-03 1.311139e-04 2.925561e-04
  [97,] 1.342536e-03 1.329536e-04 1.871873e-04
  [98,] 1.281546e-04 1.524331e-04 4.025312e-05
  [99,] 9.358841e-04 1.314504e-04 1.721049e-04
 [100,] 4.284591e-04 9.912590e-05 1.594176e-04
 [101,] 1.605825e-04 1.870527e-04 3.438291e-05
 [102,] 4.232038e-04 1.010646e-04 1.615680e-04
 [103,] 6.533476e-05 1.160543e-04 1.629861e-05
 [104,] 1.103806e-04 9.861947e-05 3.442587e-05
 [105,] 1.003220e-04 1.354638e-04 3.062705e-05
 [106,] 6.834681e-05 1.192191e-04 1.657374e-05
 [107,] 6.484741e-05 1.265651e-04 2.026964e-05
 [108,] 3.635484e-04 1.082318e-04 1.556971e-04
 [109,] 1.502349e-03 1.249317e-04 2.789597e-04
 [110,] 3.685219e-04 9.966259e-05 1.395691e-04
 [111,] 1.451684e-04 1.286954e-04 5.132155e-05
 [112,] 1.044016e-04 1.021411e-04 3.483242e-05
 [113,] 9.985102e-05 1.353697e-04 3.056776e-05
 [114,] 3.776693e-04 1.023899e-04 1.492897e-04
 [115,] 5.432162e-05 1.318493e-04 1.580487e-05
 [116,] 1.504705e-03 1.238415e-04 2.779751e-04
 [117,] 8.242391e-04 1.185553e-04 1.573489e-04
 [118,] 4.060669e-04 8.649266e-05 8.117653e-05
 [119,] 3.958231e-04 1.025303e-04 1.559936e-04
 [120,] 1.051697e-03 1.175405e-04 2.099002e-04
 [121,] 9.817967e-05 1.351513e-04 3.023279e-05
 [122,] 4.719019e-05 1.089975e-04 1.454338e-05
 [123,] 6.989992e-05 1.274870e-04 1.943402e-05
 [124,] 1.255378e-03 1.729118e-04 2.786951e-04
 [125,] 1.886238e-04 1.946762e-04 3.815867e-05
 [126,] 3.519144e-04 1.042545e-04 1.424051e-04
 [127,] 1.248865e-04 1.042809e-04 4.949943e-05
 [128,] 3.852106e-04 9.616908e-05 1.344020e-04
 [129,] 5.130957e-05 1.404483e-04 1.776148e-05
 [130,] 5.806754e-05 1.048343e-04 1.716110e-05
 [131,] 2.588704e-04 1.046418e-04 1.049331e-04
 [132,] 2.007113e-04 1.982797e-04 3.953175e-05
 [133,] 4.422533e-05 1.053208e-04 1.437181e-05
 [134,] 8.535573e-05 1.580093e-04 2.831846e-05
 [135,] 4.682802e-05 9.814631e-05 1.464046e-05
 [136,] 2.097518e-03 1.637087e-04 5.075915e-04
 [137,] 1.777584e-04 1.395035e-04 4.285126e-05
 [138,] 5.492766e-05 9.732509e-05 1.690907e-05
 [139,] 2.169511e-04 2.268049e-04 4.062819e-05
 [140,] 1.250108e-04 1.234140e-04 2.406433e-05
 [141,] 1.345082e-04 1.755766e-04 3.783215e-05
 [142,] 1.405296e-04 1.677915e-04 3.463698e-05
 [143,] 1.355389e-04 1.761038e-04 3.746902e-05
 [144,] 1.361800e-04 1.777064e-04 3.744210e-05
 [145,] 1.361051e-04 1.773802e-04 3.742977e-05
 [146,] 6.247805e-04 1.658376e-04 1.526279e-04
 [147,] 1.357499e-04 1.800485e-04 3.783913e-05
 [148,] 1.356768e-04 1.806022e-04 3.792516e-05
 [149,] 1.382772e-04 1.811592e-04 3.725901e-05
 [150,] 1.097136e-04 9.030808e-05 2.768370e-05
 [151,] 1.371278e-04 1.799079e-04 3.859373e-05
 [152,] 1.371278e-04 1.833603e-04 3.899907e-05
 [153,] 1.381978e-04 1.839290e-04 3.868790e-05
 [154,] 1.373131e-04 1.811390e-04 3.853780e-05
 [155,] 5.275382e-05 9.524919e-05 1.801897e-05
 [156,] 7.431603e-05 9.909134e-05 1.964327e-05
 [157,] 5.390126e-05 9.335449e-05 1.798736e-05
 [158,] 7.010856e-05 1.165928e-04 1.742295e-05
 [159,] 7.300467e-05 9.939792e-05 1.911107e-05
 [160,] 1.021012e-04 8.870687e-05 2.725329e-05
 [161,] 6.645008e-05 1.184772e-04 1.660193e-05
 [162,] 6.713886e-05 1.180391e-04 1.679457e-05
 [163,] 1.021012e-04 8.851682e-05 2.758078e-05
 [164,] 1.149449e-04 8.788252e-05 3.196649e-05
 [165,] 1.764819e-04 2.056804e-04 3.661981e-05
 [166,] 6.825267e-05 1.177927e-04 1.700489e-05
 [167,] 1.057322e-04 1.322204e-04 3.182196e-05
 [168,] 5.679672e-05 9.433653e-05 1.921659e-05
 [169,] 1.057522e-04 1.323392e-04 3.184298e-05
 [170,] 5.677999e-05 1.078322e-04 1.641246e-05
 [171,] 1.110993e-04 8.824593e-05 3.135523e-05
 [172,] 1.032061e-04 8.859104e-05 2.939550e-05
 [173,] 8.296718e-05 1.238241e-04 2.046916e-05
 [174,] 6.776103e-05 9.946106e-05 2.198734e-05
 [175,] 7.439387e-05 1.010558e-04 1.939349e-05
 [176,] 1.634974e-04 1.492370e-04 3.153509e-05
 [177,] 1.090890e-04 2.635858e-04 5.820534e-05
 [178,] 1.091606e-04 2.654879e-04 5.891197e-05
 [179,] 1.094866e-04 2.641970e-04 5.939848e-05
 [180,] 1.072757e-04 2.773448e-04 5.717781e-05
 [181,] 9.756366e-05 1.202285e-04 2.444354e-05
 [182,] 9.895064e-05 1.212003e-04 2.455369e-05
 [183,] 1.075900e-04 2.829232e-04 6.291472e-05
 [184,] 8.184601e-05 1.206853e-04 2.116748e-05
 [185,] 1.055831e-04 2.917834e-04 5.997052e-05
 [186,] 8.779594e-05 1.448878e-04 2.882933e-05
 [187,] 9.512376e-05 1.209031e-04 2.389272e-05
 [188,] 1.077517e-04 2.842492e-04 6.340507e-05
 [189,] 1.078336e-04 2.833982e-04 6.344081e-05
 [190,] 1.059280e-04 2.858849e-04 5.963429e-05
 [191,] 1.070989e-04 2.900781e-04 6.290164e-05
 [192,] 1.085149e-04 2.900781e-04 6.588287e-05
 [193,] 8.016650e-05 9.820795e-05 2.451256e-05
 [194,] 8.016650e-05 9.826087e-05 2.455602e-05
 [195,] 5.543092e-05 1.501582e-04 1.830225e-05
 [196,] 1.256222e-04 1.257327e-04 5.511998e-05
 [197,] 1.410489e-04 1.264449e-04 6.273463e-05
 [198,] 9.685142e-05 1.207013e-04 2.987828e-05
 [199,] 9.732610e-05 1.205133e-04 2.456067e-05
 [200,] 9.732610e-05 1.205133e-04 2.456067e-05
 [201,] 1.104627e-04 2.313278e-04 4.639439e-05
 [202,] 9.683866e-05 1.202919e-04 2.457293e-05
 [203,] 8.202118e-05 1.210438e-04 2.142980e-05
 [204,] 1.068639e-04 3.229245e-04 6.659803e-05
 [205,] 9.187015e-05 1.194716e-04 2.381260e-05
 [206,] 9.063516e-05 1.193375e-04 2.357072e-05
 [207,] 8.180490e-05 1.051265e-04 2.838289e-05
 [208,] 2.138490e-04 8.979809e-05 4.759106e-05
 [209,] 9.465044e-05 1.189641e-04 2.760781e-05
 [210,] 4.728580e-05 1.554817e-04 1.258174e-05
 [211,] 4.623708e-05 8.961321e-05 1.515141e-05
 [212,] 4.561507e-05 8.741841e-05 1.434088e-05
 [213,] 4.347135e-05 8.723093e-05 1.346507e-05
 [214,] 5.530654e-05 1.583004e-04 2.361002e-05
 [215,] 2.089921e-04 8.885581e-05 5.829968e-05
 [216,] 1.471779e-03 9.602887e-05 4.057006e-04
 [217,] 1.574692e-03 1.015951e-04 5.219011e-04
 [218,] 4.002387e-04 9.042674e-05 1.083191e-04
 [219,] 8.784866e-05 1.254654e-04 2.135741e-05
 [220,] 1.186523e-04 1.234245e-04 3.640550e-05
 [221,] 1.028601e-04 2.108942e-04 4.545657e-05
 [222,] 1.033562e-04 2.113232e-04 4.631175e-05
 [223,] 2.160521e-04 9.306835e-05 6.800250e-05
 [224,] 2.177974e-04 9.820708e-05 7.681762e-05
 [225,] 2.294898e-04 9.314730e-05 7.153686e-05
 [226,] 6.002391e-05 1.001774e-04 1.770117e-05
 [227,] 7.290523e-05 1.513687e-04 1.885347e-05
 [228,] 1.190074e-04 9.406790e-05 3.783930e-05
 [229,] 4.840528e-05 8.980467e-05 1.438222e-05
 [230,] 1.636700e-04 1.261212e-04 4.336156e-05
 [231,] 7.977551e-05 1.576032e-04 1.949831e-05
 [232,] 1.160327e-04 9.616886e-05 3.783353e-05
 [233,] 7.255395e-05 1.459531e-04 1.898362e-05
 [234,] 1.359963e-04 1.272401e-04 4.033504e-05
 [235,] 1.111291e-04 2.298765e-04 5.781454e-05
 [236,] 1.100800e-04 2.317504e-04 5.681641e-05
 [237,] 6.166480e-04 9.778315e-05 1.320915e-04
 [238,] 2.936531e-04 2.322086e-04 4.942340e-05
 [239,] 3.992836e-05 9.387481e-05 1.223945e-05
 [240,] 7.459488e-05 9.483394e-05 1.981845e-05
 [241,] 3.923529e-05 9.221343e-05 1.218253e-05
 [242,] 5.892698e-05 1.584941e-04 1.715495e-05
 [243,] 4.313799e-05 1.654117e-04 1.602551e-05
 [244,] 1.340696e-04 1.311613e-04 3.544985e-05
 [245,] 9.579728e-05 1.457857e-04 2.589725e-05
 [246,] 1.098477e-04 1.739942e-04 4.730080e-05
 [247,] 6.231986e-05 1.027984e-04 1.838273e-05
 [248,] 3.850678e-05 9.208697e-05 1.218690e-05
 [249,] 3.722670e-05 9.933020e-05 1.203509e-05
 [250,] 3.732062e-05 9.834915e-05 1.209496e-05
 [251,] 5.345260e-04 9.430437e-05 1.186880e-04
 [252,] 3.720298e-05 1.007167e-04 1.204353e-05
 [253,] 3.718049e-05 9.824871e-05 1.195739e-05
 [254,] 3.875362e-05 9.190437e-05 1.228653e-05
 [255,] 1.097784e-04 1.879707e-04 5.052806e-05
 [256,] 3.713684e-05 9.860496e-05 1.183897e-05
 [257,] 3.920122e-05 1.083858e-04 1.342710e-05
 [258,] 4.006240e-05 1.029647e-04 1.357972e-05
 [259,] 3.753773e-05 9.451775e-05 1.190938e-05
 [260,] 3.762281e-05 9.437127e-05 1.194076e-05
 [261,] 3.853458e-05 9.614003e-05 1.217246e-05
 [262,] 1.087223e-04 1.871005e-04 4.923633e-05
 [263,] 4.033983e-05 1.217169e-04 1.457324e-05
 [264,] 4.154169e-05 1.056377e-04 1.431302e-05
 [265,] 1.704340e-03 1.558658e-04 2.895305e-04
 [266,] 3.972273e-05 1.103708e-04 1.215101e-05
 [267,] 4.088856e-05 1.083893e-04 1.398006e-05
 [268,] 1.018739e-04 1.778820e-04 4.160410e-05
 [269,] 1.722420e-04 1.380222e-04 7.978261e-05
 [270,] 7.900357e-04 1.788452e-04 8.485737e-05
 [271,] 1.078295e-04 1.506395e-04 3.600972e-05
 [272,] 1.042047e-04 1.538283e-04 3.336518e-05
 [273,] 4.994692e-05 1.281333e-04 1.332032e-05
 [274,] 1.856116e-03 2.512793e-04 1.664041e-03
 [275,] 1.105593e-04 1.443691e-04 3.267875e-05
 [276,] 4.222796e-05 1.233130e-04 1.252893e-05
 [277,] 4.601891e-04 1.110524e-04 1.630338e-04
 [278,] 2.535642e-04 1.138156e-04 9.526544e-05
 [279,] 2.367791e-04 1.124187e-04 8.709558e-05
 [280,] 8.489254e-05 1.656998e-04 2.592083e-05
 [281,] 1.080230e-04 1.591068e-04 3.588407e-05
 [282,] 2.158545e-04 1.183529e-04 8.951364e-05
 [283,] 1.063253e-04 1.732497e-04 3.974851e-05
 [284,] 6.552449e-05 1.709073e-04 2.782283e-05
 [285,] 6.425907e-05 1.768079e-04 2.724760e-05
 [286,] 1.409525e-04 1.458750e-04 3.868329e-05
 [287,] 1.242359e-04 1.772108e-04 3.345184e-05
 [288,] 2.875667e-04 9.308486e-05 6.648527e-05
 [289,] 3.003260e-04 9.288596e-05 6.992140e-05
 [290,] 2.488176e-04 9.384284e-05 5.658004e-05
 [291,] 2.673974e-04 1.588442e-04 1.546156e-04
 [292,] 1.186055e-04 1.441304e-04 3.492909e-05
 [293,] 5.835369e-03 1.224795e-04 5.090270e-04
 [294,] 5.345848e-05 1.302592e-04 1.457170e-05
 [295,] 1.159120e-04 1.520561e-04 3.716568e-05
 [296,] 1.393064e-03 1.313207e-04 6.730518e-04
 [297,] 1.434205e-03 1.288836e-04 6.733281e-04
 [298,] 1.001933e-03 1.227942e-04 4.425794e-04
 [299,] 1.200648e-03 1.099789e-04 4.059252e-04
 [300,] 1.228916e-03 1.100346e-04 4.135619e-04
 [301,] 9.661992e-04 1.176893e-04 3.975926e-04
 [302,] 1.237046e-03 1.258144e-04 5.587948e-04
 [303,] 1.204626e-03 1.258144e-04 5.441464e-04
 [304,] 1.013819e-04 1.642220e-04 3.461748e-05
 [305,] 1.016499e-04 1.593393e-04 3.027790e-05
 [306,] 1.150534e-03 1.261052e-04 5.216093e-04
 [307,] 8.975545e-04 1.213682e-04 3.891603e-04
 [308,] 9.174169e-04 1.089971e-04 3.060034e-04
 [309,] 9.013383e-04 1.216385e-04 3.854311e-04
 [310,] 1.133046e-04 1.518372e-04 3.655600e-05
 [311,] 1.153800e-04 1.514525e-04 3.745149e-05
 [312,] 1.141612e-04 1.516412e-04 3.689481e-05
 [313,] 7.147042e-04 1.167503e-04 2.851532e-04
 [314,] 1.475034e-03 1.137214e-04 5.595905e-04
 [315,] 8.014943e-04 1.228410e-04 3.469910e-04
 [316,] 8.074531e-05 1.140085e-04 2.433472e-05
 [317,] 9.719769e-05 1.342582e-04 2.865307e-05
 [318,] 1.253579e-04 1.215338e-04 3.333975e-05
 [319,] 1.013749e-04 1.578591e-04 3.351214e-05
 [320,] 4.678689e-05 1.942064e-04 1.484114e-05
 [321,] 1.026115e-04 1.591647e-04 3.443302e-05
 [322,] 1.299833e-04 1.211527e-04 3.456398e-05
 [323,] 1.619127e-04 9.439902e-05 3.871587e-05
 [324,] 1.039601e-04 1.594668e-04 3.513372e-05
 [325,] 3.265887e-04 9.551984e-05 8.702198e-05
 [326,] 4.183225e-04 9.226612e-05 1.040937e-04
 [327,] 1.769878e-04 9.577930e-05 5.118122e-05
 [328,] 1.969346e-04 9.429089e-05 4.533773e-05
 [329,] 4.226293e-04 9.207024e-05 9.973125e-05
 [330,] 9.805654e-05 1.489069e-04 3.161947e-05
 [331,] 2.499871e-04 9.326402e-05 5.538756e-05
 [332,] 9.789679e-05 1.486867e-04 3.156988e-05
 [333,] 1.016460e-04 1.585403e-04 3.379011e-05
 [334,] 4.011136e-04 9.192905e-05 1.059993e-04
 [335,] 9.805301e-05 1.484928e-04 3.158369e-05
 [336,] 2.572610e-04 9.099133e-05 6.801481e-05
 [337,] 2.045123e-04 1.978909e-04 4.053705e-05
 [338,] 2.003684e-04 9.028745e-05 5.346053e-05
 [339,] 1.013670e-04 1.574988e-04 3.335245e-05
 [340,] 2.003684e-04 9.029482e-05 5.362258e-05
 [341,] 3.376253e-04 9.585359e-05 1.022515e-04
 [342,] 4.856148e-05 1.175794e-04 1.564703e-05
 [343,] 1.260345e-04 1.206085e-04 3.281227e-05
 [344,] 1.322643e-04 9.324803e-05 3.884952e-05
 [345,] 1.027057e-04 1.583818e-04 3.414509e-05
 [346,] 1.781234e-04 9.324741e-05 5.299106e-05
 [347,] 3.015895e-04 9.815820e-05 9.647065e-05
 [348,] 2.044663e-04 8.999107e-05 5.499267e-05
 [349,] 2.405602e-04 9.478737e-05 7.039638e-05
 [350,] 3.309063e-04 8.996777e-05 8.424588e-05
 [351,] 9.810571e-05 1.481319e-04 3.140990e-05
 [352,] 1.279952e-04 1.200967e-04 3.345164e-05
 [353,] 9.779724e-05 1.478403e-04 3.133853e-05
 [354,] 2.181679e-03 2.560707e-04 2.274634e-03
 [355,] 1.565184e-03 1.261557e-04 7.032434e-04
 [356,] 4.110197e-04 1.919662e-04 2.855111e-04
 [357,] 1.319228e-04 1.600016e-04 5.345605e-05
 [358,] 1.918460e-04 2.240765e-04 1.379001e-04
 [359,] 3.549736e-04 2.618261e-04 3.100329e-04
 [360,] 3.643355e-04 2.674573e-04 3.251272e-04
 [361,] 2.404617e-04 1.922276e-04 1.690204e-04
 [362,] 1.136124e-04 1.527373e-04 3.611277e-05
 [363,] 5.842920e-04 2.993619e-04 5.973544e-04
 [364,] 1.193723e-04 1.198272e-04 3.156551e-05
 [365,] 9.777916e-05 1.490924e-04 3.117323e-05
 [366,] 9.789364e-05 1.490077e-04 3.120716e-05
 [367,] 1.056004e-04 1.576407e-04 3.470769e-05
 [368,] 2.300891e-02 2.119417e-04 2.284675e-02
 [369,] 9.859079e-05 1.488539e-04 3.141082e-05
 [370,] 4.183957e-04 2.111279e-04 3.377856e-04
 [371,] 3.139081e-04 9.891118e-05 1.138360e-04
 [372,] 1.315365e-04 1.193085e-04 3.388380e-05
 [373,] 3.003964e-04 9.887353e-05 1.089839e-04
 [374,] 7.991045e-04 1.197860e-04 3.638258e-04
 [375,] 8.218896e-05 1.191365e-04 2.502930e-05
 [376,] 8.179307e-05 1.177000e-04 2.465793e-05
 [377,] 1.093233e-04 1.576415e-04 3.591704e-05
 [378,] 2.323417e-04 1.932944e-04 1.632392e-04
 [379,] 3.249771e-04 1.932268e-04 2.354516e-04
 [380,] 9.886791e-05 1.486281e-04 3.155128e-05
 [381,] 2.160453e-04 1.955536e-04 1.515600e-04
 [382,] 2.776550e-04 1.009153e-04 1.044575e-04
 [383,] 8.229224e-05 1.188469e-04 2.512582e-05
 [384,] 1.103213e-04 1.576407e-04 3.623401e-05
 [385,] 1.003843e-04 1.485697e-04 3.196993e-05
 [386,] 3.034647e-04 1.998167e-04 2.237909e-04
 [387,] 1.633917e-04 1.988744e-04 1.111617e-04
 [388,] 1.000399e-04 1.485047e-04 3.189324e-05
 [389,] 1.112185e-04 1.577372e-04 3.570829e-05
 [390,] 9.922661e-05 1.483384e-04 3.184024e-05
 [391,] 1.637963e-02 2.591262e-04 2.247558e-02
 [392,] 2.447031e-04 2.014538e-04 1.777631e-04
 [393,] 1.321649e-04 1.196628e-04 3.386403e-05
 [394,] 2.350269e-04 2.086983e-04 1.740848e-04
 [395,] 1.116735e-04 1.576721e-04 3.593530e-05
 [396,] 1.323503e-04 1.196931e-04 3.386581e-05
 [397,] 2.961188e-04 1.005829e-04 1.112083e-04
 [398,] 2.949673e-04 2.171608e-04 2.304683e-04
 [399,] 2.030511e-02 2.405495e-04 2.491805e-02
 [400,] 1.719592e-04 1.008983e-04 6.355651e-05
 [401,] 2.060390e-04 9.749880e-05 7.320931e-05
 [402,] 2.232452e-04 9.749880e-05 7.916856e-05
 [403,] 1.361728e-02 2.297234e-04 1.545721e-02
 [404,] 4.820490e-04 1.073948e-04 1.823063e-04
 [405,] 1.425469e-04 1.212193e-04 3.995875e-05
 [406,] 1.448718e-04 1.210448e-04 4.020753e-05
 [407,] 2.098534e-04 9.750943e-05 7.454678e-05
 [408,] 9.853567e-05 1.491459e-04 3.140723e-05
 [409,] 1.364061e-04 1.209657e-04 3.814978e-05
 [410,] 7.780881e-05 1.612622e-04 2.621792e-05
 [411,] 2.311873e-04 9.878531e-05 7.891787e-05
 [412,] 2.223081e-04 9.878531e-05 7.598011e-05
 [413,] 1.143102e-04 1.521464e-04 3.685773e-05
 [414,] 2.220677e-04 1.000918e-04 7.788971e-05
 [415,] 2.002510e-04 1.038763e-04 7.274325e-05
 [416,] 1.352423e-03 1.008245e-04 4.341616e-04
 [417,] 8.352617e-05 1.592868e-04 3.124652e-05
 [418,] 1.864064e-04 1.012111e-04 6.692345e-05
 [419,] 4.311380e-05 1.586143e-04 1.450740e-05
 [420,] 1.896489e-04 9.994124e-05 7.018404e-05
 [421,] 1.057378e-04 1.591417e-04 3.508297e-05
 [422,] 1.049073e-04 1.590708e-04 3.466718e-05
 [423,] 2.922144e-04 1.047748e-04 1.088965e-04
 [424,] 1.521416e-04 1.208044e-04 4.129879e-05
 [425,] 6.063741e-03 2.681431e-04 8.437061e-03
 [426,] 1.121172e-04 1.512476e-04 3.620015e-05
 [427,] 4.338766e-05 1.562154e-04 1.465028e-05
 [428,] 1.636087e-03 2.650695e-04 2.029139e-03
 [429,] 1.409533e-03 9.714727e-05 3.677037e-04
 [430,] 1.048097e-04 1.591804e-04 3.463144e-05
 [431,] 1.839782e-03 2.756309e-04 2.415819e-03
 [432,] 6.000829e-05 1.479510e-04 1.842953e-05
 [433,] 1.474683e-04 1.206577e-04 3.992844e-05
 [434,] 6.812643e-03 3.093566e-04 1.153388e-02
 [435,] 1.839782e-03 2.771038e-04 2.427330e-03
 [436,] 1.839782e-03 2.700463e-04 2.362192e-03
 [437,] 6.945039e-03 2.910264e-04 1.085744e-02
 [438,] 2.100724e-03 2.616740e-04 2.620672e-03
 [439,] 6.456626e-03 2.924179e-04 1.012090e-02
 [440,] 1.541069e-03 2.622642e-04 1.879352e-03
 [441,] 4.486341e-05 1.651722e-04 1.562717e-05
 [442,] 1.147278e-04 1.490123e-04 4.569137e-05
 [443,] 1.043394e-04 1.590572e-04 3.443253e-05
 [444,] 1.206714e-04 1.106084e-04 4.801449e-05
 [445,] 1.043100e-04 1.590878e-04 3.441444e-05
 [446,] 1.623286e-03 2.660433e-04 2.021809e-03
 [447,] 1.551938e-03 2.648195e-04 1.915082e-03
 [448,] 9.522260e-05 1.157936e-04 2.709329e-05
 [449,] 4.314486e-05 1.617260e-04 1.387243e-05
 [450,] 1.047691e-04 1.590805e-04 3.468262e-05
 [451,] 6.456626e-03 3.064360e-04 1.076981e-02
 [452,] 1.640857e-03 2.839858e-04 2.212055e-03
 [453,] 2.328174e-03 2.648364e-04 2.969482e-03
 [454,] 9.602341e-05 1.156397e-04 2.718140e-05
 [455,] 4.318067e-05 1.556747e-04 1.417447e-05
 [456,] 1.050533e-04 1.590502e-04 3.481412e-05
 [457,] 5.249013e-03 2.609511e-04 6.917543e-03
 [458,] 4.771455e-03 2.584531e-04 6.180015e-03
 [459,] 7.086833e-03 2.855050e-04 1.072047e-02
 [460,] 9.540033e-05 1.488893e-04 3.094410e-05
 [461,] 4.322560e-05 1.527539e-04 1.417654e-05
 [462,] 8.421052e-04 2.102278e-04 7.599924e-04
 [463,] 4.303763e-05 1.551337e-04 1.418327e-05
 [464,] 1.441032e-04 1.003889e-04 5.405064e-05
 [465,] 2.207622e-03 2.685631e-04 2.849258e-03
 [466,] 4.271606e-05 1.550205e-04 1.432366e-05
 [467,] 4.687432e-03 2.633417e-04 6.220542e-03
 [468,] 1.113303e-04 1.507834e-04 3.540835e-05
 [469,] 1.876408e-04 1.201326e-04 4.706445e-05
 [470,] 1.114079e-04 1.508705e-04 3.549973e-05
 [471,] 6.011706e-05 1.620808e-04 2.187584e-05
 [472,] 4.269034e-05 1.552627e-04 1.405380e-05
 [473,] 1.046983e-04 1.588967e-04 3.463850e-05
 [474,] 1.113469e-04 1.488309e-04 3.535696e-05
 [475,] 1.114299e-04 1.503533e-04 3.544362e-05
 [476,] 1.115045e-04 1.504523e-04 3.555597e-05
 [477,] 1.509186e-04 1.013866e-04 5.762841e-05
 [478,] 1.112445e-04 1.507813e-04 3.543053e-05
 [479,] 2.024233e-03 2.668595e-04 2.578942e-03
 [480,] 2.126761e-03 2.684586e-04 2.733330e-03
 [481,] 2.088381e-03 2.644322e-04 2.632832e-03
 [482,] 1.113622e-04 1.503391e-04 3.547116e-05
 [483,] 1.327747e-04 1.006452e-04 5.016041e-05
 [484,] 1.346774e-04 1.415219e-04 5.310984e-05
 [485,] 2.366340e-03 2.618675e-04 2.982505e-03
 [486,] 2.128992e-03 2.632248e-04 2.679113e-03
 [487,] 1.110918e-04 1.505678e-04 3.534359e-05
 [488,] 2.088381e-03 2.683581e-04 2.682771e-03
 [489,] 1.111680e-04 1.506251e-04 3.531548e-05
 [490,] 6.067054e-03 2.796398e-04 8.812934e-03
 [491,] 1.607825e-03 2.003580e-04 1.420032e-03
 [492,] 9.155881e-05 1.311256e-04 3.141047e-05
 [493,] 1.205566e-04 1.595095e-04 3.776029e-05
 [494,] 1.152884e-04 1.615885e-04 3.921926e-05
 [495,] 1.293057e-03 2.818168e-04 1.743962e-03
 [496,] 3.984107e-05 1.754458e-04 1.440710e-05
 [497,] 1.103338e-04 2.642883e-04 4.393219e-05
 [498,] 4.829809e-05 1.239084e-04 1.812010e-05
 [499,] 4.055366e-05 1.271286e-04 1.427537e-05
 [500,] 5.090567e-05 1.551354e-04 1.569319e-05
 [501,] 7.786278e-05 1.017729e-04 2.978423e-05
 [502,] 4.293911e-05 1.306403e-04 1.568224e-05
 [503,] 5.064655e-05 1.561054e-04 1.560004e-05
 [504,] 4.347263e-05 1.281707e-04 1.590125e-05
 [505,] 4.329475e-05 1.274832e-04 1.577004e-05
 [506,] 1.119495e-04 1.526613e-04 3.704775e-05
 [507,] 4.552455e-05 1.274058e-04 1.698224e-05
 [508,] 4.552455e-05 1.270773e-04 1.696418e-05
 [509,] 7.005083e-05 1.005720e-04 2.640694e-05
 [510,] 5.029100e-05 1.326038e-04 1.769525e-05
 [511,] 1.338161e-04 1.228928e-04 3.702907e-05
 [512,] 4.576087e-05 1.297661e-04 1.721653e-05
 [513,] 1.120127e-04 1.498216e-04 3.653784e-05
 [514,] 7.612891e-05 1.452653e-04 3.470900e-05
 [515,] 1.335890e-04 1.228813e-04 3.690965e-05
 [516,] 1.340216e-04 1.228764e-04 3.696750e-05
 [517,] 1.113160e-04 1.558776e-04 3.727977e-05
 [518,] 1.119186e-04 1.551480e-04 3.750843e-05
 [519,] 4.798833e-05 1.562017e-04 1.967820e-05
 [520,] 4.895356e-05 1.653695e-04 1.486443e-05
 [521,] 4.601023e-05 1.411625e-04 1.782840e-05
 [522,] 7.517269e-05 9.803947e-05 2.760535e-05
 [523,] 5.940126e-05 1.086989e-04 2.335881e-05
 [524,] 6.236421e-05 1.283667e-04 2.106644e-05
 [525,] 5.817037e-05 1.094141e-04 2.290776e-05
 [526,] 6.907635e-05 1.937422e-04 3.741662e-05
 [527,] 8.804170e-05 1.181292e-04 2.547259e-05
 [528,] 8.918469e-05 1.175346e-04 2.566103e-05
 [529,] 5.817037e-05 1.020572e-04 2.176448e-05
 [530,] 5.757491e-05 1.023400e-04 2.156352e-05
 [531,] 1.143576e-04 1.510967e-04 3.860798e-05
 [532,] 3.741558e-05 9.673626e-05 1.240501e-05
 [533,] 8.728681e-05 1.180617e-04 2.543174e-05
 [534,] 3.731797e-05 9.692107e-05 1.237260e-05
 [535,] 3.944260e-05 1.081345e-04 1.399390e-05
 [536,] 3.890704e-04 9.753021e-05 8.973239e-05
 [537,] 1.537482e-04 1.234655e-04 4.228496e-05
 [538,] 4.021472e-05 1.081251e-04 1.439324e-05
 [539,] 4.041891e-05 1.077905e-04 1.447826e-05
 [540,] 1.578019e-04 1.235231e-04 4.375142e-05
 [541,] 4.084563e-05 1.070814e-04 1.465013e-05
 [542,] 1.537482e-04 1.235113e-04 4.279923e-05
 [543,] 4.324822e-05 1.452559e-04 1.785916e-05
 [544,] 8.835798e-05 1.180763e-04 2.546961e-05
 [545,] 3.912303e-05 1.130866e-04 1.404976e-05
 [546,] 3.944664e-05 1.142390e-04 1.426528e-05
 [547,] 1.202649e-04 1.462264e-04 3.707879e-05
 [548,] 1.200958e-04 1.488462e-04 3.519123e-05
 [549,] 1.574735e-04 1.236068e-04 4.351738e-05
 [550,] 4.014767e-05 1.259161e-04 1.509023e-05
 [551,] 3.996508e-05 1.144141e-04 1.448415e-05
 [552,] 3.996508e-05 1.148117e-04 1.450250e-05
 [553,] 3.894369e-05 1.674342e-04 1.505872e-05
 [554,] 3.996462e-05 1.139653e-04 1.446304e-05
 [555,] 3.996462e-05 1.148534e-04 1.448522e-05
 [556,] 3.181515e-03 1.572557e-04 1.974416e-03
 [557,] 1.568216e-04 1.239960e-04 4.425106e-05
 [558,] 7.920875e-05 1.599591e-04 2.837721e-05
 [559,] 5.260070e-05 1.578105e-04 1.827931e-05
 [560,] 4.418123e-05 2.506213e-04 1.755518e-05
 [561,] 1.722813e-03 2.515578e-04 2.134572e-03
 [562,] 2.212476e-03 2.960953e-04 3.390384e-03
 [563,] 1.102385e-04 1.549560e-04 3.559128e-05
 [564,] 1.872616e-04 9.712252e-05 4.815328e-05
 [565,] 4.055320e-05 3.201529e-04 1.942263e-05
 [566,] 1.565303e-04 1.247140e-04 4.521131e-05
 [567,] 2.253097e-03 2.981532e-04 3.484775e-03
 [568,] 4.055320e-05 3.315260e-04 1.958810e-05
 [569,] 2.216104e-03 3.010313e-04 3.463876e-03
 [570,] 4.657316e-03 3.359058e-04 8.569987e-03
 [571,] 4.074085e-05 3.068999e-04 1.942142e-05
 [572,] 4.055320e-05 3.049919e-04 1.919348e-05
 [573,] 4.055320e-05 3.068999e-04 1.922289e-05
 [574,] 8.094896e-05 1.394930e-04 3.032547e-05
 [575,] 1.063475e-04 9.048939e-05 2.827054e-05
 [576,] 1.132870e-04 1.515360e-04 4.102240e-05
 [577,] 3.992743e-05 3.192294e-04 1.871808e-05
 [578,] 4.216743e-05 3.025349e-04 2.080193e-05
 [579,] 4.074085e-05 3.086730e-04 1.944916e-05
 [580,] 6.022564e-05 2.448034e-04 1.872518e-05
 [581,] 4.093422e-05 3.086730e-04 1.965242e-05
 [582,] 1.961538e-03 2.784118e-04 2.777510e-03
 [583,] 4.093422e-05 3.086730e-04 1.965242e-05
 [584,] 4.093422e-05 3.086730e-04 1.965242e-05
 [585,] 4.093422e-05 3.046316e-04 1.958765e-05
 [586,] 4.093422e-05 3.086730e-04 1.965242e-05
 [587,] 4.093422e-05 3.025349e-04 1.955374e-05
 [588,] 1.091315e-04 1.452372e-04 3.821749e-05
 [589,] 2.896220e-03 2.765937e-04 4.136194e-03
 [590,] 1.993705e-03 3.094081e-04 3.202775e-03
 [591,] 4.259306e-05 3.951625e-04 2.268643e-05
 [592,] 2.201573e-04 9.638765e-05 5.669000e-05
 [593,] 1.961538e-03 2.956875e-04 2.984465e-03
 [594,] 2.165647e-04 9.638812e-05 5.586123e-05
 [595,] 3.841875e-05 2.193343e-04 1.556283e-05
 [596,] 3.860684e-05 2.247707e-04 1.589087e-05
 [597,] 2.165647e-04 9.612010e-05 5.512379e-05
 [598,] 3.860684e-05 2.234380e-04 1.586937e-05
 [599,] 1.530213e-04 1.237607e-04 4.285720e-05
 [600,] 1.155375e-04 1.516656e-04 3.941521e-05
 [601,] 3.860684e-05 2.262659e-04 1.591485e-05
 [602,] 3.841875e-05 2.234380e-04 1.562705e-05
 [603,] 2.238278e-04 9.614937e-05 5.641965e-05
 [604,] 6.776996e-05 1.476370e-04 2.149199e-05
 [605,] 2.130479e-04 9.613243e-05 5.419854e-05
 [606,] 3.863613e-05 2.276626e-04 1.597411e-05
 [607,] 3.819391e-05 2.351282e-04 1.548273e-05
 [608,] 2.201573e-04 9.587381e-05 5.518643e-05
 [609,] 4.033480e-05 3.085426e-04 1.901387e-05
 [610,] 2.130479e-04 9.601401e-05 5.274121e-05
 [611,] 3.853841e-05 2.225095e-04 1.579243e-05
 [612,] 3.811922e-05 2.491064e-04 1.557918e-05
 [613,] 3.811922e-05 2.491064e-04 1.557918e-05
 [614,] 3.863634e-05 2.254960e-04 1.596492e-05
 [615,] 3.819391e-05 2.329208e-04 1.547498e-05
 [616,] 3.909666e-05 3.102601e-04 1.748113e-05
 [617,] 3.863613e-05 2.375892e-04 1.615641e-05
 [618,] 3.863613e-05 2.375892e-04 1.615641e-05
 [619,] 3.798339e-05 2.378748e-04 1.520499e-05
 [620,] 3.809594e-05 2.324042e-04 1.328950e-05
 [621,] 2.026092e-04 9.650933e-05 4.874314e-05
 [622,] 1.188813e-04 1.522858e-04 4.141053e-05
 [623,] 4.038905e-05 2.914134e-04 1.880834e-05
 [624,] 3.829996e-05 2.273902e-04 1.554851e-05
 [625,] 3.829996e-05 2.289264e-04 1.557137e-05
 [626,] 1.643686e-03 2.588602e-04 2.118404e-03
 [627,] 3.838530e-05 2.260211e-04 1.564584e-05
 [628,] 1.989406e-04 1.798415e-04 8.524376e-05
 [629,] 3.847525e-05 2.347906e-04 1.590108e-05
 [630,] 3.829996e-05 2.378706e-04 1.570180e-05
 [631,] 3.829996e-05 2.378706e-04 1.570180e-05
 [632,] 1.742665e-03 2.762830e-04 2.436283e-03
 [633,] 1.562245e-03 2.698021e-04 2.110782e-03
 [634,] 2.130479e-04 9.590750e-05 5.172099e-05
 [635,] 3.866916e-05 2.364041e-04 1.618052e-05
 [636,] 1.577297e-04 1.236259e-04 4.359859e-05
 [637,] 1.130217e-04 1.495088e-04 3.740929e-05
 [638,] 3.934224e-05 3.084223e-04 1.781260e-05
 [639,] 4.127777e-05 2.489105e-04 1.864342e-05
 [640,] 1.949741e-04 9.743248e-05 4.594897e-05
 [641,] 3.847766e-05 2.195183e-04 1.564231e-05
 [642,] 4.135944e-05 2.969823e-04 1.985616e-05
 [643,] 3.877319e-05 2.267053e-04 1.612781e-05
 [644,] 3.888197e-05 2.295974e-04 1.630673e-05
 [645,] 8.409840e-05 1.405114e-04 3.203666e-05
 [646,] 3.888197e-05 2.251797e-04 1.623248e-05
 [647,] 3.866916e-05 2.251797e-04 1.597529e-05
 [648,] 3.957856e-05 2.970165e-04 1.797719e-05
 [649,] 3.847318e-05 2.209172e-04 1.565882e-05
 [650,] 1.607434e-04 1.244798e-04 4.604059e-05
 [651,] 3.834560e-05 1.870810e-04 1.455554e-05
 [652,] 5.878843e-05 3.338361e-04 3.692457e-05
 [653,] 2.618578e-03 3.487272e-04 4.940748e-03
 [654,] 2.588930e-03 2.369778e-04 3.022298e-03
 [655,] 3.943631e-05 2.268437e-04 1.682979e-05
 [656,] 1.933646e-03 2.956641e-04 2.943169e-03
 [657,] 1.573184e-03 2.212656e-04 1.668049e-03
 [658,] 1.520201e-03 2.227932e-04 1.624011e-03
 [659,] 3.805474e-05 2.166922e-04 1.442560e-05
 [660,] 6.103847e-05 1.418113e-04 2.278913e-05
 [661,] 1.112138e-04 1.524552e-04 3.702449e-05
 [662,] 1.117737e-04 1.532766e-04 3.684443e-05
 [663,] 3.944795e-05 1.444241e-04 1.170743e-05
 [664,] 1.643686e-03 2.729037e-04 2.254339e-03
 [665,] 3.860876e-05 2.773861e-04 1.627607e-05
 [666,] 1.118176e-04 1.529458e-04 3.683308e-05
 [667,] 3.817546e-05 2.235396e-04 1.478804e-05
 [668,] 3.821497e-05 2.940797e-04 1.571541e-05
 [669,] 1.497362e-03 2.804077e-04 2.109020e-03
 [670,] 4.190608e-05 3.000661e-04 2.027522e-05
 [671,] 1.131507e-04 9.104077e-05 3.275524e-05
 [672,] 1.116759e-04 9.104077e-05 3.237108e-05
 [673,] 1.131507e-04 9.108083e-05 3.284016e-05
 [674,] 1.402355e-03 2.883306e-04 2.031404e-03
 [675,] 2.355775e-04 9.639015e-05 6.177692e-05
 [676,] 4.190608e-05 2.979416e-04 2.019820e-05
 [677,] 4.115236e-05 2.284448e-04 1.812342e-05
 [678,] 7.019253e-05 1.530003e-04 2.903385e-05
 [679,] 7.181103e-05 1.818535e-04 3.298245e-05
 [680,] 5.413771e-05 1.538834e-04 1.408341e-05
 [681,] 5.371507e-05 1.538834e-04 1.402392e-05
 [682,] 8.183369e-05 1.458579e-04 2.846346e-05
 [683,] 4.093320e-05 1.393562e-04 1.371809e-05
 [684,] 4.482361e-05 1.249365e-04 1.618412e-05
 [685,] 1.319424e-04 1.580769e-04 5.177753e-05
 [686,] 1.014330e-04 1.643546e-04 3.626833e-05
 [687,] 1.382804e-03 3.250896e-04 2.291271e-03
 [688,] 5.831136e-05 1.426324e-04 2.170689e-05
 [689,] 1.115285e-04 1.515145e-04 3.627198e-05
 [690,] 3.839383e-05 2.941595e-04 1.408559e-05
 [691,] 2.203097e-04 9.697783e-05 6.071370e-05
 [692,] 5.949956e-05 1.471906e-04 1.516225e-05
 [693,] 1.114482e-04 1.558435e-04 3.987472e-05
 [694,] 1.315786e-03 3.181207e-04 2.115393e-03
 [695,] 5.856075e-05 1.533400e-04 1.485617e-05
 [696,] 1.400465e-04 1.003082e-04 3.274610e-05
 [697,] 5.468193e-05 1.418075e-04 2.020765e-05
 [698,] 6.516873e-05 1.204165e-04 1.591523e-05
 [699,] 1.062816e-04 1.592257e-04 3.735045e-05
 [700,] 7.244871e-05 1.467127e-04 2.227395e-05
 [701,] 3.892131e-05 3.310187e-04 1.617783e-05
 [702,] 1.117798e-04 1.598379e-04 4.103827e-05
 [703,] 5.555062e-05 1.499836e-04 1.447343e-05
 [704,] 1.643736e-03 3.092407e-04 2.600268e-03
 [705,] 3.403315e-04 1.036294e-04 9.119597e-05
 [706,] 6.036592e-05 1.169518e-04 2.468208e-05
 [707,] 4.369491e-05 2.029995e-04 2.046109e-05
 [708,] 1.132090e-04 1.380882e-04 3.673808e-05
 [709,] 7.345656e-05 1.449903e-04 1.931777e-05
 [710,] 7.092629e-05 1.539867e-04 2.610749e-05
 [711,] 3.935050e-05 2.025181e-04 1.208388e-05
 [712,] 4.474025e-05 1.404286e-04 1.848308e-05
 [713,] 6.646850e-05 9.474890e-05 1.802862e-05
 [714,] 4.310964e-05 1.231527e-04 1.337082e-05
 [715,] 5.402189e-05 1.612214e-04 1.764835e-05
 [716,] 1.078604e-04 1.517693e-04 5.561998e-05
 [717,] 5.117935e-05 9.664742e-05 1.790493e-05
 [718,] 1.073349e-04 1.377155e-04 5.156791e-05
 [719,] 6.402696e-05 9.861843e-05 2.067579e-05
 [720,] 3.817416e-05 1.233255e-04 1.319708e-05
 [721,] 8.370793e-05 1.420948e-04 2.586271e-05
 [722,] 6.468868e-05 9.807683e-05 2.081352e-05
 [723,] 6.501154e-05 9.790400e-05 2.086747e-05
 [724,] 3.936414e-05 1.106802e-04 1.297680e-05
 [725,] 6.895087e-05 9.573451e-05 2.136104e-05
 [726,] 4.408259e-05 1.173667e-04 1.446896e-05
 [727,] 4.268316e-05 9.776833e-05 1.469733e-05
 [728,] 8.223033e-05 1.432799e-04 2.509631e-05
 [729,] 4.103979e-05 1.118488e-04 1.303521e-05
 [730,] 3.960873e-05 1.103858e-04 1.282018e-05
 [731,] 5.232030e-05 9.207819e-05 1.759122e-05
 [732,] 6.360363e-05 9.406090e-05 1.903248e-05
 [733,] 4.050622e-05 1.125696e-04 1.281769e-05
 [734,] 5.572539e-05 9.647425e-05 1.650619e-05
 [735,] 9.344997e-05 1.243809e-04 3.992591e-05
 [736,] 1.028872e-04 1.056373e-04 4.129175e-05
 [737,] 1.152110e-04 1.146606e-04 4.664433e-05
 [738,] 3.951718e-05 1.101960e-04 1.280806e-05
 [739,] 8.910423e-05 1.435034e-04 2.700451e-05
 [740,] 1.140588e-04 1.154745e-04 4.633004e-05
 [741,] 4.109444e-05 1.392613e-04 1.351587e-05
 [742,] 8.377893e-05 1.400890e-04 2.679166e-05
 [743,] 4.173465e-05 1.106021e-04 1.357449e-05
 [744,] 8.100749e-05 1.432554e-04 2.508974e-05
 [745,] 5.243237e-05 1.370162e-04 1.715520e-05
 [746,] 1.281872e-04 1.075667e-04 4.781877e-05
 [747,] 3.707966e-05 9.393648e-05 1.210288e-05
 [748,] 4.482921e-05 1.264484e-04 1.490713e-05
 [749,] 6.615627e-05 9.551889e-05 1.915351e-05
 [750,] 3.995169e-05 1.117128e-04 1.313840e-05
 [751,] 4.533574e-05 9.768215e-05 1.403751e-05
 [752,] 3.958071e-05 1.119799e-04 1.301693e-05
 [753,] 4.044186e-05 1.154733e-04 1.273759e-05
 [754,] 4.204848e-05 1.430870e-04 1.412364e-05
 [755,] 8.796209e-05 1.415070e-04 2.763783e-05
 [756,] 5.371433e-05 1.629160e-04 1.743140e-05
 [757,] 4.059227e-05 1.175762e-04 1.245936e-05
 [758,] 6.765145e-05 9.610073e-05 1.961598e-05
 [759,] 2.400450e-04 1.571044e-04 6.749704e-05
 [760,] 2.431235e-04 1.591388e-04 8.191565e-05
 [761,] 2.630979e-04 1.596171e-04 8.519514e-05
 [762,] 6.686670e-05 9.638840e-05 1.950566e-05
 [763,] 4.075986e-05 1.272463e-04 1.353403e-05
 [764,] 1.145072e-04 1.192318e-04 4.737149e-05
 [765,] 6.203752e-05 9.999350e-05 1.766196e-05
 [766,] 8.541062e-05 1.419723e-04 2.690803e-05
 [767,] 4.112046e-05 1.400776e-04 1.358526e-05
 [768,] 3.835294e-05 1.136415e-04 1.268233e-05
 [769,] 4.562065e-05 1.352266e-04 1.499741e-05
 [770,] 4.014940e-05 1.199678e-04 1.239921e-05
 [771,] 5.451651e-05 1.289418e-04 1.465848e-05
 [772,] 7.155118e-05 9.745928e-05 2.039229e-05
 [773,] 4.139733e-05 1.395202e-04 1.363358e-05
 [774,] 1.247730e-04 1.209528e-04 5.277659e-05
 [775,] 1.203871e-04 1.184552e-04 4.951115e-05
 [776,] 4.110324e-05 1.156500e-04 1.354223e-05
 [777,] 4.561473e-05 1.334339e-04 1.496918e-05
 [778,] 6.059237e-05 9.793368e-05 1.777256e-05
 [779,] 1.260987e-04 1.156785e-04 5.000338e-05
 [780,] 9.404484e-05 1.424814e-04 2.952425e-05
 [781,] 3.860356e-05 1.175953e-04 1.294896e-05
 [782,] 4.620237e-05 1.584881e-04 1.666534e-05
 [783,] 6.473391e-05 1.329927e-04 1.748320e-05
 [784,] 1.212195e-04 1.571648e-04 3.876784e-05
 [785,] 9.815023e-05 9.539816e-05 2.794067e-05
 [786,] 6.949094e-05 1.970784e-04 2.799233e-05
 [787,] 1.261199e-04 9.700338e-05 3.222232e-05
 [788,] 1.479831e-04 1.596429e-04 4.697899e-05
 [789,] 7.985785e-05 1.512835e-04 2.701716e-05
 [790,] 2.417060e-04 9.760301e-05 5.628775e-05
 [791,] 5.433838e-05 9.856158e-05 1.597503e-05
 [792,] 7.407346e-05 1.505445e-04 2.419594e-05
 [793,] 5.853779e-05 1.077421e-04 1.947348e-05
 [794,] 1.779289e-04 1.534091e-04 5.004171e-05
 [795,] 1.606744e-04 9.945911e-05 4.121483e-05
 [796,] 7.601502e-04 1.662867e-04 1.551368e-04
 [797,] 5.740917e-05 1.144881e-04 1.981575e-05
 [798,] 1.545555e-04 1.073608e-04 4.548165e-05
 [799,] 4.568081e-05 1.189827e-04 1.360920e-05
 [800,] 1.128439e-04 1.461201e-04 3.610762e-05
 [801,] 9.549865e-05 1.463147e-04 2.995322e-05
 [802,] 6.267927e-05 1.557348e-04 2.082427e-05
 [803,] 1.532041e-04 1.600846e-04 5.568856e-05
 [804,] 1.190703e-04 1.510713e-04 3.738807e-05
 [805,] 8.139135e-05 1.569433e-04 2.700757e-05
 [806,] 1.265243e-04 1.508815e-04 3.994506e-05
 [807,] 8.414510e-05 1.996978e-04 2.229094e-05
 [808,] 5.360720e-05 1.312282e-04 1.763144e-05
 [809,] 9.241887e-05 1.887281e-04 3.773634e-05
 [810,] 1.630087e-04 1.766572e-04 9.602338e-05
 [811,] 6.051031e-05 1.585927e-04 2.016394e-05
 [812,] 1.881370e-04 1.510767e-04 7.471871e-05
 [813,] 1.629423e-04 1.487256e-04 6.287916e-05
 [814,] 5.952491e-05 1.583570e-04 1.976811e-05
 [815,] 2.271427e-04 1.273925e-04 1.097886e-04
 [816,] 1.536578e-04 1.477084e-04 5.863418e-05
 [817,] 1.077376e-04 2.148098e-04 6.779133e-05
 [818,] 3.765878e-05 3.287675e-04 1.357545e-05
 [819,] 1.014949e-04 2.331673e-04 6.616315e-05
 [820,] 9.151542e-05 1.671268e-04 2.725414e-05
 [821,] 6.362018e-05 1.814923e-04 2.456565e-05
 [822,] 1.462523e-04 1.451186e-04 5.429631e-05
 [823,] 1.577423e-04 1.453356e-04 5.880862e-05
 [824,] 4.356947e-05 1.781695e-04 1.717808e-05
 [825,] 4.387281e-05 1.837782e-04 1.756856e-05
 [826,] 4.387281e-05 1.830149e-04 1.754851e-05
 [827,] 2.884559e-04 1.500825e-04 1.178433e-04
 [828,] 2.389630e-04 1.498149e-04 9.653193e-05
 [829,] 6.269960e-05 2.549386e-04 2.392824e-05
 [830,] 1.872319e-04 1.465250e-04 7.220914e-05
 [831,] 2.463680e-04 1.485376e-04 9.833029e-05
 [832,] 2.463680e-04 1.485376e-04 9.833029e-05
 [833,] 2.560877e-04 1.491372e-04 1.030711e-04
 [834,] 1.428600e-04 1.433784e-04 5.165285e-05
 [835,] 4.887101e-05 9.637400e-05 1.510418e-05
 [836,] 6.028503e-04 1.292182e-04 2.845716e-04
 [837,] 3.836354e-05 1.314255e-04 1.256154e-05
 [838,] 7.702700e-05 1.054046e-04 2.132576e-05
 [839,] 3.703853e-05 1.042310e-04 1.218275e-05
 [840,] 7.213565e-04 1.876484e-04 1.270810e-04
 [841,] 9.339572e-05 1.010939e-04 2.565858e-05
 [842,] 5.081378e-04 1.884743e-04 9.717720e-05
 [843,] 9.625318e-05 1.547501e-04 3.880450e-05
 [844,] 1.165294e-04 1.019850e-04 2.887490e-05
 [845,] 1.713709e-04 1.002815e-04 4.406491e-05
 [846,] 6.176729e-05 9.622320e-05 1.687244e-05
 [847,] 6.469578e-05 1.331609e-04 2.253101e-05
 [848,] 5.546681e-05 1.526637e-04 2.016184e-05
 [849,] 2.923188e-04 1.056696e-04 8.552892e-05
 [850,] 6.492567e-05 9.792546e-05 1.902345e-05
 [851,] 2.695073e-04 1.043784e-04 7.484724e-05
 [852,] 3.762748e-05 1.031645e-04 1.251313e-05
 [853,] 4.949074e-05 9.975010e-05 1.485709e-05
 [854,] 5.165606e-05 1.507806e-04 1.833480e-05
 [855,] 3.753982e-05 1.053075e-04 1.254063e-05
 [856,] 3.737856e-05 1.048981e-04 1.243764e-05
 [857,] 3.730490e-05 1.053433e-04 1.240516e-05
 [858,] 3.711152e-05 1.048601e-04 1.225962e-05
 [859,] 3.769202e-05 1.083486e-04 1.284516e-05
 [860,] 6.580987e-05 9.728836e-05 1.924912e-05
 [861,] 3.783839e-05 1.078412e-04 1.290689e-05
 [862,] 5.103874e-05 1.483997e-04 1.790208e-05
 [863,] 6.440183e-05 9.729824e-05 1.890168e-05
 [864,] 2.047232e-04 1.485335e-04 8.468168e-05
 [865,] 3.702389e-05 1.093856e-04 1.247599e-05
 [866,] 5.675220e-05 9.785290e-05 1.645584e-05
 [867,] 3.734988e-05 1.027513e-04 1.234839e-05
 [868,] 3.759338e-05 1.023611e-04 1.247320e-05
 [869,] 3.884873e-05 1.009018e-04 1.289633e-05
 [870,] 3.972929e-05 9.972520e-05 1.310953e-05
 [871,] 4.732887e-05 1.429774e-04 1.615641e-05
 [872,] 4.767726e-05 1.425973e-04 1.627541e-05
 [873,] 4.785816e-05 1.424940e-04 1.634185e-05
 [874,] 4.527331e-04 9.129520e-05 1.467005e-04
 [875,] 5.471257e-05 9.856762e-05 1.669439e-05
 [876,] 7.725334e-05 1.043840e-04 2.063719e-05
 [877,] 4.929686e-05 1.013890e-04 1.539528e-05
 [878,] 1.794634e-04 1.288595e-04 6.921505e-05
 [879,] 4.901069e-05 1.434837e-04 1.679570e-05
 [880,] 5.471745e-05 1.002537e-04 1.670532e-05
 [881,] 4.028217e-04 9.160797e-05 1.299706e-04
 [882,] 5.487029e-05 9.929953e-05 1.685621e-05
 [883,] 5.474973e-05 1.003544e-04 1.682847e-05
 [884,] 5.487029e-05 9.982765e-05 1.689584e-05
 [885,] 4.823460e-04 9.161197e-05 1.546986e-04
 [886,] 5.478475e-05 1.007750e-04 1.667004e-05
 [887,] 6.517279e-05 9.978396e-05 1.853848e-05
 [888,] 2.345964e-04 1.398850e-04 9.654146e-05
 [889,] 4.403419e-05 1.670665e-04 1.530515e-05
 [890,] 5.712186e-05 9.672630e-05 1.714682e-05
 [891,] 5.791337e-05 9.669055e-05 1.736163e-05
 [892,] 4.001185e-05 1.860724e-04 1.325482e-05
 [893,] 4.086490e-05 1.755158e-04 1.415083e-05
 [894,] 5.758593e-05 9.642417e-05 1.729709e-05
 [895,] 4.506354e-02 1.288509e-04 1.941314e-02
 [896,] 4.131151e-05 9.046616e-05 1.313103e-05
 [897,] 4.223634e-05 9.061435e-05 1.345734e-05
 [898,] 4.200273e-05 1.733407e-04 1.465897e-05
 [899,] 3.433160e-04 9.409987e-05 1.222454e-04
 [900,] 3.476896e-04 9.363570e-05 1.227744e-04
 [901,] 1.708898e-01 1.281475e-04 7.383577e-02
 [902,] 1.528692e-01 1.278824e-04 6.574582e-02
 [903,] 2.522637e-04 9.434395e-05 9.005980e-05
 [904,] 6.425394e-02 1.265583e-04 2.688771e-02
 [905,] 4.206521e-05 1.689635e-04 1.446308e-05
 [906,] 5.697893e-05 9.679226e-05 1.712395e-05
 [907,] 2.199275e-04 1.169846e-04 8.043976e-05
 [908,] 1.968093e-04 9.665614e-05 7.208206e-05
 [909,] 9.330965e-02 1.273829e-04 3.953119e-02
 [910,] 4.522568e-05 8.960041e-05 1.392372e-05
 [911,] 7.093637e-05 1.026853e-04 2.396820e-05
 [912,] 1.064438e-04 9.391027e-05 3.238146e-05
 [913,] 1.032533e-04 9.911385e-05 2.912547e-05
 [914,] 4.697287e-05 9.303797e-05 1.370510e-05
 [915,] 4.552583e-05 1.737632e-04 1.592362e-05
 [916,] 4.771250e-05 9.585205e-05 1.362271e-05
 [917,] 1.024551e-04 1.535056e-04 3.014580e-05
 [918,] 6.764333e-05 9.177627e-05 2.111593e-05
 [919,] 6.447728e-05 1.859253e-04 2.535697e-05
 [920,] 6.329780e-05 9.206605e-05 1.833638e-05
 [921,] 5.910212e-05 9.736064e-05 1.710499e-05
 [922,] 1.105269e-04 1.179973e-04 3.275081e-05
 [923,] 5.742596e-05 8.964051e-05 1.683015e-05
 [924,] 8.694142e-05 8.945654e-05 2.680386e-05
 [925,] 5.149356e-05 8.946267e-05 1.628176e-05
 [926,] 1.045395e-04 9.607871e-05 2.847791e-05
 [927,] 6.027065e-05 1.199798e-04 1.873720e-05
 [928,] 7.531374e-05 8.863136e-05 2.234177e-05
 [929,] 9.694354e-05 1.089070e-04 2.841963e-05
 [930,] 4.576330e-05 1.145839e-04 1.544046e-05
 [931,] 8.834833e-05 8.959929e-05 2.736012e-05
 [932,] 5.288853e-05 1.774783e-04 1.966566e-05
 [933,] 8.834833e-05 8.893568e-05 2.565385e-05
 [934,] 6.927033e-05 8.937019e-05 1.957924e-05
 [935,] 6.626042e-05 8.892298e-05 1.954580e-05
 [936,] 5.110408e-05 1.770729e-04 1.885487e-05
 [937,] 8.578383e-05 8.940995e-05 2.603820e-05
 [938,] 6.022784e-05 1.187321e-04 1.873423e-05
 [939,] 5.449748e-05 1.816429e-04 2.058468e-05
 [940,] 1.061606e-04 1.182354e-04 3.635857e-05
 [941,] 5.733329e-04 1.154594e-04 1.928168e-04
 [942,] 4.803723e-05 2.498303e-04 1.953464e-05
 [943,] 5.917393e-05 2.609643e-04 2.624323e-05
 [944,] 4.796121e-05 1.236854e-04 1.352877e-05
 [945,] 8.613752e-05 1.086993e-04 2.115184e-05
 [946,] 1.452437e-04 1.168631e-04 5.192755e-05
 [947,] 6.020658e-05 1.159544e-04 1.477329e-05
 [948,] 4.344392e-05 1.845126e-04 1.423938e-05
 [949,] 4.061228e-05 9.226992e-05 1.220775e-05
 [950,] 4.338376e-05 1.852131e-04 1.424271e-05
 [951,] 2.701606e-04 1.054683e-04 5.116185e-05
 [952,] 2.812477e-04 1.057385e-04 5.363273e-05
 [953,] 2.653519e-04 1.049099e-04 4.998199e-05
 [954,] 4.323058e-05 1.846416e-04 1.425713e-05
 [955,] 4.344392e-05 1.849738e-04 1.423933e-05
 [956,] 1.198830e-04 8.960605e-05 3.118549e-05
 [957,] 6.088377e-05 1.143440e-04 1.876593e-05
 [958,] 4.332737e-05 1.858132e-04 1.424761e-05
 [959,] 1.198830e-04 8.976859e-05 3.095223e-05
 [960,] 4.364722e-05 1.846615e-04 1.423788e-05
 [961,] 7.350746e-05 1.021041e-04 1.915872e-05
 [962,] 1.533048e-04 1.038549e-04 2.845053e-05
 [963,] 6.989314e-05 1.046999e-04 1.844372e-05
 [964,] 7.555934e-05 8.916507e-05 1.900978e-05
 [965,] 1.248065e-04 1.209069e-04 3.888707e-05
 [966,] 7.991795e-05 1.204571e-04 2.492034e-05
 [967,] 1.139444e-04 9.407135e-05 2.224851e-05
 [968,] 1.002944e-04 9.874235e-05 2.080694e-05
 [969,] 7.348671e-05 8.957676e-05 2.469489e-05
 [970,] 8.095033e-05 8.715345e-05 2.010717e-05
 [971,] 4.335963e-05 1.688473e-04 1.424838e-05
 [972,] 1.998675e-04 1.144626e-04 6.028671e-05
 [973,] 1.111806e-04 9.650919e-05 2.139470e-05
 [974,] 1.998675e-04 1.149124e-04 5.972310e-05
 [975,] 1.111806e-04 9.673766e-05 2.136528e-05
 [976,] 1.153296e-04 9.652887e-05 2.509823e-05
 [977,] 1.013666e-04 8.925184e-05 3.002398e-05
 [978,] 1.111806e-04 9.794153e-05 2.122013e-05
 [979,] 4.243098e-05 2.408597e-04 1.643767e-05
 [980,] 1.153296e-04 9.705876e-05 2.489062e-05
 [981,] 1.106954e-04 9.720044e-05 2.127442e-05
 [982,] 1.102149e-04 9.674004e-05 2.129775e-05
 [983,] 1.093145e-04 9.772378e-05 2.112063e-05
 [984,] 6.995842e-05 8.777993e-05 1.786359e-05
 [985,] 6.884396e-05 8.896482e-05 1.728155e-05
 [986,] 7.044393e-05 8.869210e-05 1.760815e-05
 [987,] 8.863022e-05 8.873091e-05 2.936114e-05
 [988,] 6.738210e-05 9.427839e-05 1.774073e-05
 [989,] 1.102149e-04 9.577874e-05 2.142326e-05
 [990,] 1.121651e-04 9.556404e-05 2.159574e-05
 [991,] 8.750249e-05 8.637908e-05 2.145295e-05
 [992,] 6.467675e-05 8.576187e-05 1.964082e-05
 [993,] 9.660882e-05 1.143970e-04 2.753608e-05
 [994,] 1.070225e-04 1.001897e-04 2.073647e-05
 [995,] 1.100713e-04 1.000115e-04 2.352683e-05
 [996,] 1.088473e-04 9.965365e-05 2.089429e-05
 [997,] 1.093145e-04 1.036732e-04 2.059883e-05
 [998,] 9.679343e-05 1.144075e-04 2.754094e-05
 [999,] 1.093145e-04 8.938085e-05 2.285913e-05
[1000,] 1.093145e-04 1.007812e-04 2.082157e-05
[1001,] 8.510595e-05 1.004029e-04 3.303889e-05
[1002,] 1.113120e-04 9.455855e-05 2.722185e-05
[1003,] 9.714594e-05 1.144175e-04 2.760367e-05
[1004,] 1.096510e-04 9.461990e-05 2.674497e-05
[1005,] 3.917458e-05 3.677339e-04 1.573849e-05
[1006,] 4.256350e-05 1.791310e-04 1.422450e-05
[1007,] 5.007360e-05 9.174665e-05 1.715305e-05
[1008,] 6.640535e-05 1.075787e-04 1.976341e-05
[1009,] 4.293814e-05 2.742742e-04 1.714370e-05
[1010,] 7.104792e-05 9.398557e-05 2.541679e-05
[1011,] 6.661722e-05 1.073953e-04 1.976880e-05
[1012,] 6.661722e-05 1.073953e-04 1.976880e-05
[1013,] 6.661722e-05 1.073953e-04 1.976880e-05
[1014,] 4.364496e-05 2.671847e-04 1.748467e-05
[1015,] 6.661722e-05 1.076361e-04 1.978523e-05
[1016,] 6.673034e-05 1.083917e-04 1.981308e-05
[1017,] 6.661722e-05 1.076361e-04 1.978523e-05
[1018,] 1.149032e-04 9.896523e-05 2.440278e-05
[1019,] 7.347842e-05 8.896203e-05 2.427568e-05
[1020,] 6.654451e-05 1.075807e-04 1.977954e-05
[1021,] 6.661722e-05 1.075807e-04 1.978839e-05
[1022,] 6.691397e-05 1.076361e-04 1.982290e-05
[1023,] 7.292093e-05 9.221597e-05 2.551360e-05
[1024,] 6.654451e-05 1.075807e-04 1.977954e-05
[1025,] 6.700393e-05 1.074213e-04 1.985137e-05
[1026,] 1.105691e-04 9.807520e-05 2.419028e-05
[1027,] 4.950730e-05 2.368519e-04 2.025062e-05
[1028,] 5.089386e-05 1.188786e-04 1.884767e-05
[1029,] 3.783585e-05 1.148509e-04 1.329010e-05
[1030,] 1.037135e-04 1.145586e-04 2.909266e-05
[1031,] 1.042488e-04 1.145586e-04 2.920193e-05
[1032,] 1.042488e-04 1.145586e-04 2.920193e-05
[1033,] 1.040807e-04 1.145586e-04 2.916657e-05
[1034,] 1.452777e-04 8.845446e-05 4.564938e-05
[1035,] 1.479934e-04 8.834838e-05 4.630269e-05
[1036,] 9.625836e-05 1.148700e-04 2.760813e-05
[1037,] 1.003796e-04 1.149667e-04 2.740666e-05
[1038,] 1.003796e-04 1.151816e-04 2.733116e-05
[1039,] 9.920897e-05 1.146558e-04 2.722775e-05
[1040,] 9.913157e-05 1.148264e-04 2.725120e-05
[1041,] 9.950147e-05 1.156203e-04 2.707534e-05
[1042,] 9.675670e-05 1.150265e-04 2.772564e-05
[1043,] 6.709964e-05 1.081068e-04 2.041189e-05
[1044,] 6.227178e-05 1.446040e-04 2.679339e-05
[1045,] 8.356151e-05 3.119740e-04 4.295701e-05
[1046,] 4.798107e-05 2.798679e-04 2.023388e-05
[1047,] 9.592029e-05 1.152481e-04 2.747462e-05
[1048,] 8.003306e-05 9.148711e-05 2.744318e-05
[1049,] 9.674324e-05 1.151878e-04 2.768133e-05
[1050,] 1.161273e-04 1.045828e-04 4.677479e-05
[1051,] 6.579380e-05 1.072542e-04 1.981537e-05
[1052,] 6.708911e-05 1.065658e-04 2.005663e-05
[1053,] 6.481260e-05 1.158964e-04 1.974845e-05
[1054,] 4.317592e-05 9.009167e-05 1.404498e-05
[1055,] 3.787936e-05 3.702499e-04 1.401823e-05
[1056,] 3.875938e-05 3.716982e-04 1.495388e-05
[1057,] 3.629387e-04 9.497882e-05 1.004849e-04
[1058,] 8.192104e-05 1.203176e-04 2.046824e-05
[1059,] 3.855823e-05 3.688098e-04 1.475237e-05
[1060,] 9.411933e-05 1.237117e-04 2.778276e-05
[1061,] 1.164194e-04 1.168162e-04 4.092487e-05
[1062,] 1.173631e-04 1.095557e-04 3.810615e-05
[1063,] 4.835496e-04 9.271957e-05 1.092498e-04
[1064,] 6.387492e-05 9.715769e-05 1.733955e-05
[1065,] 5.048095e-05 9.585904e-05 1.697265e-05
[1066,] 5.318899e-05 2.109018e-04 2.088899e-05
[1067,] 5.037501e-05 2.084097e-04 1.931018e-05
[1068,] 5.192273e-05 9.493092e-05 1.516801e-05
[1069,] 5.318899e-05 2.073217e-04 2.079598e-05
[1070,] 1.654207e-03 9.568012e-05 4.904348e-04
[1071,] 4.389731e-04 1.576713e-04 2.473862e-04
[1072,] 5.795651e-05 9.380536e-05 1.656274e-05
[1073,] 5.795651e-05 9.380536e-05 1.656274e-05
[1074,] 7.639860e-05 1.655733e-04 2.487371e-05
[1075,] 5.619028e-04 1.534585e-04 3.114036e-04
[1076,] 3.578456e-04 1.846983e-04 2.260831e-04
[1077,] 4.026744e-04 1.946120e-04 2.681021e-04
[1078,] 7.263898e-04 1.846983e-04 4.841826e-04
[1079,] 7.400453e-05 2.062280e-04 3.142530e-05
[1080,] 2.171317e-04 1.033456e-04 5.301325e-05
[1081,] 7.367091e-05 9.085860e-05 2.147019e-05
[1082,] 6.107755e-05 1.499441e-04 2.016258e-05
[1083,] 3.588739e-04 1.618863e-04 2.111495e-04
[1084,] 1.530560e-04 1.008481e-04 4.386015e-05
[1085,] 1.853483e-04 1.069810e-04 5.027278e-05
[1086,] 4.478937e-04 9.560025e-05 1.572262e-04
[1087,] 2.938093e-04 1.595778e-04 1.671287e-04
[1088,] 2.301645e-04 1.098497e-04 7.879613e-05
[1089,] 7.800284e-05 1.071304e-04 2.545242e-05
[1090,] 1.365098e-04 9.895550e-05 3.115412e-05
[1091,] 5.306285e-05 2.190386e-04 2.142914e-05
[1092,] 2.547075e-03 9.499313e-05 6.971312e-04
[1093,] 3.389924e-04 1.111499e-04 1.199547e-04
[1094,] 5.301399e-04 9.238653e-05 1.718624e-04
[1095,] 6.955304e-05 9.134045e-05 2.081308e-05
[1096,] 6.264399e-05 1.108930e-04 2.030177e-05
[1097,] 6.807992e-05 9.130371e-05 2.030651e-05
[1098,] 6.520991e-05 9.119293e-05 1.879696e-05
[1099,] 2.171243e-04 1.112967e-04 7.414190e-05
[1100,] 4.655843e-04 8.899098e-05 1.367454e-04
[1101,] 2.214620e-04 1.109992e-04 7.481541e-05
[1102,] 9.158326e-05 2.031363e-04 4.037165e-05
[1103,] 6.239665e-05 1.209134e-04 2.082473e-05
[1104,] 3.753201e-04 1.700316e-04 2.279061e-04
[1105,] 7.542062e-04 1.616175e-04 4.567021e-04
[1106,] 8.952487e-05 1.599508e-04 3.041264e-05
[1107,] 6.678565e-05 2.274626e-04 2.907711e-05
[1108,] 6.000691e-04 9.063608e-05 1.818971e-04
[1109,] 9.980201e-04 1.639283e-04 6.223648e-04
[1110,] 1.086990e-03 1.616175e-04 6.711024e-04
[1111,] 1.673640e-04 9.932153e-05 4.041781e-05
[1112,] 1.044423e-04 1.980103e-04 4.657805e-05
[1113,] 7.671375e-05 1.059091e-04 2.152971e-05
[1114,] 8.068320e-05 1.118944e-04 2.928156e-05
[1115,] 8.704243e-05 1.591578e-04 2.920999e-05
[1116,] 8.068320e-05 1.118944e-04 2.928156e-05
[1117,] 4.527399e-05 1.097029e-04 1.428379e-05
[1118,] 8.988121e-05 1.587811e-04 3.006705e-05
[1119,] 8.083168e-05 1.114988e-04 2.913710e-05
[1120,] 9.222225e-05 9.115003e-05 2.898725e-05
[1121,] 8.022663e-05 1.114988e-04 2.887153e-05
[1122,] 4.463700e-04 1.219808e-04 2.194364e-04
[1123,] 1.339429e-04 2.055735e-04 6.342657e-05
[1124,] 1.996050e-04 9.731253e-05 6.624436e-05
[1125,] 8.958517e-05 1.061071e-04 2.303801e-05
[1126,] 1.786140e-04 9.583372e-05 5.777924e-05
[1127,] 8.939929e-05 9.133965e-05 2.828759e-05
[1128,] 9.058741e-05 1.503505e-04 3.123509e-05
[1129,] 2.158459e-04 1.986955e-04 1.058233e-04
[1130,] 4.385249e-05 9.315466e-05 1.422287e-05
[1131,] 1.280011e-04 1.949028e-04 5.830659e-05
[1132,] 1.987072e-04 1.023504e-04 5.243401e-05
[1133,] 5.612748e-05 1.040955e-04 1.689812e-05
[1134,] 2.060782e-04 2.030937e-04 1.020546e-04
[1135,] 6.846417e-04 1.081812e-04 1.099625e-04
[1136,] 6.126977e-05 1.479838e-04 2.016987e-05
[1137,] 1.803846e-04 1.011374e-04 3.999018e-05
[1138,] 2.520673e-04 1.069805e-04 9.668592e-05
[1139,] 6.016770e-05 2.427572e-04 3.135644e-05
[1140,] 4.697111e-05 1.910942e-04 1.729424e-05
[1141,] 1.517419e-03 9.419084e-05 4.020983e-04
[1142,] 7.466472e-05 1.830923e-04 3.015821e-05
[1143,] 7.400897e-05 1.889301e-04 3.034789e-05
[1144,] 1.697640e-04 1.159949e-04 3.795134e-05
[1145,] 1.899189e-04 1.025162e-04 4.157776e-05
[1146,] 1.149040e-03 9.228502e-05 2.496622e-04
[1147,] 1.182287e-03 9.227115e-05 2.647335e-04
[1148,] 1.023816e-04 9.290305e-05 2.413931e-05
[1149,] 2.538184e-04 9.565527e-05 5.855652e-05
[1150,] 5.869087e-04 1.580056e-04 1.685990e-04
[1151,] 2.432250e-04 9.606202e-05 5.588911e-05
[1152,] 4.520078e-05 9.210913e-05 1.396527e-05
[1153,] 2.755767e-04 9.236651e-05 6.343542e-05
[1154,] 5.718765e-05 1.568830e-04 2.035330e-05
[1155,] 1.117155e-03 9.380249e-05 2.916278e-04
[1156,] 2.621219e-04 9.256127e-05 6.080316e-05
[1157,] 2.910978e-04 9.330416e-05 6.942195e-05
[1158,] 6.078524e-05 9.235066e-05 1.938879e-05
[1159,] 1.571719e-04 9.816711e-05 3.911495e-05
[1160,] 1.327559e-04 1.005275e-04 3.207921e-05
[1161,] 5.994804e-05 9.266062e-05 1.924596e-05
[1162,] 5.770747e-05 9.266062e-05 1.854907e-05
[1163,] 5.615173e-05 1.560043e-04 1.984651e-05
[1164,] 1.581784e-04 9.871131e-05 3.907827e-05
[1165,] 1.539884e-04 3.389576e-04 1.223161e-04
[1166,] 6.023357e-04 1.572777e-04 2.025687e-04
[1167,] 1.467407e-02 1.532039e-04 9.537889e-03
[1168,] 1.149421e-02 1.538849e-04 7.463924e-03
[1169,] 9.241478e-05 1.619550e-04 3.197390e-05
[1170,] 1.082630e-04 1.690301e-04 4.224558e-05
[1171,] 1.101656e-04 1.573022e-04 4.019171e-05
[1172,] 3.756937e-03 1.600825e-04 1.355654e-03
[1173,] 1.060508e-04 1.563926e-04 3.781465e-05
[1174,] 4.898352e-05 9.387059e-05 1.427951e-05
[1175,] 3.876294e-05 1.271143e-04 1.203947e-05
[1176,] 6.588331e-05 1.590017e-04 2.155080e-05
[1177,] 1.105790e-02 1.133507e-04 5.545795e-03
[1178,] 4.163079e-03 1.598438e-04 1.495685e-03
[1179,] 4.576730e-05 9.059451e-05 1.375711e-05
[1180,] 4.314701e-05 1.220399e-04 1.393602e-05
[1181,] 1.003956e-04 1.779529e-04 3.906199e-05
[1182,] 8.657551e-05 1.620087e-04 2.895527e-05
[1183,] 1.528022e-02 1.048376e-04 7.208172e-03
[1184,] 5.087081e-05 9.611335e-05 1.726280e-05
[1185,] 5.016874e-05 9.683815e-05 1.708093e-05
[1186,] 5.646354e-05 8.857275e-05 1.757314e-05
[1187,] 5.813670e-05 9.321623e-05 1.960413e-05
[1188,] 5.976840e-05 9.206650e-05 1.973496e-05
[1189,] 4.341598e-05 1.133928e-04 1.343557e-05
[1190,] 5.933367e-05 9.353987e-05 1.978981e-05
[1191,] 6.772625e-02 9.838056e-05 2.878520e-02
[1192,] 5.418634e-05 9.303768e-05 1.795974e-05
[1193,] 5.405765e-05 9.091432e-05 1.726465e-05
[1194,] 3.857528e-05 1.164006e-04 1.204609e-05
[1195,] 4.097552e-05 1.136159e-04 1.274612e-05
[1196,] 5.739852e-05 9.087352e-05 1.821164e-05
[1197,] 1.352410e-01 1.187249e-04 7.330880e-02
[1198,] 4.052099e-05 1.209282e-04 1.361255e-05
[1199,] 2.829928e-02 9.046827e-05 9.903053e-03
[1200,] 3.857163e-05 1.209080e-04 1.277830e-05
[1201,] 3.822318e-05 1.180641e-04 1.248018e-05
[1202,] 3.930683e-05 1.191748e-04 1.282543e-05
[1203,] 3.853086e-05 1.209228e-04 1.275066e-05
[1204,] 6.751778e-05 9.693851e-05 2.313892e-05
[1205,] 3.942445e-05 1.205986e-04 1.302947e-05
[1206,] 3.906624e-05 1.206663e-04 1.291330e-05
[1207,] 2.533488e-04 1.472497e-04 6.419200e-05
[1208,] 4.113872e-01 9.354560e-05 1.556492e-01
[1209,] 4.130554e-05 1.188155e-04 1.346695e-05
[1210,] 5.012204e-05 1.606162e-04 1.635431e-05
[1211,] 4.502465e-05 1.186404e-04 1.522552e-05
[1212,] 4.836236e-05 1.186068e-04 1.633794e-05
[1213,] 4.806342e-05 1.226969e-04 1.639464e-05
[1214,] 1.109614e-04 1.331228e-04 3.330967e-05
[1215,] 1.139366e-04 1.334275e-04 3.293273e-05
[1216,] 7.799536e-05 1.374072e-04 3.040748e-05
[1217,] 7.799536e-05 1.379430e-04 3.049651e-05
[1218,] 7.213939e-05 1.680715e-04 2.296361e-05
[1219,] 2.516877e-04 1.032759e-04 8.957715e-05
[1220,] 3.933110e-05 1.248492e-04 1.243534e-05
[1221,] 4.347959e-05 1.216184e-04 1.475704e-05
[1222,] 3.670759e-05 1.203509e-04 1.193004e-05
[1223,] 2.141813e-04 2.123448e-04 1.551526e-04
[1224,] 2.653749e-04 9.467055e-05 9.467695e-05
[1225,] 4.358766e-05 1.531032e-04 1.563927e-05
[1226,] 8.054149e-05 1.702632e-04 3.503136e-05
[1227,] 3.320500e-04 1.060563e-04 7.826746e-05
[1228,] 6.166281e-05 1.312091e-04 1.980003e-05
[1229,] 6.350010e-05 9.872846e-05 1.781006e-05
[1230,] 1.117470e-04 1.218495e-04 2.253128e-05
[1231,] 5.830262e-05 9.900362e-05 1.712509e-05
[1232,] 9.613841e-05 1.193548e-04 2.050906e-05
[1233,] 8.037883e-05 1.454425e-04 3.753069e-05
[1234,] 8.558912e-05 1.443455e-04 4.040634e-05
[1235,] 6.053376e-05 1.322332e-04 1.434269e-05
[1236,] 1.168228e-04 9.272373e-05 3.862587e-05
[1237,] 4.840279e-05 1.248347e-04 1.355290e-05
[1238,] 7.931235e-05 1.417344e-04 3.625677e-05
[1239,] 4.763502e-04 9.482218e-05 1.685032e-04
[1240,] 8.664661e-05 1.570132e-04 2.775999e-05
[1241,] 4.823200e-05 1.273539e-04 1.361020e-05
[1242,] 2.329123e-04 9.683604e-05 8.717438e-05
[1243,] 1.507447e-04 1.237344e-04 6.142706e-05
[1244,] 4.638712e-05 1.309238e-04 1.359079e-05
[1245,] 1.493509e-04 1.870121e-04 9.135891e-05
[1246,] 1.361281e-04 1.837418e-04 8.063236e-05
[1247,] 1.148833e-03 9.507684e-05 4.060721e-04
[1248,] 1.070647e-04 1.318318e-04 3.403150e-05
[1249,] 1.066109e-04 1.321914e-04 3.391622e-05
[1250,] 6.773431e-05 1.180323e-04 1.576705e-05
[1251,] 1.240396e-03 9.433197e-05 4.263599e-04
[1252,] 4.816805e-05 1.083381e-04 1.377428e-05
[1253,] 5.720036e-04 9.314706e-05 1.699986e-04
[1254,] 4.568376e-05 1.118097e-04 1.357964e-05
[1255,] 4.584457e-05 1.125299e-04 1.358097e-05
[1256,] 6.209643e-05 9.937262e-05 1.576925e-05
[1257,] 9.863029e-05 1.361444e-04 3.754871e-05
[1258,] 6.719760e-05 1.392525e-04 1.656449e-05
[1259,] 6.154713e-05 1.315715e-04 1.600463e-05
[1260,] 9.392085e-05 1.348117e-04 2.108262e-05
[1261,] 8.355192e-05 1.592809e-04 2.838202e-05
[1262,] 8.020695e-05 1.421322e-04 2.589875e-05
[1263,] 1.607663e-04 1.076520e-04 5.125771e-05
[1264,] 7.016702e-05 1.389687e-04 3.135931e-05
[1265,] 4.652248e-05 1.311148e-04 1.350624e-05
[1266,] 4.204327e-04 1.477053e-04 1.442881e-04
[1267,] 4.158220e-04 1.482044e-04 1.444499e-04
[1268,] 2.275243e-04 1.825706e-04 1.452836e-04
[1269,] 3.683809e-04 1.474878e-04 1.263917e-04
[1270,] 4.112425e-05 9.427124e-05 1.276050e-05
[1271,] 1.023192e-04 1.264189e-04 4.138719e-05
[1272,] 1.146873e-04 1.087541e-04 3.920663e-05
[1273,] 4.264622e-05 9.246310e-05 1.337887e-05
[1274,] 8.051645e-05 1.266063e-04 2.935353e-05
[1275,] 5.044280e-05 1.164680e-04 1.741350e-05
[1276,] 4.258801e-05 9.260903e-05 1.334005e-05
[1277,] 4.532596e-05 1.217957e-04 1.599228e-05
[1278,] 5.263171e-05 1.124600e-04 1.761345e-05
[1279,] 8.985982e-05 1.435604e-04 2.997593e-05
[1280,] 4.204155e-05 1.078112e-04 1.360362e-05
[1281,] 8.997646e-05 1.445604e-04 3.024908e-05
[1282,] 5.420623e-05 1.104069e-04 1.747815e-05
[1283,] 1.025767e-04 1.112282e-04 3.302164e-05
[1284,] 3.397652e-04 1.324049e-04 1.197046e-04
[1285,] 6.064516e-05 1.551757e-04 1.745621e-05
[1286,] 1.135746e-04 1.616001e-04 3.429829e-05
[1287,] 6.305641e-05 1.079521e-04 1.850715e-05
[1288,] 1.561498e-04 1.619322e-04 5.190939e-05
[1289,] 3.869956e-05 1.076965e-04 1.243636e-05
[1290,] 2.360419e-04 1.568539e-04 9.762712e-05
[1291,] 8.720131e-05 1.244355e-04 2.602308e-05
[1292,] 6.201924e-05 1.181640e-04 1.696863e-05
[1293,] 5.139370e-05 9.385037e-05 1.388108e-05
[1294,] 1.074308e-04 1.237896e-04 3.228577e-05
[1295,] 5.737677e-05 1.490700e-04 1.912057e-05
[1296,] 5.098119e-05 9.580049e-05 1.360943e-05
[1297,] 5.156792e-05 9.210032e-05 1.388923e-05
[1298,] 6.693271e-05 1.435852e-04 1.911665e-05
[1299,] 7.720938e-05 1.417911e-04 2.494990e-05
[1300,] 5.494775e-05 8.930303e-05 1.500253e-05
[1301,] 1.915705e-04 1.552015e-04 7.662487e-05
[1302,] 5.229688e-05 9.001094e-05 1.434255e-05
[1303,] 5.256051e-04 9.142709e-05 1.686417e-04
[1304,] 1.605507e-04 1.507706e-04 5.943760e-05
[1305,] 8.123471e-05 1.251858e-04 2.409214e-05
[1306,] 4.290184e-05 9.370622e-05 1.254771e-05
[1307,] 4.818696e-05 1.312696e-04 1.247234e-05
[1308,] 6.522204e-05 1.204220e-04 2.053900e-05
[1309,] 7.654766e-05 1.521912e-04 2.464444e-05
[1310,] 5.271781e-05 1.104887e-04 1.330735e-05
[1311,] 5.330909e-05 1.088811e-04 1.346260e-05
[1312,] 3.932399e-05 1.035044e-04 1.230327e-05
[1313,] 1.143100e-04 1.297706e-04 3.190510e-05
[1314,] 4.247150e-05 1.043735e-04 1.236470e-05
[1315,] 1.094371e-04 1.226096e-04 3.270210e-05
[1316,] 7.561243e-05 1.187222e-04 2.812331e-05
[1317,] 1.101326e-04 1.231861e-04 3.321540e-05
[1318,] 4.646511e-05 1.095061e-04 1.444155e-05
[1319,] 1.092459e-04 1.321105e-04 3.572955e-05
[1320,] 4.754042e-05 1.282844e-04 1.633064e-05
[1321,] 7.137108e-05 1.303633e-04 1.924744e-05
[1322,] 4.568526e-05 1.060876e-04 1.440161e-05
[1323,] 7.294359e-05 1.459897e-04 2.328852e-05
[1324,] 1.314739e-04 1.536517e-04 4.350696e-05
[1325,] 7.589988e-05 1.428225e-04 2.435206e-05
[1326,] 1.075131e-04 1.458716e-04 3.539738e-05
[1327,] 4.804196e-05 1.649840e-04 1.882437e-05
[1328,] 3.519937e-04 1.038891e-04 7.707161e-05
[1329,] 9.078722e-05 1.657286e-04 4.589842e-05
[1330,] 1.833194e-04 1.395687e-04 6.973111e-05
[1331,] 1.985741e-04 1.448595e-04 6.135781e-05
[1332,] 7.912765e-05 1.470181e-04 2.748858e-05
[1333,] 5.106220e-05 1.646002e-04 2.091043e-05
[1334,] 1.575816e-04 1.451599e-04 5.091671e-05
[1335,] 4.376039e-05 1.447332e-04 1.342952e-05
[1336,] 4.171826e-05 1.510195e-04 1.321863e-05
[1337,] 7.286540e-05 1.463814e-04 2.365075e-05
[1338,] 2.191517e-04 1.461822e-04 7.194058e-05
[1339,] 2.105642e-04 1.461939e-04 6.922159e-05
[1340,] 2.105642e-04 1.462282e-04 6.934452e-05
[1341,] 2.120087e-04 1.462689e-04 6.977411e-05
[1342,] 6.035266e-05 1.270295e-04 1.906141e-05
[1343,] 7.438609e-05 1.539754e-04 2.451462e-05
[1344,] 1.827503e-04 1.465423e-04 6.078588e-05
[1345,] 2.616884e-04 1.469505e-04 8.737524e-05
[1346,] 7.803472e-05 1.432360e-04 2.514073e-05
[1347,] 2.204461e-04 1.468525e-04 7.329891e-05
[1348,] 6.226141e-05 1.296532e-04 1.634370e-05
[1349,] 2.290813e-04 1.468807e-04 7.622535e-05
[1350,] 7.904065e-05 1.630671e-04 2.638683e-05
[1351,] 5.395853e-05 1.491782e-04 1.765015e-05
[1352,] 8.475513e-05 1.450068e-04 2.730873e-05
[1353,] 1.818216e-04 1.467959e-04 6.004480e-05
[1354,] 2.149217e-04 1.467092e-04 7.020590e-05
[1355,] 6.844670e-05 1.532580e-04 2.056356e-05
[1356,] 7.879309e-05 1.447111e-04 2.546710e-05
[1357,] 1.627180e-04 1.286359e-04 5.627266e-05
[1358,] 1.894760e-04 1.470721e-04 5.672325e-05
[1359,] 6.366795e-05 1.480196e-04 2.157639e-05
[1360,] 1.206097e-04 1.081078e-04 3.480874e-05
[1361,] 6.507867e-05 1.186675e-04 1.772956e-05
[1362,] 1.234305e-04 1.339052e-04 3.574023e-05
[1363,] 1.487781e-04 1.342662e-04 4.190653e-05
[1364,] 2.167952e-04 1.476337e-04 6.154393e-05
[1365,] 2.203178e-04 1.476396e-04 6.258788e-05
[1366,] 2.331021e-04 1.473995e-04 6.607649e-05
[1367,] 1.386995e-04 1.258628e-04 4.279854e-05
[1368,] 2.628021e-04 1.470351e-04 7.608258e-05
[1369,] 2.681120e-04 1.501322e-04 8.060536e-05
[1370,] 2.296638e-04 1.486800e-04 6.294566e-05
[1371,] 8.270280e-05 1.456345e-04 2.663666e-05
[1372,] 8.372656e-05 1.458892e-04 2.697162e-05
[1373,] 2.069138e-04 1.500553e-04 5.666176e-05
[1374,] 5.803221e-05 1.628578e-04 1.614144e-05
```
