## Supplementary material for "Characterization of shared and ancestry-specific signals driving complex traits using multi-ancestry fine-mapping": s1_remaining_snps.pvar

```
##FILTER=<ID=PASS,Description="All filters passed">
##reference=ftp://ftp.1000genomes.ebi.ac.uk//vol1/ftp/technical/reference/phase2_reference_assembly_sequence/hs37d5.fa.gz
##contig=<ID=22,assembly=b37,length=51304566>
##ALT=<ID=CNV,Description="Copy Number Polymorphism">
##ALT=<ID=DEL,Description="Deletion">
##ALT=<ID=DUP,Description="Duplication">
##ALT=<ID=INS:ME:ALU,Description="Insertion of ALU element">
##ALT=<ID=INS:ME:LINE1,Description="Insertion of LINE1 element">
##ALT=<ID=INS:ME:SVA,Description="Insertion of SVA element">
##ALT=<ID=INS:MT,Description="Nuclear Mitochondrial Insertion">
##ALT=<ID=INV,Description="Inversion">
##ALT=<ID=CN0,Description="Copy number allele: 0 copies">
##ALT=<ID=CN1,Description="Copy number allele: 1 copy">
##ALT=<ID=CN2,Description="Copy number allele: 2 copies">
##ALT=<ID=CN3,Description="Copy number allele: 3 copies">
##ALT=<ID=CN4,Description="Copy number allele: 4 copies">
##ALT=<ID=CN5,Description="Copy number allele: 5 copies">
##ALT=<ID=CN6,Description="Copy number allele: 6 copies">
##ALT=<ID=CN7,Description="Copy number allele: 7 copies">
##ALT=<ID=CN8,Description="Copy number allele: 8 copies">
##ALT=<ID=CN9,Description="Copy number allele: 9 copies">
##ALT=<ID=CN10,Description="Copy number allele: 10 copies">
##ALT=<ID=CN11,Description="Copy number allele: 11 copies">
##ALT=<ID=CN12,Description="Copy number allele: 12 copies">
##ALT=<ID=CN13,Description="Copy number allele: 13 copies">
##ALT=<ID=CN14,Description="Copy number allele: 14 copies">
##ALT=<ID=CN15,Description="Copy number allele: 15 copies">
##ALT=<ID=CN16,Description="Copy number allele: 16 copies">
##ALT=<ID=CN17,Description="Copy number allele: 17 copies">
##ALT=<ID=CN18,Description="Copy number allele: 18 copies">
##ALT=<ID=CN19,Description="Copy number allele: 19 copies">
##ALT=<ID=CN20,Description="Copy number allele: 20 copies">
##ALT=<ID=CN21,Description="Copy number allele: 21 copies">
##ALT=<ID=CN22,Description="Copy number allele: 22 copies">
##ALT=<ID=CN23,Description="Copy number allele: 23 copies">
##ALT=<ID=CN24,Description="Copy number allele: 24 copies">
##ALT=<ID=CN25,Description="Copy number allele: 25 copies">
##ALT=<ID=CN26,Description="Copy number allele: 26 copies">
##ALT=<ID=CN27,Description="Copy number allele: 27 copies">
##ALT=<ID=CN28,Description="Copy number allele: 28 copies">
##ALT=<ID=CN29,Description="Copy number allele: 29 copies">
##ALT=<ID=CN30,Description="Copy number allele: 30 copies">
##ALT=<ID=CN31,Description="Copy number allele: 31 copies">
##ALT=<ID=CN32,Description="Copy number allele: 32 copies">
##ALT=<ID=CN33,Description="Copy number allele: 33 copies">
##ALT=<ID=CN34,Description="Copy number allele: 34 copies">
##ALT=<ID=CN35,Description="Copy number allele: 35 copies">
##ALT=<ID=CN36,Description="Copy number allele: 36 copies">
##ALT=<ID=CN37,Description="Copy number allele: 37 copies">
##ALT=<ID=CN38,Description="Copy number allele: 38 copies">
##ALT=<ID=CN39,Description="Copy number allele: 39 copies">
##ALT=<ID=CN40,Description="Copy number allele: 40 copies">
##ALT=<ID=CN41,Description="Copy number allele: 41 copies">
##ALT=<ID=CN42,Description="Copy number allele: 42 copies">
##ALT=<ID=CN43,Description="Copy number allele: 43 copies">
##ALT=<ID=CN44,Description="Copy number allele: 44 copies">
##ALT=<ID=CN45,Description="Copy number allele: 45 copies">
##ALT=<ID=CN46,Description="Copy number allele: 46 copies">
##ALT=<ID=CN47,Description="Copy number allele: 47 copies">
##ALT=<ID=CN48,Description="Copy number allele: 48 copies">
##ALT=<ID=CN49,Description="Copy number allele: 49 copies">
##ALT=<ID=CN50,Description="Copy number allele: 50 copies">
##ALT=<ID=CN51,Description="Copy number allele: 51 copies">
##ALT=<ID=CN52,Description="Copy number allele: 52 copies">
##ALT=<ID=CN53,Description="Copy number allele: 53 copies">
##ALT=<ID=CN54,Description="Copy number allele: 54 copies">
##ALT=<ID=CN55,Description="Copy number allele: 55 copies">
##ALT=<ID=CN56,Description="Copy number allele: 56 copies">
##ALT=<ID=CN57,Description="Copy number allele: 57 copies">
##ALT=<ID=CN58,Description="Copy number allele: 58 copies">
##ALT=<ID=CN59,Description="Copy number allele: 59 copies">
##ALT=<ID=CN60,Description="Copy number allele: 60 copies">
##ALT=<ID=CN61,Description="Copy number allele: 61 copies">
##ALT=<ID=CN62,Description="Copy number allele: 62 copies">
##ALT=<ID=CN63,Description="Copy number allele: 63 copies">
##ALT=<ID=CN64,Description="Copy number allele: 64 copies">
##ALT=<ID=CN65,Description="Copy number allele: 65 copies">
##ALT=<ID=CN66,Description="Copy number allele: 66 copies">
##ALT=<ID=CN67,Description="Copy number allele: 67 copies">
##ALT=<ID=CN68,Description="Copy number allele: 68 copies">
##ALT=<ID=CN69,Description="Copy number allele: 69 copies">
##ALT=<ID=CN70,Description="Copy number allele: 70 copies">
##ALT=<ID=CN71,Description="Copy number allele: 71 copies">
##ALT=<ID=CN72,Description="Copy number allele: 72 copies">
##ALT=<ID=CN73,Description="Copy number allele: 73 copies">
##ALT=<ID=CN74,Description="Copy number allele: 74 copies">
##ALT=<ID=CN75,Description="Copy number allele: 75 copies">
##ALT=<ID=CN76,Description="Copy number allele: 76 copies">
##ALT=<ID=CN77,Description="Copy number allele: 77 copies">
##ALT=<ID=CN78,Description="Copy number allele: 78 copies">
##ALT=<ID=CN79,Description="Copy number allele: 79 copies">
##ALT=<ID=CN80,Description="Copy number allele: 80 copies">
##ALT=<ID=CN81,Description="Copy number allele: 81 copies">
##ALT=<ID=CN82,Description="Copy number allele: 82 copies">
##ALT=<ID=CN83,Description="Copy number allele: 83 copies">
##ALT=<ID=CN84,Description="Copy number allele: 84 copies">
##ALT=<ID=CN85,Description="Copy number allele: 85 copies">
##ALT=<ID=CN86,Description="Copy number allele: 86 copies">
##ALT=<ID=CN87,Description="Copy number allele: 87 copies">
##ALT=<ID=CN88,Description="Copy number allele: 88 copies">
##ALT=<ID=CN89,Description="Copy number allele: 89 copies">
##ALT=<ID=CN90,Description="Copy number allele: 90 copies">
##ALT=<ID=CN91,Description="Copy number allele: 91 copies">
##ALT=<ID=CN92,Description="Copy number allele: 92 copies">
##ALT=<ID=CN93,Description="Copy number allele: 93 copies">
##ALT=<ID=CN94,Description="Copy number allele: 94 copies">
##ALT=<ID=CN95,Description="Copy number allele: 95 copies">
##ALT=<ID=CN96,Description="Copy number allele: 96 copies">
##ALT=<ID=CN97,Description="Copy number allele: 97 copies">
##ALT=<ID=CN98,Description="Copy number allele: 98 copies">
##ALT=<ID=CN99,Description="Copy number allele: 99 copies">
##ALT=<ID=CN100,Description="Copy number allele: 100 copies">
##ALT=<ID=CN101,Description="Copy number allele: 101 copies">
##ALT=<ID=CN102,Description="Copy number allele: 102 copies">
##ALT=<ID=CN103,Description="Copy number allele: 103 copies">
##ALT=<ID=CN104,Description="Copy number allele: 104 copies">
##ALT=<ID=CN105,Description="Copy number allele: 105 copies">
##ALT=<ID=CN106,Description="Copy number allele: 106 copies">
##ALT=<ID=CN107,Description="Copy number allele: 107 copies">
##ALT=<ID=CN108,Description="Copy number allele: 108 copies">
##ALT=<ID=CN109,Description="Copy number allele: 109 copies">
##ALT=<ID=CN110,Description="Copy number allele: 110 copies">
##ALT=<ID=CN111,Description="Copy number allele: 111 copies">
##ALT=<ID=CN112,Description="Copy number allele: 112 copies">
##ALT=<ID=CN113,Description="Copy number allele: 113 copies">
##ALT=<ID=CN114,Description="Copy number allele: 114 copies">
##ALT=<ID=CN115,Description="Copy number allele: 115 copies">
##ALT=<ID=CN116,Description="Copy number allele: 116 copies">
##ALT=<ID=CN117,Description="Copy number allele: 117 copies">
##ALT=<ID=CN118,Description="Copy number allele: 118 copies">
##ALT=<ID=CN119,Description="Copy number allele: 119 copies">
##ALT=<ID=CN120,Description="Copy number allele: 120 copies">
##ALT=<ID=CN121,Description="Copy number allele: 121 copies">
##ALT=<ID=CN122,Description="Copy number allele: 122 copies">
##ALT=<ID=CN123,Description="Copy number allele: 123 copies">
##ALT=<ID=CN124,Description="Copy number allele: 124 copies">
##INFO=<ID=CIEND,Number=2,Type=Integer,Description="Confidence interval around END for imprecise variants">
##INFO=<ID=CIPOS,Number=2,Type=Integer,Description="Confidence interval around POS for imprecise variants">
##INFO=<ID=CS,Number=1,Type=String,Description="Source call set.">
##INFO=<ID=END,Number=1,Type=Integer,Description="End coordinate of this variant">
##INFO=<ID=IMPRECISE,Number=0,Type=Flag,Description="Imprecise structural variation">
##INFO=<ID=MC,Number=.,Type=String,Description="Merged calls.">
##INFO=<ID=MEINFO,Number=4,Type=String,Description="Mobile element info of the form NAME,START,END<POLARITY; If there is only 5' OR 3' support for this call, will be NULL NULL for START and END">
##INFO=<ID=MEND,Number=1,Type=Integer,Description="Mitochondrial end coordinate of inserted sequence">
##INFO=<ID=MLEN,Number=1,Type=Integer,Description="Estimated length of mitochondrial insert">
##INFO=<ID=MSTART,Number=1,Type=Integer,Description="Mitochondrial start coordinate of inserted sequence">
##INFO=<ID=SVLEN,Number=.,Type=Integer,Description="SV length. It is only calculated for structural variation MEIs. For other types of SVs; one may calculate the SV length by INFO:END-START+1, or by finding the difference between lengthes of REF and ALT alleles">
##INFO=<ID=SVTYPE,Number=1,Type=String,Description="Type of structural variant">
##INFO=<ID=TSD,Number=1,Type=String,Description="Precise Target Site Duplication for bases, if unknown, value will be NULL">
##INFO=<ID=AC,Number=A,Type=Integer,Description="Total number of alternate alleles in called genotypes">
##INFO=<ID=AF,Number=A,Type=Float,Description="Estimated allele frequency in the range (0,1)">
##INFO=<ID=NS,Number=1,Type=Integer,Description="Number of samples with data">
##INFO=<ID=AN,Number=1,Type=Integer,Description="Total number of alleles in called genotypes">
##INFO=<ID=EAS_AF,Number=A,Type=Float,Description="Allele frequency in the EAS populations calculated from AC and AN, in the range (0,1)">
##INFO=<ID=EUR_AF,Number=A,Type=Float,Description="Allele frequency in the EUR populations calculated from AC and AN, in the range (0,1)">
##INFO=<ID=AFR_AF,Number=A,Type=Float,Description="Allele frequency in the AFR populations calculated from AC and AN, in the range (0,1)">
##INFO=<ID=AMR_AF,Number=A,Type=Float,Description="Allele frequency in the AMR populations calculated from AC and AN, in the range (0,1)">
##INFO=<ID=SAS_AF,Number=A,Type=Float,Description="Allele frequency in the SAS populations calculated from AC and AN, in the range (0,1)">
##INFO=<ID=DP,Number=1,Type=Integer,Description="Total read depth; only low coverage data were counted towards the DP, exome data were not used">
##INFO=<ID=AA,Number=1,Type=String,Description="Ancestral Allele. Format: AA|REF|ALT|IndelType. AA: Ancestral allele, REF:Reference Allele, ALT:Alternate Allele, IndelType:Type of Indel (REF, ALT and IndelType are only defined for indels)">
##INFO=<ID=VT,Number=.,Type=String,Description="indicates what type of variant the line represents">
##INFO=<ID=EX_TARGET,Number=0,Type=Flag,Description="indicates whether a variant is within the exon pull down target boundaries">
##INFO=<ID=MULTI_ALLELIC,Number=0,Type=Flag,Description="indicates whether a site is multi-allelic">
#CHROM	POS	ID	REF	ALT	QUAL	FILTER	INFO
22	50609904	rs6010195	T	G	100	PASS	AC=1525;AF=0.304513;AN=5008;NS=2504;DP=15204;EAS_AF=0.3433;AMR_AF=0.2925;AFR_AF=0.3752;EUR_AF=0.2028;SAS_AF=0.2822;AA=G|||;VT=SNP
22	50610354	rs62239297	G	T	100	PASS	AC=251;AF=0.0501198;AN=5008;NS=2504;DP=19405;EAS_AF=0.0089;AMR_AF=0.0692;AFR_AF=0.0083;EUR_AF=0.1352;SAS_AF=0.0481;AA=G|||;VT=SNP
22	50610628	rs6010198	G	A	100	PASS	AC=4070;AF=0.8127;AN=5008;NS=2504;DP=20718;EAS_AF=0.7946;AMR_AF=0.696;AFR_AF=0.9713;EUR_AF=0.7435;SAS_AF=0.771;AA=A|||;VT=SNP
22	50610863	rs76673347	A	G	100	PASS	AC=157;AF=0.0313498;AN=5008;NS=2504;DP=17375;EAS_AF=0.0595;AMR_AF=0.0346;AFR_AF=0.0008;EUR_AF=0.0159;SAS_AF=0.0573;AA=A|||;VT=SNP
22	50611546	rs139948926	C	T	100	PASS	AC=502;AF=0.10024;AN=5008;NS=2504;DP=17008;EAS_AF=0.2609;AMR_AF=0.0346;AFR_AF=0.0325;EUR_AF=0.0596;SAS_AF=0.1145;AA=C|||;VT=SNP
22	50611915	rs73187233	C	G	100	PASS	AC=338;AF=0.067492;AN=5008;NS=2504;DP=16385;EAS_AF=0.0288;AMR_AF=0.085;AFR_AF=0.0151;EUR_AF=0.1561;SAS_AF=0.0746;AA=C|||;VT=SNP
22	50612184	rs9680643	C	T	100	PASS	AC=1232;AF=0.246006;AN=5008;NS=2504;DP=18063;EAS_AF=0.1815;AMR_AF=0.2464;AFR_AF=0.3321;EUR_AF=0.1342;SAS_AF=0.3108;AA=C|||;VT=SNP
22	50613093	rs4838858	C	T	100	PASS	AC=727;AF=0.145168;AN=5008;NS=2504;DP=16321;EAS_AF=0.1131;AMR_AF=0.1988;AFR_AF=0.0885;EUR_AF=0.1233;SAS_AF=0.2393;AA=C|||;VT=SNP
22	50613202	rs4838859	G	A	100	PASS	AC=4101;AF=0.81889;AN=5008;NS=2504;DP=15412;EAS_AF=0.7937;AMR_AF=0.6945;AFR_AF=0.9705;EUR_AF=0.7674;SAS_AF=0.7812;AA=A|||;VT=SNP
22	50613714	rs2294397	A	G	100	PASS	AC=4729;AF=0.944289;AN=5008;NS=2504;DP=15335;EAS_AF=0.9167;AMR_AF=0.9395;AFR_AF=0.9977;EUR_AF=0.9095;SAS_AF=0.9397;AA=a|||;VT=SNP
22	50614476	rs5771204	T	C	100	PASS	AC=1909;AF=0.38119;AN=5008;NS=2504;DP=15819;EAS_AF=0.3442;AMR_AF=0.2925;AFR_AF=0.4803;EUR_AF=0.3867;SAS_AF=0.3425;AA=T|||;VT=SNP
22	50616806	rs5771206	A	G	100	PASS	AC=2809;AF=0.560903;AN=5008;NS=2504;DP=7854;EAS_AF=0.5188;AMR_AF=0.5504;AFR_AF=0.5265;EUR_AF=0.6461;SAS_AF=0.5706;AA=G|||;VT=SNP;EX_TARGET
22	50617726	rs73187236	C	T	100	PASS	AC=502;AF=0.10024;AN=5008;NS=2504;DP=14252;EAS_AF=0.0635;AMR_AF=0.0735;AFR_AF=0.0408;EUR_AF=0.1113;SAS_AF=0.226;AA=C|||;VT=SNP;EX_TARGET
22	50617884	rs9617114	C	T	100	PASS	AC=1013;AF=0.202276;AN=5008;NS=2504;DP=16674;EAS_AF=0.2609;AMR_AF=0.1628;AFR_AF=0.1293;EUR_AF=0.2604;SAS_AF=0.2086;AA=C|||;VT=SNP
22	50617968	rs7292533	T	C	100	PASS	AC=1460;AF=0.291534;AN=5008;NS=2504;DP=17909;EAS_AF=0.2768;AMR_AF=0.1974;AFR_AF=0.3759;EUR_AF=0.2942;SAS_AF=0.2566;AA=C|||;VT=SNP
22	50618278	rs6010152	A	G	100	PASS	AC=582;AF=0.116214;AN=5008;NS=2504;DP=21487;EAS_AF=0.0665;AMR_AF=0.0778;AFR_AF=0.0862;EUR_AF=0.1123;SAS_AF=0.2393;AA=A|||;VT=SNP
22	50618641	rs11913282	C	T	100	PASS	AC=821;AF=0.163938;AN=5008;NS=2504;DP=18236;EAS_AF=0.0843;AMR_AF=0.0893;AFR_AF=0.2118;EUR_AF=0.1262;SAS_AF=0.273;AA=C|||;VT=SNP
22	50618738	rs2295226	G	A	100	PASS	AC=861;AF=0.171925;AN=5008;NS=2504;DP=20392;EAS_AF=0.2619;AMR_AF=0.1599;AFR_AF=0.0136;EUR_AF=0.2684;SAS_AF=0.2025;AA=G|||;VT=SNP
22	50618797	rs2295225	C	G	100	PASS	AC=4211;AF=0.840855;AN=5008;NS=2504;DP=18633;EAS_AF=0.7976;AMR_AF=0.6902;AFR_AF=0.9788;EUR_AF=0.7744;SAS_AF=0.8742;AA=G|||;VT=SNP
22	50619920	rs5771209	A	G	100	PASS	AC=1470;AF=0.29353;AN=5008;NS=2504;DP=15835;EAS_AF=0.3958;AMR_AF=0.2507;AFR_AF=0.2345;EUR_AF=0.3181;SAS_AF=0.273;AA=A|||;VT=SNP
22	50620456	rs2340604	C	T	100	PASS	AC=2699;AF=0.538938;AN=5008;NS=2504;DP=14215;EAS_AF=0.5278;AMR_AF=0.5346;AFR_AF=0.5439;EUR_AF=0.5129;SAS_AF=0.5736;AA=t|||;VT=SNP
22	50620508	rs56149983	C	T	100	PASS	AC=648;AF=0.129393;AN=5008;NS=2504;DP=18418;EAS_AF=0.0536;AMR_AF=0.0865;AFR_AF=0.09;EUR_AF=0.1342;SAS_AF=0.2863;AA=c|||;VT=SNP
22	50620567	rs8140537	G	A	100	PASS	AC=556;AF=0.111022;AN=5008;NS=2504;DP=19626;EAS_AF=0.1409;AMR_AF=0.2522;AFR_AF=0.0303;EUR_AF=0.1392;SAS_AF=0.0603;AA=G|||;VT=SNP
22	50620867	rs8137535	C	T	100	PASS	AC=536;AF=0.107029;AN=5008;NS=2504;DP=18152;EAS_AF=0.1399;AMR_AF=0.2536;AFR_AF=0.0113;EUR_AF=0.1431;SAS_AF=0.0613;AA=C|||;VT=SNP
22	50621107	rs117327817	G	A	100	PASS	AC=122;AF=0.024361;AN=5008;NS=2504;DP=18048;EAS_AF=0.0208;AMR_AF=0.0101;AFR_AF=0.0008;EUR_AF=0.0338;SAS_AF=0.0603;AA=G|||;VT=SNP
22	50621268	rs13053855	A	G	100	PASS	AC=2800;AF=0.559105;AN=5008;NS=2504;DP=16674;EAS_AF=0.5387;AMR_AF=0.5519;AFR_AF=0.553;EUR_AF=0.5606;SAS_AF=0.592;AA=G|||;VT=SNP
22	50621366	rs13056445	C	T	100	PASS	AC=2610;AF=0.521166;AN=5008;NS=2504;DP=14084;EAS_AF=0.4722;AMR_AF=0.5274;AFR_AF=0.5136;EUR_AF=0.5557;SAS_AF=0.5419;AA=C|||;VT=SNP
22	50621433	rs9617115	T	C	100	PASS	AC=2613;AF=0.521765;AN=5008;NS=2504;DP=13995;EAS_AF=0.4722;AMR_AF=0.5274;AFR_AF=0.5136;EUR_AF=0.5567;SAS_AF=0.544;AA=C|||;VT=SNP
22	50621973	rs9617116	C	T	100	PASS	AC=543;AF=0.108427;AN=5008;NS=2504;DP=16771;EAS_AF=0.1409;AMR_AF=0.2522;AFR_AF=0.0159;EUR_AF=0.1441;SAS_AF=0.0613;AA=C|||;VT=SNP
22	50622197	rs28708629	G	A	100	PASS	AC=1879;AF=0.3752;AN=5008;NS=2504;DP=15677;EAS_AF=0.3244;AMR_AF=0.2709;AFR_AF=0.3616;EUR_AF=0.4105;SAS_AF=0.4836;AA=G|||;VT=SNP
22	50622214	rs5771212	A	C	100	PASS	AC=2367;AF=0.472644;AN=5008;NS=2504;DP=15389;EAS_AF=0.4544;AMR_AF=0.4395;AFR_AF=0.6067;EUR_AF=0.3877;SAS_AF=0.4213;AA=C|||;VT=SNP
22	50622227	rs5771213	A	G	100	PASS	AC=2367;AF=0.472644;AN=5008;NS=2504;DP=15778;EAS_AF=0.4534;AMR_AF=0.4395;AFR_AF=0.6074;EUR_AF=0.3877;SAS_AF=0.4213;AA=a|||;VT=SNP
22	50622404	rs41283477	G	C	100	PASS	AC=554;AF=0.110623;AN=5008;NS=2504;DP=18327;EAS_AF=0.0516;AMR_AF=0.2003;AFR_AF=0.0182;EUR_AF=0.1809;SAS_AF=0.1605;AA=G|||;VT=SNP
22	50624082	rs41283479	C	G	100	PASS	AC=1374;AF=0.274361;AN=5008;NS=2504;DP=10083;EAS_AF=0.122;AMR_AF=0.3429;AFR_AF=0.351;EUR_AF=0.2903;SAS_AF=0.2628;AA=c|||;VT=SNP
22	50624110	rs9617117	G	A	100	PASS	AC=911;AF=0.181909;AN=5008;NS=2504;DP=7984;EAS_AF=0.2778;AMR_AF=0.1571;AFR_AF=0.0711;EUR_AF=0.2386;SAS_AF=0.1922;AA=g|||;VT=SNP
22	50624909	rs4838860	G	C	100	PASS	AC=2147;AF=0.428714;AN=5008;NS=2504;DP=7431;EAS_AF=0.3919;AMR_AF=0.3948;AFR_AF=0.584;EUR_AF=0.3618;SAS_AF=0.3497;AA=g|||;VT=SNP
22	50625079	rs13054650	G	C	100	PASS	AC=1895;AF=0.378395;AN=5008;NS=2504;DP=10048;EAS_AF=0.3046;AMR_AF=0.268;AFR_AF=0.3979;EUR_AF=0.4016;SAS_AF=0.4826;AA=G|||;VT=SNP
22	50625166	rs7288889	T	G	100	PASS	AC=4199;AF=0.838458;AN=5008;NS=2504;DP=13823;EAS_AF=0.7698;AMR_AF=0.6888;AFR_AF=0.9864;EUR_AF=0.7724;SAS_AF=0.8834;AA=G|||;VT=SNP
22	50625271	rs73187244	T	C	100	PASS	AC=699;AF=0.139577;AN=5008;NS=2504;DP=16059;EAS_AF=0.0377;AMR_AF=0.0922;AFR_AF=0.1127;EUR_AF=0.161;SAS_AF=0.2924;AA=T|||;VT=SNP
22	50625449	rs73187245	C	T	100	PASS	AC=669;AF=0.133586;AN=5008;NS=2504;DP=13388;EAS_AF=0.0367;AMR_AF=0.0922;AFR_AF=0.0938;EUR_AF=0.16;SAS_AF=0.2894;AA=C|||;VT=SNP
22	50625800	rs738338	A	G	100	PASS	AC=1179;AF=0.235423;AN=5008;NS=2504;DP=15201;EAS_AF=0.2669;AMR_AF=0.1772;AFR_AF=0.27;EUR_AF=0.2396;SAS_AF=0.1933;AA=A|||;VT=SNP
22	50626791	rs5771215	C	A	100	PASS	AC=1813;AF=0.362021;AN=5008;NS=2504;DP=17434;EAS_AF=0.3036;AMR_AF=0.2637;AFR_AF=0.357;EUR_AF=0.3777;SAS_AF=0.4826;AA=C|||;VT=SNP
22	50627188	rs11912419	C	T	100	PASS	AC=680;AF=0.135783;AN=5008;NS=2504;DP=18234;EAS_AF=0.0437;AMR_AF=0.0922;AFR_AF=0.0938;EUR_AF=0.163;SAS_AF=0.2904;AA=C|||;VT=SNP
22	50627253	rs1555050	C	T	100	PASS	AC=4004;AF=0.799521;AN=5008;NS=2504;DP=18259;EAS_AF=0.7788;AMR_AF=0.6801;AFR_AF=0.8381;EUR_AF=0.7704;SAS_AF=0.8834;AA=C|||;VT=SNP
22	50627704	rs5771217	G	T	100	PASS	AC=1861;AF=0.371605;AN=5008;NS=2504;DP=17096;EAS_AF=0.3194;AMR_AF=0.2666;AFR_AF=0.3775;EUR_AF=0.3807;SAS_AF=0.4826;AA=G|||;VT=SNP
22	50628451	rs4838812	A	G	100	PASS	AC=4153;AF=0.829273;AN=5008;NS=2504;DP=17723;EAS_AF=0.7768;AMR_AF=0.6455;AFR_AF=0.9803;EUR_AF=0.7664;SAS_AF=0.8742;AA=G|||;VT=SNP
22	50628996	rs56036086	G	A	100	PASS	AC=522;AF=0.104233;AN=5008;NS=2504;DP=14928;EAS_AF=0.0218;AMR_AF=0.0807;AFR_AF=0.0643;EUR_AF=0.1332;SAS_AF=0.2301;AA=g|||;VT=SNP
22	50629104	rs151004894	G	A	100	PASS	AC=115;AF=0.0229633;AN=5008;NS=2504;DP=14947;EAS_AF=0.0208;AMR_AF=0.0086;AFR_AF=0.0008;EUR_AF=0.0288;SAS_AF=0.0593;AA=G|||;VT=SNP
22	50629292	rs732405	T	G	100	PASS	AC=4150;AF=0.828674;AN=5008;NS=2504;DP=13487;EAS_AF=0.7768;AMR_AF=0.6729;AFR_AF=0.9849;EUR_AF=0.7296;SAS_AF=0.8834;AA=G|||;VT=SNP
22	50629872	rs73187247	C	T	100	PASS	AC=536;AF=0.107029;AN=5008;NS=2504;DP=19386;EAS_AF=0.0317;AMR_AF=0.0807;AFR_AF=0.0673;EUR_AF=0.1332;SAS_AF=0.2301;AA=C|||;VT=SNP
22	50630113	rs974570	G	A	100	PASS	AC=222;AF=0.0443291;AN=5008;NS=2504;DP=20535;EAS_AF=0.003;AMR_AF=0.0836;AFR_AF=0.0068;EUR_AF=0.0994;SAS_AF=0.0532;AA=G|||;VT=SNP
22	50630670	rs738339	C	T	100	PASS	AC=3115;AF=0.622005;AN=5008;NS=2504;DP=17037;EAS_AF=0.7163;AMR_AF=0.379;AFR_AF=0.7625;EUR_AF=0.4672;SAS_AF=0.6667;AA=C|||;VT=SNP
22	50630794	rs56308603	G	A	100	PASS	AC=682;AF=0.136182;AN=5008;NS=2504;DP=14345;EAS_AF=0.0526;AMR_AF=0.0922;AFR_AF=0.0915;EUR_AF=0.163;SAS_AF=0.2863;AA=G|||;VT=SNP
22	50630973	rs760756	G	A	100	PASS	AC=889;AF=0.177516;AN=5008;NS=2504;DP=21177;EAS_AF=0.2659;AMR_AF=0.1556;AFR_AF=0.0817;EUR_AF=0.2167;SAS_AF=0.1912;AA=G|||;VT=SNP
22	50631146	rs2341366	A	G	100	PASS	AC=1310;AF=0.261581;AN=5008;NS=2504;DP=16234;EAS_AF=0.2669;AMR_AF=0.1844;AFR_AF=0.3759;EUR_AF=0.2237;SAS_AF=0.1953;AA=a|||;VT=SNP
22	50631226	rs2341367	T	C	100	PASS	AC=4167;AF=0.832069;AN=5008;NS=2504;DP=14287;EAS_AF=0.7768;AMR_AF=0.6844;AFR_AF=0.9796;EUR_AF=0.7485;SAS_AF=0.8804;AA=C|||;VT=SNP
22	50632505	rs732710	C	T	100	PASS	AC=1094;AF=0.21845;AN=5008;NS=2504;DP=16647;EAS_AF=0.2659;AMR_AF=0.1715;AFR_AF=0.2284;EUR_AF=0.2167;SAS_AF=0.1912;AA=C|||;VT=SNP
22	50632963	rs6537637	G	T	100	PASS	AC=312;AF=0.0623003;AN=5008;NS=2504;DP=17459;EAS_AF=0.0208;AMR_AF=0.0173;AFR_AF=0.1452;EUR_AF=0.0288;SAS_AF=0.0593;AA=G|||;VT=SNP;EX_TARGET
22	50632964	rs6537638	A	T	100	PASS	AC=313;AF=0.0625;AN=5008;NS=2504;DP=17471;EAS_AF=0.0208;AMR_AF=0.0173;AFR_AF=0.146;EUR_AF=0.0288;SAS_AF=0.0593;AA=A|||;VT=SNP;EX_TARGET
22	50633048	rs730559	T	G	100	PASS	AC=1331;AF=0.265775;AN=5008;NS=2504;DP=18143;EAS_AF=0.253;AMR_AF=0.1816;AFR_AF=0.4115;EUR_AF=0.2177;SAS_AF=0.1912;AA=G|||;VT=SNP
22	50633686	rs6537639	T	C	100	PASS	AC=934;AF=0.186502;AN=5008;NS=2504;DP=17043;EAS_AF=0.0526;AMR_AF=0.1066;AFR_AF=0.2731;EUR_AF=0.162;SAS_AF=0.2894;AA=T|||;VT=SNP
22	50633890	rs9617045	G	A	100	PASS	AC=1148;AF=0.229233;AN=5008;NS=2504;DP=18375;EAS_AF=0.2659;AMR_AF=0.1744;AFR_AF=0.2678;EUR_AF=0.2167;SAS_AF=0.1912;AA=G|||;VT=SNP
22	50634526	rs73187249	G	A	100	PASS	AC=535;AF=0.106829;AN=5008;NS=2504;DP=16226;EAS_AF=0.0308;AMR_AF=0.0793;AFR_AF=0.0673;EUR_AF=0.1332;SAS_AF=0.2311;AA=G|||;VT=SNP
22	50634544	rs5771093	G	A	100	PASS	AC=1893;AF=0.377995;AN=5008;NS=2504;DP=16086;EAS_AF=0.3879;AMR_AF=0.3818;AFR_AF=0.4039;EUR_AF=0.3579;SAS_AF=0.3507;AA=G|||;VT=SNP
22	50634552	rs73187250	G	A	100	PASS	AC=560;AF=0.111821;AN=5008;NS=2504;DP=16128;EAS_AF=0.0317;AMR_AF=0.0807;AFR_AF=0.0847;EUR_AF=0.1332;SAS_AF=0.2311;AA=G|||;VT=SNP
22	50634587	rs12152137	C	T	100	PASS	AC=956;AF=0.190895;AN=5008;NS=2504;DP=15391;EAS_AF=0.2589;AMR_AF=0.17;AFR_AF=0.1044;EUR_AF=0.2386;SAS_AF=0.2035;AA=C|||;VT=SNP
22	50634951	rs77364321	C	T	100	PASS	AC=105;AF=0.0209665;AN=5008;NS=2504;DP=15908;EAS_AF=0.0139;AMR_AF=0.0086;AFR_AF=0.0008;EUR_AF=0.0258;SAS_AF=0.0593;AA=C|||;VT=SNP
22	50635120	rs4084289	A	G	100	PASS	AC=4164;AF=0.83147;AN=5008;NS=2504;DP=15887;EAS_AF=0.7688;AMR_AF=0.6816;AFR_AF=0.9849;EUR_AF=0.7485;SAS_AF=0.8804;AA=G|||;VT=SNP
22	50635193	rs4084288	G	A	100	PASS	AC=1022;AF=0.204073;AN=5008;NS=2504;DP=12697;EAS_AF=0.3294;AMR_AF=0.1801;AFR_AF=0.0817;EUR_AF=0.2266;SAS_AF=0.2342;AA=G|||;VT=SNP
22	50635332	rs9628304	C	T	100	PASS	AC=1899;AF=0.379193;AN=5008;NS=2504;DP=14555;EAS_AF=0.3869;AMR_AF=0.3804;AFR_AF=0.41;EUR_AF=0.3579;SAS_AF=0.3507;AA=C|||;VT=SNP
22	50635627	rs5771095	C	T	100	PASS	AC=1914;AF=0.382188;AN=5008;NS=2504;DP=13514;EAS_AF=0.3869;AMR_AF=0.3775;AFR_AF=0.4115;EUR_AF=0.3579;SAS_AF=0.3661;AA=C|||;VT=SNP
22	50635848	rs2272844	C	G	100	PASS	AC=913;AF=0.182308;AN=5008;NS=2504;DP=15493;EAS_AF=0.2579;AMR_AF=0.1556;AFR_AF=0.1082;EUR_AF=0.2167;SAS_AF=0.1881;AA=C|||;VT=SNP;EX_TARGET
22	50636086	rs117073176	C	A	100	PASS	AC=105;AF=0.0209665;AN=5008;NS=2504;DP=15028;EAS_AF=0.0139;AMR_AF=0.0086;AFR_AF=0.0008;EUR_AF=0.0258;SAS_AF=0.0593;AA=C|||;VT=SNP
22	50636097	rs115013776	G	A	100	PASS	AC=131;AF=0.0261581;AN=5008;NS=2504;DP=15088;EAS_AF=0.0139;AMR_AF=0.0115;AFR_AF=0.0182;EUR_AF=0.0268;SAS_AF=0.0593;AA=G|||;VT=SNP
22	50637193	rs3747941	A	G	100	PASS	AC=4564;AF=0.911342;AN=5008;NS=2504;DP=13899;EAS_AF=0.9395;AMR_AF=0.8833;AFR_AF=0.9818;EUR_AF=0.8141;SAS_AF=0.907;AA=G|||;VT=SNP
22	50637597	rs8238	G	C	100	PASS	AC=2829;AF=0.564896;AN=5008;NS=2504;DP=19251;EAS_AF=0.5605;AMR_AF=0.5648;AFR_AF=0.5522;EUR_AF=0.5596;SAS_AF=0.592;AA=C|||;VT=SNP;EX_TARGET
22	50637922	rs6712	G	C	100	PASS	AC=459;AF=0.0916534;AN=5008;NS=2504;DP=16966;EAS_AF=0.0308;AMR_AF=0.0764;AFR_AF=0.0106;EUR_AF=0.1342;SAS_AF=0.2311;AA=A|||;VT=SNP
22	50638086	rs2272845	C	G	100	PASS	AC=906;AF=0.180911;AN=5008;NS=2504;DP=18967;EAS_AF=0.256;AMR_AF=0.1628;AFR_AF=0.0787;EUR_AF=0.2376;SAS_AF=0.1963;AA=C|||;VT=SNP
22	50638953	rs1009610	A	G	100	PASS	AC=3217;AF=0.642372;AN=5008;NS=2504;DP=10217;EAS_AF=0.5337;AMR_AF=0.5231;AFR_AF=0.8283;EUR_AF=0.5378;SAS_AF=0.6953;AA=G|||;VT=SNP
22	50639059	rs28668373	G	T	100	PASS	AC=1939;AF=0.387181;AN=5008;NS=2504;DP=7343;EAS_AF=0.3879;AMR_AF=0.379;AFR_AF=0.4365;EUR_AF=0.3579;SAS_AF=0.3558;AA=G|||;VT=SNP
22	50639473	rs5771225	T	C	100	PASS	AC=3220;AF=0.642971;AN=5008;NS=2504;DP=4956;EAS_AF=0.5397;AMR_AF=0.5231;AFR_AF=0.8283;EUR_AF=0.5368;SAS_AF=0.6933;AA=C|||;VT=SNP;EX_TARGET
22	50639528	rs5771226	T	C	100	PASS	AC=3221;AF=0.643171;AN=5008;NS=2504;DP=5425;EAS_AF=0.5397;AMR_AF=0.5231;AFR_AF=0.8283;EUR_AF=0.5368;SAS_AF=0.6943;AA=C|||;VT=SNP;EX_TARGET
22	50639636	rs6010201	C	G	100	PASS	AC=3044;AF=0.607827;AN=5008;NS=2504;DP=4185;EAS_AF=0.5397;AMR_AF=0.5072;AFR_AF=0.7027;EUR_AF=0.5368;SAS_AF=0.6943;AA=G|||;VT=SNP;EX_TARGET
22	50639778	rs3747942	T	C	100	PASS	AC=3047;AF=0.608427;AN=5008;NS=2504;DP=4756;EAS_AF=0.5397;AMR_AF=0.5072;AFR_AF=0.7035;EUR_AF=0.5388;SAS_AF=0.6943;AA=C|||;VT=SNP;EX_TARGET
22	50639965	rs2272846	C	A	100	PASS	AC=3044;AF=0.607827;AN=5008;NS=2504;DP=7227;EAS_AF=0.5397;AMR_AF=0.5072;AFR_AF=0.7035;EUR_AF=0.5368;SAS_AF=0.6933;AA=C|||;VT=SNP;EX_TARGET
22	50641351	rs4395345	G	A	100	PASS	AC=4203;AF=0.839257;AN=5008;NS=2504;DP=15985;EAS_AF=0.7966;AMR_AF=0.683;AFR_AF=0.9841;EUR_AF=0.7545;SAS_AF=0.8855;AA=A|||;VT=SNP
22	50642359	rs73187254	C	T	100	PASS	AC=719;AF=0.14357;AN=5008;NS=2504;DP=20630;EAS_AF=0.0724;AMR_AF=0.0908;AFR_AF=0.0953;EUR_AF=0.166;SAS_AF=0.2965;AA=C|||;VT=SNP
22	50642777	rs4838861	C	T	100	PASS	AC=2897;AF=0.578474;AN=5008;NS=2504;DP=17637;EAS_AF=0.5417;AMR_AF=0.5245;AFR_AF=0.5454;EUR_AF=0.5775;SAS_AF=0.7004;AA=C|||;VT=SNP
22	50642793	rs4838814	C	G	100	PASS	AC=3073;AF=0.613618;AN=5008;NS=2504;DP=17726;EAS_AF=0.5427;AMR_AF=0.5418;AFR_AF=0.6679;EUR_AF=0.5785;SAS_AF=0.7004;AA=C|||;VT=SNP
22	50643629	rs4838862	G	A	100	PASS	AC=3004;AF=0.59984;AN=5008;NS=2504;DP=24449;EAS_AF=0.5407;AMR_AF=0.5303;AFR_AF=0.677;EUR_AF=0.5805;SAS_AF=0.6258;AA=G|||;VT=SNP
22	50644177	rs6010202	G	A	100	PASS	AC=1987;AF=0.396765;AN=5008;NS=2504;DP=16365;EAS_AF=0.3879;AMR_AF=0.4092;AFR_AF=0.4281;EUR_AF=0.3956;SAS_AF=0.3558;AA=g|||;VT=SNP
22	50644480	rs56109781	T	C	100	PASS	AC=3157;AF=0.630391;AN=5008;NS=2504;DP=19680;EAS_AF=0.5853;AMR_AF=0.536;AFR_AF=0.7057;EUR_AF=0.5825;SAS_AF=0.6912;AA=C|||;VT=SNP
22	50644969	rs2294399	G	A	100	PASS	AC=1984;AF=0.396166;AN=5008;NS=2504;DP=21419;EAS_AF=0.3849;AMR_AF=0.4049;AFR_AF=0.4297;EUR_AF=0.3966;SAS_AF=0.3558;AA=G|||;VT=SNP
22	50645219	rs11913090	G	A	100	PASS	AC=707;AF=0.141174;AN=5008;NS=2504;DP=18696;EAS_AF=0.0714;AMR_AF=0.0922;AFR_AF=0.0946;EUR_AF=0.171;SAS_AF=0.2802;AA=G|||;VT=SNP
22	50645650	rs55914750	C	T	100	PASS	AC=1995;AF=0.398363;AN=5008;NS=2504;DP=17680;EAS_AF=0.3899;AMR_AF=0.4092;AFR_AF=0.4312;EUR_AF=0.3976;SAS_AF=0.3558;AA=C|||;VT=SNP
22	50646202	rs2272847	G	A	100	PASS	AC=3526;AF=0.704073;AN=5008;NS=2504;DP=19595;EAS_AF=0.7649;AMR_AF=0.5937;AFR_AF=0.8865;EUR_AF=0.5905;SAS_AF=0.59;AA=A|||;VT=SNP
22	50646318	rs2272848	G	A	100	PASS	AC=3709;AF=0.740615;AN=5008;NS=2504;DP=16382;EAS_AF=0.8075;AMR_AF=0.6037;AFR_AF=0.9107;EUR_AF=0.6223;SAS_AF=0.6605;AA=A|||;VT=SNP
22	50646675	rs149039121	A	G	100	PASS	AC=208;AF=0.0415335;AN=5008;NS=2504;DP=17228;EAS_AF=0.123;AMR_AF=0.0288;AFR_AF=0.0015;EUR_AF=0.0139;SAS_AF=0.0491;AA=A|||;VT=SNP
22	50646936	rs5771102	G	C	100	PASS	AC=3515;AF=0.701877;AN=5008;NS=2504;DP=17711;EAS_AF=0.7649;AMR_AF=0.5937;AFR_AF=0.8623;EUR_AF=0.6123;SAS_AF=0.589;AA=C|||;VT=SNP;EX_TARGET
22	50647375	rs760743	C	T	100	PASS	AC=1991;AF=0.397564;AN=5008;NS=2504;DP=11897;EAS_AF=0.3879;AMR_AF=0.4092;AFR_AF=0.4297;EUR_AF=0.3966;SAS_AF=0.3569;AA=C|||;VT=SNP
22	50647448	rs55958053	T	G	100	PASS	AC=548;AF=0.109425;AN=5008;NS=2504;DP=11079;EAS_AF=0.0317;AMR_AF=0.0821;AFR_AF=0.0719;EUR_AF=0.1392;SAS_AF=0.229;AA=T|||;VT=SNP
22	50647966	rs4602327	A	G	100	PASS	AC=2930;AF=0.585064;AN=5008;NS=2504;DP=17773;EAS_AF=0.6111;AMR_AF=0.5562;AFR_AF=0.5711;EUR_AF=0.5477;SAS_AF=0.636;AA=G|||;VT=SNP
22	50647969	rs4611754	C	T	100	PASS	AC=1037;AF=0.207069;AN=5008;NS=2504;DP=17888;EAS_AF=0.253;AMR_AF=0.147;AFR_AF=0.2413;EUR_AF=0.1789;SAS_AF=0.1851;AA=C|||;VT=SNP
22	50648002	rs116517135	T	A	100	PASS	AC=675;AF=0.134784;AN=5008;NS=2504;DP=18258;EAS_AF=0.3323;AMR_AF=0.0476;AFR_AF=0.0749;EUR_AF=0.0736;SAS_AF=0.137;AA=T|||;VT=SNP
22	50648223	rs140144566	G	T	100	PASS	AC=163;AF=0.0325479;AN=5008;NS=2504;DP=15266;EAS_AF=0.0437;AMR_AF=0.0101;AFR_AF=0.0076;EUR_AF=0.0328;SAS_AF=0.0706;AA=G|||;VT=SNP
22	50648577	rs2294401	C	T	100	PASS	AC=815;AF=0.16274;AN=5008;NS=2504;DP=16657;EAS_AF=0.248;AMR_AF=0.1311;AFR_AF=0.0847;EUR_AF=0.1809;SAS_AF=0.184;AA=c|||;VT=SNP;EX_TARGET
22	50649545	rs4838863	A	G	100	PASS	AC=4751;AF=0.948682;AN=5008;NS=2504;DP=21647;EAS_AF=0.9187;AMR_AF=0.9424;AFR_AF=0.9977;EUR_AF=0.9215;SAS_AF=0.9458;AA=G|||;VT=SNP
22	50649560	rs7292228	C	G	100	PASS	AC=2046;AF=0.408546;AN=5008;NS=2504;DP=22196;EAS_AF=0.4067;AMR_AF=0.4107;AFR_AF=0.4554;EUR_AF=0.3986;SAS_AF=0.3558;AA=C|||;VT=SNP
22	50650597	rs5771237	G	C	100	PASS	AC=3532;AF=0.705272;AN=5008;NS=2504;DP=18133;EAS_AF=0.7649;AMR_AF=0.5965;AFR_AF=0.8896;EUR_AF=0.5915;SAS_AF=0.589;AA=C|||;VT=SNP
22	50651839	rs5771104	G	A	100	PASS	AC=1924;AF=0.384185;AN=5008;NS=2504;DP=21899;EAS_AF=0.3938;AMR_AF=0.3963;AFR_AF=0.3971;EUR_AF=0.3976;SAS_AF=0.3344;AA=G|||;VT=SNP
22	50652427	rs11703673	C	T	100	PASS	AC=1285;AF=0.256589;AN=5008;NS=2504;DP=18892;EAS_AF=0.0615;AMR_AF=0.3501;AFR_AF=0.348;EUR_AF=0.3241;SAS_AF=0.1984;AA=C|||;VT=SNP
22	50652546	rs5771238	A	G	100	PASS	AC=630;AF=0.125799;AN=5008;NS=2504;DP=19793;EAS_AF=0.3393;AMR_AF=0.0519;AFR_AF=0.0378;EUR_AF=0.0706;SAS_AF=0.1339;AA=A|||;VT=SNP
22	50652771	rs4293651	G	A	100	PASS	AC=158;AF=0.0315495;AN=5008;NS=2504;DP=16483;EAS_AF=0.0417;AMR_AF=0.0086;AFR_AF=0.0053;EUR_AF=0.0318;SAS_AF=0.0726;AA=g|||;VT=SNP
22	50652866	rs2013437	T	C	100	PASS	AC=1945;AF=0.388379;AN=5008;NS=2504;DP=19626;EAS_AF=0.3958;AMR_AF=0.4078;AFR_AF=0.4047;EUR_AF=0.3976;SAS_AF=0.3354;AA=T|||;VT=SNP
22	50653018	rs13058530	G	A	100	PASS	AC=815;AF=0.16274;AN=5008;NS=2504;DP=18044;EAS_AF=0.253;AMR_AF=0.1254;AFR_AF=0.1006;EUR_AF=0.163;SAS_AF=0.18;AA=G|||;VT=SNP
22	50653099	rs2013430	T	C	100	PASS	AC=3537;AF=0.70627;AN=5008;NS=2504;DP=18769;EAS_AF=0.7688;AMR_AF=0.5951;AFR_AF=0.8888;EUR_AF=0.5924;SAS_AF=0.591;AA=C|||;VT=SNP
22	50653895	rs909687	G	C	100	PASS	AC=3542;AF=0.707268;AN=5008;NS=2504;DP=11617;EAS_AF=0.7639;AMR_AF=0.5922;AFR_AF=0.882;EUR_AF=0.6103;SAS_AF=0.5941;AA=c|||;VT=SNP
22	50654428	rs2294402	T	G	100	PASS	AC=2416;AF=0.482428;AN=5008;NS=2504;DP=13889;EAS_AF=0.505;AMR_AF=0.4467;AFR_AF=0.6097;EUR_AF=0.4135;SAS_AF=0.3834;AA=T|||;VT=SNP
22	50654888	rs2038049	G	C	100	PASS	AC=1978;AF=0.394968;AN=5008;NS=2504;DP=17298;EAS_AF=0.3958;AMR_AF=0.4121;AFR_AF=0.4281;EUR_AF=0.3976;SAS_AF=0.3344;AA=G|||;VT=SNP
22	50655098	rs2272851	A	G	100	PASS	AC=3564;AF=0.711661;AN=5008;NS=2504;DP=17840;EAS_AF=0.7659;AMR_AF=0.5994;AFR_AF=0.8888;EUR_AF=0.6163;SAS_AF=0.5941;AA=G|||;VT=SNP;EX_TARGET
22	50655676	rs2272852	G	A	100	PASS	AC=155;AF=0.0309505;AN=5008;NS=2504;DP=9860;EAS_AF=0.0427;AMR_AF=0.0086;AFR_AF=0.003;EUR_AF=0.0348;SAS_AF=0.0685;AA=G|||;VT=SNP;EX_TARGET
22	50656053	rs2281116	T	A	100	PASS	AC=842;AF=0.168131;AN=5008;NS=2504;DP=15009;EAS_AF=0.252;AMR_AF=0.1427;AFR_AF=0.0817;EUR_AF=0.1978;SAS_AF=0.1861;AA=T|||;VT=SNP
22	50656096	rs2038050	A	G	100	PASS	AC=4344;AF=0.867412;AN=5008;NS=2504;DP=15528;EAS_AF=0.8631;AMR_AF=0.7478;AFR_AF=0.8502;EUR_AF=0.9195;SAS_AF=0.9264;AA=G|||;VT=SNP
22	50656428	rs35381394	G	A	100	PASS	AC=220;AF=0.0439297;AN=5008;NS=2504;DP=14010;EAS_AF=0.004;AMR_AF=0.0865;AFR_AF=0.0068;EUR_AF=0.0974;SAS_AF=0.0501;AA=G|||;VT=SNP;EX_TARGET
22	50657112	rs11912397	C	T	100	PASS	AC=541;AF=0.108027;AN=5008;NS=2504;DP=16424;EAS_AF=0.0317;AMR_AF=0.0821;AFR_AF=0.0681;EUR_AF=0.1382;SAS_AF=0.228;AA=C|||;VT=SNP;EX_TARGET
22	50658274	rs2272854	C	G	100	PASS	AC=1970;AF=0.393371;AN=5008;NS=2504;DP=19332;EAS_AF=0.3948;AMR_AF=0.4006;AFR_AF=0.4054;EUR_AF=0.4006;SAS_AF=0.363;AA=C|||;VT=SNP
22	50658424	rs11703226	T	C	100	PASS	AC=2139;AF=0.427117;AN=5008;NS=2504;DP=17636;EAS_AF=0.3948;AMR_AF=0.4481;AFR_AF=0.4629;EUR_AF=0.4414;SAS_AF=0.3824;AA=T|||;VT=SNP;EX_TARGET
22	50658570	rs17248273	A	G	100	PASS	AC=2044;AF=0.408147;AN=5008;NS=2504;DP=16869;EAS_AF=0.3929;AMR_AF=0.4121;AFR_AF=0.4614;EUR_AF=0.3956;SAS_AF=0.362;AA=A|||;VT=SNP
22	50658698	rs5771107	T	A	100	PASS	AC=809;AF=0.161542;AN=5008;NS=2504;DP=20207;EAS_AF=0.255;AMR_AF=0.1354;AFR_AF=0.0885;EUR_AF=0.164;SAS_AF=0.18;AA=T|||;VT=SNP;EX_TARGET
22	50661869	rs5771242	T	C	100	PASS	AC=4263;AF=0.851238;AN=5008;NS=2504;DP=21368;EAS_AF=0.8403;AMR_AF=0.6859;AFR_AF=0.9841;EUR_AF=0.7704;SAS_AF=0.8834;AA=C|||;VT=SNP
22	50662037	rs5771243	G	A	100	PASS	AC=1957;AF=0.390775;AN=5008;NS=2504;DP=18861;EAS_AF=0.3919;AMR_AF=0.4006;AFR_AF=0.4047;EUR_AF=0.3976;SAS_AF=0.3569;AA=G|||;VT=SNP
22	50663421	rs73187269	C	T	100	PASS	AC=543;AF=0.108427;AN=5008;NS=2504;DP=10219;EAS_AF=0.0327;AMR_AF=0.0821;AFR_AF=0.0681;EUR_AF=0.1382;SAS_AF=0.229;AA=C|||;VT=SNP
22	50664612	rs4838865	A	G	100	PASS	AC=4301;AF=0.858826;AN=5008;NS=2504;DP=15275;EAS_AF=0.8492;AMR_AF=0.6902;AFR_AF=0.9849;EUR_AF=0.7773;SAS_AF=0.9018;AA=G|||;VT=SNP;EX_TARGET
22	50665776	rs730937	G	A	100	PASS	AC=402;AF=0.0802716;AN=5008;NS=2504;DP=16180;EAS_AF=0.2748;AMR_AF=0.0216;AFR_AF=0.003;EUR_AF=0.0288;SAS_AF=0.0787;AA=G|||;VT=SNP
22	50665860	rs730936	T	C	100	PASS	AC=1134;AF=0.226438;AN=5008;NS=2504;DP=17351;EAS_AF=0.2381;AMR_AF=0.1671;AFR_AF=0.2912;EUR_AF=0.1978;SAS_AF=0.1984;AA=T|||;VT=SNP
22	50666087	rs62239325	T	C	100	PASS	AC=253;AF=0.0505192;AN=5008;NS=2504;DP=17001;EAS_AF=0.003;AMR_AF=0.0994;AFR_AF=0.0083;EUR_AF=0.1123;SAS_AF=0.0583;AA=T|||;VT=SNP
22	50666223	rs56133520	G	A	100	PASS	AC=548;AF=0.109425;AN=5008;NS=2504;DP=15842;EAS_AF=0.0615;AMR_AF=0.0519;AFR_AF=0.0477;EUR_AF=0.1382;SAS_AF=0.2536;AA=G|||;VT=SNP
22	50666507	rs55899818	C	T	100	PASS	AC=880;AF=0.175719;AN=5008;NS=2504;DP=17655;EAS_AF=0.2798;AMR_AF=0.3329;AFR_AF=0.0174;EUR_AF=0.2197;SAS_AF=0.1258;AA=T|||;VT=SNP;EX_TARGET
22	50667565	rs73187272	G	A	100	PASS	AC=575;AF=0.114816;AN=5008;NS=2504;DP=18301;EAS_AF=0.0208;AMR_AF=0.062;AFR_AF=0.0794;EUR_AF=0.1402;SAS_AF=0.271;AA=G|||;VT=SNP
22	50668807	rs8184965	A	G	100	PASS	AC=3496;AF=0.698083;AN=5008;NS=2504;DP=17702;EAS_AF=0.749;AMR_AF=0.5807;AFR_AF=0.8752;EUR_AF=0.6193;SAS_AF=0.5706;AA=N|||;VT=SNP
22	50669287	rs79823474	C	T	100	PASS	AC=257;AF=0.0513179;AN=5008;NS=2504;DP=16017;EAS_AF=0.1359;AMR_AF=0.0259;AFR_AF=0.0333;EUR_AF=0.0129;SAS_AF=0.046;AA=c|||;VT=SNP
22	50669373	rs6010212	A	G	100	PASS	AC=594;AF=0.11861;AN=5008;NS=2504;DP=13923;EAS_AF=0.1359;AMR_AF=0.0432;AFR_AF=0.2791;EUR_AF=0.0129;SAS_AF=0.046;AA=N|||;VT=SNP
22	50669642	rs77256613	G	T	100	PASS	AC=260;AF=0.0519169;AN=5008;NS=2504;DP=16524;EAS_AF=0.1359;AMR_AF=0.0259;AFR_AF=0.0348;EUR_AF=0.0129;SAS_AF=0.047;AA=G|||;VT=SNP
22	50669926	rs80104211	C	G	100	PASS	AC=256;AF=0.0511182;AN=5008;NS=2504;DP=19342;EAS_AF=0.1329;AMR_AF=0.0259;AFR_AF=0.0348;EUR_AF=0.0129;SAS_AF=0.046;AA=C|||;VT=SNP
22	50670063	rs77767060	C	T	100	PASS	AC=258;AF=0.0515176;AN=5008;NS=2504;DP=13996;EAS_AF=0.1339;AMR_AF=0.0259;AFR_AF=0.034;EUR_AF=0.0129;SAS_AF=0.0481;AA=C|||;VT=SNP
22	50670149	rs62239326	G	A	100	PASS	AC=336;AF=0.0670927;AN=5008;NS=2504;DP=12682;EAS_AF=0.004;AMR_AF=0.1095;AFR_AF=0.0068;EUR_AF=0.1481;SAS_AF=0.1002;AA=G|||;VT=SNP
22	50670416	rs78448184	G	A	100	PASS	AC=259;AF=0.0517173;AN=5008;NS=2504;DP=14767;EAS_AF=0.1359;AMR_AF=0.0259;AFR_AF=0.0348;EUR_AF=0.0129;SAS_AF=0.046;AA=G|||;VT=SNP
22	50670652	rs74846043	A	G	100	PASS	AC=259;AF=0.0517173;AN=5008;NS=2504;DP=15158;EAS_AF=0.1359;AMR_AF=0.0259;AFR_AF=0.0348;EUR_AF=0.0129;SAS_AF=0.046;AA=a|||;VT=SNP
22	50672097	rs17248301	T	C	100	PASS	AC=259;AF=0.0517173;AN=5008;NS=2504;DP=20908;EAS_AF=0.1359;AMR_AF=0.0259;AFR_AF=0.0348;EUR_AF=0.0129;SAS_AF=0.046;AA=C|||;VT=SNP
22	50672154	rs17836662	G	A	100	PASS	AC=1683;AF=0.336062;AN=5008;NS=2504;DP=18453;EAS_AF=0.3552;AMR_AF=0.2622;AFR_AF=0.2761;EUR_AF=0.4076;SAS_AF=0.3763;AA=G|||;VT=SNP
22	50672228	rs76969909	G	A	100	PASS	AC=258;AF=0.0515176;AN=5008;NS=2504;DP=18821;EAS_AF=0.1349;AMR_AF=0.0259;AFR_AF=0.0348;EUR_AF=0.0129;SAS_AF=0.046;AA=g|||;VT=SNP
22	50672233	rs78956285	C	T	100	PASS	AC=258;AF=0.0515176;AN=5008;NS=2504;DP=18996;EAS_AF=0.1349;AMR_AF=0.0259;AFR_AF=0.0348;EUR_AF=0.0129;SAS_AF=0.046;AA=c|||;VT=SNP
22	50672239	rs75443122	G	A	100	PASS	AC=258;AF=0.0515176;AN=5008;NS=2504;DP=19227;EAS_AF=0.1349;AMR_AF=0.0259;AFR_AF=0.0348;EUR_AF=0.0129;SAS_AF=0.046;AA=g|||;VT=SNP
22	50672250	rs75807712	G	C	100	PASS	AC=258;AF=0.0515176;AN=5008;NS=2504;DP=19627;EAS_AF=0.1349;AMR_AF=0.0259;AFR_AF=0.0348;EUR_AF=0.0129;SAS_AF=0.046;AA=g|||;VT=SNP
22	50672479	rs13055135	A	G	100	PASS	AC=3622;AF=0.723243;AN=5008;NS=2504;DP=18415;EAS_AF=0.6687;AMR_AF=0.6037;AFR_AF=0.7284;EUR_AF=0.7247;SAS_AF=0.8558;AA=a|||;VT=SNP
22	50673250	rs111569990	C	T	100	PASS	AC=781;AF=0.15595;AN=5008;NS=2504;DP=24649;EAS_AF=0.248;AMR_AF=0.2205;AFR_AF=0.056;EUR_AF=0.1521;SAS_AF=0.1544;AA=-|||;VT=SNP
22	50674232	rs5771256	G	A	100	PASS	AC=3637;AF=0.726238;AN=5008;NS=2504;DP=15553;EAS_AF=0.6786;AMR_AF=0.6037;AFR_AF=0.73;EUR_AF=0.7276;SAS_AF=0.8558;AA=G|||;VT=SNP
22	50675648	rs5771258	C	A	100	PASS	AC=4190;AF=0.836661;AN=5008;NS=2504;DP=16670;EAS_AF=0.8065;AMR_AF=0.6484;AFR_AF=0.9841;EUR_AF=0.7396;SAS_AF=0.9018;AA=A|||;VT=SNP
22	50675962	rs5771259	G	A	100	PASS	AC=829;AF=0.165535;AN=5008;NS=2504;DP=17498;EAS_AF=0.246;AMR_AF=0.2219;AFR_AF=0.0908;EUR_AF=0.1541;SAS_AF=0.1554;AA=G|||;VT=SNP
22	50676259	rs7511006	T	C	100	PASS	AC=1413;AF=0.282149;AN=5008;NS=2504;DP=18993;EAS_AF=0.3562;AMR_AF=0.2478;AFR_AF=0.0802;EUR_AF=0.4046;SAS_AF=0.3773;AA=T|||;VT=SNP
22	50676459	rs9628271	A	G	100	PASS	AC=3908;AF=0.780351;AN=5008;NS=2504;DP=19680;EAS_AF=0.8056;AMR_AF=0.6311;AFR_AF=0.7814;EUR_AF=0.7386;SAS_AF=0.9018;AA=G|||;VT=SNP
22	50676839	rs6010213	T	C	100	PASS	AC=3922;AF=0.783147;AN=5008;NS=2504;DP=12330;EAS_AF=0.8056;AMR_AF=0.6311;AFR_AF=0.792;EUR_AF=0.7386;SAS_AF=0.9018;AA=C|||;VT=SNP
22	50677454	rs7290710	C	T	100	PASS	AC=1411;AF=0.281749;AN=5008;NS=2504;DP=15803;EAS_AF=0.3562;AMR_AF=0.2478;AFR_AF=0.0787;EUR_AF=0.4046;SAS_AF=0.3773;AA=C|||;VT=SNP
22	50678571	rs5771109	T	C	100	PASS	AC=1924;AF=0.384185;AN=5008;NS=2504;DP=20348;EAS_AF=0.3601;AMR_AF=0.2839;AFR_AF=0.444;EUR_AF=0.4056;SAS_AF=0.3773;AA=T|||;VT=SNP
22	50679436	rs113872034	G	A	100	PASS	AC=806;AF=0.160942;AN=5008;NS=2504;DP=16796;EAS_AF=0.0675;AMR_AF=0.0893;AFR_AF=0.1467;EUR_AF=0.166;SAS_AF=0.3221;AA=G|||;VT=SNP
22	50679471	rs6010216	C	T	100	PASS	AC=3924;AF=0.783546;AN=5008;NS=2504;DP=16848;EAS_AF=0.8056;AMR_AF=0.6311;AFR_AF=0.795;EUR_AF=0.7366;SAS_AF=0.9018;AA=T|||;VT=SNP
22	50679678	rs118013066	T	C	100	PASS	AC=146;AF=0.0291534;AN=5008;NS=2504;DP=19569;EAS_AF=0.0496;AMR_AF=0.0231;AFR_AF=0.0008;EUR_AF=0.0258;SAS_AF=0.0542;AA=T|||;VT=SNP
22	50679758	rs7290465	A	G	100	PASS	AC=3637;AF=0.726238;AN=5008;NS=2504;DP=18420;EAS_AF=0.6786;AMR_AF=0.6037;AFR_AF=0.7292;EUR_AF=0.7286;SAS_AF=0.8558;AA=A|||;VT=SNP
22	50680015	rs150530006	G	A	100	PASS	AC=146;AF=0.0291534;AN=5008;NS=2504;DP=24212;EAS_AF=0.0496;AMR_AF=0.0231;AFR_AF=0.0008;EUR_AF=0.0258;SAS_AF=0.0542;AA=G|||;VT=SNP
22	50680490	rs5771266	G	A	100	PASS	AC=697;AF=0.139177;AN=5008;NS=2504;DP=13451;EAS_AF=0.244;AMR_AF=0.2061;AFR_AF=0.0227;EUR_AF=0.1342;SAS_AF=0.1462;AA=G|||;VT=SNP
22	50681029	rs7364173	T	C	100	PASS	AC=1890;AF=0.377396;AN=5008;NS=2504;DP=20067;EAS_AF=0.3571;AMR_AF=0.2824;AFR_AF=0.4213;EUR_AF=0.4056;SAS_AF=0.3773;AA=T|||;VT=SNP
22	50682865	rs5771270	G	A	100	PASS	AC=1410;AF=0.28155;AN=5008;NS=2504;DP=15545;EAS_AF=0.3562;AMR_AF=0.2478;AFR_AF=0.0802;EUR_AF=0.4026;SAS_AF=0.3763;AA=G|||;VT=SNP;EX_TARGET
22	50684296	rs13058062	T	C	100	PASS	AC=4328;AF=0.864217;AN=5008;NS=2504;DP=18214;EAS_AF=0.8641;AMR_AF=0.7709;AFR_AF=0.9849;EUR_AF=0.7356;SAS_AF=0.8998;AA=C|||;VT=SNP;EX_TARGET
22	50684312	rs5771271	G	A	100	PASS	AC=637;AF=0.127196;AN=5008;NS=2504;DP=18083;EAS_AF=0.3413;AMR_AF=0.0562;AFR_AF=0.0068;EUR_AF=0.1203;SAS_AF=0.1268;AA=G|||;VT=SNP;EX_TARGET
22	50684708	rs2294404	G	A	100	PASS	AC=838;AF=0.167332;AN=5008;NS=2504;DP=21448;EAS_AF=0.249;AMR_AF=0.2262;AFR_AF=0.1029;EUR_AF=0.1531;SAS_AF=0.1431;AA=g|||;VT=SNP;EX_TARGET
22	50685508	rs4838866	A	G	100	PASS	AC=4493;AF=0.897165;AN=5008;NS=2504;DP=20505;EAS_AF=0.8909;AMR_AF=0.8156;AFR_AF=0.9523;EUR_AF=0.8509;SAS_AF=0.9346;AA=G|||;VT=SNP
22	50686830	rs35820251	G	A	100	PASS	AC=188;AF=0.0375399;AN=5008;NS=2504;DP=16824;EAS_AF=0.0833;AMR_AF=0.0317;AFR_AF=0.0008;EUR_AF=0.0288;SAS_AF=0.0532;AA=G|||;VT=SNP;EX_TARGET
22	50687178	rs41283469	C	T	100	PASS	AC=188;AF=0.0375399;AN=5008;NS=2504;DP=17267;EAS_AF=0.0833;AMR_AF=0.0317;AFR_AF=0.0008;EUR_AF=0.0288;SAS_AF=0.0532;AA=C|||;VT=SNP;EX_TARGET
22	50687328	rs76646287	C	A	100	PASS	AC=188;AF=0.0375399;AN=5008;NS=2504;DP=13021;EAS_AF=0.0833;AMR_AF=0.0317;AFR_AF=0.0008;EUR_AF=0.0288;SAS_AF=0.0532;AA=C|||;VT=SNP;EX_TARGET
22	50687595	rs75455741	A	G	100	PASS	AC=281;AF=0.0561102;AN=5008;NS=2504;DP=9162;EAS_AF=0.0873;AMR_AF=0.0389;AFR_AF=0.0635;EUR_AF=0.0298;SAS_AF=0.0532;AA=G|||;VT=SNP;EX_TARGET
22	50688235	rs738334	T	C	100	PASS	AC=4362;AF=0.871006;AN=5008;NS=2504;DP=17254;EAS_AF=0.8681;AMR_AF=0.83;AFR_AF=0.9849;EUR_AF=0.7078;SAS_AF=0.9172;AA=C|||;VT=SNP
22	50688348	rs1555048	A	G	100	PASS	AC=4364;AF=0.871406;AN=5008;NS=2504;DP=19218;EAS_AF=0.8671;AMR_AF=0.83;AFR_AF=0.9871;EUR_AF=0.7078;SAS_AF=0.9172;AA=G|||;VT=SNP;EX_TARGET
22	50689002	rs77003572	G	A	100	PASS	AC=202;AF=0.0403355;AN=5008;NS=2504;DP=15059;EAS_AF=0.0942;AMR_AF=0.0317;AFR_AF=0.0008;EUR_AF=0.0318;SAS_AF=0.0532;AA=G|||;VT=SNP
22	50689030	rs909688	A	G	100	PASS	AC=3986;AF=0.795927;AN=5008;NS=2504;DP=14355;EAS_AF=0.8681;AMR_AF=0.8127;AFR_AF=0.7126;EUR_AF=0.7038;SAS_AF=0.9172;AA=G|||;VT=SNP
22	50689900	rs117898360	T	C	100	PASS	AC=207;AF=0.0413339;AN=5008;NS=2504;DP=10273;EAS_AF=0.0982;AMR_AF=0.0317;AFR_AF=0.0008;EUR_AF=0.0328;SAS_AF=0.0532;AA=T|||;VT=SNP
22	50690050	rs79016563	G	A	100	PASS	AC=231;AF=0.0461262;AN=5008;NS=2504;DP=12209;EAS_AF=0.0387;AMR_AF=0.1167;AFR_AF=0.0166;EUR_AF=0.0477;SAS_AF=0.0419;AA=g|||;VT=SNP
22	50690322	rs2341111	G	C	100	PASS	AC=4355;AF=0.869609;AN=5008;NS=2504;DP=16102;EAS_AF=0.869;AMR_AF=0.8285;AFR_AF=0.9834;EUR_AF=0.7028;SAS_AF=0.9172;AA=C|||;VT=SNP
22	50690365	rs75847948	G	A	100	PASS	AC=202;AF=0.0403355;AN=5008;NS=2504;DP=16731;EAS_AF=0.0942;AMR_AF=0.0317;AFR_AF=0.0008;EUR_AF=0.0318;SAS_AF=0.0532;AA=G|||;VT=SNP
22	50690512	rs77329779	A	G	100	PASS	AC=202;AF=0.0403355;AN=5008;NS=2504;DP=18026;EAS_AF=0.0942;AMR_AF=0.0317;AFR_AF=0.0008;EUR_AF=0.0318;SAS_AF=0.0532;AA=G|||;VT=SNP
22	50690974	rs760746	C	G	100	PASS	AC=202;AF=0.0403355;AN=5008;NS=2504;DP=17479;EAS_AF=0.0942;AMR_AF=0.0317;AFR_AF=0.0008;EUR_AF=0.0318;SAS_AF=0.0532;AA=C|||;VT=SNP
22	50691285	rs77032604	C	T	100	PASS	AC=203;AF=0.0405351;AN=5008;NS=2504;DP=19894;EAS_AF=0.0942;AMR_AF=0.0317;AFR_AF=0.0008;EUR_AF=0.0328;SAS_AF=0.0532;AA=T|||;VT=SNP
22	50691709	rs2235354	C	T	100	PASS	AC=202;AF=0.0403355;AN=5008;NS=2504;DP=14244;EAS_AF=0.0942;AMR_AF=0.0317;AFR_AF=0.0008;EUR_AF=0.0318;SAS_AF=0.0532;AA=C|||;VT=SNP
22	50692028	rs2072875	G	A	100	PASS	AC=850;AF=0.169728;AN=5008;NS=2504;DP=13429;EAS_AF=0.2351;AMR_AF=0.2911;AFR_AF=0.0802;EUR_AF=0.1382;SAS_AF=0.1697;AA=G|||;VT=SNP
22	50692115	rs2076138	T	C	100	PASS	AC=850;AF=0.169728;AN=5008;NS=2504;DP=3198;EAS_AF=0.2351;AMR_AF=0.2911;AFR_AF=0.0802;EUR_AF=0.1382;SAS_AF=0.1697;AA=T|||;VT=SNP
22	50692469	rs62239358	A	T	100	PASS	AC=209;AF=0.0417332;AN=5008;NS=2504;DP=17755;EAS_AF=0.0208;AMR_AF=0.0461;AFR_AF=0.0038;EUR_AF=0.1243;SAS_AF=0.0266;AA=A|||;VT=SNP
22	50692562	rs5771276	G	A	100	PASS	AC=3955;AF=0.789736;AN=5008;NS=2504;DP=17931;EAS_AF=0.7718;AMR_AF=0.781;AFR_AF=0.8472;EUR_AF=0.667;SAS_AF=0.863;AA=A|||;VT=SNP
22	50692966	rs2002766	G	A	100	PASS	AC=3955;AF=0.789736;AN=5008;NS=2504;DP=15652;EAS_AF=0.7718;AMR_AF=0.781;AFR_AF=0.8472;EUR_AF=0.667;SAS_AF=0.863;AA=g|||;VT=SNP
22	50693158	rs13433665	C	T	100	PASS	AC=421;AF=0.0840655;AN=5008;NS=2504;DP=17837;EAS_AF=0.1062;AMR_AF=0.1729;AFR_AF=0.0764;EUR_AF=0.0348;SAS_AF=0.0593;AA=C|||;VT=SNP
22	50693340	rs5771280	A	T	100	PASS	AC=4336;AF=0.865815;AN=5008;NS=2504;DP=17727;EAS_AF=0.8661;AMR_AF=0.8228;AFR_AF=0.9766;EUR_AF=0.7008;SAS_AF=0.9162;AA=T|||;VT=SNP
22	50693479	rs5771281	A	G	100	PASS	AC=4335;AF=0.865615;AN=5008;NS=2504;DP=14712;EAS_AF=0.8661;AMR_AF=0.8213;AFR_AF=0.9766;EUR_AF=0.7008;SAS_AF=0.9162;AA=C|||;VT=SNP
22	50693889	rs2066770	G	A	100	PASS	AC=152;AF=0.0303514;AN=5008;NS=2504;DP=12684;EAS_AF=0.0843;AMR_AF=0.0245;AFR_AF=0.0008;EUR_AF=0.0258;SAS_AF=0.0235;AA=G|||;VT=SNP;EX_TARGET
22	50694297	rs1129880	A	G	100	PASS	AC=4230;AF=0.844649;AN=5008;NS=2504;DP=14876;EAS_AF=0.869;AMR_AF=0.8127;AFR_AF=0.9002;EUR_AF=0.6998;SAS_AF=0.9162;AA=A|||;VT=SNP;EX_TARGET
22	50695270	rs5771284	A	C	100	PASS	AC=4252;AF=0.849042;AN=5008;NS=2504;DP=16324;EAS_AF=0.87;AMR_AF=0.8156;AFR_AF=0.9138;EUR_AF=0.7008;SAS_AF=0.9162;AA=C|||;VT=SNP
22	50695370	rs2072876	G	A	100	PASS	AC=191;AF=0.038139;AN=5008;NS=2504;DP=15337;EAS_AF=0.0913;AMR_AF=0.0317;AFR_AF=0.0008;EUR_AF=0.0318;SAS_AF=0.045;AA=G|||;VT=SNP;EX_TARGET
22	50695908	rs5771285	G	T	100	PASS	AC=4326;AF=0.863818;AN=5008;NS=2504;DP=17610;EAS_AF=0.874;AMR_AF=0.8199;AFR_AF=0.9637;EUR_AF=0.7018;SAS_AF=0.9162;AA=G|||;VT=SNP
22	50695946	rs5771111	C	G	100	PASS	AC=4344;AF=0.867412;AN=5008;NS=2504;DP=17921;EAS_AF=0.874;AMR_AF=0.8213;AFR_AF=0.9766;EUR_AF=0.7018;SAS_AF=0.9162;AA=G|||;VT=SNP
22	50696648	rs2235355	C	T	100	PASS	AC=853;AF=0.170327;AN=5008;NS=2504;DP=14100;EAS_AF=0.2361;AMR_AF=0.2925;AFR_AF=0.0787;EUR_AF=0.1342;SAS_AF=0.1769;AA=C|||;VT=SNP;EX_TARGET
22	50696662	rs73187284	C	T	100	PASS	AC=1401;AF=0.279752;AN=5008;NS=2504;DP=13484;EAS_AF=0.4058;AMR_AF=0.219;AFR_AF=0.0817;EUR_AF=0.3579;SAS_AF=0.3804;AA=C|||;VT=SNP;EX_TARGET
22	50696678	rs34422484	G	A	100	PASS	AC=436;AF=0.0870607;AN=5008;NS=2504;DP=13663;EAS_AF=0.1052;AMR_AF=0.1657;AFR_AF=0.0968;EUR_AF=0.0318;SAS_AF=0.0562;AA=G|||;VT=SNP;EX_TARGET
22	50697119	rs742184	C	T	100	PASS	AC=1386;AF=0.276757;AN=5008;NS=2504;DP=18407;EAS_AF=0.2629;AMR_AF=0.3545;AFR_AF=0.1293;EUR_AF=0.2763;SAS_AF=0.4356;AA=C|||;VT=SNP
22	50697518	rs1076649	T	C	100	PASS	AC=2510;AF=0.501198;AN=5008;NS=2504;DP=18355;EAS_AF=0.4692;AMR_AF=0.5807;AFR_AF=0.5794;EUR_AF=0.341;SAS_AF=0.5368;AA=C|||;VT=SNP
22	50697636	rs1076650	G	A	100	PASS	AC=2319;AF=0.463059;AN=5008;NS=2504;DP=17386;EAS_AF=0.4554;AMR_AF=0.5216;AFR_AF=0.4773;EUR_AF=0.339;SAS_AF=0.5378;AA=G|||;VT=SNP
22	50698157	rs2267983	C	A	100	PASS	AC=2458;AF=0.490815;AN=5008;NS=2504;DP=12084;EAS_AF=0.4613;AMR_AF=0.5764;AFR_AF=0.553;EUR_AF=0.341;SAS_AF=0.5307;AA=C|||;VT=SNP
22	50698337	rs2267984	C	T	100	PASS	AC=1220;AF=0.24361;AN=5008;NS=2504;DP=8151;EAS_AF=0.2837;AMR_AF=0.3184;AFR_AF=0.1331;EUR_AF=0.175;SAS_AF=0.3691;AA=C|||;VT=SNP
22	50698731	rs2267986	A	G	100	PASS	AC=3254;AF=0.64976;AN=5008;NS=2504;DP=10747;EAS_AF=0.5754;AMR_AF=0.6974;AFR_AF=0.6778;EUR_AF=0.6471;SAS_AF=0.6575;AA=G|||;VT=SNP
22	50699331	rs3817818	C	G	100	PASS	AC=2230;AF=0.445288;AN=5008;NS=2504;DP=13770;EAS_AF=0.3373;AMR_AF=0.4669;AFR_AF=0.469;EUR_AF=0.5199;SAS_AF=0.4325;AA=C|||;VT=SNP
22	50699404	rs2272855	C	T	100	PASS	AC=2346;AF=0.46845;AN=5008;NS=2504;DP=11391;EAS_AF=0.3413;AMR_AF=0.4741;AFR_AF=0.5431;EUR_AF=0.5268;SAS_AF=0.4346;AA=T|||;VT=SNP
22	50699668	rs2272857	A	G	100	PASS	AC=3361;AF=0.671126;AN=5008;NS=2504;DP=8902;EAS_AF=0.5645;AMR_AF=0.7493;AFR_AF=0.6551;EUR_AF=0.7445;SAS_AF=0.6718;AA=g|||;VT=SNP;EX_TARGET
22	50700347	rs11913279	G	C	100	PASS	AC=962;AF=0.192093;AN=5008;NS=2504;DP=5928;EAS_AF=0.1726;AMR_AF=0.2277;AFR_AF=0.1399;EUR_AF=0.1521;SAS_AF=0.2986;AA=g|||;VT=SNP
22	50700723	rs9617126	C	T	100	PASS	AC=640;AF=0.127796;AN=5008;NS=2504;DP=14204;EAS_AF=0.0843;AMR_AF=0.1772;AFR_AF=0.0144;EUR_AF=0.3231;SAS_AF=0.09;AA=c|||;VT=SNP
22	50702970	rs2072877	C	T	100	PASS	AC=195;AF=0.0389377;AN=5008;NS=2504;DP=17070;EAS_AF=0.0972;AMR_AF=0.0331;AFR_AF=0.0008;EUR_AF=0.0318;SAS_AF=0.0419;AA=c|||;VT=SNP
22	50703059	rs2072878	A	G	100	PASS	AC=195;AF=0.0389377;AN=5008;NS=2504;DP=18006;EAS_AF=0.0972;AMR_AF=0.0331;AFR_AF=0.0008;EUR_AF=0.0318;SAS_AF=0.0419;AA=a|||;VT=SNP
22	50704267	rs9617128	C	T	100	PASS	AC=3381;AF=0.67512;AN=5008;NS=2504;DP=14604;EAS_AF=0.5675;AMR_AF=0.7507;AFR_AF=0.6589;EUR_AF=0.7425;SAS_AF=0.6851;AA=C|||;VT=SNP
22	50704661	rs2076139	T	C	100	PASS	AC=3440;AF=0.686901;AN=5008;NS=2504;DP=15258;EAS_AF=0.5724;AMR_AF=0.7507;AFR_AF=0.702;EUR_AF=0.7435;SAS_AF=0.681;AA=N|||;VT=SNP;EX_TARGET
22	50705059	rs742185	A	G	100	PASS	AC=3461;AF=0.691094;AN=5008;NS=2504;DP=18840;EAS_AF=0.5774;AMR_AF=0.7565;AFR_AF=0.7057;EUR_AF=0.7465;SAS_AF=0.6851;AA=g|||;VT=SNP;EX_TARGET
22	50705304	rs760747	C	T	100	PASS	AC=1091;AF=0.217851;AN=5008;NS=2504;DP=18087;EAS_AF=0.2163;AMR_AF=0.3545;AFR_AF=0.1241;EUR_AF=0.2326;SAS_AF=0.2342;AA=c|||;VT=SNP
22	50706381	rs36083586	G	A	100	PASS	AC=672;AF=0.134185;AN=5008;NS=2504;DP=8379;EAS_AF=0.13;AMR_AF=0.1988;AFR_AF=0.0953;EUR_AF=0.1143;SAS_AF=0.1656;AA=g|||;VT=SNP;EX_TARGET
22	50706546	rs2076140	A	C	100	PASS	AC=3384;AF=0.675719;AN=5008;NS=2504;DP=10881;EAS_AF=0.622;AMR_AF=0.8098;AFR_AF=0.702;EUR_AF=0.7127;SAS_AF=0.5624;AA=a|||;VT=SNP
22	50706691	rs742186	A	G	100	PASS	AC=2031;AF=0.405551;AN=5008;NS=2504;DP=14598;EAS_AF=0.3839;AMR_AF=0.5533;AFR_AF=0.2685;EUR_AF=0.5676;SAS_AF=0.3415;AA=a|||;VT=SNP
22	50707012	rs35018662	C	T	100	PASS	AC=288;AF=0.057508;AN=5008;NS=2504;DP=16730;EAS_AF=0.0794;AMR_AF=0.1556;AFR_AF=0.0068;EUR_AF=0.0338;SAS_AF=0.0583;AA=C|||;VT=SNP
22	50707522	rs34655450	C	T	100	PASS	AC=682;AF=0.136182;AN=5008;NS=2504;DP=17545;EAS_AF=0.1369;AMR_AF=0.1988;AFR_AF=0.0998;EUR_AF=0.1133;SAS_AF=0.1636;AA=c|||;VT=SNP
22	50707537	rs2009788	T	G	100	PASS	AC=3409;AF=0.680711;AN=5008;NS=2504;DP=18100;EAS_AF=0.6409;AMR_AF=0.8098;AFR_AF=0.7042;EUR_AF=0.7127;SAS_AF=0.5654;AA=G|||;VT=SNP
22	50707541	rs35232755	C	A	100	PASS	AC=676;AF=0.134984;AN=5008;NS=2504;DP=18191;EAS_AF=0.13;AMR_AF=0.1988;AFR_AF=0.0998;EUR_AF=0.1143;SAS_AF=0.1636;AA=C|||;VT=SNP
22	50709226	rs61760587	G	A	100	PASS	AC=352;AF=0.0702875;AN=5008;NS=2504;DP=14538;EAS_AF=0.0685;AMR_AF=0.1614;AFR_AF=0.0582;EUR_AF=0.0368;SAS_AF=0.0583;AA=G|||;VT=SNP
22	50709415	rs34823637	G	T	100	PASS	AC=178;AF=0.0355431;AN=5008;NS=2504;DP=14542;EAS_AF=0.0942;AMR_AF=0.0231;AFR_AF=0;EUR_AF=0.0298;SAS_AF=0.0378;AA=G|||;VT=SNP
22	50709416	rs35481758	C	T	100	PASS	AC=178;AF=0.0355431;AN=5008;NS=2504;DP=14593;EAS_AF=0.0942;AMR_AF=0.0231;AFR_AF=0;EUR_AF=0.0298;SAS_AF=0.0378;AA=C|||;VT=SNP
22	50709495	rs909691	A	G	100	PASS	AC=2189;AF=0.437101;AN=5008;NS=2504;DP=13942;EAS_AF=0.4702;AMR_AF=0.4352;AFR_AF=0.4796;EUR_AF=0.4692;SAS_AF=0.3139;AA=A|||;VT=SNP
22	50709957	rs34778589	A	C	100	PASS	AC=344;AF=0.0686901;AN=5008;NS=2504;DP=10779;EAS_AF=0.0506;AMR_AF=0.0389;AFR_AF=0.056;EUR_AF=0.0775;SAS_AF=0.1166;AA=A|||;VT=SNP
22	50709987	rs1003969	T	C	100	PASS	AC=2636;AF=0.526358;AN=5008;NS=2504;DP=9690;EAS_AF=0.4058;AMR_AF=0.6686;AFR_AF=0.6611;EUR_AF=0.4553;SAS_AF=0.4407;AA=C|||;VT=SNP
22	50710349	rs2235356	G	A	100	PASS	AC=2107;AF=0.420727;AN=5008;NS=2504;DP=6931;EAS_AF=0.5992;AMR_AF=0.2666;AFR_AF=0.2882;EUR_AF=0.4702;SAS_AF=0.4744;AA=g|||;VT=SNP
22	50710633	rs909692	C	G	100	PASS	AC=2607;AF=0.520567;AN=5008;NS=2504;DP=8940;EAS_AF=0.4048;AMR_AF=0.6383;AFR_AF=0.702;EUR_AF=0.3946;SAS_AF=0.4407;AA=g|||;VT=SNP
22	50710810	rs3761899	T	C	100	PASS	AC=926;AF=0.184904;AN=5008;NS=2504;DP=9599;EAS_AF=0.121;AMR_AF=0.2118;AFR_AF=0.2723;EUR_AF=0.1173;SAS_AF=0.183;AA=T|||;VT=SNP
22	50711722	rs5771114	T	G	100	PASS	AC=1260;AF=0.251597;AN=5008;NS=2504;DP=17455;EAS_AF=0.4415;AMR_AF=0.255;AFR_AF=0.1248;EUR_AF=0.2465;SAS_AF=0.2301;AA=T|||;VT=SNP
22	50711774	rs150685861	C	A	100	PASS	AC=276;AF=0.0551118;AN=5008;NS=2504;DP=18492;EAS_AF=0.0694;AMR_AF=0.1484;AFR_AF=0.0053;EUR_AF=0.0328;SAS_AF=0.0644;AA=C|||;VT=SNP
22	50712217	rs73437427	C	G	100	PASS	AC=758;AF=0.151358;AN=5008;NS=2504;DP=21328;EAS_AF=0.0794;AMR_AF=0.0865;AFR_AF=0.3865;EUR_AF=0.0646;SAS_AF=0.0429;AA=C|||;VT=SNP
22	50712247	rs79722256	C	T	100	PASS	AC=177;AF=0.0353435;AN=5008;NS=2504;DP=21972;EAS_AF=0.0794;AMR_AF=0.036;AFR_AF=0.0008;EUR_AF=0.0388;SAS_AF=0.0327;AA=C|||;VT=SNP
22	50712310	rs5771295	A	G	100	PASS	AC=1419;AF=0.283347;AN=5008;NS=2504;DP=19705;EAS_AF=0.1994;AMR_AF=0.3905;AFR_AF=0.3729;EUR_AF=0.2366;SAS_AF=0.2209;AA=A|||;VT=SNP
22	50713371	rs4838869	G	A	100	PASS	AC=2160;AF=0.43131;AN=5008;NS=2504;DP=8148;EAS_AF=0.377;AMR_AF=0.6081;AFR_AF=0.4077;EUR_AF=0.4185;SAS_AF=0.407;AA=G|||;VT=SNP
22	50713375	rs4838870	C	T	100	PASS	AC=2399;AF=0.479034;AN=5008;NS=2504;DP=8383;EAS_AF=0.4563;AMR_AF=0.6455;AFR_AF=0.4508;EUR_AF=0.4573;SAS_AF=0.4448;AA=C|||;VT=SNP
22	50713409	rs4838815	A	G	100	PASS	AC=2343;AF=0.467851;AN=5008;NS=2504;DP=10081;EAS_AF=0.4563;AMR_AF=0.6441;AFR_AF=0.407;EUR_AF=0.4602;SAS_AF=0.4448;AA=A|||;VT=SNP
22	50714289	rs5771118	T	C	100	PASS	AC=3698;AF=0.738419;AN=5008;NS=2504;DP=11882;EAS_AF=0.6329;AMR_AF=0.8386;AFR_AF=0.9138;EUR_AF=0.7416;SAS_AF=0.5358;AA=C|||;VT=SNP
22	50714491	rs6010224	A	C	100	PASS	AC=2743;AF=0.547724;AN=5008;NS=2504;DP=11580;EAS_AF=0.4573;AMR_AF=0.6643;AFR_AF=0.7057;EUR_AF=0.4622;SAS_AF=0.4325;AA=C|||;VT=SNP
22	50714541	rs6010225	A	G	100	PASS	AC=2743;AF=0.547724;AN=5008;NS=2504;DP=11824;EAS_AF=0.4563;AMR_AF=0.6643;AFR_AF=0.7065;EUR_AF=0.4622;SAS_AF=0.4325;AA=G|||;VT=SNP
22	50714616	rs6010226	G	A	100	PASS	AC=2560;AF=0.511182;AN=5008;NS=2504;DP=12085;EAS_AF=0.3869;AMR_AF=0.6268;AFR_AF=0.6959;EUR_AF=0.4205;SAS_AF=0.4008;AA=G|||;VT=SNP
22	50714964	rs76914436	C	G	100	PASS	AC=178;AF=0.0355431;AN=5008;NS=2504;DP=13773;EAS_AF=0.0813;AMR_AF=0.036;AFR_AF=0.0008;EUR_AF=0.0378;SAS_AF=0.0327;AA=C|||;VT=SNP
22	50715973	rs28637964	G	T	100	PASS	AC=2214;AF=0.442093;AN=5008;NS=2504;DP=14749;EAS_AF=0.5387;AMR_AF=0.3285;AFR_AF=0.2632;EUR_AF=0.5378;SAS_AF=0.5665;AA=G|||;VT=SNP;EX_TARGET
22	50716167	rs1127000	G	A	100	PASS	AC=2491;AF=0.497404;AN=5008;NS=2504;DP=13640;EAS_AF=0.6062;AMR_AF=0.4755;AFR_AF=0.2678;EUR_AF=0.5726;SAS_AF=0.6339;AA=G|||;VT=SNP;EX_TARGET
22	50717129	rs28718510	T	G	100	PASS	AC=2553;AF=0.509784;AN=5008;NS=2504;DP=16362;EAS_AF=0.6101;AMR_AF=0.4813;AFR_AF=0.3071;EUR_AF=0.5736;SAS_AF=0.635;AA=T|||;VT=SNP;EX_TARGET
22	50717547	rs28633213	T	C	100	PASS	AC=2540;AF=0.507188;AN=5008;NS=2504;DP=13787;EAS_AF=0.3403;AMR_AF=0.4755;AFR_AF=0.5703;EUR_AF=0.5199;SAS_AF=0.6033;AA=C|||;VT=SNP
22	50717833	rs28418659	C	T	100	PASS	AC=2166;AF=0.432508;AN=5008;NS=2504;DP=15374;EAS_AF=0.3373;AMR_AF=0.4481;AFR_AF=0.3094;EUR_AF=0.5149;SAS_AF=0.6012;AA=C|||;VT=SNP
22	50718397	rs28611220	A	G	100	PASS	AC=3110;AF=0.621006;AN=5008;NS=2504;DP=16920;EAS_AF=0.6885;AMR_AF=0.5389;AFR_AF=0.5749;EUR_AF=0.6163;SAS_AF=0.6769;AA=G|||;VT=SNP;EX_TARGET
22	50718757	rs78659355	T	C	100	PASS	AC=179;AF=0.0357428;AN=5008;NS=2504;DP=11858;EAS_AF=0.0823;AMR_AF=0.036;AFR_AF=0.0008;EUR_AF=0.0388;SAS_AF=0.0317;AA=c|||;VT=SNP
22	50719165	rs28540713	T	C	100	PASS	AC=2824;AF=0.563898;AN=5008;NS=2504;DP=6841;EAS_AF=0.4226;AMR_AF=0.5187;AFR_AF=0.646;EUR_AF=0.5606;SAS_AF=0.6339;AA=C|||;VT=SNP;EX_TARGET
22	50719251	rs11547734	A	G	100	PASS	AC=3087;AF=0.616414;AN=5008;NS=2504;DP=11459;EAS_AF=0.6111;AMR_AF=0.5317;AFR_AF=0.6641;EUR_AF=0.5875;SAS_AF=0.6472;AA=G|||;VT=SNP;EX_TARGET
22	50719976	rs111925803	C	T	100	PASS	AC=536;AF=0.107029;AN=5008;NS=2504;DP=14873;EAS_AF=0.0595;AMR_AF=0.1527;AFR_AF=0.0121;EUR_AF=0.2614;SAS_AF=0.093;AA=C|||;VT=SNP;EX_TARGET
22	50720181	rs28442189	C	G	100	PASS	AC=1865;AF=0.372404;AN=5008;NS=2504;DP=15484;EAS_AF=0.2738;AMR_AF=0.2911;AFR_AF=0.32;EUR_AF=0.4423;SAS_AF=0.5307;AA=G|||;VT=SNP;EX_TARGET
22	50720622	rs11547728	C	T	100	PASS	AC=1911;AF=0.381589;AN=5008;NS=2504;DP=14210;EAS_AF=0.2688;AMR_AF=0.3112;AFR_AF=0.3192;EUR_AF=0.4791;SAS_AF=0.5317;AA=C|||;VT=SNP;EX_TARGET
22	50720802	rs80056853	C	A	100	PASS	AC=159;AF=0.0317492;AN=5008;NS=2504;DP=10182;EAS_AF=0.0724;AMR_AF=0.0346;AFR_AF=0.0008;EUR_AF=0.0378;SAS_AF=0.0235;AA=C|||;VT=SNP
22	50720904	rs35278490	G	C	100	PASS	AC=399;AF=0.0796725;AN=5008;NS=2504;DP=12061;EAS_AF=0.2688;AMR_AF=0.0331;AFR_AF=0.0091;EUR_AF=0.0596;SAS_AF=0.0337;AA=G|||;VT=SNP
22	50721003	rs28404597	G	A	100	PASS	AC=1326;AF=0.264776;AN=5008;NS=2504;DP=11667;EAS_AF=0.1905;AMR_AF=0.2767;AFR_AF=0.1838;EUR_AF=0.2227;SAS_AF=0.4857;AA=G|||;VT=SNP
22	50721492	rs62621372	C	T	100	PASS	AC=130;AF=0.0259585;AN=5008;NS=2504;DP=14145;EAS_AF=0.0694;AMR_AF=0.0288;AFR_AF=0.0015;EUR_AF=0.0288;SAS_AF=0.0092;AA=C|||;VT=SNP;EX_TARGET
22	50721756	rs28497828	G	A	100	PASS	AC=518;AF=0.103435;AN=5008;NS=2504;DP=11302;EAS_AF=0.0784;AMR_AF=0.0548;AFR_AF=0.261;EUR_AF=0.0298;SAS_AF=0.0266;AA=A|||;VT=SNP;EX_TARGET
22	50722134	rs11547731	T	C	100	PASS	AC=3277;AF=0.654353;AN=5008;NS=2504;DP=10260;EAS_AF=0.5813;AMR_AF=0.5548;AFR_AF=0.7602;EUR_AF=0.6392;SAS_AF=0.6728;AA=T|||;VT=SNP;EX_TARGET
22	50722408	rs79966207	T	C	100	PASS	AC=373;AF=0.0744808;AN=5008;NS=2504;DP=8236;EAS_AF=0.0694;AMR_AF=0.0893;AFR_AF=0.0061;EUR_AF=0.175;SAS_AF=0.0583;AA=t|||;VT=SNP;EX_TARGET
22	50722911	rs28504007	T	A	100	PASS	AC=766;AF=0.152955;AN=5008;NS=2504;DP=10162;EAS_AF=0.0387;AMR_AF=0.0533;AFR_AF=0.4909;EUR_AF=0.0298;SAS_AF=0.0112;AA=T|||;VT=SNP;EX_TARGET
22	50723474	rs4076566	G	A	100	PASS	AC=1598;AF=0.319089;AN=5008;NS=2504;DP=14648;EAS_AF=0.2411;AMR_AF=0.4006;AFR_AF=0.1006;EUR_AF=0.3897;SAS_AF=0.5644;AA=G|||;VT=SNP
22	50723501	rs4075185	G	C	100	PASS	AC=720;AF=0.14377;AN=5008;NS=2504;DP=14393;EAS_AF=0.2401;AMR_AF=0.1282;AFR_AF=0.0144;EUR_AF=0.2604;SAS_AF=0.1104;AA=G|||;VT=SNP
22	50723568	rs34407639	T	C	100	PASS	AC=731;AF=0.145966;AN=5008;NS=2504;DP=12955;EAS_AF=0.2401;AMR_AF=0.1297;AFR_AF=0.0144;EUR_AF=0.2684;SAS_AF=0.1125;AA=T|||;VT=SNP
22	50723608	rs28564290	G	A	100	PASS	AC=729;AF=0.145567;AN=5008;NS=2504;DP=11529;EAS_AF=0.2391;AMR_AF=0.1297;AFR_AF=0.0129;EUR_AF=0.2694;SAS_AF=0.1125;AA=G|||;VT=SNP
22	50724207	rs28553432	G	A	100	PASS	AC=968;AF=0.193291;AN=5008;NS=2504;DP=17480;EAS_AF=0.0496;AMR_AF=0.0879;AFR_AF=0.5764;EUR_AF=0.0547;SAS_AF=0.0409;AA=G|||;VT=SNP;EX_TARGET
22	50724593	rs117199604	G	A	100	PASS	AC=71;AF=0.0141773;AN=5008;NS=2504;DP=17393;EAS_AF=0.004;AMR_AF=0.0288;AFR_AF=0.0008;EUR_AF=0.0308;SAS_AF=0.0153;AA=G|||;VT=SNP;EX_TARGET
22	50724733	rs55709850	G	T	100	PASS	AC=1218;AF=0.243211;AN=5008;NS=2504;DP=16920;EAS_AF=0.2887;AMR_AF=0.1614;AFR_AF=0.3101;EUR_AF=0.2853;SAS_AF=0.1207;AA=G|||;VT=SNP
22	50725237	rs140030949	G	C	100	PASS	AC=93;AF=0.0185703;AN=5008;NS=2504;DP=14848;EAS_AF=0.0109;AMR_AF=0.0288;AFR_AF=0.0008;EUR_AF=0.0308;SAS_AF=0.0307;AA=G|||;VT=SNP
22	50725301	rs28366595	G	A	100	PASS	AC=659;AF=0.131589;AN=5008;NS=2504;DP=15746;EAS_AF=0.3095;AMR_AF=0.0648;AFR_AF=0.1165;EUR_AF=0.1044;SAS_AF=0.044;AA=G|||;VT=SNP
22	50725553	rs28513473	T	C	100	PASS	AC=744;AF=0.148562;AN=5008;NS=2504;DP=15186;EAS_AF=0.3095;AMR_AF=0.0677;AFR_AF=0.1793;EUR_AF=0.1044;SAS_AF=0.044;AA=C|||;VT=SNP;EX_TARGET
22	50726627	rs58705604	G	A	100	PASS	AC=185;AF=0.0369409;AN=5008;NS=2504;DP=15648;EAS_AF=0.0387;AMR_AF=0.0187;AFR_AF=0.0756;EUR_AF=0.0229;SAS_AF=0.0102;AA=G|||;VT=SNP
22	50726673	rs117439977	G	A	100	PASS	AC=117;AF=0.0233626;AN=5008;NS=2504;DP=16237;EAS_AF=0.005;AMR_AF=0.0303;AFR_AF=0.0038;EUR_AF=0.0736;SAS_AF=0.0123;AA=G|||;VT=SNP
22	50727792	rs28573806	T	C	100	PASS	AC=2009;AF=0.401158;AN=5008;NS=2504;DP=15790;EAS_AF=0.5714;AMR_AF=0.2522;AFR_AF=0.5076;EUR_AF=0.3996;SAS_AF=0.1892;AA=C|||;VT=SNP
22	50727921	rs28578714	T	C	100	PASS	AC=1961;AF=0.391573;AN=5008;NS=2504;DP=15521;EAS_AF=0.5714;AMR_AF=0.245;AFR_AF=0.4743;EUR_AF=0.3996;SAS_AF=0.1902;AA=C|||;VT=SNP
22	50728062	rs28379706	T	C	100	PASS	AC=2274;AF=0.454073;AN=5008;NS=2504;DP=14681;EAS_AF=0.5734;AMR_AF=0.2666;AFR_AF=0.6982;EUR_AF=0.3996;SAS_AF=0.1902;AA=C|||;VT=SNP;EX_TARGET
22	50730220	rs28415976	A	G	100	PASS	AC=1619;AF=0.323283;AN=5008;NS=2504;DP=16671;EAS_AF=0.3016;AMR_AF=0.2089;AFR_AF=0.5333;EUR_AF=0.3161;SAS_AF=0.1503;AA=G|||;VT=SNP
22	50730304	rs77759477	C	G	100	PASS	AC=237;AF=0.0473243;AN=5008;NS=2504;DP=16713;EAS_AF=0.0397;AMR_AF=0.0216;AFR_AF=0.1127;EUR_AF=0.0239;SAS_AF=0.0092;AA=C|||;VT=SNP
22	50730320	rs28412679	T	C	100	PASS	AC=2239;AF=0.447085;AN=5008;NS=2504;DP=16220;EAS_AF=0.6508;AMR_AF=0.2839;AFR_AF=0.4796;EUR_AF=0.4722;SAS_AF=0.2832;AA=C|||;VT=SNP
22	50730458	rs28535173	G	T	100	PASS	AC=3304;AF=0.659744;AN=5008;NS=2504;DP=18670;EAS_AF=0.7708;AMR_AF=0.6081;AFR_AF=0.5817;EUR_AF=0.7346;SAS_AF=0.6104;AA=T|||;VT=SNP
22	50730972	rs114496424	T	G	100	PASS	AC=73;AF=0.0145767;AN=5008;NS=2504;DP=14837;EAS_AF=0.0248;AMR_AF=0.013;AFR_AF=0.0091;EUR_AF=0.0189;SAS_AF=0.0082;AA=T|||;VT=SNP
22	50731310	rs28607360	A	G	100	PASS	AC=901;AF=0.179912;AN=5008;NS=2504;DP=17022;EAS_AF=0.2411;AMR_AF=0.1513;AFR_AF=0.1082;EUR_AF=0.2823;SAS_AF=0.1288;AA=G|||;VT=SNP
22	50731808	rs28396846	C	T	100	PASS	AC=804;AF=0.160543;AN=5008;NS=2504;DP=9636;EAS_AF=0.2361;AMR_AF=0.1484;AFR_AF=0.0401;EUR_AF=0.2833;SAS_AF=0.1278;AA=C|||;VT=SNP
22	50731903	rs28455041	T	C	100	PASS	AC=1612;AF=0.321885;AN=5008;NS=2504;DP=9326;EAS_AF=0.2609;AMR_AF=0.2089;AFR_AF=0.5794;EUR_AF=0.3042;SAS_AF=0.135;AA=C|||;VT=SNP
22	50732510	rs28581366	G	A	100	PASS	AC=715;AF=0.142772;AN=5008;NS=2504;DP=15663;EAS_AF=0.2242;AMR_AF=0.1254;AFR_AF=0.034;EUR_AF=0.2525;SAS_AF=0.1053;AA=G|||;VT=SNP
22	50733227	rs73188905	C	T	100	PASS	AC=686;AF=0.136981;AN=5008;NS=2504;DP=15638;EAS_AF=0.2242;AMR_AF=0.1239;AFR_AF=0.0129;EUR_AF=0.2525;SAS_AF=0.1053;AA=C|||;VT=SNP
22	50733623	rs28394672	A	G	100	PASS	AC=1597;AF=0.31889;AN=5008;NS=2504;DP=13735;EAS_AF=0.2609;AMR_AF=0.2032;AFR_AF=0.5711;EUR_AF=0.3042;SAS_AF=0.135;AA=G|||;VT=SNP
22	50733678	rs28483439	C	G	100	PASS	AC=1031;AF=0.205871;AN=5008;NS=2504;DP=13461;EAS_AF=0.2361;AMR_AF=0.1585;AFR_AF=0.2057;EUR_AF=0.2843;SAS_AF=0.1278;AA=G|||;VT=SNP
22	50733818	rs28625946	G	C	100	PASS	AC=1031;AF=0.205871;AN=5008;NS=2504;DP=18695;EAS_AF=0.2361;AMR_AF=0.1585;AFR_AF=0.2057;EUR_AF=0.2843;SAS_AF=0.1278;AA=C|||;VT=SNP
22	50734244	rs73437463	C	T	100	PASS	AC=183;AF=0.0365415;AN=5008;NS=2504;DP=16601;EAS_AF=0.0119;AMR_AF=0.0274;AFR_AF=0.0756;EUR_AF=0.0298;SAS_AF=0.0225;AA=C|||;VT=SNP
22	50734392	rs62241209	G	A	100	PASS	AC=398;AF=0.0794728;AN=5008;NS=2504;DP=16622;EAS_AF=0.004;AMR_AF=0.1513;AFR_AF=0.0136;EUR_AF=0.1759;SAS_AF=0.0961;AA=G|||;VT=SNP
22	50734418	rs28639985	C	T	100	PASS	AC=885;AF=0.176717;AN=5008;NS=2504;DP=16807;EAS_AF=0.2361;AMR_AF=0.1513;AFR_AF=0.0998;EUR_AF=0.2833;SAS_AF=0.1278;AA=C|||;VT=SNP
22	50734462	rs28570650	T	C	100	PASS	AC=1802;AF=0.359824;AN=5008;NS=2504;DP=17265;EAS_AF=0.2609;AMR_AF=0.2161;AFR_AF=0.7194;EUR_AF=0.3042;SAS_AF=0.135;AA=C|||;VT=SNP
22	50734890	rs28611014	C	T	100	PASS	AC=804;AF=0.160543;AN=5008;NS=2504;DP=14583;EAS_AF=0.2252;AMR_AF=0.1282;AFR_AF=0.0983;EUR_AF=0.2535;SAS_AF=0.1053;AA=C|||;VT=SNP
22	50735230	rs28427539	A	G	100	PASS	AC=1079;AF=0.215455;AN=5008;NS=2504;DP=14610;EAS_AF=0.2371;AMR_AF=0.1628;AFR_AF=0.239;EUR_AF=0.2843;SAS_AF=0.1278;AA=G|||;VT=SNP
22	50735872	rs75224671	C	T	100	PASS	AC=354;AF=0.0706869;AN=5008;NS=2504;DP=18511;EAS_AF=0.0258;AMR_AF=0.0259;AFR_AF=0.2141;EUR_AF=0.0199;SAS_AF=0.0072;AA=C|||;VT=SNP
22	50736308	rs28672672	G	A	100	PASS	AC=401;AF=0.0800719;AN=5008;NS=2504;DP=18267;EAS_AF=0.0268;AMR_AF=0.0303;AFR_AF=0.2466;EUR_AF=0.0199;SAS_AF=0.0072;AA=G|||;VT=SNP
22	50736409	rs28473629	T	C	100	PASS	AC=409;AF=0.0816693;AN=5008;NS=2504;DP=17318;EAS_AF=0.0258;AMR_AF=0.0303;AFR_AF=0.2534;EUR_AF=0.0199;SAS_AF=0.0072;AA=T|||;VT=SNP
22	50736787	rs68097952	A	G	100	PASS	AC=1180;AF=0.235623;AN=5008;NS=2504;DP=14718;EAS_AF=0.2381;AMR_AF=0.1729;AFR_AF=0.3056;EUR_AF=0.2853;SAS_AF=0.1319;AA=G|||;VT=SNP
22	50737129	rs28711487	T	C	100	PASS	AC=1598;AF=0.319089;AN=5008;NS=2504;DP=18459;EAS_AF=0.2589;AMR_AF=0.2032;AFR_AF=0.5817;EUR_AF=0.2962;SAS_AF=0.1319;AA=C|||;VT=SNP
22	50737584	rs28607359	G	T	100	PASS	AC=1048;AF=0.209265;AN=5008;NS=2504;DP=11077;EAS_AF=0.2331;AMR_AF=0.1657;AFR_AF=0.2179;EUR_AF=0.2843;SAS_AF=0.1268;AA=T|||;VT=SNP
22	50738434	rs28647660	A	G	100	PASS	AC=1157;AF=0.23103;AN=5008;NS=2504;DP=7827;EAS_AF=0.126;AMR_AF=0.1009;AFR_AF=0.6399;EUR_AF=0.0716;SAS_AF=0.0429;AA=G|||;VT=SNP
22	50738930	rs28534659	A	G	100	PASS	AC=651;AF=0.129992;AN=5008;NS=2504;DP=11213;EAS_AF=0.1012;AMR_AF=0.0476;AFR_AF=0.3389;EUR_AF=0.0388;SAS_AF=0.0297;AA=G|||;VT=SNP
22	50739049	rs73891214	G	A	100	PASS	AC=318;AF=0.0634984;AN=5008;NS=2504;DP=11998;EAS_AF=0.0903;AMR_AF=0.0216;AFR_AF=0.1346;EUR_AF=0.0199;SAS_AF=0.0143;AA=G|||;VT=SNP
22	50739442	rs76879755	T	C	100	PASS	AC=81;AF=0.0161741;AN=5008;NS=2504;DP=17814;EAS_AF=0.0119;AMR_AF=0.0245;AFR_AF=0.0008;EUR_AF=0.0298;SAS_AF=0.0215;AA=T|||;VT=SNP
22	50739989	rs28645770	T	G	100	PASS	AC=1086;AF=0.216853;AN=5008;NS=2504;DP=13971;EAS_AF=0.3185;AMR_AF=0.1225;AFR_AF=0.2829;EUR_AF=0.2237;SAS_AF=0.0828;AA=C|||;VT=SNP
22	50740268	rs117284236	G	A	100	PASS	AC=83;AF=0.0165735;AN=5008;NS=2504;DP=15017;EAS_AF=0.0109;AMR_AF=0.0245;AFR_AF=0.0008;EUR_AF=0.0288;SAS_AF=0.0256;AA=G|||;VT=SNP
22	50740857	rs145268680	G	A	100	PASS	AC=129;AF=0.0257588;AN=5008;NS=2504;DP=15102;EAS_AF=0.0893;AMR_AF=0.0086;AFR_AF=0;EUR_AF=0.0179;SAS_AF=0.0153;AA=G|||;VT=SNP
22	50741504	rs62241210	C	T	100	PASS	AC=2220;AF=0.443291;AN=5008;NS=2504;DP=13147;EAS_AF=0.4296;AMR_AF=0.4467;AFR_AF=0.3109;EUR_AF=0.4304;SAS_AF=0.6472;AA=C|||;VT=SNP
22	50741882	rs148919336	G	A	100	PASS	AC=85;AF=0.0169728;AN=5008;NS=2504;DP=15538;EAS_AF=0.0109;AMR_AF=0.0245;AFR_AF=0.0008;EUR_AF=0.0288;SAS_AF=0.0276;AA=G|||;VT=SNP
22	50742346	rs67710834	G	C	100	PASS	AC=1726;AF=0.344649;AN=5008;NS=2504;DP=17636;EAS_AF=0.3294;AMR_AF=0.402;AFR_AF=0.0946;EUR_AF=0.3907;SAS_AF=0.6104;AA=G|||;VT=SNP
22	50742611	rs62241211	C	A	100	PASS	AC=2016;AF=0.402556;AN=5008;NS=2504;DP=15374;EAS_AF=0.4177;AMR_AF=0.4207;AFR_AF=0.2163;EUR_AF=0.4085;SAS_AF=0.6196;AA=C|||;VT=SNP
22	50742935	rs34544325	A	G	100	PASS	AC=3090;AF=0.617013;AN=5008;NS=2504;DP=14134;EAS_AF=0.6687;AMR_AF=0.5836;AFR_AF=0.7784;EUR_AF=0.6054;SAS_AF=0.3814;AA=G|||;VT=SNP
22	50743510	rs62241212	G	A	100	PASS	AC=2282;AF=0.455671;AN=5008;NS=2504;DP=16189;EAS_AF=0.4286;AMR_AF=0.4582;AFR_AF=0.348;EUR_AF=0.4304;SAS_AF=0.6534;AA=G|||;VT=SNP
22	50743827	rs62241213	G	A	100	PASS	AC=2017;AF=0.402756;AN=5008;NS=2504;DP=16445;EAS_AF=0.4177;AMR_AF=0.4207;AFR_AF=0.2118;EUR_AF=0.4085;SAS_AF=0.6268;AA=G|||;VT=SNP
22	50744339	rs73437489	C	G	100	PASS	AC=487;AF=0.0972444;AN=5008;NS=2504;DP=10730;EAS_AF=0.0248;AMR_AF=0.0375;AFR_AF=0.289;EUR_AF=0.0308;SAS_AF=0.0235;AA=C|||;VT=SNP
22	50744821	rs62241216	A	G	100	PASS	AC=2958;AF=0.590655;AN=5008;NS=2504;DP=14328;EAS_AF=0.4544;AMR_AF=0.5115;AFR_AF=0.7504;EUR_AF=0.4742;SAS_AF=0.6912;AA=G|||;VT=SNP
22	50745039	rs73437491	G	A	100	PASS	AC=488;AF=0.0974441;AN=5008;NS=2504;DP=10107;EAS_AF=0.0268;AMR_AF=0.0375;AFR_AF=0.2882;EUR_AF=0.0308;SAS_AF=0.0235;AA=G|||;VT=SNP
22	50745751	rs142227764	C	T	100	PASS	AC=70;AF=0.0139776;AN=5008;NS=2504;DP=7382;EAS_AF=0.004;AMR_AF=0.0245;AFR_AF=0.0008;EUR_AF=0.0288;SAS_AF=0.0194;AA=C|||;VT=SNP
22	50745902	rs151210496	G	A	100	PASS	AC=2279;AF=0.455072;AN=5008;NS=2504;DP=4115;EAS_AF=0.4167;AMR_AF=0.451;AFR_AF=0.3646;EUR_AF=0.4314;SAS_AF=0.6442;AA=G|||;VT=SNP
22	50746612	rs114420749	C	T	100	PASS	AC=486;AF=0.0970447;AN=5008;NS=2504;DP=11359;EAS_AF=0.0248;AMR_AF=0.0375;AFR_AF=0.2882;EUR_AF=0.0308;SAS_AF=0.0235;AA=T|||;VT=SNP
22	50746656	rs72619588	T	G	100	PASS	AC=2390;AF=0.477236;AN=5008;NS=2504;DP=13929;EAS_AF=0.4226;AMR_AF=0.4597;AFR_AF=0.4297;EUR_AF=0.4354;SAS_AF=0.6534;AA=G|||;VT=SNP
22	50746706	rs73188911	C	T	100	PASS	AC=287;AF=0.0573083;AN=5008;NS=2504;DP=14650;EAS_AF=0.0704;AMR_AF=0.0303;AFR_AF=0.0038;EUR_AF=0.0775;SAS_AF=0.1145;AA=C|||;VT=SNP
22	50746955	rs62241217	T	C	100	PASS	AC=2849;AF=0.56889;AN=5008;NS=2504;DP=15365;EAS_AF=0.4474;AMR_AF=0.4957;AFR_AF=0.6982;EUR_AF=0.4662;SAS_AF=0.6769;AA=C|||;VT=SNP
22	50747058	rs78955443	G	A	100	PASS	AC=359;AF=0.0716853;AN=5008;NS=2504;DP=16137;EAS_AF=0.0089;AMR_AF=0.0447;AFR_AF=0.1997;EUR_AF=0.0298;SAS_AF=0.0256;AA=a|||;VT=SNP
22	50747101	rs62241218	T	C	100	PASS	AC=2851;AF=0.569289;AN=5008;NS=2504;DP=14649;EAS_AF=0.4474;AMR_AF=0.4957;AFR_AF=0.6989;EUR_AF=0.4662;SAS_AF=0.6779;AA=c|||;VT=SNP
22	50747507	rs62241220	G	A	100	PASS	AC=2352;AF=0.469649;AN=5008;NS=2504;DP=18492;EAS_AF=0.3492;AMR_AF=0.4481;AFR_AF=0.4909;EUR_AF=0.4304;SAS_AF=0.6207;AA=A|||;VT=SNP
22	50747598	rs35662666	C	T	100	PASS	AC=838;AF=0.167332;AN=5008;NS=2504;DP=15048;EAS_AF=0.2063;AMR_AF=0.3112;AFR_AF=0.0356;EUR_AF=0.1849;SAS_AF=0.1851;AA=C|||;VT=SNP
22	50747901	rs118020266	C	G	100	PASS	AC=134;AF=0.0267572;AN=5008;NS=2504;DP=15289;EAS_AF=0.0893;AMR_AF=0.0072;AFR_AF=0.0038;EUR_AF=0.0139;SAS_AF=0.0204;AA=C|||;VT=SNP
22	50747995	rs35729162	C	T	100	PASS	AC=2755;AF=0.55012;AN=5008;NS=2504;DP=14841;EAS_AF=0.3581;AMR_AF=0.487;AFR_AF=0.7352;EUR_AF=0.4374;SAS_AF=0.6585;AA=T|||;VT=SNP
22	50748307	rs78854007	G	A	100	PASS	AC=82;AF=0.0163738;AN=5008;NS=2504;DP=18130;EAS_AF=0.0089;AMR_AF=0.0245;AFR_AF=0.0008;EUR_AF=0.0278;SAS_AF=0.0276;AA=G|||;VT=SNP
22	50748325	rs35197053	C	T	100	PASS	AC=2712;AF=0.541534;AN=5008;NS=2504;DP=18490;EAS_AF=0.3581;AMR_AF=0.487;AFR_AF=0.6959;EUR_AF=0.4533;SAS_AF=0.6513;AA=T|||;VT=SNP
22	50748930	rs68069258	T	C	100	PASS	AC=1709;AF=0.341254;AN=5008;NS=2504;DP=17421;EAS_AF=0.3244;AMR_AF=0.3977;AFR_AF=0.0893;EUR_AF=0.3917;SAS_AF=0.6074;AA=T|||;VT=SNP
22	50748943	rs67286232	T	C	100	PASS	AC=2851;AF=0.569289;AN=5008;NS=2504;DP=17585;EAS_AF=0.4474;AMR_AF=0.4942;AFR_AF=0.6997;EUR_AF=0.4662;SAS_AF=0.6779;AA=C|||;VT=SNP
22	50749197	rs62241223	C	T	100	PASS	AC=2209;AF=0.441094;AN=5008;NS=2504;DP=14431;EAS_AF=0.3333;AMR_AF=0.4481;AFR_AF=0.3956;EUR_AF=0.4215;SAS_AF=0.6288;AA=C|||;VT=SNP
22	50749352	rs62241225	A	G	100	PASS	AC=2956;AF=0.590256;AN=5008;NS=2504;DP=15830;EAS_AF=0.4494;AMR_AF=0.5058;AFR_AF=0.7678;EUR_AF=0.4682;SAS_AF=0.681;AA=a|||;VT=SNP
22	50750218	rs34244788	G	C	100	PASS	AC=487;AF=0.0972444;AN=5008;NS=2504;DP=16630;EAS_AF=0.0248;AMR_AF=0.0375;AFR_AF=0.289;EUR_AF=0.0308;SAS_AF=0.0235;AA=g|||;VT=SNP
22	50750835	rs117291362	G	A	100	PASS	AC=132;AF=0.0263578;AN=5008;NS=2504;DP=14727;EAS_AF=0.0893;AMR_AF=0.0072;AFR_AF=0.0023;EUR_AF=0.0139;SAS_AF=0.0204;AA=g|||;VT=SNP;EX_TARGET
22	50750879	rs73439304	G	A	100	PASS	AC=483;AF=0.0964457;AN=5008;NS=2504;DP=11547;EAS_AF=0.0248;AMR_AF=0.0375;AFR_AF=0.2859;EUR_AF=0.0308;SAS_AF=0.0235;AA=g|||;VT=SNP
22	50751529	rs67248662	G	C	100	PASS	AC=1535;AF=0.30651;AN=5008;NS=2504;DP=13163;EAS_AF=0.2669;AMR_AF=0.3242;AFR_AF=0.236;EUR_AF=0.2962;SAS_AF=0.4407;AA=g|||;VT=SNP;EX_TARGET
22	50752150	rs68178377	C	T	100	PASS	AC=1407;AF=0.28095;AN=5008;NS=2504;DP=9059;EAS_AF=0.1994;AMR_AF=0.3199;AFR_AF=0.1982;EUR_AF=0.2922;SAS_AF=0.4376;AA=C|||;VT=SNP;EX_TARGET
22	50752169	rs73891220	G	A	100	PASS	AC=1652;AF=0.329872;AN=5008;NS=2504;DP=9178;EAS_AF=0.2708;AMR_AF=0.33;AFR_AF=0.2148;EUR_AF=0.3131;SAS_AF=0.5634;AA=G|||;VT=SNP
22	50752769	rs117100828	C	T	100	PASS	AC=386;AF=0.0770767;AN=5008;NS=2504;DP=15001;EAS_AF=0.1478;AMR_AF=0.1369;AFR_AF=0.0461;EUR_AF=0.0258;SAS_AF=0.0562;AA=C|||;VT=SNP
22	50753334	rs73439311	G	A	100	PASS	AC=1879;AF=0.3752;AN=5008;NS=2504;DP=17225;EAS_AF=0.2956;AMR_AF=0.3746;AFR_AF=0.2837;EUR_AF=0.3767;SAS_AF=0.5798;AA=G|||;VT=SNP;EX_TARGET
22	50753676	rs35759545	C	T	100	PASS	AC=1744;AF=0.348243;AN=5008;NS=2504;DP=17874;EAS_AF=0.2877;AMR_AF=0.3487;AFR_AF=0.2436;EUR_AF=0.3439;SAS_AF=0.5562;AA=C|||;VT=SNP
22	50753973	rs62241228	T	C	100	PASS	AC=1783;AF=0.35603;AN=5008;NS=2504;DP=21537;EAS_AF=0.2877;AMR_AF=0.353;AFR_AF=0.2549;EUR_AF=0.3449;SAS_AF=0.5767;AA=T|||;VT=SNP
22	50754363	rs35812349	A	G	100	PASS	AC=2497;AF=0.498602;AN=5008;NS=2504;DP=19615;EAS_AF=0.3879;AMR_AF=0.4236;AFR_AF=0.5938;EUR_AF=0.4046;SAS_AF=0.6339;AA=G|||;VT=SNP
22	50754445	rs80243206	A	T	100	PASS	AC=62;AF=0.0123802;AN=5008;NS=2504;DP=20564;EAS_AF=0.0198;AMR_AF=0.0101;AFR_AF=0.0045;EUR_AF=0.0209;SAS_AF=0.0082;AA=A|||;VT=SNP;EX_TARGET
22	50754466	rs62241230	C	T	100	PASS	AC=1723;AF=0.34405;AN=5008;NS=2504;DP=20386;EAS_AF=0.2679;AMR_AF=0.3429;AFR_AF=0.2511;EUR_AF=0.3241;SAS_AF=0.5695;AA=C|||;VT=SNP;EX_TARGET
22	50754512	rs11553143	C	T	100	PASS	AC=259;AF=0.0517173;AN=5008;NS=2504;DP=19152;EAS_AF=0.0903;AMR_AF=0.0216;AFR_AF=0.0885;EUR_AF=0.0159;SAS_AF=0.0204;AA=C|||;VT=SNP;EX_TARGET
22	50754772	rs73439316	C	T	100	PASS	AC=435;AF=0.086861;AN=5008;NS=2504;DP=18159;EAS_AF=0.0208;AMR_AF=0.0346;AFR_AF=0.2526;EUR_AF=0.0338;SAS_AF=0.0225;AA=c|||;VT=SNP
22	50755907	rs73439318	G	C	100	PASS	AC=436;AF=0.0870607;AN=5008;NS=2504;DP=13502;EAS_AF=0.0208;AMR_AF=0.0346;AFR_AF=0.2534;EUR_AF=0.0338;SAS_AF=0.0225;AA=C|||;VT=SNP
22	50756026	rs74933135	G	A	100	PASS	AC=79;AF=0.0157748;AN=5008;NS=2504;DP=15646;EAS_AF=0.0089;AMR_AF=0.0245;AFR_AF=0.0008;EUR_AF=0.0308;SAS_AF=0.0215;AA=G|||;VT=SNP
22	50756048	rs78060754	C	T	100	PASS	AC=635;AF=0.126797;AN=5008;NS=2504;DP=15232;EAS_AF=0.1944;AMR_AF=0.1787;AFR_AF=0.0053;EUR_AF=0.0895;SAS_AF=0.2229;AA=C|||;VT=SNP
22	50756452	rs73439320	A	G	100	PASS	AC=436;AF=0.0870607;AN=5008;NS=2504;DP=16239;EAS_AF=0.0208;AMR_AF=0.0346;AFR_AF=0.2534;EUR_AF=0.0338;SAS_AF=0.0225;AA=G|||;VT=SNP;EX_TARGET
22	50757112	rs62241231	G	A	100	PASS	AC=2900;AF=0.579073;AN=5008;NS=2504;DP=15781;EAS_AF=0.619;AMR_AF=0.6254;AFR_AF=0.6286;EUR_AF=0.6282;SAS_AF=0.3875;AA=G|||;VT=SNP
22	50757348	rs62241232	G	A	100	PASS	AC=2278;AF=0.454872;AN=5008;NS=2504;DP=18647;EAS_AF=0.5536;AMR_AF=0.5605;AFR_AF=0.3011;EUR_AF=0.5934;SAS_AF=0.3436;AA=G|||;VT=SNP;EX_TARGET
22	50757365	rs117044665	T	C	100	PASS	AC=141;AF=0.028155;AN=5008;NS=2504;DP=19175;EAS_AF=0.0913;AMR_AF=0.0072;AFR_AF=0.0076;EUR_AF=0.0139;SAS_AF=0.0204;AA=T|||;VT=SNP;EX_TARGET
22	50757470	rs67488807	T	C	100	PASS	AC=2732;AF=0.545527;AN=5008;NS=2504;DP=17398;EAS_AF=0.4454;AMR_AF=0.4395;AFR_AF=0.7012;EUR_AF=0.4066;SAS_AF=0.6564;AA=C|||;VT=SNP;EX_TARGET
22	50757541	rs62241233	T	C	100	PASS	AC=1869;AF=0.373203;AN=5008;NS=2504;DP=17853;EAS_AF=0.3234;AMR_AF=0.3501;AFR_AF=0.2973;EUR_AF=0.327;SAS_AF=0.591;AA=T|||;VT=SNP
22	50757579	rs146031404	C	A	100	PASS	AC=249;AF=0.0497204;AN=5008;NS=2504;DP=16979;EAS_AF=0.1002;AMR_AF=0.036;AFR_AF=0.0287;EUR_AF=0.0437;SAS_AF=0.0419;AA=C|||;VT=SNP
22	50757654	rs78477728	C	T	100	PASS	AC=247;AF=0.0493211;AN=5008;NS=2504;DP=4498;EAS_AF=0.0972;AMR_AF=0.036;AFR_AF=0.0287;EUR_AF=0.0447;SAS_AF=0.0419;AA=C|||;VT=SNP
22	50758394	rs146310944	A	T	100	PASS	AC=78;AF=0.0155751;AN=5008;NS=2504;DP=16138;EAS_AF=0.0089;AMR_AF=0.0245;AFR_AF=0.0008;EUR_AF=0.0298;SAS_AF=0.0215;AA=A|||;VT=SNP
22	50758701	rs62241236	G	T	100	PASS	AC=2479;AF=0.495008;AN=5008;NS=2504;DP=20748;EAS_AF=0.6111;AMR_AF=0.5764;AFR_AF=0.3805;EUR_AF=0.5984;SAS_AF=0.3661;AA=G|||;VT=SNP
22	50758873	rs62241237	C	T	100	PASS	AC=2948;AF=0.588658;AN=5008;NS=2504;DP=20955;EAS_AF=0.6319;AMR_AF=0.611;AFR_AF=0.6604;EUR_AF=0.6302;SAS_AF=0.3885;AA=T|||;VT=SNP
22	50759134	rs73439323	T	C	100	PASS	AC=439;AF=0.0876597;AN=5008;NS=2504;DP=19320;EAS_AF=0.0208;AMR_AF=0.0346;AFR_AF=0.2557;EUR_AF=0.0338;SAS_AF=0.0225;AA=T|||;VT=SNP
22	50759482	rs62241238	G	A	100	PASS	AC=2514;AF=0.501997;AN=5008;NS=2504;DP=17548;EAS_AF=0.6111;AMR_AF=0.5764;AFR_AF=0.4085;EUR_AF=0.5964;SAS_AF=0.3661;AA=G|||;VT=SNP
22	50759892	rs62241239	C	A	100	PASS	AC=2279;AF=0.455072;AN=5008;NS=2504;DP=16502;EAS_AF=0.5546;AMR_AF=0.5605;AFR_AF=0.2995;EUR_AF=0.5954;SAS_AF=0.3436;AA=C|||;VT=SNP
22	50760127	rs144337033	T	C	100	PASS	AC=220;AF=0.0439297;AN=5008;NS=2504;DP=16879;EAS_AF=0.1002;AMR_AF=0.0331;AFR_AF=0.0083;EUR_AF=0.0437;SAS_AF=0.0419;AA=T|||;VT=SNP
22	50760606	rs183166435	A	C	100	PASS	AC=79;AF=0.0157748;AN=5008;NS=2504;DP=13043;EAS_AF=0.0089;AMR_AF=0.0259;AFR_AF=0.0008;EUR_AF=0.0298;SAS_AF=0.0215;AA=a|||;VT=SNP
22	50761676	rs111715507	C	T	100	PASS	AC=437;AF=0.0872604;AN=5008;NS=2504;DP=12999;EAS_AF=0.0208;AMR_AF=0.0346;AFR_AF=0.2542;EUR_AF=0.0338;SAS_AF=0.0225;AA=-|||;VT=SNP
22	50761999	rs62241241	A	G	100	PASS	AC=2058;AF=0.410942;AN=5008;NS=2504;DP=14798;EAS_AF=0.3681;AMR_AF=0.389;AFR_AF=0.3366;EUR_AF=0.3718;SAS_AF=0.6115;AA=G|||;VT=SNP
22	50762000	rs62241242	A	C	100	PASS	AC=2501;AF=0.499401;AN=5008;NS=2504;DP=14770;EAS_AF=0.3889;AMR_AF=0.4265;AFR_AF=0.5915;EUR_AF=0.4076;SAS_AF=0.635;AA=C|||;VT=SNP
22	50762238	rs112558821	T	C	100	PASS	AC=437;AF=0.0872604;AN=5008;NS=2504;DP=14939;EAS_AF=0.0208;AMR_AF=0.0346;AFR_AF=0.2542;EUR_AF=0.0338;SAS_AF=0.0225;AA=T|||;VT=SNP
22	50762299	rs118067161	C	T	100	PASS	AC=78;AF=0.0155751;AN=5008;NS=2504;DP=15975;EAS_AF=0.0089;AMR_AF=0.0245;AFR_AF=0.0008;EUR_AF=0.0298;SAS_AF=0.0215;AA=C|||;VT=SNP
22	50762452	rs73439331	G	A	100	PASS	AC=452;AF=0.0902556;AN=5008;NS=2504;DP=16536;EAS_AF=0.0208;AMR_AF=0.036;AFR_AF=0.2648;EUR_AF=0.0338;SAS_AF=0.0225;AA=G|||;VT=SNP
22	50762615	rs75339271	C	T	100	PASS	AC=624;AF=0.124601;AN=5008;NS=2504;DP=19182;EAS_AF=0.1855;AMR_AF=0.1758;AFR_AF=0.0053;EUR_AF=0.0895;SAS_AF=0.2229;AA=C|||;VT=SNP
22	50762876	rs67447900	A	G	100	PASS	AC=2475;AF=0.494209;AN=5008;NS=2504;DP=19268;EAS_AF=0.38;AMR_AF=0.4179;AFR_AF=0.5893;EUR_AF=0.4016;SAS_AF=0.6329;AA=G|||;VT=SNP
22	50763167	rs117747654	C	G	100	PASS	AC=141;AF=0.028155;AN=5008;NS=2504;DP=20347;EAS_AF=0.0913;AMR_AF=0.0072;AFR_AF=0.0076;EUR_AF=0.0139;SAS_AF=0.0204;AA=C|||;VT=SNP
22	50763342	rs62241243	T	C	100	PASS	AC=2463;AF=0.491813;AN=5008;NS=2504;DP=22147;EAS_AF=0.379;AMR_AF=0.4179;AFR_AF=0.5809;EUR_AF=0.4016;SAS_AF=0.6329;AA=C|||;VT=SNP
22	50763345	rs117289563	C	T	100	PASS	AC=78;AF=0.0155751;AN=5008;NS=2504;DP=22316;EAS_AF=0.0089;AMR_AF=0.0245;AFR_AF=0.0008;EUR_AF=0.0298;SAS_AF=0.0215;AA=C|||;VT=SNP
22	50763972	rs145681542	G	T	100	PASS	AC=142;AF=0.0283546;AN=5008;NS=2504;DP=17016;EAS_AF=0.0913;AMR_AF=0.0086;AFR_AF=0.0076;EUR_AF=0.0139;SAS_AF=0.0204;AA=G|||;VT=SNP
22	50764057	rs4074135	T	C	100	PASS	AC=2765;AF=0.552117;AN=5008;NS=2504;DP=17951;EAS_AF=0.4355;AMR_AF=0.4409;AFR_AF=0.7345;EUR_AF=0.4056;SAS_AF=0.6554;AA=C|||;VT=SNP
22	50764854	rs140933791	C	A	100	PASS	AC=2022;AF=0.403754;AN=5008;NS=2504;DP=15076;EAS_AF=0.3581;AMR_AF=0.3847;AFR_AF=0.3275;EUR_AF=0.3668;SAS_AF=0.6053;AA=C|||;VT=SNP
22	50765842	rs140693299	G	T	100	PASS	AC=623;AF=0.124401;AN=5008;NS=2504;DP=9662;EAS_AF=0.1855;AMR_AF=0.1772;AFR_AF=0.0053;EUR_AF=0.0905;SAS_AF=0.2198;AA=G|||;VT=SNP
22	50765888	rs143135011	C	T	100	PASS	AC=2333;AF=0.465855;AN=5008;NS=2504;DP=11132;EAS_AF=0.624;AMR_AF=0.5591;AFR_AF=0.2844;EUR_AF=0.5964;SAS_AF=0.3476;AA=C|||;VT=SNP
22	50767351	rs140763648	A	G	100	PASS	AC=2667;AF=0.532548;AN=5008;NS=2504;DP=16798;EAS_AF=0.3909;AMR_AF=0.4366;AFR_AF=0.6952;EUR_AF=0.4056;SAS_AF=0.6575;AA=G|||;VT=SNP
22	50767453	rs140286278	A	G	100	PASS	AC=2668;AF=0.532748;AN=5008;NS=2504;DP=15421;EAS_AF=0.3909;AMR_AF=0.4366;AFR_AF=0.6952;EUR_AF=0.4056;SAS_AF=0.6585;AA=G|||;VT=SNP
22	50768939	rs144356196	A	G	100	PASS	AC=626;AF=0.125;AN=5008;NS=2504;DP=10632;EAS_AF=0.1815;AMR_AF=0.1772;AFR_AF=0.0053;EUR_AF=0.0934;SAS_AF=0.2239;AA=A|||;VT=SNP
22	50769029	rs148762611	A	G	100	PASS	AC=1791;AF=0.357628;AN=5008;NS=2504;DP=9346;EAS_AF=0.2778;AMR_AF=0.3487;AFR_AF=0.2723;EUR_AF=0.328;SAS_AF=0.592;AA=A|||;VT=SNP
22	50769493	rs140228812	C	T	100	PASS	AC=135;AF=0.0269569;AN=5008;NS=2504;DP=20810;EAS_AF=0.0843;AMR_AF=0.0072;AFR_AF=0.0083;EUR_AF=0.0139;SAS_AF=0.0204;AA=A|||;VT=SNP
22	50769775	rs138883275	G	A	100	PASS	AC=161;AF=0.0321486;AN=5008;NS=2504;DP=20521;EAS_AF=0.0843;AMR_AF=0.0086;AFR_AF=0.0272;EUR_AF=0.0139;SAS_AF=0.0204;AA=G|||;VT=SNP
22	50770110	rs141907324	T	G	100	PASS	AC=2669;AF=0.532947;AN=5008;NS=2504;DP=17415;EAS_AF=0.3938;AMR_AF=0.438;AFR_AF=0.6944;EUR_AF=0.4056;SAS_AF=0.6564;AA=G|||;VT=SNP
22	50770730	rs149391318	C	T	100	PASS	AC=452;AF=0.0902556;AN=5008;NS=2504;DP=13989;EAS_AF=0.0218;AMR_AF=0.0346;AFR_AF=0.2655;EUR_AF=0.0328;SAS_AF=0.0225;AA=C|||;VT=SNP
22	50770814	rs139779955	C	T	100	PASS	AC=164;AF=0.0327476;AN=5008;NS=2504;DP=14673;EAS_AF=0.0843;AMR_AF=0.0115;AFR_AF=0.0272;EUR_AF=0.0149;SAS_AF=0.0204;AA=C|||;VT=SNP
22	50770938	rs36154708	C	T	100	PASS	AC=171;AF=0.0341454;AN=5008;NS=2504;DP=17456;EAS_AF=0.0099;AMR_AF=0.0461;AFR_AF=0.003;EUR_AF=0.0716;SAS_AF=0.0542;AA=C|||;VT=SNP
22	50771188	rs150947602	T	G	100	PASS	AC=2503;AF=0.4998;AN=5008;NS=2504;DP=13843;EAS_AF=0.3065;AMR_AF=0.4251;AFR_AF=0.6846;EUR_AF=0.3738;SAS_AF=0.6319;AA=G|||;VT=SNP
22	50771202	rs140833036	A	G	100	PASS	AC=2500;AF=0.499201;AN=5008;NS=2504;DP=13581;EAS_AF=0.3065;AMR_AF=0.4251;AFR_AF=0.6823;EUR_AF=0.3738;SAS_AF=0.6319;AA=a|||;VT=SNP
22	50771298	rs147821693	G	A	100	PASS	AC=35;AF=0.00698882;AN=5008;NS=2504;DP=13981;EAS_AF=0.002;AMR_AF=0.0086;AFR_AF=0.0008;EUR_AF=0.0199;SAS_AF=0.0061;AA=G|||;VT=SNP
22	50771311	rs141476490	C	G	100	PASS	AC=2504;AF=0.5;AN=5008;NS=2504;DP=15654;EAS_AF=0.3056;AMR_AF=0.4251;AFR_AF=0.6846;EUR_AF=0.3728;SAS_AF=0.635;AA=G|||;VT=SNP
22	50771464	rs36172631	A	G	100	PASS	AC=1944;AF=0.388179;AN=5008;NS=2504;DP=14778;EAS_AF=0.2748;AMR_AF=0.3329;AFR_AF=0.3888;EUR_AF=0.3211;SAS_AF=0.6125;AA=a|||;VT=SNP
22	50771599	rs36183785	T	C	100	PASS	AC=2457;AF=0.490615;AN=5008;NS=2504;DP=15019;EAS_AF=0.3065;AMR_AF=0.4035;AFR_AF=0.7201;EUR_AF=0.3002;SAS_AF=0.6278;AA=t|||;VT=SNP
22	50771629	rs149127232	A	C	100	PASS	AC=745;AF=0.148762;AN=5008;NS=2504;DP=16103;EAS_AF=0.0308;AMR_AF=0.1326;AFR_AF=0.1051;EUR_AF=0.164;SAS_AF=0.3252;AA=a|||;VT=SNP
22	50771914	rs146373984	T	C	100	PASS	AC=2579;AF=0.514976;AN=5008;NS=2504;DP=12593;EAS_AF=0.3065;AMR_AF=0.4337;AFR_AF=0.7352;EUR_AF=0.3698;SAS_AF=0.6391;AA=-|||;VT=SNP
22	50772554	rs146143398	T	G	100	PASS	AC=826;AF=0.164936;AN=5008;NS=2504;DP=18892;EAS_AF=0.0288;AMR_AF=0.1542;AFR_AF=0.1036;EUR_AF=0.2276;SAS_AF=0.3313;AA=T|||;VT=SNP
22	50772673	rs139045789	C	T	100	PASS	AC=2917;AF=0.582468;AN=5008;NS=2504;DP=13365;EAS_AF=0.3919;AMR_AF=0.4438;AFR_AF=0.8911;EUR_AF=0.3887;SAS_AF=0.6595;AA=C|||;VT=SNP
22	50774042	rs150997450	G	T	100	PASS	AC=62;AF=0.0123802;AN=5008;NS=2504;DP=3699;EAS_AF=0.0119;AMR_AF=0.0159;AFR_AF=0;EUR_AF=0.0179;SAS_AF=0.0215;AA=-|||;VT=SNP
22	50774262	rs145165810	G	A	100	PASS	AC=64;AF=0.0127796;AN=5008;NS=2504;DP=13013;EAS_AF=0.0119;AMR_AF=0.0159;AFR_AF=0;EUR_AF=0.0169;SAS_AF=0.0245;AA=-|||;VT=SNP
22	50774863	rs36189634	A	T	100	PASS	AC=2536;AF=0.50639;AN=5008;NS=2504;DP=14548;EAS_AF=0.2887;AMR_AF=0.415;AFR_AF=0.7526;EUR_AF=0.3469;SAS_AF=0.6268;AA=-|||;VT=SNP
22	50776135	rs181610147	G	A	100	PASS	AC=129;AF=0.0257588;AN=5008;NS=2504;DP=23084;EAS_AF=0.0863;AMR_AF=0.0072;AFR_AF=0.003;EUR_AF=0.0139;SAS_AF=0.0194;AA=-|||;VT=SNP
22	50776152	rs186314729	T	C	100	PASS	AC=626;AF=0.125;AN=5008;NS=2504;DP=23856;EAS_AF=0.1915;AMR_AF=0.1787;AFR_AF=0.0053;EUR_AF=0.0915;SAS_AF=0.2147;AA=-|||;VT=SNP
22	50776615	rs183436469	G	A	100	PASS	AC=90;AF=0.0179712;AN=5008;NS=2504;DP=19993;EAS_AF=0.0208;AMR_AF=0.0144;AFR_AF=0.0219;EUR_AF=0.0219;SAS_AF=0.0082;AA=-|||;VT=SNP
22	50776782	rs187591537	A	G	100	PASS	AC=852;AF=0.170128;AN=5008;NS=2504;DP=19257;EAS_AF=0.0298;AMR_AF=0.1542;AFR_AF=0.1067;EUR_AF=0.2247;SAS_AF=0.3558;AA=-|||;VT=SNP
22	50780493	rs59137481	A	G	100	PASS	AC=1363;AF=0.272165;AN=5008;NS=2504;DP=15020;EAS_AF=0.1905;AMR_AF=0.2305;AFR_AF=0.5113;EUR_AF=0.1083;SAS_AF=0.2311;AA=-|||;VT=SNP
22	50780949	rs67048095	A	G	100	PASS	AC=1756;AF=0.350639;AN=5008;NS=2504;DP=15245;EAS_AF=0.3452;AMR_AF=0.2622;AFR_AF=0.5976;EUR_AF=0.1402;SAS_AF=0.3016;AA=a|||;VT=SNP
22	50781347	rs142322359	T	C	100	PASS	AC=64;AF=0.0127796;AN=5008;NS=2504;DP=9345;EAS_AF=0.0119;AMR_AF=0.0159;AFR_AF=0;EUR_AF=0.0169;SAS_AF=0.0245;AA=t|||;VT=SNP
22	50785166	rs73439336	G	A	100	PASS	AC=1335;AF=0.266573;AN=5008;NS=2504;DP=12389;EAS_AF=0.1905;AMR_AF=0.2277;AFR_AF=0.4932;EUR_AF=0.1083;SAS_AF=0.229;AA=g|||;VT=SNP
22	50785718	rs28642259	C	T	100	PASS	AC=1048;AF=0.209265;AN=5008;NS=2504;DP=21437;EAS_AF=0.0308;AMR_AF=0.2507;AFR_AF=0.1104;EUR_AF=0.335;SAS_AF=0.3681;AA=c|||;VT=SNP
22	50785747	rs79547416	C	T	100	PASS	AC=168;AF=0.0335463;AN=5008;NS=2504;DP=21803;EAS_AF=0.0863;AMR_AF=0.0115;AFR_AF=0.028;EUR_AF=0.0149;SAS_AF=0.0215;AA=c|||;VT=SNP
22	50785994	rs80327784	C	T	100	PASS	AC=670;AF=0.133786;AN=5008;NS=2504;DP=20713;EAS_AF=0.1895;AMR_AF=0.1787;AFR_AF=0.0424;EUR_AF=0.0915;SAS_AF=0.2117;AA=c|||;VT=SNP
22	50786036	rs28403232	A	G	100	PASS	AC=1335;AF=0.266573;AN=5008;NS=2504;DP=20615;EAS_AF=0.1905;AMR_AF=0.2262;AFR_AF=0.4939;EUR_AF=0.1083;SAS_AF=0.229;AA=a|||;VT=SNP
22	50786795	rs28401210	G	A	100	PASS	AC=1336;AF=0.266773;AN=5008;NS=2504;DP=19859;EAS_AF=0.1905;AMR_AF=0.2262;AFR_AF=0.4939;EUR_AF=0.1083;SAS_AF=0.2301;AA=a|||;VT=SNP
22	50786976	rs74667571	G	A	100	PASS	AC=621;AF=0.124002;AN=5008;NS=2504;DP=19245;EAS_AF=0.1895;AMR_AF=0.1772;AFR_AF=0.0053;EUR_AF=0.0915;SAS_AF=0.2127;AA=g|||;VT=SNP
22	50787834	rs73439337	G	T	100	PASS	AC=1419;AF=0.283347;AN=5008;NS=2504;DP=12687;EAS_AF=0.1895;AMR_AF=0.2334;AFR_AF=0.5545;EUR_AF=0.1083;SAS_AF=0.229;AA=a|||;VT=SNP
22	50788053	rs79330110	G	C	100	PASS	AC=621;AF=0.124002;AN=5008;NS=2504;DP=16937;EAS_AF=0.1895;AMR_AF=0.1772;AFR_AF=0.0053;EUR_AF=0.0915;SAS_AF=0.2127;AA=G|||;VT=SNP
22	50788173	rs28802688	A	G	100	PASS	AC=1348;AF=0.269169;AN=5008;NS=2504;DP=17195;EAS_AF=0.1905;AMR_AF=0.2277;AFR_AF=0.5015;EUR_AF=0.1093;SAS_AF=0.2301;AA=G|||;VT=SNP
22	50788567	rs73188924	C	A	100	PASS	AC=939;AF=0.1875;AN=5008;NS=2504;DP=19214;EAS_AF=0.0853;AMR_AF=0.1513;AFR_AF=0.1324;EUR_AF=0.2087;SAS_AF=0.3712;AA=c|||;VT=SNP
22	50788848	rs62241244	T	C	100	PASS	AC=4090;AF=0.816693;AN=5008;NS=2504;DP=12796;EAS_AF=0.7599;AMR_AF=0.6744;AFR_AF=0.9652;EUR_AF=0.7753;SAS_AF=0.818;AA=t|||;VT=SNP
22	50789797	rs116877250	G	A	100	PASS	AC=65;AF=0.0129792;AN=5008;NS=2504;DP=18923;EAS_AF=0.0119;AMR_AF=0.0159;AFR_AF=0;EUR_AF=0.0179;SAS_AF=0.0245;AA=N|||;VT=SNP
22	50789956	rs28880677	G	A	100	PASS	AC=2412;AF=0.481629;AN=5008;NS=2504;DP=18883;EAS_AF=0.2877;AMR_AF=0.4006;AFR_AF=0.6762;EUR_AF=0.335;SAS_AF=0.6268;AA=-|||;VT=SNP
22	50790915	rs150003830	T	G	100	PASS	AC=65;AF=0.0129792;AN=5008;NS=2504;DP=17289;EAS_AF=0.0119;AMR_AF=0.0159;AFR_AF=0;EUR_AF=0.0179;SAS_AF=0.0245;AA=T|||;VT=SNP
22	50791201	rs28762414	G	A	100	PASS	AC=1343;AF=0.268171;AN=5008;NS=2504;DP=21778;EAS_AF=0.1905;AMR_AF=0.2291;AFR_AF=0.4947;EUR_AF=0.1093;SAS_AF=0.2331;AA=A|||;VT=SNP
22	50791260	rs28874946	C	T	100	PASS	AC=1342;AF=0.267971;AN=5008;NS=2504;DP=22492;EAS_AF=0.1905;AMR_AF=0.2291;AFR_AF=0.4947;EUR_AF=0.1083;SAS_AF=0.2331;AA=C|||;VT=SNP
22	50791513	rs28880317	C	T	100	PASS	AC=226;AF=0.0451278;AN=5008;NS=2504;DP=21558;EAS_AF=0.1071;AMR_AF=0.0216;AFR_AF=0.0295;EUR_AF=0.0358;SAS_AF=0.0286;AA=C|||;VT=SNP
22	50792104	rs59374353	C	A	100	PASS	AC=946;AF=0.188898;AN=5008;NS=2504;DP=17085;EAS_AF=0.0853;AMR_AF=0.1585;AFR_AF=0.1218;EUR_AF=0.2227;SAS_AF=0.3732;AA=C|||;VT=SNP
22	50792826	rs118138778	A	G	100	PASS	AC=65;AF=0.0129792;AN=5008;NS=2504;DP=16925;EAS_AF=0.0119;AMR_AF=0.0159;AFR_AF=0;EUR_AF=0.0179;SAS_AF=0.0245;AA=A|||;VT=SNP
22	50794255	rs117017854	T	A	100	PASS	AC=624;AF=0.124601;AN=5008;NS=2504;DP=12037;EAS_AF=0.1885;AMR_AF=0.1787;AFR_AF=0.0053;EUR_AF=0.0915;SAS_AF=0.2157;AA=t|||;VT=SNP
22	50794282	rs28797322	C	A	100	PASS	AC=1383;AF=0.276158;AN=5008;NS=2504;DP=13186;EAS_AF=0.1895;AMR_AF=0.2291;AFR_AF=0.525;EUR_AF=0.1093;SAS_AF=0.2342;AA=-|||;VT=SNP
22	50794538	rs28840684	C	T	100	PASS	AC=1374;AF=0.274361;AN=5008;NS=2504;DP=11787;EAS_AF=0.1895;AMR_AF=0.2277;AFR_AF=0.5204;EUR_AF=0.1083;SAS_AF=0.2331;AA=c|||;VT=SNP
22	50794804	rs116735347	C	G	100	PASS	AC=225;AF=0.0449281;AN=5008;NS=2504;DP=13061;EAS_AF=0.1062;AMR_AF=0.0216;AFR_AF=0.0295;EUR_AF=0.0358;SAS_AF=0.0286;AA=c|||;VT=SNP
22	50795071	rs73188926	C	T	100	PASS	AC=835;AF=0.166733;AN=5008;NS=2504;DP=15922;EAS_AF=0.0298;AMR_AF=0.1542;AFR_AF=0.0983;EUR_AF=0.2207;SAS_AF=0.3538;AA=C|||;VT=SNP
22	50795146	rs143922184	A	T	100	PASS	AC=65;AF=0.0129792;AN=5008;NS=2504;DP=14123;EAS_AF=0.0119;AMR_AF=0.0159;AFR_AF=0;EUR_AF=0.0179;SAS_AF=0.0245;AA=A|||;VT=SNP
22	50795310	rs57198842	G	C	100	PASS	AC=1367;AF=0.272963;AN=5008;NS=2504;DP=15127;EAS_AF=0.1895;AMR_AF=0.2248;AFR_AF=0.5204;EUR_AF=0.1044;SAS_AF=0.2321;AA=g|||;VT=SNP
22	50795806	rs28645281	C	G	100	PASS	AC=1411;AF=0.281749;AN=5008;NS=2504;DP=18636;EAS_AF=0.1895;AMR_AF=0.2305;AFR_AF=0.5507;EUR_AF=0.1044;SAS_AF=0.2321;AA=C|||;VT=SNP
22	50795934	rs60225523	T	C	100	PASS	AC=1405;AF=0.280551;AN=5008;NS=2504;DP=18369;EAS_AF=0.1895;AMR_AF=0.232;AFR_AF=0.5507;EUR_AF=0.1044;SAS_AF=0.2249;AA=T|||;VT=SNP
22	50796296	rs28540936	G	A	100	PASS	AC=888;AF=0.177316;AN=5008;NS=2504;DP=17043;EAS_AF=0.0238;AMR_AF=0.0605;AFR_AF=0.5779;EUR_AF=0.0338;SAS_AF=0.0245;AA=G|||;VT=SNP
22	50796448	rs111945246	G	A	100	PASS	AC=768;AF=0.153355;AN=5008;NS=2504;DP=14491;EAS_AF=0.0298;AMR_AF=0.147;AFR_AF=0.0522;EUR_AF=0.2207;SAS_AF=0.3528;AA=G|||;VT=SNP
22	50796460	rs28638301	G	A	100	PASS	AC=1462;AF=0.291933;AN=5008;NS=2504;DP=14335;EAS_AF=0.2034;AMR_AF=0.2248;AFR_AF=0.6006;EUR_AF=0.0984;SAS_AF=0.2127;AA=A|||;VT=SNP
22	50797256	rs73188928	C	A	100	PASS	AC=840;AF=0.167732;AN=5008;NS=2504;DP=15810;EAS_AF=0.0298;AMR_AF=0.1527;AFR_AF=0.0983;EUR_AF=0.2207;SAS_AF=0.3599;AA=C|||;VT=SNP
22	50797973	rs28869343	A	G	100	PASS	AC=2920;AF=0.583067;AN=5008;NS=2504;DP=17338;EAS_AF=0.3938;AMR_AF=0.4409;AFR_AF=0.8918;EUR_AF=0.3877;SAS_AF=0.6626;AA=G|||;VT=SNP
22	50798134	rs28780804	T	C	100	PASS	AC=1426;AF=0.284744;AN=5008;NS=2504;DP=17041;EAS_AF=0.1895;AMR_AF=0.2363;AFR_AF=0.5552;EUR_AF=0.1083;SAS_AF=0.2331;AA=T|||;VT=SNP
22	50798212	rs73188929	G	A	100	PASS	AC=849;AF=0.169529;AN=5008;NS=2504;DP=15842;EAS_AF=0.0308;AMR_AF=0.1542;AFR_AF=0.1029;EUR_AF=0.2227;SAS_AF=0.3589;AA=G|||;VT=SNP
22	50798585	rs28883654	G	A	100	PASS	AC=1416;AF=0.282748;AN=5008;NS=2504;DP=15997;EAS_AF=0.1895;AMR_AF=0.2334;AFR_AF=0.5552;EUR_AF=0.1044;SAS_AF=0.229;AA=G|||;VT=SNP
22	50799169	rs80342148	A	G	100	PASS	AC=125;AF=0.0249601;AN=5008;NS=2504;DP=20097;EAS_AF=0.0208;AMR_AF=0.0144;AFR_AF=0.0492;EUR_AF=0.0209;SAS_AF=0.0082;AA=A|||;VT=SNP
22	50799684	rs28500484	A	C	100	PASS	AC=141;AF=0.028155;AN=5008;NS=2504;DP=22876;EAS_AF=0.0873;AMR_AF=0.0086;AFR_AF=0.0106;EUR_AF=0.0139;SAS_AF=0.0194;AA=A|||;VT=SNP
22	50799845	rs75823085	A	G	100	PASS	AC=126;AF=0.0251597;AN=5008;NS=2504;DP=20930;EAS_AF=0.0208;AMR_AF=0.0144;AFR_AF=0.0499;EUR_AF=0.0209;SAS_AF=0.0082;AA=A|||;VT=SNP
22	50800769	rs73188930	C	G	100	PASS	AC=529;AF=0.105631;AN=5008;NS=2504;DP=21010;EAS_AF=0.0288;AMR_AF=0.1268;AFR_AF=0.025;EUR_AF=0.1809;SAS_AF=0.2014;AA=T|||;VT=SNP
22	50800929	rs4073477	G	A	100	PASS	AC=846;AF=0.16893;AN=5008;NS=2504;DP=20793;EAS_AF=0.0298;AMR_AF=0.1542;AFR_AF=0.1029;EUR_AF=0.2207;SAS_AF=0.3589;AA=G|||;VT=SNP
22	50801156	rs4073478	C	G	100	PASS	AC=65;AF=0.0129792;AN=5008;NS=2504;DP=21547;EAS_AF=0.0119;AMR_AF=0.0159;AFR_AF=0;EUR_AF=0.0179;SAS_AF=0.0245;AA=C|||;VT=SNP
22	50802074	rs60266930	C	T	100	PASS	AC=72;AF=0.014377;AN=5008;NS=2504;DP=16361;EAS_AF=0.0218;AMR_AF=0.0101;AFR_AF=0.0106;EUR_AF=0.0209;SAS_AF=0.0082;AA=C|||;VT=SNP
22	50802699	rs58971390	G	T	100	PASS	AC=75;AF=0.014976;AN=5008;NS=2504;DP=17812;EAS_AF=0.0208;AMR_AF=0.0101;AFR_AF=0.0136;EUR_AF=0.0209;SAS_AF=0.0082;AA=G|||;VT=SNP
22	50803110	rs76001475	G	A	100	PASS	AC=71;AF=0.0141773;AN=5008;NS=2504;DP=15952;EAS_AF=0.0208;AMR_AF=0.0101;AFR_AF=0.0106;EUR_AF=0.0209;SAS_AF=0.0082;AA=G|||;VT=SNP
22	50803458	rs28482133	T	C	100	PASS	AC=2681;AF=0.535343;AN=5008;NS=2504;DP=15695;EAS_AF=0.3958;AMR_AF=0.4323;AFR_AF=0.7156;EUR_AF=0.3847;SAS_AF=0.6636;AA=C|||;VT=SNP
22	50803564	rs149602991	A	C	100	PASS	AC=126;AF=0.0251597;AN=5008;NS=2504;DP=11869;EAS_AF=0.0208;AMR_AF=0.0144;AFR_AF=0.0499;EUR_AF=0.0209;SAS_AF=0.0082;AA=A|||;VT=SNP
22	50803867	rs77524564	G	A	100	PASS	AC=1326;AF=0.264776;AN=5008;NS=2504;DP=12691;EAS_AF=0.1895;AMR_AF=0.2291;AFR_AF=0.4834;EUR_AF=0.1083;SAS_AF=0.2331;AA=G|||;VT=SNP
22	50805039	rs28858209	A	C	100	PASS	AC=1335;AF=0.266573;AN=5008;NS=2504;DP=18233;EAS_AF=0.1905;AMR_AF=0.2277;AFR_AF=0.4902;EUR_AF=0.1083;SAS_AF=0.2331;AA=A|||;VT=SNP
22	50805537	rs66721116	G	A	100	PASS	AC=1332;AF=0.265974;AN=5008;NS=2504;DP=16867;EAS_AF=0.1905;AMR_AF=0.2277;AFR_AF=0.4887;EUR_AF=0.1083;SAS_AF=0.2321;AA=G|||;VT=SNP
22	50805584	rs118069320	C	T	100	PASS	AC=75;AF=0.014976;AN=5008;NS=2504;DP=16249;EAS_AF=0.0208;AMR_AF=0.0101;AFR_AF=0.0136;EUR_AF=0.0209;SAS_AF=0.0082;AA=C|||;VT=SNP
22	50805824	rs12158244	G	C	100	PASS	AC=2678;AF=0.534744;AN=5008;NS=2504;DP=19052;EAS_AF=0.3958;AMR_AF=0.4308;AFR_AF=0.7156;EUR_AF=0.3837;SAS_AF=0.6626;AA=C|||;VT=SNP
22	50806805	rs7511088	T	C	100	PASS	AC=4093;AF=0.817292;AN=5008;NS=2504;DP=3963;EAS_AF=0.7629;AMR_AF=0.6715;AFR_AF=0.9644;EUR_AF=0.7753;SAS_AF=0.8211;AA=C|||;VT=SNP
22	50806886	rs75156814	C	A	100	PASS	AC=1329;AF=0.265375;AN=5008;NS=2504;DP=18971;EAS_AF=0.1885;AMR_AF=0.2277;AFR_AF=0.4871;EUR_AF=0.1083;SAS_AF=0.2331;AA=C|||;VT=SNP
22	50806890	rs73439371	G	C	100	PASS	AC=1329;AF=0.265375;AN=5008;NS=2504;DP=18997;EAS_AF=0.1885;AMR_AF=0.2277;AFR_AF=0.4871;EUR_AF=0.1083;SAS_AF=0.2331;AA=G|||;VT=SNP
22	50807802	rs8135489	T	C	100	PASS	AC=126;AF=0.0251597;AN=5008;NS=2504;DP=16047;EAS_AF=0.0208;AMR_AF=0.0144;AFR_AF=0.0499;EUR_AF=0.0209;SAS_AF=0.0082;AA=T|||;VT=SNP
22	50808017	rs10775809	A	T	100	PASS	AC=1333;AF=0.266174;AN=5008;NS=2504;DP=14827;EAS_AF=0.1885;AMR_AF=0.2277;AFR_AF=0.4909;EUR_AF=0.1083;SAS_AF=0.2321;AA=A|||;VT=SNP
22	50808087	rs7288680	C	T	100	PASS	AC=126;AF=0.0251597;AN=5008;NS=2504;DP=15106;EAS_AF=0.0208;AMR_AF=0.0144;AFR_AF=0.0499;EUR_AF=0.0209;SAS_AF=0.0082;AA=c|||;VT=SNP
22	50808249	rs10775810	C	T	100	PASS	AC=1296;AF=0.258786;AN=5008;NS=2504;DP=15583;EAS_AF=0.1885;AMR_AF=0.2233;AFR_AF=0.469;EUR_AF=0.1034;SAS_AF=0.2321;AA=T|||;VT=SNP
22	50808470	rs60708277	A	G	100	PASS	AC=1451;AF=0.289736;AN=5008;NS=2504;DP=14420;EAS_AF=0.2054;AMR_AF=0.2378;AFR_AF=0.5408;EUR_AF=0.1282;SAS_AF=0.2403;AA=G|||;VT=SNP
22	50808906	rs141515200	T	C	100	PASS	AC=238;AF=0.047524;AN=5008;NS=2504;DP=14733;EAS_AF=0.0923;AMR_AF=0.0288;AFR_AF=0.0234;EUR_AF=0.0507;SAS_AF=0.044;AA=T|||;VT=SNP
22	50808917	rs12167247	T	C	100	PASS	AC=432;AF=0.086262;AN=5008;NS=2504;DP=14958;EAS_AF=0.0198;AMR_AF=0.0331;AFR_AF=0.2655;EUR_AF=0.0258;SAS_AF=0.0123;AA=T|||;VT=SNP
22	50808923	rs12166420	G	A	100	PASS	AC=98;AF=0.0195687;AN=5008;NS=2504;DP=15162;EAS_AF=0.0079;AMR_AF=0.0231;AFR_AF=0.0318;EUR_AF=0.0239;SAS_AF=0.0082;AA=G|||;VT=SNP
22	50809006	rs79496165	A	G	100	PASS	AC=905;AF=0.180711;AN=5008;NS=2504;DP=18616;EAS_AF=0.3522;AMR_AF=0.3112;AFR_AF=0.0113;EUR_AF=0.0895;SAS_AF=0.2342;AA=A|||;VT=SNP
22	50809045	rs8138238	A	T	100	PASS	AC=1512;AF=0.301917;AN=5008;NS=2504;DP=18552;EAS_AF=0.1498;AMR_AF=0.2363;AFR_AF=0.3245;EUR_AF=0.3201;SAS_AF=0.456;AA=T|||;VT=SNP
22	50809099	rs147838603	G	A	100	PASS	AC=144;AF=0.028754;AN=5008;NS=2504;DP=17941;EAS_AF=0.0774;AMR_AF=0.013;AFR_AF=0.0076;EUR_AF=0.0209;SAS_AF=0.0266;AA=G|||;VT=SNP
22	50809482	rs8141888	G	A	100	PASS	AC=1481;AF=0.295727;AN=5008;NS=2504;DP=17303;EAS_AF=0.1984;AMR_AF=0.2017;AFR_AF=0.32;EUR_AF=0.2843;SAS_AF=0.4417;AA=A|||;VT=SNP
22	50809687	rs8136402	T	C	100	PASS	AC=1614;AF=0.322284;AN=5008;NS=2504;DP=16347;EAS_AF=0.2004;AMR_AF=0.2133;AFR_AF=0.4032;EUR_AF=0.2952;SAS_AF=0.4438;AA=t|||;VT=SNP
22	50810679	rs73188939	C	T	100	PASS	AC=846;AF=0.16893;AN=5008;NS=2504;DP=18969;EAS_AF=0.0347;AMR_AF=0.1484;AFR_AF=0.1029;EUR_AF=0.2117;SAS_AF=0.3671;AA=C|||;VT=SNP
22	50810839	rs8139075	A	G	100	PASS	AC=2921;AF=0.583267;AN=5008;NS=2504;DP=15539;EAS_AF=0.3968;AMR_AF=0.438;AFR_AF=0.8858;EUR_AF=0.3817;SAS_AF=0.6769;AA=G|||;VT=SNP
22	50810900	rs8141303	T	C	100	PASS	AC=1575;AF=0.314497;AN=5008;NS=2504;DP=16175;EAS_AF=0.2004;AMR_AF=0.2089;AFR_AF=0.3994;EUR_AF=0.2714;SAS_AF=0.4366;AA=C|||;VT=SNP
22	50811184	rs113754609	C	A	100	PASS	AC=837;AF=0.167133;AN=5008;NS=2504;DP=13747;EAS_AF=0.0347;AMR_AF=0.1484;AFR_AF=0.1029;EUR_AF=0.2117;SAS_AF=0.3579;AA=c|||;VT=SNP
22	50812086	rs67980306	A	T	100	PASS	AC=1572;AF=0.313898;AN=5008;NS=2504;DP=16064;EAS_AF=0.2004;AMR_AF=0.2104;AFR_AF=0.4024;EUR_AF=0.2724;SAS_AF=0.4274;AA=T|||;VT=SNP
22	50812367	rs12158890	T	C	100	PASS	AC=1577;AF=0.314896;AN=5008;NS=2504;DP=15195;EAS_AF=0.2004;AMR_AF=0.2104;AFR_AF=0.407;EUR_AF=0.2724;SAS_AF=0.4264;AA=T|||;VT=SNP
22	50812707	rs116093398	C	T	100	PASS	AC=73;AF=0.0145767;AN=5008;NS=2504;DP=16232;EAS_AF=0.0238;AMR_AF=0.0086;AFR_AF=0.0113;EUR_AF=0.0199;SAS_AF=0.0082;AA=C|||;VT=SNP
22	50814075	rs8142229	C	T	100	PASS	AC=1575;AF=0.314497;AN=5008;NS=2504;DP=17535;EAS_AF=0.2004;AMR_AF=0.2104;AFR_AF=0.407;EUR_AF=0.2704;SAS_AF=0.4264;AA=T|||;VT=SNP
22	50814319	rs8140369	A	G	100	PASS	AC=1577;AF=0.314896;AN=5008;NS=2504;DP=11110;EAS_AF=0.2024;AMR_AF=0.2104;AFR_AF=0.407;EUR_AF=0.2704;SAS_AF=0.4264;AA=G|||;VT=SNP
22	50814524	rs7290471	A	G	100	PASS	AC=2897;AF=0.578474;AN=5008;NS=2504;DP=16355;EAS_AF=0.3879;AMR_AF=0.438;AFR_AF=0.8858;EUR_AF=0.3797;SAS_AF=0.6636;AA=G|||;VT=SNP
22	50815104	rs73188943	C	T	100	PASS	AC=964;AF=0.192492;AN=5008;NS=2504;DP=17414;EAS_AF=0.0813;AMR_AF=0.1614;AFR_AF=0.1346;EUR_AF=0.2197;SAS_AF=0.3793;AA=C|||;VT=SNP
22	50815903	rs7287079	G	A	100	PASS	AC=436;AF=0.0870607;AN=5008;NS=2504;DP=17367;EAS_AF=0.0754;AMR_AF=0.0274;AFR_AF=0.2315;EUR_AF=0.0189;SAS_AF=0.0164;AA=g|||;VT=SNP
22	50816305	rs6520143	A	G	100	PASS	AC=1570;AF=0.313498;AN=5008;NS=2504;DP=16836;EAS_AF=0.2014;AMR_AF=0.2104;AFR_AF=0.4017;EUR_AF=0.2704;SAS_AF=0.4274;AA=N|||;VT=SNP
22	50816398	rs117800321	C	T	100	PASS	AC=69;AF=0.013778;AN=5008;NS=2504;DP=17285;EAS_AF=0.0238;AMR_AF=0.0086;AFR_AF=0.0083;EUR_AF=0.0199;SAS_AF=0.0082;AA=c|||;VT=SNP
22	50816619	rs7511047	A	G	100	PASS	AC=1670;AF=0.333466;AN=5008;NS=2504;DP=17009;EAS_AF=0.2014;AMR_AF=0.268;AFR_AF=0.4024;EUR_AF=0.3231;SAS_AF=0.4335;AA=N|||;VT=SNP
22	50816866	rs12158353	T	G	100	PASS	AC=437;AF=0.0872604;AN=5008;NS=2504;DP=15625;EAS_AF=0.0754;AMR_AF=0.0274;AFR_AF=0.2322;EUR_AF=0.0189;SAS_AF=0.0164;AA=t|||;VT=SNP
22	50817485	rs7284516	T	G	100	PASS	AC=437;AF=0.0872604;AN=5008;NS=2504;DP=18308;EAS_AF=0.0764;AMR_AF=0.0274;AFR_AF=0.2315;EUR_AF=0.0189;SAS_AF=0.0164;AA=t|||;VT=SNP
22	50818084	rs117865134	G	C	100	PASS	AC=106;AF=0.0211661;AN=5008;NS=2504;DP=16917;EAS_AF=0.0228;AMR_AF=0.013;AFR_AF=0.0348;EUR_AF=0.0199;SAS_AF=0.0082;AA=g|||;VT=SNP
22	50818236	rs74664523	G	A	100	PASS	AC=72;AF=0.014377;AN=5008;NS=2504;DP=16802;EAS_AF=0.0228;AMR_AF=0.0086;AFR_AF=0.0113;EUR_AF=0.0199;SAS_AF=0.0082;AA=g|||;VT=SNP
22	50818715	rs7287773	C	T	100	PASS	AC=1558;AF=0.311102;AN=5008;NS=2504;DP=14328;EAS_AF=0.1994;AMR_AF=0.2089;AFR_AF=0.3986;EUR_AF=0.2664;SAS_AF=0.4264;AA=t|||;VT=SNP
22	50818868	rs78575967	C	T	100	PASS	AC=862;AF=0.172125;AN=5008;NS=2504;DP=13720;EAS_AF=0.0367;AMR_AF=0.1556;AFR_AF=0.1029;EUR_AF=0.2247;SAS_AF=0.363;AA=c|||;VT=SNP
22	50820076	rs55791675	G	A	100	PASS	AC=1724;AF=0.344249;AN=5008;NS=2504;DP=15159;EAS_AF=0.2034;AMR_AF=0.2161;AFR_AF=0.5151;EUR_AF=0.2684;SAS_AF=0.4274;AA=g|||;VT=SNP
22	50820077	rs58223188	T	C	100	PASS	AC=2892;AF=0.577476;AN=5008;NS=2504;DP=15265;EAS_AF=0.3889;AMR_AF=0.4352;AFR_AF=0.8828;EUR_AF=0.3787;SAS_AF=0.6646;AA=C|||;VT=SNP
22	50821557	rs7286698	A	G	100	PASS	AC=2179;AF=0.435104;AN=5008;NS=2504;DP=16426;EAS_AF=0.3899;AMR_AF=0.389;AFR_AF=0.4039;EUR_AF=0.3499;SAS_AF=0.6442;AA=G|||;VT=SNP
22	50821945	rs12163408	G	A	100	PASS	AC=410;AF=0.081869;AN=5008;NS=2504;DP=15806;EAS_AF=0.244;AMR_AF=0.0403;AFR_AF=0.0023;EUR_AF=0.0954;SAS_AF=0.0378;AA=G|||;VT=SNP
22	50822335	rs6520147	G	A	100	PASS	AC=2138;AF=0.426917;AN=5008;NS=2504;DP=15700;EAS_AF=0.3899;AMR_AF=0.3847;AFR_AF=0.3775;EUR_AF=0.3499;SAS_AF=0.6411;AA=G|||;VT=SNP
22	50822657	rs73188949	G	A	100	PASS	AC=1579;AF=0.315296;AN=5008;NS=2504;DP=16300;EAS_AF=0.2698;AMR_AF=0.3415;AFR_AF=0.1377;EUR_AF=0.3052;SAS_AF=0.5941;AA=G|||;VT=SNP
22	50822841	rs7286685	G	A	100	PASS	AC=505;AF=0.100839;AN=5008;NS=2504;DP=13589;EAS_AF=0.0992;AMR_AF=0.036;AFR_AF=0.2405;EUR_AF=0.0378;SAS_AF=0.0245;AA=G|||;VT=SNP
22	50823099	rs112215987	A	G	100	PASS	AC=456;AF=0.0910543;AN=5008;NS=2504;DP=18173;EAS_AF=0.1002;AMR_AF=0.0317;AFR_AF=0.2057;EUR_AF=0.0368;SAS_AF=0.0245;AA=A|||;VT=SNP
22	50823137	rs56169618	G	A	100	PASS	AC=2167;AF=0.432708;AN=5008;NS=2504;DP=16716;EAS_AF=0.3819;AMR_AF=0.3905;AFR_AF=0.4039;EUR_AF=0.3499;SAS_AF=0.6391;AA=A|||;VT=SNP
22	50824550	rs7287411	G	A	100	PASS	AC=2166;AF=0.432508;AN=5008;NS=2504;DP=16209;EAS_AF=0.3819;AMR_AF=0.389;AFR_AF=0.4039;EUR_AF=0.3499;SAS_AF=0.6391;AA=G|||;VT=SNP
22	50824998	rs73439388	T	C	100	PASS	AC=331;AF=0.0660942;AN=5008;NS=2504;DP=20158;EAS_AF=0.0228;AMR_AF=0.0231;AFR_AF=0.1974;EUR_AF=0.0229;SAS_AF=0.0082;AA=T|||;VT=SNP
22	50825204	rs58852793	A	G	100	PASS	AC=2268;AF=0.452875;AN=5008;NS=2504;DP=19591;EAS_AF=0.3829;AMR_AF=0.4467;AFR_AF=0.4047;EUR_AF=0.4026;SAS_AF=0.6462;AA=G|||;VT=SNP
22	50825317	rs73439390	G	A	100	PASS	AC=502;AF=0.10024;AN=5008;NS=2504;DP=16588;EAS_AF=0.0972;AMR_AF=0.036;AFR_AF=0.2398;EUR_AF=0.0378;SAS_AF=0.0245;AA=G|||;VT=SNP
22	50825615	rs12159089	G	A	100	PASS	AC=2231;AF=0.445487;AN=5008;NS=2504;DP=15429;EAS_AF=0.3829;AMR_AF=0.4424;AFR_AF=0.379;EUR_AF=0.4026;SAS_AF=0.6462;AA=-|||;VT=SNP
22	50826336	rs8142016	C	T	100	PASS	AC=2102;AF=0.419728;AN=5008;NS=2504;DP=19282;EAS_AF=0.4187;AMR_AF=0.4323;AFR_AF=0.2837;EUR_AF=0.3787;SAS_AF=0.638;AA=T|||;VT=SNP
22	50826608	rs7285132	A	T	100	PASS	AC=3462;AF=0.691294;AN=5008;NS=2504;DP=16067;EAS_AF=0.5665;AMR_AF=0.5187;AFR_AF=0.9289;EUR_AF=0.6789;SAS_AF=0.6339;AA=T|||;VT=SNP
22	50827756	rs117246629	G	T	100	PASS	AC=124;AF=0.0247604;AN=5008;NS=2504;DP=22532;EAS_AF=0.0744;AMR_AF=0.0086;AFR_AF=0.0098;EUR_AF=0.0139;SAS_AF=0.0164;AA=G|||;VT=SNP
22	50828155	rs12159165	C	G	100	PASS	AC=1939;AF=0.387181;AN=5008;NS=2504;DP=15863;EAS_AF=0.3591;AMR_AF=0.4236;AFR_AF=0.2095;EUR_AF=0.3797;SAS_AF=0.638;AA=G|||;VT=SNP
22	50828206	rs12158382	G	T	100	PASS	AC=1939;AF=0.387181;AN=5008;NS=2504;DP=15160;EAS_AF=0.3591;AMR_AF=0.4236;AFR_AF=0.2095;EUR_AF=0.3797;SAS_AF=0.638;AA=T|||;VT=SNP
22	50828275	rs140284135	C	G	100	PASS	AC=125;AF=0.0249601;AN=5008;NS=2504;DP=16067;EAS_AF=0.0754;AMR_AF=0.0086;AFR_AF=0.0098;EUR_AF=0.0139;SAS_AF=0.0164;AA=C|||;VT=SNP
22	50829249	rs62241885	A	G	100	PASS	AC=1941;AF=0.38758;AN=5008;NS=2504;DP=16705;EAS_AF=0.3601;AMR_AF=0.4236;AFR_AF=0.2095;EUR_AF=0.3797;SAS_AF=0.6391;AA=g|||;VT=SNP
22	50829706	rs138422062	C	T	100	PASS	AC=124;AF=0.0247604;AN=5008;NS=2504;DP=14584;EAS_AF=0.0764;AMR_AF=0.0086;AFR_AF=0.0083;EUR_AF=0.0139;SAS_AF=0.0164;AA=C|||;VT=SNP
22	50830044	rs7510868	G	A	100	PASS	AC=1861;AF=0.371605;AN=5008;NS=2504;DP=16380;EAS_AF=0.3393;AMR_AF=0.4121;AFR_AF=0.1929;EUR_AF=0.3728;SAS_AF=0.6166;AA=G|||;VT=SNP
22	50830256	rs12157911	A	G	100	PASS	AC=518;AF=0.103435;AN=5008;NS=2504;DP=14992;EAS_AF=0.0982;AMR_AF=0.036;AFR_AF=0.2519;EUR_AF=0.0368;SAS_AF=0.0245;AA=A|||;VT=SNP
22	50830697	rs4075443	A	G	100	PASS	AC=1920;AF=0.383387;AN=5008;NS=2504;DP=16524;EAS_AF=0.3562;AMR_AF=0.4207;AFR_AF=0.211;EUR_AF=0.3797;SAS_AF=0.6217;AA=A|||;VT=SNP
22	50831053	rs12158196	A	G	100	PASS	AC=1908;AF=0.38099;AN=5008;NS=2504;DP=18405;EAS_AF=0.3552;AMR_AF=0.4207;AFR_AF=0.2118;EUR_AF=0.3787;SAS_AF=0.6104;AA=G|||;VT=SNP
22	50831191	rs56067900	G	A	100	PASS	AC=948;AF=0.189297;AN=5008;NS=2504;DP=16138;EAS_AF=0.0298;AMR_AF=0.2118;AFR_AF=0.1051;EUR_AF=0.2724;SAS_AF=0.3661;AA=G|||;VT=SNP
22	50831338	rs56168974	A	G	100	PASS	AC=954;AF=0.190495;AN=5008;NS=2504;DP=17321;EAS_AF=0.0298;AMR_AF=0.2118;AFR_AF=0.1067;EUR_AF=0.2744;SAS_AF=0.3681;AA=A|||;VT=SNP
22	50831728	rs114809320	C	T	100	PASS	AC=127;AF=0.0253594;AN=5008;NS=2504;DP=17405;EAS_AF=0.0754;AMR_AF=0.0086;AFR_AF=0.0113;EUR_AF=0.0139;SAS_AF=0.0164;AA=C|||;VT=SNP
22	50832752	rs12160258	A	C	100	PASS	AC=1923;AF=0.383986;AN=5008;NS=2504;DP=17009;EAS_AF=0.3641;AMR_AF=0.4207;AFR_AF=0.2073;EUR_AF=0.3787;SAS_AF=0.6227;AA=A|||;VT=SNP
22	50832843	rs12159099	G	A	100	PASS	AC=1916;AF=0.382588;AN=5008;NS=2504;DP=15284;EAS_AF=0.3562;AMR_AF=0.4207;AFR_AF=0.208;EUR_AF=0.3797;SAS_AF=0.6217;AA=G|||;VT=SNP
22	50832846	rs12159888	C	A	100	PASS	AC=1916;AF=0.382588;AN=5008;NS=2504;DP=15126;EAS_AF=0.3562;AMR_AF=0.4207;AFR_AF=0.208;EUR_AF=0.3797;SAS_AF=0.6217;AA=A|||;VT=SNP
22	50832929	rs73172204	G	A	100	PASS	AC=1651;AF=0.329673;AN=5008;NS=2504;DP=14269;EAS_AF=0.2599;AMR_AF=0.3963;AFR_AF=0.1407;EUR_AF=0.3569;SAS_AF=0.5818;AA=G|||;VT=SNP
22	50833259	rs12159321	T	C	100	PASS	AC=1912;AF=0.381789;AN=5008;NS=2504;DP=12959;EAS_AF=0.3552;AMR_AF=0.4193;AFR_AF=0.208;EUR_AF=0.3787;SAS_AF=0.6207;AA=T|||;VT=SNP
22	50833816	rs7511085	G	A	100	PASS	AC=1911;AF=0.381589;AN=5008;NS=2504;DP=18278;EAS_AF=0.3542;AMR_AF=0.4193;AFR_AF=0.208;EUR_AF=0.3787;SAS_AF=0.6207;AA=G|||;VT=SNP
22	50834181	rs74712657	A	G	100	PASS	AC=701;AF=0.139976;AN=5008;NS=2504;DP=12484;EAS_AF=0.2292;AMR_AF=0.183;AFR_AF=0.0356;EUR_AF=0.0865;SAS_AF=0.2137;AA=A|||;VT=SNP
22	50834255	rs147261066	C	T	100	PASS	AC=123;AF=0.0245607;AN=5008;NS=2504;DP=12523;EAS_AF=0.0754;AMR_AF=0.0086;AFR_AF=0.0083;EUR_AF=0.0139;SAS_AF=0.0164;AA=c|||;VT=SNP
22	50834261	rs62241887	G	C	100	PASS	AC=435;AF=0.086861;AN=5008;NS=2504;DP=12257;EAS_AF=0.004;AMR_AF=0.1686;AFR_AF=0.0106;EUR_AF=0.2097;SAS_AF=0.091;AA=g|||;VT=SNP
22	50834855	rs73172205	T	C	100	PASS	AC=468;AF=0.0934505;AN=5008;NS=2504;DP=15334;EAS_AF=0.004;AMR_AF=0.1758;AFR_AF=0.0166;EUR_AF=0.2247;SAS_AF=0.0961;AA=T|||;VT=SNP
22	50835040	rs9628184	G	A	100	PASS	AC=1361;AF=0.271765;AN=5008;NS=2504;DP=20156;EAS_AF=0.3492;AMR_AF=0.2478;AFR_AF=0.2716;EUR_AF=0.2535;SAS_AF=0.228;AA=A|||;VT=SNP
22	50835731	rs72490268	A	G	100	PASS	AC=1043;AF=0.208267;AN=5008;NS=2504;DP=18604;EAS_AF=0.4385;AMR_AF=0.2046;AFR_AF=0.0802;EUR_AF=0.0964;SAS_AF=0.2618;AA=a|||;VT=SNP
22	50836522	rs60746132	G	A	100	PASS	AC=949;AF=0.189497;AN=5008;NS=2504;DP=15573;EAS_AF=0.4335;AMR_AF=0.1888;AFR_AF=0.0431;EUR_AF=0.0954;SAS_AF=0.2331;AA=G|||;VT=SNP
22	50836686	rs141460909	C	T	100	PASS	AC=63;AF=0.0125799;AN=5008;NS=2504;DP=11685;EAS_AF=0.0169;AMR_AF=0.0086;AFR_AF=0.0008;EUR_AF=0.0149;SAS_AF=0.0245;AA=C|||;VT=SNP
22	50836982	rs9616935	T	C	100	PASS	AC=808;AF=0.161342;AN=5008;NS=2504;DP=10427;EAS_AF=0.2331;AMR_AF=0.2435;AFR_AF=0.0552;EUR_AF=0.2207;SAS_AF=0.1115;AA=T|||;VT=SNP
22	50837224	rs9616936	A	G	100	PASS	AC=2063;AF=0.411941;AN=5008;NS=2504;DP=15512;EAS_AF=0.756;AMR_AF=0.4597;AFR_AF=0.2012;EUR_AF=0.338;SAS_AF=0.3845;AA=G|||;VT=SNP
22	50837415	rs139100785	G	A	100	PASS	AC=125;AF=0.0249601;AN=5008;NS=2504;DP=16018;EAS_AF=0.0734;AMR_AF=0.0086;AFR_AF=0.0121;EUR_AF=0.0139;SAS_AF=0.0153;AA=G|||;VT=SNP
22	50837449	rs12162889	G	A	100	PASS	AC=941;AF=0.187899;AN=5008;NS=2504;DP=15003;EAS_AF=0.4335;AMR_AF=0.1873;AFR_AF=0.0378;EUR_AF=0.0944;SAS_AF=0.2342;AA=G|||;VT=SNP
22	50837814	rs7511349	G	T	100	PASS	AC=2063;AF=0.411941;AN=5008;NS=2504;DP=19484;EAS_AF=0.7579;AMR_AF=0.4597;AFR_AF=0.2012;EUR_AF=0.338;SAS_AF=0.3824;AA=T|||;VT=SNP
22	50837868	rs12163126	C	G	100	PASS	AC=939;AF=0.1875;AN=5008;NS=2504;DP=18665;EAS_AF=0.4335;AMR_AF=0.1873;AFR_AF=0.0378;EUR_AF=0.0944;SAS_AF=0.2321;AA=C|||;VT=SNP
22	50837915	rs12163129	C	T	100	PASS	AC=1165;AF=0.232628;AN=5008;NS=2504;DP=19750;EAS_AF=0.506;AMR_AF=0.2046;AFR_AF=0.1225;EUR_AF=0.1083;SAS_AF=0.2474;AA=C|||;VT=SNP
22	50838241	rs9616819	T	C	100	PASS	AC=2034;AF=0.40615;AN=5008;NS=2504;DP=19777;EAS_AF=0.7629;AMR_AF=0.4568;AFR_AF=0.1747;EUR_AF=0.338;SAS_AF=0.3855;AA=C|||;VT=SNP
22	50838702	rs9616944	T	C	100	PASS	AC=2037;AF=0.406749;AN=5008;NS=2504;DP=21720;EAS_AF=0.7629;AMR_AF=0.4553;AFR_AF=0.1785;EUR_AF=0.338;SAS_AF=0.3845;AA=C|||;VT=SNP
22	50839014	rs6417776	A	G	100	PASS	AC=2036;AF=0.40655;AN=5008;NS=2504;DP=20592;EAS_AF=0.7629;AMR_AF=0.4568;AFR_AF=0.177;EUR_AF=0.338;SAS_AF=0.3845;AA=A|||;VT=SNP
22	50839547	rs79067317	A	C	100	PASS	AC=1286;AF=0.256789;AN=5008;NS=2504;DP=16515;EAS_AF=0.0635;AMR_AF=0.2392;AFR_AF=0.2572;EUR_AF=0.336;SAS_AF=0.3865;AA=A|||;VT=SNP
22	50839797	rs7292268	G	A	100	PASS	AC=1122;AF=0.224042;AN=5008;NS=2504;DP=12757;EAS_AF=0.3482;AMR_AF=0.2651;AFR_AF=0.1702;EUR_AF=0.2356;SAS_AF=0.1278;AA=G|||;VT=SNP
22	50840223	rs149296439	G	A	100	PASS	AC=369;AF=0.0736821;AN=5008;NS=2504;DP=12333;EAS_AF=0.0218;AMR_AF=0.0288;AFR_AF=0.1944;EUR_AF=0.0457;SAS_AF=0.0245;AA=G|||;VT=SNP
22	50840309	rs9616949	C	T	100	PASS	AC=2035;AF=0.40635;AN=5008;NS=2504;DP=14934;EAS_AF=0.7619;AMR_AF=0.4568;AFR_AF=0.1785;EUR_AF=0.339;SAS_AF=0.3814;AA=C|||;VT=SNP
22	50840573	rs9616822	G	A	100	PASS	AC=2074;AF=0.414137;AN=5008;NS=2504;DP=14130;EAS_AF=0.7619;AMR_AF=0.4597;AFR_AF=0.2012;EUR_AF=0.3449;SAS_AF=0.3824;AA=A|||;VT=SNP
22	50840654	rs9616823	A	G	100	PASS	AC=2035;AF=0.40635;AN=5008;NS=2504;DP=14815;EAS_AF=0.7619;AMR_AF=0.4582;AFR_AF=0.1785;EUR_AF=0.338;SAS_AF=0.3814;AA=A|||;VT=SNP
22	50840783	rs7285141	T	C	100	PASS	AC=3587;AF=0.716254;AN=5008;NS=2504;DP=12516;EAS_AF=0.8254;AMR_AF=0.7075;AFR_AF=0.6309;EUR_AF=0.675;SAS_AF=0.7679;AA=C|||;VT=SNP
22	50840854	rs7284870	A	G	100	PASS	AC=2033;AF=0.40595;AN=5008;NS=2504;DP=15892;EAS_AF=0.7619;AMR_AF=0.4553;AFR_AF=0.1785;EUR_AF=0.338;SAS_AF=0.3814;AA=G|||;VT=SNP
22	50840978	rs12162986	C	A	100	PASS	AC=899;AF=0.179513;AN=5008;NS=2504;DP=15429;EAS_AF=0.4375;AMR_AF=0.1844;AFR_AF=0.0068;EUR_AF=0.0944;SAS_AF=0.2311;AA=C|||;VT=SNP
22	50841035	rs7511513	C	T	100	PASS	AC=2037;AF=0.406749;AN=5008;NS=2504;DP=17490;EAS_AF=0.7619;AMR_AF=0.4553;AFR_AF=0.1815;EUR_AF=0.338;SAS_AF=0.3814;AA=C|||;VT=SNP
22	50841439	rs9616951	C	T	100	PASS	AC=2033;AF=0.40595;AN=5008;NS=2504;DP=18682;EAS_AF=0.7619;AMR_AF=0.4553;AFR_AF=0.1785;EUR_AF=0.338;SAS_AF=0.3814;AA=C|||;VT=SNP
22	50841898	rs7288269	C	T	100	PASS	AC=2066;AF=0.41254;AN=5008;NS=2504;DP=19011;EAS_AF=0.7619;AMR_AF=0.4597;AFR_AF=0.2012;EUR_AF=0.338;SAS_AF=0.3814;AA=T|||;VT=SNP
22	50842074	rs7290829	T	A	100	PASS	AC=2033;AF=0.40595;AN=5008;NS=2504;DP=17976;EAS_AF=0.7619;AMR_AF=0.4553;AFR_AF=0.1785;EUR_AF=0.338;SAS_AF=0.3814;AA=T|||;VT=SNP
22	50842659	rs9616952	C	G	100	PASS	AC=2066;AF=0.41254;AN=5008;NS=2504;DP=15134;EAS_AF=0.7619;AMR_AF=0.4597;AFR_AF=0.2012;EUR_AF=0.338;SAS_AF=0.3814;AA=G|||;VT=SNP
22	50843852	rs111749933	A	T	100	PASS	AC=913;AF=0.182308;AN=5008;NS=2504;DP=17223;EAS_AF=0.0417;AMR_AF=0.2089;AFR_AF=0.0855;EUR_AF=0.2654;SAS_AF=0.3538;AA=a|||;VT=SNP
22	50845628	rs12163500	T	C	100	PASS	AC=1046;AF=0.208866;AN=5008;NS=2504;DP=19870;EAS_AF=0.4365;AMR_AF=0.1974;AFR_AF=0.1104;EUR_AF=0.0944;SAS_AF=0.2331;AA=t|||;VT=SNP
22	50845646	rs12162877	C	T	100	PASS	AC=891;AF=0.177915;AN=5008;NS=2504;DP=19627;EAS_AF=0.4325;AMR_AF=0.1816;AFR_AF=0.0045;EUR_AF=0.0944;SAS_AF=0.2331;AA=c|||;VT=SNP
22	50846887	rs7511136	T	G	100	PASS	AC=2357;AF=0.470647;AN=5008;NS=2504;DP=15233;EAS_AF=0.745;AMR_AF=0.4669;AFR_AF=0.4539;EUR_AF=0.331;SAS_AF=0.3569;AA=T|||;VT=SNP
22	50847159	rs7511602	T	A	100	PASS	AC=874;AF=0.174521;AN=5008;NS=2504;DP=19850;EAS_AF=0.2401;AMR_AF=0.2464;AFR_AF=0.0976;EUR_AF=0.2227;SAS_AF=0.1104;AA=T|||;VT=SNP
22	50847279	rs77332739	C	T	100	PASS	AC=893;AF=0.178315;AN=5008;NS=2504;DP=17725;EAS_AF=0.4325;AMR_AF=0.1816;AFR_AF=0.0068;EUR_AF=0.0944;SAS_AF=0.2321;AA=C|||;VT=SNP
22	50847372	rs9616835	C	A	100	PASS	AC=866;AF=0.172923;AN=5008;NS=2504;DP=17031;EAS_AF=0.2391;AMR_AF=0.245;AFR_AF=0.0923;EUR_AF=0.2227;SAS_AF=0.1115;AA=C|||;VT=SNP
22	50849382	rs12162983	C	G	100	PASS	AC=2285;AF=0.45627;AN=5008;NS=2504;DP=14290;EAS_AF=0.6885;AMR_AF=0.4654;AFR_AF=0.4418;EUR_AF=0.325;SAS_AF=0.365;AA=G|||;VT=SNP
22	50849572	rs59762075	T	C	100	PASS	AC=2285;AF=0.45627;AN=5008;NS=2504;DP=18188;EAS_AF=0.6895;AMR_AF=0.4654;AFR_AF=0.441;EUR_AF=0.325;SAS_AF=0.365;AA=T|||;VT=SNP
22	50850541	rs7410305	G	A	100	PASS	AC=873;AF=0.174321;AN=5008;NS=2504;DP=21957;EAS_AF=0.2401;AMR_AF=0.245;AFR_AF=0.0976;EUR_AF=0.2227;SAS_AF=0.1104;AA=g|||;VT=SNP
22	50850739	rs9616842	A	G	100	PASS	AC=2286;AF=0.45647;AN=5008;NS=2504;DP=13502;EAS_AF=0.6895;AMR_AF=0.4654;AFR_AF=0.4418;EUR_AF=0.325;SAS_AF=0.365;AA=a|||;VT=SNP
22	50850745	rs143561392	C	T	100	PASS	AC=113;AF=0.0225639;AN=5008;NS=2504;DP=13219;EAS_AF=0.0724;AMR_AF=0.0086;AFR_AF=0.003;EUR_AF=0.0139;SAS_AF=0.0164;AA=C|||;VT=SNP
22	50850749	rs111793100	T	C	100	PASS	AC=182;AF=0.0363419;AN=5008;NS=2504;DP=13052;EAS_AF=0.0228;AMR_AF=0.0144;AFR_AF=0.0908;EUR_AF=0.0229;SAS_AF=0.0061;AA=T|||;VT=SNP
22	50851420	rs7289750	G	C	100	PASS	AC=2286;AF=0.45647;AN=5008;NS=2504;DP=14032;EAS_AF=0.6895;AMR_AF=0.4654;AFR_AF=0.4418;EUR_AF=0.325;SAS_AF=0.365;AA=G|||;VT=SNP
22	50851463	rs7286808	T	C	100	PASS	AC=2319;AF=0.463059;AN=5008;NS=2504;DP=14703;EAS_AF=0.6895;AMR_AF=0.4697;AFR_AF=0.4644;EUR_AF=0.325;SAS_AF=0.365;AA=C|||;VT=SNP
22	50851475	rs111283004	C	T	100	PASS	AC=868;AF=0.173323;AN=5008;NS=2504;DP=15750;EAS_AF=0.2361;AMR_AF=0.2435;AFR_AF=0.0976;EUR_AF=0.2227;SAS_AF=0.1104;AA=C|||;VT=SNP
22	50851873	rs116055311	T	C	100	PASS	AC=384;AF=0.0766773;AN=5008;NS=2504;DP=14239;EAS_AF=0.0218;AMR_AF=0.0331;AFR_AF=0.18;EUR_AF=0.0706;SAS_AF=0.0307;AA=T|||;VT=SNP
22	50851948	rs58925645	C	T	100	PASS	AC=874;AF=0.174521;AN=5008;NS=2504;DP=16061;EAS_AF=0.2401;AMR_AF=0.2435;AFR_AF=0.0983;EUR_AF=0.2227;SAS_AF=0.1115;AA=C|||;VT=SNP
22	50852357	rs9616994	T	C	100	PASS	AC=2304;AF=0.460064;AN=5008;NS=2504;DP=17263;EAS_AF=0.6925;AMR_AF=0.4654;AFR_AF=0.441;EUR_AF=0.326;SAS_AF=0.3804;AA=C|||;VT=SNP
22	50852367	rs9616995	G	A	100	PASS	AC=2007;AF=0.400759;AN=5008;NS=2504;DP=17300;EAS_AF=0.6925;AMR_AF=0.451;AFR_AF=0.2239;EUR_AF=0.326;SAS_AF=0.3804;AA=G|||;VT=SNP
22	50853274	rs3934829	T	C	100	PASS	AC=874;AF=0.174521;AN=5008;NS=2504;DP=17504;EAS_AF=0.2411;AMR_AF=0.245;AFR_AF=0.0976;EUR_AF=0.2227;SAS_AF=0.1104;AA=T|||;VT=SNP
22	50853626	rs12162782	T	G	100	PASS	AC=2131;AF=0.425519;AN=5008;NS=2504;DP=20238;EAS_AF=0.7639;AMR_AF=0.4597;AFR_AF=0.2345;EUR_AF=0.34;SAS_AF=0.3988;AA=G|||;VT=SNP
22	50853811	rs66519115	T	G	100	PASS	AC=874;AF=0.174521;AN=5008;NS=2504;DP=18127;EAS_AF=0.2411;AMR_AF=0.245;AFR_AF=0.0976;EUR_AF=0.2227;SAS_AF=0.1104;AA=T|||;VT=SNP
22	50854317	rs6520165	T	C	100	PASS	AC=2339;AF=0.467053;AN=5008;NS=2504;DP=20471;EAS_AF=0.6925;AMR_AF=0.4683;AFR_AF=0.466;EUR_AF=0.326;SAS_AF=0.3804;AA=C|||;VT=SNP
22	50855411	rs9616843	T	C	100	PASS	AC=2007;AF=0.400759;AN=5008;NS=2504;DP=21173;EAS_AF=0.6925;AMR_AF=0.451;AFR_AF=0.2247;EUR_AF=0.326;SAS_AF=0.3793;AA=T|||;VT=SNP
22	50855413	rs9616996	A	G	100	PASS	AC=2007;AF=0.400759;AN=5008;NS=2504;DP=21165;EAS_AF=0.6925;AMR_AF=0.451;AFR_AF=0.2247;EUR_AF=0.326;SAS_AF=0.3793;AA=A|||;VT=SNP
22	50856145	rs7410303	T	C	100	PASS	AC=2300;AF=0.459265;AN=5008;NS=2504;DP=18078;EAS_AF=0.6925;AMR_AF=0.464;AFR_AF=0.438;EUR_AF=0.327;SAS_AF=0.3804;AA=T|||;VT=SNP
22	50856222	rs7410465	G	T	100	PASS	AC=2041;AF=0.407548;AN=5008;NS=2504;DP=19672;EAS_AF=0.6925;AMR_AF=0.4553;AFR_AF=0.2474;EUR_AF=0.326;SAS_AF=0.3804;AA=T|||;VT=SNP
22	50856354	rs7410482	G	A	100	PASS	AC=1952;AF=0.389776;AN=5008;NS=2504;DP=21884;EAS_AF=0.6736;AMR_AF=0.4438;AFR_AF=0.2239;EUR_AF=0.3181;SAS_AF=0.3569;AA=G|||;VT=SNP
22	50856937	rs7410343	A	T	100	PASS	AC=2042;AF=0.407748;AN=5008;NS=2504;DP=14270;EAS_AF=0.6925;AMR_AF=0.4553;AFR_AF=0.2474;EUR_AF=0.326;SAS_AF=0.3814;AA=T|||;VT=SNP
22	50856938	rs6520168	A	C	100	PASS	AC=2042;AF=0.407748;AN=5008;NS=2504;DP=14537;EAS_AF=0.6925;AMR_AF=0.4553;AFR_AF=0.2474;EUR_AF=0.326;SAS_AF=0.3814;AA=C|||;VT=SNP
22	50857613	rs11091015	T	G	100	PASS	AC=2006;AF=0.400559;AN=5008;NS=2504;DP=20212;EAS_AF=0.6915;AMR_AF=0.451;AFR_AF=0.2239;EUR_AF=0.326;SAS_AF=0.3804;AA=T|||;VT=SNP
22	50858120	rs8139476	C	T	100	PASS	AC=2020;AF=0.403355;AN=5008;NS=2504;DP=21064;EAS_AF=0.6915;AMR_AF=0.4467;AFR_AF=0.2458;EUR_AF=0.3151;SAS_AF=0.3793;AA=T|||;VT=SNP
22	50858287	rs7410540	G	A	100	PASS	AC=869;AF=0.173522;AN=5008;NS=2504;DP=20640;EAS_AF=0.2361;AMR_AF=0.2435;AFR_AF=0.0983;EUR_AF=0.2227;SAS_AF=0.1104;AA=G|||;VT=SNP
22	50858363	rs12159194	C	T	100	PASS	AC=182;AF=0.0363419;AN=5008;NS=2504;DP=20581;EAS_AF=0.0238;AMR_AF=0.0159;AFR_AF=0.0877;EUR_AF=0.0229;SAS_AF=0.0082;AA=c|||;VT=SNP
22	50858813	rs7410608	G	C	100	PASS	AC=2462;AF=0.491613;AN=5008;NS=2504;DP=19109;EAS_AF=0.7629;AMR_AF=0.4769;AFR_AF=0.4758;EUR_AF=0.341;SAS_AF=0.3988;AA=C|||;VT=SNP
22	50859049	rs9616997	T	C	100	PASS	AC=2309;AF=0.461062;AN=5008;NS=2504;DP=20403;EAS_AF=0.6905;AMR_AF=0.4669;AFR_AF=0.4418;EUR_AF=0.327;SAS_AF=0.3845;AA=T|||;VT=SNP
22	50859121	rs7511293	G	A	100	PASS	AC=2309;AF=0.461062;AN=5008;NS=2504;DP=18889;EAS_AF=0.6905;AMR_AF=0.4654;AFR_AF=0.4425;EUR_AF=0.327;SAS_AF=0.3845;AA=G|||;VT=SNP
22	50859164	rs12163302	C	G	100	PASS	AC=944;AF=0.188498;AN=5008;NS=2504;DP=18051;EAS_AF=0.4335;AMR_AF=0.1888;AFR_AF=0.0378;EUR_AF=0.0954;SAS_AF=0.2352;AA=C|||;VT=SNP
22	50859698	rs7511461	T	C	100	PASS	AC=2341;AF=0.467452;AN=5008;NS=2504;DP=17514;EAS_AF=0.6905;AMR_AF=0.4683;AFR_AF=0.4652;EUR_AF=0.327;SAS_AF=0.3845;AA=C|||;VT=SNP
22	50860114	rs7511543	T	C	100	PASS	AC=4317;AF=0.862021;AN=5008;NS=2504;DP=13545;EAS_AF=0.8512;AMR_AF=0.7896;AFR_AF=0.9705;EUR_AF=0.8072;SAS_AF=0.8344;AA=C|||;VT=SNP
22	50860398	rs7510909	A	C	100	PASS	AC=2342;AF=0.467652;AN=5008;NS=2504;DP=19043;EAS_AF=0.6915;AMR_AF=0.4683;AFR_AF=0.4652;EUR_AF=0.327;SAS_AF=0.3845;AA=C|||;VT=SNP
22	50860495	rs9616998	A	G	100	PASS	AC=2309;AF=0.461062;AN=5008;NS=2504;DP=18055;EAS_AF=0.6915;AMR_AF=0.464;AFR_AF=0.4425;EUR_AF=0.327;SAS_AF=0.3845;AA=A|||;VT=SNP
22	50860565	rs9616844	G	A	100	PASS	AC=2309;AF=0.461062;AN=5008;NS=2504;DP=18160;EAS_AF=0.6915;AMR_AF=0.464;AFR_AF=0.4418;EUR_AF=0.327;SAS_AF=0.3855;AA=A|||;VT=SNP
22	50860573	rs12163227	T	C	100	PASS	AC=963;AF=0.192292;AN=5008;NS=2504;DP=17924;EAS_AF=0.4375;AMR_AF=0.1888;AFR_AF=0.0393;EUR_AF=0.0964;SAS_AF=0.2474;AA=T|||;VT=SNP
22	50860583	rs12163230	T	C	100	PASS	AC=948;AF=0.189297;AN=5008;NS=2504;DP=17714;EAS_AF=0.4355;AMR_AF=0.1888;AFR_AF=0.0393;EUR_AF=0.0954;SAS_AF=0.2352;AA=T|||;VT=SNP
22	50860932	rs7410368	C	T	100	PASS	AC=868;AF=0.173323;AN=5008;NS=2504;DP=18831;EAS_AF=0.2361;AMR_AF=0.2435;AFR_AF=0.0976;EUR_AF=0.2227;SAS_AF=0.1104;AA=C|||;VT=SNP
22	50861324	rs8185000	T	C	100	PASS	AC=2336;AF=0.466454;AN=5008;NS=2504;DP=18873;EAS_AF=0.6915;AMR_AF=0.4683;AFR_AF=0.4607;EUR_AF=0.327;SAS_AF=0.3845;AA=C|||;VT=SNP
22	50861644	rs115593502	G	A	100	PASS	AC=122;AF=0.024361;AN=5008;NS=2504;DP=18868;EAS_AF=0.0714;AMR_AF=0.0086;AFR_AF=0.0106;EUR_AF=0.0139;SAS_AF=0.0164;AA=G|||;VT=SNP
22	50862306	rs12158901	G	A	100	PASS	AC=178;AF=0.0355431;AN=5008;NS=2504;DP=20733;EAS_AF=0.0238;AMR_AF=0.0144;AFR_AF=0.087;EUR_AF=0.0229;SAS_AF=0.0061;AA=G|||;VT=SNP
22	50862602	rs9637354	G	C	100	PASS	AC=2253;AF=0.44988;AN=5008;NS=2504;DP=16925;EAS_AF=0.6756;AMR_AF=0.4568;AFR_AF=0.4418;EUR_AF=0.3191;SAS_AF=0.3579;AA=G|||;VT=SNP
22	50862755	rs12163307	A	C	100	PASS	AC=2308;AF=0.460863;AN=5008;NS=2504;DP=16502;EAS_AF=0.6915;AMR_AF=0.464;AFR_AF=0.4425;EUR_AF=0.327;SAS_AF=0.3834;AA=A|||;VT=SNP
22	50862946	rs73172211	G	A	100	PASS	AC=748;AF=0.149361;AN=5008;NS=2504;DP=13528;EAS_AF=0.2351;AMR_AF=0.2378;AFR_AF=0.0113;EUR_AF=0.2217;SAS_AF=0.1104;AA=G|||;VT=SNP
22	50863134	rs11091016	T	C	100	PASS	AC=2225;AF=0.444289;AN=5008;NS=2504;DP=11634;EAS_AF=0.6895;AMR_AF=0.464;AFR_AF=0.4433;EUR_AF=0.326;SAS_AF=0.3006;AA=T|||;VT=SNP
22	50863223	rs10854887	T	C	100	PASS	AC=2464;AF=0.492013;AN=5008;NS=2504;DP=14505;EAS_AF=0.7629;AMR_AF=0.4769;AFR_AF=0.4766;EUR_AF=0.341;SAS_AF=0.3998;AA=C|||;VT=SNP
22	50864696	rs5770931	T	C	100	PASS	AC=2339;AF=0.467053;AN=5008;NS=2504;DP=17113;EAS_AF=0.6895;AMR_AF=0.4683;AFR_AF=0.4652;EUR_AF=0.327;SAS_AF=0.3834;AA=T|||;VT=SNP
22	50864874	rs5770942	A	G	100	PASS	AC=2332;AF=0.465655;AN=5008;NS=2504;DP=18479;EAS_AF=0.6895;AMR_AF=0.4683;AFR_AF=0.4652;EUR_AF=0.327;SAS_AF=0.3763;AA=G|||;VT=SNP
22	50865095	rs5770960	G	C	100	PASS	AC=3696;AF=0.738019;AN=5008;NS=2504;DP=15637;EAS_AF=0.9355;AMR_AF=0.7594;AFR_AF=0.7231;EUR_AF=0.664;SAS_AF=0.6155;AA=C|||;VT=SNP
22	50865133	rs5770967	A	G	100	PASS	AC=2334;AF=0.466054;AN=5008;NS=2504;DP=14898;EAS_AF=0.6905;AMR_AF=0.4683;AFR_AF=0.466;EUR_AF=0.327;SAS_AF=0.3763;AA=G|||;VT=SNP
22	50865338	rs5770813	C	T	100	PASS	AC=2301;AF=0.459465;AN=5008;NS=2504;DP=15067;EAS_AF=0.6905;AMR_AF=0.464;AFR_AF=0.4433;EUR_AF=0.327;SAS_AF=0.3763;AA=C|||;VT=SNP
22	50865434	rs5770982	A	G	100	PASS	AC=2248;AF=0.448882;AN=5008;NS=2504;DP=15184;EAS_AF=0.6736;AMR_AF=0.4568;AFR_AF=0.4433;EUR_AF=0.3191;SAS_AF=0.3528;AA=A|||;VT=SNP
22	50865863	rs2334095	T	A	100	PASS	AC=2335;AF=0.466254;AN=5008;NS=2504;DP=17598;EAS_AF=0.6905;AMR_AF=0.4683;AFR_AF=0.466;EUR_AF=0.328;SAS_AF=0.3763;AA=A|||;VT=SNP
22	50865948	rs116486105	A	G	100	PASS	AC=123;AF=0.0245607;AN=5008;NS=2504;DP=17509;EAS_AF=0.0724;AMR_AF=0.0086;AFR_AF=0.0106;EUR_AF=0.0139;SAS_AF=0.0164;AA=A|||;VT=SNP
22	50866306	rs2334096	C	T	100	PASS	AC=1984;AF=0.396166;AN=5008;NS=2504;DP=17261;EAS_AF=0.6865;AMR_AF=0.4481;AFR_AF=0.2118;EUR_AF=0.329;SAS_AF=0.3783;AA=C|||;VT=SNP
22	50866353	rs2334097	A	G	100	PASS	AC=2443;AF=0.487819;AN=5008;NS=2504;DP=17935;EAS_AF=0.7748;AMR_AF=0.4568;AFR_AF=0.5219;EUR_AF=0.2853;SAS_AF=0.3763;AA=G|||;VT=SNP
22	50866356	rs2334098	A	G	100	PASS	AC=929;AF=0.185503;AN=5008;NS=2504;DP=18004;EAS_AF=0.4425;AMR_AF=0.1902;AFR_AF=0.0378;EUR_AF=0.0905;SAS_AF=0.2147;AA=A|||;VT=SNP
22	50866439	rs2878116	A	G	100	PASS	AC=952;AF=0.190096;AN=5008;NS=2504;DP=16551;EAS_AF=0.4266;AMR_AF=0.1873;AFR_AF=0.0416;EUR_AF=0.1153;SAS_AF=0.226;AA=A|||;VT=SNP
22	50866559	rs2878117	T	C	100	PASS	AC=2067;AF=0.41274;AN=5008;NS=2504;DP=15926;EAS_AF=0.6895;AMR_AF=0.4553;AFR_AF=0.2489;EUR_AF=0.3469;SAS_AF=0.3865;AA=C|||;VT=SNP
22	50867093	rs59570317	G	A	100	PASS	AC=1077;AF=0.215056;AN=5008;NS=2504;DP=16193;EAS_AF=0.4335;AMR_AF=0.1988;AFR_AF=0.1278;EUR_AF=0.0964;SAS_AF=0.2413;AA=G|||;VT=SNP
22	50867136	rs12484396	A	G	100	PASS	AC=1164;AF=0.232428;AN=5008;NS=2504;DP=16189;EAS_AF=0.4504;AMR_AF=0.2104;AFR_AF=0.1513;EUR_AF=0.1044;SAS_AF=0.2648;AA=A|||;VT=SNP
22	50867139	rs12483990	T	C	100	PASS	AC=1164;AF=0.232428;AN=5008;NS=2504;DP=16370;EAS_AF=0.4504;AMR_AF=0.2104;AFR_AF=0.1513;EUR_AF=0.1044;SAS_AF=0.2648;AA=C|||;VT=SNP
22	50867268	rs5771043	G	A	100	PASS	AC=2032;AF=0.405751;AN=5008;NS=2504;DP=17724;EAS_AF=0.6885;AMR_AF=0.4553;AFR_AF=0.2489;EUR_AF=0.326;SAS_AF=0.3732;AA=G|||;VT=SNP
22	50868013	rs2334099	A	G	100	PASS	AC=3696;AF=0.738019;AN=5008;NS=2504;DP=20059;EAS_AF=0.9355;AMR_AF=0.7579;AFR_AF=0.7231;EUR_AF=0.665;SAS_AF=0.6155;AA=G|||;VT=SNP
22	50868240	rs6010106	T	C	100	PASS	AC=183;AF=0.0365415;AN=5008;NS=2504;DP=20592;EAS_AF=0.0238;AMR_AF=0.0144;AFR_AF=0.0908;EUR_AF=0.0229;SAS_AF=0.0061;AA=T|||;VT=SNP
22	50868527	rs74830978	A	G	100	PASS	AC=68;AF=0.0135783;AN=5008;NS=2504;DP=20765;EAS_AF=0.0238;AMR_AF=0.0101;AFR_AF=0.0083;EUR_AF=0.0199;SAS_AF=0.0061;AA=A|||;VT=SNP
22	50868669	rs9616847	A	T	100	PASS	AC=2129;AF=0.42512;AN=5008;NS=2504;DP=19543;EAS_AF=0.6875;AMR_AF=0.5058;AFR_AF=0.2481;EUR_AF=0.3738;SAS_AF=0.3896;AA=T|||;VT=SNP
22	50868789	rs76949780	G	A	100	PASS	AC=937;AF=0.187101;AN=5008;NS=2504;DP=20995;EAS_AF=0.4345;AMR_AF=0.1888;AFR_AF=0.0386;EUR_AF=0.0954;SAS_AF=0.226;AA=G|||;VT=SNP
22	50868925	rs4824127	A	C	100	PASS	AC=2251;AF=0.449481;AN=5008;NS=2504;DP=22513;EAS_AF=0.6716;AMR_AF=0.4582;AFR_AF=0.4448;EUR_AF=0.3201;SAS_AF=0.3538;AA=A|||;VT=SNP
22	50869692	rs55712763	G	C	100	PASS	AC=68;AF=0.0135783;AN=5008;NS=2504;DP=18558;EAS_AF=0.0238;AMR_AF=0.0101;AFR_AF=0.0083;EUR_AF=0.0199;SAS_AF=0.0061;AA=G|||;VT=SNP;EX_TARGET
22	50869915	rs1005536	G	A	100	PASS	AC=2034;AF=0.40615;AN=5008;NS=2504;DP=19831;EAS_AF=0.6885;AMR_AF=0.4553;AFR_AF=0.2481;EUR_AF=0.327;SAS_AF=0.3753;AA=G|||;VT=SNP
22	50870620	rs2076712	G	T	100	PASS	AC=1947;AF=0.388778;AN=5008;NS=2504;DP=14354;EAS_AF=0.6726;AMR_AF=0.4438;AFR_AF=0.2247;EUR_AF=0.3191;SAS_AF=0.3507;AA=G|||;VT=SNP
22	50871249	rs5770850	T	C	100	PASS	AC=893;AF=0.178315;AN=5008;NS=2504;DP=16143;EAS_AF=0.4345;AMR_AF=0.1844;AFR_AF=0.0068;EUR_AF=0.0964;SAS_AF=0.226;AA=T|||;VT=SNP
22	50871492	rs11091017	C	G	100	PASS	AC=2374;AF=0.474042;AN=5008;NS=2504;DP=17313;EAS_AF=0.75;AMR_AF=0.4654;AFR_AF=0.4539;EUR_AF=0.333;SAS_AF=0.3681;AA=C|||;VT=SNP
22	50873546	rs2273254	C	T	100	PASS	AC=1097;AF=0.21905;AN=5008;NS=2504;DP=15856;EAS_AF=0.3115;AMR_AF=0.2608;AFR_AF=0.1808;EUR_AF=0.2366;SAS_AF=0.1278;AA=C|||;VT=SNP
22	50873557	rs2273255	A	G	100	PASS	AC=1097;AF=0.21905;AN=5008;NS=2504;DP=15609;EAS_AF=0.3115;AMR_AF=0.2608;AFR_AF=0.1808;EUR_AF=0.2366;SAS_AF=0.1278;AA=G|||;VT=SNP
22	50873561	rs2273256	C	T	100	PASS	AC=1097;AF=0.21905;AN=5008;NS=2504;DP=16010;EAS_AF=0.3115;AMR_AF=0.2608;AFR_AF=0.1808;EUR_AF=0.2366;SAS_AF=0.1278;AA=C|||;VT=SNP
22	50873618	rs2273257	A	G	100	PASS	AC=896;AF=0.178914;AN=5008;NS=2504;DP=17241;EAS_AF=0.4365;AMR_AF=0.1844;AFR_AF=0.0076;EUR_AF=0.0964;SAS_AF=0.226;AA=A|||;VT=SNP
22	50873644	rs2273258	G	A	100	PASS	AC=864;AF=0.172524;AN=5008;NS=2504;DP=17781;EAS_AF=0.2331;AMR_AF=0.2435;AFR_AF=0.0976;EUR_AF=0.2217;SAS_AF=0.1104;AA=G|||;VT=SNP
22	50873694	rs2273259	T	C	100	PASS	AC=2405;AF=0.480232;AN=5008;NS=2504;DP=18290;EAS_AF=0.751;AMR_AF=0.4697;AFR_AF=0.4735;EUR_AF=0.333;SAS_AF=0.3691;AA=T|||;VT=SNP
22	50873761	rs5770859	A	G	100	PASS	AC=2455;AF=0.490216;AN=5008;NS=2504;DP=17686;EAS_AF=0.7679;AMR_AF=0.4769;AFR_AF=0.472;EUR_AF=0.341;SAS_AF=0.3916;AA=A|||;VT=SNP
22	50874352	rs5770869	C	T	100	PASS	AC=3485;AF=0.695887;AN=5008;NS=2504;DP=18348;EAS_AF=0.9107;AMR_AF=0.7421;AFR_AF=0.6142;EUR_AF=0.6412;SAS_AF=0.6084;AA=C|||;VT=SNP
22	50874614	rs5770872	C	T	100	PASS	AC=3431;AF=0.685104;AN=5008;NS=2504;DP=17656;EAS_AF=0.8938;AMR_AF=0.7349;AFR_AF=0.6127;EUR_AF=0.6332;SAS_AF=0.5859;AA=C|||;VT=SNP
22	50874893	rs13054572	C	T	100	PASS	AC=1062;AF=0.212061;AN=5008;NS=2504;DP=16822;EAS_AF=0.1429;AMR_AF=0.2695;AFR_AF=0.1634;EUR_AF=0.3002;SAS_AF=0.2178;AA=C|||;VT=SNP;EX_TARGET
22	50875745	rs12167996	A	T	100	PASS	AC=1050;AF=0.209665;AN=5008;NS=2504;DP=15379;EAS_AF=0.1429;AMR_AF=0.268;AFR_AF=0.1558;EUR_AF=0.3002;SAS_AF=0.2168;AA=A|||;VT=SNP
22	50876077	rs9306550	T	C	100	PASS	AC=4165;AF=0.831669;AN=5008;NS=2504;DP=16212;EAS_AF=0.9593;AMR_AF=0.8084;AFR_AF=0.9289;EUR_AF=0.7545;SAS_AF=0.6646;AA=C|||;VT=SNP
22	50876235	rs5770779	T	C	100	PASS	AC=3659;AF=0.730631;AN=5008;NS=2504;DP=16546;EAS_AF=0.9494;AMR_AF=0.7853;AFR_AF=0.6089;EUR_AF=0.7336;SAS_AF=0.6278;AA=C|||;VT=SNP
22	50876357	rs5770890	C	G	100	PASS	AC=3104;AF=0.619808;AN=5008;NS=2504;DP=17144;EAS_AF=0.8522;AMR_AF=0.7233;AFR_AF=0.3752;EUR_AF=0.6471;SAS_AF=0.6094;AA=G|||;VT=SNP;EX_TARGET
22	50876526	rs11091018	C	G	100	PASS	AC=689;AF=0.13758;AN=5008;NS=2504;DP=16436;EAS_AF=0.1419;AMR_AF=0.2089;AFR_AF=0.0287;EUR_AF=0.1909;SAS_AF=0.1748;AA=C|||;VT=SNP;EX_TARGET
22	50876662	rs11555194	T	G	100	PASS	AC=191;AF=0.038139;AN=5008;NS=2504;DP=19023;EAS_AF=0.0407;AMR_AF=0.0245;AFR_AF=0.0575;EUR_AF=0.0298;SAS_AF=0.0276;AA=t|||;VT=SNP;EX_TARGET
22	50876755	rs2070273	C	T	100	PASS	AC=884;AF=0.176518;AN=5008;NS=2504;DP=17153;EAS_AF=0.4286;AMR_AF=0.1816;AFR_AF=0.0045;EUR_AF=0.0964;SAS_AF=0.228;AA=C|||;VT=SNP;EX_TARGET
22	50877166	rs4824131	G	C	100	PASS	AC=3351;AF=0.669129;AN=5008;NS=2504;DP=16752;EAS_AF=0.9345;AMR_AF=0.7478;AFR_AF=0.4697;EUR_AF=0.661;SAS_AF=0.6176;AA=C|||;VT=SNP;EX_TARGET
22	50877244	rs45581534	T	C	100	PASS	AC=104;AF=0.0207668;AN=5008;NS=2504;DP=17627;EAS_AF=0.0238;AMR_AF=0.013;AFR_AF=0.0333;EUR_AF=0.0209;SAS_AF=0.0061;AA=T|||;VT=SNP
22	50877718	rs5770908	G	A	100	PASS	AC=1823;AF=0.364018;AN=5008;NS=2504;DP=20645;EAS_AF=0.6716;AMR_AF=0.4352;AFR_AF=0.1467;EUR_AF=0.3181;SAS_AF=0.3374;AA=G|||;VT=SNP
22	50877779	rs9617005	A	G	100	PASS	AC=759;AF=0.151558;AN=5008;NS=2504;DP=20077;EAS_AF=0.2411;AMR_AF=0.2421;AFR_AF=0.0129;EUR_AF=0.2207;SAS_AF=0.1115;AA=A|||;VT=SNP
22	50878196	rs13057311	G	A	100	PASS	AC=970;AF=0.19369;AN=5008;NS=2504;DP=20218;EAS_AF=0.1419;AMR_AF=0.2565;AFR_AF=0.1059;EUR_AF=0.2962;SAS_AF=0.2157;AA=G|||;VT=SNP;EX_TARGET
22	50878546	rs118129949	C	G	100	PASS	AC=67;AF=0.0133786;AN=5008;NS=2504;DP=18780;EAS_AF=0.0258;AMR_AF=0.0101;AFR_AF=0.003;EUR_AF=0.0239;SAS_AF=0.0061;AA=C|||;VT=SNP
22	50878626	rs5770920	A	C	100	PASS	AC=887;AF=0.177117;AN=5008;NS=2504;DP=18671;EAS_AF=0.4335;AMR_AF=0.183;AFR_AF=0.0045;EUR_AF=0.0954;SAS_AF=0.226;AA=A|||;VT=SNP
22	50878927	rs12171249	G	A	100	PASS	AC=1033;AF=0.20627;AN=5008;NS=2504;DP=17687;EAS_AF=0.1458;AMR_AF=0.2637;AFR_AF=0.1475;EUR_AF=0.2952;SAS_AF=0.2157;AA=G|||;VT=SNP
22	50879447	rs2273260	T	G	100	PASS	AC=841;AF=0.167931;AN=5008;NS=2504;DP=12701;EAS_AF=0.252;AMR_AF=0.2248;AFR_AF=0.1021;EUR_AF=0.1909;SAS_AF=0.1063;AA=T|||;VT=SNP;EX_TARGET
22	50879651	rs4824133	A	G	100	PASS	AC=3673;AF=0.733427;AN=5008;NS=2504;DP=16176;EAS_AF=0.9127;AMR_AF=0.7795;AFR_AF=0.6815;EUR_AF=0.671;SAS_AF=0.6503;AA=G|||;VT=SNP
22	50879931	rs5770930	G	A	100	PASS	AC=1259;AF=0.251398;AN=5008;NS=2504;DP=16500;EAS_AF=0.4752;AMR_AF=0.1254;AFR_AF=0.1899;EUR_AF=0.2058;SAS_AF=0.2403;AA=G|||;VT=SNP
22	50880136	rs77923049	C	G	100	PASS	AC=116;AF=0.0231629;AN=5008;NS=2504;DP=16269;EAS_AF=0.0238;AMR_AF=0.013;AFR_AF=0.0386;EUR_AF=0.0258;SAS_AF=0.0061;AA=C|||;VT=SNP
22	50880391	rs76867505	C	T	100	PASS	AC=390;AF=0.0778754;AN=5008;NS=2504;DP=19082;EAS_AF=0.0228;AMR_AF=0.0331;AFR_AF=0.1815;EUR_AF=0.0736;SAS_AF=0.0307;AA=C|||;VT=SNP
22	50880781	rs5770794	C	T	100	PASS	AC=1855;AF=0.370407;AN=5008;NS=2504;DP=17542;EAS_AF=0.6687;AMR_AF=0.4193;AFR_AF=0.1694;EUR_AF=0.3121;SAS_AF=0.3599;AA=C|||;VT=SNP
22	50881065	rs182690204	G	A	100	PASS	AC=104;AF=0.0207668;AN=5008;NS=2504;DP=12372;EAS_AF=0.0238;AMR_AF=0.0115;AFR_AF=0.0318;EUR_AF=0.0239;SAS_AF=0.0061;AA=G|||;VT=SNP
22	50881253	rs113416558	T	C	100	PASS	AC=1059;AF=0.211462;AN=5008;NS=2504;DP=9476;EAS_AF=0.1458;AMR_AF=0.2709;AFR_AF=0.1558;EUR_AF=0.2992;SAS_AF=0.2219;AA=T|||;VT=SNP
22	50881302	rs79713091	G	A	100	PASS	AC=999;AF=0.199481;AN=5008;NS=2504;DP=9645;EAS_AF=0.4266;AMR_AF=0.1902;AFR_AF=0.0794;EUR_AF=0.0974;SAS_AF=0.2393;AA=g|||;VT=SNP
22	50881443	rs111249398	A	T	100	PASS	AC=779;AF=0.155551;AN=5008;NS=2504;DP=10361;EAS_AF=0.2431;AMR_AF=0.2104;AFR_AF=0.0908;EUR_AF=0.165;SAS_AF=0.1043;AA=A|||;VT=SNP
22	50881518	rs4824135	A	G	100	PASS	AC=1884;AF=0.376198;AN=5008;NS=2504;DP=11837;EAS_AF=0.3889;AMR_AF=0.5101;AFR_AF=0.2186;EUR_AF=0.5219;SAS_AF=0.3313;AA=A|||;VT=SNP
22	50881796	rs1056688	C	G	100	PASS	AC=2790;AF=0.557109;AN=5008;NS=2504;DP=14230;EAS_AF=0.5109;AMR_AF=0.5735;AFR_AF=0.6997;EUR_AF=0.5616;SAS_AF=0.3957;AA=G|||;VT=SNP
22	50881954	rs4824136	G	C	100	PASS	AC=3977;AF=0.794129;AN=5008;NS=2504;DP=17861;EAS_AF=0.9504;AMR_AF=0.6686;AFR_AF=0.9107;EUR_AF=0.7177;SAS_AF=0.6431;AA=C|||;VT=SNP
22	50882590	rs6010031	G	A	100	PASS	AC=954;AF=0.190495;AN=5008;NS=2504;DP=11509;EAS_AF=0.1419;AMR_AF=0.2565;AFR_AF=0.0961;EUR_AF=0.2942;SAS_AF=0.2147;AA=G|||;VT=SNP;EX_TARGET
22	50883359	rs1076780	A	G	100	PASS	AC=4114;AF=0.821486;AN=5008;NS=2504;DP=14186;EAS_AF=0.9603;AMR_AF=0.7911;AFR_AF=0.9228;EUR_AF=0.7406;SAS_AF=0.6462;AA=G|||;VT=SNP
22	50883961	rs756014	G	A	100	PASS	AC=2770;AF=0.553115;AN=5008;NS=2504;DP=17437;EAS_AF=0.4454;AMR_AF=0.5692;AFR_AF=0.7239;EUR_AF=0.6292;SAS_AF=0.3436;AA=A|||;VT=SNP
22	50884075	rs743038	C	T	100	PASS	AC=1976;AF=0.394569;AN=5008;NS=2504;DP=19150;EAS_AF=0.4444;AMR_AF=0.5317;AFR_AF=0.2088;EUR_AF=0.5636;SAS_AF=0.3231;AA=T|||;VT=SNP
22	50885775	rs1053744	A	G	100	PASS	AC=2509;AF=0.500998;AN=5008;NS=2504;DP=13950;EAS_AF=0.4673;AMR_AF=0.5389;AFR_AF=0.4909;EUR_AF=0.5577;SAS_AF=0.4642;AA=A|||;VT=SNP;EX_TARGET
22	50886220	rs5770980	T	C	100	PASS	AC=3323;AF=0.663538;AN=5008;NS=2504;DP=15637;EAS_AF=0.8601;AMR_AF=0.7392;AFR_AF=0.4629;EUR_AF=0.7425;SAS_AF=0.5971;AA=T|||;VT=SNP
22	50886557	rs6010041	A	G	100	PASS	AC=4688;AF=0.936102;AN=5008;NS=2504;DP=17579;EAS_AF=0.996;AMR_AF=0.8516;AFR_AF=0.9939;EUR_AF=0.8757;SAS_AF=0.9182;AA=G|||;VT=SNP
22	50886944	rs74598385	G	A	100	PASS	AC=750;AF=0.14976;AN=5008;NS=2504;DP=16250;EAS_AF=0.374;AMR_AF=0.17;AFR_AF=0.0038;EUR_AF=0.0557;SAS_AF=0.1984;AA=G|||;VT=SNP;EX_TARGET
22	50889886	rs9617010	G	C	100	PASS	AC=2222;AF=0.44369;AN=5008;NS=2504;DP=17886;EAS_AF=0.3919;AMR_AF=0.5403;AFR_AF=0.3873;EUR_AF=0.6123;SAS_AF=0.3313;AA=G|||;VT=SNP
22	50889953	rs77003593	G	C	100	PASS	AC=844;AF=0.16853;AN=5008;NS=2504;DP=16751;EAS_AF=0.4464;AMR_AF=0.1715;AFR_AF=0.0053;EUR_AF=0.0616;SAS_AF=0.2106;AA=G|||;VT=SNP
22	50890755	rs73172224	G	A	100	PASS	AC=819;AF=0.163538;AN=5008;NS=2504;DP=15088;EAS_AF=0.2728;AMR_AF=0.2061;AFR_AF=0.1611;EUR_AF=0.1461;SAS_AF=0.0419;AA=G|||;VT=SNP
22	50891775	rs9617012	T	A	100	PASS	AC=1455;AF=0.290535;AN=5008;NS=2504;DP=20660;EAS_AF=0.13;AMR_AF=0.3429;AFR_AF=0.2277;EUR_AF=0.4702;SAS_AF=0.319;AA=T|||;VT=SNP
22	50891812	rs76437768	G	A	100	PASS	AC=396;AF=0.0790735;AN=5008;NS=2504;DP=21092;EAS_AF=0.0218;AMR_AF=0.0331;AFR_AF=0.1831;EUR_AF=0.0676;SAS_AF=0.0419;AA=G|||;VT=SNP
22	50891905	rs11704222	A	G	100	PASS	AC=815;AF=0.16274;AN=5008;NS=2504;DP=20549;EAS_AF=0.2738;AMR_AF=0.2061;AFR_AF=0.1566;EUR_AF=0.1461;SAS_AF=0.0429;AA=A|||;VT=SNP
22	50892044	rs11703397	G	A	100	PASS	AC=812;AF=0.162141;AN=5008;NS=2504;DP=17467;EAS_AF=0.2728;AMR_AF=0.2046;AFR_AF=0.1566;EUR_AF=0.1461;SAS_AF=0.0419;AA=G|||;VT=SNP
22	50892415	rs4824146	A	G	100	PASS	AC=1393;AF=0.278155;AN=5008;NS=2504;DP=18666;EAS_AF=0.1151;AMR_AF=0.3415;AFR_AF=0.2103;EUR_AF=0.4682;SAS_AF=0.2975;AA=A|||;VT=SNP
22	50894849	rs2076713	G	A	100	PASS	AC=695;AF=0.138778;AN=5008;NS=2504;DP=7014;EAS_AF=0.2728;AMR_AF=0.1945;AFR_AF=0.0741;EUR_AF=0.1461;SAS_AF=0.0409;AA=G|||;VT=SNP;EX_TARGET
22	50895020	rs5771001	C	T	100	PASS	AC=1549;AF=0.309305;AN=5008;NS=2504;DP=9483;EAS_AF=0.7133;AMR_AF=0.3718;AFR_AF=0.0832;EUR_AF=0.2256;SAS_AF=0.2403;AA=C|||;VT=SNP;EX_TARGET
22	50895133	rs4824117	A	G	100	PASS	AC=3104;AF=0.619808;AN=5008;NS=2504;DP=11498;EAS_AF=0.4335;AMR_AF=0.611;AFR_AF=0.8699;EUR_AF=0.6849;SAS_AF=0.4131;AA=G|||;VT=SNP
22	50896001	rs76745123	G	T	100	PASS	AC=430;AF=0.0858626;AN=5008;NS=2504;DP=19381;EAS_AF=0.0228;AMR_AF=0.0403;AFR_AF=0.2057;EUR_AF=0.0656;SAS_AF=0.0419;AA=G|||;VT=SNP
22	50896121	rs4824118	C	T	100	PASS	AC=990;AF=0.197684;AN=5008;NS=2504;DP=20642;EAS_AF=0.1091;AMR_AF=0.2651;AFR_AF=0.0991;EUR_AF=0.3638;SAS_AF=0.2035;AA=C|||;VT=SNP
22	50896384	rs4824119	C	G	100	PASS	AC=1359;AF=0.271366;AN=5008;NS=2504;DP=16858;EAS_AF=0.1101;AMR_AF=0.3386;AFR_AF=0.1944;EUR_AF=0.4682;SAS_AF=0.2914;AA=C|||;VT=SNP
22	50896385	rs4824148	A	G	100	PASS	AC=2636;AF=0.526358;AN=5008;NS=2504;DP=16791;EAS_AF=0.4028;AMR_AF=0.5706;AFR_AF=0.6505;EUR_AF=0.6203;SAS_AF=0.3579;AA=G|||;VT=SNP
22	50896778	rs4824149	G	A	100	PASS	AC=839;AF=0.167532;AN=5008;NS=2504;DP=12623;EAS_AF=0.2758;AMR_AF=0.2046;AFR_AF=0.1732;EUR_AF=0.1481;SAS_AF=0.0419;AA=G|||;VT=SNP
22	50896901	rs11703111	G	A	100	PASS	AC=990;AF=0.197684;AN=5008;NS=2504;DP=15889;EAS_AF=0.1091;AMR_AF=0.2651;AFR_AF=0.0991;EUR_AF=0.3638;SAS_AF=0.2035;AA=G|||;VT=SNP
22	50897868	rs2281439	G	A	100	PASS	AC=934;AF=0.186502;AN=5008;NS=2504;DP=15581;EAS_AF=0.2629;AMR_AF=0.2046;AFR_AF=0.1989;EUR_AF=0.1849;SAS_AF=0.0798;AA=G|||;VT=SNP;EX_TARGET
22	50898026	rs58335489	G	A	100	PASS	AC=949;AF=0.189497;AN=5008;NS=2504;DP=16077;EAS_AF=0.4524;AMR_AF=0.2507;AFR_AF=0.0272;EUR_AF=0.0666;SAS_AF=0.2209;AA=G|||;VT=SNP;EX_TARGET
22	50898619	rs2073278	G	A	100	PASS	AC=1828;AF=0.365016;AN=5008;NS=2504;DP=14095;EAS_AF=0.5506;AMR_AF=0.4092;AFR_AF=0.1921;EUR_AF=0.337;SAS_AF=0.4049;AA=G|||;VT=SNP;EX_TARGET
22	50899310	rs2236030	G	A	100	PASS	AC=839;AF=0.167532;AN=5008;NS=2504;DP=17070;EAS_AF=0.4415;AMR_AF=0.1686;AFR_AF=0.0053;EUR_AF=0.0606;SAS_AF=0.2137;AA=G|||;VT=SNP
22	50899425	rs2073279	T	C	100	PASS	AC=1361;AF=0.271765;AN=5008;NS=2504;DP=16297;EAS_AF=0.1101;AMR_AF=0.3386;AFR_AF=0.1944;EUR_AF=0.4662;SAS_AF=0.2955;AA=T|||;VT=SNP
22	50900951	rs116404506	T	C	100	PASS	AC=456;AF=0.0910543;AN=5008;NS=2504;DP=9893;EAS_AF=0.0228;AMR_AF=0.0403;AFR_AF=0.2231;EUR_AF=0.0676;SAS_AF=0.0429;AA=T|||;VT=SNP
22	50901009	rs5771037	C	T	100	PASS	AC=842;AF=0.168131;AN=5008;NS=2504;DP=12036;EAS_AF=0.4425;AMR_AF=0.1686;AFR_AF=0.0053;EUR_AF=0.0606;SAS_AF=0.2157;AA=c|||;VT=SNP;EX_TARGET
22	50901534	rs5771039	A	G	100	PASS	AC=4068;AF=0.8123;AN=5008;NS=2504;DP=15291;EAS_AF=0.9554;AMR_AF=0.7824;AFR_AF=0.8858;EUR_AF=0.7525;SAS_AF=0.6483;AA=a|||;VT=SNP
22	50902075	rs77398337	A	G	100	PASS	AC=453;AF=0.0904553;AN=5008;NS=2504;DP=18645;EAS_AF=0.0308;AMR_AF=0.0389;AFR_AF=0.2171;EUR_AF=0.0666;SAS_AF=0.0419;AA=A|||;VT=SNP
22	50902231	rs9617015	A	G	100	PASS	AC=1357;AF=0.270966;AN=5008;NS=2504;DP=16917;EAS_AF=0.1111;AMR_AF=0.3386;AFR_AF=0.1952;EUR_AF=0.4652;SAS_AF=0.2904;AA=A|||;VT=SNP
22	50902254	rs77142290	C	T	100	PASS	AC=253;AF=0.0505192;AN=5008;NS=2504;DP=17296;EAS_AF=0.0228;AMR_AF=0.0245;AFR_AF=0.0809;EUR_AF=0.0646;SAS_AF=0.0419;AA=C|||;VT=SNP
22	50902390	rs5771040	A	G	100	PASS	AC=3741;AF=0.747005;AN=5008;NS=2504;DP=20798;EAS_AF=0.9554;AMR_AF=0.7133;AFR_AF=0.8169;EUR_AF=0.6491;SAS_AF=0.5624;AA=G|||;VT=SNP
22	50902751	rs5771041	C	T	100	PASS	AC=925;AF=0.184704;AN=5008;NS=2504;DP=18762;EAS_AF=0.4544;AMR_AF=0.1772;AFR_AF=0.0371;EUR_AF=0.0636;SAS_AF=0.2362;AA=C|||;VT=SNP;EX_TARGET
22	50903221	rs2076714	C	T	100	PASS	AC=2674;AF=0.533946;AN=5008;NS=2504;DP=17799;EAS_AF=0.5595;AMR_AF=0.536;AFR_AF=0.5272;EUR_AF=0.5278;SAS_AF=0.5215;AA=C|||;VT=SNP;EX_TARGET
22	50904042	rs5771042	C	G	100	PASS	AC=1525;AF=0.304513;AN=5008;NS=2504;DP=15922;EAS_AF=0.6925;AMR_AF=0.3631;AFR_AF=0.0893;EUR_AF=0.2058;SAS_AF=0.2556;AA=C|||;VT=SNP
22	50905564	rs12628196	G	A	100	PASS	AC=670;AF=0.133786;AN=5008;NS=2504;DP=21667;EAS_AF=0.2728;AMR_AF=0.1916;AFR_AF=0.056;EUR_AF=0.1461;SAS_AF=0.0419;AA=G|||;VT=SNP
22	50906518	rs1983679	G	A	100	PASS	AC=1295;AF=0.258586;AN=5008;NS=2504;DP=14784;EAS_AF=0.1091;AMR_AF=0.3357;AFR_AF=0.1377;EUR_AF=0.4662;SAS_AF=0.3078;AA=G|||;VT=SNP
22	50906581	rs41280563	A	G	100	PASS	AC=774;AF=0.154553;AN=5008;NS=2504;DP=16500;EAS_AF=0.2817;AMR_AF=0.2061;AFR_AF=0.0651;EUR_AF=0.2008;SAS_AF=0.0603;AA=A|||;VT=SNP
22	50906917	rs9616852	C	A	100	PASS	AC=1297;AF=0.258986;AN=5008;NS=2504;DP=14673;EAS_AF=0.1091;AMR_AF=0.3372;AFR_AF=0.1384;EUR_AF=0.4662;SAS_AF=0.3078;AA=C|||;VT=SNP
22	50907195	rs55787804	G	A	100	PASS	AC=989;AF=0.197484;AN=5008;NS=2504;DP=14880;EAS_AF=0.1062;AMR_AF=0.2637;AFR_AF=0.0998;EUR_AF=0.3648;SAS_AF=0.2045;AA=G|||;VT=SNP
22	50907855	rs5771044	C	T	100	PASS	AC=4087;AF=0.816094;AN=5008;NS=2504;DP=15508;EAS_AF=0.9534;AMR_AF=0.7824;AFR_AF=0.9085;EUR_AF=0.7455;SAS_AF=0.6462;AA=T|||;VT=SNP
22	50907981	rs79257539	G	T	100	PASS	AC=446;AF=0.0890575;AN=5008;NS=2504;DP=14749;EAS_AF=0.0228;AMR_AF=0.0389;AFR_AF=0.2171;EUR_AF=0.0676;SAS_AF=0.0419;AA=G|||;VT=SNP
22	50908593	rs9616781	T	C	100	PASS	AC=4667;AF=0.931909;AN=5008;NS=2504;DP=13291;EAS_AF=0.997;AMR_AF=0.8473;AFR_AF=0.9826;EUR_AF=0.8728;SAS_AF=0.9172;AA=C|||;VT=SNP
22	50909181	rs5771045	C	T	100	PASS	AC=3417;AF=0.682308;AN=5008;NS=2504;DP=21193;EAS_AF=0.8403;AMR_AF=0.7305;AFR_AF=0.618;EUR_AF=0.672;SAS_AF=0.5828;AA=T|||;VT=SNP
22	50909728	rs74704633	G	A	100	PASS	AC=668;AF=0.133387;AN=5008;NS=2504;DP=17579;EAS_AF=0.2718;AMR_AF=0.1902;AFR_AF=0.0567;EUR_AF=0.1451;SAS_AF=0.0419;AA=G|||;VT=SNP
22	50909778	rs12484539	G	A	100	PASS	AC=83;AF=0.0165735;AN=5008;NS=2504;DP=15725;EAS_AF=0.0129;AMR_AF=0.0288;AFR_AF=0.0038;EUR_AF=0.0229;SAS_AF=0.0225;AA=G|||;VT=SNP
22	50910043	rs12484564	G	A	100	PASS	AC=68;AF=0.0135783;AN=5008;NS=2504;DP=17097;EAS_AF=0.004;AMR_AF=0.0303;AFR_AF=0.0008;EUR_AF=0.0229;SAS_AF=0.0194;AA=A|||;VT=SNP
22	50910081	rs12484567	G	A	100	PASS	AC=66;AF=0.0131789;AN=5008;NS=2504;DP=15507;EAS_AF=0.004;AMR_AF=0.0288;AFR_AF=0.0008;EUR_AF=0.0229;SAS_AF=0.0184;AA=G|||;VT=SNP
22	50910409	rs112344062	G	A	100	PASS	AC=669;AF=0.133586;AN=5008;NS=2504;DP=20081;EAS_AF=0.2728;AMR_AF=0.1902;AFR_AF=0.056;EUR_AF=0.1461;SAS_AF=0.0419;AA=G|||;VT=SNP
22	50910875	rs738683	A	G	100	PASS	AC=3914;AF=0.78155;AN=5008;NS=2504;DP=21071;EAS_AF=0.8641;AMR_AF=0.7767;AFR_AF=0.8676;EUR_AF=0.7396;SAS_AF=0.6268;AA=G|||;VT=SNP
22	50910970	rs5770841	G	A	100	PASS	AC=846;AF=0.16893;AN=5008;NS=2504;DP=21605;EAS_AF=0.4454;AMR_AF=0.1686;AFR_AF=0.0061;EUR_AF=0.0616;SAS_AF=0.2147;AA=G|||;VT=SNP
22	50911404	rs57949435	G	T	100	PASS	AC=657;AF=0.13119;AN=5008;NS=2504;DP=20144;EAS_AF=0.2738;AMR_AF=0.1873;AFR_AF=0.0567;EUR_AF=0.1372;SAS_AF=0.0389;AA=G|||;VT=SNP
22	50911864	rs61584959	G	A	100	PASS	AC=444;AF=0.0886581;AN=5008;NS=2504;DP=21072;EAS_AF=0.0228;AMR_AF=0.0403;AFR_AF=0.2148;EUR_AF=0.0676;SAS_AF=0.0419;AA=G|||;VT=SNP
22	50911876	rs4824152	A	G	100	PASS	AC=4095;AF=0.817692;AN=5008;NS=2504;DP=21038;EAS_AF=0.9544;AMR_AF=0.7839;AFR_AF=0.9085;EUR_AF=0.7525;SAS_AF=0.6452;AA=G|||;VT=SNP
22	50912321	rs4824153	C	T	100	PASS	AC=1301;AF=0.259784;AN=5008;NS=2504;DP=19905;EAS_AF=0.1091;AMR_AF=0.3401;AFR_AF=0.1392;EUR_AF=0.4672;SAS_AF=0.3078;AA=C|||;VT=SNP
22	50912741	rs11703890	G	A	100	PASS	AC=1546;AF=0.308706;AN=5008;NS=2504;DP=10341;EAS_AF=0.7183;AMR_AF=0.3573;AFR_AF=0.09;EUR_AF=0.2058;SAS_AF=0.2536;AA=G|||;VT=SNP
22	50912755	rs9628190	G	C	100	PASS	AC=3463;AF=0.691494;AN=5008;NS=2504;DP=9099;EAS_AF=0.8403;AMR_AF=0.7392;AFR_AF=0.6445;EUR_AF=0.6779;SAS_AF=0.5818;AA=C|||;VT=SNP
22	50912996	rs140999088	C	T	100	PASS	AC=1469;AF=0.293331;AN=5008;NS=2504;DP=5724;EAS_AF=0.7183;AMR_AF=0.3314;AFR_AF=0.0613;EUR_AF=0.1869;SAS_AF=0.2515;AA=C|||;VT=SNP
22	50913182	rs149886696	C	T	100	PASS	AC=601;AF=0.120008;AN=5008;NS=2504;DP=4151;EAS_AF=0.2708;AMR_AF=0.183;AFR_AF=0.0136;EUR_AF=0.1441;SAS_AF=0.0389;AA=C|||;VT=SNP;EX_TARGET
22	50913543	rs4824155	A	C	100	PASS	AC=4046;AF=0.807907;AN=5008;NS=2504;DP=8184;EAS_AF=0.9534;AMR_AF=0.7839;AFR_AF=0.8737;EUR_AF=0.7525;SAS_AF=0.6431;AA=C|||;VT=SNP
22	50913610	rs5771047	G	A	100	PASS	AC=849;AF=0.169529;AN=5008;NS=2504;DP=9346;EAS_AF=0.4454;AMR_AF=0.1729;AFR_AF=0.0061;EUR_AF=0.0616;SAS_AF=0.2147;AA=G|||;VT=SNP
22	50913654	rs76225192	C	A	100	PASS	AC=845;AF=0.16873;AN=5008;NS=2504;DP=8015;EAS_AF=0.4444;AMR_AF=0.1686;AFR_AF=0.0061;EUR_AF=0.0606;SAS_AF=0.2157;AA=C|||;VT=SNP
22	50914239	rs9616853	G	A	100	PASS	AC=1155;AF=0.230631;AN=5008;NS=2504;DP=19929;EAS_AF=0.1062;AMR_AF=0.3055;AFR_AF=0.1407;EUR_AF=0.3728;SAS_AF=0.2812;AA=G|||;VT=SNP
22	50915285	rs5770843	C	T	100	PASS	AC=1546;AF=0.308706;AN=5008;NS=2504;DP=17395;EAS_AF=0.7173;AMR_AF=0.3573;AFR_AF=0.09;EUR_AF=0.2048;SAS_AF=0.2556;AA=C|||;VT=SNP
22	50916583	rs8142906	G	A	100	PASS	AC=678;AF=0.135383;AN=5008;NS=2504;DP=16586;EAS_AF=0.2808;AMR_AF=0.1873;AFR_AF=0.056;EUR_AF=0.1471;SAS_AF=0.044;AA=G|||;VT=SNP
22	50917465	rs5771048	C	T	100	PASS	AC=830;AF=0.165735;AN=5008;NS=2504;DP=16074;EAS_AF=0.4276;AMR_AF=0.1686;AFR_AF=0.0091;EUR_AF=0.0616;SAS_AF=0.2127;AA=C|||;VT=SNP
22	50917986	rs78394368	A	G	100	PASS	AC=465;AF=0.0928514;AN=5008;NS=2504;DP=18385;EAS_AF=0.0268;AMR_AF=0.0403;AFR_AF=0.2209;EUR_AF=0.0726;SAS_AF=0.046;AA=A|||;VT=SNP
22	50918406	rs9616854	G	A	100	PASS	AC=1275;AF=0.254593;AN=5008;NS=2504;DP=17142;EAS_AF=0.1101;AMR_AF=0.3386;AFR_AF=0.1241;EUR_AF=0.4652;SAS_AF=0.3037;AA=A|||;VT=SNP
22	50919182	rs5771049	G	A	100	PASS	AC=1599;AF=0.319289;AN=5008;NS=2504;DP=13771;EAS_AF=0.7093;AMR_AF=0.3617;AFR_AF=0.1339;EUR_AF=0.2068;SAS_AF=0.2536;AA=g|||;VT=SNP
22	50921694	rs2236031	C	T	100	PASS	AC=1129;AF=0.225439;AN=5008;NS=2504;DP=19075;EAS_AF=0.129;AMR_AF=0.2032;AFR_AF=0.4228;EUR_AF=0.172;SAS_AF=0.1288;AA=T|||;VT=SNP
22	50922544	rs13055726	T	C	100	PASS	AC=228;AF=0.0455272;AN=5008;NS=2504;DP=16862;EAS_AF=0.003;AMR_AF=0.0447;AFR_AF=0.0189;EUR_AF=0.1322;SAS_AF=0.0368;AA=T|||;VT=SNP
22	50923042	rs876278	C	G	100	PASS	AC=1036;AF=0.206869;AN=5008;NS=2504;DP=14712;EAS_AF=0.496;AMR_AF=0.1816;AFR_AF=0.056;EUR_AF=0.0716;SAS_AF=0.2699;AA=c|||;VT=SNP
22	50923390	rs62239483	G	C	100	PASS	AC=346;AF=0.0690895;AN=5008;NS=2504;DP=16751;EAS_AF=0.003;AMR_AF=0.1427;AFR_AF=0.0144;EUR_AF=0.16;SAS_AF=0.0654;AA=G|||;VT=SNP
22	50923408	rs4342045	G	A	100	PASS	AC=2399;AF=0.479034;AN=5008;NS=2504;DP=17150;EAS_AF=0.3869;AMR_AF=0.4928;AFR_AF=0.4841;EUR_AF=0.5964;SAS_AF=0.4366;AA=G|||;VT=SNP
22	50924420	rs2334100	C	T	100	PASS	AC=179;AF=0.0357428;AN=5008;NS=2504;DP=16419;EAS_AF=0.003;AMR_AF=0.0403;AFR_AF=0.0015;EUR_AF=0.1243;SAS_AF=0.0215;AA=C|||;VT=SNP
22	50924679	rs79700370	C	T	100	PASS	AC=171;AF=0.0341454;AN=5008;NS=2504;DP=15675;EAS_AF=0.0407;AMR_AF=0.0303;AFR_AF=0.0076;EUR_AF=0.0557;SAS_AF=0.044;AA=C|||;VT=SNP
22	50925098	rs2232873	G	A	100	PASS	AC=1469;AF=0.293331;AN=5008;NS=2504;DP=14430;EAS_AF=0.4335;AMR_AF=0.3343;AFR_AF=0.2776;EUR_AF=0.1093;SAS_AF=0.3303;AA=A|||;VT=SNP
22	50925405	rs2232876	C	T	100	PASS	AC=1881;AF=0.375599;AN=5008;NS=2504;DP=15987;EAS_AF=0.4554;AMR_AF=0.4251;AFR_AF=0.3684;EUR_AF=0.2416;SAS_AF=0.4059;AA=T|||;VT=SNP
22	50925672	rs2232878	T	C	100	PASS	AC=4839;AF=0.966254;AN=5008;NS=2504;DP=19376;EAS_AF=0.9613;AMR_AF=0.9683;AFR_AF=0.9939;EUR_AF=0.9443;SAS_AF=0.955;AA=C|||;VT=SNP
22	50925997	rs3747273	C	A	100	PASS	AC=1012;AF=0.202077;AN=5008;NS=2504;DP=18178;EAS_AF=0.3373;AMR_AF=0.2305;AFR_AF=0.0825;EUR_AF=0.2425;SAS_AF=0.1626;AA=C|||;VT=SNP
22	50926768	rs2232883	C	T	100	PASS	AC=427;AF=0.0852636;AN=5008;NS=2504;DP=14186;EAS_AF=0.0278;AMR_AF=0.0908;AFR_AF=0.093;EUR_AF=0.1392;SAS_AF=0.0746;AA=c|||;VT=SNP;EX_TARGET
22	50926894	rs74714772	C	T	100	PASS	AC=1566;AF=0.3127;AN=5008;NS=2504;DP=11523;EAS_AF=0.4315;AMR_AF=0.3386;AFR_AF=0.3351;EUR_AF=0.1004;SAS_AF=0.3599;AA=c|||;VT=SNP
22	50928005	rs2232884	G	A	100	PASS	AC=304;AF=0.0607029;AN=5008;NS=2504;DP=7783;EAS_AF=0.0109;AMR_AF=0.0288;AFR_AF=0.1377;EUR_AF=0.0487;SAS_AF=0.0429;AA=g|||;VT=SNP;EX_TARGET
22	50928026	rs2232885	G	A	100	PASS	AC=989;AF=0.197484;AN=5008;NS=2504;DP=8343;EAS_AF=0.3125;AMR_AF=0.2176;AFR_AF=0.1225;EUR_AF=0.2137;SAS_AF=0.1493;AA=g|||;VT=SNP;EX_TARGET
22	50928331	rs2232887	G	A	100	PASS	AC=1330;AF=0.265575;AN=5008;NS=2504;DP=14417;EAS_AF=0.4137;AMR_AF=0.2882;AFR_AF=0.2678;EUR_AF=0.0666;SAS_AF=0.2986;AA=-|||;VT=SNP
22	50928340	rs1055271	G	C	100	PASS	AC=1213;AF=0.242212;AN=5008;NS=2504;DP=14497;EAS_AF=0.3294;AMR_AF=0.3012;AFR_AF=0.0817;EUR_AF=0.3489;SAS_AF=0.2178;AA=-|||;VT=SNP
22	50928994	rs8140686	T	C	100	PASS	AC=841;AF=0.167931;AN=5008;NS=2504;DP=14794;EAS_AF=0.0278;AMR_AF=0.1138;AFR_AF=0.2617;EUR_AF=0.2654;SAS_AF=0.1237;AA=c|||;VT=SNP
22	50929581	rs4824157	T	C	100	PASS	AC=985;AF=0.196685;AN=5008;NS=2504;DP=16184;EAS_AF=0.0298;AMR_AF=0.1282;AFR_AF=0.3608;EUR_AF=0.2744;SAS_AF=0.1155;AA=c|||;VT=SNP
22	50930802	rs5771056	A	G	100	PASS	AC=4630;AF=0.924521;AN=5008;NS=2504;DP=16060;EAS_AF=0.9782;AMR_AF=0.9452;AFR_AF=0.8797;EUR_AF=0.8986;SAS_AF=0.9417;AA=N|||;VT=SNP
22	50932016	rs9616855	G	A	100	PASS	AC=268;AF=0.0535144;AN=5008;NS=2504;DP=19137;EAS_AF=0.0089;AMR_AF=0.121;AFR_AF=0.0159;EUR_AF=0.0706;SAS_AF=0.0849;AA=g|||;VT=SNP
22	50932434	rs5771059	T	C	100	PASS	AC=4280;AF=0.854633;AN=5008;NS=2504;DP=16606;EAS_AF=0.9782;AMR_AF=0.889;AFR_AF=0.7844;EUR_AF=0.7614;SAS_AF=0.8937;AA=t|||;VT=SNP
22	50932563	rs5771060	C	T	100	PASS	AC=4675;AF=0.933506;AN=5008;NS=2504;DP=13371;EAS_AF=0.9792;AMR_AF=0.9481;AFR_AF=0.8835;EUR_AF=0.9264;SAS_AF=0.9509;AA=t|||;VT=SNP
22	50932796	rs5771061	C	T	100	PASS	AC=4267;AF=0.852037;AN=5008;NS=2504;DP=16723;EAS_AF=0.9782;AMR_AF=0.8876;AFR_AF=0.7738;EUR_AF=0.7634;SAS_AF=0.8937;AA=-|||;VT=SNP
22	50933754	rs111645743	T	C	100	PASS	AC=285;AF=0.0569089;AN=5008;NS=2504;DP=17860;EAS_AF=0.0139;AMR_AF=0.0764;AFR_AF=0.0091;EUR_AF=0.1441;SAS_AF=0.0624;AA=-|||;VT=SNP
22	50934751	rs7289208	A	G	100	PASS	AC=4245;AF=0.847644;AN=5008;NS=2504;DP=19333;EAS_AF=0.9444;AMR_AF=0.8285;AFR_AF=0.9047;EUR_AF=0.6829;SAS_AF=0.8538;AA=g|||;VT=SNP
22	50934942	rs144030725	C	T	100	PASS	AC=152;AF=0.0303514;AN=5008;NS=2504;DP=19264;EAS_AF=0.0099;AMR_AF=0.036;AFR_AF=0.0038;EUR_AF=0.0586;SAS_AF=0.0542;AA=c|||;VT=SNP
22	50935082	rs134970	T	C	100	PASS	AC=2787;AF=0.55651;AN=5008;NS=2504;DP=17103;EAS_AF=0.7054;AMR_AF=0.6138;AFR_AF=0.3419;EUR_AF=0.6143;SAS_AF=0.593;AA=N|||;VT=SNP
22	50935125	rs134971	C	T	100	PASS	AC=4543;AF=0.907149;AN=5008;NS=2504;DP=16879;EAS_AF=0.9931;AMR_AF=0.8991;AFR_AF=0.8147;EUR_AF=0.8956;SAS_AF=0.9611;AA=N|||;VT=SNP
22	50935155	rs9616857	C	G	100	PASS	AC=510;AF=0.101837;AN=5008;NS=2504;DP=16099;EAS_AF=0.0298;AMR_AF=0.1153;AFR_AF=0.0817;EUR_AF=0.1998;SAS_AF=0.093;AA=N|||;VT=SNP
22	50935385	rs9616858	T	C	100	PASS	AC=577;AF=0.115216;AN=5008;NS=2504;DP=13982;EAS_AF=0.0308;AMR_AF=0.1167;AFR_AF=0.1286;EUR_AF=0.2028;SAS_AF=0.093;AA=t|||;VT=SNP
22	50935458	rs134972	A	G	100	PASS	AC=4591;AF=0.916733;AN=5008;NS=2504;DP=11920;EAS_AF=0.996;AMR_AF=0.9063;AFR_AF=0.8487;EUR_AF=0.8946;SAS_AF=0.9571;AA=g|||;VT=SNP
22	50935536	rs134974	G	A	100	PASS	AC=2182;AF=0.435703;AN=5008;NS=2504;DP=12986;EAS_AF=0.5089;AMR_AF=0.4957;AFR_AF=0.261;EUR_AF=0.5646;SAS_AF=0.4213;AA=g|||;VT=SNP
22	50936035	rs9616859	A	C	100	PASS	AC=545;AF=0.108826;AN=5008;NS=2504;DP=17410;EAS_AF=0.0308;AMR_AF=0.1153;AFR_AF=0.1067;EUR_AF=0.2018;SAS_AF=0.092;AA=a|||;VT=SNP
22	50936324	rs134975	T	C	100	PASS	AC=2761;AF=0.551318;AN=5008;NS=2504;DP=17909;EAS_AF=0.6865;AMR_AF=0.6037;AFR_AF=0.3638;EUR_AF=0.6004;SAS_AF=0.5777;AA=c|||;VT=SNP
22	50936613	rs134976	T	A	100	PASS	AC=2367;AF=0.472644;AN=5008;NS=2504;DP=17941;EAS_AF=0.5575;AMR_AF=0.4726;AFR_AF=0.3843;EUR_AF=0.4682;SAS_AF=0.5092;AA=a|||;VT=SNP
22	50937445	rs8138406	C	T	100	PASS	AC=2703;AF=0.539736;AN=5008;NS=2504;DP=17011;EAS_AF=0.6905;AMR_AF=0.5951;AFR_AF=0.3268;EUR_AF=0.5984;SAS_AF=0.5726;AA=c|||;VT=SNP
22	50937462	rs111895783	A	G	100	PASS	AC=124;AF=0.0247604;AN=5008;NS=2504;DP=15792;EAS_AF=0.0387;AMR_AF=0.0072;AFR_AF=0.0015;EUR_AF=0.0497;SAS_AF=0.0286;AA=a|||;VT=SNP
22	50937900	rs11912319	A	G	100	PASS	AC=727;AF=0.145168;AN=5008;NS=2504;DP=8455;EAS_AF=0.2639;AMR_AF=0.1326;AFR_AF=0.0439;EUR_AF=0.0606;SAS_AF=0.2556;AA=a|||;VT=SNP
22	50937969	rs9616786	T	G	100	PASS	AC=575;AF=0.114816;AN=5008;NS=2504;DP=14962;EAS_AF=0.0308;AMR_AF=0.1167;AFR_AF=0.1263;EUR_AF=0.2018;SAS_AF=0.0951;AA=t|||;VT=SNP
22	50938771	rs78540291	G	A	100	PASS	AC=560;AF=0.111821;AN=5008;NS=2504;DP=7483;EAS_AF=0.0298;AMR_AF=0.1153;AFR_AF=0.1188;EUR_AF=0.1998;SAS_AF=0.0941;AA=N|||;VT=SNP
22	50939304	rs7511557	G	C	100	PASS	AC=3296;AF=0.658147;AN=5008;NS=2504;DP=18016;EAS_AF=0.7312;AMR_AF=0.7046;AFR_AF=0.5151;EUR_AF=0.7614;SAS_AF=0.637;AA=g|||;VT=SNP
22	50939586	rs8143078	G	C	100	PASS	AC=3262;AF=0.651358;AN=5008;NS=2504;DP=17827;EAS_AF=0.7302;AMR_AF=0.7046;AFR_AF=0.4902;EUR_AF=0.7614;SAS_AF=0.637;AA=g|||;VT=SNP
22	50939714	rs8135083	G	A	100	PASS	AC=3262;AF=0.651358;AN=5008;NS=2504;DP=19469;EAS_AF=0.7302;AMR_AF=0.7046;AFR_AF=0.4902;EUR_AF=0.7614;SAS_AF=0.637;AA=a|||;VT=SNP
22	50940564	rs59566208	A	G	100	PASS	AC=710;AF=0.141773;AN=5008;NS=2504;DP=18647;EAS_AF=0.0397;AMR_AF=0.1383;AFR_AF=0.1634;EUR_AF=0.2316;SAS_AF=0.1278;AA=g|||;VT=SNP
22	50940762	rs73443336	A	G	100	PASS	AC=709;AF=0.141573;AN=5008;NS=2504;DP=17290;EAS_AF=0.0397;AMR_AF=0.1383;AFR_AF=0.1626;EUR_AF=0.2316;SAS_AF=0.1278;AA=g|||;VT=SNP
22	50941985	rs6009975	T	C	100	PASS	AC=4197;AF=0.838059;AN=5008;NS=2504;DP=11495;EAS_AF=0.753;AMR_AF=0.8573;AFR_AF=0.9002;EUR_AF=0.9384;SAS_AF=0.7249;AA=c|||;VT=SNP;EX_TARGET
22	50942121	rs13056405	C	T	100	PASS	AC=694;AF=0.138578;AN=5008;NS=2504;DP=10131;EAS_AF=0.0417;AMR_AF=0.1369;AFR_AF=0.1619;EUR_AF=0.2227;SAS_AF=0.1217;AA=c|||;VT=SNP;EX_TARGET
22	50943004	rs762671	C	A	100	PASS	AC=714;AF=0.142572;AN=5008;NS=2504;DP=8644;EAS_AF=0.0397;AMR_AF=0.1398;AFR_AF=0.1641;EUR_AF=0.2326;SAS_AF=0.1288;AA=c|||;VT=SNP;EX_TARGET
22	50943010	rs762670	G	A	100	PASS	AC=714;AF=0.142572;AN=5008;NS=2504;DP=8932;EAS_AF=0.0397;AMR_AF=0.1398;AFR_AF=0.1641;EUR_AF=0.2326;SAS_AF=0.1288;AA=g|||;VT=SNP;EX_TARGET
22	50943232	rs8136495	G	A	100	PASS	AC=711;AF=0.141973;AN=5008;NS=2504;DP=11654;EAS_AF=0.0387;AMR_AF=0.1398;AFR_AF=0.1626;EUR_AF=0.2316;SAS_AF=0.1299;AA=g|||;VT=SNP;EX_TARGET
22	50943423	rs762669	G	A	100	PASS	AC=536;AF=0.107029;AN=5008;NS=2504;DP=15528;EAS_AF=0.0288;AMR_AF=0.1153;AFR_AF=0.0998;EUR_AF=0.2008;SAS_AF=0.0951;AA=g|||;VT=SNP;EX_TARGET
22	50944128	rs743615	G	A	100	PASS	AC=1732;AF=0.345847;AN=5008;NS=2504;DP=16978;EAS_AF=0.3909;AMR_AF=0.3357;AFR_AF=0.2859;EUR_AF=0.2604;SAS_AF=0.4755;AA=g|||;VT=SNP;EX_TARGET
22	50944163	rs128941	G	A	100	PASS	AC=2782;AF=0.555511;AN=5008;NS=2504;DP=17733;EAS_AF=0.7361;AMR_AF=0.6513;AFR_AF=0.3124;EUR_AF=0.6342;SAS_AF=0.5491;AA=g|||;VT=SNP;EX_TARGET
22	50945256	rs131824	A	G	100	PASS	AC=1606;AF=0.320687;AN=5008;NS=2504;DP=15694;EAS_AF=0.0377;AMR_AF=0.3069;AFR_AF=0.5182;EUR_AF=0.4185;SAS_AF=0.2546;AA=.|||;VT=SNP;EX_TARGET
22	50945799	rs41281543	C	G	100	PASS	AC=843;AF=0.168331;AN=5008;NS=2504;DP=15119;EAS_AF=0.3353;AMR_AF=0.1599;AFR_AF=0.0923;EUR_AF=0.0378;SAS_AF=0.2393;AA=.|||;VT=SNP
22	50948310	rs131822	A	G	100	PASS	AC=2477;AF=0.494609;AN=5008;NS=2504;DP=15787;EAS_AF=0.3829;AMR_AF=0.4654;AFR_AF=0.7057;EUR_AF=0.4304;SAS_AF=0.411;AA=.|||;VT=SNP
22	50949497	rs145759919	G	A	100	PASS	AC=99;AF=0.0197684;AN=5008;NS=2504;DP=13267;EAS_AF=0.004;AMR_AF=0.0101;AFR_AF=0.0166;EUR_AF=0.0388;SAS_AF=0.0276;AA=.|||;VT=SNP
22	50950175	rs12163404	C	T	100	PASS	AC=798;AF=0.159345;AN=5008;NS=2504;DP=14551;EAS_AF=0.3313;AMR_AF=0.1571;AFR_AF=0.0567;EUR_AF=0.0378;SAS_AF=0.2474;AA=.|||;VT=SNP
22	50950507	rs73172235	G	A	100	PASS	AC=118;AF=0.0235623;AN=5008;NS=2504;DP=16859;EAS_AF=0.004;AMR_AF=0.0159;AFR_AF=0.0174;EUR_AF=0.0517;SAS_AF=0.0286;AA=.|||;VT=SNP
22	50952730	rs77954081	G	A	100	PASS	AC=217;AF=0.0433307;AN=5008;NS=2504;DP=16606;EAS_AF=0.1032;AMR_AF=0.0086;AFR_AF=0.0015;EUR_AF=0.0517;SAS_AF=0.0542;AA=.|||;VT=SNP
22	50954685	rs76014823	G	A	100	PASS	AC=709;AF=0.141573;AN=5008;NS=2504;DP=18289;EAS_AF=0.3135;AMR_AF=0.1484;AFR_AF=0.031;EUR_AF=0.0368;SAS_AF=0.2168;AA=.|||;VT=SNP
22	50955399	rs140525	C	T	100	PASS	AC=1040;AF=0.207668;AN=5008;NS=2504;DP=17342;EAS_AF=0.3224;AMR_AF=0.2233;AFR_AF=0.1157;EUR_AF=0.1402;SAS_AF=0.272;AA=C|||;VT=SNP
22	50955538	rs131817	A	G	100	PASS	AC=3066;AF=0.61222;AN=5008;NS=2504;DP=17299;EAS_AF=0.4871;AMR_AF=0.5922;AFR_AF=0.7708;EUR_AF=0.5288;SAS_AF=0.6268;AA=G|||;VT=SNP
22	50955615	rs73172241	C	T	100	PASS	AC=526;AF=0.105032;AN=5008;NS=2504;DP=20745;EAS_AF=0.0863;AMR_AF=0.0807;AFR_AF=0.0756;EUR_AF=0.1769;SAS_AF=0.1074;AA=C|||;VT=SNP
22	50957520	rs3091397	G	A	100	PASS	AC=4142;AF=0.827077;AN=5008;NS=2504;DP=19756;EAS_AF=0.9623;AMR_AF=0.8271;AFR_AF=0.7095;EUR_AF=0.7634;SAS_AF=0.9121;AA=G|||;VT=SNP
22	50958392	rs10854880	C	T	100	PASS	AC=856;AF=0.170927;AN=5008;NS=2504;DP=14834;EAS_AF=0.1776;AMR_AF=0.1398;AFR_AF=0.0356;EUR_AF=0.2992;SAS_AF=0.2372;AA=C|||;VT=SNP
22	50959052	rs5770855	A	G	100	PASS	AC=721;AF=0.14397;AN=5008;NS=2504;DP=13032;EAS_AF=0.2996;AMR_AF=0.1686;AFR_AF=0.0325;EUR_AF=0.0716;SAS_AF=0.1912;AA=A|||;VT=SNP
22	50959608	rs131815	C	T	100	PASS	AC=847;AF=0.169129;AN=5008;NS=2504;DP=18337;EAS_AF=0.1875;AMR_AF=0.1383;AFR_AF=0.025;EUR_AF=0.2992;SAS_AF=0.2331;AA=C|||;VT=SNP
22	50960101	rs131814	G	A	100	PASS	AC=3260;AF=0.650958;AN=5008;NS=2504;DP=17332;EAS_AF=0.6627;AMR_AF=0.6196;AFR_AF=0.6573;EUR_AF=0.6183;SAS_AF=0.6861;AA=A|||;VT=SNP
22	50960682	rs140524	C	T	100	PASS	AC=1153;AF=0.230232;AN=5008;NS=2504;DP=17582;EAS_AF=0.2986;AMR_AF=0.2378;AFR_AF=0.2315;EUR_AF=0.1551;SAS_AF=0.2301;AA=C|||;VT=SNP;EX_TARGET
22	50961169	rs131813	A	G	100	PASS	AC=4416;AF=0.881789;AN=5008;NS=2504;DP=15730;EAS_AF=0.9653;AMR_AF=0.8573;AFR_AF=0.8896;EUR_AF=0.7724;SAS_AF=0.9151;AA=G|||;VT=SNP;EX_TARGET
22	50961854	rs2782	T	C	100	PASS	AC=3268;AF=0.652556;AN=5008;NS=2504;DP=19013;EAS_AF=0.6677;AMR_AF=0.6196;AFR_AF=0.6581;EUR_AF=0.6183;SAS_AF=0.6881;AA=C|||;VT=SNP
22	50962208	rs12148	T	G	100	PASS	AC=3283;AF=0.655551;AN=5008;NS=2504;DP=19911;EAS_AF=0.6677;AMR_AF=0.6196;AFR_AF=0.6694;EUR_AF=0.6183;SAS_AF=0.6881;AA=G|||;VT=SNP;EX_TARGET
22	50962782	rs140523	C	G	100	PASS	AC=3263;AF=0.651558;AN=5008;NS=2504;DP=19976;EAS_AF=0.6677;AMR_AF=0.6196;AFR_AF=0.6558;EUR_AF=0.6183;SAS_AF=0.6861;AA=G|||;VT=SNP;EX_TARGET
22	50963357	rs131808	G	C	100	PASS	AC=3261;AF=0.651158;AN=5008;NS=2504;DP=13110;EAS_AF=0.6687;AMR_AF=0.6196;AFR_AF=0.652;EUR_AF=0.6183;SAS_AF=0.6881;AA=G|||;VT=SNP
22	50963540	rs131807	G	C	100	PASS	AC=2673;AF=0.533746;AN=5008;NS=2504;DP=14597;EAS_AF=0.6567;AMR_AF=0.5562;AFR_AF=0.3101;EUR_AF=0.5736;SAS_AF=0.6524;AA=G|||;VT=SNP
22	50963905	rs74479613	C	T	100	PASS	AC=716;AF=0.142971;AN=5008;NS=2504;DP=11845;EAS_AF=0.2937;AMR_AF=0.17;AFR_AF=0.0318;EUR_AF=0.0726;SAS_AF=0.1912;AA=C|||;VT=SNP
22	50963965	rs131806	C	G	100	PASS	AC=2674;AF=0.533946;AN=5008;NS=2504;DP=11095;EAS_AF=0.6558;AMR_AF=0.5562;AFR_AF=0.3124;EUR_AF=0.5726;SAS_AF=0.6524;AA=C|||;VT=SNP
22	50964153	rs131805	T	C	100	PASS	AC=4427;AF=0.883986;AN=5008;NS=2504;DP=12001;EAS_AF=0.9653;AMR_AF=0.8588;AFR_AF=0.8933;EUR_AF=0.7753;SAS_AF=0.9172;AA=c|||;VT=SNP;EX_TARGET
22	50964236	rs11479	G	A	100	PASS	AC=715;AF=0.142772;AN=5008;NS=2504;DP=10052;EAS_AF=0.2937;AMR_AF=0.17;AFR_AF=0.0318;EUR_AF=0.0716;SAS_AF=0.1912;AA=g|||;VT=SNP;EX_TARGET
22	50964446	rs1138404	A	T	100	PASS	AC=817;AF=0.163139;AN=5008;NS=2504;DP=8348;EAS_AF=0.0863;AMR_AF=0.1715;AFR_AF=0.2731;EUR_AF=0.0716;SAS_AF=0.182;AA=a|||;VT=SNP;EX_TARGET
22	50964862	rs131804	G	A	100	PASS	AC=2669;AF=0.532947;AN=5008;NS=2504;DP=10270;EAS_AF=0.6558;AMR_AF=0.5562;AFR_AF=0.3101;EUR_AF=0.5736;SAS_AF=0.6493;AA=g|||;VT=SNP;EX_TARGET
22	50966545	rs131802	A	G	100	PASS	AC=935;AF=0.186701;AN=5008;NS=2504;DP=17755;EAS_AF=0.2966;AMR_AF=0.2291;AFR_AF=0.0673;EUR_AF=0.1541;SAS_AF=0.2382;AA=A|||;VT=SNP
22	50966634	rs131801	G	T	100	PASS	AC=2769;AF=0.552915;AN=5008;NS=2504;DP=19823;EAS_AF=0.6677;AMR_AF=0.5764;AFR_AF=0.3124;EUR_AF=0.6163;SAS_AF=0.6779;AA=G|||;VT=SNP
22	50966914	rs470119	T	C	100	PASS	AC=2778;AF=0.554712;AN=5008;NS=2504;DP=19391;EAS_AF=0.6677;AMR_AF=0.5764;AFR_AF=0.3192;EUR_AF=0.6163;SAS_AF=0.6779;AA=C|||;VT=SNP
22	50971047	rs361725	T	C	100	PASS	AC=2693;AF=0.53774;AN=5008;NS=2504;DP=8723;EAS_AF=0.6478;AMR_AF=0.6037;AFR_AF=0.2602;EUR_AF=0.6352;SAS_AF=0.6524;AA=T|||;VT=SNP
22	50971266	rs140522	T	C	100	PASS	AC=3100;AF=0.61901;AN=5008;NS=2504;DP=16760;EAS_AF=0.6607;AMR_AF=0.6499;AFR_AF=0.4735;EUR_AF=0.6799;SAS_AF=0.6881;AA=T|||;VT=SNP
22	50971509	rs131798	T	G	100	PASS	AC=4170;AF=0.832668;AN=5008;NS=2504;DP=14668;EAS_AF=0.9603;AMR_AF=0.8429;AFR_AF=0.7088;EUR_AF=0.7793;SAS_AF=0.9162;AA=G|||;VT=SNP
22	50971752	rs131794	A	C	100	PASS	AC=4170;AF=0.832668;AN=5008;NS=2504;DP=16968;EAS_AF=0.9603;AMR_AF=0.8429;AFR_AF=0.7088;EUR_AF=0.7793;SAS_AF=0.9162;AA=A|||;VT=SNP
22	50971795	rs131793	G	A	100	PASS	AC=4170;AF=0.832668;AN=5008;NS=2504;DP=16491;EAS_AF=0.9603;AMR_AF=0.8429;AFR_AF=0.7088;EUR_AF=0.7793;SAS_AF=0.9162;AA=A|||;VT=SNP
22	50971854	rs131792	G	A	100	PASS	AC=1565;AF=0.3125;AN=5008;NS=2504;DP=15397;EAS_AF=0.4474;AMR_AF=0.3963;AFR_AF=0.0764;EUR_AF=0.3946;SAS_AF=0.3487;AA=G|||;VT=SNP
22	50972541	rs5770768	T	C	100	PASS	AC=966;AF=0.192891;AN=5008;NS=2504;DP=16515;EAS_AF=0.3036;AMR_AF=0.1888;AFR_AF=0.1551;EUR_AF=0.1004;SAS_AF=0.228;AA=T|||;VT=SNP
22	50973113	rs5770862	C	T	100	PASS	AC=659;AF=0.131589;AN=5008;NS=2504;DP=13870;EAS_AF=0.2986;AMR_AF=0.072;AFR_AF=0.0514;EUR_AF=0.0666;SAS_AF=0.1769;AA=C|||;VT=SNP
22	50973779	rs73172252	G	A	100	PASS	AC=1635;AF=0.326478;AN=5008;NS=2504;DP=12977;EAS_AF=0.3145;AMR_AF=0.255;AFR_AF=0.5605;EUR_AF=0.1441;SAS_AF=0.2607;AA=g|||;VT=SNP
22	50973817	rs78007348	C	T	100	PASS	AC=450;AF=0.0898562;AN=5008;NS=2504;DP=13878;EAS_AF=0.0873;AMR_AF=0.1383;AFR_AF=0.0129;EUR_AF=0.0795;SAS_AF=0.1728;AA=c|||;VT=SNP
22	50974100	rs4824129	A	G	100	PASS	AC=4326;AF=0.863818;AN=5008;NS=2504;DP=14040;EAS_AF=0.9603;AMR_AF=0.8501;AFR_AF=0.8245;EUR_AF=0.7773;SAS_AF=0.9162;AA=G|||;VT=SNP
22	50974501	rs6009980	T	C	100	PASS	AC=900;AF=0.179712;AN=5008;NS=2504;DP=15621;EAS_AF=0.3016;AMR_AF=0.1873;AFR_AF=0.1082;EUR_AF=0.0974;SAS_AF=0.2301;AA=T|||;VT=SNP
22	50974535	rs131790	G	A	100	PASS	AC=1585;AF=0.316494;AN=5008;NS=2504;DP=14953;EAS_AF=0.4454;AMR_AF=0.3948;AFR_AF=0.0877;EUR_AF=0.3936;SAS_AF=0.3579;AA=G|||;VT=SNP
22	50975601	rs5770863	A	G	100	PASS	AC=1344;AF=0.268371;AN=5008;NS=2504;DP=18007;EAS_AF=0.3016;AMR_AF=0.2233;AFR_AF=0.4327;EUR_AF=0.0994;SAS_AF=0.2178;AA=G|||;VT=SNP
22	50975645	rs5770864	G	A	100	PASS	AC=1050;AF=0.209665;AN=5008;NS=2504;DP=19546;EAS_AF=0.3016;AMR_AF=0.2017;AFR_AF=0.2231;EUR_AF=0.0974;SAS_AF=0.2178;AA=A|||;VT=SNP
22	50975686	rs5770865	A	T	100	PASS	AC=1344;AF=0.268371;AN=5008;NS=2504;DP=20352;EAS_AF=0.3016;AMR_AF=0.2233;AFR_AF=0.4327;EUR_AF=0.0994;SAS_AF=0.2178;AA=T|||;VT=SNP
22	50975753	rs131789	G	A	100	PASS	AC=1551;AF=0.309704;AN=5008;NS=2504;DP=20388;EAS_AF=0.4444;AMR_AF=0.3919;AFR_AF=0.0749;EUR_AF=0.3926;SAS_AF=0.3446;AA=A|||;VT=SNP
22	50976043	rs5770867	T	C	100	PASS	AC=1473;AF=0.294129;AN=5008;NS=2504;DP=17139;EAS_AF=0.3056;AMR_AF=0.2262;AFR_AF=0.5144;EUR_AF=0.1024;SAS_AF=0.2301;AA=C|||;VT=SNP
22	50976073	rs5770868	T	C	100	PASS	AC=708;AF=0.141374;AN=5008;NS=2504;DP=17281;EAS_AF=0.3006;AMR_AF=0.1729;AFR_AF=0.0182;EUR_AF=0.0716;SAS_AF=0.1933;AA=T|||;VT=SNP
22	50976152	rs9616864	T	C	100	PASS	AC=577;AF=0.115216;AN=5008;NS=2504;DP=18443;EAS_AF=0.0883;AMR_AF=0.1513;AFR_AF=0.0983;EUR_AF=0.0805;SAS_AF=0.1759;AA=T|||;VT=SNP
22	50976754	rs131788	T	C	100	PASS	AC=4227;AF=0.84405;AN=5008;NS=2504;DP=16095;EAS_AF=0.9841;AMR_AF=0.8098;AFR_AF=0.8132;EUR_AF=0.7296;SAS_AF=0.8834;AA=C|||;VT=SNP
22	50977167	rs5770769	A	T	100	PASS	AC=872;AF=0.174121;AN=5008;NS=2504;DP=16749;EAS_AF=0.3224;AMR_AF=0.1744;AFR_AF=0.0802;EUR_AF=0.0885;SAS_AF=0.2362;AA=A|||;VT=SNP
22	50977345	rs58304765	A	G	100	PASS	AC=1183;AF=0.236222;AN=5008;NS=2504;DP=13077;EAS_AF=0.3224;AMR_AF=0.1916;AFR_AF=0.3101;EUR_AF=0.0845;SAS_AF=0.2352;AA=G|||;VT=SNP
22	50977738	rs470118	T	C	100	PASS	AC=4153;AF=0.829273;AN=5008;NS=2504;DP=13959;EAS_AF=0.9712;AMR_AF=0.7911;AFR_AF=0.8109;EUR_AF=0.6958;SAS_AF=0.8722;AA=C|||;VT=SNP
22	50978024	rs140521	C	A	100	PASS	AC=4209;AF=0.840455;AN=5008;NS=2504;DP=19279;EAS_AF=0.9831;AMR_AF=0.7968;AFR_AF=0.8253;EUR_AF=0.7038;SAS_AF=0.8855;AA=A|||;VT=SNP
22	50978262	rs5770871	G	A	100	PASS	AC=795;AF=0.158746;AN=5008;NS=2504;DP=21052;EAS_AF=0.3214;AMR_AF=0.1643;AFR_AF=0.0363;EUR_AF=0.0835;SAS_AF=0.2301;AA=A|||;VT=SNP
22	50978504	rs9616789	G	A	100	PASS	AC=384;AF=0.0766773;AN=5008;NS=2504;DP=15057;EAS_AF=0.0853;AMR_AF=0.1124;AFR_AF=0.0212;EUR_AF=0.0507;SAS_AF=0.1442;AA=G|||;VT=SNP
22	50978520	rs131787	C	T	100	PASS	AC=2325;AF=0.464257;AN=5008;NS=2504;DP=14329;EAS_AF=0.5645;AMR_AF=0.4654;AFR_AF=0.2867;EUR_AF=0.5626;SAS_AF=0.499;AA=C|||;VT=SNP
22	50978931	rs131786	C	T	100	PASS	AC=2324;AF=0.464058;AN=5008;NS=2504;DP=12167;EAS_AF=0.5675;AMR_AF=0.464;AFR_AF=0.2867;EUR_AF=0.5636;SAS_AF=0.4949;AA=c|||;VT=SNP
22	50980071	rs131785	G	A	100	PASS	AC=4201;AF=0.838858;AN=5008;NS=2504;DP=18848;EAS_AF=0.9831;AMR_AF=0.7983;AFR_AF=0.8162;EUR_AF=0.7068;SAS_AF=0.8855;AA=A|||;VT=SNP
22	50980818	rs5770874	C	A	100	PASS	AC=1831;AF=0.365615;AN=5008;NS=2504;DP=20350;EAS_AF=0.4058;AMR_AF=0.3271;AFR_AF=0.5234;EUR_AF=0.1352;SAS_AF=0.3753;AA=A|||;VT=SNP
22	50980985	rs1866	G	T	100	PASS	AC=1830;AF=0.365415;AN=5008;NS=2504;DP=20203;EAS_AF=0.4048;AMR_AF=0.3271;AFR_AF=0.5242;EUR_AF=0.1342;SAS_AF=0.3753;AA=T|||;VT=SNP
22	50981043	rs58111256	C	T	100	PASS	AC=999;AF=0.199481;AN=5008;NS=2504;DP=20584;EAS_AF=0.0853;AMR_AF=0.1571;AFR_AF=0.4607;EUR_AF=0.0537;SAS_AF=0.1442;AA=T|||;VT=SNP
22	50981053	rs17001607	A	T	100	PASS	AC=1013;AF=0.202276;AN=5008;NS=2504;DP=20567;EAS_AF=0.0853;AMR_AF=0.1585;AFR_AF=0.4705;EUR_AF=0.0537;SAS_AF=0.1442;AA=A|||;VT=SNP
22	50981214	rs5770772	C	T	100	PASS	AC=1809;AF=0.361222;AN=5008;NS=2504;DP=16797;EAS_AF=0.4058;AMR_AF=0.3314;AFR_AF=0.497;EUR_AF=0.1441;SAS_AF=0.3763;AA=T|||;VT=SNP
22	50981326	rs17001608	C	T	100	PASS	AC=612;AF=0.122204;AN=5008;NS=2504;DP=18290;EAS_AF=0.0853;AMR_AF=0.1326;AFR_AF=0.1815;EUR_AF=0.0527;SAS_AF=0.1442;AA=C|||;VT=SNP
22	50981436	rs131784	G	A	100	PASS	AC=4247;AF=0.848043;AN=5008;NS=2504;DP=19415;EAS_AF=0.9841;AMR_AF=0.8084;AFR_AF=0.8275;EUR_AF=0.7217;SAS_AF=0.8937;AA=A|||;VT=SNP
22	50981829	rs5770773	C	T	100	PASS	AC=818;AF=0.163339;AN=5008;NS=2504;DP=15987;EAS_AF=0.3185;AMR_AF=0.1758;AFR_AF=0.0484;EUR_AF=0.0905;SAS_AF=0.2249;AA=C|||;VT=SNP
22	50981942	rs131783	C	T	100	PASS	AC=2695;AF=0.538139;AN=5008;NS=2504;DP=13515;EAS_AF=0.8859;AMR_AF=0.5764;AFR_AF=0.1611;EUR_AF=0.5388;SAS_AF=0.6616;AA=C|||;VT=SNP
22	50982158	rs5770877	T	C	100	PASS	AC=1928;AF=0.384984;AN=5008;NS=2504;DP=12339;EAS_AF=0.4058;AMR_AF=0.3588;AFR_AF=0.5454;EUR_AF=0.161;SAS_AF=0.3957;AA=t|||;VT=SNP
22	50982272	rs72619590	G	A	100	PASS	AC=382;AF=0.076278;AN=5008;NS=2504;DP=15416;EAS_AF=0.0873;AMR_AF=0.1225;AFR_AF=0.0083;EUR_AF=0.0537;SAS_AF=0.1472;AA=G|||;VT=SNP
22	50982457	rs131781	G	A	100	PASS	AC=2495;AF=0.498203;AN=5008;NS=2504;DP=12147;EAS_AF=0.5764;AMR_AF=0.4928;AFR_AF=0.3449;EUR_AF=0.6243;SAS_AF=0.499;AA=G|||;VT=SNP
22	50982539	rs131780	C	G	100	PASS	AC=1149;AF=0.229433;AN=5008;NS=2504;DP=13329;EAS_AF=0.3165;AMR_AF=0.281;AFR_AF=0.0378;EUR_AF=0.2485;SAS_AF=0.3425;AA=C|||;VT=SNP
22	50982986	rs5770878	C	G	100	PASS	AC=1731;AF=0.345647;AN=5008;NS=2504;DP=15507;EAS_AF=0.4167;AMR_AF=0.3991;AFR_AF=0.1884;EUR_AF=0.3131;SAS_AF=0.4806;AA=C|||;VT=SNP
22	50983551	rs3752397	T	C	100	PASS	AC=667;AF=0.133187;AN=5008;NS=2504;DP=18667;EAS_AF=0.3006;AMR_AF=0.1542;AFR_AF=0.0023;EUR_AF=0.0427;SAS_AF=0.2157;AA=T|||;VT=SNP
22	50983936	rs6009986	A	G	100	PASS	AC=2231;AF=0.445487;AN=5008;NS=2504;DP=16355;EAS_AF=0.4087;AMR_AF=0.3818;AFR_AF=0.6256;EUR_AF=0.2435;SAS_AF=0.4928;AA=G|||;VT=SNP
22	50984003	rs738938	A	G	100	PASS	AC=4542;AF=0.906949;AN=5008;NS=2504;DP=14124;EAS_AF=0.9851;AMR_AF=0.8401;AFR_AF=0.9871;EUR_AF=0.7724;SAS_AF=0.9039;AA=G|||;VT=SNP
22	50984055	rs5770775	T	C	100	PASS	AC=2250;AF=0.449281;AN=5008;NS=2504;DP=14389;EAS_AF=0.4226;AMR_AF=0.3804;AFR_AF=0.6293;EUR_AF=0.2445;SAS_AF=0.4928;AA=C|||;VT=SNP
22	50985023	rs117961389	C	A	100	PASS	AC=369;AF=0.0736821;AN=5008;NS=2504;DP=12752;EAS_AF=0.0387;AMR_AF=0.0533;AFR_AF=0.0673;EUR_AF=0.1243;SAS_AF=0.0808;AA=C|||;VT=SNP
22	50985269	rs5770881	T	C	100	PASS	AC=1624;AF=0.324281;AN=5008;NS=2504;DP=8936;EAS_AF=0.3978;AMR_AF=0.3098;AFR_AF=0.4425;EUR_AF=0.0875;SAS_AF=0.3425;AA=T|||;VT=SNP
22	50985703	rs5770882	A	G	100	PASS	AC=4404;AF=0.879393;AN=5008;NS=2504;DP=7718;EAS_AF=0.9851;AMR_AF=0.817;AFR_AF=0.9357;EUR_AF=0.7286;SAS_AF=0.8937;AA=G|||;VT=SNP
22	50985732	rs5770883	C	T	100	PASS	AC=1089;AF=0.217452;AN=5008;NS=2504;DP=8168;EAS_AF=0.3958;AMR_AF=0.2579;AFR_AF=0.0726;EUR_AF=0.0855;SAS_AF=0.3364;AA=C|||;VT=SNP
22	50985875	rs6009988	T	C	100	PASS	AC=1523;AF=0.304113;AN=5008;NS=2504;DP=6732;EAS_AF=0.3155;AMR_AF=0.2478;AFR_AF=0.3495;EUR_AF=0.2078;SAS_AF=0.3701;AA=c|||;VT=SNP
22	50986647	rs62239508	G	A	100	PASS	AC=320;AF=0.0638978;AN=5008;NS=2504;DP=10492;EAS_AF=0.0952;AMR_AF=0.1009;AFR_AF=0.0045;EUR_AF=0.0338;SAS_AF=0.1166;AA=G|||;VT=SNP
22	50987287	rs5770886	A	G	100	PASS	AC=2108;AF=0.420927;AN=5008;NS=2504;DP=11029;EAS_AF=0.4157;AMR_AF=0.4424;AFR_AF=0.5749;EUR_AF=0.171;SAS_AF=0.4601;AA=A|||;VT=SNP;EX_TARGET
22	50988062	rs140519	G	T	100	PASS	AC=2029;AF=0.405152;AN=5008;NS=2504;DP=13461;EAS_AF=0.5784;AMR_AF=0.4366;AFR_AF=0.1936;EUR_AF=0.495;SAS_AF=0.3978;AA=G|||;VT=SNP;EX_TARGET
22	50988193	rs131779	A	G	100	PASS	AC=2906;AF=0.580272;AN=5008;NS=2504;DP=11564;EAS_AF=0.5942;AMR_AF=0.5288;AFR_AF=0.5681;EUR_AF=0.6421;SAS_AF=0.5552;AA=G|||;VT=SNP;EX_TARGET
22	50988695	rs5770887	T	C	100	PASS	AC=1347;AF=0.26897;AN=5008;NS=2504;DP=17323;EAS_AF=0.3036;AMR_AF=0.2248;AFR_AF=0.3381;EUR_AF=0.1312;SAS_AF=0.3129;AA=c|||;VT=SNP
22	50989197	rs41281529	C	T	100	PASS	AC=753;AF=0.150359;AN=5008;NS=2504;DP=19978;EAS_AF=0.0992;AMR_AF=0.1354;AFR_AF=0.2133;EUR_AF=0.0994;SAS_AF=0.181;AA=C|||;VT=SNP
22	50989326	rs131778	A	G	100	PASS	AC=2496;AF=0.498403;AN=5008;NS=2504;DP=19791;EAS_AF=0.5923;AMR_AF=0.4654;AFR_AF=0.4425;EUR_AF=0.5179;SAS_AF=0.4806;AA=G|||;VT=SNP
22	50990807	rs6520150	T	C	100	PASS	AC=785;AF=0.156749;AN=5008;NS=2504;DP=17506;EAS_AF=0.1468;AMR_AF=0.0476;AFR_AF=0.2844;EUR_AF=0.0855;SAS_AF=0.1452;AA=C|||;VT=SNP
22	50991033	rs131777	C	T	100	PASS	AC=3470;AF=0.692891;AN=5008;NS=2504;DP=17720;EAS_AF=0.8829;AMR_AF=0.6686;AFR_AF=0.5961;EUR_AF=0.6243;SAS_AF=0.7157;AA=T|||;VT=SNP
22	50992097	rs131776	C	T	100	PASS	AC=2034;AF=0.40615;AN=5008;NS=2504;DP=17992;EAS_AF=0.5813;AMR_AF=0.438;AFR_AF=0.1936;EUR_AF=0.493;SAS_AF=0.4008;AA=C|||;VT=SNP
22	50992232	rs5770778	A	G	100	PASS	AC=4233;AF=0.845248;AN=5008;NS=2504;DP=16549;EAS_AF=0.9831;AMR_AF=0.8055;AFR_AF=0.8154;EUR_AF=0.7237;SAS_AF=0.8967;AA=G|||;VT=SNP
22	50992967	rs131775	A	G	100	PASS	AC=2052;AF=0.409744;AN=5008;NS=2504;DP=14263;EAS_AF=0.5893;AMR_AF=0.438;AFR_AF=0.2012;EUR_AF=0.493;SAS_AF=0.4008;AA=A|||;VT=SNP
22	50993225	rs9306547	T	C	100	PASS	AC=2528;AF=0.504792;AN=5008;NS=2504;DP=14465;EAS_AF=0.5992;AMR_AF=0.4683;AFR_AF=0.4614;EUR_AF=0.5179;SAS_AF=0.4785;AA=N|||;VT=SNP
22	50993798	rs131774	G	C	100	PASS	AC=2522;AF=0.503594;AN=5008;NS=2504;DP=15501;EAS_AF=0.5913;AMR_AF=0.4683;AFR_AF=0.4607;EUR_AF=0.5189;SAS_AF=0.4806;AA=C|||;VT=SNP
22	50993807	rs131773	T	C	100	PASS	AC=4244;AF=0.847444;AN=5008;NS=2504;DP=15731;EAS_AF=0.9831;AMR_AF=0.8084;AFR_AF=0.823;EUR_AF=0.7237;SAS_AF=0.8957;AA=C|||;VT=SNP
22	50994503	rs131772	T	C	100	PASS	AC=2044;AF=0.408147;AN=5008;NS=2504;DP=16988;EAS_AF=0.5813;AMR_AF=0.438;AFR_AF=0.2012;EUR_AF=0.493;SAS_AF=0.4008;AA=T|||;VT=SNP
22	50996177	rs11913340	G	A	100	PASS	AC=759;AF=0.151558;AN=5008;NS=2504;DP=18662;EAS_AF=0.0982;AMR_AF=0.1369;AFR_AF=0.2201;EUR_AF=0.0984;SAS_AF=0.1789;AA=G|||;VT=SNP
22	50996681	rs131770	A	C	100	PASS	AC=4292;AF=0.857029;AN=5008;NS=2504;DP=14697;EAS_AF=0.9831;AMR_AF=0.8055;AFR_AF=0.8601;EUR_AF=0.7247;SAS_AF=0.8957;AA=C|||;VT=SNP
22	50998238	rs143305198	T	C	100	PASS	AC=346;AF=0.0690895;AN=5008;NS=2504;DP=16488;EAS_AF=0.1002;AMR_AF=0.0994;AFR_AF=0.0053;EUR_AF=0.0338;SAS_AF=0.138;AA=T|||;VT=SNP
22	50998796	rs6010008	G	C	100	PASS	AC=430;AF=0.0858626;AN=5008;NS=2504;DP=16341;EAS_AF=0.1002;AMR_AF=0.1081;AFR_AF=0.0477;EUR_AF=0.0497;SAS_AF=0.1442;AA=G|||;VT=SNP
22	50998973	rs4824130	A	C	100	PASS	AC=976;AF=0.194888;AN=5008;NS=2504;DP=18669;EAS_AF=0.0288;AMR_AF=0.2075;AFR_AF=0.2103;EUR_AF=0.3042;SAS_AF=0.2239;AA=A|||;VT=SNP
22	50999182	rs140518	C	T	100	PASS	AC=3834;AF=0.765575;AN=5008;NS=2504;DP=18960;EAS_AF=0.9712;AMR_AF=0.7853;AFR_AF=0.6452;EUR_AF=0.6938;SAS_AF=0.7761;AA=T|||;VT=SNP
22	50999681	rs5770892	A	G	100	PASS	AC=2004;AF=0.40016;AN=5008;NS=2504;DP=15400;EAS_AF=0.381;AMR_AF=0.3646;AFR_AF=0.5756;EUR_AF=0.2127;SAS_AF=0.4008;AA=a|||;VT=SNP
22	51000346	rs5770893	G	T	100	PASS	AC=729;AF=0.145567;AN=5008;NS=2504;DP=10277;EAS_AF=0.2738;AMR_AF=0.085;AFR_AF=0.1059;EUR_AF=0.0984;SAS_AF=0.1585;AA=g|||;VT=SNP
22	51001127	rs115812126	G	T	100	PASS	AC=749;AF=0.149561;AN=5008;NS=2504;DP=4298;EAS_AF=0.121;AMR_AF=0.1182;AFR_AF=0.1921;EUR_AF=0.0656;SAS_AF=0.2301;AA=g|||;VT=SNP
22	51001391	rs3752396	C	G	100	PASS	AC=2023;AF=0.403954;AN=5008;NS=2504;DP=11073;EAS_AF=0.3929;AMR_AF=0.3573;AFR_AF=0.5756;EUR_AF=0.2048;SAS_AF=0.4213;AA=c|||;VT=SNP
22	51001394	rs131769	T	G	100	PASS	AC=4434;AF=0.885383;AN=5008;NS=2504;DP=11133;EAS_AF=0.9841;AMR_AF=0.8271;AFR_AF=0.9138;EUR_AF=0.7684;SAS_AF=0.907;AA=g|||;VT=SNP
22	51001432	rs140517	G	C	100	PASS	AC=2410;AF=0.48123;AN=5008;NS=2504;DP=12634;EAS_AF=0.5913;AMR_AF=0.4697;AFR_AF=0.3374;EUR_AF=0.5636;SAS_AF=0.4857;AA=g|||;VT=SNP
22	51001838	rs131768	C	T	100	PASS	AC=4430;AF=0.884585;AN=5008;NS=2504;DP=16238;EAS_AF=0.9831;AMR_AF=0.8256;AFR_AF=0.9123;EUR_AF=0.7684;SAS_AF=0.907;AA=t|||;VT=SNP
22	51002551	rs6010011	A	G	100	PASS	AC=2518;AF=0.502796;AN=5008;NS=2504;DP=17252;EAS_AF=0.4038;AMR_AF=0.3919;AFR_AF=0.7685;EUR_AF=0.2833;SAS_AF=0.5501;AA=G|||;VT=SNP
22	51002763	rs9628213	C	A	100	PASS	AC=2518;AF=0.502796;AN=5008;NS=2504;DP=15915;EAS_AF=0.4038;AMR_AF=0.3919;AFR_AF=0.7685;EUR_AF=0.2833;SAS_AF=0.5501;AA=A|||;VT=SNP
22	51002960	rs5770898	C	T	100	PASS	AC=2518;AF=0.502796;AN=5008;NS=2504;DP=18421;EAS_AF=0.4038;AMR_AF=0.3919;AFR_AF=0.7678;EUR_AF=0.2833;SAS_AF=0.5511;AA=C|||;VT=SNP
22	51003836	rs131767	A	G	100	PASS	AC=4386;AF=0.875799;AN=5008;NS=2504;DP=15399;EAS_AF=0.9831;AMR_AF=0.8228;AFR_AF=0.8805;EUR_AF=0.7684;SAS_AF=0.907;AA=a|||;VT=SNP
22	51004053	rs140516	T	C	100	PASS	AC=4422;AF=0.882987;AN=5008;NS=2504;DP=17982;EAS_AF=0.9831;AMR_AF=0.8256;AFR_AF=0.9062;EUR_AF=0.7684;SAS_AF=0.907;AA=t|||;VT=SNP
22	51004104	rs131766	C	T	100	PASS	AC=1900;AF=0.379393;AN=5008;NS=2504;DP=16891;EAS_AF=0.5794;AMR_AF=0.4352;AFR_AF=0.1309;EUR_AF=0.4891;SAS_AF=0.3569;AA=c|||;VT=SNP
22	51004170	rs11913936	G	A	100	PASS	AC=848;AF=0.169329;AN=5008;NS=2504;DP=16033;EAS_AF=0.1131;AMR_AF=0.1441;AFR_AF=0.2345;EUR_AF=0.0974;SAS_AF=0.2311;AA=g|||;VT=SNP
22	51004348	rs131764	T	C	100	PASS	AC=4428;AF=0.884185;AN=5008;NS=2504;DP=16540;EAS_AF=0.9831;AMR_AF=0.8256;AFR_AF=0.9107;EUR_AF=0.7684;SAS_AF=0.907;AA=t|||;VT=SNP
22	51004371	rs131763	G	A	100	PASS	AC=1923;AF=0.383986;AN=5008;NS=2504;DP=15678;EAS_AF=0.5794;AMR_AF=0.4409;AFR_AF=0.1452;EUR_AF=0.4891;SAS_AF=0.3569;AA=g|||;VT=SNP
22	51004421	rs5770902	G	A	100	PASS	AC=4431;AF=0.884784;AN=5008;NS=2504;DP=16057;EAS_AF=0.9831;AMR_AF=0.8256;AFR_AF=0.913;EUR_AF=0.7684;SAS_AF=0.907;AA=g|||;VT=SNP
22	51005160	rs5770903	G	A	100	PASS	AC=810;AF=0.161741;AN=5008;NS=2504;DP=19959;EAS_AF=0.2768;AMR_AF=0.1801;AFR_AF=0.0976;EUR_AF=0.0865;SAS_AF=0.1943;AA=G|||;VT=SNP
22	51005659	rs5770904	T	A	100	PASS	AC=601;AF=0.120008;AN=5008;NS=2504;DP=17321;EAS_AF=0.2758;AMR_AF=0.1455;AFR_AF=0.0083;EUR_AF=0.0378;SAS_AF=0.1769;AA=t|||;VT=SNP
22	51006716	rs2334104	G	A	100	PASS	AC=717;AF=0.143171;AN=5008;NS=2504;DP=14727;EAS_AF=0.2768;AMR_AF=0.1729;AFR_AF=0.0197;EUR_AF=0.0905;SAS_AF=0.2055;AA=G|||;VT=SNP
22	51006988	rs5770905	T	C	100	PASS	AC=2347;AF=0.46865;AN=5008;NS=2504;DP=18722;EAS_AF=0.5288;AMR_AF=0.33;AFR_AF=0.7194;EUR_AF=0.163;SAS_AF=0.4806;AA=C|||;VT=SNP
22	51007452	rs15195	C	T	100	PASS	AC=549;AF=0.109625;AN=5008;NS=2504;DP=17886;EAS_AF=0.0972;AMR_AF=0.1354;AFR_AF=0.0477;EUR_AF=0.0795;SAS_AF=0.2188;AA=C|||;VT=SNP
22	51007488	rs7238	A	G	100	PASS	AC=1386;AF=0.276757;AN=5008;NS=2504;DP=18339;EAS_AF=0.124;AMR_AF=0.2233;AFR_AF=0.6452;EUR_AF=0.0785;SAS_AF=0.1779;AA=A|||;VT=SNP
22	51008850	rs2073605	A	G	100	PASS	AC=942;AF=0.188099;AN=5008;NS=2504;DP=18815;EAS_AF=0.4008;AMR_AF=0.1599;AFR_AF=0.1505;EUR_AF=0.0437;SAS_AF=0.1881;AA=G|||;VT=SNP
22	51008925	rs2073604	G	A	100	PASS	AC=913;AF=0.182308;AN=5008;NS=2504;DP=20714;EAS_AF=0.3998;AMR_AF=0.1513;AFR_AF=0.1377;EUR_AF=0.0417;SAS_AF=0.1851;AA=G|||;VT=SNP
22	51009953	rs470117	C	T	100	PASS	AC=1677;AF=0.334864;AN=5008;NS=2504;DP=19631;EAS_AF=0.4593;AMR_AF=0.4352;AFR_AF=0.0915;EUR_AF=0.4602;SAS_AF=0.3354;AA=C|||;VT=SNP;EX_TARGET
22	51010112	rs5770907	G	A	100	PASS	AC=2358;AF=0.470847;AN=5008;NS=2504;DP=20835;EAS_AF=0.5089;AMR_AF=0.3329;AFR_AF=0.7156;EUR_AF=0.1859;SAS_AF=0.4918;AA=A|||;VT=SNP
22	51010788	rs131761	T	A	100	PASS	AC=4542;AF=0.906949;AN=5008;NS=2504;DP=20506;EAS_AF=0.9871;AMR_AF=0.8401;AFR_AF=0.9894;EUR_AF=0.7704;SAS_AF=0.9008;AA=A|||;VT=SNP
22	51010838	rs8137491	T	A	100	PASS	AC=1170;AF=0.233626;AN=5008;NS=2504;DP=19804;EAS_AF=0.1101;AMR_AF=0.1383;AFR_AF=0.5129;EUR_AF=0.0656;SAS_AF=0.2239;AA=T|||;VT=SNP
22	51010939	rs2269385	G	A	100	PASS	AC=929;AF=0.185503;AN=5008;NS=2504;DP=18718;EAS_AF=0.3899;AMR_AF=0.1599;AFR_AF=0.149;EUR_AF=0.0427;SAS_AF=0.1892;AA=G|||;VT=SNP
22	51011077	rs8141883	A	T	100	PASS	AC=1172;AF=0.234026;AN=5008;NS=2504;DP=18888;EAS_AF=0.1111;AMR_AF=0.1383;AFR_AF=0.5136;EUR_AF=0.0656;SAS_AF=0.2239;AA=A|||;VT=SNP
22	51011115	rs2269384	C	T	100	PASS	AC=929;AF=0.185503;AN=5008;NS=2504;DP=19130;EAS_AF=0.3899;AMR_AF=0.1599;AFR_AF=0.149;EUR_AF=0.0427;SAS_AF=0.1892;AA=C|||;VT=SNP
22	51011241	rs5770911	C	T	100	PASS	AC=622;AF=0.124201;AN=5008;NS=2504;DP=18547;EAS_AF=0.2639;AMR_AF=0.1484;AFR_AF=0.0446;EUR_AF=0.0378;SAS_AF=0.1595;AA=C|||;VT=SNP
22	51011376	rs8142477	G	C	100	PASS	AC=2118;AF=0.422923;AN=5008;NS=2504;DP=18336;EAS_AF=0.501;AMR_AF=0.2997;AFR_AF=0.6679;EUR_AF=0.1143;SAS_AF=0.4162;AA=C|||;VT=SNP;EX_TARGET
22	51011933	rs115743514	T	C	100	PASS	AC=930;AF=0.185703;AN=5008;NS=2504;DP=18670;EAS_AF=0.3909;AMR_AF=0.1599;AFR_AF=0.149;EUR_AF=0.0427;SAS_AF=0.1892;AA=C|||;VT=SNP;EX_TARGET
22	51011936	rs131760	T	C	100	PASS	AC=4043;AF=0.807308;AN=5008;NS=2504;DP=18682;EAS_AF=0.9732;AMR_AF=0.768;AFR_AF=0.8071;EUR_AF=0.6481;SAS_AF=0.8282;AA=C|||;VT=SNP;EX_TARGET
22	51011937	rs117323981	A	G	100	PASS	AC=622;AF=0.124201;AN=5008;NS=2504;DP=18736;EAS_AF=0.2649;AMR_AF=0.147;AFR_AF=0.0446;EUR_AF=0.0378;SAS_AF=0.1595;AA=A|||;VT=SNP;EX_TARGET
22	51012311	rs17848459	G	T	100	PASS	AC=932;AF=0.186102;AN=5008;NS=2504;DP=20312;EAS_AF=0.3919;AMR_AF=0.1614;AFR_AF=0.149;EUR_AF=0.0427;SAS_AF=0.1892;AA=G|||;VT=SNP
22	51012381	rs12627787	C	T	100	PASS	AC=930;AF=0.185703;AN=5008;NS=2504;DP=20080;EAS_AF=0.3909;AMR_AF=0.1599;AFR_AF=0.149;EUR_AF=0.0427;SAS_AF=0.1892;AA=C|||;VT=SNP
22	51013072	rs1557503	G	A	100	PASS	AC=937;AF=0.187101;AN=5008;NS=2504;DP=16346;EAS_AF=0.3978;AMR_AF=0.1599;AFR_AF=0.149;EUR_AF=0.0427;SAS_AF=0.1892;AA=G|||;VT=SNP
22	51013464	rs5770912	T	C	100	PASS	AC=2239;AF=0.447085;AN=5008;NS=2504;DP=12554;EAS_AF=0.503;AMR_AF=0.3156;AFR_AF=0.6838;EUR_AF=0.171;SAS_AF=0.4468;AA=C|||;VT=SNP
22	51013772	rs5770913	A	G	100	PASS	AC=2261;AF=0.451478;AN=5008;NS=2504;DP=17493;EAS_AF=0.503;AMR_AF=0.3271;AFR_AF=0.6838;EUR_AF=0.1809;SAS_AF=0.4509;AA=G|||;VT=SNP
22	51013998	rs1557502	C	T	100	PASS	AC=2258;AF=0.450879;AN=5008;NS=2504;DP=18099;EAS_AF=0.503;AMR_AF=0.3271;AFR_AF=0.6823;EUR_AF=0.1799;SAS_AF=0.4509;AA=c|||;VT=SNP
22	51015481	rs131759	G	A	100	PASS	AC=1701;AF=0.339657;AN=5008;NS=2504;DP=17861;EAS_AF=0.4623;AMR_AF=0.4366;AFR_AF=0.0787;EUR_AF=0.4831;SAS_AF=0.3497;AA=G|||;VT=SNP;EX_TARGET
22	51015557	rs3752393	C	T	100	PASS	AC=1270;AF=0.253594;AN=5008;NS=2504;DP=19251;EAS_AF=0.4891;AMR_AF=0.2579;AFR_AF=0.1558;EUR_AF=0.0765;SAS_AF=0.3221;AA=C|||;VT=SNP
22	51015674	rs3213446	C	T	100	PASS	AC=931;AF=0.185903;AN=5008;NS=2504;DP=19072;EAS_AF=0.3899;AMR_AF=0.1599;AFR_AF=0.1513;EUR_AF=0.0427;SAS_AF=0.1881;AA=C|||;VT=SNP;EX_TARGET
22	51015838	rs3213445	T	C	100	PASS	AC=896;AF=0.178914;AN=5008;NS=2504;DP=20942;EAS_AF=0.3948;AMR_AF=0.1556;AFR_AF=0.1218;EUR_AF=0.0427;SAS_AF=0.1902;AA=T|||;VT=SNP;EX_TARGET
22	51016098	rs5770916	A	G	100	PASS	AC=1417;AF=0.282947;AN=5008;NS=2504;DP=16468;EAS_AF=0.4613;AMR_AF=0.2709;AFR_AF=0.1974;EUR_AF=0.1083;SAS_AF=0.4029;AA=A|||;VT=SNP
22	51017082	rs131758	T	A	100	PASS	AC=3013;AF=0.601637;AN=5008;NS=2504;DP=14959;EAS_AF=0.5913;AMR_AF=0.6066;AFR_AF=0.5681;EUR_AF=0.6163;SAS_AF=0.6391;AA=A|||;VT=SNP
22	51017167	rs3810647	G	A	100	PASS	AC=350;AF=0.0698882;AN=5008;NS=2504;DP=15858;EAS_AF=0.1032;AMR_AF=0.0994;AFR_AF=0.0076;EUR_AF=0.0338;SAS_AF=0.136;AA=G|||;VT=SNP
22	51017296	rs8137478	G	C	100	PASS	AC=935;AF=0.186701;AN=5008;NS=2504;DP=17400;EAS_AF=0.3909;AMR_AF=0.1599;AFR_AF=0.152;EUR_AF=0.0427;SAS_AF=0.1902;AA=C|||;VT=SNP
22	51017353	rs5770917	T	C	100	PASS	AC=627;AF=0.1252;AN=5008;NS=2504;DP=18782;EAS_AF=0.2619;AMR_AF=0.1484;AFR_AF=0.0484;EUR_AF=0.0378;SAS_AF=0.1616;AA=T|||;VT=SNP
22	51017394	rs3180872	G	C	100	PASS	AC=938;AF=0.1873;AN=5008;NS=2504;DP=18813;EAS_AF=0.3958;AMR_AF=0.1599;AFR_AF=0.1505;EUR_AF=0.0427;SAS_AF=0.1902;AA=C|||;VT=SNP
22	51017476	rs1056964	A	G	100	PASS	AC=941;AF=0.187899;AN=5008;NS=2504;DP=18027;EAS_AF=0.3929;AMR_AF=0.1599;AFR_AF=0.1551;EUR_AF=0.0427;SAS_AF=0.1902;AA=G|||;VT=SNP
22	51017514	rs17001634	C	G	100	PASS	AC=346;AF=0.0690895;AN=5008;NS=2504;DP=17104;EAS_AF=0.1022;AMR_AF=0.098;AFR_AF=0.0083;EUR_AF=0.0338;SAS_AF=0.1329;AA=C|||;VT=SNP
22	51017713	rs762677	G	A	100	PASS	AC=927;AF=0.185104;AN=5008;NS=2504;DP=18763;EAS_AF=0.381;AMR_AF=0.1599;AFR_AF=0.1536;EUR_AF=0.0427;SAS_AF=0.1902;AA=G|||;VT=SNP
22	51017794	rs762676	A	G	100	PASS	AC=937;AF=0.187101;AN=5008;NS=2504;DP=18035;EAS_AF=0.3899;AMR_AF=0.1599;AFR_AF=0.1543;EUR_AF=0.0427;SAS_AF=0.1902;AA=A|||;VT=SNP
22	51018579	rs140514	A	G	100	PASS	AC=1727;AF=0.344848;AN=5008;NS=2504;DP=20759;EAS_AF=0.4683;AMR_AF=0.4424;AFR_AF=0.0923;EUR_AF=0.4791;SAS_AF=0.3517;AA=A|||;VT=SNP;EX_TARGET
22	51018911	rs2269382	C	T	100	PASS	AC=612;AF=0.122204;AN=5008;NS=2504;DP=19924;EAS_AF=0.251;AMR_AF=0.147;AFR_AF=0.0469;EUR_AF=0.0378;SAS_AF=0.1605;AA=C|||;VT=SNP
22	51019615	rs62239538	C	T	100	PASS	AC=345;AF=0.0688898;AN=5008;NS=2504;DP=21083;EAS_AF=0.1022;AMR_AF=0.0994;AFR_AF=0.0076;EUR_AF=0.0338;SAS_AF=0.1319;AA=C|||;VT=SNP
22	51020069	rs2269381	G	C	100	PASS	AC=619;AF=0.123602;AN=5008;NS=2504;DP=16046;EAS_AF=0.2589;AMR_AF=0.147;AFR_AF=0.0469;EUR_AF=0.0378;SAS_AF=0.1595;AA=G|||;VT=SNP
22	51020668	rs86337	C	A	100	PASS	AC=3522;AF=0.703275;AN=5008;NS=2504;DP=12840;EAS_AF=0.9653;AMR_AF=0.7277;AFR_AF=0.559;EUR_AF=0.5696;SAS_AF=0.7485;AA=C|||;VT=SNP
22	51021579	rs131757	A	C	100	PASS	AC=4546;AF=0.907748;AN=5008;NS=2504;DP=11147;EAS_AF=0.9881;AMR_AF=0.8401;AFR_AF=0.9887;EUR_AF=0.7684;SAS_AF=0.907;AA=C|||;VT=SNP
22	51021599	rs131756	C	T	100	PASS	AC=2299;AF=0.459065;AN=5008;NS=2504;DP=10463;EAS_AF=0.5734;AMR_AF=0.5533;AFR_AF=0.1959;EUR_AF=0.5258;SAS_AF=0.5613;AA=C|||;VT=SNP
22	51021763	rs6010014	G	C	100	PASS	AC=800;AF=0.159744;AN=5008;NS=2504;DP=13007;EAS_AF=0.128;AMR_AF=0.0591;AFR_AF=0.3676;EUR_AF=0.0775;SAS_AF=0.0675;AA=G|||;VT=SNP
22	51022117	rs963980	C	A	100	PASS	AC=4036;AF=0.805911;AN=5008;NS=2504;DP=16855;EAS_AF=0.9742;AMR_AF=0.768;AFR_AF=0.8056;EUR_AF=0.6421;SAS_AF=0.8282;AA=A|||;VT=SNP
22	51022519	rs131755	C	T	100	PASS	AC=1690;AF=0.33746;AN=5008;NS=2504;DP=16920;EAS_AF=0.4583;AMR_AF=0.4352;AFR_AF=0.0915;EUR_AF=0.4612;SAS_AF=0.3487;AA=C|||;VT=SNP
22	51022521	rs6010015	T	C	100	PASS	AC=801;AF=0.159944;AN=5008;NS=2504;DP=16879;EAS_AF=0.129;AMR_AF=0.0591;AFR_AF=0.3676;EUR_AF=0.0775;SAS_AF=0.0675;AA=C|||;VT=SNP
22	51022569	rs6010016	A	G	100	PASS	AC=801;AF=0.159944;AN=5008;NS=2504;DP=15912;EAS_AF=0.129;AMR_AF=0.0591;AFR_AF=0.3676;EUR_AF=0.0775;SAS_AF=0.0675;AA=G|||;VT=SNP
22	51022700	rs2283674	G	A	100	PASS	AC=801;AF=0.159944;AN=5008;NS=2504;DP=14236;EAS_AF=0.129;AMR_AF=0.0591;AFR_AF=0.3676;EUR_AF=0.0775;SAS_AF=0.0675;AA=A|||;VT=SNP
22	51022862	rs131753	A	G	100	PASS	AC=4040;AF=0.806709;AN=5008;NS=2504;DP=17613;EAS_AF=0.9742;AMR_AF=0.768;AFR_AF=0.8079;EUR_AF=0.6431;SAS_AF=0.8282;AA=G|||;VT=SNP
22	51022992	rs12158909	C	T	100	PASS	AC=801;AF=0.159944;AN=5008;NS=2504;DP=17628;EAS_AF=0.129;AMR_AF=0.0591;AFR_AF=0.3676;EUR_AF=0.0775;SAS_AF=0.0675;AA=C|||;VT=SNP
22	51023152	rs6009931	T	G	100	PASS	AC=516;AF=0.103035;AN=5008;NS=2504;DP=21167;EAS_AF=0.129;AMR_AF=0.0461;AFR_AF=0.1596;EUR_AF=0.0765;SAS_AF=0.0675;AA=T|||;VT=SNP
22	51023340	rs6009932	A	G	100	PASS	AC=801;AF=0.159944;AN=5008;NS=2504;DP=21884;EAS_AF=0.129;AMR_AF=0.0591;AFR_AF=0.3676;EUR_AF=0.0775;SAS_AF=0.0675;AA=G|||;VT=SNP
22	51023408	rs5770922	A	G	100	PASS	AC=566;AF=0.113019;AN=5008;NS=2504;DP=22919;EAS_AF=0.2649;AMR_AF=0.1441;AFR_AF=0.0023;EUR_AF=0.0388;SAS_AF=0.1605;AA=A|||;VT=SNP
22	51023424	rs131752	T	C	100	PASS	AC=2328;AF=0.464856;AN=5008;NS=2504;DP=23299;EAS_AF=0.5734;AMR_AF=0.5605;AFR_AF=0.1952;EUR_AF=0.5457;SAS_AF=0.5665;AA=T|||;VT=SNP
22	51023652	rs1064344	G	A	100	PASS	AC=801;AF=0.159944;AN=5008;NS=2504;DP=22743;EAS_AF=0.129;AMR_AF=0.0591;AFR_AF=0.3676;EUR_AF=0.0775;SAS_AF=0.0675;AA=G|||;VT=SNP
22	51023791	rs6010020	G	A	100	PASS	AC=801;AF=0.159944;AN=5008;NS=2504;DP=23582;EAS_AF=0.129;AMR_AF=0.0591;AFR_AF=0.3676;EUR_AF=0.0775;SAS_AF=0.0675;AA=G|||;VT=SNP
22	51024116	rs6009933	C	T	100	PASS	AC=801;AF=0.159944;AN=5008;NS=2504;DP=19396;EAS_AF=0.129;AMR_AF=0.0591;AFR_AF=0.3669;EUR_AF=0.0785;SAS_AF=0.0675;AA=C|||;VT=SNP
22	51024308	rs131750	T	C	100	PASS	AC=1762;AF=0.351837;AN=5008;NS=2504;DP=21180;EAS_AF=0.4623;AMR_AF=0.4424;AFR_AF=0.1392;EUR_AF=0.4612;SAS_AF=0.3487;AA=T|||;VT=SNP
22	51024346	rs28584725	G	A	100	PASS	AC=799;AF=0.159545;AN=5008;NS=2504;DP=20935;EAS_AF=0.129;AMR_AF=0.0591;AFR_AF=0.3661;EUR_AF=0.0775;SAS_AF=0.0675;AA=A|||;VT=SNP
22	51024515	rs9628182	A	T	100	PASS	AC=908;AF=0.18131;AN=5008;NS=2504;DP=21827;EAS_AF=0.129;AMR_AF=0.0605;AFR_AF=0.4478;EUR_AF=0.0775;SAS_AF=0.0675;AA=T|||;VT=SNP
22	51024542	rs5770924	C	T	100	PASS	AC=624;AF=0.124601;AN=5008;NS=2504;DP=22215;EAS_AF=0.2609;AMR_AF=0.147;AFR_AF=0.0484;EUR_AF=0.0378;SAS_AF=0.1605;AA=C|||;VT=SNP
22	51024624	rs131749	T	C	100	PASS	AC=4063;AF=0.811302;AN=5008;NS=2504;DP=24577;EAS_AF=0.9742;AMR_AF=0.7738;AFR_AF=0.8079;EUR_AF=0.66;SAS_AF=0.8303;AA=C|||;VT=SNP
22	51024837	rs131748	G	A	100	PASS	AC=3155;AF=0.629992;AN=5008;NS=2504;DP=22147;EAS_AF=0.8452;AMR_AF=0.7133;AFR_AF=0.3601;EUR_AF=0.5825;SAS_AF=0.7628;AA=A|||;VT=SNP
22	51025074	rs131747	C	T	100	PASS	AC=2946;AF=0.588259;AN=5008;NS=2504;DP=23072;EAS_AF=0.7351;AMR_AF=0.6124;AFR_AF=0.5098;EUR_AF=0.5298;SAS_AF=0.5859;AA=T|||;VT=SNP
22	51025326	rs62239540	A	G	100	PASS	AC=356;AF=0.0710863;AN=5008;NS=2504;DP=24192;EAS_AF=0.1022;AMR_AF=0.1009;AFR_AF=0.0076;EUR_AF=0.0368;SAS_AF=0.1391;AA=A|||;VT=SNP
22	51025391	rs62239541	T	C	100	PASS	AC=356;AF=0.0710863;AN=5008;NS=2504;DP=24907;EAS_AF=0.1022;AMR_AF=0.1009;AFR_AF=0.0076;EUR_AF=0.0368;SAS_AF=0.1391;AA=T|||;VT=SNP
22	51025469	rs62239542	G	T	100	PASS	AC=356;AF=0.0710863;AN=5008;NS=2504;DP=24654;EAS_AF=0.1022;AMR_AF=0.1009;AFR_AF=0.0076;EUR_AF=0.0368;SAS_AF=0.1391;AA=G|||;VT=SNP
22	51025490	rs59934938	C	T	100	PASS	AC=356;AF=0.0710863;AN=5008;NS=2504;DP=24265;EAS_AF=0.1022;AMR_AF=0.1009;AFR_AF=0.0076;EUR_AF=0.0368;SAS_AF=0.1391;AA=C|||;VT=SNP
22	51025595	rs131746	C	G	100	PASS	AC=2185;AF=0.436302;AN=5008;NS=2504;DP=23623;EAS_AF=0.5694;AMR_AF=0.549;AFR_AF=0.1498;EUR_AF=0.5149;SAS_AF=0.5256;AA=C|||;VT=SNP
22	51025599	rs131745	C	A	100	PASS	AC=2185;AF=0.436302;AN=5008;NS=2504;DP=23697;EAS_AF=0.5694;AMR_AF=0.549;AFR_AF=0.1498;EUR_AF=0.5149;SAS_AF=0.5256;AA=A|||;VT=SNP
22	51026241	rs62239544	G	A	100	PASS	AC=350;AF=0.0698882;AN=5008;NS=2504;DP=19801;EAS_AF=0.1022;AMR_AF=0.0994;AFR_AF=0.0076;EUR_AF=0.0348;SAS_AF=0.136;AA=G|||;VT=SNP
22	51026458	rs62239545	G	A	100	PASS	AC=404;AF=0.0806709;AN=5008;NS=2504;DP=12349;EAS_AF=0.1101;AMR_AF=0.1009;AFR_AF=0.0113;EUR_AF=0.0368;SAS_AF=0.1748;AA=G|||;VT=SNP
22	51026842	rs58521696	G	A	100	PASS	AC=404;AF=0.0806709;AN=5008;NS=2504;DP=20380;EAS_AF=0.1101;AMR_AF=0.1009;AFR_AF=0.0113;EUR_AF=0.0368;SAS_AF=0.1748;AA=A|||;VT=SNP
22	51027059	rs60498984	A	G	100	PASS	AC=473;AF=0.0944489;AN=5008;NS=2504;DP=18716;EAS_AF=0.1121;AMR_AF=0.1081;AFR_AF=0.0582;EUR_AF=0.0368;SAS_AF=0.1748;AA=A|||;VT=SNP
22	51027071	rs57085762	C	A	100	PASS	AC=473;AF=0.0944489;AN=5008;NS=2504;DP=18449;EAS_AF=0.1121;AMR_AF=0.1081;AFR_AF=0.0582;EUR_AF=0.0368;SAS_AF=0.1748;AA=C|||;VT=SNP
22	51027122	rs59714834	C	T	100	PASS	AC=471;AF=0.0940495;AN=5008;NS=2504;DP=16937;EAS_AF=0.1101;AMR_AF=0.1081;AFR_AF=0.0582;EUR_AF=0.0368;SAS_AF=0.1748;AA=T|||;VT=SNP
22	51027889	rs62239547	A	G	100	PASS	AC=350;AF=0.0698882;AN=5008;NS=2504;DP=15688;EAS_AF=0.1002;AMR_AF=0.1009;AFR_AF=0.0076;EUR_AF=0.0348;SAS_AF=0.137;AA=A|||;VT=SNP
22	51028202	rs6010023	C	T	100	PASS	AC=513;AF=0.102436;AN=5008;NS=2504;DP=18519;EAS_AF=0.1319;AMR_AF=0.0447;AFR_AF=0.1573;EUR_AF=0.0755;SAS_AF=0.0665;AA=C|||;VT=SNP
22	51028255	rs140513	C	T	100	PASS	AC=3031;AF=0.605232;AN=5008;NS=2504;DP=18081;EAS_AF=0.8244;AMR_AF=0.7061;AFR_AF=0.4062;EUR_AF=0.5408;SAS_AF=0.6431;AA=C|||;VT=SNP
22	51028945	rs5770927	C	T	100	PASS	AC=3736;AF=0.746006;AN=5008;NS=2504;DP=15412;EAS_AF=0.9633;AMR_AF=0.7536;AFR_AF=0.6778;EUR_AF=0.6103;SAS_AF=0.7485;AA=T|||;VT=SNP
22	51029091	rs5770928	G	C	100	PASS	AC=4034;AF=0.805511;AN=5008;NS=2504;DP=15381;EAS_AF=0.9742;AMR_AF=0.7666;AFR_AF=0.8064;EUR_AF=0.6402;SAS_AF=0.8282;AA=-|||;VT=SNP
22	51030720	rs57580948	C	T	100	PASS	AC=571;AF=0.114018;AN=5008;NS=2504;DP=18724;EAS_AF=0.1002;AMR_AF=0.1095;AFR_AF=0.1687;EUR_AF=0.0368;SAS_AF=0.137;AA=C|||;VT=SNP
22	51030749	rs3091399	A	G	100	PASS	AC=1718;AF=0.343051;AN=5008;NS=2504;DP=18488;EAS_AF=0.4563;AMR_AF=0.4452;AFR_AF=0.0923;EUR_AF=0.4831;SAS_AF=0.3487;AA=A|||;VT=SNP
22	51031140	rs60584594	A	G	100	PASS	AC=349;AF=0.0696885;AN=5008;NS=2504;DP=16183;EAS_AF=0.1022;AMR_AF=0.098;AFR_AF=0.0068;EUR_AF=0.0358;SAS_AF=0.136;AA=A|||;VT=SNP
22	51031209	rs470116	G	C	100	PASS	AC=2530;AF=0.505192;AN=5008;NS=2504;DP=15012;EAS_AF=0.5754;AMR_AF=0.5288;AFR_AF=0.4425;EUR_AF=0.5169;SAS_AF=0.4888;AA=G|||;VT=SNP
22	51031267	rs58621547	T	C	100	PASS	AC=510;AF=0.101837;AN=5008;NS=2504;DP=15534;EAS_AF=0.1339;AMR_AF=0.0836;AFR_AF=0.1316;EUR_AF=0.0765;SAS_AF=0.0675;AA=T|||;VT=SNP
22	51031593	rs6010024	A	G	100	PASS	AC=973;AF=0.194289;AN=5008;NS=2504;DP=14244;EAS_AF=0.1319;AMR_AF=0.1052;AFR_AF=0.472;EUR_AF=0.0775;SAS_AF=0.0665;AA=A|||;VT=SNP
22	51033119	rs77245932	T	C	100	PASS	AC=711;AF=0.141973;AN=5008;NS=2504;DP=17019;EAS_AF=0.2837;AMR_AF=0.2579;AFR_AF=0.0371;EUR_AF=0.0835;SAS_AF=0.1155;AA=t|||;VT=SNP
22	51033840	rs7284429	C	G	100	PASS	AC=2640;AF=0.527157;AN=5008;NS=2504;DP=20498;EAS_AF=0.5446;AMR_AF=0.4395;AFR_AF=0.4879;EUR_AF=0.5547;SAS_AF=0.5961;AA=G|||;VT=SNP
22	51034177	rs131744	G	A	100	PASS	AC=3958;AF=0.790335;AN=5008;NS=2504;DP=14711;EAS_AF=0.9702;AMR_AF=0.7608;AFR_AF=0.7769;EUR_AF=0.6322;SAS_AF=0.8067;AA=g|||;VT=SNP
22	51034867	rs131743	T	C	100	PASS	AC=3936;AF=0.785942;AN=5008;NS=2504;DP=17497;EAS_AF=0.9702;AMR_AF=0.7565;AFR_AF=0.7564;EUR_AF=0.6332;SAS_AF=0.8139;AA=c|||;VT=SNP
22	51034870	rs131742	A	G	100	PASS	AC=1302;AF=0.259984;AN=5008;NS=2504;DP=17528;EAS_AF=0.2639;AMR_AF=0.2205;AFR_AF=0.1021;EUR_AF=0.3976;SAS_AF=0.3558;AA=a|||;VT=SNP
22	51034882	rs57687504	C	T	100	PASS	AC=757;AF=0.151158;AN=5008;NS=2504;DP=17985;EAS_AF=0.2827;AMR_AF=0.2579;AFR_AF=0.0877;EUR_AF=0.0666;SAS_AF=0.1125;AA=c|||;VT=SNP
22	51034961	rs131741	C	T	100	PASS	AC=3967;AF=0.792133;AN=5008;NS=2504;DP=15982;EAS_AF=0.9702;AMR_AF=0.7608;AFR_AF=0.7776;EUR_AF=0.6332;SAS_AF=0.8139;AA=c|||;VT=SNP
22	51035829	rs3213444	G	A	100	PASS	AC=454;AF=0.090655;AN=5008;NS=2504;DP=21044;EAS_AF=0.2252;AMR_AF=0.0288;AFR_AF=0.0371;EUR_AF=0.0258;SAS_AF=0.135;AA=g|||;VT=SNP
22	51035885	rs3213443	C	T	100	PASS	AC=613;AF=0.122404;AN=5008;NS=2504;DP=21093;EAS_AF=0.1647;AMR_AF=0.0922;AFR_AF=0.0719;EUR_AF=0.1392;SAS_AF=0.1513;AA=t|||;VT=SNP
22	51035938	rs3213442	G	C	100	PASS	AC=807;AF=0.161142;AN=5008;NS=2504;DP=19131;EAS_AF=0.1696;AMR_AF=0.1268;AFR_AF=0.1876;EUR_AF=0.1431;SAS_AF=0.1595;AA=c|||;VT=SNP
22	51036021	rs966020	A	G	100	PASS	AC=1589;AF=0.317292;AN=5008;NS=2504;DP=19610;EAS_AF=0.2976;AMR_AF=0.4265;AFR_AF=0.1422;EUR_AF=0.4185;SAS_AF=0.3926;AA=a|||;VT=SNP
22	51036387	rs55964650	C	T	100	PASS	AC=758;AF=0.151358;AN=5008;NS=2504;DP=14333;EAS_AF=0.2817;AMR_AF=0.0922;AFR_AF=0.093;EUR_AF=0.1173;SAS_AF=0.1728;AA=c|||;VT=SNP
22	51036634	rs140512	A	G	100	PASS	AC=3490;AF=0.696885;AN=5008;NS=2504;DP=17935;EAS_AF=0.7044;AMR_AF=0.7536;AFR_AF=0.6861;EUR_AF=0.667;SAS_AF=0.6943;AA=N|||;VT=SNP
22	51037751	rs131738	G	A	100	PASS	AC=4260;AF=0.850639;AN=5008;NS=2504;DP=13299;EAS_AF=0.9851;AMR_AF=0.8602;AFR_AF=0.7708;EUR_AF=0.7982;SAS_AF=0.8671;AA=g|||;VT=SNP
22	51038312	rs715524	C	T	100	PASS	AC=4256;AF=0.84984;AN=5008;NS=2504;DP=15104;EAS_AF=0.9851;AMR_AF=0.8602;AFR_AF=0.7716;EUR_AF=0.7972;SAS_AF=0.863;AA=t|||;VT=SNP
22	51038369	rs715519	G	C	100	PASS	AC=1057;AF=0.211062;AN=5008;NS=2504;DP=16262;EAS_AF=0.2817;AMR_AF=0.1297;AFR_AF=0.2519;EUR_AF=0.1779;SAS_AF=0.1748;AA=g|||;VT=SNP
22	51039768	rs9616794	T	A	100	PASS	AC=4259;AF=0.850439;AN=5008;NS=2504;DP=9335;EAS_AF=0.9851;AMR_AF=0.8602;AFR_AF=0.7731;EUR_AF=0.7982;SAS_AF=0.863;AA=A|||;VT=SNP
22	51039778	rs2238834	C	A	100	PASS	AC=1393;AF=0.278155;AN=5008;NS=2504;DP=9471;EAS_AF=0.3075;AMR_AF=0.3588;AFR_AF=0.0658;EUR_AF=0.4195;SAS_AF=0.3323;AA=C|||;VT=SNP
22	51040546	rs131737	C	T	100	PASS	AC=3107;AF=0.620407;AN=5008;NS=2504;DP=19336;EAS_AF=0.8363;AMR_AF=0.6124;AFR_AF=0.323;EUR_AF=0.6859;SAS_AF=0.7382;AA=C|||;VT=SNP
22	51042032	rs6010025	G	T	100	PASS	AC=812;AF=0.162141;AN=5008;NS=2504;DP=13776;EAS_AF=0.2808;AMR_AF=0.0965;AFR_AF=0.1112;EUR_AF=0.1272;SAS_AF=0.1912;AA=G|||;VT=SNP
22	51042034	rs6009938	C	G	100	PASS	AC=812;AF=0.162141;AN=5008;NS=2504;DP=13993;EAS_AF=0.2808;AMR_AF=0.0965;AFR_AF=0.1112;EUR_AF=0.1272;SAS_AF=0.1912;AA=C|||;VT=SNP
22	51042336	rs116947359	G	C	100	PASS	AC=205;AF=0.0409345;AN=5008;NS=2504;DP=11500;EAS_AF=0.003;AMR_AF=0.0245;AFR_AF=0.0038;EUR_AF=0.0656;SAS_AF=0.1166;AA=G|||;VT=SNP;EX_TARGET
22	51043278	rs3219201	G	A	100	PASS	AC=3198;AF=0.638578;AN=5008;NS=2504;DP=10200;EAS_AF=0.8492;AMR_AF=0.7291;AFR_AF=0.3185;EUR_AF=0.6879;SAS_AF=0.7393;AA=G|||;VT=SNP;EX_TARGET
22	51045190	rs1140555	C	T	100	PASS	AC=3090;AF=0.617013;AN=5008;NS=2504;DP=10732;EAS_AF=0.8393;AMR_AF=0.6138;AFR_AF=0.3722;EUR_AF=0.6431;SAS_AF=0.6943;AA=C|||;VT=SNP;EX_TARGET
22	51045433	rs131736	C	T	100	PASS	AC=3118;AF=0.622604;AN=5008;NS=2504;DP=13063;EAS_AF=0.8393;AMR_AF=0.6138;AFR_AF=0.3926;EUR_AF=0.6441;SAS_AF=0.6943;AA=C|||;VT=SNP;EX_TARGET
22	51045480	rs131735	G	A	100	PASS	AC=2872;AF=0.573482;AN=5008;NS=2504;DP=13178;EAS_AF=0.8393;AMR_AF=0.5764;AFR_AF=0.27;EUR_AF=0.5924;SAS_AF=0.6881;AA=G|||;VT=SNP
22	51045744	rs4824114	C	G	100	PASS	AC=3923;AF=0.783347;AN=5008;NS=2504;DP=16843;EAS_AF=0.9831;AMR_AF=0.8271;AFR_AF=0.6467;EUR_AF=0.7117;SAS_AF=0.8047;AA=G|||;VT=SNP
22	51045816	rs131734	A	G	100	PASS	AC=1310;AF=0.261581;AN=5008;NS=2504;DP=17947;EAS_AF=0.2163;AMR_AF=0.2968;AFR_AF=0.2133;EUR_AF=0.3638;SAS_AF=0.2434;AA=-|||;VT=SNP
22	51046091	rs5770797	G	C	100	PASS	AC=1492;AF=0.297923;AN=5008;NS=2504;DP=18836;EAS_AF=0.4931;AMR_AF=0.1398;AFR_AF=0.2549;EUR_AF=0.16;SAS_AF=0.409;AA=G|||;VT=SNP
22	51046096	rs470115	A	G	100	PASS	AC=4375;AF=0.873602;AN=5008;NS=2504;DP=18600;EAS_AF=0.997;AMR_AF=0.8818;AFR_AF=0.7814;EUR_AF=0.828;SAS_AF=0.9121;AA=A|||;VT=SNP
22	51046163	rs35826039	C	T	100	PASS	AC=1470;AF=0.29353;AN=5008;NS=2504;DP=20744;EAS_AF=0.2748;AMR_AF=0.4294;AFR_AF=0.093;EUR_AF=0.3748;SAS_AF=0.4039;AA=C|||;VT=SNP
22	51046189	rs11091008	C	T	100	PASS	AC=968;AF=0.193291;AN=5008;NS=2504;DP=21034;EAS_AF=0.3462;AMR_AF=0.0533;AFR_AF=0.1664;EUR_AF=0.1322;SAS_AF=0.2342;AA=C|||;VT=SNP
22	51047640	rs78188508	G	C	100	PASS	AC=676;AF=0.134984;AN=5008;NS=2504;DP=16750;EAS_AF=0.1627;AMR_AF=0.1801;AFR_AF=0.1921;EUR_AF=0.0328;SAS_AF=0.1022;AA=g|||;VT=SNP
22	51047933	rs131733	A	G	100	PASS	AC=2004;AF=0.40016;AN=5008;NS=2504;DP=16609;EAS_AF=0.5377;AMR_AF=0.4885;AFR_AF=0.1067;EUR_AF=0.4851;SAS_AF=0.5051;AA=A|||;VT=SNP
22	51048059	rs965618	A	G	100	PASS	AC=3477;AF=0.694289;AN=5008;NS=2504;DP=15712;EAS_AF=0.8204;AMR_AF=0.6571;AFR_AF=0.5469;EUR_AF=0.7356;SAS_AF=0.7474;AA=A|||;VT=SNP
22	51048400	rs2269380	A	G	100	PASS	AC=1128;AF=0.22524;AN=5008;NS=2504;DP=18054;EAS_AF=0.1667;AMR_AF=0.2536;AFR_AF=0.3548;EUR_AF=0.1402;SAS_AF=0.1779;AA=A|||;VT=SNP;EX_TARGET
22	51048514	rs2269379	C	T	100	PASS	AC=931;AF=0.185903;AN=5008;NS=2504;DP=18531;EAS_AF=0.1617;AMR_AF=0.2205;AFR_AF=0.2579;EUR_AF=0.1153;SAS_AF=0.1616;AA=C|||;VT=SNP
22	51048721	rs14136	G	A	100	PASS	AC=667;AF=0.133187;AN=5008;NS=2504;DP=16027;EAS_AF=0.2391;AMR_AF=0.1138;AFR_AF=0.1074;EUR_AF=0.0447;SAS_AF=0.1636;AA=G|||;VT=SNP;EX_TARGET
22	51048781	rs5770941	T	G	100	PASS	AC=4073;AF=0.813299;AN=5008;NS=2504;DP=14634;EAS_AF=0.9831;AMR_AF=0.8285;AFR_AF=0.7549;EUR_AF=0.7137;SAS_AF=0.8088;AA=G|||;VT=SNP
22	51048812	rs9616798	G	C	100	PASS	AC=1430;AF=0.285543;AN=5008;NS=2504;DP=14843;EAS_AF=0.2996;AMR_AF=0.366;AFR_AF=0.0673;EUR_AF=0.4235;SAS_AF=0.3671;AA=G|||;VT=SNP
22	51051214	rs7285093	C	T	100	PASS	AC=1488;AF=0.297125;AN=5008;NS=2504;DP=9989;EAS_AF=0.1657;AMR_AF=0.2968;AFR_AF=0.5605;EUR_AF=0.1918;SAS_AF=0.1851;AA=T|||;VT=SNP
22	51052379	rs140510	T	C	100	PASS	AC=2144;AF=0.428115;AN=5008;NS=2504;DP=18527;EAS_AF=0.5556;AMR_AF=0.4899;AFR_AF=0.1725;EUR_AF=0.5129;SAS_AF=0.5112;AA=T|||;VT=SNP
22	51053070	rs131732	T	C	100	PASS	AC=3558;AF=0.710463;AN=5008;NS=2504;DP=15680;EAS_AF=0.7183;AMR_AF=0.7824;AFR_AF=0.7284;EUR_AF=0.6819;SAS_AF=0.6564;AA=C|||;VT=SNP
22	51053131	rs78370373	G	A	100	PASS	AC=624;AF=0.124601;AN=5008;NS=2504;DP=13830;EAS_AF=0.2629;AMR_AF=0.0735;AFR_AF=0.0408;EUR_AF=0.0875;SAS_AF=0.1697;AA=G|||;VT=SNP
22	51053719	rs131729	T	C	100	PASS	AC=3575;AF=0.713858;AN=5008;NS=2504;DP=15345;EAS_AF=0.7183;AMR_AF=0.7824;AFR_AF=0.7421;EUR_AF=0.6809;SAS_AF=0.6564;AA=-|||;VT=SNP
22	51054264	rs131728	T	C	100	PASS	AC=3580;AF=0.714856;AN=5008;NS=2504;DP=13552;EAS_AF=0.7143;AMR_AF=0.7824;AFR_AF=0.7322;EUR_AF=0.6809;SAS_AF=0.6789;AA=-|||;VT=SNP
22	51054396	rs2334107	T	G	100	PASS	AC=1433;AF=0.286142;AN=5008;NS=2504;DP=13591;EAS_AF=0.1627;AMR_AF=0.2911;AFR_AF=0.5537;EUR_AF=0.168;SAS_AF=0.1697;AA=-|||;VT=SNP
22	51054466	rs131727	C	T	100	PASS	AC=2127;AF=0.42472;AN=5008;NS=2504;DP=13165;EAS_AF=0.5516;AMR_AF=0.4914;AFR_AF=0.1793;EUR_AF=0.5129;SAS_AF=0.4877;AA=-|||;VT=SNP
22	51055585	rs9616885	A	G	100	PASS	AC=1429;AF=0.285343;AN=5008;NS=2504;DP=15877;EAS_AF=0.1627;AMR_AF=0.2911;AFR_AF=0.5507;EUR_AF=0.168;SAS_AF=0.1697;AA=a|||;VT=SNP
22	51055900	rs131724	C	T	100	PASS	AC=4230;AF=0.844649;AN=5008;NS=2504;DP=19129;EAS_AF=0.9821;AMR_AF=0.8559;AFR_AF=0.7897;EUR_AF=0.7684;SAS_AF=0.8476;AA=T|||;VT=SNP
22	51055968	rs56926656	T	A	100	PASS	AC=637;AF=0.127196;AN=5008;NS=2504;DP=16724;EAS_AF=0.2679;AMR_AF=0.0735;AFR_AF=0.0461;EUR_AF=0.0875;SAS_AF=0.1708;AA=T|||;VT=SNP
22	51057111	rs131722	A	G	100	PASS	AC=3018;AF=0.602636;AN=5008;NS=2504;DP=15374;EAS_AF=0.8194;AMR_AF=0.6009;AFR_AF=0.3449;EUR_AF=0.6531;SAS_AF=0.6769;AA=G|||;VT=SNP
22	51057581	rs2097226	A	G	100	PASS	AC=2774;AF=0.553914;AN=5008;NS=2504;DP=18000;EAS_AF=0.8194;AMR_AF=0.562;AFR_AF=0.2239;EUR_AF=0.6014;SAS_AF=0.6718;AA=G|||;VT=SNP
22	51057620	rs55899990	G	T	100	PASS	AC=78;AF=0.0155751;AN=5008;NS=2504;DP=17815;EAS_AF=0.0159;AMR_AF=0.0144;AFR_AF=0.0015;EUR_AF=0.0427;SAS_AF=0.0072;AA=G|||;VT=SNP
22	51057902	rs131720	T	C	100	PASS	AC=4034;AF=0.805511;AN=5008;NS=2504;DP=18709;EAS_AF=0.9802;AMR_AF=0.817;AFR_AF=0.739;EUR_AF=0.7068;SAS_AF=0.8088;AA=C|||;VT=SNP
22	51057904	rs131719	T	G	100	PASS	AC=2112;AF=0.421725;AN=5008;NS=2504;DP=18873;EAS_AF=0.5526;AMR_AF=0.487;AFR_AF=0.1762;EUR_AF=0.5089;SAS_AF=0.4826;AA=T|||;VT=SNP
22	51057923	rs131718	C	T	100	PASS	AC=2763;AF=0.551717;AN=5008;NS=2504;DP=19074;EAS_AF=0.8194;AMR_AF=0.5562;AFR_AF=0.2231;EUR_AF=0.5974;SAS_AF=0.6697;AA=T|||;VT=SNP
22	51058210	rs72260	C	G	100	PASS	AC=2765;AF=0.552117;AN=5008;NS=2504;DP=16950;EAS_AF=0.8194;AMR_AF=0.5576;AFR_AF=0.2239;EUR_AF=0.5974;SAS_AF=0.6697;AA=G|||;VT=SNP
22	51058500	rs5770804	A	C	100	PASS	AC=564;AF=0.11262;AN=5008;NS=2504;DP=18130;EAS_AF=0.248;AMR_AF=0.0965;AFR_AF=0.034;EUR_AF=0.0427;SAS_AF=0.1626;AA=A|||;VT=SNP
22	51059118	rs3091400	G	T	100	PASS	AC=4056;AF=0.809904;AN=5008;NS=2504;DP=17732;EAS_AF=0.9742;AMR_AF=0.8444;AFR_AF=0.6694;EUR_AF=0.7694;SAS_AF=0.8476;AA=T|||;VT=SNP
22	51060049	rs11912237	G	A	100	PASS	AC=739;AF=0.147564;AN=5008;NS=2504;DP=21158;EAS_AF=0.1488;AMR_AF=0.2104;AFR_AF=0.1589;EUR_AF=0.0885;SAS_AF=0.1472;AA=G|||;VT=SNP
22	51060340	rs28642909	G	C	100	PASS	AC=610;AF=0.121805;AN=5008;NS=2504;DP=21971;EAS_AF=0.2649;AMR_AF=0.0634;AFR_AF=0.0477;EUR_AF=0.0875;SAS_AF=0.1513;AA=G|||;VT=SNP
22	51060452	rs738937	C	T	100	PASS	AC=81;AF=0.0161741;AN=5008;NS=2504;DP=19648;EAS_AF=0.0159;AMR_AF=0.0144;AFR_AF=0.0023;EUR_AF=0.0437;SAS_AF=0.0082;AA=C|||;VT=SNP
22	51060471	rs28465220	T	C	100	PASS	AC=609;AF=0.121605;AN=5008;NS=2504;DP=18931;EAS_AF=0.2649;AMR_AF=0.0634;AFR_AF=0.0469;EUR_AF=0.0875;SAS_AF=0.1513;AA=T|||;VT=SNP
22	51060668	rs9628229	G	A	100	PASS	AC=1182;AF=0.236022;AN=5008;NS=2504;DP=21390;EAS_AF=0.2669;AMR_AF=0.1484;AFR_AF=0.2965;EUR_AF=0.2048;SAS_AF=0.2168;AA=G|||;VT=SNP
22	51061827	rs73172277	C	T	100	PASS	AC=153;AF=0.0305511;AN=5008;NS=2504;DP=19682;EAS_AF=0.0159;AMR_AF=0.0259;AFR_AF=0.0492;EUR_AF=0.0457;SAS_AF=0.0082;AA=C|||;VT=SNP
22	51062003	rs79823940	G	A	100	PASS	AC=605;AF=0.120807;AN=5008;NS=2504;DP=17921;EAS_AF=0.2659;AMR_AF=0.0634;AFR_AF=0.0431;EUR_AF=0.0875;SAS_AF=0.1513;AA=G|||;VT=SNP
22	51062051	rs6009939	G	T	100	PASS	AC=1663;AF=0.332069;AN=5008;NS=2504;DP=16685;EAS_AF=0.4147;AMR_AF=0.3617;AFR_AF=0.348;EUR_AF=0.2028;SAS_AF=0.3374;AA=g|||;VT=SNP
22	51062204	rs76841085	G	A	100	PASS	AC=605;AF=0.120807;AN=5008;NS=2504;DP=13918;EAS_AF=0.2659;AMR_AF=0.0634;AFR_AF=0.0431;EUR_AF=0.0875;SAS_AF=0.1513;AA=g|||;VT=SNP
22	51062222	rs131717	G	C	100	PASS	AC=2385;AF=0.476238;AN=5008;NS=2504;DP=14199;EAS_AF=0.5605;AMR_AF=0.4813;AFR_AF=0.3101;EUR_AF=0.5726;SAS_AF=0.5112;AA=g|||;VT=SNP
22	51062654	rs5770805	T	C	100	PASS	AC=4181;AF=0.834864;AN=5008;NS=2504;DP=15075;EAS_AF=0.9752;AMR_AF=0.8545;AFR_AF=0.7526;EUR_AF=0.7753;SAS_AF=0.8487;AA=c|||;VT=SNP
22	51062718	rs7288050	C	T	100	PASS	AC=1748;AF=0.349042;AN=5008;NS=2504;DP=14478;EAS_AF=0.2956;AMR_AF=0.4179;AFR_AF=0.2655;EUR_AF=0.4781;SAS_AF=0.3354;AA=c|||;VT=SNP
22	51062832	rs8142033	G	A	100	PASS	AC=888;AF=0.177316;AN=5008;NS=2504;DP=15798;EAS_AF=0.1587;AMR_AF=0.2147;AFR_AF=0.261;EUR_AF=0.0885;SAS_AF=0.1483;AA=G|||;VT=SNP
22	51062891	rs7288338	C	G	100	PASS	AC=1758;AF=0.351038;AN=5008;NS=2504;DP=13371;EAS_AF=0.2946;AMR_AF=0.4207;AFR_AF=0.2663;EUR_AF=0.4861;SAS_AF=0.3354;AA=C|||;VT=SNP
22	51062938	rs5770953	C	T	100	PASS	AC=1797;AF=0.358826;AN=5008;NS=2504;DP=12154;EAS_AF=0.4137;AMR_AF=0.3703;AFR_AF=0.447;EUR_AF=0.2008;SAS_AF=0.3374;AA=T|||;VT=SNP
22	51063477	rs6151429	T	C	100	PASS	AC=250;AF=0.0499201;AN=5008;NS=2504;DP=16438;EAS_AF=0.0179;AMR_AF=0.0403;AFR_AF=0.0038;EUR_AF=0.0815;SAS_AF=0.1196;AA=T|||;VT=SNP
22	51063987	rs762674	G	C	100	PASS	AC=4102;AF=0.819089;AN=5008;NS=2504;DP=12884;EAS_AF=0.9752;AMR_AF=0.8487;AFR_AF=0.7118;EUR_AF=0.7704;SAS_AF=0.8323;AA=G|||;VT=SNP;EX_TARGET
22	51064039	rs743616	G	C	100	PASS	AC=2031;AF=0.405551;AN=5008;NS=2504;DP=14864;EAS_AF=0.3214;AMR_AF=0.4697;AFR_AF=0.3578;EUR_AF=0.5288;SAS_AF=0.3845;AA=C|||;VT=SNP;EX_TARGET
22	51064141	rs762673	G	A	100	PASS	AC=4010;AF=0.800719;AN=5008;NS=2504;DP=14206;EAS_AF=0.9752;AMR_AF=0.8401;AFR_AF=0.6309;EUR_AF=0.7734;SAS_AF=0.8507;AA=A|||;VT=SNP
22	51064239	rs6151423	G	A	100	PASS	AC=479;AF=0.095647;AN=5008;NS=2504;DP=15903;EAS_AF=0.2649;AMR_AF=0.0418;AFR_AF=0.0068;EUR_AF=0.0447;SAS_AF=0.1319;AA=G|||;VT=SNP
22	51064416	rs2071421	T	C	100	PASS	AC=1126;AF=0.22484;AN=5008;NS=2504;DP=17056;EAS_AF=0.1597;AMR_AF=0.2522;AFR_AF=0.3775;EUR_AF=0.1392;SAS_AF=0.1544;AA=T|||;VT=SNP;EX_TARGET
22	51064818	rs762672	T	C	100	PASS	AC=4224;AF=0.84345;AN=5008;NS=2504;DP=17520;EAS_AF=0.9752;AMR_AF=0.8617;AFR_AF=0.795;EUR_AF=0.7714;SAS_AF=0.8344;AA=T|||;VT=SNP
22	51064898	rs1106788	G	A	100	PASS	AC=638;AF=0.127396;AN=5008;NS=2504;DP=19122;EAS_AF=0.1438;AMR_AF=0.1945;AFR_AF=0.2148;EUR_AF=0.0268;SAS_AF=0.0481;AA=G|||;VT=SNP
22	51064915	rs6151419	G	A	100	PASS	AC=736;AF=0.146965;AN=5008;NS=2504;DP=18780;EAS_AF=0.0169;AMR_AF=0.1052;AFR_AF=0.2632;EUR_AF=0.159;SAS_AF=0.1411;AA=A|||;VT=SNP
22	51066552	rs6151406	C	G	100	PASS	AC=783;AF=0.15635;AN=5008;NS=2504;DP=6621;EAS_AF=0.2619;AMR_AF=0.036;AFR_AF=0.2194;EUR_AF=0.0417;SAS_AF=0.1656;AA=C|||;VT=SNP
22	51066921	rs131715	G	A	100	PASS	AC=1442;AF=0.287939;AN=5008;NS=2504;DP=10492;EAS_AF=0.253;AMR_AF=0.4654;AFR_AF=0.0855;EUR_AF=0.4264;SAS_AF=0.3292;AA=G|||;VT=SNP
22	51066990	rs762668	C	T	100	PASS	AC=1465;AF=0.292532;AN=5008;NS=2504;DP=14755;EAS_AF=0.1835;AMR_AF=0.3055;AFR_AF=0.4569;EUR_AF=0.2256;SAS_AF=0.2423;AA=T|||;VT=SNP
22	51068517	rs131714	C	G	100	PASS	AC=4049;AF=0.808506;AN=5008;NS=2504;DP=18884;EAS_AF=0.9802;AMR_AF=0.8444;AFR_AF=0.671;EUR_AF=0.7604;SAS_AF=0.8415;AA=G|||;VT=SNP
22	51068560	rs131713	G	A	100	PASS	AC=1485;AF=0.296526;AN=5008;NS=2504;DP=17980;EAS_AF=0.3681;AMR_AF=0.366;AFR_AF=0.1188;EUR_AF=0.3877;SAS_AF=0.32;AA=G|||;VT=SNP
22	51068815	rs131712	A	C	100	PASS	AC=4212;AF=0.841054;AN=5008;NS=2504;DP=22926;EAS_AF=0.9802;AMR_AF=0.8631;AFR_AF=0.7685;EUR_AF=0.7793;SAS_AF=0.8436;AA=A|||;VT=SNP
22	51070157	rs131711	C	G	100	PASS	AC=4333;AF=0.865216;AN=5008;NS=2504;DP=18658;EAS_AF=0.9802;AMR_AF=0.8646;AFR_AF=0.8593;EUR_AF=0.7793;SAS_AF=0.8436;AA=G|||;VT=SNP
22	51070285	rs5770957	T	C	100	PASS	AC=4123;AF=0.823283;AN=5008;NS=2504;DP=19437;EAS_AF=0.8135;AMR_AF=0.781;AFR_AF=0.9871;EUR_AF=0.673;SAS_AF=0.7965;AA=T|||;VT=SNP
22	51070401	rs5770807	T	C	100	PASS	AC=2724;AF=0.54393;AN=5008;NS=2504;DP=18718;EAS_AF=0.6062;AMR_AF=0.5;AFR_AF=0.652;EUR_AF=0.3917;SAS_AF=0.5215;AA=C|||;VT=SNP
22	51071278	rs2341005	G	T	100	PASS	AC=1748;AF=0.349042;AN=5008;NS=2504;DP=14565;EAS_AF=0.375;AMR_AF=0.3833;AFR_AF=0.2912;EUR_AF=0.3966;SAS_AF=0.3272;AA=T|||;VT=SNP
22	51071367	rs2341006	C	T	100	PASS	AC=1496;AF=0.298722;AN=5008;NS=2504;DP=17477;EAS_AF=0.375;AMR_AF=0.3617;AFR_AF=0.1225;EUR_AF=0.3867;SAS_AF=0.3231;AA=-|||;VT=SNP
22	51071372	rs5770958	A	G	100	PASS	AC=784;AF=0.15655;AN=5008;NS=2504;DP=17281;EAS_AF=0.4058;AMR_AF=0.2046;AFR_AF=0.0265;EUR_AF=0.0457;SAS_AF=0.1554;AA=-|||;VT=SNP
22	51071455	rs5770959	C	G	100	PASS	AC=2713;AF=0.541733;AN=5008;NS=2504;DP=14783;EAS_AF=0.6052;AMR_AF=0.4928;AFR_AF=0.6626;EUR_AF=0.3847;SAS_AF=0.5092;AA=-|||;VT=SNP
22	51071518	rs147362804	C	T	100	PASS	AC=92;AF=0.0183706;AN=5008;NS=2504;DP=16099;EAS_AF=0.0208;AMR_AF=0.0043;AFR_AF=0.0061;EUR_AF=0.0209;SAS_AF=0.0399;AA=C|||;VT=SNP
22	51072161	rs9616802	C	T	100	PASS	AC=2596;AF=0.518371;AN=5008;NS=2504;DP=20242;EAS_AF=0.6052;AMR_AF=0.4899;AFR_AF=0.5764;EUR_AF=0.3847;SAS_AF=0.5082;AA=C|||;VT=SNP
22	51072289	rs1003322	C	A	100	PASS	AC=1406;AF=0.280751;AN=5008;NS=2504;DP=19264;EAS_AF=0.4375;AMR_AF=0.3242;AFR_AF=0.1407;EUR_AF=0.2237;SAS_AF=0.3364;AA=C|||;VT=SNP
22	51073266	rs5770961	G	C	100	PASS	AC=2832;AF=0.565495;AN=5008;NS=2504;DP=16643;EAS_AF=0.6081;AMR_AF=0.5;AFR_AF=0.7481;EUR_AF=0.3837;SAS_AF=0.5082;AA=C|||;VT=SNP
22	51073461	rs131710	T	C	100	PASS	AC=4305;AF=0.859625;AN=5008;NS=2504;DP=20169;EAS_AF=0.9802;AMR_AF=0.8631;AFR_AF=0.854;EUR_AF=0.7714;SAS_AF=0.8313;AA=C|||;VT=SNP
22	51073574	rs131709	G	T	100	PASS	AC=1538;AF=0.307109;AN=5008;NS=2504;DP=18150;EAS_AF=0.372;AMR_AF=0.3804;AFR_AF=0.121;EUR_AF=0.4155;SAS_AF=0.3282;AA=G|||;VT=SNP
22	51073893	rs5770964	C	G	100	PASS	AC=2549;AF=0.508986;AN=5008;NS=2504;DP=21673;EAS_AF=0.6081;AMR_AF=0.4712;AFR_AF=0.5749;EUR_AF=0.3549;SAS_AF=0.5031;AA=C|||;VT=SNP
22	51074534	rs8139925	G	A	100	PASS	AC=2546;AF=0.508387;AN=5008;NS=2504;DP=19956;EAS_AF=0.6062;AMR_AF=0.4712;AFR_AF=0.5741;EUR_AF=0.3549;SAS_AF=0.5031;AA=G|||;VT=SNP
22	51074628	rs8140041	G	A	100	PASS	AC=1877;AF=0.3748;AN=5008;NS=2504;DP=16971;EAS_AF=0.5308;AMR_AF=0.3905;AFR_AF=0.2436;EUR_AF=0.3161;SAS_AF=0.4407;AA=G|||;VT=SNP
22	51075403	rs7511322	C	A	100	PASS	AC=2742;AF=0.547524;AN=5008;NS=2504;DP=14276;EAS_AF=0.6062;AMR_AF=0.4784;AFR_AF=0.7322;EUR_AF=0.341;SAS_AF=0.499;AA=A|||;VT=SNP
22	51075524	rs7511341	C	T	100	PASS	AC=2161;AF=0.43151;AN=5008;NS=2504;DP=14494;EAS_AF=0.6062;AMR_AF=0.4424;AFR_AF=0.3116;EUR_AF=0.341;SAS_AF=0.499;AA=C|||;VT=SNP
22	51075638	rs9917543	T	A	100	PASS	AC=1893;AF=0.377995;AN=5008;NS=2504;DP=16577;EAS_AF=0.5317;AMR_AF=0.3919;AFR_AF=0.2542;EUR_AF=0.3161;SAS_AF=0.4407;AA=T|||;VT=SNP
22	51076095	rs5770808	G	A	100	PASS	AC=1896;AF=0.378594;AN=5008;NS=2504;DP=12294;EAS_AF=0.5317;AMR_AF=0.3905;AFR_AF=0.2549;EUR_AF=0.3181;SAS_AF=0.4417;AA=G|||;VT=SNP
22	51076193	rs5770966	G	C	100	PASS	AC=4305;AF=0.859625;AN=5008;NS=2504;DP=13305;EAS_AF=0.9802;AMR_AF=0.8617;AFR_AF=0.8555;EUR_AF=0.7704;SAS_AF=0.8313;AA=C|||;VT=SNP
22	51076686	rs5770974	C	T	100	PASS	AC=2551;AF=0.509385;AN=5008;NS=2504;DP=20275;EAS_AF=0.6022;AMR_AF=0.4712;AFR_AF=0.5968;EUR_AF=0.3419;SAS_AF=0.4949;AA=C|||;VT=SNP
22	51078251	rs4040041	C	T	100	PASS	AC=2337;AF=0.466653;AN=5008;NS=2504;DP=24192;EAS_AF=0.8333;AMR_AF=0.5058;AFR_AF=0.1619;EUR_AF=0.3926;SAS_AF=0.5491;AA=T|||;VT=SNP
22	51079211	rs148201653	C	G	100	PASS	AC=156;AF=0.0311502;AN=5008;NS=2504;DP=19145;EAS_AF=0.0179;AMR_AF=0.0375;AFR_AF=0.0106;EUR_AF=0.0507;SAS_AF=0.0481;AA=C|||;VT=SNP
22	51079220	rs6009942	C	T	100	PASS	AC=3079;AF=0.614816;AN=5008;NS=2504;DP=19826;EAS_AF=0.5962;AMR_AF=0.6513;AFR_AF=0.5303;EUR_AF=0.7227;SAS_AF=0.6115;AA=T|||;VT=SNP
22	51079221	rs6010035	G	A	100	PASS	AC=3079;AF=0.614816;AN=5008;NS=2504;DP=19890;EAS_AF=0.5962;AMR_AF=0.6527;AFR_AF=0.5303;EUR_AF=0.7227;SAS_AF=0.6104;AA=A|||;VT=SNP
22	51079446	rs78222150	A	G	100	PASS	AC=295;AF=0.0589058;AN=5008;NS=2504;DP=17191;EAS_AF=0.0258;AMR_AF=0.1052;AFR_AF=0.0862;EUR_AF=0.0318;SAS_AF=0.0511;AA=A|||;VT=SNP
22	51079527	rs78773185	G	A	100	PASS	AC=196;AF=0.0391374;AN=5008;NS=2504;DP=17581;EAS_AF=0.0258;AMR_AF=0.085;AFR_AF=0.0295;EUR_AF=0.0219;SAS_AF=0.0511;AA=G|||;VT=SNP
22	51079621	rs78940284	C	T	100	PASS	AC=261;AF=0.0521166;AN=5008;NS=2504;DP=18099;EAS_AF=0.0288;AMR_AF=0.0922;AFR_AF=0.0719;EUR_AF=0.0229;SAS_AF=0.0511;AA=C|||;VT=SNP
22	51079733	rs76300267	A	G	100	PASS	AC=45;AF=0.00898562;AN=5008;NS=2504;DP=17463;EAS_AF=0.0169;AMR_AF=0.0043;AFR_AF=0.0015;EUR_AF=0.0149;SAS_AF=0.0082;AA=A|||;VT=SNP
22	51079985	rs75126276	C	T	100	PASS	AC=159;AF=0.0317492;AN=5008;NS=2504;DP=18012;EAS_AF=0.0288;AMR_AF=0.0821;AFR_AF=0.0015;EUR_AF=0.0209;SAS_AF=0.0511;AA=C|||;VT=SNP
22	51080194	rs9616896	T	C	100	PASS	AC=1084;AF=0.216454;AN=5008;NS=2504;DP=15068;EAS_AF=0.4435;AMR_AF=0.2579;AFR_AF=0.0144;EUR_AF=0.2068;SAS_AF=0.2362;AA=t|||;VT=SNP
22	51080757	rs8138438	A	G	100	PASS	AC=1385;AF=0.276558;AN=5008;NS=2504;DP=19721;EAS_AF=0.1081;AMR_AF=0.2565;AFR_AF=0.2867;EUR_AF=0.4443;SAS_AF=0.2781;AA=A|||;VT=SNP
22	51080760	rs134774	A	G	100	PASS	AC=4776;AF=0.953674;AN=5008;NS=2504;DP=19693;EAS_AF=0.998;AMR_AF=0.9597;AFR_AF=0.9939;EUR_AF=0.9135;SAS_AF=0.8906;AA=G|||;VT=SNP
22	51081332	rs2341007	T	C	100	PASS	AC=2872;AF=0.573482;AN=5008;NS=2504;DP=14119;EAS_AF=0.5675;AMR_AF=0.5692;AFR_AF=0.4879;EUR_AF=0.7058;SAS_AF=0.5624;AA=c|||;VT=SNP
22	51082032	rs117983891	T	G	100	PASS	AC=46;AF=0.0091853;AN=5008;NS=2504;DP=22540;EAS_AF=0.0159;AMR_AF=0.0058;AFR_AF=0.0015;EUR_AF=0.0149;SAS_AF=0.0092;AA=T|||;VT=SNP
22	51083118	rs9616897	C	A	100	PASS	AC=1110;AF=0.221645;AN=5008;NS=2504;DP=20896;EAS_AF=0.4325;AMR_AF=0.2579;AFR_AF=0.0144;EUR_AF=0.2266;SAS_AF=0.2536;AA=C|||;VT=SNP
22	51084405	rs7285107	T	A	100	PASS	AC=835;AF=0.166733;AN=5008;NS=2504;DP=18683;EAS_AF=0.0883;AMR_AF=0.1023;AFR_AF=0.1861;EUR_AF=0.2475;SAS_AF=0.184;AA=T|||;VT=SNP
22	51085792	rs138050140	T	C	100	PASS	AC=201;AF=0.0401358;AN=5008;NS=2504;DP=15091;EAS_AF=0.0377;AMR_AF=0.0821;AFR_AF=0.0265;EUR_AF=0.0209;SAS_AF=0.0511;AA=T|||;VT=SNP
22	51088775	rs188232986	A	T	100	PASS	AC=127;AF=0.0253594;AN=5008;NS=2504;DP=15147;EAS_AF=0.0208;AMR_AF=0.062;AFR_AF=0.0106;EUR_AF=0.0417;SAS_AF=0.0072;AA=-|||;VT=SNP
22	51089213	rs6009945	C	A	100	PASS	AC=2985;AF=0.596046;AN=5008;NS=2504;DP=19100;EAS_AF=0.5645;AMR_AF=0.5749;AFR_AF=0.5719;EUR_AF=0.7028;SAS_AF=0.5665;AA=-|||;VT=SNP
22	51089716	rs35205773	C	G	100	PASS	AC=1173;AF=0.234225;AN=5008;NS=2504;DP=14407;EAS_AF=0.4375;AMR_AF=0.2695;AFR_AF=0.0643;EUR_AF=0.2227;SAS_AF=0.2413;AA=-|||;VT=SNP
22	51091914	rs8142140	C	T	100	PASS	AC=1169;AF=0.233427;AN=5008;NS=2504;DP=19500;EAS_AF=0.4385;AMR_AF=0.2695;AFR_AF=0.0643;EUR_AF=0.2207;SAS_AF=0.2382;AA=C|||;VT=SNP
22	51094926	rs9616810	C	T	100	PASS	AC=1114;AF=0.222444;AN=5008;NS=2504;DP=20572;EAS_AF=0.4385;AMR_AF=0.2608;AFR_AF=0.0136;EUR_AF=0.2237;SAS_AF=0.2536;AA=C|||;VT=SNP
22	51095286	rs6009946	C	T	100	PASS	AC=1230;AF=0.245607;AN=5008;NS=2504;DP=18445;EAS_AF=0.4534;AMR_AF=0.2911;AFR_AF=0.025;EUR_AF=0.2555;SAS_AF=0.2873;AA=C|||;VT=SNP
22	51095949	rs6010040	T	G	100	PASS	AC=1107;AF=0.221046;AN=5008;NS=2504;DP=18493;EAS_AF=0.4385;AMR_AF=0.2579;AFR_AF=0.0242;EUR_AF=0.2177;SAS_AF=0.2403;AA=T|||;VT=SNP
22	51098443	rs9616900	A	G	100	PASS	AC=1765;AF=0.352436;AN=5008;NS=2504;DP=15995;EAS_AF=0.1101;AMR_AF=0.2997;AFR_AF=0.4879;EUR_AF=0.4821;SAS_AF=0.3231;AA=N|||;VT=SNP
22	51098764	rs6010042	G	A	100	PASS	AC=1099;AF=0.219449;AN=5008;NS=2504;DP=15701;EAS_AF=0.4355;AMR_AF=0.2579;AFR_AF=0.0242;EUR_AF=0.2187;SAS_AF=0.2342;AA=G|||;VT=SNP
22	51099133	rs6010043	G	A	100	PASS	AC=2909;AF=0.580871;AN=5008;NS=2504;DP=17714;EAS_AF=0.5595;AMR_AF=0.5605;AFR_AF=0.5454;EUR_AF=0.6968;SAS_AF=0.546;AA=A|||;VT=SNP
22	51099671	rs11913876	T	C	100	PASS	AC=1387;AF=0.276957;AN=5008;NS=2504;DP=14372;EAS_AF=0.4375;AMR_AF=0.3055;AFR_AF=0.1702;EUR_AF=0.2565;SAS_AF=0.2566;AA=t|||;VT=SNP
22	51099862	rs12484068	C	T	100	PASS	AC=1074;AF=0.214457;AN=5008;NS=2504;DP=17846;EAS_AF=0.4315;AMR_AF=0.2579;AFR_AF=0.0242;EUR_AF=0.2167;SAS_AF=0.2147;AA=C|||;VT=SNP
22	51099874	rs8138300	C	G	100	PASS	AC=1565;AF=0.3125;AN=5008;NS=2504;DP=18261;EAS_AF=0.1131;AMR_AF=0.281;AFR_AF=0.3389;EUR_AF=0.4881;SAS_AF=0.3241;AA=C|||;VT=SNP
22	51101899	rs10854884	C	A	100	PASS	AC=1496;AF=0.298722;AN=5008;NS=2504;DP=17562;EAS_AF=0.1131;AMR_AF=0.2478;AFR_AF=0.3646;EUR_AF=0.4483;SAS_AF=0.2832;AA=A|||;VT=SNP
22	51101938	rs6010044	A	C	100	PASS	AC=1197;AF=0.239018;AN=5008;NS=2504;DP=17676;EAS_AF=0.4315;AMR_AF=0.2709;AFR_AF=0.1067;EUR_AF=0.2187;SAS_AF=0.2178;AA=A|||;VT=SNP
22	51103091	rs6010045	T	C	100	PASS	AC=3051;AF=0.609225;AN=5008;NS=2504;DP=13512;EAS_AF=0.5942;AMR_AF=0.6945;AFR_AF=0.5303;EUR_AF=0.7097;SAS_AF=0.5675;AA=c|||;VT=SNP
22	51103692	rs8138460	A	G	100	PASS	AC=1478;AF=0.295128;AN=5008;NS=2504;DP=14442;EAS_AF=0.0744;AMR_AF=0.2536;AFR_AF=0.3555;EUR_AF=0.4493;SAS_AF=0.3119;AA=a|||;VT=SNP
22	51104170	rs6010046	A	G	100	PASS	AC=2508;AF=0.500799;AN=5008;NS=2504;DP=22639;EAS_AF=0.5119;AMR_AF=0.5086;AFR_AF=0.3517;EUR_AF=0.664;SAS_AF=0.5174;AA=A|||;VT=SNP
22	51104680	rs9616906	G	A	100	PASS	AC=1347;AF=0.26897;AN=5008;NS=2504;DP=17048;EAS_AF=0.0605;AMR_AF=0.2507;AFR_AF=0.2769;EUR_AF=0.4483;SAS_AF=0.3016;AA=G|||;VT=SNP
22	51105101	rs1858756	G	A	100	PASS	AC=1837;AF=0.366813;AN=5008;NS=2504;DP=17822;EAS_AF=0.0754;AMR_AF=0.3184;AFR_AF=0.5356;EUR_AF=0.4911;SAS_AF=0.3456;AA=a|||;VT=SNP
22	51105556	rs9616812	C	T	100	PASS	AC=1817;AF=0.362819;AN=5008;NS=2504;DP=16991;EAS_AF=0.0615;AMR_AF=0.3184;AFR_AF=0.5356;EUR_AF=0.4911;SAS_AF=0.3395;AA=C|||;VT=SNP
22	51106979	rs9616907	G	C	100	PASS	AC=1186;AF=0.236821;AN=5008;NS=2504;DP=16765;EAS_AF=0.0605;AMR_AF=0.2363;AFR_AF=0.1573;EUR_AF=0.4493;SAS_AF=0.3078;AA=G|||;VT=SNP
22	51108072	rs68174505	G	A	100	PASS	AC=1082;AF=0.216054;AN=5008;NS=2504;DP=12965;EAS_AF=0.4464;AMR_AF=0.2565;AFR_AF=0.0227;EUR_AF=0.2137;SAS_AF=0.2137;AA=G|||;VT=SNP
22	51108509	rs13053850	G	A	100	PASS	AC=1286;AF=0.256789;AN=5008;NS=2504;DP=15425;EAS_AF=0.0605;AMR_AF=0.2406;AFR_AF=0.2307;EUR_AF=0.4503;SAS_AF=0.3067;AA=G|||;VT=SNP
22	51108860	rs9616908	A	G	100	PASS	AC=1287;AF=0.256989;AN=5008;NS=2504;DP=18386;EAS_AF=0.0605;AMR_AF=0.2421;AFR_AF=0.2307;EUR_AF=0.4503;SAS_AF=0.3067;AA=A|||;VT=SNP
22	51109717	rs75265108	G	A	100	PASS	AC=166;AF=0.033147;AN=5008;NS=2504;DP=14222;EAS_AF=0.0357;AMR_AF=0.0058;AFR_AF=0.0023;EUR_AF=0.0358;SAS_AF=0.089;AA=G|||;VT=SNP
22	51109735	rs713692	G	A	100	PASS	AC=2780;AF=0.555112;AN=5008;NS=2504;DP=13896;EAS_AF=0.506;AMR_AF=0.562;AFR_AF=0.4864;EUR_AF=0.7058;SAS_AF=0.5389;AA=g|||;VT=SNP
22	51109992	rs9628185	T	C	100	PASS	AC=2030;AF=0.405351;AN=5008;NS=2504;DP=16495;EAS_AF=0.0754;AMR_AF=0.33;AFR_AF=0.6694;EUR_AF=0.493;SAS_AF=0.3517;AA=t|||;VT=SNP
22	51110524	rs36006314	C	G	100	PASS	AC=403;AF=0.0804712;AN=5008;NS=2504;DP=17246;EAS_AF=0.0228;AMR_AF=0.1282;AFR_AF=0.0053;EUR_AF=0.1799;SAS_AF=0.1053;AA=C|||;VT=SNP
22	51110925	rs71311698	C	G	100	PASS	AC=1741;AF=0.347644;AN=5008;NS=2504;DP=13640;EAS_AF=0.0744;AMR_AF=0.317;AFR_AF=0.4297;EUR_AF=0.5249;SAS_AF=0.3579;AA=G|||;VT=SNP
22	51110928	rs71311699	G	T	100	PASS	AC=1729;AF=0.345248;AN=5008;NS=2504;DP=13800;EAS_AF=0.0744;AMR_AF=0.317;AFR_AF=0.4244;EUR_AF=0.5219;SAS_AF=0.3558;AA=g|||;VT=SNP
22	51114518	rs9616911	C	T	100	PASS	AC=1643;AF=0.328075;AN=5008;NS=2504;DP=24375;EAS_AF=0.0595;AMR_AF=0.3444;AFR_AF=0.3631;EUR_AF=0.5089;SAS_AF=0.3599;AA=C|||;VT=SNP
22	51114658	rs76982449	G	A	100	PASS	AC=292;AF=0.0583067;AN=5008;NS=2504;DP=21212;EAS_AF=0.0903;AMR_AF=0.1988;AFR_AF=0.003;EUR_AF=0.0129;SAS_AF=0.047;AA=G|||;VT=SNP
22	51114826	rs77070082	C	T	100	PASS	AC=311;AF=0.0621006;AN=5008;NS=2504;DP=18749;EAS_AF=0.0903;AMR_AF=0.2003;AFR_AF=0.0159;EUR_AF=0.0139;SAS_AF=0.047;AA=C|||;VT=SNP
22	51115526	rs9616913	T	C	100	PASS	AC=1706;AF=0.340655;AN=5008;NS=2504;DP=20716;EAS_AF=0.0615;AMR_AF=0.379;AFR_AF=0.3661;EUR_AF=0.5477;SAS_AF=0.3538;AA=T|||;VT=SNP
22	51115575	rs13054468	C	T	100	PASS	AC=1684;AF=0.336262;AN=5008;NS=2504;DP=19674;EAS_AF=0.0615;AMR_AF=0.3775;AFR_AF=0.3502;EUR_AF=0.5477;SAS_AF=0.3538;AA=C|||;VT=SNP
22	51115782	rs78162224	A	C	100	PASS	AC=188;AF=0.0375399;AN=5008;NS=2504;DP=19399;EAS_AF=0.003;AMR_AF=0.0389;AFR_AF=0.0053;EUR_AF=0.0726;SAS_AF=0.0798;AA=A|||;VT=SNP
22	51115863	rs12484572	G	A	100	PASS	AC=999;AF=0.199481;AN=5008;NS=2504;DP=18956;EAS_AF=0.4365;AMR_AF=0.2061;AFR_AF=0.0371;EUR_AF=0.1759;SAS_AF=0.1943;AA=G|||;VT=SNP
22	51117137	rs9616914	G	A	100	PASS	AC=1257;AF=0.250998;AN=5008;NS=2504;DP=19241;EAS_AF=0.0595;AMR_AF=0.2507;AFR_AF=0.2262;EUR_AF=0.4314;SAS_AF=0.2965;AA=G|||;VT=SNP
22	51117580	rs9616915	T	C	100	PASS	AC=1719;AF=0.343251;AN=5008;NS=2504;DP=16829;EAS_AF=0.0754;AMR_AF=0.353;AFR_AF=0.4077;EUR_AF=0.5089;SAS_AF=0.3548;AA=C|||;VT=SNP;EX_TARGET
22	51121416	rs7286601	T	G	100	PASS	AC=1279;AF=0.255391;AN=5008;NS=2504;DP=29734;EAS_AF=0.0625;AMR_AF=0.2594;AFR_AF=0.2103;EUR_AF=0.4533;SAS_AF=0.3088;AA=T|||;VT=SNP
22	51122593	rs9616934	C	A	100	PASS	AC=1180;AF=0.235623;AN=5008;NS=2504;DP=14947;EAS_AF=0.2222;AMR_AF=0.2637;AFR_AF=0.4054;EUR_AF=0.1282;SAS_AF=0.1104;AA=A|||;VT=SNP
22	51123467	rs9616815	T	C	100	PASS	AC=3665;AF=0.731829;AN=5008;NS=2504;DP=19595;EAS_AF=0.619;AMR_AF=0.8444;AFR_AF=0.8071;EUR_AF=0.7734;SAS_AF=0.6237;AA=A|||;VT=SNP
22	51123505	rs9616816	G	A	100	PASS	AC=1895;AF=0.378395;AN=5008;NS=2504;DP=19431;EAS_AF=0.3185;AMR_AF=0.4712;AFR_AF=0.6324;EUR_AF=0.2237;SAS_AF=0.1902;AA=A|||;VT=SNP
22	51126075	rs142550943	G	A	100	PASS	AC=492;AF=0.0982428;AN=5008;NS=2504;DP=16508;EAS_AF=0.2103;AMR_AF=0.1282;AFR_AF=0.0174;EUR_AF=0.0567;SAS_AF=0.1135;AA=g|||;VT=SNP
22	51126128	rs9616937	T	A	100	PASS	AC=1870;AF=0.373403;AN=5008;NS=2504;DP=16479;EAS_AF=0.3006;AMR_AF=0.3818;AFR_AF=0.1967;EUR_AF=0.6163;SAS_AF=0.4315;AA=T|||;VT=SNP
22	51126202	rs9680712	T	C	100	PASS	AC=1371;AF=0.273762;AN=5008;NS=2504;DP=17106;EAS_AF=0.3194;AMR_AF=0.3732;AFR_AF=0.4168;EUR_AF=0.0755;SAS_AF=0.1667;AA=c|||;VT=SNP
22	51126242	rs5770988	C	A	100	PASS	AC=863;AF=0.172324;AN=5008;NS=2504;DP=17518;EAS_AF=0.3403;AMR_AF=0.0865;AFR_AF=0.0567;EUR_AF=0.1103;SAS_AF=0.2802;AA=C|||;VT=SNP
22	51126799	rs7286929	G	A	100	PASS	AC=1803;AF=0.360024;AN=5008;NS=2504;DP=21481;EAS_AF=0.3204;AMR_AF=0.4539;AFR_AF=0.6074;EUR_AF=0.1531;SAS_AF=0.2127;AA=A|||;VT=SNP
22	51128693	rs5770815	C	T	100	PASS	AC=854;AF=0.170527;AN=5008;NS=2504;DP=19060;EAS_AF=0.3373;AMR_AF=0.0865;AFR_AF=0.056;EUR_AF=0.1083;SAS_AF=0.2771;AA=C|||;VT=SNP
22	51129324	rs13056386	T	C	100	PASS	AC=1755;AF=0.350439;AN=5008;NS=2504;DP=18425;EAS_AF=0.2996;AMR_AF=0.3617;AFR_AF=0.1732;EUR_AF=0.5517;SAS_AF=0.4274;AA=T|||;VT=SNP
22	51131384	rs4428117	G	A	100	PASS	AC=1432;AF=0.285942;AN=5008;NS=2504;DP=15574;EAS_AF=0.3194;AMR_AF=0.3905;AFR_AF=0.4024;EUR_AF=0.1392;SAS_AF=0.1708;AA=G|||;VT=SNP
22	51131736	rs6010056	C	T	100	PASS	AC=1380;AF=0.275559;AN=5008;NS=2504;DP=15926;EAS_AF=0.3194;AMR_AF=0.3862;AFR_AF=0.3669;EUR_AF=0.1382;SAS_AF=0.1697;AA=C|||;VT=SNP
22	51133518	rs13055562	G	A	100	PASS	AC=1729;AF=0.345248;AN=5008;NS=2504;DP=12698;EAS_AF=0.2966;AMR_AF=0.3602;AFR_AF=0.1732;EUR_AF=0.5298;SAS_AF=0.4274;AA=G|||;VT=SNP;EX_TARGET
22	51133580	rs2341009	C	A	100	PASS	AC=3651;AF=0.729034;AN=5008;NS=2504;DP=16179;EAS_AF=0.6181;AMR_AF=0.8329;AFR_AF=0.8079;EUR_AF=0.7475;SAS_AF=0.6442;AA=C|||;VT=SNP
22	51134888	rs8138473	C	T	100	PASS	AC=1707;AF=0.340855;AN=5008;NS=2504;DP=18851;EAS_AF=0.3204;AMR_AF=0.464;AFR_AF=0.4675;EUR_AF=0.2306;SAS_AF=0.2168;AA=T|||;VT=SNP
22	51134993	rs8138603	C	G	100	PASS	AC=1431;AF=0.285743;AN=5008;NS=2504;DP=17822;EAS_AF=0.3194;AMR_AF=0.3862;AFR_AF=0.3986;EUR_AF=0.1461;SAS_AF=0.1708;AA=C|||;VT=SNP
22	51135240	rs8136450	T	C	100	PASS	AC=3665;AF=0.731829;AN=5008;NS=2504;DP=14182;EAS_AF=0.6161;AMR_AF=0.8429;AFR_AF=0.8177;EUR_AF=0.7734;SAS_AF=0.6135;AA=C|||;VT=SNP
22	51135384	rs73174411	C	T	100	PASS	AC=92;AF=0.0183706;AN=5008;NS=2504;DP=15474;EAS_AF=0.005;AMR_AF=0.036;AFR_AF=0.003;EUR_AF=0.0527;SAS_AF=0.0051;AA=T|||;VT=SNP
22	51135451	rs9616939	G	C	100	PASS	AC=1679;AF=0.335264;AN=5008;NS=2504;DP=14246;EAS_AF=0.3095;AMR_AF=0.4553;AFR_AF=0.4614;EUR_AF=0.2227;SAS_AF=0.2219;AA=C|||;VT=SNP
22	51135545	rs9616818	T	C	100	PASS	AC=3667;AF=0.732228;AN=5008;NS=2504;DP=12306;EAS_AF=0.629;AMR_AF=0.8357;AFR_AF=0.8011;EUR_AF=0.7634;SAS_AF=0.6401;AA=C|||;VT=SNP
22	51135595	rs28735993	A	T	100	PASS	AC=560;AF=0.111821;AN=5008;NS=2504;DP=10960;EAS_AF=0.2302;AMR_AF=0.1023;AFR_AF=0.0045;EUR_AF=0.1272;SAS_AF=0.1258;AA=A|||;VT=SNP
22	51136408	rs9616940	C	T	100	PASS	AC=1740;AF=0.347444;AN=5008;NS=2504;DP=8943;EAS_AF=0.3214;AMR_AF=0.4856;AFR_AF=0.4856;EUR_AF=0.2237;SAS_AF=0.2168;AA=C|||;VT=SNP
22	51136646	rs9616941	C	T	100	PASS	AC=566;AF=0.113019;AN=5008;NS=2504;DP=12303;EAS_AF=0.2133;AMR_AF=0.1427;AFR_AF=0.0061;EUR_AF=0.1282;SAS_AF=0.1176;AA=C|||;VT=SNP
22	51137094	rs9616942	G	A	100	PASS	AC=549;AF=0.109625;AN=5008;NS=2504;DP=13288;EAS_AF=0.2044;AMR_AF=0.1427;AFR_AF=0.0053;EUR_AF=0.1203;SAS_AF=0.1186;AA=G|||;VT=SNP
22	51137249	rs1557620	T	C	100	PASS	AC=3845;AF=0.767772;AN=5008;NS=2504;DP=16661;EAS_AF=0.624;AMR_AF=0.8458;AFR_AF=0.7958;EUR_AF=0.8171;SAS_AF=0.772;AA=c|||;VT=SNP
22	51137886	rs4824116	C	T	100	PASS	AC=376;AF=0.0750799;AN=5008;NS=2504;DP=17732;EAS_AF=0.1141;AMR_AF=0.2017;AFR_AF=0.0393;EUR_AF=0.0169;SAS_AF=0.0532;AA=C|||;VT=SNP
22	51138354	rs2157711	G	C	100	PASS	AC=394;AF=0.0786741;AN=5008;NS=2504;DP=18592;EAS_AF=0.1131;AMR_AF=0.2032;AFR_AF=0.053;EUR_AF=0.0169;SAS_AF=0.0532;AA=G|||;VT=SNP
22	51138535	rs13054536	C	A	100	PASS	AC=2928;AF=0.584665;AN=5008;NS=2504;DP=18439;EAS_AF=0.4117;AMR_AF=0.6787;AFR_AF=0.5371;EUR_AF=0.6899;SAS_AF=0.6524;AA=A|||;VT=SNP
22	51138753	rs1001469	A	G	100	PASS	AC=3844;AF=0.767572;AN=5008;NS=2504;DP=16926;EAS_AF=0.624;AMR_AF=0.8458;AFR_AF=0.795;EUR_AF=0.8171;SAS_AF=0.772;AA=G|||;VT=SNP
22	51139178	rs736334	C	T	100	PASS	AC=1570;AF=0.313498;AN=5008;NS=2504;DP=17781;EAS_AF=0.3254;AMR_AF=0.4424;AFR_AF=0.3812;EUR_AF=0.2217;SAS_AF=0.2127;AA=C|||;VT=SNP
22	51139380	rs2341010	T	C	100	PASS	AC=3872;AF=0.773163;AN=5008;NS=2504;DP=16871;EAS_AF=0.626;AMR_AF=0.8545;AFR_AF=0.8003;EUR_AF=0.825;SAS_AF=0.7771;AA=C|||;VT=SNP
22	51139617	rs9616943	C	T	100	PASS	AC=1719;AF=0.343251;AN=5008;NS=2504;DP=18606;EAS_AF=0.3214;AMR_AF=0.4654;AFR_AF=0.4841;EUR_AF=0.2227;SAS_AF=0.2127;AA=C|||;VT=SNP
22	51139635	rs2341011	C	T	100	PASS	AC=1728;AF=0.345048;AN=5008;NS=2504;DP=17844;EAS_AF=0.3274;AMR_AF=0.4625;AFR_AF=0.4902;EUR_AF=0.2187;SAS_AF=0.2137;AA=C|||;VT=SNP
22	51140316	rs739365	C	T	100	PASS	AC=2185;AF=0.436302;AN=5008;NS=2504;DP=20282;EAS_AF=0.6577;AMR_AF=0.5259;AFR_AF=0.3676;EUR_AF=0.3072;SAS_AF=0.3701;AA=T|||;VT=SNP
22	51140398	rs75767639	C	G	100	PASS	AC=460;AF=0.091853;AN=5008;NS=2504;DP=19022;EAS_AF=0.1151;AMR_AF=0.2262;AFR_AF=0.0333;EUR_AF=0.0706;SAS_AF=0.0736;AA=C|||;VT=SNP
22	51141410	rs58752786	G	C	100	PASS	AC=1100;AF=0.219649;AN=5008;NS=2504;DP=16954;EAS_AF=0.3135;AMR_AF=0.3127;AFR_AF=0.0514;EUR_AF=0.1839;SAS_AF=0.3211;AA=G|||;VT=SNP
22	51141611	rs58484441	A	G	100	PASS	AC=1507;AF=0.300919;AN=5008;NS=2504;DP=20645;EAS_AF=0.3155;AMR_AF=0.3415;AFR_AF=0.3321;EUR_AF=0.1948;SAS_AF=0.3241;AA=C|||;VT=SNP
22	51142381	rs12483981	G	A	100	PASS	AC=818;AF=0.163339;AN=5008;NS=2504;DP=20070;EAS_AF=0.1974;AMR_AF=0.1081;AFR_AF=0.0681;EUR_AF=0.1819;SAS_AF=0.2771;AA=G|||;VT=SNP;EX_TARGET
22	51142979	rs73174414	G	T	100	PASS	AC=166;AF=0.033147;AN=5008;NS=2504;DP=14314;EAS_AF=0.0109;AMR_AF=0.0519;AFR_AF=0.0129;EUR_AF=0.0517;SAS_AF=0.0511;AA=G|||;VT=SNP
22	51143309	rs8141844	G	C	100	PASS	AC=365;AF=0.0728834;AN=5008;NS=2504;DP=15524;EAS_AF=0.0486;AMR_AF=0.0519;AFR_AF=0.1445;EUR_AF=0.0547;SAS_AF=0.0348;AA=G|||;VT=SNP;EX_TARGET
22	51143606	rs76179018	C	G	100	PASS	AC=552;AF=0.110224;AN=5008;NS=2504;DP=19775;EAS_AF=0.2808;AMR_AF=0.0735;AFR_AF=0.0272;EUR_AF=0.0557;SAS_AF=0.1288;AA=C|||;VT=SNP
22	51144168	rs12628844	A	G	100	PASS	AC=2406;AF=0.480431;AN=5008;NS=2504;DP=6504;EAS_AF=0.4663;AMR_AF=0.4957;AFR_AF=0.5582;EUR_AF=0.4294;SAS_AF=0.4315;AA=G|||;VT=SNP
22	51144731	rs9968024	T	C	100	PASS	AC=1599;AF=0.319289;AN=5008;NS=2504;DP=15715;EAS_AF=0.378;AMR_AF=0.3617;AFR_AF=0.261;EUR_AF=0.2724;SAS_AF=0.3558;AA=T|||;VT=SNP
22	51145136	rs73174415	C	T	100	PASS	AC=213;AF=0.0425319;AN=5008;NS=2504;DP=18682;EAS_AF=0.0367;AMR_AF=0.0562;AFR_AF=0.0129;EUR_AF=0.0765;SAS_AF=0.044;AA=C|||;VT=SNP
22	51145746	rs142356721	C	T	100	PASS	AC=213;AF=0.0425319;AN=5008;NS=2504;DP=15891;EAS_AF=0.0367;AMR_AF=0.0562;AFR_AF=0.0129;EUR_AF=0.0765;SAS_AF=0.044;AA=C|||;VT=SNP
22	51146139	rs5770992	A	G	100	PASS	AC=569;AF=0.113618;AN=5008;NS=2504;DP=17949;EAS_AF=0.2024;AMR_AF=0.1427;AFR_AF=0.0053;EUR_AF=0.1233;SAS_AF=0.138;AA=A|||;VT=SNP
22	51146439	rs6010060	A	G	100	PASS	AC=276;AF=0.0551118;AN=5008;NS=2504;DP=16646;EAS_AF=0.0397;AMR_AF=0.0591;AFR_AF=0.0507;EUR_AF=0.0765;SAS_AF=0.0521;AA=A|||;VT=SNP
22	51147015	rs2040487	A	G	100	PASS	AC=2282;AF=0.455671;AN=5008;NS=2504;DP=17575;EAS_AF=0.6052;AMR_AF=0.5375;AFR_AF=0.3336;EUR_AF=0.3986;SAS_AF=0.4673;AA=A|||;VT=SNP
22	51148424	rs9616945	G	A	100	PASS	AC=613;AF=0.122404;AN=5008;NS=2504;DP=18666;EAS_AF=0.1875;AMR_AF=0.1715;AFR_AF=0.0197;EUR_AF=0.1581;SAS_AF=0.1227;AA=G|||;VT=SNP
22	51148993	rs76870387	C	T	100	PASS	AC=587;AF=0.117212;AN=5008;NS=2504;DP=15795;EAS_AF=0.2966;AMR_AF=0.0764;AFR_AF=0.0144;EUR_AF=0.0666;SAS_AF=0.1524;AA=C|||;VT=SNP
22	51148995	rs9616946	G	A	100	PASS	AC=1206;AF=0.240815;AN=5008;NS=2504;DP=15941;EAS_AF=0.4841;AMR_AF=0.2478;AFR_AF=0.0348;EUR_AF=0.2296;SAS_AF=0.2751;AA=G|||;VT=SNP
22	51149320	rs1024374	C	G	100	PASS	AC=3144;AF=0.627796;AN=5008;NS=2504;DP=27569;EAS_AF=0.9335;AMR_AF=0.6326;AFR_AF=0.4682;EUR_AF=0.4732;SAS_AF=0.684;AA=G|||;VT=SNP
22	51150167	rs5770819	T	C	100	PASS	AC=3335;AF=0.665935;AN=5008;NS=2504;DP=16937;EAS_AF=0.8899;AMR_AF=0.621;AFR_AF=0.7186;EUR_AF=0.4185;SAS_AF=0.6503;AA=C|||;VT=SNP
22	51150473	rs5770820	G	A	100	PASS	AC=1233;AF=0.246206;AN=5008;NS=2504;DP=19125;EAS_AF=0.4871;AMR_AF=0.2478;AFR_AF=0.0454;EUR_AF=0.2306;SAS_AF=0.2843;AA=G|||;VT=SNP
22	51150771	rs5770821	A	G	100	PASS	AC=2580;AF=0.515176;AN=5008;NS=2504;DP=17581;EAS_AF=0.8492;AMR_AF=0.5937;AFR_AF=0.1778;EUR_AF=0.4692;SAS_AF=0.6186;AA=A|||;VT=SNP
22	51151350	rs6009951	C	T	100	PASS	AC=2784;AF=0.555911;AN=5008;NS=2504;DP=17626;EAS_AF=0.8879;AMR_AF=0.5908;AFR_AF=0.3238;EUR_AF=0.4135;SAS_AF=0.6493;AA=C|||;VT=SNP
22	51151464	rs58155066	A	G	100	PASS	AC=527;AF=0.105232;AN=5008;NS=2504;DP=19600;EAS_AF=0.0486;AMR_AF=0.0533;AFR_AF=0.2579;EUR_AF=0.0606;SAS_AF=0.0399;AA=A|||;VT=SNP
22	51151631	rs9616947	C	T	100	PASS	AC=2374;AF=0.474042;AN=5008;NS=2504;DP=16043;EAS_AF=0.8462;AMR_AF=0.5548;AFR_AF=0.1233;EUR_AF=0.3877;SAS_AF=0.5961;AA=C|||;VT=SNP
22	51151684	rs73174419	G	A	100	PASS	AC=182;AF=0.0363419;AN=5008;NS=2504;DP=16952;EAS_AF=0.0486;AMR_AF=0.0418;AFR_AF=0.0038;EUR_AF=0.0596;SAS_AF=0.0399;AA=G|||;VT=SNP
22	51151724	rs6010061	C	T	100	PASS	AC=3054;AF=0.609824;AN=5008;NS=2504;DP=19253;EAS_AF=0.8829;AMR_AF=0.5994;AFR_AF=0.5393;EUR_AF=0.4095;SAS_AF=0.637;AA=T|||;VT=SNP
22	51152265	rs58575791	C	G	100	PASS	AC=704;AF=0.140575;AN=5008;NS=2504;DP=22184;EAS_AF=0.2996;AMR_AF=0.0778;AFR_AF=0.1195;EUR_AF=0.0537;SAS_AF=0.1391;AA=C|||;VT=SNP
22	51152554	rs9616948	A	G	100	PASS	AC=701;AF=0.139976;AN=5008;NS=2504;DP=22072;EAS_AF=0.2183;AMR_AF=0.2939;AFR_AF=0.0144;EUR_AF=0.168;SAS_AF=0.091;AA=A|||;VT=SNP
22	51152761	rs2106111	G	C	100	PASS	AC=3844;AF=0.767572;AN=5008;NS=2504;DP=19239;EAS_AF=0.8323;AMR_AF=0.8055;AFR_AF=0.91;EUR_AF=0.5716;SAS_AF=0.683;AA=C|||;VT=SNP
22	51153371	rs61729471	G	A	100	PASS	AC=127;AF=0.0253594;AN=5008;NS=2504;DP=14931;EAS_AF=0.003;AMR_AF=0.0274;AFR_AF=0;EUR_AF=0.0268;SAS_AF=0.0798;AA=G|||;VT=SNP;EX_TARGET
22	51153840	rs28689705	G	T	100	PASS	AC=821;AF=0.163938;AN=5008;NS=2504;DP=18471;EAS_AF=0.2054;AMR_AF=0.2003;AFR_AF=0.0507;EUR_AF=0.1839;SAS_AF=0.228;AA=G|||;VT=SNP
22	51154982	rs76867462	C	T	100	PASS	AC=339;AF=0.0676917;AN=5008;NS=2504;DP=19688;EAS_AF=0.005;AMR_AF=0.0764;AFR_AF=0.1346;EUR_AF=0.0646;SAS_AF=0.0389;AA=C|||;VT=SNP
22	51155151	rs6009953	T	C	100	PASS	AC=3256;AF=0.65016;AN=5008;NS=2504;DP=19069;EAS_AF=0.5903;AMR_AF=0.6484;AFR_AF=0.8427;EUR_AF=0.5427;SAS_AF=0.5634;AA=C|||;VT=SNP
22	51155446	rs78342408	A	T	100	PASS	AC=242;AF=0.0483227;AN=5008;NS=2504;DP=21162;EAS_AF=0.0357;AMR_AF=0.0389;AFR_AF=0.0628;EUR_AF=0.0596;SAS_AF=0.0368;AA=A|||;VT=SNP
22	51155733	rs12628091	T	C	100	PASS	AC=396;AF=0.0790735;AN=5008;NS=2504;DP=20897;EAS_AF=0.1081;AMR_AF=0.1239;AFR_AF=0.0333;EUR_AF=0.0626;SAS_AF=0.0961;AA=T|||;VT=SNP
22	51155826	rs28688433	A	G	100	PASS	AC=848;AF=0.169329;AN=5008;NS=2504;DP=21447;EAS_AF=0.2044;AMR_AF=0.1988;AFR_AF=0.1029;EUR_AF=0.1461;SAS_AF=0.226;AA=A|||;VT=SNP
22	51156078	rs7291216	G	A	100	PASS	AC=2532;AF=0.505591;AN=5008;NS=2504;DP=21090;EAS_AF=0.5397;AMR_AF=0.4813;AFR_AF=0.6316;EUR_AF=0.3638;SAS_AF=0.4632;AA=a|||;VT=SNP
22	51156109	rs76239491	G	A	100	PASS	AC=302;AF=0.0603035;AN=5008;NS=2504;DP=21975;EAS_AF=0.1518;AMR_AF=0.0447;AFR_AF=0.0121;EUR_AF=0.0229;SAS_AF=0.0808;AA=g|||;VT=SNP
22	51156666	rs9628187	C	T	100	PASS	AC=651;AF=0.129992;AN=5008;NS=2504;DP=20938;EAS_AF=0.0079;AMR_AF=0.1715;AFR_AF=0.1899;EUR_AF=0.2008;SAS_AF=0.0726;AA=C|||;VT=SNP
22	51156732	rs6010062	G	A	100	PASS	AC=2388;AF=0.476837;AN=5008;NS=2504;DP=19064;EAS_AF=0.5407;AMR_AF=0.4755;AFR_AF=0.5333;EUR_AF=0.3529;SAS_AF=0.4632;AA=G|||;VT=SNP
22	51156933	rs6010063	A	G	100	PASS	AC=2484;AF=0.496006;AN=5008;NS=2504;DP=22260;EAS_AF=0.5397;AMR_AF=0.5043;AFR_AF=0.5333;EUR_AF=0.4235;SAS_AF=0.4693;AA=A|||;VT=SNP
22	51157483	rs73174424	C	T	100	PASS	AC=395;AF=0.0788738;AN=5008;NS=2504;DP=19213;EAS_AF=0.0526;AMR_AF=0.147;AFR_AF=0.0091;EUR_AF=0.1282;SAS_AF=0.1012;AA=C|||;VT=SNP
22	51157531	rs79183605	G	A	100	PASS	AC=406;AF=0.0810703;AN=5008;NS=2504;DP=19091;EAS_AF=0.0427;AMR_AF=0.0548;AFR_AF=0.1823;EUR_AF=0.0586;SAS_AF=0.0256;AA=g|||;VT=SNP
22	51158017	rs6010065	G	C	100	PASS	AC=2742;AF=0.547524;AN=5008;NS=2504;DP=18723;EAS_AF=0.5466;AMR_AF=0.5159;AFR_AF=0.7186;EUR_AF=0.4245;SAS_AF=0.4663;AA=C|||;VT=SNP
22	51158301	rs117910162	T	C	100	PASS	AC=249;AF=0.0497204;AN=5008;NS=2504;DP=14073;EAS_AF=0.0367;AMR_AF=0.0389;AFR_AF=0.0643;EUR_AF=0.0626;SAS_AF=0.0378;AA=T|||;VT=SNP
22	51158499	rs8136930	T	G	100	PASS	AC=2728;AF=0.544728;AN=5008;NS=2504;DP=8785;EAS_AF=0.5516;AMR_AF=0.5144;AFR_AF=0.7027;EUR_AF=0.4245;SAS_AF=0.4693;AA=G|||;VT=SNP
22	51161019	rs5770994	C	T	100	PASS	AC=2132;AF=0.425719;AN=5008;NS=2504;DP=18050;EAS_AF=0.4405;AMR_AF=0.4568;AFR_AF=0.2799;EUR_AF=0.5149;SAS_AF=0.4939;AA=C|||;VT=SNP
22	51161093	rs56207913	C	T	100	PASS	AC=233;AF=0.0465256;AN=5008;NS=2504;DP=18414;EAS_AF=0.0347;AMR_AF=0.036;AFR_AF=0.056;EUR_AF=0.0606;SAS_AF=0.0389;AA=C|||;VT=SNP
22	51161281	rs12158487	C	A	100	PASS	AC=403;AF=0.0804712;AN=5008;NS=2504;DP=19436;EAS_AF=0.1022;AMR_AF=0.1239;AFR_AF=0.0431;EUR_AF=0.0626;SAS_AF=0.0961;AA=C|||;VT=SNP
22	51162059	rs10451	G	A	100	PASS	AC=1936;AF=0.386581;AN=5008;NS=2504;DP=18347;EAS_AF=0.4375;AMR_AF=0.3444;AFR_AF=0.4644;EUR_AF=0.2863;SAS_AF=0.362;AA=G|||;VT=SNP
22	51163039	rs715584	G	T	100	PASS	AC=2372;AF=0.473642;AN=5008;NS=2504;DP=18219;EAS_AF=0.4157;AMR_AF=0.4553;AFR_AF=0.6573;EUR_AF=0.3897;SAS_AF=0.3845;AA=G|||;VT=SNP
22	51163138	rs715586	C	T	100	PASS	AC=452;AF=0.0902556;AN=5008;NS=2504;DP=20085;EAS_AF=0.1042;AMR_AF=0.1455;AFR_AF=0.0076;EUR_AF=0.1282;SAS_AF=0.1094;AA=C|||;VT=SNP
22	51163910	rs192700691	C	T	100	PASS	AC=148;AF=0.0295527;AN=5008;NS=2504;DP=21321;EAS_AF=0.0427;AMR_AF=0.0331;AFR_AF=0.0023;EUR_AF=0.0547;SAS_AF=0.0245;AA=C|||;VT=SNP
22	51164109	rs5770995	G	C	100	PASS	AC=2559;AF=0.510982;AN=5008;NS=2504;DP=20095;EAS_AF=0.5754;AMR_AF=0.5014;AFR_AF=0.5598;EUR_AF=0.4185;SAS_AF=0.4806;AA=G|||;VT=SNP
22	51164115	rs5770996	C	T	100	PASS	AC=2578;AF=0.514776;AN=5008;NS=2504;DP=20316;EAS_AF=0.5784;AMR_AF=0.5014;AFR_AF=0.5696;EUR_AF=0.4205;SAS_AF=0.4816;AA=T|||;VT=SNP
22	51164287	rs6009957	T	C	100	PASS	AC=2081;AF=0.415535;AN=5008;NS=2504;DP=21349;EAS_AF=0.4405;AMR_AF=0.3588;AFR_AF=0.5613;EUR_AF=0.2883;SAS_AF=0.364;AA=T|||;VT=SNP
22	51165390	rs76268556	C	T	100	PASS	AC=258;AF=0.0515176;AN=5008;NS=2504;DP=18960;EAS_AF=0.12;AMR_AF=0.0403;AFR_AF=0.0106;EUR_AF=0.0229;SAS_AF=0.0736;AA=C|||;VT=SNP
22	51165664	rs8137951	G	A	100	PASS	AC=2035;AF=0.40635;AN=5008;NS=2504;DP=20296;EAS_AF=0.4286;AMR_AF=0.3545;AFR_AF=0.5408;EUR_AF=0.2873;SAS_AF=0.3609;AA=G|||;VT=SNP
22	51169045	rs8140772	C	T	100	PASS	AC=317;AF=0.0632987;AN=5008;NS=2504;DP=9657;EAS_AF=0.1567;AMR_AF=0.049;AFR_AF=0.0303;EUR_AF=0.0219;SAS_AF=0.0644;AA=C|||;VT=SNP
22	51171497	rs2301584	G	A	100	PASS	AC=1269;AF=0.253395;AN=5008;NS=2504;DP=9885;EAS_AF=0.1815;AMR_AF=0.2406;AFR_AF=0.3933;EUR_AF=0.1819;SAS_AF=0.2209;AA=G|||;VT=SNP
22	51171667	rs41281537	G	A	100	PASS	AC=289;AF=0.0577077;AN=5008;NS=2504;DP=13245;EAS_AF=0.1538;AMR_AF=0.0461;AFR_AF=0.0136;EUR_AF=0.0219;SAS_AF=0.0634;AA=G|||;VT=SNP
22	51171693	rs756638	G	A	100	PASS	AC=1527;AF=0.304912;AN=5008;NS=2504;DP=13517;EAS_AF=0.2004;AMR_AF=0.281;AFR_AF=0.5212;EUR_AF=0.2654;SAS_AF=0.1779;AA=g|||;VT=SNP
22	51172460	rs5770824	T	C	100	PASS	AC=343;AF=0.0684904;AN=5008;NS=2504;DP=22061;EAS_AF=0.1875;AMR_AF=0.0461;AFR_AF=0.0159;EUR_AF=0.0239;SAS_AF=0.0787;AA=T|||;VT=SNP
22	51174048	rs9628245	G	C	100	PASS	AC=2169;AF=0.433107;AN=5008;NS=2504;DP=14413;EAS_AF=0.3571;AMR_AF=0.2911;AFR_AF=0.6914;EUR_AF=0.3767;SAS_AF=0.3211;AA=G|||;VT=SNP
22	51174331	rs5770825	C	G	100	PASS	AC=3965;AF=0.791733;AN=5008;NS=2504;DP=16382;EAS_AF=0.8294;AMR_AF=0.7738;AFR_AF=0.9622;EUR_AF=0.7366;SAS_AF=0.592;AA=G|||;VT=SNP
22	51174662	rs1858748	T	C	100	PASS	AC=3670;AF=0.732827;AN=5008;NS=2504;DP=17621;EAS_AF=0.6925;AMR_AF=0.7089;AFR_AF=0.9281;EUR_AF=0.7097;SAS_AF=0.5511;AA=C|||;VT=SNP
22	51175626	rs3810648	A	G	100	PASS	AC=543;AF=0.108427;AN=5008;NS=2504;DP=25042;EAS_AF=0.0367;AMR_AF=0.0519;AFR_AF=0.2738;EUR_AF=0.0646;SAS_AF=0.044;AA=A|||;VT=SNP
22	51177022	rs77216309	C	T	100	PASS	AC=166;AF=0.033147;AN=5008;NS=2504;DP=15563;EAS_AF=0.0456;AMR_AF=0.1354;AFR_AF=0.0015;EUR_AF=0.0119;SAS_AF=0.0123;AA=C|||;VT=SNP
22	51178090	rs2285395	G	A	100	PASS	AC=334;AF=0.0666933;AN=5008;NS=2504;DP=18560;EAS_AF=0.0347;AMR_AF=0.0303;AFR_AF=0.1377;EUR_AF=0.0606;SAS_AF=0.0358;AA=A|||;VT=SNP;EX_TARGET
22	51178607	rs6010067	G	C	100	PASS	AC=408;AF=0.0814696;AN=5008;NS=2504;DP=19799;EAS_AF=0.2252;AMR_AF=0.0591;AFR_AF=0.0333;EUR_AF=0.0239;SAS_AF=0.0736;AA=G|||;VT=SNP
22	51180501	rs5770999	T	C	100	PASS	AC=3190;AF=0.636981;AN=5008;NS=2504;DP=15088;EAS_AF=0.3938;AMR_AF=0.6455;AFR_AF=0.8843;EUR_AF=0.6779;SAS_AF=0.5051;AA=T|||;VT=SNP
22	51181759	rs13056621	A	G	100	PASS	AC=3386;AF=0.676118;AN=5008;NS=2504;DP=14084;EAS_AF=0.6796;AMR_AF=0.7248;AFR_AF=0.4327;EUR_AF=0.8559;SAS_AF=0.7822;AA=a|||;VT=SNP
22	51181919	rs9616825	G	C	100	PASS	AC=3102;AF=0.619409;AN=5008;NS=2504;DP=17748;EAS_AF=0.3998;AMR_AF=0.6254;AFR_AF=0.888;EUR_AF=0.6501;SAS_AF=0.4468;AA=g|||;VT=SNP
22	51181986	rs6010073	T	C	100	PASS	AC=968;AF=0.193291;AN=5008;NS=2504;DP=16897;EAS_AF=0.0744;AMR_AF=0.0994;AFR_AF=0.4372;EUR_AF=0.1272;SAS_AF=0.1207;AA=t|||;VT=SNP
22	51182090	rs28516879	G	A	100	PASS	AC=234;AF=0.0467252;AN=5008;NS=2504;DP=16924;EAS_AF=0.0367;AMR_AF=0.0418;AFR_AF=0.0272;EUR_AF=0.0765;SAS_AF=0.0562;AA=g|||;VT=SNP
22	51182399	rs56238942	A	G	100	PASS	AC=497;AF=0.0992412;AN=5008;NS=2504;DP=17686;EAS_AF=0.0377;AMR_AF=0.049;AFR_AF=0.2292;EUR_AF=0.0865;SAS_AF=0.0358;AA=a|||;VT=SNP
22	51182485	rs6009961	A	G	100	PASS	AC=3197;AF=0.638379;AN=5008;NS=2504;DP=14851;EAS_AF=0.4018;AMR_AF=0.6484;AFR_AF=0.8979;EUR_AF=0.6839;SAS_AF=0.4775;AA=N|||;VT=SNP;EX_TARGET
22	51183935	rs3788733	C	T	100	PASS	AC=435;AF=0.086861;AN=5008;NS=2504;DP=17403;EAS_AF=0.0308;AMR_AF=0.0576;AFR_AF=0.1649;EUR_AF=0.0944;SAS_AF=0.0521;AA=T|||;VT=SNP
22	51186143	rs2879914	T	C	100	PASS	AC=1369;AF=0.273363;AN=5008;NS=2504;DP=19363;EAS_AF=0.3462;AMR_AF=0.3098;AFR_AF=0.0855;EUR_AF=0.3618;SAS_AF=0.3354;AA=T|||;VT=SNP
22	51186228	rs3865766	C	T	100	PASS	AC=2270;AF=0.453275;AN=5008;NS=2504;DP=22792;EAS_AF=0.38;AMR_AF=0.3905;AFR_AF=0.6097;EUR_AF=0.4374;SAS_AF=0.3783;AA=T|||;VT=SNP
22	51186276	rs8135434	T	C	100	PASS	AC=539;AF=0.107628;AN=5008;NS=2504;DP=22436;EAS_AF=0.0367;AMR_AF=0.049;AFR_AF=0.2708;EUR_AF=0.0696;SAS_AF=0.0409;AA=T|||;VT=SNP
22	51187440	rs113391741	A	G	100	PASS	AC=209;AF=0.0417332;AN=5008;NS=2504;DP=22931;EAS_AF=0.0308;AMR_AF=0.0389;AFR_AF=0.0166;EUR_AF=0.0775;SAS_AF=0.0521;AA=A|||;VT=SNP
22	51187573	rs113267916	C	T	100	PASS	AC=209;AF=0.0417332;AN=5008;NS=2504;DP=20722;EAS_AF=0.0308;AMR_AF=0.0389;AFR_AF=0.0166;EUR_AF=0.0775;SAS_AF=0.0521;AA=C|||;VT=SNP
22	51187898	rs117315907	T	C	100	PASS	AC=209;AF=0.0417332;AN=5008;NS=2504;DP=19527;EAS_AF=0.0308;AMR_AF=0.0389;AFR_AF=0.0166;EUR_AF=0.0775;SAS_AF=0.0521;AA=T|||;VT=SNP
22	51188318	rs117000254	T	G	100	PASS	AC=209;AF=0.0417332;AN=5008;NS=2504;DP=17511;EAS_AF=0.0308;AMR_AF=0.0389;AFR_AF=0.0166;EUR_AF=0.0775;SAS_AF=0.0521;AA=T|||;VT=SNP
22	51192586	rs5771006	G	A	100	PASS	AC=425;AF=0.0848642;AN=5008;NS=2504;DP=22102;EAS_AF=0.1171;AMR_AF=0.0764;AFR_AF=0.0151;EUR_AF=0.159;SAS_AF=0.0757;AA=G|||;VT=SNP
22	51193227	rs34608236	T	G	100	PASS	AC=347;AF=0.0692891;AN=5008;NS=2504;DP=21408;EAS_AF=0.0188;AMR_AF=0.1081;AFR_AF=0.0053;EUR_AF=0.166;SAS_AF=0.0808;AA=T|||;VT=SNP
22	51193629	rs142680588	A	G	100	PASS	AC=251;AF=0.0501198;AN=5008;NS=2504;DP=19267;EAS_AF=0.0308;AMR_AF=0.0432;AFR_AF=0.0454;EUR_AF=0.0785;SAS_AF=0.0521;AA=A|||;VT=SNP
22	51195550	rs148968329	C	A	100	PASS	AC=196;AF=0.0391374;AN=5008;NS=2504;DP=19402;EAS_AF=0.0288;AMR_AF=0.0389;AFR_AF=0.0083;EUR_AF=0.0775;SAS_AF=0.0521;AA=C|||;VT=SNP
22	51196164	rs8136603	A	T	100	PASS	AC=715;AF=0.142772;AN=5008;NS=2504;DP=16810;EAS_AF=0.0407;AMR_AF=0.0591;AFR_AF=0.4002;EUR_AF=0.0666;SAS_AF=0.0378;AA=A|||;VT=SNP
22	51196296	rs9616961	G	C	100	PASS	AC=198;AF=0.0395367;AN=5008;NS=2504;DP=15359;EAS_AF=0.0308;AMR_AF=0.0389;AFR_AF=0.0083;EUR_AF=0.0775;SAS_AF=0.0521;AA=G|||;VT=SNP
22	51197266	rs61290853	A	G	100	PASS	AC=2118;AF=0.422923;AN=5008;NS=2504;DP=17188;EAS_AF=0.369;AMR_AF=0.366;AFR_AF=0.6165;EUR_AF=0.3678;SAS_AF=0.3139;AA=a|||;VT=SNP
22	51197576	rs147713773	G	C	100	PASS	AC=236;AF=0.0471246;AN=5008;NS=2504;DP=20452;EAS_AF=0.0317;AMR_AF=0.0447;AFR_AF=0.0333;EUR_AF=0.0775;SAS_AF=0.0521;AA=G|||;VT=SNP
22	51197602	rs187225588	T	A	100	PASS	AC=88;AF=0.0175719;AN=5008;NS=2504;DP=20395;EAS_AF=0.002;AMR_AF=0.0216;AFR_AF=0.0015;EUR_AF=0.0646;SAS_AF=0.0041;AA=T|||;VT=SNP
22	51198027	rs34939255	A	G	100	PASS	AC=493;AF=0.0984425;AN=5008;NS=2504;DP=20959;EAS_AF=0.0188;AMR_AF=0.1614;AFR_AF=0.0121;EUR_AF=0.2425;SAS_AF=0.1043;AA=A|||;VT=SNP
22	51198569	rs142671391	G	C	100	PASS	AC=556;AF=0.111022;AN=5008;NS=2504;DP=19883;EAS_AF=0.0407;AMR_AF=0.049;AFR_AF=0.2852;EUR_AF=0.0666;SAS_AF=0.0378;AA=g|||;VT=SNP
22	51198906	rs6010079	G	A	100	PASS	AC=211;AF=0.0421326;AN=5008;NS=2504;DP=19665;EAS_AF=0.0317;AMR_AF=0.0418;AFR_AF=0.0174;EUR_AF=0.0755;SAS_AF=0.0521;AA=A|||;VT=SNP
22	51202748	rs9616963	A	G	100	PASS	AC=196;AF=0.0391374;AN=5008;NS=2504;DP=22224;EAS_AF=0.0317;AMR_AF=0.0389;AFR_AF=0.0083;EUR_AF=0.0746;SAS_AF=0.0521;AA=A|||;VT=SNP
22	51208537	rs72619593	G	A	100	PASS	AC=572;AF=0.114217;AN=5008;NS=2504;DP=19256;EAS_AF=0.1815;AMR_AF=0.17;AFR_AF=0.0053;EUR_AF=0.0974;SAS_AF=0.1697;AA=G|||;VT=SNP
22	51208568	rs148425445	G	T	100	PASS	AC=581;AF=0.116014;AN=5008;NS=2504;DP=18888;EAS_AF=0.0397;AMR_AF=0.049;AFR_AF=0.3041;EUR_AF=0.0656;SAS_AF=0.0399;AA=G|||;VT=SNP
22	51210289	rs112565862	C	T	100	PASS	AC=510;AF=0.101837;AN=5008;NS=2504;DP=13338;EAS_AF=0.0972;AMR_AF=0.0677;AFR_AF=0.0106;EUR_AF=0.1521;SAS_AF=0.2025;AA=C|||;VT=SNP
22	51211031	rs9616968	A	G	100	PASS	AC=187;AF=0.0373403;AN=5008;NS=2504;DP=19814;EAS_AF=0.0337;AMR_AF=0.0346;AFR_AF=0.0045;EUR_AF=0.0726;SAS_AF=0.0511;AA=A|||;VT=SNP
22	51211106	rs9628250	T	C	100	PASS	AC=837;AF=0.167133;AN=5008;NS=2504;DP=20714;EAS_AF=0.0149;AMR_AF=0.2594;AFR_AF=0.1823;EUR_AF=0.2604;SAS_AF=0.1421;AA=T|||;VT=SNP
22	51211392	rs3888396	T	C	100	PASS	AC=822;AF=0.164137;AN=5008;NS=2504;DP=17793;EAS_AF=0.2956;AMR_AF=0.1037;AFR_AF=0.0113;EUR_AF=0.1561;SAS_AF=0.2863;AA=T|||;VT=SNP
22	51212875	rs2238837	A	C	100	PASS	AC=1865;AF=0.372404;AN=5008;NS=2504;DP=15914;EAS_AF=0.3502;AMR_AF=0.3473;AFR_AF=0.4811;EUR_AF=0.325;SAS_AF=0.3149;AA=C|||;VT=SNP
22	51213613	rs34726907	C	T	100	PASS	AC=865;AF=0.172724;AN=5008;NS=2504;DP=18493;EAS_AF=0.0714;AMR_AF=0.0994;AFR_AF=0.3722;EUR_AF=0.1412;SAS_AF=0.092;AA=T|||;VT=SNP
22	51216564	rs9616970	T	C	100	PASS	AC=783;AF=0.15635;AN=5008;NS=2504;DP=20558;EAS_AF=0.0724;AMR_AF=0.098;AFR_AF=0.3079;EUR_AF=0.1421;SAS_AF=0.0941;AA=t|||;VT=SNP
22	51217954	rs9616974	G	A	100	PASS	AC=311;AF=0.0621006;AN=5008;NS=2504;DP=18270;EAS_AF=0.0327;AMR_AF=0.0533;AFR_AF=0.0825;EUR_AF=0.0785;SAS_AF=0.0542;AA=G|||;VT=SNP
22	51218224	rs9616975	C	A	100	PASS	AC=310;AF=0.061901;AN=5008;NS=2504;DP=18458;EAS_AF=0.0327;AMR_AF=0.0519;AFR_AF=0.0832;EUR_AF=0.0775;SAS_AF=0.0542;AA=C|||;VT=SNP
22	51218377	rs2519461	G	C	100	PASS	AC=414;AF=0.0826677;AN=5008;NS=2504;DP=19293;EAS_AF=0.0327;AMR_AF=0.0605;AFR_AF=0.1573;EUR_AF=0.0775;SAS_AF=0.0542;AA=C|||;VT=SNP
22	51219006	rs28729663	G	A	100	PASS	AC=1028;AF=0.205272;AN=5008;NS=2504;DP=19524;EAS_AF=0.123;AMR_AF=0.2277;AFR_AF=0.3351;EUR_AF=0.1581;SAS_AF=0.1472;AA=A|||;VT=SNP
22	51219387	rs9616832	T	C	100	PASS	AC=328;AF=0.0654952;AN=5008;NS=2504;DP=19090;EAS_AF=0.0317;AMR_AF=0.0562;AFR_AF=0.0908;EUR_AF=0.0775;SAS_AF=0.0603;AA=T|||;VT=SNP
22	51219704	rs147475742	G	A	100	PASS	AC=237;AF=0.0473243;AN=5008;NS=2504;DP=12548;EAS_AF=0.0327;AMR_AF=0.0317;AFR_AF=0.0802;EUR_AF=0.0368;SAS_AF=0.0399;AA=G|||;VT=SNP
22	51221731	rs115055839	T	C	100	PASS	AC=313;AF=0.0625;AN=5008;NS=2504;DP=19127;EAS_AF=0.0327;AMR_AF=0.0519;AFR_AF=0.0825;EUR_AF=0.0775;SAS_AF=0.0583;AA=.|||;VT=SNP
22	51222100	rs114553188	G	T	100	PASS	AC=441;AF=0.0880591;AN=5008;NS=2504;DP=12133;EAS_AF=0.0387;AMR_AF=0.0389;AFR_AF=0.2042;EUR_AF=0.0666;SAS_AF=0.0389;AA=.|||;VT=SNP
22	51223637	rs375798137	G	A	100	PASS	AC=395;AF=0.0788738;AN=5008;NS=2504;DP=22141;EAS_AF=0.0387;AMR_AF=0.0317;AFR_AF=0.1732;EUR_AF=0.0666;SAS_AF=0.0389;AA=.|||;VT=SNP
22	51229805	rs9616985	T	C	100	PASS	AC=366;AF=0.0730831;AN=5008;NS=2504;DP=22791;EAS_AF=0.0317;AMR_AF=0.0576;AFR_AF=0.1203;EUR_AF=0.0775;SAS_AF=0.0583;AA=.|||;VT=SNP
22	51237063	rs3896457	T	C	100	PASS	AC=1027;AF=0.205072;AN=5008;NS=2504;DP=17543;EAS_AF=0.3214;AMR_AF=0.268;AFR_AF=0.0802;EUR_AF=0.2704;SAS_AF=0.1421;AA=.|||;VT=SNP
```
