## Supplementary material for "Characterization of shared and ancestry-specific signals driving complex traits using multi-ancestry fine-mapping": platelet_count_loci.txt

```
1 9423163 10711630 3
1 117112208 118112530 2
1 11482203 12482204 2
1 155642678 157399922 3
1 170905704 172979576 5
1 198522914 199541591 2
1 204233123 205771017 4
1 1741549 2741549 1
1 247056466 248956422 6
1 24757119 25757119 1
1 25760501 26821458 2
1 42835382 43866414 2
1 45016812 46644064 4
1 213265976 214265976 1
1 149588518 151775521 4
1 184608431 185608431 1
1 161185725 162185725 1
1 62120329 63120329 1
1 109190360 110190360 1
1 153619579 154619579 1
1 236039672 237039672 1
1 229659943 230659943 1
1 21158475 22158475 1
1 39454059 40454059 1
1 90693071 92021476 2
1 7233671 8233671 1
1 202026886 203026886 1
1 225850352 226850352 1
2 112611656 113611656 1
2 158835987 161011584 5
2 209778460 211175783 3
2 217729210 219178709 3
2 225907124 226926698 2
2 27008073 28343254 2
2 30754971 31754972 2
2 42737678 44034972 3
2 47813605 48813605 1
2 68235004 70758041 4
2 161423693 162423693 1
2 234481356 235481356 1
2 207062073 208062073 1
2 119253311 120755592 3
2 169341552 170341552 1
2 23451424 24451424 1
2 200820408 201820408 1
2 54546150 55546150 1
2 12236933 13236933 1
2 197187465 198187465 1
2 202285543 203816197 3
2 20508651 21508651 1
2 232855843 233855843 1
2 144229299 145229299 1
2 191331528 192331528 1
2 240071485 241071485 1
2 142629249 143629249 1
2 65941176 66941176 1
3 11754288 12756489 2
3 122614155 123621884 2
3 124127030 125405393 3
3 168640438 169642221 2
3 17709016 19055118 4
3 183217182 184872477 5
3 55486130 57315720 5
3 57826569 58831965 2
3 71848127 72848128 2
3 195819958 197279281 2
3 152783020 153783020 1
3 193900268 194900268 1
3 189446536 190446536 1
3 107160989 108160989 1
3 136402345 137402345 1
3 127590772 128590772 1
3 167221608 168221608 1
3 185330894 186330894 1
3 178522633 179522633 1
3 148870402 149870402 1
3 126365559 127365559 1
4 104614277 105783621 2
4 109452770 110452770 1
4 150698312 152309956 3
4 5628413 7391454 3
4 140412330 141412330 1
4 146862951 147862951 1
4 17176976 18430931 2
4 2646548 3945155 2
4 153030525 154030525 1
4 123503810 124503810 1
4 156257621 157257621 1
5 785858 1786401 2
5 131726064 132988235 2
5 158315536 160668887 4
5 66120955 67178993 2
5 74558596 78867577 11
5 87367336 90059999 6
5 96318086 97318086 1
5 60429695 61681046 2
5 62067491 63067491 1
5 139215517 140215517 1
5 90469078 91469078 1
5 71967628 73238829 2
5 179303320 180303320 1
5 67414601 68414601 1
6 134037360 135606021 6
6 24499025 26027734 3
6 33065626 35135572 7
6 22383441 23383441 1
6 168763144 169763144 1
6 36153222 37688829 2
6 51902455 53298088 2
6 116450852 117450852 1
6 163557355 164557355 1
6 47138975 48138975 1
6 124260240 125260240 1
7 98822123 101138346 5
7 106226334 107231773 4
7 122986872 124301505 3
7 2274637 3274637 1
7 35545531 36545532 2
7 44274573 45274573 1
7 79677130 81171133 3
7 116375726 117375726 1
7 92134035 93134035 1
7 130553222 131553222 1
7 129107292 130545756 2
7 13487931 14487931 1
8 105069300 106121040 2
8 143422430 144428114 2
8 4865753 5865753 1
8 21378760 23083228 2
8 129513571 130769579 2
8 65510229 66510229 1
8 11330638 12330638 1
8 81282235 82282235 1
8 124355591 125355591 1
8 99955925 100955925 1
8 140812796 141812796 1
9 132489048 134544975 5
9 21490457 22642908 2
9 37697082 38697189 2
9 4244743 5807277 5
9 95827661 96930636 2
9 97429115 98453106 2
9 69923046 70923046 1
9 90900472 91900472 1
9 92306160 93306160 1
9 2122277 3122277 1
9 127022372 128022372 1
9 34579363 35579363 1
9 10908551 11908551 1
10 48553834 49553835 2
10 60265730 61265730 1
10 62248714 64081505 9
10 78904389 79904390 2
10 101966183 102966183 1
10 94864907 95864907 1
10 87393928 88393928 1
10 92579884 93579884 1
10 111946924 112946924 1
10 104832895 105832895 1
10 90798175 91798175 1
10 99815721 100815721 1
10 3165122 4165122 1
10 16315133 17315133 1
10 14042301 15042301 1
11 118043166 119784908 4
11 125181063 126923142 3
11 61300281 62314291 2
11 78560718 79560718 1
11 8324554 9330692 2
11 77170705 78170705 1
11 5179843 6179843 1
11 65822996 66822996 1
11 107717119 108971136 2
11 24551324 25551324 1
11 127960624 129214869 2
11 85455396 86455396 1
11 47396809 48396809 1
11 113231416 114582899 2
11 10147680 11147680 1
11 63693769 64693769 1
11 116582621 117582621 1
12 108551638 109947678 3
12 110397947 113197726 17
12 120477111 122536093 6
12 122848973 123924401 2
12 129246202 130246202 1
12 28782546 29782547 2
12 47314584 48573937 3
12 50008099 51773120 4
12 53818523 54842686 2
12 5679155 6893576 2
12 93009451 94009451 1
12 45986428 47255310 2
12 56257544 57257544 1
12 100627642 101627642 1
12 114615309 115615309 1
12 7521033 8521033 1
12 48768607 49768607 1
13 107808037 108808037 1
13 94744245 95745104 2
13 109340278 110340278 1
13 40169093 41510553 2
13 70162478 71162478 1
13 89050876 90050876 1
14 100210431 101216805 2
14 101547889 103600497 7
14 67259065 69458750 4
14 92544034 93550052 2
14 52632305 53632305 1
14 64635568 66226196 2
14 22732846 23732846 1
14 103678438 105791054 3
15 38492884 39492884 1
15 41909175 44789262 5
15 64158206 65370575 2
15 98204812 99204812 1
15 62549796 63823567 2
15 89535309 90535309 1
15 75571073 76571073 1
16 26560909 27560909 1
16 27994338 29428364 3
16 81337363 82437798 2
16 84881858 86147829 3
16 3499838 4777172 2
16 1 1242189 2
16 58068320 59068320 1
16 78022744 79022744 1
16 74855856 75855856 1
16 87990242 88990242 1
16 79191118 80191118 1
16 52620619 53620619 1
16 8503260 9503260 1
16 10843749 11843749 1
17 28095995 30055687 5
17 35058884 36062904 2
17 43860386 44869051 2
17 4526820 5526820 1
17 65728656 66732877 2
17 79628717 80628717 1
17 6864266 7864266 1
17 19617050 20617050 1
17 36974974 37974974 1
17 1788665 2788665 1
17 76362909 77362909 1
17 74194689 75194689 1
18 22641008 24403603 3
18 31092074 32092074 1
18 62753620 63753620 1
18 44004547 45004547 1
18 69372155 70636724 2
18 9117853 10117853 1
18 50944280 51944280 1
18 53120566 54120566 1
18 75214967 76214967 1
19 10898333 11898333 1
19 14748341 16595202 4
19 16641231 17641231 1
19 37735435 39243328 3
19 44156368 45712933 3
19 53140869 54140869 1
19 6302560 7302560 1
19 18717547 20679338 3
19 57945520 58617616 1
19 48223998 49223998 1
19 54527703 55527703 1
20 1443327 2450151 2
20 58500539 59791786 4
20 18037836 19037836 1
20 10696406 11696406 1
20 55915067 56915067 1
20 63207706 64207706 1
20 37760618 38760618 1
21 34496633 35517332 2
21 19079727 20079727 1
21 37966901 39869919 2
22 43428850 44428850 1
22 49690507 50818468 3
22 42310339 43310339 1
22 36566895 37566895 1
```
