## Supplementary material for "Characterization of shared and ancestry-specific signals driving complex traits using multi-ancestry fine-mapping": mscaviar_results_study1_set.txt

```
chr1:2075323:G:A
chr1:2214726:C:A
chr1:2241549:T:C
chr1:2253720:G:A
```
