## Supplementary material for "Characterization of shared and ancestry-specific signals driving complex traits using multi-ancestry fine-mapping": mscaviar_results_study1_set.txt

```
chr1:9639319:T:A
chr1:10211630:C:G
chr1:10536473:A:G
```
