## Supplementary material for "Characterization of shared and ancestry-specific signals driving complex traits using multi-ancestry fine-mapping": mscaviar_results_study0_set.txt

```
chr1:24772947:G:T
chr1:24787739:G:T
chr1:24835171:C:T
chr1:24850548:T:A
chr1:24857485:AG:A
chr1:24858227:C:G
chr1:24858706:T:C
chr1:25235176:G:A
chr1:25257119:C:G
chr1:25559101:G:A
chr1:25563181:G:A
chr1:25566751:T:C
chr1:25569108:T:C
chr1:25569530:A:G
chr1:25569574:T:C
```
