## Supplementary material for "Characterization of shared and ancestry-specific signals driving complex traits using multi-ancestry fine-mapping": mscaviar_results_study1_set.txt

```
chr1:24772947:G:T
chr1:24787739:G:T
chr1:25235176:G:A
chr1:25257119:C:G
chr1:25559101:G:A
chr1:25566751:T:C
chr1:25569108:T:C
```
