## Supplementary material for "Characterization of shared and ancestry-specific signals driving complex traits using multi-ancestry fine-mapping": mscaviar_results_study1_set.txt

```
chr1:117576143:G:A
chr1:117612523:AAGTC:A
chr1:117612530:A:G
chr1:117612998:G:A
chr1:117623351:C:T
```
