## Supplementary material for "Characterization of shared and ancestry-specific signals driving complex traits using multi-ancestry fine-mapping": mscaviar_results_study1_set.txt

```
chr1:247534862:T:C
chr1:247539388:A:G
chr1:247541772:A:G
chr1:247556467:G:A
chr1:247559286:G:A
chr1:247874908:G:A
```
