## Supplementary material for "Characterization of shared and ancestry-specific signals driving complex traits using multi-ancestry fine-mapping": mscaviar_results_study0_set.txt

```
chr2:27193834:A:T
chr2:27508073:T:C
chr2:27711657:T:C
```
