## Supplementary material for "Characterization of shared and ancestry-specific signals driving complex traits using multi-ancestry fine-mapping": mscaviar_results_study0_set.txt

```
chr2:43116474:A:G
chr2:43116667:G:A
chr2:43118844:A:T
chr2:43118848:A:T
chr2:43471614:G:A
chr2:43548170:C:A
chr2:43559679:G:A
chr2:43615573:G:A
```
