## Supplementary material for "Characterization of shared and ancestry-specific signals driving complex traits using multi-ancestry fine-mapping": mscaviar_results_study1_set.txt

```
chr2:42921508:A:G
chr2:43116474:A:G
chr2:43282022:G:A
chr2:43471614:G:A
chr2:43565166:G:A
chr2:43615573:G:A
```
