## Supplementary material for "Characterization of shared and ancestry-specific signals driving complex traits using multi-ancestry fine-mapping": mscaviar_results_study1_set.txt

```
chr2:113108257:A:C
chr2:113200748:T:C
chr2:113465504:G:GT
```
