## Supplementary material for "Characterization of shared and ancestry-specific signals driving complex traits using multi-ancestry fine-mapping": mscaviar_results_study0_set.txt

```
chr2:210167360:C:A
chr2:210675783:C:A
chr2:211074038:A:G
chr2:211107753:T:C
chr2:211159103:A:T
```
