## Supplementary material for "Characterization of shared and ancestry-specific signals driving complex traits using multi-ancestry fine-mapping": mscaviar_results_study0_set.txt

```
chr2:218336944:C:T
chr2:218337761:G:A
chr2:218337901:C:T
chr2:218338355:G:T
chr2:218414865:G:A
```
