## Supplementary material for "Characterization of shared and ancestry-specific signals driving complex traits using multi-ancestry fine-mapping": mscaviar_results_study0_set.txt

```
chr2:225984728:T:C
chr2:226404239:C:T
chr2:226407124:G:A
chr2:226423002:G:A
chr2:226432279:C:T
chr2:226719600:T:C
```
