## Supplementary material for "Characterization of shared and ancestry-specific signals driving complex traits using multi-ancestry fine-mapping": mscaviar_results_study1_set.txt

```
chr2:226404239:C:T
chr2:226407124:G:A
chr2:226423002:G:A
chr2:226432279:C:T
```
