## Supplementary material for "Characterization of shared and ancestry-specific signals driving complex traits using multi-ancestry fine-mapping": mscaviar_results_study1_set.txt

```
chr3:122998996:G:A
chr3:122999174:A:G
chr3:122999676:G:A
chr3:123185892:A:G
chr3:123391929:C:T
```
