## Supplementary material for "Characterization of shared and ancestry-specific signals driving complex traits using multi-ancestry fine-mapping": mscaviar_results_study0_set.txt

```
chr3:124627030:G:A
chr3:124631192:C:G
chr3:124718452:C:T
chr3:124722654:A:G
chr3:124857896:G:A
```
