## Supplementary material for "Characterization of shared and ancestry-specific signals driving complex traits using multi-ancestry fine-mapping": mscaviar_results_study1_set.txt

```
chr3:124612226:G:A
chr3:124612990:T:C
chr3:124627030:G:A
chr3:124631192:C:G
chr3:124631226:T:C
chr3:124718452:C:T
```
