## Supplementary material for "Characterization of shared and ancestry-specific signals driving complex traits using multi-ancestry fine-mapping": mscaviar_results_study0_set.txt

```
chr3:169128913:C:T
chr3:169140438:T:C
chr3:169143280:T:A
chr3:169485174:G:A
chr3:169485395:A:G
```
