## Supplementary material for "Characterization of shared and ancestry-specific signals driving complex traits using multi-ancestry fine-mapping": mscaviar_results_study0_set.txt

```
chr3:184372454:C:T
chr3:184373361:G:T
chr3:184376395:A:G
```
