## Supplementary material for "Characterization of shared and ancestry-specific signals driving complex traits using multi-ancestry fine-mapping": mscaviar_results_study0_set.txt

```
chr4:109922104:A:G
chr4:109924551:T:C
chr4:109927638:A:G
chr4:109929980:G:A
chr4:109933275:G:A
chr4:109936627:T:G
chr4:109952770:T:C
chr4:109953217:T:C
chr4:109971007:T:C
chr4:110069170:TAGG:T
```
