## Supplementary material for "Characterization of shared and ancestry-specific signals driving complex traits using multi-ancestry fine-mapping": mscaviar_results_study1_set.txt

```
chr4:109579598:G:A
chr4:110086189:G:A
chr4:110087967:C:T
chr4:110309540:G:A
chr4:110319551:C:G
```
