## Supplementary material for "Characterization of shared and ancestry-specific signals driving complex traits using multi-ancestry fine-mapping": mscaviar_results_study0_set.txt

```
chr5:66633384:G:A
chr5:66691615:G:A
chr5:66695100:A:G
chr5:66698192:T:C
chr5:66702434:C:T
chr5:66704208:C:T
```
