## Supplementary material for "Characterization of shared and ancestry-specific signals driving complex traits using multi-ancestry fine-mapping": mscaviar_results_study1_set.txt

```
chr5:160530621:C:T
chr5:160531177:ATT:A
chr5:160537229:C:T
```
