## Supplementary material for "Characterization of shared and ancestry-specific signals driving complex traits using multi-ancestry fine-mapping": mscaviar_results_study1_set.txt

```
chr6:25526328:A:G
chr6:25536709:C:T
chr6:25536966:C:T
chr6:25547012:G:A
```
