## Supplementary material for "Characterization of shared and ancestry-specific signals driving complex traits using multi-ancestry fine-mapping": mscaviar_results_study0_set.txt

```
chr6:33572915:T:A
chr6:33573730:A:G
chr6:33574746:T:C
chr6:33579060:T:C
chr6:33579153:T:C
```
