## Supplementary material for "Characterization of shared and ancestry-specific signals driving complex traits using multi-ancestry fine-mapping": mscaviar_results_study0_set.txt

```
chr6:47230899:G:A
chr6:47236425:C:T
chr6:47238176:T:C
chr6:47238297:G:A
chr6:47241462:C:T
chr6:47665362:C:T
```
