## Supplementary material for "Characterization of shared and ancestry-specific signals driving complex traits using multi-ancestry fine-mapping": mscaviar_results_study0_set.txt

```
chr6:135080233:C:T
chr6:135081951:C:G
chr6:135082789:T:C
chr6:135082974:G:A
chr6:135087334:G:T
chr6:135091244:C:T
chr6:135091498:T:C
chr6:135106021:T:C
chr6:135106679:G:A
```
