## Supplementary material for "Characterization of shared and ancestry-specific signals driving complex traits using multi-ancestry fine-mapping": mscaviar_results_study1_set.txt

```
chr7:2285113:G:A
chr7:2624009:C:T
chr7:2683621:A:G
chr7:3140334:T:G
```
