## Supplementary material for "Characterization of shared and ancestry-specific signals driving complex traits using multi-ancestry fine-mapping": mscaviar_results_study1_set.txt

```
chr7:44771624:C:T
chr7:44774573:G:A
chr7:45252682:C:G
chr7:45274494:T:C
```
