## Supplementary material for "Characterization of shared and ancestry-specific signals driving complex traits using multi-ancestry fine-mapping": mscaviar_results_study1_set.txt

```
chr7:79818167:T:G
chr7:79822338:A:G
chr7:79863894:G:A
chr7:79871053:A:G
chr7:80592117:C:T
chr7:80593092:C:T
chr7:80594086:T:G
chr7:80594523:A:G
chr7:80594579:G:A
chr7:80595392:C:T
chr7:80599905:G:T
chr7:80600168:T:C
chr7:80671133:T:G
```
