## Supplementary material for "Characterization of shared and ancestry-specific signals driving complex traits using multi-ancestry fine-mapping": mscaviar_results_study0_set.txt

```
chr7:123788862:G:T
chr7:123797711:T:C
chr7:123801505:A:G
```
