## Supplementary material for "Characterization of shared and ancestry-specific signals driving complex traits using multi-ancestry fine-mapping": mscaviar_results_study1_set.txt

```
chr8:105569300:A:T
chr8:105765158:T:C
chr8:106096542:C:A
chr8:106105404:TGTA:T
```
