## Supplementary material for "Characterization of shared and ancestry-specific signals driving complex traits using multi-ancestry fine-mapping": mscaviar_results_study0_set.txt

```
chr9:38195759:T:C
chr9:38196120:G:C
chr9:38196566:A:G
chr9:38196749:C:T
chr9:38197036:A:G
chr9:38197082:C:T
chr9:38197433:G:A
chr9:38198231:T:TG
```
