## Supplementary material for "Characterization of shared and ancestry-specific signals driving complex traits using multi-ancestry fine-mapping": mscaviar_results_study1_set.txt

```
chr9:38196120:G:C
chr9:38196566:A:G
chr9:38196749:C:T
chr9:38197082:C:T
chr9:38197433:G:A
chr9:38210603:A:G
chr9:38308493:C:A
chr9:38510696:A:G
chr9:38511082:G:A
chr9:38513622:C:T
chr9:38517660:G:A
chr9:38641215:A:G
```
