## Supplementary material for "Characterization of shared and ancestry-specific signals driving complex traits using multi-ancestry fine-mapping": mscaviar_results_study1_set.txt

```
chr9:133256508:C:T
chr9:133257129:G:A
chr9:133257138:T:C
chr9:133257367:C:A
chr9:134019389:C:T
chr9:134019616:G:A
chr9:134020857:G:A
chr9:134022604:T:C
chr9:134023111:C:G
chr9:134025582:G:A
chr9:134033505:A:G
chr9:134039713:C:T
```
