## Supplementary material for "Characterization of shared and ancestry-specific signals driving complex traits using multi-ancestry fine-mapping": mscaviar_results_study1_set.txt

```
chr10:63256414:T:G
chr10:63267383:G:T
chr10:63267850:A:T
chr10:63278270:G:C
chr10:63288546:C:A
chr10:63290899:A:G
chr10:63292782:C:T
chr10:63304076:ACTTTGCC:A
chr10:63304084:T:A
chr10:63306426:G:T
chr10:63336490:C:T
```
