## Supplementary material for "Characterization of shared and ancestry-specific signals driving complex traits using multi-ancestry fine-mapping": mscaviar_results_study0_set.txt

```
chr11:8328112:A:G
chr11:8383120:G:A
chr11:8634453:G:C
chr11:8683164:A:C
chr11:8823362:G:A
chr11:8824822:G:A
chr11:8830692:C:T
chr11:8831138:G:A
chr11:9064090:T:C
```
