## Supplementary material for "Characterization of shared and ancestry-specific signals driving complex traits using multi-ancestry fine-mapping": mscaviar_results_study1_set.txt

```
chr11:61800281:C:A
chr11:61803910:G:A
chr11:61812288:T:C
chr11:61813163:C:T
chr11:61815236:T:C
```
