## Supplementary material for "Characterization of shared and ancestry-specific signals driving complex traits using multi-ancestry fine-mapping": mscaviar_results_study0_set.txt

```
chr11:119129621:C:T
chr11:119136078:G:A
chr11:119145829:G:C
chr11:119190254:T:C
chr11:119209327:A:G
chr11:119212608:A:C
chr11:119226075:T:G
chr11:119241793:G:C
chr11:119242188:T:C
chr11:119242420:C:T
chr11:119274564:A:G
chr11:119281974:C:T
chr11:119282649:G:A
chr11:119284908:G:T
chr11:119292609:A:G
chr11:119297660:G:A
```
