## Supplementary material for "Characterization of shared and ancestry-specific signals driving complex traits using multi-ancestry fine-mapping": mscaviar_results_study0_set.txt

```
chr12:6176508:G:A
chr12:6176652:T:C
chr12:6176680:A:G
chr12:6181927:G:A
chr12:6338356:G:A
chr12:6393094:C:T
chr12:6393576:G:A
```
