## Supplementary material for "Characterization of shared and ancestry-specific signals driving complex traits using multi-ancestry fine-mapping": mscaviar_results_study1_set.txt

```
chr12:56623731:C:T
chr12:56806482:G:A
chr12:56822484:T:C
chr12:56846925:G:A
chr12:57123150:G:A
```
