## Supplementary material for "Characterization of shared and ancestry-specific signals driving complex traits using multi-ancestry fine-mapping": mscaviar_results_study0_set.txt

```
chr12:108766029:C:T
chr12:109048784:G:A
chr12:109051638:T:C
chr12:109053663:G:A
chr12:109061685:C:T
```
