## Supplementary material for "Characterization of shared and ancestry-specific signals driving complex traits using multi-ancestry fine-mapping": mscaviar_results_study1_set.txt

```
chr12:111449855:A:G
chr12:111494996:C:T
chr12:111535554:A:G
```
