## Supplementary material for "Characterization of shared and ancestry-specific signals driving complex traits using multi-ancestry fine-mapping": mscaviar_results_study1_set.txt

```
chr12:120991391:T:C
chr12:121706639:T:G
chr12:121779004:A:G
chr12:121951111:C:T
```
