## Supplementary material for "Characterization of shared and ancestry-specific signals driving complex traits using multi-ancestry fine-mapping": mscaviar_results_study0_set.txt

```
chr12:123416596:T:C
chr12:123417814:G:A
chr12:123423743:T:C
chr12:123424401:G:A
```
