## Supplementary material for "Characterization of shared and ancestry-specific signals driving complex traits using multi-ancestry fine-mapping": mscaviar_results_study1_set.txt

```
chr14:65020976:T:C
chr14:65033431:G:A
chr14:65331066:A:G
```
