## Supplementary material for "Characterization of shared and ancestry-specific signals driving complex traits using multi-ancestry fine-mapping": mscaviar_results_study0_set.txt

```
chr14:92625152:G:A
chr14:92625247:T:C
chr14:92637727:T:C
chr14:92644775:C:T
chr14:93034681:A:G
chr14:93044034:T:C
chr14:93045296:G:A
chr14:93050053:T:G
chr14:93050120:T:C
```
