## Supplementary material for "Characterization of shared and ancestry-specific signals driving complex traits using multi-ancestry fine-mapping": mscaviar_results_study1_set.txt

```
chr14:92728374:T:C
chr14:92999165:C:T
chr14:93044034:T:C
chr14:93045296:G:A
chr14:93050053:T:G
```
