## Supplementary material for "Characterization of shared and ancestry-specific signals driving complex traits using multi-ancestry fine-mapping": mscaviar_results_study0_set.txt

```
chr14:100292940:C:T
chr14:100679926:G:A
chr14:100704099:G:A
chr14:100704151:A:G
chr14:100704203:T:C
chr14:100706205:C:T
chr14:100706719:C:T
chr14:100714852:G:A
chr14:100715947:C:T
chr14:100716805:C:G
chr14:100717802:A:G
```
