## Supplementary material for "Characterization of shared and ancestry-specific signals driving complex traits using multi-ancestry fine-mapping": mscaviar_results_study1_set.txt

```
chr14:100704099:G:A
chr14:100716805:C:G
chr14:100717802:A:G
```
