## Supplementary material for "Characterization of shared and ancestry-specific signals driving complex traits using multi-ancestry fine-mapping": mscaviar_results_study0_set.txt

```
chr15:38949651:A:C
chr15:38950523:A:T
chr15:38951298:G:C
chr15:38992884:C:A
chr15:39316190:T:C
chr15:39318900:T:C
chr15:39326684:C:T
chr15:39326698:T:C
chr15:39328133:T:C
```
