## Supplementary material for "Characterization of shared and ancestry-specific signals driving complex traits using multi-ancestry fine-mapping": mscaviar_results_study1_set.txt

```
chr15:38920690:C:T
chr15:38923394:A:G
chr15:38930881:C:T
chr15:38935394:C:G
chr15:38935921:T:C
chr15:38940658:A:G
chr15:38992884:C:A
chr15:39326684:C:T
chr15:39326698:T:C
```
