## Supplementary material for "Characterization of shared and ancestry-specific signals driving complex traits using multi-ancestry fine-mapping": mscaviar_results_study1_set.txt

```
chr15:62724101:G:C
chr15:62744164:A:G
chr15:63048028:G:A
chr15:63048093:C:T
```
