## Supplementary material for "Characterization of shared and ancestry-specific signals driving complex traits using multi-ancestry fine-mapping": mscaviar_results_study0_set.txt

```
chr15:64658206:T:A
chr15:64660456:AAC:A
chr15:64861933:G:A
chr15:64870575:G:A
chr15:64874147:T:C
chr15:64899249:G:T
chr15:64902875:G:A
chr15:65350237:TCTC:T
```
