## Supplementary material for "Characterization of shared and ancestry-specific signals driving complex traits using multi-ancestry fine-mapping": mscaviar_results_study1_set.txt

```
chr16:28039291:CT:C
chr16:28039456:G:A
chr16:28040759:C:T
chr16:28041481:G:T
chr16:28041609:A:T
chr16:28042310:C:T
chr16:28495107:C:T
```
