## Supplementary material for "Characterization of shared and ancestry-specific signals driving complex traits using multi-ancestry fine-mapping": mscaviar_results_study1_set.txt

```
chr17:4867388:A:G
chr17:4933086:C:T
chr17:4937573:G:A
chr17:5496561:C:T
```
