## Supplementary material for "Characterization of shared and ancestry-specific signals driving complex traits using multi-ancestry fine-mapping": mscaviar_results_study0_set.txt

```
chr17:29339285:C:T
chr17:29348208:C:T
chr17:29355454:TTTTG:T
chr17:29370601:G:A
chr17:29528210:G:A
```
