## Supplementary material for "Characterization of shared and ancestry-specific signals driving complex traits using multi-ancestry fine-mapping": mscaviar_results_study1_set.txt

```
chr17:44360386:G:A
chr17:44470075:C:T
chr17:44525620:G:A
chr17:44528273:C:T
chr17:44556946:T:TCGGGGG
```
