## Supplementary material for "Characterization of shared and ancestry-specific signals driving complex traits using multi-ancestry fine-mapping": mscaviar_results_study0_set.txt

```
chr18:23136841:C:T
chr18:23138854:T:A
chr18:23138933:C:T
```
