## Supplementary material for "Characterization of shared and ancestry-specific signals driving complex traits using multi-ancestry fine-mapping": mscaviar_results_study0_set.txt

```
chr18:44145752:A:C
chr18:44157254:G:A
chr18:44160113:C:A
chr18:44417582:G:T
chr18:44424503:G:A
chr18:44437936:A:G
chr18:44449819:C:G
chr18:44450223:A:G
chr18:44455824:TG:T
chr18:44460149:C:T
chr18:44461098:A:C
chr18:44541810:A:G
chr18:44592078:AT:A
chr18:44611824:T:C
```
