## Supplementary material for "Characterization of shared and ancestry-specific signals driving complex traits using multi-ancestry fine-mapping": mscaviar_results_study1_set.txt

```
chr18:44437936:A:G
chr18:44449819:C:G
chr18:44450223:A:G
```
