## Supplementary material for "Characterization of shared and ancestry-specific signals driving complex traits using multi-ancestry fine-mapping": mscaviar_results_study1_set.txt

```
chr19:38714206:G:A
chr19:38715648:C:T
chr19:38724693:C:T
chr19:38756662:T:C
chr19:39174602:C:T
```
