## Supplementary material for "Characterization of shared and ancestry-specific signals driving complex traits using multi-ancestry fine-mapping": mscaviar_results_study1_set.txt

```
chr22:43928850:C:T
chr22:43928975:G:A
chr22:44389473:G:A
```
