## Supplementary material for "Characterization of shared and ancestry-specific signals driving complex traits using multi-ancestry fine-mapping": mscaviar_results_study1_set.txt

```
chr22:50190508:G:A
chr22:50218683:C:T
chr22:50224992:C:T
```
