## Supplementary material for "Characterization of shared and ancestry-specific signals driving complex traits using multi-ancestry fine-mapping": mscaviar_results_study0_set.txt

```
chr1:2097280:C:T
chr1:2099903:T:C
chr1:2181022:T:C
chr1:2214726:C:A
chr1:2232677:T:C
chr1:2241549:T:C
chr1:2253720:G:A
chr1:2271528:T:C
chr1:2302522:G:A
chr1:2302601:CAGG:C
chr1:2303193:G:A
chr1:2304217:G:A
chr1:2304900:T:C
```
