## Supplementary material for "Characterization of shared and ancestry-specific signals driving complex traits using multi-ancestry fine-mapping": mscaviar_results_study0_set.txt

```
chr1:11702217:T:C
chr1:11973063:G:C
chr1:11982204:A:G
chr1:11982386:C:T
chr1:11982449:T:C
chr1:11983660:G:A
chr1:11984107:C:T
```
