## Supplementary material for "Characterization of shared and ancestry-specific signals driving complex traits using multi-ancestry fine-mapping": mscaviar_results_study1_set.txt

```
chr1:26296398:G:A
chr1:26300121:C:T
chr1:26300476:C:A
chr1:26300634:A:ACT
chr1:26300987:T:C
chr1:26303391:G:A
chr1:26305436:T:C
chr1:26306290:C:T
chr1:26306340:C:A
chr1:26309058:A:G
chr1:26338987:G:A
chr1:26557925:T:C
chr1:26564780:TTTAA:T
chr1:26567020:A:ACT
```
