## Supplementary material for "Characterization of shared and ancestry-specific signals driving complex traits using multi-ancestry fine-mapping": mscaviar_results_study1_set.txt

```
chr1:43294062:T:G
chr1:43295937:C:T
chr1:43338136:G:T
chr1:43356717:A:G
chr1:43362409:T:G
chr1:43366414:G:A
chr1:43375311:C:T
chr1:43497107:G:A
chr1:43502648:G:A
chr1:43542868:C:T
```
