## Supplementary material for "Characterization of shared and ancestry-specific signals driving complex traits using multi-ancestry fine-mapping": mscaviar_results_study0_set.txt

```
chr1:156127023:ACCCTGTCCT:A
chr1:156127128:G:A
chr1:156130348:T:C
chr1:156130443:T:TG
chr1:156133401:T:C
chr1:156476658:C:T
chr1:156477111:T:C
chr1:156489048:C:T
chr1:156489743:C:T
chr1:156491915:A:T
chr1:156494637:C:A
chr1:156496907:G:A
chr1:156899255:G:T
chr1:156899922:G:A
```
