## Supplementary material for "Characterization of shared and ancestry-specific signals driving complex traits using multi-ancestry fine-mapping": mscaviar_results_study0_set.txt

```
chr1:171639096:G:C
chr1:171651439:A:G
chr1:171651494:A:T
chr1:171651642:A:G
chr1:171838727:T:A
chr1:171841891:G:C
chr1:171853341:A:AT
chr1:171863943:G:C
chr1:171970150:C:A
chr1:171973643:C:A
chr1:171976942:T:C
chr1:171980610:T:C
chr1:172454522:C:G
```
