## Supplementary material for "Characterization of shared and ancestry-specific signals driving complex traits using multi-ancestry fine-mapping": mscaviar_results_study0_set.txt

```
chr1:199022914:A:G
chr1:199035580:A:T
chr1:199038079:C:T
```
