## Supplementary material for "Characterization of shared and ancestry-specific signals driving complex traits using multi-ancestry fine-mapping": mscaviar_results_study1_set.txt

```
chr1:205067698:A:G
chr1:205134334:A:G
chr1:205139423:A:G
chr1:205141801:T:C
chr1:205271017:A:G
chr1:205276933:G:T
```
