## Supplementary material for "Characterization of shared and ancestry-specific signals driving complex traits using multi-ancestry fine-mapping": mscaviar_results_study0_set.txt

```
chr2:31245905:A:C
chr2:31254972:G:A
chr2:31258101:G:A
chr2:31339110:C:T
```
