## Supplementary material for "Characterization of shared and ancestry-specific signals driving complex traits using multi-ancestry fine-mapping": mscaviar_results_study0_set.txt

```
chr2:48286436:C:A
chr2:48288282:A:AGAGT
chr2:48293531:C:T
chr2:48297090:G:A
chr2:48313605:A:C
chr2:48406506:T:C
```
