## Supplementary material for "Characterization of shared and ancestry-specific signals driving complex traits using multi-ancestry fine-mapping": mscaviar_results_study1_set.txt

```
chr2:66080593:A:G
chr2:66423642:T:C
chr2:66434636:C:CCCT
chr2:66438642:T:C
chr2:66443844:C:A
chr2:66446730:A:C
chr2:66576761:T:C
```
