## Supplementary material for "Characterization of shared and ancestry-specific signals driving complex traits using multi-ancestry fine-mapping": mscaviar_results_study0_set.txt

```
chr2:159738264:C:T
chr2:159754793:A:G
chr2:159825506:C:G
chr2:159825597:C:A
chr2:159826500:AG:A
chr2:159828143:C:T
chr2:159828308:C:T
chr2:159829738:C:T
chr2:159830305:C:T
chr2:159830653:C:G
chr2:159830857:C:T
chr2:159831840:C:T
chr2:159834145:G:A
chr2:159852098:C:T
chr2:159872331:T:C
chr2:159872494:C:T
chr2:159879079:G:T
```
