## Supplementary material for "Characterization of shared and ancestry-specific signals driving complex traits using multi-ancestry fine-mapping": mscaviar_results_study1_set.txt

```
chr2:159738264:C:T
chr2:159754793:A:G
chr2:159830857:C:T
chr2:159831840:C:T
chr2:159852098:C:T
chr2:159872331:T:C
chr2:159872494:C:T
```
