## Supplementary material for "Characterization of shared and ancestry-specific signals driving complex traits using multi-ancestry fine-mapping": mscaviar_results_study1_set.txt

```
chr2:210675783:C:A
chr2:210833465:C:T
chr2:210834287:G:A
```
