## Supplementary material for "Characterization of shared and ancestry-specific signals driving complex traits using multi-ancestry fine-mapping": mscaviar_results_study1_set.txt

```
chr3:11968986:A:G
chr3:12226004:G:A
chr3:12226148:A:G
chr3:12226527:T:C
chr3:12226744:A:G
chr3:12227104:G:A
chr3:12293492:G:A
chr3:12293582:G:A
chr3:12293713:A:G
chr3:12659212:G:A
chr3:12661348:T:G
```
