## Supplementary material for "Characterization of shared and ancestry-specific signals driving complex traits using multi-ancestry fine-mapping": mscaviar_results_study0_set.txt

```
chr3:18197291:CT:C
chr3:18241082:G:A
chr3:18269920:G:A
chr3:18276637:A:G
chr3:18480819:A:G
chr3:18492289:A:G
chr3:18493679:T:C
chr3:18494612:G:A
chr3:18496584:C:A
chr3:18496673:A:C
chr3:18514918:A:C
chr3:18519869:C:T
chr3:18521607:G:A
chr3:18563502:C:T
```
