## Supplementary material for "Characterization of shared and ancestry-specific signals driving complex traits using multi-ancestry fine-mapping": mscaviar_results_study1_set.txt

```
chr3:18197291:CT:C
chr3:18241082:G:A
chr3:18276637:A:G
chr3:18480819:A:G
chr3:18496584:C:A
chr3:18563502:C:T
```
