## Supplementary material for "Characterization of shared and ancestry-specific signals driving complex traits using multi-ancestry fine-mapping": mscaviar_results_study1_set.txt

```
chr3:56814971:T:C
chr3:56843892:T:C
chr3:56844919:T:C
```
