## Supplementary material for "Characterization of shared and ancestry-specific signals driving complex traits using multi-ancestry fine-mapping": mscaviar_results_study0_set.txt

```
chr3:58320852:T:C
chr3:58329348:T:C
chr3:58380290:G:A
```
