## Supplementary material for "Characterization of shared and ancestry-specific signals driving complex traits using multi-ancestry fine-mapping": mscaviar_results_study1_set.txt

```
chr3:72346419:T:C
chr3:72347178:G:A
chr3:72348128:A:G
chr3:72348133:C:A
chr3:72349942:G:A
chr3:72351230:G:A
chr3:72354316:A:G
chr3:72354583:A:G
chr3:72355081:A:C
chr3:72360705:A:G
chr3:72575486:T:C
```
