## Supplementary material for "Characterization of shared and ancestry-specific signals driving complex traits using multi-ancestry fine-mapping": mscaviar_results_study0_set.txt

```
chr3:123114156:C:T
chr3:123117153:T:C
chr3:123118801:C:T
chr3:123121884:A:G
chr3:123122215:G:A
chr3:123124365:C:T
chr3:123126824:C:G
chr3:123128034:C:T
chr3:123132091:T:C
chr3:123132993:A:G
chr3:123391929:C:T
```
