## Supplementary material for "Characterization of shared and ancestry-specific signals driving complex traits using multi-ancestry fine-mapping": mscaviar_results_study1_set.txt

```
chr3:124612226:G:A
chr3:124612990:T:C
chr3:124620680:G:A
chr3:124621246:G:A
chr3:124621375:G:C
chr3:124622305:T:G
chr3:124622959:T:C
chr3:124626527:C:T
chr3:124627030:G:A
chr3:124627936:T:G
chr3:124631192:C:G
chr3:124718452:C:T
chr3:124756957:G:T
chr3:124757248:A:G
chr3:124759887:A:G
```
