## Supplementary material for "Characterization of shared and ancestry-specific signals driving complex traits using multi-ancestry fine-mapping": mscaviar_results_study0_set.txt

```
chr3:169027160:C:T
chr3:169031016:G:A
chr3:169128913:C:T
chr3:169140438:T:C
chr3:169140737:AACT:A
chr3:169143280:T:A
chr3:169357451:C:T
chr3:169481316:G:A
chr3:169482432:A:C
chr3:169482779:T:C
chr3:169483499:A:C
chr3:169484760:G:T
chr3:169484838:T:C
chr3:169485174:G:A
chr3:169485395:A:G
```
