## Supplementary material for "Characterization of shared and ancestry-specific signals driving complex traits using multi-ancestry fine-mapping": mscaviar_results_study1_set.txt

```
chr3:169027160:C:T
chr3:169031016:G:A
chr3:169140438:T:C
chr3:169357451:C:T
```
