## Supplementary material for "Characterization of shared and ancestry-specific signals driving complex traits using multi-ancestry fine-mapping": mscaviar_results_study1_set.txt

```
chr4:6411125:C:T
chr4:6889708:G:A
chr4:6891454:C:T
chr4:7035891:TCTC:T
chr4:7039650:A:G
chr4:7040622:G:A
chr4:7350750:T:C
chr4:7350905:C:A
```
