## Supplementary material for "Characterization of shared and ancestry-specific signals driving complex traits using multi-ancestry fine-mapping": mscaviar_results_study1_set.txt

```
chr4:104980316:G:A
chr4:105282566:T:C
chr4:105283621:C:G
```
