## Supplementary material for "Characterization of shared and ancestry-specific signals driving complex traits using multi-ancestry fine-mapping": mscaviar_results_study1_set.txt

```
chr4:109921984:T:C
chr4:109927638:A:G
chr4:109952770:T:C
chr4:110086189:G:A
chr4:110087967:C:T
chr4:110309540:G:A
chr4:110319551:C:G
```
