## Supplementary material for "Characterization of shared and ancestry-specific signals driving complex traits using multi-ancestry fine-mapping": mscaviar_results_study1_set.txt

```
chr4:152026225:T:C
chr4:152035126:A:T
chr4:152041116:A:G
chr4:152044823:G:T
```
