## Supplementary material for "Characterization of shared and ancestry-specific signals driving complex traits using multi-ancestry fine-mapping": mscaviar_results_study1_set.txt

```
chr5:803095:G:A
chr5:955557:CTCTG:C
chr5:1282204:C:A
chr5:1292868:C:A
chr5:1312214:C:T
chr5:1317366:A:G
```
