## Supplementary material for "Characterization of shared and ancestry-specific signals driving complex traits using multi-ancestry fine-mapping": mscaviar_results_study1_set.txt

```
chr5:66628992:A:G
chr5:66629434:T:A
chr5:66633384:G:A
chr5:66678993:T:G
chr5:66685940:G:C
chr5:66689520:C:T
chr5:66689545:C:T
chr5:66698192:T:C
chr5:66702434:C:T
```
