## Supplementary material for "Characterization of shared and ancestry-specific signals driving complex traits using multi-ancestry fine-mapping": mscaviar_results_study0_set.txt

```
chr5:76701084:G:A
chr5:76723219:C:T
chr5:76727669:A:G
chr5:76751114:T:C
```
