## Supplementary material for "Characterization of shared and ancestry-specific signals driving complex traits using multi-ancestry fine-mapping": mscaviar_results_study0_set.txt

```
chr5:88720191:A:G
chr5:88832825:A:T
chr5:88832835:G:T
chr5:88838102:A:G
chr5:88884379:T:C
chr5:88902184:AATAC:A
```
