## Supplementary material for "Characterization of shared and ancestry-specific signals driving complex traits using multi-ancestry fine-mapping": mscaviar_results_study0_set.txt

```
chr5:158751871:G:T
chr5:158753033:A:G
chr5:158753049:A:G
chr5:158770461:A:G
chr5:158771826:A:G
chr5:158833114:A:T
chr5:160168605:G:C
chr5:160168887:G:C
chr5:160173207:T:C
chr5:160173893:T:C
chr5:160174085:T:C
chr5:160180364:A:T
chr5:160537229:C:T
```
