## Supplementary material for "Characterization of shared and ancestry-specific signals driving complex traits using multi-ancestry fine-mapping": mscaviar_results_study1_set.txt

```
chr6:25288321:G:A
chr6:25288835:A:C
chr6:25288869:G:A
chr6:25288956:G:C
chr6:25292339:C:T
chr6:25526328:A:G
chr6:25527735:T:C
chr6:25536709:C:T
chr6:25536966:C:T
chr6:25547012:G:A
```
