## Supplementary material for "Characterization of shared and ancestry-specific signals driving complex traits using multi-ancestry fine-mapping": mscaviar_results_study1_set.txt

```
chr7:2285113:G:A
chr7:2285148:G:C
chr7:2286524:T:A
chr7:2286528:T:A
chr7:2287181:C:T
chr7:2287246:ACT:A
chr7:2293333:G:T
chr7:2301420:C:T
chr7:2624009:C:T
chr7:2727301:C:T
chr7:2730858:CAATT:C
chr7:2774637:A:G
chr7:2775506:G:A
chr7:3140334:T:G
```
