## Supplementary material for "Characterization of shared and ancestry-specific signals driving complex traits using multi-ancestry fine-mapping": mscaviar_results_study0_set.txt

```
chr7:35716226:G:A
chr7:36041565:A:C
chr7:36041826:A:T
chr7:36044919:T:C
chr7:36045532:T:C
chr7:36046658:A:G
chr7:36047798:A:G
chr7:36050707:C:A
chr7:36056340:A:G
chr7:36361217:T:C
chr7:36365566:A:G
chr7:36371129:A:T
chr7:36373758:A:T
chr7:36379057:G:A
```
