## Supplementary material for "Characterization of shared and ancestry-specific signals driving complex traits using multi-ancestry fine-mapping": mscaviar_results_study0_set.txt

```
chr7:44770567:G:A
chr7:44771624:C:T
chr7:44774573:G:A
chr7:44779845:C:T
```
