## Supplementary material for "Characterization of shared and ancestry-specific signals driving complex traits using multi-ancestry fine-mapping": mscaviar_results_study0_set.txt

```
chr7:100417223:C:T
chr7:100624226:C:T
chr7:100624539:GA:G
chr7:100637885:G:A
chr7:100638347:C:A
chr7:100638579:G:A
```
