## Supplementary material for "Characterization of shared and ancestry-specific signals driving complex traits using multi-ancestry fine-mapping": mscaviar_results_study0_set.txt

```
chr7:106727190:G:A
chr7:106731773:C:G
chr7:106732176:T:C
```
