## Supplementary material for "Characterization of shared and ancestry-specific signals driving complex traits using multi-ancestry fine-mapping": mscaviar_results_study1_set.txt

```
chr8:143922240:T:G
chr8:143922430:G:A
chr8:143940256:C:G
```
