## Supplementary material for "Characterization of shared and ancestry-specific signals driving complex traits using multi-ancestry fine-mapping": mscaviar_results_study1_set.txt

```
chr9:4744743:T:C
chr9:4763368:C:A
chr9:4778777:G:A
chr9:4780007:T:A
```
