## Supplementary material for "Characterization of shared and ancestry-specific signals driving complex traits using multi-ancestry fine-mapping": mscaviar_results_study0_set.txt

```
chr9:21986848:T:A
chr9:21990458:C:T
chr9:22142908:G:A
chr9:22143571:A:T
```
