## Supplementary material for "Characterization of shared and ancestry-specific signals driving complex traits using multi-ancestry fine-mapping": mscaviar_results_study1_set.txt

```
chr9:96326505:G:GA
chr9:96375533:A:T
chr9:96376018:G:A
chr9:96380188:C:T
chr9:96397820:G:A
chr9:96402392:G:C
chr9:96452822:T:C
```
