## Supplementary material for "Characterization of shared and ancestry-specific signals driving complex traits using multi-ancestry fine-mapping": mscaviar_results_study1_set.txt

```
chr9:97493334:G:A
chr9:97922105:T:C
chr9:97925127:T:C
chr9:97926229:C:T
chr9:97928886:G:A
chr9:97929115:C:T
chr9:97929618:T:TG
chr9:97929955:T:TA
chr9:97933494:T:C
chr9:97933921:T:C
chr9:97935005:A:G
chr9:98022268:C:A
chr9:98034289:T:C
```
