## Supplementary material for "Characterization of shared and ancestry-specific signals driving complex traits using multi-ancestry fine-mapping": mscaviar_results_study0_set.txt

```
chr10:49053732:T:G
chr10:49053835:C:T
chr10:49090014:G:A
chr10:49090146:G:T
chr10:49093847:A:G
chr10:49152178:G:A
```
