## Supplementary material for "Characterization of shared and ancestry-specific signals driving complex traits using multi-ancestry fine-mapping": mscaviar_results_study1_set.txt

```
chr10:102132270:C:G
chr10:102142301:CTA:C
chr10:102148323:G:A
chr10:102622916:A:G
```
