## Supplementary material for "Characterization of shared and ancestry-specific signals driving complex traits using multi-ancestry fine-mapping": mscaviar_results_study0_set.txt

```
chr11:125723014:C:T
chr11:125933739:G:T
chr11:125935735:A:G
chr11:126419061:A:G
chr11:126419473:A:G
chr11:126422367:C:T
chr11:126422701:A:G
chr11:126423066:C:T
chr11:126423142:G:A
chr11:126423344:A:T
chr11:126437680:A:G
chr11:126893253:C:A
```
