## Supplementary material for "Characterization of shared and ancestry-specific signals driving complex traits using multi-ancestry fine-mapping": mscaviar_results_study0_set.txt

```
chr12:29282547:G:A
chr12:29282572:T:TA
chr12:29284284:T:C
```
