## Supplementary material for "Characterization of shared and ancestry-specific signals driving complex traits using multi-ancestry fine-mapping": mscaviar_results_study0_set.txt

```
chr12:47814585:T:C
chr12:47820159:G:T
chr12:47834985:A:T
chr12:48318084:T:G
chr12:48327851:A:T
chr12:48338751:A:G
chr12:48392852:C:T
```
