## Supplementary material for "Characterization of shared and ancestry-specific signals driving complex traits using multi-ancestry fine-mapping": mscaviar_results_study0_set.txt

```
chr12:50767961:C:T
chr12:50810512:C:T
chr12:50812160:AC:A
```
