## Supplementary material for "Characterization of shared and ancestry-specific signals driving complex traits using multi-ancestry fine-mapping": mscaviar_results_study1_set.txt

```
chr12:54097440:A:G
chr12:54099480:C:T
chr12:54102873:G:GA
chr12:54103132:G:A
chr12:54228544:GGA:G
chr12:54329244:G:A
chr12:54339944:TTTTACTAGGCTGC:T
chr12:54342686:A:G
chr12:54355409:A:AT
```
