## Supplementary material for "Characterization of shared and ancestry-specific signals driving complex traits using multi-ancestry fine-mapping": mscaviar_results_study1_set.txt

```
chr13:95243412:C:T
chr13:95244067:T:C
chr13:95244245:A:G
chr13:95245105:C:T
chr13:95245953:A:G
chr13:95248987:C:T
chr13:95344101:A:T
chr13:95360536:A:G
chr13:95360751:G:T
chr13:95363230:G:A
chr13:95364606:T:C
```
