## Supplementary material for "Characterization of shared and ancestry-specific signals driving complex traits using multi-ancestry fine-mapping": mscaviar_results_study0_set.txt

```
chr14:65019097:C:T
chr14:65020976:T:C
chr14:65033191:T:G
chr14:65033431:G:A
chr14:65033679:C:A
chr14:65034017:A:G
chr14:65035521:G:A
chr14:65039336:G:A
chr14:65291379:G:A
chr14:65301061:G:A
chr14:65326121:C:T
chr14:65326134:A:G
chr14:65326450:T:C
chr14:65326506:A:G
chr14:65331066:A:G
```
