## Supplementary material for "Characterization of shared and ancestry-specific signals driving complex traits using multi-ancestry fine-mapping": mscaviar_results_study1_set.txt

```
chr14:92605807:T:A
chr14:92611988:G:C
chr14:92637727:T:C
chr14:92728374:T:C
chr14:93044034:T:C
chr14:93045296:G:A
chr14:93050053:T:G
chr14:93050120:T:C
```
