## Supplementary material for "Characterization of shared and ancestry-specific signals driving complex traits using multi-ancestry fine-mapping": mscaviar_results_study0_set.txt

```
chr14:102591686:A:G
chr14:102603552:G:A
chr14:103098707:G:A
chr14:103099033:A:G
```
