## Supplementary material for "Characterization of shared and ancestry-specific signals driving complex traits using multi-ancestry fine-mapping": mscaviar_results_study0_set.txt

```
chr15:43387833:G:A
chr15:43434427:A:C
chr15:43528519:C:T
chr15:43735687:T:C
chr15:43735849:C:T
chr15:44700277:C:T
```
