## Supplementary material for "Characterization of shared and ancestry-specific signals driving complex traits using multi-ancestry fine-mapping": mscaviar_results_study0_set.txt

```
chr15:62960775:A:G
chr15:62963817:T:C
chr15:63048028:G:A
chr15:63048093:C:T
```
