## Supplementary material for "Characterization of shared and ancestry-specific signals driving complex traits using multi-ancestry fine-mapping": mscaviar_results_study0_set.txt

```
chr16:28495107:C:T
chr16:28501808:T:C
chr16:28538502:A:C
chr16:28593365:A:G
```
