## Supplementary material for "Characterization of shared and ancestry-specific signals driving complex traits using multi-ancestry fine-mapping": mscaviar_results_study1_set.txt

```
chr16:85378035:G:A
chr16:85382020:A:G
chr16:85382232:T:C
chr16:85382345:A:G
chr16:85382505:C:G
chr16:85382609:A:G
chr16:85647829:T:C
```
