## Supplementary material for "Characterization of shared and ancestry-specific signals driving complex traits using multi-ancestry fine-mapping": mscaviar_results_study0_set.txt

```
chr17:4858100:T:C
chr17:4867566:A:G
chr17:4933086:C:T
chr17:4937573:G:A
chr17:5039221:G:T
```
