## Supplementary material for "Characterization of shared and ancestry-specific signals driving complex traits using multi-ancestry fine-mapping": mscaviar_results_study1_set.txt

```
chr17:35552251:C:T
chr17:35553436:C:G
chr17:35553672:G:A
chr17:35553998:T:C
chr17:35554209:C:A
chr17:35557785:T:C
chr17:35558885:A:G
chr17:35562904:G:A
```
