## Supplementary material for "Characterization of shared and ancestry-specific signals driving complex traits using multi-ancestry fine-mapping": mscaviar_results_study1_set.txt

```
chr17:44360386:G:A
chr17:44366416:T:C
chr17:44372421:G:A
chr17:44373937:G:A
chr17:44375697:A:C
chr17:44377095:G:C
chr17:44377438:C:T
chr17:44377654:TGAGCCCCTG:T
chr17:44525620:G:A
chr17:44528273:C:T
chr17:44532893:T:C
```
