## Supplementary material for "Characterization of shared and ancestry-specific signals driving complex traits using multi-ancestry fine-mapping": mscaviar_results_study1_set.txt

```
chr19:15240938:T:C
chr19:15286349:C:T
chr19:15296522:G:A
chr19:15326417:G:A
chr19:15330259:A:T
chr19:16092494:C:A
chr19:16095202:C:T
chr19:16223187:G:A
chr19:16248279:A:G
chr19:16248635:C:T
chr19:16248826:G:A
chr19:16249443:T:G
chr19:16250004:G:A
chr19:16258665:G:A
```
