## Supplementary material for "Characterization of shared and ancestry-specific signals driving complex traits using multi-ancestry fine-mapping": mscaviar_results_study1_set.txt

```
chr19:17049910:G:A
chr19:17050333:C:A
chr19:17051782:C:T
chr19:17072381:C:G
chr19:17083984:G:T
chr19:17084245:G:A
chr19:17085039:G:A
chr19:17129583:G:A
chr19:17138056:C:T
chr19:17141231:G:A
chr19:17141341:T:C
chr19:17143660:G:A
chr19:17145222:G:A
```
