## Supplementary material for "Characterization of shared and ancestry-specific signals driving complex traits using multi-ancestry fine-mapping": mscaviar_results_study0_set.txt

```
chr19:39160020:C:T
chr19:39174602:C:T
chr19:39174617:C:G
chr19:39175825:G:A
```
