## Supplementary material for "Characterization of shared and ancestry-specific signals driving complex traits using multi-ancestry fine-mapping": mscaviar_results_study1_set.txt

```
chr19:44643102:T:C
chr19:44644040:G:T
chr19:44644419:T:G
chr19:44645964:G:A
chr19:44651068:G:A
chr19:45211671:CAGGAA:C
chr19:45212232:T:C
chr19:45212422:T:C
chr19:45212459:C:T
chr19:45212934:G:C
chr19:45212939:A:G
chr19:45238075:A:T
chr19:45238095:A:G
chr19:45238351:T:C
chr19:45238836:G:A
chr19:45239644:C:T
```
