## Supplementary material for "Characterization of shared and ancestry-specific signals driving complex traits using multi-ancestry fine-mapping": mscaviar_results_study1_set.txt

```
chr20:1832727:T:C
chr20:1838634:T:C
chr20:1942625:C:A
chr20:1942977:T:G
chr20:1943028:G:A
chr20:1943327:A:G
chr20:1943420:T:C
chr20:1943481:G:A
chr20:1944061:C:T
chr20:1950058:C:T
chr20:1950152:T:C
chr20:1950227:G:A
chr20:1950251:T:C
chr20:1950355:C:T
```
