## Supplementary material for "Characterization of shared and ancestry-specific signals driving complex traits using multi-ancestry fine-mapping": mscaviar_results_study0_set.txt

```
chr20:58902035:T:C
chr20:58902156:A:G
chr20:58908600:T:C
chr20:58984787:G:A
chr20:58988354:C:T
chr20:58998264:TAAA:T
chr20:59022590:A:G
chr20:59024347:G:A
```
