## Supplementary material for "Characterization of shared and ancestry-specific signals driving complex traits using multi-ancestry fine-mapping": mscaviar_results_study1_set.txt

```
chr21:34722293:C:A
chr21:35017332:A:G
chr21:35018131:T:C
chr21:35020059:T:C
chr21:35021450:G:C
chr21:35026289:T:A
chr21:35027879:T:C
chr21:35028445:G:A
chr21:35033817:A:T
chr21:35149358:C:T
chr21:35326093:T:C
chr21:35361514:T:A
chr21:35362740:G:T
```
