## Supplementary material for "Characterization of shared and ancestry-specific signals driving complex traits using multi-ancestry fine-mapping": mscaviar_results_study0_set.txt

```
chr22:49843141:T:C
chr22:49923187:T:C
chr22:50190508:G:A
chr22:50191443:C:T
chr22:50218683:C:T
chr22:50224992:C:T
```
