## Supplementary material for "Characterization of shared and ancestry-specific signals driving complex traits using multi-ancestry fine-mapping": schizophrenia_loci.txt

```
1 7931607 8931607 1
1 43600084 44600084 1
1 65831478 66831478 1
1 72805782 74538928 3
1 97335921 99052832 3
1 149615398 150615398 1
1 176776006 177776006 1
1 199914959 200914959 1
1 229772624 230772624 1
1 238698959 239698959 1
1 243005950 244293012 2
2 22249726 23249726 1
2 57461602 58883820 4
2 78933742 79933742 1
2 97000775 98000775 1
2 144683851 145683851 1
2 145925531 146925531 1
2 156335793 157335793 1
2 162345855 163345855 1
2 172456449 173456449 1
2 185101420 186426285 2
2 197781743 199207950 2
2 199490107 201699831 4
2 211790048 212790048 1
2 212902641 213902641 1
2 224932470 225932470 1
2 233243109 234243109 1
3 16375823 18368759 4
3 36348316 37348316 1
3 49878946 51173526 2
3 51788945 53601580 4
3 59790063 60790063 1
3 63403759 64403759 1
3 106879837 107879837 1
3 117272036 118272036 1
3 135531358 136898387 2
3 160987491 162219141 2
3 180233150 181498071 2
4 206700 1206700 1
4 22923586 23923586 1
4 102426923 103688709 2
4 167474142 168474142 1
4 169822312 170822312 1
4 176359992 177359992 1
5 44475989 46452600 4
5 60121839 61121839 1
5 88243219 89243219 1
5 89778217 91506918 2
5 101223875 102223875 1
5 106266340 107266340 1
5 137392170 138392170 1
5 138565988 139565988 1
5 139833952 140833952 1
5 151449209 153040354 3
5 153180747 154180747 1
5 155275075 156275075 1
6 24871369 34161091 27
6 42660375 43660375 1
6 69503389 70503389 1
6 83841803 84841803 1
6 92577500 93577500 1
6 95975894 96975894 1
7 1529867 2529867 1
7 24217969 25217969 1
7 71270973 72270973 1
7 85903263 87744960 2
7 109556000 110556000 1
7 131067263 132067263 1
7 132628127 133938132 2
7 136532717 137572531 2
8 524114 1524114 1
8 3680090 4680090 1
8 37762233 38762233 1
8 60376977 61376977 1
8 65108361 66108361 1
8 88783689 89783689 1
8 111080570 112080570 1
8 142812933 143812933 1
8 144370701 145370701 1
9 14009105 15009105 1
9 35819928 36819928 1
9 100571522 101571522 1
9 137878856 138878856 1
10 3321561 4321561 1
10 18226326 19226326 1
10 53563083 54563083 1
10 92289488 93289488 1
10 103736645 105406211 5
11 23889235 24889235 1
11 45843189 47698638 4
11 80678838 81678838 1
11 112892994 113892994 1
11 122894636 123894636 1
11 124112932 125112932 1
11 130391895 131391895 1
11 132072282 133072282 1
11 133352684 135080591 3
12 1884005 2884005 1
12 57182956 58182956 1
12 94695293 95695293 1
12 98978626 99978626 1
12 103061799 104061799 1
12 109913252 111552465 3
12 122900869 124194250 3
13 32263111 33263111 1
13 38360697 39360697 1
13 73825499 74825499 1
13 79430079 80430079 1
14 51155145 52155145 1
14 71917326 72917326 1
14 99233384 100233384 1
14 103312320 104755569 2
15 34159517 35159517 1
15 40067237 41067237 1
15 43329008 44329008 1
15 61372197 62372197 1
15 78368398 79368398 1
15 82868738 83868738 1
15 84323902 85648231 2
15 90926560 91926560 1
16 9400057 10400057 1
16 13253384 14253384 1
16 58159307 59159307 1
16 89059297 90366043 2
17 12375908 13375908 1
17 18641582 19641582 1
17 43072419 44851285 2
18 50246748 51246748 1
18 52908187 54275254 2
18 77078986 78078986 1
19 11349736 12349736 1
19 19018316 20018316 1
19 49662909 50662909 1
20 36985458 37985458 1
20 47590779 48590779 1
20 61650128 62650128 1
22 38747750 40500313 2
22 40527819 43122003 4
22 50609735 51609735 1
```
