## Supplementary material for "Characterization of shared and ancestry-specific signals driving complex traits using multi-ancestry fine-mapping": mscaviar_results_study0_set.txt

```
rs499257
rs603542
rs653953
rs1143702
rs2970610
rs11210892
rs2367724
```
