## Supplementary material for "Characterization of shared and ancestry-specific signals driving complex traits using multi-ancestry fine-mapping": mscaviar_results_study0_set.txt

```
rs4609402
rs6698162
rs12081185
rs6588168
rs2801580
rs2801576
rs2840676
rs1892346
```
