## Supplementary material for "Characterization of shared and ancestry-specific signals driving complex traits using multi-ancestry fine-mapping": mscaviar_results_study0_set.txt

```
rs68002929
rs67082009
rs2890780
rs16825349
rs11683083
rs2381759
rs72857425
```
