## Supplementary material for "Characterization of shared and ancestry-specific signals driving complex traits using multi-ancestry fine-mapping": mscaviar_results_study0_set.txt

```
rs11693702
rs12474587
rs7604885
rs7580486
rs12472555
rs13021985
rs4664442
rs4340536
rs2909457
```
