## Supplementary material for "Characterization of shared and ancestry-specific signals driving complex traits using multi-ancestry fine-mapping": mscaviar_results_study0_set.txt

```
rs146041840
rs11693094
rs10196799
rs4666990
rs1344706
rs11681373
rs4380187
```
