## Supplementary material for "Characterization of shared and ancestry-specific signals driving complex traits using multi-ancestry fine-mapping": mscaviar_results_study0_set.txt

```
rs1866862
rs6442649
rs6804663
rs12489270
rs12493035
rs1449538
```
