## Supplementary material for "Characterization of shared and ancestry-specific signals driving complex traits using multi-ancestry fine-mapping": results_schizophrenia.txt

```
chr,start_bp,end_bp,rsid,eur_pip,afr_pip,eur_maf,afr_maf,bp,bp,eur_beta,afr_beta,eur_se,afr_se,eur_zscore,afr_zscore,eur_pval,afr_pval,global_pip,eur_nocausal,afr_nocausal,shared_pip,not_shared_pip,shared_ll,notshared_ll,num_snps_eur,num_snps_afr,nc,runtime
3,106879837,107879837,rs167924,0.376337,0.112581,0.637177,0.982143,107379837,107379837,-0.0501991563328521,-0.0723986646217843,0.009,0.0658,-5.577684036983567,-1.100283656866023,2.339e-08,0.2712,0.3763379999999999,0.000721413,0.621568,0.11258,0.2637579999999999,-137.383,-136.937,282,159,1,0.664
```
