## Supplementary material for "Characterization of shared and ancestry-specific signals driving complex traits using multi-ancestry fine-mapping": results_schizophrenia.txt

```
chr,start_bp,end_bp,rsid,eur_pip,afr_pip,eur_maf,afr_maf,bp,bp,eur_beta,afr_beta,eur_se,afr_se,eur_zscore,afr_zscore,eur_pval,afr_pval,global_pip,eur_nocausal,afr_nocausal,shared_pip,not_shared_pip,shared_ll,notshared_ll,num_snps_eur,num_snps_afr,nc,runtime
4,206700,1206700,rs35734242,0.949033,0.786393,0.441352,0.445437,706700,706700,-0.0507039943747058,-0.0467038420537432,0.0089,0.0177,-5.697078019629865,-2.638635144279277,1.368e-08,0.008347,0.949034,6.6291e-05,0.188705,0.786392,0.162642,-95.4152,-97.3966,225,116,1,0.319
```
