## Supplementary material for "Characterization of shared and ancestry-specific signals driving complex traits using multi-ancestry fine-mapping": mscaviar_results_study0_set.txt

```
rs2558141
rs12643432
rs7671612
rs1427624
rs12498852
rs1593769
rs10008546
rs10006554
rs1427633
```
