## Supplementary material for "Characterization of shared and ancestry-specific signals driving complex traits using multi-ancestry fine-mapping": mscaviar_results_study0_set.txt

```
rs34879738
rs17633498
rs12188094
rs2935244
rs2935248
rs2973831
rs331395
```
