## Supplementary material for "Characterization of shared and ancestry-specific signals driving complex traits using multi-ancestry fine-mapping": mscaviar_results_study0_set.txt

```
rs10447226
rs2336880
rs34510678
rs35123781
rs9687282
rs13436896
```
