## Supplementary material for "Characterization of shared and ancestry-specific signals driving complex traits using multi-ancestry fine-mapping": mscaviar_results_study0_set.txt

```
rs12652777
rs1394608
rs1394609
rs10476374
rs6556578
rs10036164
rs10475703
```
