## Supplementary material for "Characterization of shared and ancestry-specific signals driving complex traits using multi-ancestry fine-mapping": mscaviar_results_study0_set.txt

```
rs4283969
rs728055
rs2278829
rs13230189
rs2113428
rs6971978
rs1424371
rs3800631
```
