## Supplementary material for "Characterization of shared and ancestry-specific signals driving complex traits using multi-ancestry fine-mapping": results_schizophrenia.txt

```
chr,start_bp,end_bp,rsid,eur_pip,afr_pip,eur_maf,afr_maf,bp,bp,eur_beta,afr_beta,eur_se,afr_se,eur_zscore,afr_zscore,eur_pval,afr_pval,global_pip,eur_nocausal,afr_nocausal,shared_pip,not_shared_pip,shared_ll,notshared_ll,num_snps_eur,num_snps_afr,nc,runtime
9,14009105,15009105,rs498591,0.924407,0.386879,0.139165,0.106151,14509105,14509105,-0.0724954268501865,-0.043502667649395,0.0121,0.0278,-5.991357590924505,-1.56484416005018,2.114e-09,0.1172,0.924408,0.000118158,0.577377,0.386878,0.5375300000000001,-112.386,-112.463,96,95,1,0.099
```
