## Supplementary material for "Characterization of shared and ancestry-specific signals driving complex traits using multi-ancestry fine-mapping": mscaviar_results_study0_set.txt

```
rs7869364
rs4743198
rs7867465
rs7867834
rs10985811
rs10985817
rs10985819
rs3824451
rs3780445
rs3780444
rs10985826
```
