## Supplementary material for "Characterization of shared and ancestry-specific signals driving complex traits using multi-ancestry fine-mapping": results_schizophrenia.txt

```
chr,start_bp,end_bp,rsid,eur_pip,afr_pip,eur_maf,afr_maf,bp,bp,eur_beta,afr_beta,eur_se,afr_se,eur_zscore,afr_zscore,eur_pval,afr_pval,global_pip,eur_nocausal,afr_nocausal,shared_pip,not_shared_pip,shared_ll,notshared_ll,num_snps_eur,num_snps_afr,nc,runtime
10,103736645,105406211,rs79780963,0.999998,0.996832,0.966203,0.979167,104952499,104952499,0.13109843538282,0.0981969182535785,0.0155,0.0196,8.457963573085163,5.0100468496723725,3.394e-17,5.541e-07,0.999998,1.42959e-16,1.30889e-06,0.996832,0.003166,-129.185,-135.342,851,815,2,11174.639
```
