## Supplementary material for "Characterization of shared and ancestry-specific signals driving complex traits using multi-ancestry fine-mapping": results_schizophrenia.txt

```
chr,start_bp,end_bp,rsid,eur_pip,afr_pip,eur_maf,afr_maf,bp,bp,eur_beta,afr_beta,eur_se,afr_se,eur_zscore,afr_zscore,eur_pval,afr_pval,global_pip,eur_nocausal,afr_nocausal,shared_pip,not_shared_pip,shared_ll,notshared_ll,num_snps_eur,num_snps_afr,nc,runtime
11,80678838,81678838,rs72943392,0.1214,0.0341815,0.274354,0.0228175,81178838,81178838,-0.0534957179427506,-0.0473956369746291,0.0096,0.0472,-5.572470619036521,-1.0041448511573963,2.393e-08,0.3162,0.1214000999999999,5.36316e-05,0.704257,0.0341814,0.0872186999999999,-115.222,-114.691,207,188,1,0.479
```
