## Supplementary material for "Characterization of shared and ancestry-specific signals driving complex traits using multi-ancestry fine-mapping": mscaviar_results_study0_set.txt

```
rs61902811
rs7934649
rs6589379
rs4938023
rs7111031
rs2514218
rs10736470
```
