## Supplementary material for "Characterization of shared and ancestry-specific signals driving complex traits using multi-ancestry fine-mapping": mscaviar_results_study0_set.txt

```
rs1860056
rs12423277
rs10774034
rs11062162
rs1108073
rs1860002
```
