## Supplementary material for "Characterization of shared and ancestry-specific signals driving complex traits using multi-ancestry fine-mapping": mscaviar_results_study0_set.txt

```
rs1879250
rs10860955
rs1607690
rs10860960
rs10860964
rs2139556
rs7133857
rs10860966
```
