## Supplementary material for "Characterization of shared and ancestry-specific signals driving complex traits using multi-ancestry fine-mapping": results_schizophrenia.txt

```
chr,start_bp,end_bp,rsid,eur_pip,afr_pip,eur_maf,afr_maf,bp,bp,eur_beta,afr_beta,eur_se,afr_se,eur_zscore,afr_zscore,eur_pval,afr_pval,global_pip,eur_nocausal,afr_nocausal,shared_pip,not_shared_pip,shared_ll,notshared_ll,num_snps_eur,num_snps_afr,nc,runtime
12,109913252,111552465,rs4766428,0.870651,0.301564,0.45328,0.916667,110723245,110723245,-0.0750037578653527,-0.0414993071780289,0.0089,0.0293,-8.427388524196932,-1.4163586067586658,3.931e-17,0.1565,0.870655,1.0337e-09,0.471254,0.30156,0.5690949999999999,-97.1518,-96.9227,880,443,2,11295.536
```
