## Supplementary material for "Characterization of shared and ancestry-specific signals driving complex traits using multi-ancestry fine-mapping": mscaviar_results_study1_set.txt

```
rs2851447
rs1790135
rs2102949
rs4460848
rs1716180
rs11057189
rs2851443
rs3018099
rs1727319
```
