## Supplementary material for "Characterization of shared and ancestry-specific signals driving complex traits using multi-ancestry fine-mapping": results_schizophrenia.txt

```
chr,start_bp,end_bp,rsid,eur_pip,afr_pip,eur_maf,afr_maf,bp,bp,eur_beta,afr_beta,eur_se,afr_se,eur_zscore,afr_zscore,eur_pval,afr_pval,global_pip,eur_nocausal,afr_nocausal,shared_pip,not_shared_pip,shared_ll,notshared_ll,num_snps_eur,num_snps_afr,nc,runtime
15,43329008,44329008,rs2929278,0.143579,0.142767,0.269384,0.246032,44250313,44250313,0.056900047132812,0.0801042442416614,0.0102,0.0195,5.578435993412941,4.107909961110841,2.619e-08,4.198e-05,0.143583,8.51753e-05,0.445657,0.142763,0.0008199999999999,-52.9992,-58.5638,501,384,1,3.228
```
