## Supplementary material for "Characterization of shared and ancestry-specific signals driving complex traits using multi-ancestry fine-mapping": mscaviar_results_study0_set.txt

```
rs2456020
rs569207
rs7177514
rs8042494
rs8042374
rs8043009
```
