## Supplementary material for "Characterization of shared and ancestry-specific signals driving complex traits using multi-ancestry fine-mapping": results_schizophrenia.txt

```
chr,start_bp,end_bp,rsid,eur_pip,afr_pip,eur_maf,afr_maf,bp,bp,eur_beta,afr_beta,eur_se,afr_se,eur_zscore,afr_zscore,eur_pval,afr_pval,global_pip,eur_nocausal,afr_nocausal,shared_pip,not_shared_pip,shared_ll,notshared_ll,num_snps_eur,num_snps_afr,nc,runtime
15,90926560,91926560,rs4702,0.999172,0.959076,0.562624,0.524802,91426560,91426560,0.0843043830520302,0.0622985141942241,0.0089,0.019,9.472402590115752,3.278869168117058,2.794e-21,0.001058,0.999172,5.25996e-17,0.0401997,0.959076,0.0400959999999999,-83.2717,-86.8518,69,69,1,0.075
```
