## Supplementary material for "Characterization of shared and ancestry-specific signals driving complex traits using multi-ancestry fine-mapping": results_schizophrenia.txt

```
chr,start_bp,end_bp,rsid,eur_pip,afr_pip,eur_maf,afr_maf,bp,bp,eur_beta,afr_beta,eur_se,afr_se,eur_zscore,afr_zscore,eur_pval,afr_pval,global_pip,eur_nocausal,afr_nocausal,shared_pip,not_shared_pip,shared_ll,notshared_ll,num_snps_eur,num_snps_afr,nc,runtime
16,89059297,90366043,rs2241033,0.107434,0.022683,0.664016,0.181548,90109372,90109372,-0.0517986852338873,-0.0145046862028817,0.0093,0.0216,-5.56975110041799,-0.671513250133412,3.025e-08,0.5022,0.1074658,3.80434e-05,0.411377,0.0226512,0.0848146,-162.368,-161.45,766,746,2,8100.626
```
