## Supplementary material for "Characterization of shared and ancestry-specific signals driving complex traits using multi-ancestry fine-mapping": mscaviar_results_study1_set.txt

```
rs9636107
rs1792709
rs1789593
rs1789595
rs1789562
rs715170
```
