## Supplementary material for "Characterization of shared and ancestry-specific signals driving complex traits using multi-ancestry fine-mapping": results_schizophrenia.txt

```
chr,start_bp,end_bp,rsid,eur_pip,afr_pip,eur_maf,afr_maf,bp,bp,eur_beta,afr_beta,eur_se,afr_se,eur_zscore,afr_zscore,eur_pval,afr_pval,global_pip,eur_nocausal,afr_nocausal,shared_pip,not_shared_pip,shared_ll,notshared_ll,num_snps_eur,num_snps_afr,nc,runtime
19,11349736,12349736,rs72986630,0.864453,NA,0.0586481,0,11849736,NA,-0.112295619103693,NA,0.0179,NA,-6.27349827394933,NA,3.594e-10,NA,0.864453,1.67716e-05,0.882959,NA,NA,NA,NA,172,158,1,0.309
```
