## Supplementary material for "Characterization of shared and ancestry-specific signals driving complex traits using multi-ancestry fine-mapping": mscaviar_results_study0_set.txt

```
rs73884568
rs6001259
rs732588
rs12628185
rs79169291
rs5750857
rs5995756
rs5995757
rs3788566
rs3788567
rs926231
rs1008677
rs732381
```
