## Supplementary material for "Characterization of shared and ancestry-specific signals driving complex traits using multi-ancestry fine-mapping": mscaviar_results_study0_set.txt

```
rs9607782
rs9620001
rs10154646
rs1047997
rs1894713
rs6002548
rs6002552
rs6002554
rs1023498
rs1023499
rs1023500
rs7293091
```
