## Supplementary material for "Characterization of shared and ancestry-specific signals driving complex traits using multi-ancestry fine-mapping": mscaviar_results_study0_set.txt

```
rs72728414
rs72728416
rs1915313
rs6701322
rs10875076
rs1890138
rs7523609
rs4950119
rs2802535
rs2660304
rs1198588
```
