## Supplementary material for "Characterization of shared and ancestry-specific signals driving complex traits using multi-ancestry fine-mapping": mscaviar_results_study0_set.txt

```
rs4915203
rs10919927
rs4518934
rs7515363
rs4317838
rs10919937
rs10737571
rs4915441
```
