## Supplementary material for "Characterization of shared and ancestry-specific signals driving complex traits using multi-ancestry fine-mapping": mscaviar_results_study1_set.txt

```
rs3098974
rs62183855
rs12469319
rs13388257
rs13390848
rs62184960
```
