## Supplementary material for "Characterization of shared and ancestry-specific signals driving complex traits using multi-ancestry fine-mapping": results_schizophrenia.txt

```
chr,start_bp,end_bp,rsid,eur_pip,afr_pip,eur_maf,afr_maf,bp,bp,eur_beta,afr_beta,eur_se,afr_se,eur_zscore,afr_zscore,eur_pval,afr_pval,global_pip,eur_nocausal,afr_nocausal,shared_pip,not_shared_pip,shared_ll,notshared_ll,num_snps_eur,num_snps_afr,nc,runtime
2,233243109,234243109,rs778371,0.163585,0.12119,0.295229,0.122024,233743109,233743109,-0.0806028645320996,-0.0197028322758684,0.0095,0.0272,-8.484512056010484,-0.7243688336716324,1.495e-17,0.469,0.1635849999999999,3.2199e-13,0.282676,0.12119,0.0423949999999998,-117.302,-116.561,255,235,1,0.84
```
