## Supplementary material for "Characterization of shared and ancestry-specific signals driving complex traits using multi-ancestry fine-mapping": mscaviar_results_study0_set.txt

```
rs4547694
rs1076872
rs9877046
rs709210
rs2282755
rs11917680
rs2236989
```
