## Supplementary material for "Characterization of shared and ancestry-specific signals driving complex traits using multi-ancestry fine-mapping": mscaviar_results_study0_set.txt

```
rs1353545
rs741896
rs741897
rs932273
rs6780613
rs4679524
rs4679526
rs9813516
```
