## Supplementary material for "Characterization of shared and ancestry-specific signals driving complex traits using multi-ancestry fine-mapping": mscaviar_results_study1_set.txt

```
rs12500131
rs62333145
rs56303376
rs61405217
rs61379910
rs62334470
```
