## Supplementary material for "Characterization of shared and ancestry-specific signals driving complex traits using multi-ancestry fine-mapping": mscaviar_results_study0_set.txt

```
rs12498839
rs17611770
rs72704544
rs62334820
rs2333321
rs143839357
rs41533650
rs62340585
```
