## Supplementary material for "Characterization of shared and ancestry-specific signals driving complex traits using multi-ancestry fine-mapping": mscaviar_results_study0_set.txt

```
rs7701440
rs4700418
rs11954859
rs6449528
rs4604142
rs6449529
rs7724551
rs13169711
rs13170135
rs10939902
rs7709645
```
