## Supplementary material for "Characterization of shared and ancestry-specific signals driving complex traits using multi-ancestry fine-mapping": mscaviar_results_study1_set.txt

```
rs7701440
rs6449528
rs4604142
rs6449529
rs7724551
rs10939902
rs7709645
```
