## Supplementary material for "Characterization of shared and ancestry-specific signals driving complex traits using multi-ancestry fine-mapping": mscaviar_results_study0_set.txt

```
rs16867571
rs62378245
rs7701188
rs66580221
rs6891794
rs16867576
rs10071234
rs10056443
rs10070590
```
