## Supplementary material for "Characterization of shared and ancestry-specific signals driving complex traits using multi-ancestry fine-mapping": mscaviar_results_study0_set.txt

```
rs2935244
rs2935246
rs2973829
rs2935248
rs2973831
rs331395
```
