## Supplementary material for "Characterization of shared and ancestry-specific signals driving complex traits using multi-ancestry fine-mapping": mscaviar_results_study1_set.txt

```
rs252818
rs431982
rs252812
rs252811
rs252810
rs252808
rs187557
```
