## Supplementary material for "Characterization of shared and ancestry-specific signals driving complex traits using multi-ancestry fine-mapping": results_schizophrenia.txt

```
chr,start_bp,end_bp,rsid,eur_pip,afr_pip,eur_maf,afr_maf,bp,bp,eur_beta,afr_beta,eur_se,afr_se,eur_zscore,afr_zscore,eur_pval,afr_pval,global_pip,eur_nocausal,afr_nocausal,shared_pip,not_shared_pip,shared_ll,notshared_ll,num_snps_eur,num_snps_afr,nc,runtime
5,153180747,154180747,rs11740474,0.307383,0.213766,0.411531,0.047619,153680747,153680747,-0.0536961790038609,0.0123039944561641,0.0088,0.0386,-6.101838523166011,0.31875633306124607,1.128e-09,0.7499,0.3073830000000001,4.14323e-05,0.203698,0.213766,0.093617,-85.192,-84.226,416,405,1,2.381
```
