## Supplementary material for "Characterization of shared and ancestry-specific signals driving complex traits using multi-ancestry fine-mapping": mscaviar_results_study1_set.txt

```
rs74394616
rs79265434
rs10486428
rs12672003
rs17149781
rs79210963
rs112509803
```
