## Supplementary material for "Characterization of shared and ancestry-specific signals driving complex traits using multi-ancestry fine-mapping": mscaviar_results_study1_set.txt

```
rs6943762
rs35274762
rs13230421
rs13233308
rs12704370
rs6966166
```
