## Supplementary material for "Characterization of shared and ancestry-specific signals driving complex traits using multi-ancestry fine-mapping": mscaviar_results_study0_set.txt

```
rs6953811
rs6974218
rs6961430
rs6969410
rs211792
rs7807720
rs9656169
```
