## Supplementary material for "Characterization of shared and ancestry-specific signals driving complex traits using multi-ancestry fine-mapping": mscaviar_results_study0_set.txt

```
rs12680715
rs6471812
rs867743
rs1473594
rs6471814
rs6471815
rs6984242
```
