## Supplementary material for "Characterization of shared and ancestry-specific signals driving complex traits using multi-ancestry fine-mapping": mscaviar_results_study1_set.txt

```
rs13250438
rs13280766
rs10086619
rs12675948
rs2088034
rs13276609
rs13250780
rs16880919
rs7007361
```
