## Supplementary material for "Characterization of shared and ancestry-specific signals driving complex traits using multi-ancestry fine-mapping": mscaviar_results_study0_set.txt

```
rs11136325
rs4875053
rs10092551
rs55930529
rs13252406
rs7465214
rs6985307
rs11779128
rs11778302
rs7464611
```
