## Supplementary material for "Characterization of shared and ancestry-specific signals driving complex traits using multi-ancestry fine-mapping": mscaviar_results_study0_set.txt

```
rs34276440
rs7916906
rs35377666
rs12771371
rs12773082
rs45506496
rs1896370
```
