## Supplementary material for "Characterization of shared and ancestry-specific signals driving complex traits using multi-ancestry fine-mapping": mscaviar_results_study1_set.txt

```
rs612823
rs4936215
rs893949
rs10750561
rs4937935
rs12277680
```
