## Supplementary material for "Characterization of shared and ancestry-specific signals driving complex traits using multi-ancestry fine-mapping": results_schizophrenia.txt

```
chr,start_bp,end_bp,rsid,eur_pip,afr_pip,eur_maf,afr_maf,bp,bp,eur_beta,afr_beta,eur_se,afr_se,eur_zscore,afr_zscore,eur_pval,afr_pval,global_pip,eur_nocausal,afr_nocausal,shared_pip,not_shared_pip,shared_ll,notshared_ll,num_snps_eur,num_snps_afr,nc,runtime
12,57182956,58182956,rs61937595,0.995231,NA,0.0904573,0,57682956,NA,0.130098005289989,NA,0.0162,NA,8.030741067283271,NA,1.147e-15,NA,0.995231,1.28022e-10,0.998638,NA,NA,NA,NA,136,114,1,0.193
```
