## Supplementary material for "Characterization of shared and ancestry-specific signals driving complex traits using multi-ancestry fine-mapping": mscaviar_results_study1_set.txt

```
rs9567370
rs73167186
rs9567378
rs9567380
rs2073999
rs7992065
rs9567394
rs73169104
rs9562552
rs9567426
```
