## Supplementary material for "Characterization of shared and ancestry-specific signals driving complex traits using multi-ancestry fine-mapping": mscaviar_results_study0_set.txt

```
rs667282
rs2456020
rs576982
rs569207
rs637137
rs8042494
```
