## Supplementary material for "Characterization of shared and ancestry-specific signals driving complex traits using multi-ancestry fine-mapping": mscaviar_results_study0_set.txt

```
rs1076884
rs7499362
rs7499750
rs7405404
rs7403809
rs7185124
rs11864886
rs12925872
rs8055219
```
