## Supplementary material for "Characterization of shared and ancestry-specific signals driving complex traits using multi-ancestry fine-mapping": mscaviar_results_study0_set.txt

```
rs28865701
rs28735056
rs4798922
rs4798923
rs11660941
rs61090726
rs72980085
rs72980087
rs8091497
```
