## Supplementary material for "Characterization of shared and ancestry-specific signals driving complex traits using multi-ancestry fine-mapping": mscaviar_results_study1_set.txt

```
rs6125656
rs6019867
rs6012677
rs11696755
rs495146
rs6019879
rs7267348
```
