## Supplementary material for "Characterization of shared and ancestry-specific signals driving complex traits using multi-ancestry fine-mapping": susiex_nc1.cs80.cs

```
CS_ID	SNP	BP	REF_ALLELE	ALT_ALLELE	REF_FRQ	BETA	SE	-LOG10P	CS_PIP	OVRL_PIP
1	chr1:2241549:T:C	2241549	C,C	T,T	1,1	inf,inf	inf,inf	9.78842,0.554518	0.599963	0.599963
1	chr1:2253720:G:A	2253720	A,A	G,G	1,1	inf,inf	inf,inf	9.67408,0.32175	0.341539	0.341539
```
