## Supplementary material for "Characterization of shared and ancestry-specific signals driving complex traits using multi-ancestry fine-mapping": susiex_nc1.cs80.snp

```
BP	SNP	PIP(CS1)	LogBF(CS1,Pop1)	LogBF(CS1,Pop2)
1742379	chr1:1742379:A:G	6.44208e-09	-2.07115e-10	-1.10051
1742470	chr1:1742470:A:G	3.89996e-09	-0.913051	-0.689345
1742605	chr1:1742605:G:A	5.21634e-09	-2.07115e-10	-1.31157
1742672	chr1:1742672:C:T	1.57942e-09	-1.69675	-0.809554
1742713	chr1:1742713:T:C	5.65171e-09	-1.2314	-3.77007e-10
1742855	chr1:1742855:G:A	9.61596e-09	-2.07115e-10	-0.699939
1742976	chr1:1742976:A:G	5.21633e-09	-2.07115e-10	-1.31157
1743006	chr1:1743006:C:A	3.91609e-09	-1.59827	-3.77007e-10
1743328	chr1:1743328:C:T	3.62974e-09	-1.6742	-3.77007e-10
1743602	chr1:1743602:T:C	5.42289e-09	-2.07115e-10	-1.27273
1743712	chr1:1743712:G:A	6.4477e-09	-2.07115e-10	-1.09964
1743731	chr1:1743731:T:C	4.86158e-09	-2.07115e-10	-1.382
1747472	chr1:1747472:A:T	1.61005e-09	-1.8001	-0.686997
1748374	chr1:1748374:G:A	1.1103e-08	-2.07115e-10	-0.556145
1748507	chr1:1748507:C:A	4.9021e-09	-2.07115e-10	-1.3737
1748780	chr1:1748780:G:A	8.4126e-10	-1.86176	-1.27446
1749174	chr1:1749174:G:C	1.09865e-08	-0.566693	-3.77007e-10
1749512	chr1:1749512:C:T	2.03781e-09	-0.867717	-1.38377
1749587	chr1:1749587:G:GCC	5.03228e-09	-2.07115e-10	-1.34749
1749826	chr1:1749826:A:G	2.99195e-09	-1.86744	-3.77007e-10
1751659	chr1:1751659:G:A	3.99639e-08	-2.07115e-10	0.724615
1752429	chr1:1752429:A:G	5.29444e-09	-2.07115e-10	-1.29671
1752461	chr1:1752461:G:A	1.37765e-09	-1.81632	-0.826659
1753178	chr1:1753178:C:T	6.24501e-09	-2.07115e-10	-1.13158
1753319	chr1:1753319:G:A	1.4172e-09	-1.80814	-0.806543
1753361	chr1:1753361:G:A	1.42926e-09	-1.80254	-0.80367
1753440	chr1:1753440:A:G	1.65398e-08	-2.07115e-10	-0.157593
1753735	chr1:1753735:C:T	5.68097e-09	-2.07115e-10	-1.22624
1754177	chr1:1754177:C:T	4.84452e-09	-2.07115e-10	-1.38552
1754420	chr1:1754420:G:GA	4.84076e-09	-2.07115e-10	-1.38629
1754447	chr1:1754447:C:T	8.08385e-09	-2.07115e-10	-0.873495
1754482	chr1:1754482:TCCCTGGGACCGAAGTCGCCCCA:T	1.1536e-09	-1.78182	-1.03866
1754520	chr1:1754520:C:T	1.41911e-08	-2.07115e-10	-0.310746
1754642	chr1:1754642:G:A	1.46942e-08	-0.275909	-3.77007e-10
1754963	chr1:1754963:G:A	5.66974e-09	-2.07115e-10	-1.22822
1755072	chr1:1755072:A:G	1.25203e-08	-2.07115e-10	-0.436008
1755092	chr1:1755092:G:T	6.56707e-09	-2.07115e-10	-1.08129
1755269	chr1:1755269:A:C	9.14551e-09	-2.07115e-10	-0.7501
1755330	chr1:1755330:G:A	6.39866e-09	-2.07115e-10	-1.10727
1755504	chr1:1755504:T:C	1.40116e-09	-1.62595	-1.00011
1755519	chr1:1755519:C:T	5.65998e-09	-2.07115e-10	-1.22994
1755523	chr1:1755523:C:T	1.19574e-09	-1.4578	-1.3268
1755845	chr1:1755845:G:A	3.44815e-09	-1.72553	-3.77007e-10
1756186	chr1:1756186:T:C	1.45204e-09	-1.48424	-1.10615
1756352	chr1:1756352:C:T	7.2589e-09	-0.981135	-3.77007e-10
1756753	chr1:1756753:A:G	2.23742e-09	-1.66973	-0.488316
1756945	chr1:1756945:G:A	2.79726e-09	-0.836039	-1.09869
1757008	chr1:1757008:G:A	5.75195e-09	-2.07115e-10	-1.21382
1757074	chr1:1757074:G:T	1.15451e-09	-1.45296	-1.36672
1757140	chr1:1757140:C:A	1.13005e-08	-2.07115e-10	-0.538512
1757280	chr1:1757280:C:A	2.42023e-08	-2.07115e-10	0.223084
1757366	chr1:1757366:G:A	7.09574e-09	-2.07115e-10	-1.00387
1757466	chr1:1757466:G:A	5.042e-09	-2.07115e-10	-1.34556
1758323	chr1:1758323:T:C	2.0608e-09	-0.852481	-1.38779
1758687	chr1:1758687:A:AAC	4.3241e-09	-0.957231	-0.541928
1759182	chr1:1759182:G:A	1.131e-08	-2.07115e-10	-0.537676
1759451	chr1:1759451:A:G	1.53097e-08	-2.07115e-10	-0.234874
1759544	chr1:1759544:G:A	5.47723e-09	-2.07115e-10	-1.26276
1759611	chr1:1759611:C:T	1.38843e-09	-1.79381	-0.841381
1759760	chr1:1759760:C:T	5.78685e-09	-2.07115e-10	-1.20778
1760478	chr1:1760478:G:A	4.89767e-09	-2.07115e-10	-1.3746
1760748	chr1:1760748:C:A	3.09034e-09	-1.83508	-3.77007e-10
1760882	chr1:1760882:T:C	9.98841e-10	-1.6519	-1.31262
1761455	chr1:1761455:A:G	1.79709e-08	-2.07115e-10	-0.0746072
1761511	chr1:1761511:G:A	1.79709e-08	-2.07115e-10	-0.0746072
1761550	chr1:1761550:G:A	2.33757e-09	-1.58348	-0.530767
1761754	chr1:1761754:C:T	6.00623e-09	-2.07115e-10	-1.17057
1762241	chr1:1762241:A:G	6.18464e-09	-2.07115e-10	-1.14129
1762251	chr1:1762251:G:A	4.99259e-09	-2.07115e-10	-1.35541
1762287	chr1:1762287:A:G	1.25713e-09	-1.86721	-0.867316
1762664	chr1:1762664:A:G	3.59165e-09	-0.749597	-0.935154
1762833	chr1:1762833:G:A	1.21851e-08	-2.07115e-10	-0.463151
1762894	chr1:1762894:G:A	1.11794e-08	-2.07115e-10	-0.549286
1763107	chr1:1763107:C:T	3.25248e-09	-1.78394	-3.77007e-10
1763942	chr1:1763942:G:A	1.37112e-08	-2.07115e-10	-0.345153
1764023	chr1:1764023:C:A	1.13446e-09	-1.72264	-1.11456
1764135	chr1:1764135:G:T	4.86679e-09	-0.987171	-0.393756
1764303	chr1:1764303:C:T	8.13585e-10	-1.84333	-1.32634
1764392	chr1:1764392:C:T	3.64335e-09	-0.899697	-0.770761
1764972	chr1:1764972:T:C	4.96158e-09	-2.07115e-10	-1.36164
1765220	chr1:1765220:A:G	3.23511e-09	-1.10142	-0.687876
1765440	chr1:1765440:C:T	3.18585e-09	-1.80464	-3.77007e-10
1766668	chr1:1766668:C:T	3.39982e-09	-1.14208	-0.597555
1766719	chr1:1766719:C:T	1.43449e-08	-2.07115e-10	-0.299971
1767368	chr1:1767368:C:G	3.4588e-09	-1.18403	-0.538412
1767762	chr1:1767762:C:A	1.10997e-08	0.563195	-1.11964
1768115	chr1:1768115:G:A	4.97283e-09	-2.07115e-10	-1.35937
1768330	chr1:1768330:GA:G	4.83678e-09	-2.07115e-10	-1.38711
1769368	chr1:1769368:G:A	5.46359e-09	-2.07115e-10	-1.26526
1769408	chr1:1769408:G:A	6.57705e-09	-2.07115e-10	-1.07978
1769501	chr1:1769501:A:G	4.95841e-09	-2.07115e-10	-1.36228
1770997	chr1:1770997:G:A	1.13358e-09	-1.84707	-0.990911
1771091	chr1:1771091:T:C	4.33959e-09	-1.49558	-3.77007e-10
1771786	chr1:1771786:G:T	6.6261e-09	-2.07115e-10	-1.07235
1771832	chr1:1771832:G:A	5.31592e-09	-2.07115e-10	-1.29266
1771833	chr1:1771833:G:A	5.31559e-09	-2.07115e-10	-1.29272
1771835	chr1:1771835:TC:T	5.34026e-09	-2.07115e-10	-1.28809
1771837	chr1:1771837:T:G	5.30663e-09	-2.07115e-10	-1.2944
1771864	chr1:1771864:G:A	1.14429e-09	-1.85646	-0.972113
1771912	chr1:1771912:A:G	9.19128e-09	-2.07115e-10	-0.745107
1772089	chr1:1772089:G:A	2.59115e-08	-2.07115e-10	0.291324
1772410	chr1:1772410:T:C	9.40024e-10	-1.85623	-1.16898
1772426	chr1:1772426:T:A	9.62793e-10	-1.85538	-1.1459
1773356	chr1:1773356:TC:T	1.16797e-08	0.358144	-0.863652
1773387	chr1:1773387:C:T	1.28901e-08	-2.07115e-10	-0.406903
1773476	chr1:1773476:C:G	1.00253e-09	-1.85716	-1.10368
1774165	chr1:1774165:A:G	1.44108e-08	0.756768	-1.05216
1774174	chr1:1774174:C:T	6.51673e-09	-2.07115e-10	-1.08899
1774239	chr1:1774239:T:C	6.08262e-09	-2.07115e-10	-1.15793
1774260	chr1:1774260:C:T	5.37894e-09	-2.07115e-10	-1.28087
1774308	chr1:1774308:G:A	1.30649e-08	0.672	-1.06543
1774318	chr1:1774318:C:T	4.92017e-09	-2.07115e-10	-1.37002
1774334	chr1:1774334:A:G	5.2925e-09	-0.609755	-0.687317
1774506	chr1:1774506:T:C	2.54076e-09	-1.13097	-0.899925
1774697	chr1:1774697:T:C	5.30007e-09	-0.68483	-0.610813
1775040	chr1:1775040:C:A	5.61233e-09	-2.07115e-10	-1.2384
1775296	chr1:1775296:C:T	2.66995e-09	-0.967184	-1.01412
1775996	chr1:1775996:G:A	1.95331e-09	-0.983542	-1.3103
1776461	chr1:1776461:GAAAC:G	1.03448e-09	-1.85566	-1.0738
1776915	chr1:1776915:A:C	5.65484e-09	-2.07115e-10	-1.23085
1777362	chr1:1777362:A:G	1.14336e-09	-1.85848	-0.970909
1779115	chr1:1779115:A:C	4.91461e-09	-2.07115e-10	-1.37115
1779511	chr1:1779511:A:G	8.1395e-09	-2.07115e-10	-0.866634
1779640	chr1:1779640:G:A	3.01651e-09	-1.85926	-3.77007e-10
1779963	chr1:1779963:C:G	3.13204e-09	-1.82168	-3.77007e-10
1779975	chr1:1779975:A:G	5.59491e-09	-2.07115e-10	-1.24151
1780277	chr1:1780277:C:T	1.05617e-08	-2.07115e-10	-0.606131
1780579	chr1:1780579:C:T	5.23257e-09	-2.07115e-10	-1.30846
1780639	chr1:1780639:C:T	8.85389e-10	-1.75099	-1.3341
1780674	chr1:1780674:G:C	6.9531e-09	-2.07115e-10	-1.02418
1780791	chr1:1780791:C:T	8.69625e-09	0.442547	-1.24302
1781909	chr1:1781909:C:T	1.79577e-09	-1.20781	-1.17012
1782373	chr1:1782373:G:A	1.42449e-08	-2.07115e-10	-0.306964
1782430	chr1:1782430:T:G	1.08105e-08	0.700881	-1.28373
1782906	chr1:1782906:T:G	1.87611e-09	-1.11577	-1.2184
1783244	chr1:1783244:T:C	6.86837e-09	-2.07115e-10	-1.03644
1783324	chr1:1783324:T:C	1.74127e-08	-2.07115e-10	-0.10616
1783572	chr1:1783572:C:A	7.81572e-09	0.308325	-1.21555
1784979	chr1:1784979:T:A	6.64993e-09	-2.07115e-10	-1.06876
1784982	chr1:1784982:C:G	6.32072e-09	-2.07115e-10	-1.11953
1785092	chr1:1785092:G:A	5.40102e-09	-2.07115e-10	-1.27677
1786460	chr1:1786460:C:T	7.35547e-09	-2.07115e-10	-0.967919
1786996	chr1:1786996:C:G	4.6092e-09	-1.43531	-3.77007e-10
1787203	chr1:1787203:C:A	9.17324e-10	-1.73159	-1.31807
1787640	chr1:1787640:G:A	4.03531e-09	-1.56828	-3.77007e-10
1788773	chr1:1788773:C:T	8.47025e-09	-2.07115e-10	-0.826803
1788918	chr1:1788918:G:A	5.49662e-09	-2.07115e-10	-1.25923
1789499	chr1:1789499:C:T	3.12949e-09	-1.82249	-3.77007e-10
1789842	chr1:1789842:T:C	7.78205e-09	-2.07115e-10	-0.911543
1790110	chr1:1790110:G:C	6.25089e-09	-2.07115e-10	-1.13064
1790117	chr1:1790117:G:A	5.61152e-09	-1.23854	-3.77007e-10
1790609	chr1:1790609:C:T	1.15919e-08	-2.07115e-10	-0.513054
1790770	chr1:1790770:G:C	3.01959e-09	-1.85824	-3.77007e-10
1791389	chr1:1791389:G:A	1.41973e-08	0.754776	-1.06508
1791394	chr1:1791394:C:T	5.77536e-09	-2.07115e-10	-1.20976
1791493	chr1:1791493:C:T	1.0872e-09	-1.83818	-1.04158
1791592	chr1:1791592:G:A	1.10556e-09	-1.8405	-1.02251
1791825	chr1:1791825:A:G	8.06222e-09	-2.07115e-10	-0.876174
1792647	chr1:1792647:G:A	1.24346e-08	-2.07115e-10	-0.442877
1792927	chr1:1792927:G:A	1.05232e-09	-1.8349	-1.07746
1793280	chr1:1793280:G:A	5.20702e-09	-2.07115e-10	-1.31335
1793866	chr1:1793866:G:A	5.83607e-09	-2.07115e-10	-1.19931
1794187	chr1:1794187:C:T	2.03848e-09	-1.08459	-1.16657
1794321	chr1:1794321:C:T	8.59717e-09	0.485116	-1.29705
1794433	chr1:1794433:G:A	6.31852e-09	-2.07115e-10	-1.11988
1794444	chr1:1794444:A:G	7.52169e-09	-2.07115e-10	-0.945572
1795388	chr1:1795388:A:G	5.83096e-09	-2.07115e-10	-1.20018
1795493	chr1:1795493:C:T	7.98796e-09	-2.07115e-10	-0.885428
1795952	chr1:1795952:G:A	4.94558e-09	-2.07115e-10	-1.36487
1796074	chr1:1796074:G:A	6.93444e-09	-2.07115e-10	-1.02686
1797248	chr1:1797248:C:G	2.99221e-09	-1.86735	-3.77007e-10
1797299	chr1:1797299:G:C	5.15846e-09	-2.07115e-10	-1.32272
1797367	chr1:1797367:A:G	3.14766e-09	-1.8167	-3.77007e-10
1797530	chr1:1797530:C:A	7.97307e-10	-1.86476	-1.32512
1797551	chr1:1797551:C:A	4.96288e-09	-2.07115e-10	-1.36138
1797575	chr1:1797575:C:T	5.53819e-09	-2.07115e-10	-1.25169
1797783	chr1:1797783:C:T	1.61356e-08	-2.07115e-10	-0.182332
1798387	chr1:1798387:T:G	6.93491e-09	-2.07115e-10	-1.02679
1798460	chr1:1798460:C:T	5.34926e-09	-2.07115e-10	-1.2864
1798733	chr1:1798733:G:A	5.27449e-09	-2.07115e-10	-1.30048
1799230	chr1:1799230:C:A	5.42227e-09	-2.07115e-10	-1.27285
1799675	chr1:1799675:G:A	6.97055e-09	-2.07115e-10	-1.02167
1799799	chr1:1799799:A:G	5.36248e-09	-2.07115e-10	-1.28394
1800082	chr1:1800082:C:T	4.88332e-09	-2.07115e-10	-1.37754
1800317	chr1:1800317:A:G	6.07305e-09	-2.07115e-10	-1.1595
1800752	chr1:1800752:T:C	6.97113e-09	-2.07115e-10	-1.02159
1800942	chr1:1800942:C:T	6.08297e-09	-2.07115e-10	-1.15787
1801188	chr1:1801188:T:C	1.25138e-09	-1.35973	-1.37939
1801780	chr1:1801780:A:G	1.74166e-09	-1.54972	-0.858805
1803093	chr1:1803093:T:C	5.33769e-09	-2.07115e-10	-1.28857
1803408	chr1:1803408:T:C	5.8637e-09	-2.07115e-10	-1.19458
1803531	chr1:1803531:C:T	1.16557e-08	0.851891	-1.35946
1803537	chr1:1803537:C:T	1.20128e-08	-2.07115e-10	-0.477391
1803557	chr1:1803557:C:T	5.24751e-09	-2.07115e-10	-1.30561
1803664	chr1:1803664:G:A	4.94101e-09	-2.07115e-10	-1.36579
1803851	chr1:1803851:G:A	5.13911e-09	-2.07115e-10	-1.32648
1805416	chr1:1805416:A:G	1.16458e-08	0.434058	-0.942476
1805713	chr1:1805713:T:G	5.0388e-09	-2.07115e-10	-1.3462
1805834	chr1:1805834:G:A	5.7508e-09	-2.07115e-10	-1.21402
1805880	chr1:1805880:T:A	5.04728e-09	-2.07115e-10	-1.34451
1806103	chr1:1806103:A:T	2.8279e-08	-2.07115e-10	0.378756
1806456	chr1:1806456:G:A	2.26966e-09	-1.79152	-0.352218
1806461	chr1:1806461:C:T	2.01515e-09	-1.77728	-0.485387
1806932	chr1:1806932:C:T	2.42106e-09	-0.691333	-1.38782
1807231	chr1:1807231:G:A	5.07391e-09	-2.07115e-10	-1.33925
1807301	chr1:1807301:A:G	5.10827e-09	-2.07115e-10	-1.3325
1807627	chr1:1807627:C:T	1.20605e-08	-2.07115e-10	-0.473424
1808384	chr1:1808384:AC:A	1.17559e-09	-1.56556	-1.23604
1808654	chr1:1808654:G:A	5.92355e-09	-2.07115e-10	-1.18443
1808710	chr1:1808710:C:A	3.52292e-09	-1.70407	-3.77007e-10
1808816	chr1:1808816:G:T	9.73507e-10	-1.86141	-1.1288
1808891	chr1:1808891:A:G	6.01081e-09	-2.07115e-10	-1.1698
1808964	chr1:1808964:A:G	4.91773e-09	-2.07115e-10	-1.37052
1809537	chr1:1809537:C:A	6.07673e-09	-2.07115e-10	-1.1589
1809759	chr1:1809759:G:A	1.03773e-08	-2.07115e-10	-0.623747
1810077	chr1:1810077:T:A	1.56741e-09	-1.17425	-1.33969
1810079	chr1:1810079:T:A	6.94487e-09	-2.07115e-10	-1.02536
1810114	chr1:1810114:T:C	6.14721e-09	-2.07115e-10	-1.14736
1810882	chr1:1810882:G:A	6.12471e-09	-2.07115e-10	-1.15103
1810947	chr1:1810947:C:T	6.20345e-09	-2.07115e-10	-1.13826
1811086	chr1:1811086:T:A	3.12026e-09	-1.82244	-0.00300345
1811088	chr1:1811088:T:A	3.91688e-09	-1.59807	-3.77007e-10
1811137	chr1:1811137:G:A	6.24544e-09	-2.07115e-10	-1.13151
1811239	chr1:1811239:C:T	8.28952e-10	-1.81776	-1.3332
1811774	chr1:1811774:G:A	6.16958e-09	-2.07115e-10	-1.14373
1811885	chr1:1811885:G:C	6.10895e-09	-2.07115e-10	-1.15361
1812038	chr1:1812038:G:C	4.66981e-09	-0.294072	-1.12817
1812698	chr1:1812698:C:A	6.13544e-09	-2.07115e-10	-1.14928
1812721	chr1:1812721:C:G	2.99262e-09	-1.86721	-3.77007e-10
1812962	chr1:1812962:T:C	6.10572e-09	-2.07115e-10	-1.15414
1813175	chr1:1813175:G:C	4.71433e-09	-1.41276	-3.77007e-10
1813304	chr1:1813304:C:T	3.25914e-09	-1.05758	-0.724324
1813373	chr1:1813373:A:G	3.08126e-09	-1.83802	-3.77007e-10
1813634	chr1:1813634:G:C	4.98779e-09	-2.07115e-10	-1.35637
1813745	chr1:1813745:C:T	1.28668e-08	-2.07115e-10	-0.40871
1814287	chr1:1814287:G:A	6.14549e-09	-2.07115e-10	-1.14764
1814677	chr1:1814677:C:T	5.17339e-09	-2.07115e-10	-1.31983
1815011	chr1:1815011:G:C	6.03623e-09	-2.07115e-10	-1.16558
1815036	chr1:1815036:C:T	6.00691e-09	-2.07115e-10	-1.17045
1815061	chr1:1815061:G:A	1.82278e-08	-2.07115e-10	-0.0604129
1815065	chr1:1815065:T:C	5.96186e-09	-2.07115e-10	-1.17798
1815094	chr1:1815094:A:G	5.12963e-09	-2.07115e-10	-1.32833
1815113	chr1:1815113:A:T	6.03843e-09	-2.07115e-10	-1.16522
1815169	chr1:1815169:T:C	1.79444e-08	-2.07115e-10	-0.0760837
1815937	chr1:1815937:G:A	4.97776e-09	-2.07115e-10	-1.35838
1815938	chr1:1815938:C:G	4.97776e-09	-2.07115e-10	-1.35838
1815985	chr1:1815985:T:C	6.01192e-09	-2.07115e-10	-1.16962
1816242	chr1:1816242:C:G	6.02137e-09	-2.07115e-10	-1.16805
1816760	chr1:1816760:T:C	1.0789e-08	-2.07115e-10	-0.584833
1816922	chr1:1816922:G:A	7.56507e-09	-0.939821	-3.77007e-10
1817169	chr1:1817169:G:C	3.98744e-09	-1.58021	-3.77007e-10
1817295	chr1:1817295:T:C	9.82432e-10	-1.86123	-1.11986
1817763	chr1:1817763:C:T	6.03535e-09	-2.07115e-10	-1.16573
1817973	chr1:1817973:T:G	4.99199e-09	-1.35553	-3.77007e-10
1818197	chr1:1818197:C:A	5.70336e-09	-2.07115e-10	-1.22231
1818620	chr1:1818620:T:C	6.74217e-09	-2.07115e-10	-1.05498
1818632	chr1:1818632:G:A	3.51255e-09	-1.70702	-3.77007e-10
1818661	chr1:1818661:A:G	5.84153e-09	-2.07115e-10	-1.19837
1818663	chr1:1818663:G:C	5.97066e-09	-2.07115e-10	-1.17651
1819254	chr1:1819254:C:T	3.09488e-09	-1.83361	-3.77007e-10
1819298	chr1:1819298:C:T	5.1801e-09	-2.07115e-10	-1.31854
1819357	chr1:1819357:A:G	5.60232e-09	-2.07115e-10	-1.24018
1819729	chr1:1819729:T:C	6.10144e-09	-2.07115e-10	-1.15484
1819828	chr1:1819828:T:C	5.81007e-09	-2.07115e-10	-1.20377
1820114	chr1:1820114:C:T	5.63494e-09	-2.07115e-10	-1.23438
1820247	chr1:1820247:T:C	9.93758e-09	-0.667039	-3.77007e-10
1820249	chr1:1820249:T:C	5.64063e-09	-2.07115e-10	-1.23337
1821516	chr1:1821516:C:T	3.23154e-09	-0.647924	-1.14248
1821518	chr1:1821518:T:C	5.98923e-09	-2.07115e-10	-1.1734
1821700	chr1:1821700:C:T	6.02463e-09	-2.07115e-10	-1.16751
1822240	chr1:1822240:G:A	3.13882e-09	-1.81951	-3.77007e-10
1822242	chr1:1822242:A:G	5.91148e-09	-2.07115e-10	-1.18647
1822606	chr1:1822606:C:T	6.1409e-09	-2.07115e-10	-1.14839
1822959	chr1:1822959:T:C	5.65987e-09	-2.07115e-10	-1.22996
1823018	chr1:1823018:G:A	6.68498e-09	-2.07115e-10	-1.0635
1823820	chr1:1823820:A:G	5.88752e-09	-2.07115e-10	-1.19053
1823938	chr1:1823938:T:C	5.88932e-09	-2.07115e-10	-1.19022
1825020	chr1:1825020:C:T	6.19298e-09	-2.07115e-10	-1.13995
1825859	chr1:1825859:C:T	5.41678e-09	-2.07115e-10	-1.27386
1825898	chr1:1825898:G:A	5.10757e-09	-2.07115e-10	-1.33264
1826211	chr1:1826211:G:C	5.3734e-09	-2.07115e-10	-1.2819
1827114	chr1:1827114:T:A	1.54379e-08	-2.07115e-10	-0.226536
1827127	chr1:1827127:A:C	1.24713e-08	-2.07115e-10	-0.439931
1827245	chr1:1827245:C:G	5.93878e-09	-2.07115e-10	-1.18186
1827381	chr1:1827381:T:C	1.16049e-08	-2.07115e-10	-0.511934
1827543	chr1:1827543:G:A	5.06675e-09	-2.07115e-10	-1.34066
1827615	chr1:1827615:G:A	6.73847e-09	0.270008	-1.32554
1827703	chr1:1827703:C:A	6.19298e-09	-2.07115e-10	-1.13995
1827774	chr1:1827774:A:G	1.05642e-09	-1.85516	-1.05331
1828833	chr1:1828833:G:A	6.07238e-09	-2.07115e-10	-1.15961
1828979	chr1:1828979:A:T	5.06739e-09	-2.07115e-10	-1.34054
1829550	chr1:1829550:A:C	3.15747e-09	-0.781691	-1.0319
1829897	chr1:1829897:A:C	2.19987e-09	-1.13858	-1.03639
1830255	chr1:1830255:A:ATAAGT	6.13661e-09	-2.07115e-10	-1.14909
1830291	chr1:1830291:T:C	6.03878e-09	-2.07115e-10	-1.16516
1830419	chr1:1830419:G:A	7.14939e-09	-2.07115e-10	-0.996335
1830566	chr1:1830566:A:T	1.40485e-08	1.04415	-1.365
1830575	chr1:1830575:T:C	4.15387e-09	-0.953101	-0.586221
1830735	chr1:1830735:C:T	6.63419e-09	-2.07115e-10	-1.07113
1831000	chr1:1831000:C:T	4.84803e-09	-2.07115e-10	-1.38479
1831078	chr1:1831078:C:T	6.27488e-09	-2.07115e-10	-1.12681
1831318	chr1:1831318:C:T	9.79104e-10	-1.85426	-1.13022
1831337	chr1:1831337:T:C	5.98783e-09	-2.07115e-10	-1.17363
1831367	chr1:1831367:T:C	6.24891e-09	-2.07115e-10	-1.13096
1832257	chr1:1832257:C:T	5.68486e-09	-2.07115e-10	-1.22556
1832335	chr1:1832335:G:A	1.20673e-09	-1.57957	-1.19588
1832934	chr1:1832934:AC:A	5.09632e-09	-2.07115e-10	-1.33484
1833388	chr1:1833388:GAA:G	6.60009e-09	-2.07115e-10	-1.07628
1833630	chr1:1833630:G:A	7.67382e-09	-2.07115e-10	-0.925548
1834453	chr1:1834453:C:A	5.30772e-09	-2.07115e-10	-1.2942
1834655	chr1:1834655:A:C	1.02995e-08	0.690439	-1.3217
1834814	chr1:1834814:G:A	5.82399e-09	-2.07115e-10	-1.20138
1835417	chr1:1835417:A:G	3.54598e-09	-1.69755	-3.77007e-10
1835833	chr1:1835833:G:A	5.58867e-09	-2.07115e-10	-1.24262
1836016	chr1:1836016:G:C	5.03003e-09	-2.07115e-10	-1.34794
1836126	chr1:1836126:C:A	7.78659e-10	-1.86737	-1.34618
1837434	chr1:1837434:T:C	6.2138e-09	-2.07115e-10	-1.13659
1837455	chr1:1837455:C:T	7.25232e-09	0.365936	-1.34798
1837733	chr1:1837733:C:T	5.53881e-09	-2.07115e-10	-1.25158
1837911	chr1:1837911:C:T	1.19466e-08	-2.07115e-10	-0.482915
1838388	chr1:1838388:A:C	6.69242e-09	-2.07115e-10	-1.06239
1838543	chr1:1838543:C:T	1.20904e-08	-2.07115e-10	-0.470955
1839260	chr1:1839260:G:A	6.09642e-09	-2.07115e-10	-1.15566
1839298	chr1:1839298:A:G	6.02463e-09	-2.07115e-10	-1.16751
1839508	chr1:1839508:C:T	5.79876e-09	-2.07115e-10	-1.20572
1839519	chr1:1839519:A:G	5.88632e-09	-2.07115e-10	-1.19073
1839663	chr1:1839663:A:G	5.53551e-09	-2.07115e-10	-1.25218
1839845	chr1:1839845:A:T	5.89435e-09	-2.07115e-10	-1.18937
1840287	chr1:1840287:G:T	1.48919e-08	-2.07115e-10	-0.262542
1840459	chr1:1840459:C:T	5.14683e-09	-2.07115e-10	-1.32498
1840971	chr1:1840971:A:G	6.02861e-09	-2.07115e-10	-1.16685
1841296	chr1:1841296:T:C	1.85808e-09	-1.06453	-1.27929
1841995	chr1:1841995:T:C	4.89757e-09	-2.07115e-10	-1.37462
1842237	chr1:1842237:T:C	1.10012e-08	0.764091	-1.32945
1842333	chr1:1842333:G:A	1.19087e-08	0.894566	-1.38066
1842403	chr1:1842403:C:A	9.87956e-10	-1.70939	-1.26609
1842553	chr1:1842553:A:G	6.19322e-09	-2.07115e-10	-1.13991
1843691	chr1:1843691:C:G	5.06211e-09	-2.07115e-10	-1.34158
1843736	chr1:1843736:A:G	9.74101e-09	-1.67738	0.990367
1843766	chr1:1843766:A:G	4.695e-08	-2.07115e-10	0.88572
1843986	chr1:1843986:G:C	6.12755e-09	-2.07115e-10	-1.15057
1844830	chr1:1844830:C:A	1.0766e-09	-1.53799	-1.35156
1844881	chr1:1844881:G:A	5.57481e-09	-2.07115e-10	-1.24511
1844896	chr1:1844896:C:T	8.96347e-10	-1.79587	-1.27692
1845446	chr1:1845446:G:A	6.19293e-09	-2.07115e-10	-1.13995
1845638	chr1:1845638:T:C	3.88729e-09	-1.60565	-3.77007e-10
1847030	chr1:1847030:A:G	8.06835e-10	-1.8331	-1.3449
1847597	chr1:1847597:T:C	1.99434e-09	-0.999186	-1.27386
1847737	chr1:1847737:G:A	6.47338e-09	-2.07115e-10	-1.09566
1847829	chr1:1847829:A:T	5.61583e-09	-2.07115e-10	-1.23777
1848388	chr1:1848388:T:G	5.32184e-09	-2.07115e-10	-1.29154
1848827	chr1:1848827:T:C	5.00962e-09	-2.07115e-10	-1.352
1849439	chr1:1849439:T:C	2.19482e-09	-0.996328	-1.18093
1849555	chr1:1849555:G:A	6.03633e-09	-2.07115e-10	-1.16557
1849781	chr1:1849781:T:C	5.82888e-09	-0.300843	-0.899694
1850866	chr1:1850866:C:G	5.92887e-09	-2.07115e-10	-1.18353
1851762	chr1:1851762:G:A	8.03547e-09	0.439846	-1.31934
1851781	chr1:1851781:C:T	6.5939e-09	-2.07115e-10	-1.07722
1851793	chr1:1851793:C:T	3.36054e-09	-1.75126	-3.77007e-10
1852137	chr1:1852137:A:ATATATAAAAAAACGTTGAATATATAAAAAGAGAT	6.34382e-09	-2.07115e-10	-1.11588
1852145	chr1:1852145:G:A	9.56947e-09	0.660365	-1.36515
1852156	chr1:1852156:C:T	6.16045e-09	-2.07115e-10	-1.14521
1852251	chr1:1852251:C:T	6.48152e-09	-2.07115e-10	-1.09441
1852255	chr1:1852255:A:G	6.19827e-09	-2.07115e-10	-1.13909
1852289	chr1:1852289:C:T	8.32738e-09	-2.07115e-10	-0.843813
1852427	chr1:1852427:T:C	6.05868e-09	-2.07115e-10	-1.16187
1853906	chr1:1853906:T:C	6.72819e-09	-2.07115e-10	-1.05706
1854733	chr1:1854733:G:A	4.99125e-09	-2.07115e-10	-1.35568
1854876	chr1:1854876:T:C	6.02027e-09	-2.07115e-10	-1.16823
1854898	chr1:1854898:C:T	3.06278e-09	-1.84404	-3.77007e-10
1855138	chr1:1855138:A:G	5.64497e-09	-2.07115e-10	-1.2326
1855245	chr1:1855245:G:A	4.83383e-09	-0.636655	-0.751067
1856295	chr1:1856295:T:G	5.07661e-09	-2.07115e-10	-1.33872
1856365	chr1:1856365:C:G	2.28845e-09	-1.79863	-0.336858
1857246	chr1:1857246:T:TAA	4.14675e-09	-0.780951	-0.760087
1857250	chr1:1857250:C:G	4.21247e-09	-0.765226	-0.760087
1858249	chr1:1858249:A:C	6.06712e-09	-2.07115e-10	-1.16048
1859783	chr1:1859783:G:A	6.17335e-09	-2.07115e-10	-1.14312
1860776	chr1:1860776:C:T	8.39942e-10	-1.80436	-1.33343
1860967	chr1:1860967:G:A	5.90166e-09	-2.07115e-10	-1.18813
1861056	chr1:1861056:C:T	6.45231e-09	-2.07115e-10	-1.09892
1861632	chr1:1861632:A:G	1.89931e-09	-1.1483	-1.17357
1861672	chr1:1861672:A:G	2.14818e-09	-1.02745	-1.17129
1862082	chr1:1862082:T:C	6.02765e-09	-2.07115e-10	-1.16701
1862093	chr1:1862093:A:C	4.98776e-09	-2.07115e-10	-1.35638
1862189	chr1:1862189:T:G	6.59507e-09	-2.07115e-10	-1.07704
1862283	chr1:1862283:T:C	8.15123e-09	-2.07115e-10	-0.865193
1862347	chr1:1862347:A:C	2.25799e-09	-1.12066	-1.02823
1862405	chr1:1862405:C:T	1.50388e-08	-2.07115e-10	-0.252731
1862457	chr1:1862457:C:T	4.88097e-09	-2.07115e-10	-1.37802
1863077	chr1:1863077:G:A	6.29218e-09	-2.07115e-10	-1.12405
1863692	chr1:1863692:T:G	5.96235e-09	-2.07115e-10	-1.1779
1863878	chr1:1863878:G:A	6.06891e-09	-2.07115e-10	-1.16018
1863887	chr1:1863887:T:C	1.55302e-08	-2.07115e-10	-0.220577
1864470	chr1:1864470:T:C	5.92682e-09	-2.07115e-10	-1.18388
1864985	chr1:1864985:A:G	6.08335e-09	-2.07115e-10	-1.15781
1865177	chr1:1865177:G:A	6.337e-09	-0.195088	-0.92187
1865353	chr1:1865353:G:A	1.2021e-08	-2.07115e-10	-0.476706
1865901	chr1:1865901:T:G	1.24224e-08	-2.07115e-10	-0.44386
1866132	chr1:1866132:G:A	5.95754e-09	-2.07115e-10	-1.17871
1866508	chr1:1866508:A:G	8.32849e-10	-1.83208	-1.31419
1867128	chr1:1867128:A:G	6.01741e-09	-2.07115e-10	-1.16871
1868446	chr1:1868446:A:C	5.94783e-09	-2.07115e-10	-1.18034
1868514	chr1:1868514:T:C	6.20384e-09	-1.58243	0.44424
1868864	chr1:1868864:T:C	5.30337e-09	-2.07115e-10	-1.29502
1869545	chr1:1869545:G:A	1.29334e-08	-2.07115e-10	-0.403549
1869595	chr1:1869595:G:A	7.86774e-09	0.389991	-1.29058
1870050	chr1:1870050:G:A	3.2657e-08	-2.07115e-10	0.522697
1870606	chr1:1870606:T:A	3.48041e-09	-1.71621	-3.77007e-10
1870766	chr1:1870766:C:T	4.65795e-09	-1.42479	-3.77007e-10
1871226	chr1:1871226:G:A	5.19997e-09	-2.07115e-10	-1.31471
1872863	chr1:1872863:C:T	1.76874e-09	-1.33285	-1.06025
1872987	chr1:1872987:C:T	5.94776e-09	-2.07115e-10	-1.18035
1873340	chr1:1873340:T:C	6.04912e-09	-2.07115e-10	-1.16345
1873952	chr1:1873952:G:A	1.72554e-08	1.21258	-1.32782
1874335	chr1:1874335:T:C	4.85187e-09	-2.07115e-10	-1.384
1874856	chr1:1874856:C:T	6.06633e-09	-2.07115e-10	-1.16061
1874867	chr1:1874867:A:G	2.23841e-09	-1.13341	-1.02418
1875008	chr1:1875008:G:A	3.87222e-09	-1.60954	-3.77007e-10
1875038	chr1:1875038:C:T	6.40163e-09	-2.07115e-10	-1.10681
1875267	chr1:1875267:C:A	5.2166e-09	-2.07115e-10	-1.31152
1875883	chr1:1875883:C:T	5.95681e-09	-2.07115e-10	-1.17883
1875889	chr1:1875889:T:C	5.42984e-09	-2.07115e-10	-1.27145
1876539	chr1:1876539:G:A	6.42596e-09	-2.07115e-10	-1.10302
1877315	chr1:1877315:A:AT	4.92534e-09	-2.07115e-10	-1.36897
1877465	chr1:1877465:T:A	1.38964e-08	-2.07115e-10	-0.331732
1877684	chr1:1877684:G:T	6.2073e-09	-2.07115e-10	-1.13764
1878070	chr1:1878070:C:T	1.08448e-08	0.709468	-1.28914
1878651	chr1:1878651:C:T	1.73973e-08	1.2239	-1.33095
1879344	chr1:1879344:C:A	5.56254e-09	-2.07115e-10	-1.24731
1879567	chr1:1879567:T:C	8.19241e-10	-1.8493	-1.31344
1879682	chr1:1879682:G:A	2.0041e-08	1.40132	-1.36691
1880191	chr1:1880191:C:A	5.14751e-09	-2.07115e-10	-1.32485
1880503	chr1:1880503:G:A	5.09544e-09	-2.07115e-10	-1.33502
1880926	chr1:1880926:CA:C	2.56016e-09	-0.94434	-1.07895
1881249	chr1:1881249:A:G	8.40583e-10	-1.84909	-1.28793
1881389	chr1:1881389:G:A	2.57607e-09	-0.901758	-1.11534
1881657	chr1:1881657:C:T	3.40724e-09	-1.73746	-3.77007e-10
1881798	chr1:1881798:C:T	1.06964e-08	-0.4082	-0.185257
1881984	chr1:1881984:T:C	8.22624e-09	-2.07115e-10	-0.856034
1882554	chr1:1882554:G:A	5.21445e-09	-1.31193	-3.77007e-10
1882556	chr1:1882556:C:T	6.85273e-09	-2.07115e-10	-1.03872
1882689	chr1:1882689:G:A	6.84752e-09	-2.07115e-10	-1.03948
1882915	chr1:1882915:C:T	1.18072e-08	-0.392089	-0.102562
1883911	chr1:1883911:T:A	6.17969e-09	-2.07115e-10	-1.14209
1884183	chr1:1884183:G:A	8.89517e-09	0.527517	-1.30537
1884306	chr1:1884306:G:A	5.13809e-09	-2.07115e-10	-1.32668
1884611	chr1:1884611:C:G	5.95393e-09	-2.07115e-10	-1.17931
1885174	chr1:1885174:A:T	5.26301e-09	-2.07115e-10	-1.30266
1885296	chr1:1885296:T:C	5.65489e-09	-2.07115e-10	-1.23084
1885339	chr1:1885339:G:A	6.4661e-09	-2.07115e-10	-1.09679
1885588	chr1:1885588:G:A	8.33154e-09	-2.07115e-10	-0.843315
1885731	chr1:1885731:G:A	2.09333e-09	-1.03877	-1.18583
1886690	chr1:1886690:A:C	1.03931e-08	-0.464558	-0.157665
1886764	chr1:1886764:T:C	6.8117e-09	-2.07115e-10	-1.04472
1886800	chr1:1886800:G:A	8.47193e-10	-1.83586	-1.29333
1886807	chr1:1886807:G:A	4.90954e-09	-2.07115e-10	-1.37218
1886830	chr1:1886830:T:A	5.9762e-09	-2.07115e-10	-1.17558
1886852	chr1:1886852:C:T	7.65927e-09	-2.07115e-10	-0.927446
1887059	chr1:1887059:G:A	3.96468e-09	-1.58594	-3.77007e-10
1887257	chr1:1887257:C:T	3.00592e-09	-1.86278	-3.77007e-10
1887361	chr1:1887361:T:C	8.18985e-09	-2.07115e-10	-0.860467
1888656	chr1:1888656:G:A	4.90981e-09	-2.07115e-10	-1.37213
1888667	chr1:1888667:A:C	1.15252e-08	0.687807	-1.20664
1889227	chr1:1889227:C:A	1.51519e-08	-0.245239	-3.77007e-10
1889256	chr1:1889256:CTTAA:C	8.15677e-10	-1.80813	-1.35897
1890472	chr1:1890472:C:G	1.52523e-09	-1.74994	-0.791277
1890770	chr1:1890770:C:T	8.88829e-09	0.516012	-1.29464
1892032	chr1:1892032:C:A	6.74899e-09	-2.07115e-10	-1.05397
1892370	chr1:1892370:G:A	7.5218e-09	-2.07115e-10	-0.945557
1892887	chr1:1892887:C:A	1.0209e-07	-2.07115e-10	1.66249
1893169	chr1:1893169:G:A	3.08073e-09	-1.8382	-3.77007e-10
1893259	chr1:1893259:C:T	6.11999e-09	-2.07115e-10	-1.1518
1895773	chr1:1895773:C:T	4.97472e-09	-2.07115e-10	-1.35899
1895817	chr1:1895817:T:C	5.7459e-09	-2.07115e-10	-1.21488
1895880	chr1:1895880:G:A	5.09218e-08	-2.07115e-10	0.966929
1896024	chr1:1896024:G:A	5.03606e-09	-2.07115e-10	-1.34674
1897049	chr1:1897049:T:C	4.99532e-09	-2.07115e-10	-1.35486
1897304	chr1:1897304:A:T	7.93672e-09	-2.07115e-10	-0.891863
1897325	chr1:1897325:G:A	9.05775e-09	0.26227	-1.02201
1897410	chr1:1897410:C:T	4.91818e-09	-2.07115e-10	-1.37042
1897537	chr1:1897537:C:T	1.09515e-08	-2.07115e-10	-0.569885
1897695	chr1:1897695:C:A	6.90228e-08	-2.07115e-10	1.27107
1897946	chr1:1897946:C:T	4.91168e-09	-2.07115e-10	-1.37175
1897985	chr1:1897985:C:G	2.53708e-09	-1.52978	-0.502562
1898043	chr1:1898043:T:C	2.7667e-09	-1.09688	-0.848828
1898612	chr1:1898612:CAT:C	3.56265e-09	-1.69286	-3.77007e-10
1898648	chr1:1898648:CACACACATAAGTTGGATAT:C	4.67869e-09	-1.7525	0.33215
1898894	chr1:1898894:G:C	1.12766e-07	-2.07115e-10	1.76195
1899360	chr1:1899360:C:T	7.2198e-09	-2.07115e-10	-0.986535
1899518	chr1:1899518:G:A	5.67981e-09	-2.07115e-10	-1.22644
1899573	chr1:1899573:C:T	8.59506e-10	-1.7895	-1.32526
1899739	chr1:1899739:AG:A	4.84303e-09	-2.07115e-10	-1.38582
1900161	chr1:1900161:G:A	7.63789e-09	-2.07115e-10	-0.930241
1900530	chr1:1900530:G:A	1.13097e-08	-2.07115e-10	-0.5377
1900629	chr1:1900629:T:C	6.03704e-09	-2.07115e-10	-1.16545
1900652	chr1:1900652:G:A	5.69568e-09	-2.07115e-10	-1.22365
1900918	chr1:1900918:G:A	8.9351e-09	0.239898	-1.01327
1901262	chr1:1901262:C:T	2.99209e-09	-1.86739	-3.77007e-10
1901386	chr1:1901386:C:A	8.58485e-10	-1.84565	-1.2703
1901774	chr1:1901774:G:A	3.05039e-09	-1.84809	-3.77007e-10
1901995	chr1:1901995:G:T	7.02932e-09	-2.07115e-10	-1.01327
1902043	chr1:1902043:G:A	4.98087e-09	-2.07115e-10	-1.35776
1902056	chr1:1902056:G:A	6.47584e-09	0.184008	-1.27929
1902292	chr1:1902292:G:T	5.61056e-09	-2.07115e-10	-1.23871
1902679	chr1:1902679:T:A	3.00497e-09	-1.8631	-3.77007e-10
1902919	chr1:1902919:A:G	7.00498e-09	-2.07115e-10	-1.01674
1903242	chr1:1903242:C:T	1.89233e-09	-1.09241	-1.23314
1903309	chr1:1903309:A:G	2.25937e-08	0.710802	-0.556494
1903577	chr1:1903577:C:T	6.28296e-09	-1.12552	-3.77007e-10
1903635	chr1:1903635:GC:G	4.83449e-09	-2.07115e-10	-1.38759
1905247	chr1:1905247:C:G	3.02179e-09	-0.678367	-1.17914
1905586	chr1:1905586:C:T	8.63765e-10	-1.83289	-1.27693
1905782	chr1:1905782:C:T	4.85794e-09	-2.07115e-10	-1.38275
1905935	chr1:1905935:G:A	5.87553e-09	-2.07115e-10	-1.19257
1906095	chr1:1906095:C:T	6.63921e-09	-2.07115e-10	-1.07037
1906537	chr1:1906537:G:A	5.72721e-09	-2.07115e-10	-1.21813
1906734	chr1:1906734:T:C	3.62794e-08	-2.07115e-10	0.627887
1906871	chr1:1906871:G:A	4.87464e-09	-2.07115e-10	-1.37932
1906935	chr1:1906935:C:T	2.00216e-09	-1.04822	-1.22092
1907620	chr1:1907620:A:G	3.31862e-08	-2.07115e-10	0.538773
1908063	chr1:1908063:G:A	5.97461e-09	-2.07115e-10	-1.17584
1908446	chr1:1908446:A:C	3.14509e-08	-2.07115e-10	0.485066
1908599	chr1:1908599:T:C	2.53953e-09	-0.701326	-1.33006
1908966	chr1:1908966:T:C	3.01026e-09	-1.86133	-3.77007e-10
1909167	chr1:1909167:G:A	1.47083e-09	-1.31253	-1.26501
1909630	chr1:1909630:GC:G	4.86998e-09	-2.07115e-10	-1.38027
1910289	chr1:1910289:C:T	2.6362e-09	-1.71413	-0.279896
1910364	chr1:1910364:T:G	5.1573e-09	-2.07115e-10	-1.32295
1910369	chr1:1910369:G:A	2.68831e-09	-1.7014	-0.273052
1910376	chr1:1910376:T:G	4.8446e-09	-2.07115e-10	-1.3855
1910480	chr1:1910480:G:A	2.63543e-09	-1.71177	-0.282548
1910543	chr1:1910543:C:T	1.60749e-08	-2.07115e-10	-0.186105
1910912	chr1:1910912:C:T	4.88977e-09	-2.07115e-10	-1.37622
1911192	chr1:1911192:C:T	4.88928e-09	-2.07115e-10	-1.37632
1911800	chr1:1911800:T:C	4.8356e-09	-2.07115e-10	-1.38736
1912607	chr1:1912607:C:T	1.48311e-09	-1.37209	-1.19713
1912908	chr1:1912908:G:A	3.44145e-09	-1.72747	-3.77007e-10
1913643	chr1:1913643:T:C	7.85526e-10	-1.86665	-1.33811
1913919	chr1:1913919:A:G	1.00149e-08	-2.07115e-10	-0.659288
1914345	chr1:1914345:C:T	8.29192e-10	-1.8083	-1.34237
1914404	chr1:1914404:C:T	6.20874e-09	-2.07115e-10	-1.1374
1914421	chr1:1914421:C:T	4.84931e-09	-2.07115e-10	-1.38453
1914634	chr1:1914634:G:T	1.17891e-09	-1.462	-1.33677
1914918	chr1:1914918:G:A	8.26562e-10	-1.81842	-1.33542
1915022	chr1:1915022:C:T	3.22538e-09	-0.443354	-1.34896
1915063	chr1:1915063:C:T	4.96148e-09	-2.07115e-10	-1.36166
1915143	chr1:1915143:A:G	8.65761e-10	-1.7943	-1.31321
1915271	chr1:1915271:G:C	6.30705e-09	-2.07115e-10	-1.12169
1915326	chr1:1915326:G:A	8.25892e-10	-1.7957	-1.35895
1915742	chr1:1915742:C:T	5.88834e-09	-2.07115e-10	-1.19039
1916092	chr1:1916092:C:T	2.70846e-09	-0.57991	-1.38707
1916217	chr1:1916217:C:T	8.11343e-10	-1.82424	-1.34819
1916421	chr1:1916421:G:A	4.90517e-09	-2.07115e-10	-1.37307
1916540	chr1:1916540:T:C	2.01555e-09	-0.883087	-1.37938
1916578	chr1:1916578:T:C	6.39768e-09	-2.07115e-10	-1.10743
1916689	chr1:1916689:A:G	1.11863e-08	-2.07115e-10	-0.54867
1916721	chr1:1916721:A:G	2.78346e-09	-0.555461	-1.38421
1916786	chr1:1916786:A:G	5.1379e-09	-2.07115e-10	-1.32672
1916804	chr1:1916804:T:C	5.21756e-09	-2.07115e-10	-1.31133
1916970	chr1:1916970:G:A	3.82387e-08	-2.07115e-10	0.680485
1917162	chr1:1917162:T:C	5.91922e-09	-2.07115e-10	-1.18516
1917295	chr1:1917295:A:G	4.4806e-09	-1.46361	-3.77007e-10
1917393	chr1:1917393:A:AAC	2.73028e-09	-0.571186	-1.38777
1918090	chr1:1918090:A:G	8.46764e-10	-1.76555	-1.36414
1918091	chr1:1918091:T:C	2.64122e-09	-0.623188	-1.36893
1918305	chr1:1918305:G:A	3.02575e-09	-0.469817	-1.38639
1918311	chr1:1918311:G:A	6.89957e-09	-2.07115e-10	-1.0319
1918484	chr1:1918484:C:A	7.64926e-10	-1.84653	-1.38481
1918697	chr1:1918697:C:T	3.60721e-09	-0.483488	-1.19694
1918755	chr1:1918755:C:G	5.89501e-09	-2.07115e-10	-1.18926
1918989	chr1:1918989:A:G	1.47527e-09	-1.29337	-1.28115
1919475	chr1:1919475:A:G	2.8379e-09	-0.536555	-1.38374
1919535	chr1:1919535:G:T	4.83473e-09	-2.07115e-10	-1.38754
1919746	chr1:1919746:G:T	3.27495e-09	-0.472103	-1.30496
1919749	chr1:1919749:A:G	3.21172e-09	-0.481557	-1.315
1920497	chr1:1920497:C:A	8.83919e-10	-1.75121	-1.33554
1920695	chr1:1920695:A:G	9.07579e-10	-1.77071	-1.28962
1920784	chr1:1920784:C:T	4.3237e-08	-2.07115e-10	0.803333
1921333	chr1:1921333:C:T	8.53592e-10	-1.73467	-1.38699
1921745	chr1:1921745:T:C	1.19132e-09	-1.41157	-1.37673
1921849	chr1:1921849:G:T	2.55939e-09	-0.717987	-1.3056
1921945	chr1:1921945:G:A	2.1564e-09	-0.831062	-1.36386
1921955	chr1:1921955:T:C	3.3659e-09	-0.364736	-1.38493
1922424	chr1:1922424:T:C	4.65722e-09	-0.0755204	-1.34942
1922482	chr1:1922482:T:C	3.25789e-09	-0.4697	-1.31258
1922517	chr1:1922517:G:A	9.06934e-08	-2.07115e-10	1.54412
1922670	chr1:1922670:A:G	1.8629e-09	-1.14717	-1.19405
1922882	chr1:1922882:A:G	8.28336e-10	-1.78368	-1.36802
1923107	chr1:1923107:C:T	3.45086e-09	-0.484785	-1.23996
1923140	chr1:1923140:A:G	6.57956e-09	-2.07115e-10	-1.07939
1923278	chr1:1923278:C:T	3.82152e-09	-0.494069	-1.12865
1923880	chr1:1923880:C:T	2.67728e-09	-0.889801	-1.08876
1923904	chr1:1923904:G:A	1.03782e-08	-2.07115e-10	-0.623651
1924011	chr1:1924011:A:G	9.06752e-10	-1.84384	-1.21741
1924650	chr1:1924650:G:A	1.22119e-07	-2.07115e-10	1.84164
1924659	chr1:1924659:C:T	3.89471e-09	-0.329799	-1.27394
1924788	chr1:1924788:C:T	8.36723e-10	-1.81995	-1.32168
1924931	chr1:1924931:G:A	3.24833e-09	-0.409185	-1.37604
1925112	chr1:1925112:G:A	7.36871e-09	-2.07115e-10	-0.96612
1925261	chr1:1925261:C:T	4.83608e-09	-2.07115e-10	-1.38726
1925478	chr1:1925478:G:A	7.6248e-09	-2.07115e-10	-0.931957
1925601	chr1:1925601:G:A	1.06361e-07	-2.07115e-10	1.70347
1925663	chr1:1925663:A:G	3.30396e-09	-0.464785	-1.30346
1926326	chr1:1926326:G:A	6.17639e-09	-2.07115e-10	-1.14263
1926457	chr1:1926457:G:A	4.85447e-09	-2.07115e-10	-1.38346
1926632	chr1:1926632:G:T	3.4898e-09	-0.436146	-1.27737
1926661	chr1:1926661:C:T	6.22759e-09	-2.07115e-10	-1.13437
1926722	chr1:1926722:C:T	3.96753e-09	-0.373715	-1.2115
1926870	chr1:1926870:T:C	9.94412e-10	-1.60461	-1.36435
1927379	chr1:1927379:C:T	7.22725e-09	-2.07115e-10	-0.985504
1927568	chr1:1927568:C:G	5.45831e-09	-2.07115e-10	-1.26622
1927692	chr1:1927692:C:T	2.75861e-09	-0.581342	-1.36729
1927737	chr1:1927737:T:C	3.32457e-09	-0.460236	-1.30179
1927840	chr1:1927840:G:A	7.59615e-09	-2.07115e-10	-0.93572
1927857	chr1:1927857:T:C	8.24832e-10	-1.79579	-1.36015
1928017	chr1:1928017:C:G	4.87846e-09	-2.07115e-10	-1.37853
1928574	chr1:1928574:C:T	4.94428e-09	-2.07115e-10	-1.36513
1928648	chr1:1928648:C:T	1.78737e-09	-1.18391	-1.1987
1928702	chr1:1928702:C:T	4.5617e-09	-0.325314	-1.12035
1929227	chr1:1929227:C:T	5.0734e-09	-2.07115e-10	-1.33935
1929558	chr1:1929558:G:A	3.29281e-09	-0.402376	-1.36925
1929713	chr1:1929713:G:A	4.79459e-09	-0.483414	-0.91246
1929765	chr1:1929765:G:A	1.06535e-08	-2.07115e-10	-0.597478
1929783	chr1:1929783:G:A	6.25918e-09	-2.07115e-10	-1.12931
1929904	chr1:1929904:C:T	8.23629e-10	-1.84354	-1.31386
1929937	chr1:1929937:C:T	3.35459e-09	-0.451969	-1.30106
1929974	chr1:1929974:G:C	5.33039e-09	-2.07115e-10	-1.28994
1930002	chr1:1930002:T:C	3.21248e-09	-0.413884	-1.38244
1930142	chr1:1930142:C:A	2.99822e-09	-1.86534	-3.77007e-10
1930143	chr1:1930143:C:T	8.99564e-10	-1.83445	-1.23476
1930377	chr1:1930377:G:A	1.01628e-08	-2.07115e-10	-0.644633
1930890	chr1:1930890:T:A	6.01399e-09	-2.07115e-10	-1.16927
1931474	chr1:1931474:C:T	6.51983e-09	-2.07115e-10	-1.08851
1931519	chr1:1931519:A:G	7.92002e-10	-1.86485	-1.3317
1931618	chr1:1931618:T:TC	7.25417e-09	-2.07115e-10	-0.981786
1932213	chr1:1932213:G:A	4.83394e-09	-2.07115e-10	-1.3877
1932224	chr1:1932224:G:A	4.83462e-09	-2.07115e-10	-1.38756
1932321	chr1:1932321:C:T	5.36709e-09	-2.07115e-10	-1.28308
1932686	chr1:1932686:C:T	5.73764e-09	-2.07115e-10	-1.21631
1933034	chr1:1933034:C:T	1.01087e-08	-2.07115e-10	-0.649965
1933087	chr1:1933087:C:T	1.39779e-09	-1.30632	-1.32216
1933640	chr1:1933640:C:T	2.36358e-09	-0.768362	-1.33483
1933825	chr1:1933825:G:C	5.80695e-09	-2.07115e-10	-1.20431
1933859	chr1:1933859:A:G	1.65846e-09	-1.19304	-1.26443
1933939	chr1:1933939:G:C	6.3103e-09	-2.07115e-10	-1.12118
1935938	chr1:1935938:T:C	1.53072e-09	-1.34264	-1.19499
1935987	chr1:1935987:G:A	1.09891e-09	-1.71776	-1.15128
1936165	chr1:1936165:C:T	7.44553e-09	-2.07115e-10	-0.955749
1937046	chr1:1937046:G:A	1.18516e-09	-1.65209	-1.1414
1937229	chr1:1937229:G:A	5.7174e-09	-2.07115e-10	-1.21985
1937273	chr1:1937273:T:C	2.3784e-09	-1.05489	-1.04204
1937802	chr1:1937802:G:T	9.05237e-10	-1.71767	-1.34525
1938259	chr1:1938259:A:G	7.94364e-09	-2.07115e-10	-0.890991
1938279	chr1:1938279:A:G	5.47603e-09	-2.07115e-10	-1.26298
1938467	chr1:1938467:C:T	6.55721e-09	-0.369652	-0.713146
1938830	chr1:1938830:C:T	3.12524e-09	-1.82385	-3.77007e-10
1939096	chr1:1939096:G:A	6.55436e-09	-2.07115e-10	-1.08323
1939898	chr1:1939898:G:A	3.17512e-09	-0.421795	-1.38622
1939924	chr1:1939924:T:C	4.87228e-09	-2.07115e-10	-1.3798
1939978	chr1:1939978:T:C	8.0291e-10	-1.85618	-1.32669
1940066	chr1:1940066:CAT:C	3.19159e-08	-2.07115e-10	0.499742
1940077	chr1:1940077:ATGCAGG:A	1.08783e-07	-2.07115e-10	1.72599
1940540	chr1:1940540:G:A	2.03073e-09	-1.02025	-1.23472
1941139	chr1:1941139:T:G	1.2348e-08	-2.07115e-10	-0.449867
1942014	chr1:1942014:G:A	1.70037e-09	-1.20226	-1.23026
1942075	chr1:1942075:A:G	1.61604e-09	-1.21866	-1.26473
1942086	chr1:1942086:T:C	1.63352e-09	-1.20299	-1.26964
1942186	chr1:1942186:G:A	4.83655e-09	-0.250919	-1.13624
1942258	chr1:1942258:G:A	1.60265e-09	-1.2242	-1.2675
1942404	chr1:1942404:A:G	8.18044e-09	-2.07115e-10	-0.861617
1942422	chr1:1942422:C:T	4.84051e-09	-2.07115e-10	-1.38634
1942516	chr1:1942516:G:C	7.9166e-09	-0.894401	-3.77007e-10
1942675	chr1:1942675:C:G	8.9882e-09	-2.07115e-10	-0.76745
1942786	chr1:1942786:G:T	5.31953e-09	-2.07115e-10	-1.29198
1942887	chr1:1942887:C:G	9.4393e-10	-1.77643	-1.24464
1943014	chr1:1943014:AC:A	4.83888e-09	-2.07115e-10	-1.38668
1943076	chr1:1943076:G:A	5.54278e-09	-2.07115e-10	-1.25087
1943142	chr1:1943142:A:G	7.58873e-10	-1.86252	-1.37676
1943398	chr1:1943398:A:G	1.90107e-09	-1.38608	-0.934867
1943520	chr1:1943520:C:T	4.86394e-09	-2.07115e-10	-1.38151
1943535	chr1:1943535:G:A	7.01666e-09	-2.07115e-10	-1.01508
1943661	chr1:1943661:C:A	1.11902e-08	-2.07115e-10	-0.548324
1943706	chr1:1943706:C:T	7.57316e-10	-1.85704	-1.3843
1943828	chr1:1943828:A:G	7.57086e-10	-1.85618	-1.38546
1943966	chr1:1943966:T:C	4.83902e-09	-2.07115e-10	-1.38665
1943993	chr1:1943993:C:A	4.20353e-09	-0.185661	-1.34178
1944091	chr1:1944091:G:C	8.82314e-10	-1.70219	-1.38638
1944200	chr1:1944200:C:T	1.36584e-08	-2.07115e-10	-0.34901
1944419	chr1:1944419:C:G	8.54091e-10	-1.74569	-1.37539
1944420	chr1:1944420:A:G	8.67187e-10	-1.81655	-1.28932
1944520	chr1:1944520:T:C	3.20962e-08	-2.07115e-10	0.505375
1944576	chr1:1944576:C:T	4.85491e-09	-2.07115e-10	-1.38337
1945700	chr1:1945700:C:T	5.92253e-09	-2.07115e-10	-1.1846
1945799	chr1:1945799:T:G	1.06477e-09	-1.82105	-1.07955
1945913	chr1:1945913:T:C	7.7125e-10	-1.84597	-1.37714
1946464	chr1:1946464:G:A	9.87584e-09	-2.07115e-10	-0.673272
1946712	chr1:1946712:C:T	1.03193e-08	-2.07115e-10	-0.629342
1946892	chr1:1946892:A:G	6.90553e-09	-2.07115e-10	-1.03104
1946895	chr1:1946895:A:G	6.89356e-09	-2.07115e-10	-1.03277
1947114	chr1:1947114:GC:G	1.62343e-08	-2.07115e-10	-0.176237
1947189	chr1:1947189:C:T	9.33002e-10	-1.65138	-1.38133
1947223	chr1:1947223:G:A	5.50724e-09	-2.07115e-10	-1.2573
1947648	chr1:1947648:G:A	1.02085e-08	0.666959	-1.3071
1947803	chr1:1947803:A:G	5.63304e-09	-2.07115e-10	-1.23471
1948029	chr1:1948029:T:C	3.00807e-09	-1.86206	-3.77007e-10
1948515	chr1:1948515:C:T	5.91723e-09	-1.64072	0.45523
1948519	chr1:1948519:T:C	8.86808e-09	-1.5962	0.815295
1948733	chr1:1948733:T:C	7.85426e-08	-2.07115e-10	1.40028
1948746	chr1:1948746:G:A	1.0566e-08	-2.07115e-10	-0.605721
1949305	chr1:1949305:C:T	8.2426e-10	-1.7783	-1.37833
1949564	chr1:1949564:T:TG	9.95263e-10	-1.7467	-1.22141
1949580	chr1:1949580:T:G	8.31067e-10	-1.83262	-1.31579
1949631	chr1:1949631:G:A	8.33745e-10	-1.82772	-1.31747
1949646	chr1:1949646:A:G	8.41742e-10	-1.83934	-1.2963
1949783	chr1:1949783:T:C	8.58986e-09	-2.07115e-10	-0.81278
1950139	chr1:1950139:G:A	6.35595e-09	-2.07115e-10	-1.11397
1950299	chr1:1950299:A:G	5.81988e-09	-2.07115e-10	-1.20208
1950455	chr1:1950455:T:C	8.33087e-09	-2.07115e-10	-0.843395
1950531	chr1:1950531:G:A	4.02793e-08	-2.07115e-10	0.732474
1950557	chr1:1950557:C:G	8.2918e-10	-1.77252	-1.37816
1950629	chr1:1950629:C:T	5.03756e-09	-2.07115e-10	-1.34644
1950630	chr1:1950630:G:A	5.68718e-09	-2.07115e-10	-1.22515
1950848	chr1:1950848:A:G	9.75381e-10	-1.71702	-1.27127
1950913	chr1:1950913:T:C	6.23936e-09	-2.07115e-10	-1.13248
1950987	chr1:1950987:A:G	3.6097e-08	-2.07115e-10	0.622847
1951041	chr1:1951041:C:T	8.11952e-10	-1.81157	-1.3601
1951106	chr1:1951106:G:A	5.35302e-09	-1.58246	0.29676
1951351	chr1:1951351:C:T	5.97709e-09	-2.07115e-10	-1.17543
1951498	chr1:1951498:C:T	3.72543e-09	-0.275159	-1.37302
1951510	chr1:1951510:A:G	1.01595e-09	-1.70259	-1.24494
1951603	chr1:1951603:T:G	5.06077e-09	-2.07115e-10	-1.34184
1951642	chr1:1951642:C:T	3.57387e-09	-0.33148	-1.35823
1951865	chr1:1951865:G:GT	1.26048e-09	-1.48849	-1.24338
1951920	chr1:1951920:A:G	1.02975e-09	-1.65919	-1.27485
1952011	chr1:1952011:C:T	9.71728e-10	-1.86446	-1.12758
1952064	chr1:1952064:G:A	5.21179e-09	-1.5896	0.277157
1952233	chr1:1952233:G:A	9.85664e-10	-1.8163	-1.1615
1952346	chr1:1952346:T:C	8.06966e-10	-1.81164	-1.3662
1952972	chr1:1952972:A:T	1.01124e-08	-2.07115e-10	-0.649601
1953441	chr1:1953441:G:A	8.88342e-10	-1.84778	-1.23398
1953838	chr1:1953838:T:C	5.22349e-09	-2.07115e-10	-1.3102
1954330	chr1:1954330:G:A	8.78225e-10	-1.85112	-1.24209
1954676	chr1:1954676:C:G	8.98906e-10	-1.85005	-1.21989
1954716	chr1:1954716:G:A	3.12835e-08	-2.07115e-10	0.479728
1954765	chr1:1954765:A:AGAGT	2.80821e-09	-0.597265	-1.33355
1954805	chr1:1954805:T:C	5.72443e-09	-2.07115e-10	-1.21862
1954812	chr1:1954812:T:C	9.30947e-09	-2.07115e-10	-0.73233
1954913	chr1:1954913:C:T	4.94707e-09	-2.07115e-10	-1.36457
1954946	chr1:1954946:T:C	1.10192e-09	-1.73888	-1.12743
1955068	chr1:1955068:ACACCGGAAGTGC:A	1.99514e-09	-0.961021	-1.31163
1955420	chr1:1955420:C:T	3.23372e-09	-0.786639	-1.00309
1955424	chr1:1955424:T:C	7.80191e-10	-1.83947	-1.37211
1955580	chr1:1955580:A:G	1.61312e-09	-1.79334	-0.691856
1955672	chr1:1955672:GC:G	2.83434e-09	-0.578501	-1.34305
1955806	chr1:1955806:G:A	4.36438e-09	-0.30109	-1.1888
1955861	chr1:1955861:G:A	6.79529e-09	-2.07115e-10	-1.04713
1956048	chr1:1956048:A:G	9.46118e-07	-2.07115e-10	3.88901
1956521	chr1:1956521:A:C	9.15437e-09	-2.07115e-10	-0.749132
1956538	chr1:1956538:G:A	9.54668e-07	-2.07115e-10	3.898
1956585	chr1:1956585:C:G	9.54668e-07	-2.07115e-10	3.898
1956798	chr1:1956798:T:C	9.54668e-07	-2.07115e-10	3.898
1956891	chr1:1956891:C:T	2.90335e-09	-0.515982	-1.38152
1956892	chr1:1956892:G:A	4.84705e-09	-2.07115e-10	-1.38499
1956893	chr1:1956893:C:T	1.30655e-06	-2.07115e-10	4.21178
1957014	chr1:1957014:G:A	2.74534e-09	-0.565625	-1.38783
1957101	chr1:1957101:G:C	5.26954e-09	-2.07115e-10	-1.30142
1957108	chr1:1957108:T:C	9.54668e-07	-2.07115e-10	3.898
1957215	chr1:1957215:T:C	9.24264e-07	-2.07115e-10	3.86564
1957243	chr1:1957243:T:C	1.0613e-09	-1.75887	-1.145
1957586	chr1:1957586:A:G	8.23707e-10	-1.785	-1.3723
1957636	chr1:1957636:C:T	2.79666e-09	-0.547482	-1.38745
1957688	chr1:1957688:C:T	1.12563e-08	-2.07115e-10	-0.54243
1957760	chr1:1957760:T:C	1.05698e-09	-1.76265	-1.1453
1957881	chr1:1957881:GA:G	9.54668e-07	-2.07115e-10	3.898
1957883	chr1:1957883:GGA:G	9.54668e-07	-2.07115e-10	3.898
1957890	chr1:1957890:G:T	9.54668e-07	-2.07115e-10	3.898
1958101	chr1:1958101:T:C	9.55551e-07	-2.07115e-10	3.89893
1958114	chr1:1958114:G:A	9.90376e-07	-2.07115e-10	3.93472
1958353	chr1:1958353:A:T	1.0523e-09	-1.69672	-1.21566
1958459	chr1:1958459:T:C	8.08661e-07	-2.07115e-10	3.73202
1958470	chr1:1958470:G:A	9.74507e-07	-2.07115e-10	3.91857
1958516	chr1:1958516:G:A	1.01898e-06	-2.07115e-10	3.96319
1958543	chr1:1958543:G:T	5.24672e-09	-2.07115e-10	-1.30576
1958850	chr1:1958850:A:G	7.36724e-07	-2.07115e-10	3.63885
1958853	chr1:1958853:C:T	9.10165e-07	-2.07115e-10	3.85026
1959165	chr1:1959165:C:T	2.3528e-08	-2.07115e-10	0.19483
1959317	chr1:1959317:C:T	3.90714e-07	-2.07115e-10	3.00461
1959503	chr1:1959503:C:T	5.02355e-09	-2.07115e-10	-1.34923
1959595	chr1:1959595:C:T	7.84054e-10	-1.84696	-1.35968
1959824	chr1:1959824:A:T	5.25993e-09	-2.07115e-10	-1.30324
1959855	chr1:1959855:A:G	5.01418e-09	-2.07115e-10	-1.35109
1959955	chr1:1959955:C:T	5.37644e-09	-2.07115e-10	-1.28134
1960038	chr1:1960038:A:G	1.36042e-09	-1.86078	-0.79479
1960047	chr1:1960047:A:G	1.84581e-07	-2.07115e-10	2.25472
1960609	chr1:1960609:G:C	1.05421e-09	-1.52593	-1.38464
1960886	chr1:1960886:T:C	5.61352e-09	-1.82229	0.584102
1961213	chr1:1961213:A:G	1.02047e-08	-2.07115e-10	-0.640516
1961216	chr1:1961216:G:C	5.18706e-09	-2.07115e-10	-1.3172
1961566	chr1:1961566:C:T	5.52905e-09	-2.07115e-10	-1.25335
1962845	chr1:1962845:T:C	1.74379e-09	-1.86021	-0.547094
1962899	chr1:1962899:A:C	1.56562e-09	-1.72882	-0.786263
1962906	chr1:1962906:G:A	5.47276e-09	-2.07115e-10	-1.26358
1963238	chr1:1963238:G:A	1.46645e-08	-0.277932	-3.77007e-10
1963269	chr1:1963269:G:A	4.86419e-09	-2.07115e-10	-1.38146
1963306	chr1:1963306:C:T	3.08506e-09	-1.61034	-0.226451
1963312	chr1:1963312:G:A	3.16307e-09	-1.61875	-0.193074
1963533	chr1:1963533:C:CA	8.26445e-10	-1.86243	-1.29156
1963619	chr1:1963619:C:A	8.87385e-10	-1.74722	-1.33562
1963655	chr1:1963655:T:C	4.86372e-09	-2.07115e-10	-1.38156
1964118	chr1:1964118:C:T	8.5812e-10	-1.84258	-1.27379
1964552	chr1:1964552:G:A	8.43543e-09	-2.07115e-10	-0.830922
1964580	chr1:1964580:A:G	8.95685e-09	-2.07115e-10	-0.770944
1964663	chr1:1964663:G:A	8.58031e-10	-1.86246	-1.25402
1964703	chr1:1964703:T:C	5.80553e-09	-2.07115e-10	-1.20455
1964746	chr1:1964746:T:C	8.66253e-10	-1.86097	-1.24597
1964750	chr1:1964750:G:A	5.27253e-09	-2.07115e-10	-1.30085
1964784	chr1:1964784:C:T	8.5834e-10	-1.86083	-1.25529
1964894	chr1:1964894:G:A	4.94091e-09	-2.07115e-10	-1.36581
1964940	chr1:1964940:C:T	4.99533e-09	-2.07115e-10	-1.35486
1964994	chr1:1964994:C:T	2.70231e-08	-2.07115e-10	0.333331
1965001	chr1:1965001:G:A	1.04143e-09	-1.86609	-1.05668
1965114	chr1:1965114:C:T	8.45504e-10	-1.80043	-1.33076
1965250	chr1:1965250:G:GA	1.37099e-09	-1.84987	-0.797961
1965567	chr1:1965567:C:T	2.59731e-09	-1.67772	-0.331166
1965660	chr1:1965660:G:A	7.79234e-09	-0.910221	-3.77007e-10
1965852	chr1:1965852:G:A	5.73347e-09	-2.07115e-10	-1.21704
1966030	chr1:1966030:A:G	8.59879e-10	-1.85922	-1.2551
1966152	chr1:1966152:C:T	8.48125e-10	-1.85949	-1.2686
1966299	chr1:1966299:G:A	4.86291e-09	-2.07115e-10	-1.38172
1966314	chr1:1966314:C:G	8.8865e-10	-1.85751	-1.2239
1966393	chr1:1966393:T:C	4.99648e-09	-2.07115e-10	-1.35463
1966450	chr1:1966450:G:C	5.87026e-09	-2.07115e-10	-1.19346
1966521	chr1:1966521:G:A	4.87315e-09	-2.07115e-10	-1.37962
1966606	chr1:1966606:G:A	7.72716e-10	-1.84961	-1.3716
1966616	chr1:1966616:G:A	5.79294e-09	-2.07115e-10	-1.20672
1966792	chr1:1966792:G:A	4.20862e-08	-2.07115e-10	0.776358
1966930	chr1:1966930:G:A	8.46379e-10	-1.86129	-1.26886
1967246	chr1:1967246:T:C	8.44491e-10	-1.85921	-1.27317
1967325	chr1:1967325:C:T	4.89361e-09	-2.07115e-10	-1.37543
1967340	chr1:1967340:C:A	8.61915e-10	-1.86571	-1.24625
1967389	chr1:1967389:T:C	8.53605e-10	-1.85664	-1.26501
1967420	chr1:1967420:G:A	8.81724e-10	-1.85022	-1.23902
1967495	chr1:1967495:T:C	8.60099e-10	-1.8549	-1.25917
1967536	chr1:1967536:G:A	8.61425e-10	-1.85845	-1.25408
1967583	chr1:1967583:G:A	6.04471e-09	-2.07115e-10	-1.16418
1968383	chr1:1968383:C:T	3.11713e-09	-1.82645	-3.77007e-10
1968422	chr1:1968422:C:T	8.69072e-10	-1.8529	-1.25079
1968585	chr1:1968585:TG:T	8.35585e-10	-1.85987	-1.28311
1968644	chr1:1968644:C:T	5.11908e-09	-2.07115e-10	-1.33039
1968869	chr1:1968869:T:C	2.85726e-08	-2.07115e-10	0.389084
1968900	chr1:1968900:A:G	8.45864e-10	-1.86509	-1.26567
1969006	chr1:1969006:C:T	1.0429e-09	-1.85007	-1.07128
1969015	chr1:1969015:A:G	7.80764e-10	-1.8265	-1.38434
1970506	chr1:1970506:T:A	1.42882e-09	-1.71286	-0.893646
1970786	chr1:1970786:G:A	4.83478e-09	-2.07115e-10	-1.38753
1970872	chr1:1970872:C:T	4.94226e-09	-2.07115e-10	-1.36554
1971042	chr1:1971042:C:T	4.86013e-09	-2.07115e-10	-1.3823
1971228	chr1:1971228:C:T	5.01189e-09	-2.07115e-10	-1.35155
1971236	chr1:1971236:C:T	5.80887e-09	-2.07115e-10	-1.20398
1971350	chr1:1971350:CAT:C	5.00051e-09	-2.07115e-10	-1.35382
1971386	chr1:1971386:CA:C	7.79919e-09	-2.07115e-10	-0.909343
1971829	chr1:1971829:C:T	1.01401e-08	-2.07115e-10	-0.646865
1971864	chr1:1971864:C:T	1.35256e-09	-1.29613	-1.36523
1971969	chr1:1971969:C:T	5.76865e-09	-2.07115e-10	-1.21092
1972741	chr1:1972741:G:A	5.64736e-09	-2.07115e-10	-1.23217
1973151	chr1:1973151:C:CT	6.19141e-09	-2.07115e-10	-1.1402
1973328	chr1:1973328:G:A	2.11076e-09	-1.02346	-1.19286
1973352	chr1:1973352:G:A	2.07569e-08	-2.07115e-10	0.0695145
1973391	chr1:1973391:G:A	7.76953e-08	1.38943	-3.77007e-10
1973867	chr1:1973867:C:A	7.6004e-10	-1.85422	-1.38352
1974117	chr1:1974117:C:T	9.96396e-09	-2.07115e-10	-0.664388
1974351	chr1:1974351:A:G	1.25135e-09	-1.6683	-1.07084
1974701	chr1:1974701:C:A	6.99145e-09	-2.07115e-10	-1.01867
1975149	chr1:1975149:T:G	1.07299e-08	-2.07115e-10	-0.590332
1975350	chr1:1975350:C:T	8.22931e-09	-0.85566	-3.77007e-10
1975657	chr1:1975657:A:G	9.47928e-10	-1.80746	-1.20938
1975785	chr1:1975785:C:T	8.67725e-10	-1.75943	-1.34581
1976300	chr1:1976300:C:T	1.02687e-08	-0.703545	0.0692798
1976454	chr1:1976454:C:T	6.01042e-09	-2.07115e-10	-1.16987
1976466	chr1:1976466:C:T	2.1341e-08	-2.07115e-10	0.0972686
1976573	chr1:1976573:T:C	1.89322e-09	-1.03359	-1.2915
1976644	chr1:1976644:G:A	1.21944e-09	-1.77721	-0.987766
1976699	chr1:1976699:C:T	8.78862e-09	-2.07115e-10	-0.789905
1976709	chr1:1976709:G:A	1.00072e-09	-1.80743	-1.15521
1976779	chr1:1976779:G:A	4.89939e-09	-2.07115e-10	-1.37425
1976803	chr1:1976803:A:G	3.66391e-09	-1.66483	-3.77007e-10
1976946	chr1:1976946:C:T	1.83322e-09	-1.06736	-1.28993
1976990	chr1:1976990:T:C	2.39342e-09	-0.968411	-1.12223
1977264	chr1:1977264:C:G	1.92724e-09	-1.01325	-1.29402
1977702	chr1:1977702:C:A	8.32305e-09	-2.07115e-10	-0.844334
1977765	chr1:1977765:A:G	1.79729e-09	-1.06485	-1.31224
1977879	chr1:1977879:G:A	1.71081e-09	-1.09463	-1.33177
1978006	chr1:1978006:A:G	1.67039e-09	-1.07388	-1.37643
1978055	chr1:1978055:C:T	1.64642e-09	-1.1251	-1.33966
1978114	chr1:1978114:T:A	1.79465e-09	-1.09901	-1.27954
1978241	chr1:1978241:C:T	1.29752e-08	-2.07115e-10	-0.400327
1978262	chr1:1978262:C:T	1.92403e-09	-0.931534	-1.3774
1978404	chr1:1978404:C:T	1.8818e-09	-0.943633	-1.3875
1978415	chr1:1978415:G:A	1.882e-09	-0.943199	-1.38783
1978429	chr1:1978429:G:A	1.67239e-09	-1.12286	-1.32624
1978573	chr1:1978573:T:C	1.98038e-09	-0.983127	-1.29695
1978646	chr1:1978646:C:T	5.80204e-09	-2.07115e-10	-1.20515
1978797	chr1:1978797:T:C	1.96765e-09	-0.995509	-1.29101
1978963	chr1:1978963:T:C	2.77135e-08	-2.07115e-10	0.358556
1979928	chr1:1979928:C:T	5.12115e-09	-2.07115e-10	-1.32998
1979939	chr1:1979939:C:T	1.32409e-09	-1.31856	-1.36408
1980060	chr1:1980060:C:T	2.79215e-08	-2.07115e-10	0.366033
1980499	chr1:1980499:A:G	1.67623e-09	-1.06378	-1.38304
1980529	chr1:1980529:T:A	1.7705e-09	-1.04382	-1.34828
1980563	chr1:1980563:C:T	6.06429e-09	-2.07115e-10	-1.16095
1980626	chr1:1980626:C:T	4.90253e-09	-2.07115e-10	-1.37361
1980742	chr1:1980742:C:T	1.71919e-09	-1.09433	-1.32718
1980830	chr1:1980830:G:A	4.55639e-08	-2.07115e-10	0.855753
1980953	chr1:1980953:G:A	1.80806e-09	-1.01936	-1.35175
1980987	chr1:1980987:G:A	6.95571e-09	-2.07115e-10	-1.0238
1981046	chr1:1981046:A:G	5.38164e-09	-2.07115e-10	-1.28037
1981058	chr1:1981058:C:T	1.45729e-08	-2.07115e-10	-0.284202
1981062	chr1:1981062:A:G	4.94645e-09	-1.13947	-0.225226
1981144	chr1:1981144:T:G	1.56403e-09	-1.19022	-1.32588
1981155	chr1:1981155:G:A	4.83756e-09	-2.07115e-10	-1.38695
1981291	chr1:1981291:A:G	4.41856e-09	-1.15453	-0.323019
1981295	chr1:1981295:T:C	4.39187e-09	-1.12833	-0.355275
1981319	chr1:1981319:G:C	1.82847e-09	-1.02416	-1.33572
1981993	chr1:1981993:C:A	5.45589e-09	-2.07115e-10	-1.26667
1982685	chr1:1982685:C:T	1.3795e-09	-1.76496	-0.876685
1982826	chr1:1982826:T:C	1.86866e-09	-1.01699	-1.32115
1983048	chr1:1983048:A:G	3.03428e-09	-1.52983	-0.323553
1983124	chr1:1983124:G:A	1.26858e-08	-2.07115e-10	-0.422882
1983166	chr1:1983166:A:T	1.74949e-09	-1.04403	-1.36001
1983507	chr1:1983507:C:T	2.05616e-09	-1.18591	-1.05661
1983749	chr1:1983749:C:T	1.37423e-08	-2.07115e-10	-0.342887
1983814	chr1:1983814:G:A	6.59413e-09	-2.07115e-10	-1.07718
1983910	chr1:1983910:C:T	6.29285e-09	-2.07115e-10	-1.12395
1983923	chr1:1983923:T:G	1.72771e-08	-2.07115e-10	-0.113978
1983956	chr1:1983956:TGG:T	1.82315e-09	-1.01642	-1.34637
1984004	chr1:1984004:A:T	5.34079e-09	-2.07115e-10	-1.28799
1984429	chr1:1984429:T:C	6.43244e-09	-2.07115e-10	-1.10201
1984562	chr1:1984562:T:C	2.41504e-08	-2.07115e-10	0.22094
1984586	chr1:1984586:G:A	1.99692e-09	-0.891596	-1.38016
1984966	chr1:1984966:C:T	6.14769e-09	-2.07115e-10	-1.14729
1985090	chr1:1985090:C:T	4.26503e-09	-1.51096	-0.00195451
1985148	chr1:1985148:G:T	1.7873e-09	-1.02927	-1.35339
1985151	chr1:1985151:A:G	5.12466e-09	-2.07115e-10	-1.3293
1985215	chr1:1985215:G:A	7.01265e-09	-2.07115e-10	-1.01565
1985367	chr1:1985367:C:T	1.96282e-09	-1.07409	-1.21489
1985451	chr1:1985451:C:T	3.24756e-09	-1.5526	-0.23286
1985619	chr1:1985619:A:G	1.68484e-09	-1.55244	-0.889251
1985696	chr1:1985696:C:T	5.12333e-09	-2.07115e-10	-1.32956
1985704	chr1:1985704:G:A	1.10399e-08	-2.07115e-10	-0.561844
1986007	chr1:1986007:G:A	2.80355e-08	-2.07115e-10	0.37011
1986010	chr1:1986010:T:G	1.90152e-09	-0.948287	-1.37242
1986033	chr1:1986033:G:A	1.88905e-09	-0.983814	-1.34347
1986176	chr1:1986176:A:T	1.85963e-09	-0.999797	-1.34319
1986211	chr1:1986211:T:C	1.8694e-09	-0.995412	-1.34233
1986300	chr1:1986300:T:C	2.28433e-08	-2.07115e-10	0.165295
1986469	chr1:1986469:A:C	1.91599e-09	-0.957156	-1.35597
1986564	chr1:1986564:G:A	9.60115e-08	1.6011	-3.77007e-10
1986580	chr1:1986580:G:A	5.1646e-09	-2.07115e-10	-1.32154
1986724	chr1:1986724:C:T	4.90284e-09	-2.07115e-10	-1.37355
1986857	chr1:1986857:C:T	2.14142e-09	-0.979712	-1.22218
1987049	chr1:1987049:A:G	3.49095e-09	-1.86624	0.153053
1987096	chr1:1987096:A:T	1.86234e-09	-0.99599	-1.34554
1987156	chr1:1987156:G:A	1.83042e-09	-1.01759	-1.34123
1987188	chr1:1987188:C:T	2.09404e-08	-2.07115e-10	0.0783166
1987195	chr1:1987195:A:C	9.58042e-09	-2.07115e-10	-0.703641
1987263	chr1:1987263:T:C	3.0943e-09	-1.8338	-3.77007e-10
1987326	chr1:1987326:A:G	1.02128e-08	-2.07115e-10	-0.639719
1987365	chr1:1987365:C:T	1.681e-08	-2.07115e-10	-0.141387
1987416	chr1:1987416:C:A	5.82667e-09	-2.07115e-10	-1.20092
1987598	chr1:1987598:G:A	3.12737e-09	-1.82317	-3.77007e-10
1987645	chr1:1987645:G:A	6.2634e-09	-2.07115e-10	-1.12864
1987702	chr1:1987702:C:T	2.33474e-09	-1.06079	-1.05467
1987886	chr1:1987886:G:A	1.91793e-09	-1.07636	-1.23576
1988205	chr1:1988205:T:C	5.87369e-09	-2.07115e-10	-1.19288
1988264	chr1:1988264:C:A	3.37112e-08	-2.07115e-10	0.554466
1989478	chr1:1989478:A:G	1.58e-08	-2.07115e-10	-0.20335
1989491	chr1:1989491:GTC:G	6.07102e-09	-1.15984	-3.77007e-10
1989523	chr1:1989523:T:C	7.01027e-09	-1.84877	0.832786
1989708	chr1:1989708:G:A	6.97077e-09	-2.07115e-10	-1.02164
1989803	chr1:1989803:A:G	5.70228e-09	-0.954279	-0.268218
1989879	chr1:1989879:G:A	1.07399e-08	-2.07115e-10	-0.589393
1990027	chr1:1990027:C:CT	2.63199e-09	-0.996537	-0.999085
1990187	chr1:1990187:T:G	1.22078e-08	-2.07115e-10	-0.461287
1990265	chr1:1990265:C:T	1.04784e-08	-2.07115e-10	-0.614049
1990369	chr1:1990369:C:T	5.68628e-09	-2.07115e-10	-1.22531
1991019	chr1:1991019:T:C	5.9411e-09	-2.07115e-10	-1.18147
1991039	chr1:1991039:C:T	4.93112e-09	-2.07115e-10	-1.3678
1991116	chr1:1991116:A:G	8.9229e-10	-1.6895	-1.38783
1991213	chr1:1991213:T:C	5.14214e-09	-1.64045	0.314554
1991395	chr1:1991395:T:C	4.7414e-09	-1.4274	0.0203737
1991468	chr1:1991468:T:C	1.16921e-09	-1.84367	-0.963358
1991527	chr1:1991527:C:T	4.16734e-09	-1.53608	-3.77007e-10
1991852	chr1:1991852:G:A	5.45067e-08	2.08393	-1.04897
1991913	chr1:1991913:G:A	5.01695e-09	-2.07115e-10	-1.35054
1991997	chr1:1991997:G:A	5.00245e-09	-2.07115e-10	-1.35344
1992068	chr1:1992068:C:T	9.58202e-09	-2.07115e-10	-0.703474
1992121	chr1:1992121:G:A	5.5423e-09	-2.07115e-10	-1.25095
1992226	chr1:1992226:A:G	9.45162e-10	-1.65151	-1.36825
1992242	chr1:1992242:A:G	1.62972e-09	-1.18309	-1.29187
1992432	chr1:1992432:TG:T	1.58199e-08	-2.07115e-10	-0.202095
1992504	chr1:1992504:C:T	5.43695e-09	-2.07115e-10	-1.27014
1992535	chr1:1992535:G:A	2.79875e-09	-1.22393	-0.710262
1992764	chr1:1992764:A:G	4.91555e-09	-2.07115e-10	-1.37096
1993215	chr1:1993215:A:G	7.24737e-09	-2.07115e-10	-0.982724
1993346	chr1:1993346:G:A	1.0624e-09	-1.72547	-1.17736
1993370	chr1:1993370:C:G	9.42453e-10	-1.63501	-1.38762
1993433	chr1:1993433:G:A	6.13167e-09	-2.07115e-10	-1.1499
1993533	chr1:1993533:G:A	4.88691e-09	-2.07115e-10	-1.3768
1993845	chr1:1993845:G:A	1.61465e-08	-0.181662	-3.77007e-10
1994282	chr1:1994282:G:A	9.34049e-10	-1.85728	-1.17431
1994531	chr1:1994531:A:C	8.66931e-09	-2.07115e-10	-0.803574
1994557	chr1:1994557:C:G	1.07001e-08	-2.07115e-10	-0.593108
1994648	chr1:1994648:T:C	1.57698e-09	-1.33563	-1.17222
1994651	chr1:1994651:G:A	5.11692e-09	-2.07115e-10	-1.33081
1994659	chr1:1994659:C:T	4.83393e-09	-2.07115e-10	-1.3877
1994824	chr1:1994824:C:G	6.744e-09	-2.07115e-10	-1.05471
1994839	chr1:1994839:A:T	7.89699e-10	-1.81264	-1.38683
1995079	chr1:1995079:C:A	1.67617e-08	-2.07115e-10	-0.144267
1995264	chr1:1995264:C:T	5.08313e-09	-2.07115e-10	-1.33743
1995349	chr1:1995349:G:A	4.8342e-09	-2.07115e-10	-1.38765
1995362	chr1:1995362:C:T	1.43631e-08	-2.07115e-10	-0.2987
1995777	chr1:1995777:G:A	4.85044e-09	-2.07115e-10	-1.38429
1995856	chr1:1995856:C:T	2.33596e-09	-1.71773	-0.397212
1996023	chr1:1996023:C:T	2.04e-08	-2.07115e-10	0.0521719
1997149	chr1:1997149:G:A	8.08837e-10	-1.82422	-1.3513
1997151	chr1:1997151:G:A	1.02803e-08	-2.07115e-10	-0.633137
1997160	chr1:1997160:C:T	7.94907e-10	-1.84106	-1.35183
1997161	chr1:1997161:G:A	5.90818e-09	-2.07115e-10	-1.18702
1997860	chr1:1997860:C:T	4.84737e-09	-2.07115e-10	-1.38493
1997968	chr1:1997968:T:C	9.20238e-10	-1.86136	-1.18513
1998049	chr1:1998049:G:A	3.48599e-09	-1.71461	-3.77007e-10
1998227	chr1:1998227:A:G	1.04916e-09	-1.83302	-1.08236
1998395	chr1:1998395:A:C	1.15684e-09	-1.86679	-0.950881
1998420	chr1:1998420:T:C	1.14275e-09	-1.86493	-0.964995
1998543	chr1:1998543:T:C	5.87279e-09	-2.07115e-10	-1.19303
1998564	chr1:1998564:T:C	3.08508e-09	-1.74385	-0.0929304
1998621	chr1:1998621:TC:T	5.74949e-09	-2.07115e-10	-1.21425
1998623	chr1:1998623:C:A	1.34139e-08	-2.07115e-10	-0.36707
1998843	chr1:1998843:C:T	4.88844e-09	-2.07115e-10	-1.37649
1998952	chr1:1998952:C:G	1.05373e-09	-1.83727	-1.07376
1999073	chr1:1999073:A:G	7.58588e-10	-1.858	-1.38166
1999315	chr1:1999315:C:T	1.0525e-09	-1.84822	-1.06397
1999504	chr1:1999504:C:T	7.88611e-10	-1.86277	-1.33807
1999533	chr1:1999533:C:T	1.21219e-08	-2.07115e-10	-0.468351
1999542	chr1:1999542:T:C	1.04532e-09	-1.85184	-1.06721
1999860	chr1:1999860:A:T	3.33471e-09	-1.18943	-0.569551
2000057	chr1:2000057:A:G	2.87545e-09	-1.55219	-0.354959
2000090	chr1:2000090:T:G	1.5654e-09	-1.50846	-1.00676
2000265	chr1:2000265:A:C	4.99048e-09	-2.07115e-10	-1.35583
2000381	chr1:2000381:T:C	5.9008e-09	-2.07115e-10	-1.18828
2000399	chr1:2000399:A:G	4.85279e-09	-2.07115e-10	-1.38381
2001028	chr1:2001028:G:A	7.99933e-10	-1.85372	-1.33287
2001369	chr1:2001369:G:A	4.99719e-09	-2.07115e-10	-1.35449
2001430	chr1:2001430:C:T	4.77029e-09	-1.40096	-3.77007e-10
2001448	chr1:2001448:G:A	5.27467e-08	-2.07115e-10	1.00214
2001547	chr1:2001547:C:T	4.92147e-09	-2.07115e-10	-1.36976
2001596	chr1:2001596:G:A	1.11227e-09	-1.53299	-1.32397
2001918	chr1:2001918:G:A	7.35332e-09	-2.07115e-10	-0.968211
2002428	chr1:2002428:T:C	8.42545e-10	-1.85681	-1.27788
2002486	chr1:2002486:T:C	4.88341e-09	-2.07115e-10	-1.37752
2002931	chr1:2002931:TATATAA:T	1.07708e-08	-2.07115e-10	-0.586521
2003063	chr1:2003063:TG:T	1.01022e-08	-2.07115e-10	-0.650609
2003397	chr1:2003397:C:T	1.07362e-08	-2.07115e-10	-0.589745
2003419	chr1:2003419:C:CA	9.14065e-09	-2.07115e-10	-0.750631
2003636	chr1:2003636:G:C	2.10522e-09	-1.28728	-0.93166
2003961	chr1:2003961:C:T	3.18912e-09	-1.80362	-3.77007e-10
2004098	chr1:2004098:G:A	4.83491e-09	-2.07115e-10	-1.3875
2004141	chr1:2004141:A:C	7.70296e-10	-1.85781	-1.36654
2004363	chr1:2004363:A:G	1.60356e-08	-2.07115e-10	-0.188554
2004695	chr1:2004695:G:A	1.55064e-09	-1.34161	-1.18308
2004731	chr1:2004731:T:C	3.04399e-09	-1.85019	-3.77007e-10
2004857	chr1:2004857:G:A	1.02042e-08	-2.07115e-10	-0.640562
2004931	chr1:2004931:C:T	7.75018e-09	-2.07115e-10	-0.915646
2005104	chr1:2005104:A:G	1.25137e-08	-2.07115e-10	-0.436537
2005317	chr1:2005317:T:C	7.80577e-09	-2.07115e-10	-0.908499
2005768	chr1:2005768:G:A	4.49746e-09	-1.16956	-0.290295
2005908	chr1:2005908:CTCTCTCTCTCTCTCTCTCGT:C	5.08212e-09	-1.33763	-3.77007e-10
2006055	chr1:2006055:C:T	9.82041e-09	-2.07115e-10	-0.6789
2006100	chr1:2006100:A:G	9.46809e-09	-2.07115e-10	-0.715435
2006130	chr1:2006130:A:T	1.0733e-08	-2.07115e-10	-0.590038
2006190	chr1:2006190:T:G	4.8865e-09	-2.07115e-10	-1.37689
2006334	chr1:2006334:C:T	4.86753e-09	-2.07115e-10	-1.38078
2006475	chr1:2006475:G:A	4.09316e-09	-1.20752	-0.346527
2006759	chr1:2006759:C:T	1.91883e-08	-2.07115e-10	-0.0090643
2007239	chr1:2007239:G:A	4.09055e-09	-1.55468	-3.77007e-10
2007384	chr1:2007384:C:T	5.13776e-09	-2.07115e-10	-1.32675
2007838	chr1:2007838:G:A	1.71703e-08	-2.07115e-10	-0.120182
2007895	chr1:2007895:G:A	3.27072e-08	-0.196407	0.72064
2008185	chr1:2008185:T:C	5.67575e-09	-2.07115e-10	-1.22716
2008387	chr1:2008387:C:T	9.19607e-10	-1.78052	-1.26665
2008395	chr1:2008395:C:T	1.06387e-08	-0.598868	-3.77007e-10
2008493	chr1:2008493:C:T	5.21726e-09	-2.07115e-10	-1.31139
2008598	chr1:2008598:G:A	5.45676e-09	-2.07115e-10	-1.26651
2008635	chr1:2008635:G:A	2.53734e-08	-1.01378	1.28412
2008795	chr1:2008795:A:G	1.16574e-08	-2.07115e-10	-0.507423
2009203	chr1:2009203:C:T	7.1432e-09	-2.07115e-10	-0.997202
2009414	chr1:2009414:G:A	3.14289e-09	-1.81822	-3.77007e-10
2009432	chr1:2009432:T:C	1.34955e-08	-2.07115e-10	-0.361004
2009756	chr1:2009756:T:C	8.08328e-09	-2.07115e-10	-0.873565
2009834	chr1:2009834:C:T	9.37633e-10	-1.7694	-1.25836
2010190	chr1:2010190:C:T	4.26403e-08	-2.07115e-10	0.789437
2010219	chr1:2010219:C:T	1.22184e-09	-1.80669	-0.956313
2010272	chr1:2010272:G:A	7.51768e-09	-2.07115e-10	-0.946105
2010342	chr1:2010342:C:T	5.88344e-09	-2.07115e-10	-1.19122
2010360	chr1:2010360:G:A	6.82807e-08	-2.07115e-10	1.26026
2010389	chr1:2010389:T:C	8.01972e-10	-1.82394	-1.36011
2010394	chr1:2010394:A:G	8.41714e-10	-1.80781	-1.32787
2010406	chr1:2010406:G:A	1.25674e-09	-1.7286	-1.00624
2010975	chr1:2010975:T:C	9.58595e-10	-1.78201	-1.22364
2011008	chr1:2011008:C:T	5.50727e-09	-2.07115e-10	-1.25729
2011369	chr1:2011369:G:A	5.97197e-09	-2.07115e-10	-1.17629
2011811	chr1:2011811:C:T	1.96787e-08	-2.07115e-10	0.016173
2011852	chr1:2011852:C:T	1.07536e-09	-1.60235	-1.28835
2012662	chr1:2012662:C:G	1.01389e-09	-1.80702	-1.14255
2012684	chr1:2012684:A:G	5.84185e-09	-1.19831	-3.77007e-10
2012849	chr1:2012849:G:A	6.81034e-09	-2.07115e-10	-1.04492
2013156	chr1:2013156:G:A	7.34067e-09	-2.07115e-10	-0.969932
2013187	chr1:2013187:G:A	3.77397e-09	-1.63524	-3.77007e-10
2013354	chr1:2013354:C:T	8.48709e-09	-2.07115e-10	-0.824816
2013550	chr1:2013550:G:A	1.94609e-08	-2.07115e-10	0.00504599
2014149	chr1:2014149:AG:A	7.94251e-09	-2.07115e-10	-0.891134
2014313	chr1:2014313:C:T	5.0566e-09	-2.07115e-10	-1.34267
2014521	chr1:2014521:G:A	7.11152e-09	-2.07115e-10	-1.00165
2014868	chr1:2014868:T:A	5.84001e-09	-2.07115e-10	-1.19863
2014986	chr1:2014986:A:G	4.8341e-09	-2.07115e-10	-1.38767
2015152	chr1:2015152:G:A	9.197e-10	-1.80926	-1.23781
2015370	chr1:2015370:C:T	9.36337e-10	-1.80022	-1.22892
2016316	chr1:2016316:C:A	9.16821e-10	-1.79512	-1.25509
2017062	chr1:2017062:C:T	9.21416e-09	-2.07115e-10	-0.742621
2017081	chr1:2017081:C:T	6.62558e-09	-2.07115e-10	-1.07242
2017202	chr1:2017202:C:T	9.92277e-10	-1.71391	-1.25721
2017366	chr1:2017366:T:C	9.57749e-10	-1.80316	-1.20337
2017703	chr1:2017703:A:C	5.97906e-09	-2.07115e-10	-1.1751
2018088	chr1:2018088:C:T	5.80448e-09	-2.07115e-10	-1.20473
2018105	chr1:2018105:G:T	1.05143e-09	-1.81389	-1.09932
2018196	chr1:2018196:A:G	5.53815e-09	-2.07115e-10	-1.2517
2018407	chr1:2018407:A:G	5.80774e-09	-2.07115e-10	-1.20417
2019105	chr1:2019105:C:G	1.16774e-08	-2.07115e-10	-0.505708
2019117	chr1:2019117:G:A	6.33648e-09	-2.07115e-10	-1.11704
2019781	chr1:2019781:C:T	5.50651e-09	-2.07115e-10	-1.25743
2020388	chr1:2020388:A:G	8.32291e-10	-1.80025	-1.34669
2021171	chr1:2021171:T:C	8.32428e-10	-1.83368	-1.31309
2021343	chr1:2021343:C:A	1.27524e-09	-1.85298	-0.867251
2021579	chr1:2021579:G:A	2.22985e-09	-1.85049	-0.310938
2021813	chr1:2021813:T:C	1.2369e-09	-1.85087	-0.899886
2021814	chr1:2021814:G:A	6.12913e-09	-2.07115e-10	-1.15031
2021882	chr1:2021882:C:T	4.83342e-09	-2.07115e-10	-1.38781
2022137	chr1:2022137:G:A	1.94066e-09	-1.04346	-1.25688
2022166	chr1:2022166:C:T	4.94233e-09	-2.07115e-10	-1.36553
2022373	chr1:2022373:C:T	1.04149e-09	-1.69885	-1.22386
2022661	chr1:2022661:G:T	7.32115e-09	-2.07115e-10	-0.972595
2022740	chr1:2022740:G:A	3.45125e-09	-1.72463	-3.77007e-10
2022997	chr1:2022997:G:A	8.85565e-10	-1.80922	-1.27567
2023411	chr1:2023411:G:A	4.94917e-09	-2.07115e-10	-1.36414
2023455	chr1:2023455:G:A	5.20188e-09	-2.07115e-10	-1.31434
2023641	chr1:2023641:G:A	8.12087e-10	-1.84098	-1.33053
2024545	chr1:2024545:C:T	7.60518e-10	-1.84936	-1.38776
2024579	chr1:2024579:G:A	8.69015e-09	-2.07115e-10	-0.801173
2024923	chr1:2024923:G:A	7.99655e-10	-1.80769	-1.37925
2025079	chr1:2025079:G:C	1.27434e-08	-2.07115e-10	-0.418351
2025598	chr1:2025598:T:C	1.57575e-09	-1.82911	-0.679522
2025682	chr1:2025682:G:A	4.92529e-09	-2.07115e-10	-1.36898
2025860	chr1:2025860:C:T	2.08064e-09	-1.33311	-0.897574
2026413	chr1:2026413:C:G	3.06078e-09	-1.84469	-3.77007e-10
2026703	chr1:2026703:T:C	2.65142e-08	-2.07115e-10	0.314319
2026966	chr1:2026966:C:A	4.94783e-09	-2.07115e-10	-1.36441
2027285	chr1:2027285:C:T	5.83529e-09	-2.07115e-10	-1.19944
2027438	chr1:2027438:G:A	5.54334e-09	-2.07115e-10	-1.25076
2027682	chr1:2027682:T:C	8.232e-09	-2.07115e-10	-0.855333
2027747	chr1:2027747:C:T	7.99607e-09	-2.07115e-10	-0.884412
2027822	chr1:2027822:A:G	1.01284e-09	-1.81311	-1.1375
2027869	chr1:2027869:G:A	4.83801e-09	-2.07115e-10	-1.38686
2027874	chr1:2027874:A:G	1.67419e-08	-2.07115e-10	-0.145445
2028260	chr1:2028260:G:A	1.52828e-08	-0.236636	-3.77007e-10
2028422	chr1:2028422:G:GC	2.68222e-09	-1.85236	-0.124363
2028539	chr1:2028539:C:T	1.08692e-09	-1.72636	-1.15366
2028631	chr1:2028631:T:C	1.44429e-08	-2.07115e-10	-0.29316
2028919	chr1:2028919:G:C	5.56204e-09	-2.07115e-10	-1.2474
2028949	chr1:2028949:C:T	3.4752e-09	-1.71771	-3.77007e-10
2029487	chr1:2029487:T:C	1.01032e-09	-1.76648	-1.18662
2029525	chr1:2029525:A:G	7.35932e-09	-2.07115e-10	-0.967395
2029800	chr1:2029800:G:A	8.32711e-09	-2.07115e-10	-0.843847
2029864	chr1:2029864:C:T	5.05484e-09	-2.07115e-10	-1.34302
2030027	chr1:2030027:C:T	3.20243e-09	-1.79945	-3.77007e-10
2030526	chr1:2030526:T:G	2.63395e-08	-2.07115e-10	0.307707
2030673	chr1:2030673:C:T	3.16117e-09	-1.81242	-3.77007e-10
2031194	chr1:2031194:A:G	5.08475e-09	-1.8474	0.510283
2031244	chr1:2031244:A:G	9.22713e-09	-2.07115e-10	-0.741214
2031380	chr1:2031380:T:A	1.3279e-09	-1.86614	-0.813625
2031629	chr1:2031629:GTGTCTGGGGCGCTAC:G	1.27367e-09	-1.8672	-0.854262
2031719	chr1:2031719:C:T	1.5211e-09	-1.86697	-0.676957
2031976	chr1:2031976:A:G	8.37023e-10	-1.82024	-1.32102
2033185	chr1:2033185:G:A	5.93944e-09	-2.07115e-10	-1.18175
2033696	chr1:2033696:G:A	1.07628e-08	-2.07115e-10	-0.587267
2033753	chr1:2033753:G:A	6.77927e-09	-2.07115e-10	-1.04949
2033807	chr1:2033807:G:A	5.41529e-09	-2.07115e-10	-1.27414
2033837	chr1:2033837:C:T	4.90065e-09	-2.07115e-10	-1.374
2033988	chr1:2033988:G:A	1.37077e-09	-1.86613	-0.781858
2034592	chr1:2034592:A:G	5.03614e-09	-2.07115e-10	-1.34672
2034805	chr1:2034805:G:T	5.33177e-09	-1.78991	0.500226
2034806	chr1:2034806:C:T	5.33276e-09	-1.78399	0.494501
2035084	chr1:2035084:G:A	1.58695e-08	-2.07115e-10	-0.198961
2035177	chr1:2035177:A:G	8.30358e-10	-1.86446	-1.2848
2035389	chr1:2035389:A:G	4.83683e-09	-2.07115e-10	-1.3871
2035510	chr1:2035510:G:A	6.09823e-09	-2.07115e-10	-1.15536
2035575	chr1:2035575:G:A	1.02681e-09	-1.86323	-1.07368
2035619	chr1:2035619:C:T	3.10923e-09	-1.82899	-3.77007e-10
2035965	chr1:2035965:G:A	3.03649e-09	-1.80328	-0.0493847
2036515	chr1:2036515:C:T	1.14916e-09	-1.83505	-0.989287
2037105	chr1:2037105:G:T	5.70549e-09	-2.07115e-10	-1.22193
2037160	chr1:2037160:C:T	4.85366e-09	-2.07115e-10	-1.38363
2037392	chr1:2037392:A:G	1.07068e-09	-1.78521	-1.10986
2037520	chr1:2037520:G:A	1.02779e-09	-1.83944	-1.09652
2037780	chr1:2037780:C:CA	7.53467e-10	-1.86318	-1.38325
2038162	chr1:2038162:G:A	5.51544e-09	-1.83224	0.576427
2038224	chr1:2038224:G:A	5.04879e-09	-2.07115e-10	-1.34421
2038313	chr1:2038313:C:T	3.16958e-09	-1.80976	-3.77007e-10
2039156	chr1:2039156:T:C	5.41713e-09	-2.07115e-10	-1.2738
2039163	chr1:2039163:C:T	3.1101e-09	-1.82871	-3.77007e-10
2039289	chr1:2039289:A:T	5.44416e-09	-2.07115e-10	-1.26882
2039298	chr1:2039298:G:A	4.8397e-09	-2.07115e-10	-1.38651
2039914	chr1:2039914:G:A	1.28696e-08	-2.07115e-10	-0.408494
2039996	chr1:2039996:G:A	2.50822e-09	-1.70065	-0.34314
2040229	chr1:2040229:A:G	4.9343e-09	-2.07115e-10	-1.36715
2040323	chr1:2040323:A:G	6.06857e-09	-1.28746	0.127219
2040432	chr1:2040432:T:A	5.97105e-09	-1.43791	0.261466
2040932	chr1:2040932:C:G	5.86976e-09	-2.07115e-10	-1.19355
2041023	chr1:2041023:T:C	9.91931e-10	-1.59989	-1.37157
2041449	chr1:2041449:C:T	5.66257e-09	-2.07115e-10	-1.22948
2041479	chr1:2041479:A:C	5.19079e-09	-2.07115e-10	-1.31648
2042065	chr1:2042065:C:T	9.88226e-10	-1.59085	-1.38436
2042181	chr1:2042181:G:A	9.01352e-09	-2.07115e-10	-0.764637
2042324	chr1:2042324:C:A	1.21134e-08	-2.07115e-10	-0.469053
2042691	chr1:2042691:G:A	3.44551e-09	-1.72629	-3.77007e-10
2043456	chr1:2043456:T:C	2.04926e-09	-1.57413	-0.671753
2043498	chr1:2043498:G:A	5.56904e-09	-2.07115e-10	-1.24614
2043528	chr1:2043528:G:A	8.94546e-10	-1.70279	-1.37201
2044120	chr1:2044120:CA:C	2.44948e-08	-2.07115e-10	0.235097
2044405	chr1:2044405:C:T	7.95254e-09	-2.07115e-10	-0.889872
2044651	chr1:2044651:A:G	4.93535e-09	-2.07115e-10	-1.36694
2044843	chr1:2044843:C:A	1.46464e-08	-0.279169	-3.77007e-10
2044942	chr1:2044942:C:T	1.00575e-08	-2.07115e-10	-0.65504
2045119	chr1:2045119:T:C	1.47827e-09	-1.77893	-0.793561
2045307	chr1:2045307:G:T	4.91793e-09	-2.07115e-10	-1.37047
2045412	chr1:2045412:G:T	1.39068e-09	-1.85168	-0.78189
2045766	chr1:2045766:C:T	4.8333e-09	-2.07115e-10	-1.38783
2045844	chr1:2045844:G:A	5.10025e-09	-2.07115e-10	-1.33407
2046013	chr1:2046013:C:T	5.05398e-09	-2.07115e-10	-1.34319
2046056	chr1:2046056:A:G	5.48519e-09	-2.07115e-10	-1.26131
2046191	chr1:2046191:C:T	4.12568e-09	-1.54613	-3.77007e-10
2046536	chr1:2046536:C:T	4.83435e-09	-2.07115e-10	-1.38762
2047625	chr1:2047625:C:T	2.3793e-09	-0.723067	-1.37349
2047662	chr1:2047662:G:A	1.4513e-08	-2.07115e-10	-0.288316
2047814	chr1:2047814:G:A	2.02287e-09	-0.91271	-1.34614
2047906	chr1:2047906:C:T	1.02996e-08	-2.07115e-10	-0.631254
2048285	chr1:2048285:C:A	2.11764e-09	-0.829394	-1.38366
2048403	chr1:2048403:A:G	7.99998e-09	0.49159	-1.37551
2048533	chr1:2048533:A:C	4.83427e-09	-2.07115e-10	-1.38763
2048561	chr1:2048561:G:T	5.51033e-09	-1.25674	-3.77007e-10
2048746	chr1:2048746:G:A	4.92452e-09	-2.07115e-10	-1.36914
2048963	chr1:2048963:C:T	1.44613e-09	-1.20951	-1.38496
2049679	chr1:2049679:A:C	2.81725e-09	-0.633956	-1.29365
2049698	chr1:2049698:G:A	4.8347e-09	-2.07115e-10	-1.38754
2050397	chr1:2050397:C:T	4.4672e-09	-0.0849304	-1.38167
2050497	chr1:2050497:A:C	7.18039e-09	-2.07115e-10	-0.992009
2050958	chr1:2050958:T:C	1.87675e-09	-0.953299	-1.38052
2050961	chr1:2050961:T:C	5.11873e-09	-2.07115e-10	-1.33046
2051107	chr1:2051107:G:A	2.70858e-09	-0.58794	-1.379
2051125	chr1:2051125:A:C	4.8337e-09	-2.07115e-10	-1.38775
2051236	chr1:2051236:AC:A	2.17777e-09	-0.798023	-1.38704
2051689	chr1:2051689:A:T	1.04449e-09	-1.86084	-1.05899
2051703	chr1:2051703:C:T	7.12382e-09	0.294915	-1.29483
2051721	chr1:2051721:C:A	1.03571e-07	1.53334	0.143551
2051769	chr1:2051769:C:T	1.92539e-09	-1.8396	-0.46863
2051982	chr1:2051982:T:C	3.1776e-09	-1.76161	-0.0456292
2052262	chr1:2052262:G:A	3.2479e-09	-0.401689	-1.38366
2052695	chr1:2052695:G:A	7.84648e-09	-2.07115e-10	-0.903297
2052788	chr1:2052788:C:T	2.46167e-09	-0.90675	-1.15577
2053061	chr1:2053061:C:T	4.88688e-09	-2.07115e-10	-1.37681
2053253	chr1:2053253:A:G	1.66412e-08	-0.102819	-0.0486648
2053372	chr1:2053372:G:T	1.03866e-09	-1.76845	-1.15698
2053378	chr1:2053378:C:T	5.34941e-09	-2.07115e-10	-1.28638
2053412	chr1:2053412:G:A	1.28864e-08	-0.593392	0.186204
2053731	chr1:2053731:G:A	2.19356e-08	-1.02022	1.14497
2053966	chr1:2053966:G:A	2.64857e-08	-2.07115e-10	0.313242
2053978	chr1:2053978:C:T	5.27461e-09	-2.07115e-10	-1.30046
2054114	chr1:2054114:T:C	1.03466e-07	-1.52116	3.19705
2054266	chr1:2054266:G:A	5.13518e-09	-2.07115e-10	-1.32725
2054370	chr1:2054370:G:C	2.17947e-07	-2.07115e-10	2.42089
2054659	chr1:2054659:A:G	4.41146e-08	-2.07115e-10	0.823427
2054813	chr1:2054813:A:G	3.66425e-09	-1.66474	-3.77007e-10
2055091	chr1:2055091:C:T	1.84613e-08	-0.0476835	-3.77007e-10
2055097	chr1:2055097:C:T	9.14457e-10	-1.80842	-1.24437
2055098	chr1:2055098:G:A	7.43449e-09	-2.07115e-10	-0.957233
2055132	chr1:2055132:C:T	3.02545e-08	-1.81982	2.2661
2055769	chr1:2055769:T:C	1.16918e-09	-1.45441	-1.35265
2055978	chr1:2055978:T:C	6.89111e-09	-2.07115e-10	-1.03313
2056247	chr1:2056247:G:A	5.17772e-09	-2.07115e-10	-1.319
2056364	chr1:2056364:G:A	3.96676e-08	-2.07115e-10	0.717173
2056778	chr1:2056778:G:T	6.95513e-09	-1.7695	0.745616
2057403	chr1:2057403:G:A	8.07726e-09	-2.07115e-10	-0.87431
2057679	chr1:2057679:A:C	1.66475e-09	-1.66377	-0.789918
2057878	chr1:2057878:T:C	5.65745e-09	-2.07115e-10	-1.23039
2058057	chr1:2058057:C:T	8.00957e-10	-1.80095	-1.38436
2058659	chr1:2058659:G:A	7.59087e-09	-2.07115e-10	-0.936416
2058780	chr1:2058780:C:A	7.19494e-09	-2.07115e-10	-0.989984
2059222	chr1:2059222:T:C	7.10429e-09	-2.07115e-10	-1.00266
2059575	chr1:2059575:A:G	8.02095e-10	-1.81129	-1.3726
2059684	chr1:2059684:G:A	7.8139e-10	-1.82231	-1.38773
2059723	chr1:2059723:G:A	1.39382e-08	-1.24131	0.912581
2059920	chr1:2059920:C:T	9.11239e-09	-2.07115e-10	-0.753728
2060213	chr1:2060213:C:T	4.72509e-09	-1.69632	0.285847
2060607	chr1:2060607:C:T	3.31314e-09	-1.71474	-0.0507284
2061187	chr1:2061187:A:G	1.39933e-09	-1.76576	-0.861614
2061309	chr1:2061309:C:T	8.0325e-10	-1.79701	-1.38544
2061456	chr1:2061456:T:C	8.64268e-09	-2.07115e-10	-0.80665
2061762	chr1:2061762:C:A	2.22788e-09	-1.66935	-0.492966
2062220	chr1:2062220:T:C	4.93402e-09	-2.07115e-10	-1.36721
2062283	chr1:2062283:C:T	1.96277e-09	-1.84059	-0.448419
2062671	chr1:2062671:A:G	1.00011e-08	-0.660672	-3.77007e-10
2063069	chr1:2063069:T:C	1.54039e-07	-2.07115e-10	2.07384
2063382	chr1:2063382:G:A	8.28504e-10	-1.76492	-1.38657
2063734	chr1:2063734:T:G	8.09375e-10	-1.78974	-1.38511
2063811	chr1:2063811:G:A	5.19836e-09	-2.07115e-10	-1.31502
2063995	chr1:2063995:G:A	9.10162e-09	-2.07115e-10	-0.75491
2064022	chr1:2064022:T:G	8.09171e-09	-2.07115e-10	-0.872522
2064837	chr1:2064837:C:T	1.0483e-08	-1.82059	1.20699
2065480	chr1:2065480:C:T	4.9615e-09	-2.07115e-10	-1.36165
2065488	chr1:2065488:T:C	4.86222e-09	-2.07115e-10	-1.38187
2065495	chr1:2065495:A:G	2.21388e-08	-1.59542	1.72939
2065556	chr1:2065556:G:A	1.01704e-07	-2.07115e-10	1.6587
2065571	chr1:2065571:C:T	5.87503e-09	-2.07115e-10	-1.19265
2065711	chr1:2065711:G:A	1.37953e-09	-1.84368	-0.797943
2065748	chr1:2065748:A:G	7.92909e-10	-1.8318	-1.36361
2066032	chr1:2066032:A:G	5.60181e-09	-2.07115e-10	-1.24027
2067213	chr1:2067213:C:T	3.37466e-09	-0.502359	-1.24471
2067277	chr1:2067277:C:T	2.82417e-08	-2.07115e-10	0.377435
2067525	chr1:2067525:T:C	5.3218e-09	-2.07115e-10	-1.29155
2067567	chr1:2067567:G:A	1.65851e-09	-1.09119	-1.36625
2067906	chr1:2067906:T:C	1.59333e-09	-1.3237	-1.17384
2068161	chr1:2068161:A:T	4.65902e-09	-1.79294	0.368384
2068224	chr1:2068224:C:T	4.84368e-09	-2.07115e-10	-1.38569
2068231	chr1:2068231:G:A	8.28095e-09	-2.07115e-10	-0.849405
2068268	chr1:2068268:A:AC	9.89628e-10	-1.65848	-1.31531
2068401	chr1:2068401:C:T	4.87268e-09	-1.04001	-0.339707
2068522	chr1:2068522:C:T	1.7237e-08	-2.07115e-10	-0.116303
2068898	chr1:2068898:G:A	3.57527e-09	-1.68932	-3.77007e-10
2068965	chr1:2068965:G:A	1.01357e-09	-1.63442	-1.31546
2068966	chr1:2068966:C:T	1.02694e-08	-2.07115e-10	-0.634198
2069032	chr1:2069032:C:T	1.08697e-08	-2.07115e-10	-0.577379
2069153	chr1:2069153:C:A	5.50706e-09	-0.56234	-0.694992
2069658	chr1:2069658:G:A	5.05645e-09	-2.07115e-10	-1.3427
2069762	chr1:2069762:G:C	2.80864e-09	-1.73399	-0.196672
2069834	chr1:2069834:A:G	5.54393e-09	-1.86416	0.613501
2069856	chr1:2069856:A:C	8.81654e-09	-1.8505	1.06377
2070047	chr1:2070047:G:A	7.09339e-09	-2.07115e-10	-1.0042
2070129	chr1:2070129:T:C	5.01207e-09	-0.851213	-0.500301
2070226	chr1:2070226:C:T	1.2764e-08	-2.07115e-10	-0.416735
2070586	chr1:2070586:G:A	1.96056e-08	-2.07115e-10	0.0124516
2071368	chr1:2071368:C:T	2.14881e-08	-2.07115e-10	0.104137
2071582	chr1:2071582:C:T	4.78552e-08	-2.07115e-10	0.904818
2072272	chr1:2072272:G:A	5.18922e-09	-2.07115e-10	-1.31678
2072553	chr1:2072553:GC:G	4.71239e-09	-1.85891	0.44574
2072659	chr1:2072659:G:A	4.02876e-09	-0.319276	-1.25063
2073123	chr1:2073123:C:T	5.13126e-09	-2.07115e-10	-1.32801
2073469	chr1:2073469:G:A	3.35155e-09	-1.81281	0.0588717
2073497	chr1:2073497:G:C	4.81745e-08	-2.07115e-10	0.911466
2073508	chr1:2073508:T:C	4.70284e-09	-1.86101	0.445811
2074366	chr1:2074366:C:G	5.48521e-09	0.12155	-1.38286
2074470	chr1:2074470:C:T	1.22316e-08	-0.459343	-3.77007e-10
2074624	chr1:2074624:C:T	5.42996e-08	-2.07115e-10	1.03115
2074669	chr1:2074669:A:G	6.25616e-09	-1.85933	0.729539
2075002	chr1:2075002:G:A	2.4616e-09	-1.12084	-0.941715
2075289	chr1:2075289:T:C	4.01451e-08	1.62096	-0.891822
2075323	chr1:2075323:G:A	5.60465e-06	-2.07115e-10	5.66799
2075464	chr1:2075464:G:A	2.9807e-09	-1.71748	-0.153722
2075502	chr1:2075502:A:G	2.75865e-09	-1.73538	-0.213239
2075725	chr1:2075725:A:C	1.08602e-08	-2.07115e-10	-0.578259
2075852	chr1:2075852:C:T	4.00307e-09	-1.63686	0.0605603
2075853	chr1:2075853:G:A	6.63864e-09	-2.07115e-10	-1.07046
2075942	chr1:2075942:A:G	1.64717e-09	-1.12183	-1.34248
2076235	chr1:2076235:A:G	5.20955e-09	0.0577284	-1.3706
2076254	chr1:2076254:C:T	3.87499e-09	-1.60882	-3.77007e-10
2076701	chr1:2076701:C:T	4.93789e-09	-2.07115e-10	-1.36643
2076704	chr1:2076704:C:T	1.15136e-07	-2.07115e-10	1.78275
2076945	chr1:2076945:T:C	3.61543e-09	-1.81406	0.135909
2077003	chr1:2077003:T:C	3.48294e-09	-1.81064	0.0951526
2077005	chr1:2077005:T:C	9.59435e-10	-1.65857	-1.3462
2077119	chr1:2077119:C:T	3.97761e-09	-1.67892	0.0962349
2077249	chr1:2077249:T:C	1.7908e-09	-0.999606	-1.38109
2077297	chr1:2077297:G:T	3.44568e-09	-1.83457	0.10833
2077443	chr1:2077443:C:T	1.15152e-07	-2.07115e-10	1.78289
2077520	chr1:2077520:A:C	4.42238e-09	-1.47668	-3.77007e-10
2077855	chr1:2077855:T:C	3.00153e-09	-1.86424	-3.77007e-10
2078078	chr1:2078078:T:C	3.91294e-09	-1.68247	0.0833985
2078127	chr1:2078127:C:T	6.36433e-09	-2.07115e-10	-1.11265
2078147	chr1:2078147:C:T	1.94537e-09	-1.3789	-0.91901
2078391	chr1:2078391:G:A	4.94211e-09	-2.07115e-10	-1.36557
2078604	chr1:2078604:C:T	3.57265e-09	-1.69005	-3.77007e-10
2079109	chr1:2079109:C:T	1.72526e-09	-1.05542	-1.36257
2079131	chr1:2079131:T:C	1.70199e-09	-1.0599	-1.37167
2079137	chr1:2079137:C:T	3.50593e-09	-0.754544	-0.954363
2079172	chr1:2079172:G:A	1.13812e-07	-2.07115e-10	1.77118
2079230	chr1:2079230:A:G	1.55215e-09	-1.16803	-1.35569
2079294	chr1:2079294:C:T	1.25044e-09	-1.83183	-0.908041
2079357	chr1:2079357:A:G	3.79322e-09	-1.68731	0.0571623
2079428	chr1:2079428:C:T	5.70712e-09	-2.07115e-10	-1.22165
2079548	chr1:2079548:G:A	9.54435e-09	-2.07115e-10	-0.707413
2079555	chr1:2079555:G:A	2.83935e-09	-1.16961	-0.750177
2079677	chr1:2079677:C:G	2.68501e-09	-0.956235	-1.01944
2079800	chr1:2079800:C:G	3.567e-09	-1.69164	-3.77007e-10
2079861	chr1:2079861:C:T	1.15083e-09	-1.59043	-1.23245
2079902	chr1:2079902:A:G	3.444e-09	-1.84434	0.11761
2079939	chr1:2079939:C:G	1.22172e-07	-2.07115e-10	1.84207
2079949	chr1:2079949:C:T	1.10519e-08	-2.07115e-10	-0.56076
2080079	chr1:2080079:C:T	7.75505e-07	-2.07115e-10	3.69015
2080155	chr1:2080155:C:T	1.13812e-07	-2.07115e-10	1.77118
2080519	chr1:2080519:A:G	2.27968e-09	-1.86222	-0.277105
2080893	chr1:2080893:C:T	4.83737e-09	-2.07115e-10	-1.38699
2080927	chr1:2080927:C:T	2.00471e-08	-2.07115e-10	0.0347197
2080979	chr1:2080979:A:G	2.26995e-09	-1.86268	-0.280919
2081169	chr1:2081169:C:T	6.23443e-09	-2.07115e-10	-1.13328
2081307	chr1:2081307:C:T	1.51362e-09	-1.43143	-1.11743
2081365	chr1:2081365:G:C	3.50718e-08	-2.07115e-10	0.594036
2081375	chr1:2081375:G:A	1.19079e-08	-2.07115e-10	-0.486161
2081714	chr1:2081714:C:T	1.71411e-09	-1.5906	-0.833865
2081981	chr1:2081981:TC:T	6.86851e-09	-2.07115e-10	-1.03642
2082283	chr1:2082283:C:T	1.16696e-08	-2.07115e-10	-0.506378
2082907	chr1:2082907:G:A	3.05403e-09	-1.8469	-3.77007e-10
2083306	chr1:2083306:C:T	2.89267e-09	-1.72087	-0.180313
2084504	chr1:2084504:C:T	1.3583e-08	-2.07115e-10	-0.354544
2084530	chr1:2084530:A:C	1.82707e-07	-1.82538	4.0699
2084719	chr1:2084719:G:T	5.31118e-09	-2.07115e-10	-1.29355
2084776	chr1:2084776:A:G	2.58899e-07	-1.83333	4.4264
2084904	chr1:2084904:G:A	2.53545e-08	-1.86392	2.13352
2085196	chr1:2085196:A:G	1.03622e-07	-1.83167	3.50906
2085363	chr1:2085363:T:C	1.46188e-09	-1.23948	-1.34416
2085406	chr1:2085406:G:A	1.4368e-09	-1.24887	-1.35207
2085428	chr1:2085428:T:C	7.04637e-09	-1.01085	-3.77007e-10
2085579	chr1:2085579:G:A	4.83407e-09	-2.07115e-10	-1.38767
2085589	chr1:2085589:T:C	5.77672e-09	-1.20953	-3.77007e-10
2085597	chr1:2085597:G:C	4.63846e-08	-2.07115e-10	0.873604
2085644	chr1:2085644:C:T	1.84977e-07	-2.07115e-10	2.25687
2085858	chr1:2085858:T:C	1.31547e-08	-1.86613	1.47955
2086833	chr1:2086833:G:A	4.86019e-09	-2.07115e-10	-1.38229
2087213	chr1:2087213:G:A	2.96789e-08	-1.83435	2.26142
2087314	chr1:2087314:C:G	9.85559e-09	-2.07115e-10	-0.675324
2087379	chr1:2087379:G:A	5.3603e-09	-2.07115e-10	-1.28434
2087436	chr1:2087436:G:A	1.28074e-09	-1.35423	-1.3617
2087480	chr1:2087480:C:T	5.13017e-09	-2.07115e-10	-1.32822
2087631	chr1:2087631:G:A	1.77563e-09	-1.4039	-0.985305
2087942	chr1:2087942:G:A	7.79134e-09	-1.86709	0.956737
2088267	chr1:2088267:G:C	6.79962e-09	-1.84358	0.797079
2088504	chr1:2088504:C:T	6.45622e-09	-2.07115e-10	-1.09832
2088861	chr1:2088861:C:T	8.15497e-09	-1.85326	0.988529
2088869	chr1:2088869:A:G	5.16917e-09	-2.07115e-10	-1.32065
2088904	chr1:2088904:T:C	4.73864e-09	-1.7168	0.309184
2089050	chr1:2089050:C:T	2.61722e-09	-1.85474	-0.146512
2089068	chr1:2089068:G:A	7.01339e-09	-1.84872	0.833179
2089083	chr1:2089083:G:A	6.97314e-09	-1.85013	0.828831
2089092	chr1:2089092:C:T	4.9327e-09	-2.07115e-10	-1.36748
2089201	chr1:2089201:G:A	1.62076e-07	-2.07115e-10	2.1247
2089466	chr1:2089466:C:T	4.03682e-09	-1.34575	-0.22216
2089675	chr1:2089675:C:T	1.16454e-09	-1.55824	-1.2528
2089757	chr1:2089757:C:T	1.63462e-07	-2.07115e-10	2.13322
2089758	chr1:2089758:A:G	1.2209e-09	-1.47314	-1.29063
2089946	chr1:2089946:T:C	3.38538e-09	-1.79573	0.0518343
2090215	chr1:2090215:G:A	3.93367e-07	-2.07115e-10	3.01138
2090332	chr1:2090332:C:T	1.67723e-08	-1.84347	1.69984
2090403	chr1:2090403:G:A	1.60079e-07	-2.07115e-10	2.1123
2090626	chr1:2090626:G:A	1.45288e-07	-2.07115e-10	2.01536
2090656	chr1:2090656:C:T	6.43295e-09	-2.07115e-10	-1.10193
2090659	chr1:2090659:G:A	1.70515e-09	-1.3028	-1.12691
2090729	chr1:2090729:G:A	1.55214e-09	-1.49852	-1.02521
2090873	chr1:2090873:G:A	8.55202e-09	-2.07115e-10	-0.817195
2090943	chr1:2090943:G:A	1.30277e-09	-1.32162	-1.37725
2091118	chr1:2091118:G:A	1.71133e-09	-1.27708	-1.14901
2091127	chr1:2091127:G:A	1.54706e-09	-1.48895	-1.03806
2091238	chr1:2091238:C:T	1.79144e-09	-1.26466	-1.11569
2091284	chr1:2091284:G:A	4.83997e-09	-2.07115e-10	-1.38645
2091533	chr1:2091533:C:T	1.05712e-08	-2.07115e-10	-0.605226
2091780	chr1:2091780:G:A	2.78142e-09	-1.67296	-0.267437
2091957	chr1:2091957:G:A	1.1861e-07	-2.07115e-10	1.81248
2092065	chr1:2092065:T:C	6.23586e-09	-1.5148	0.38175
2092073	chr1:2092073:C:T	7.23633e-09	-0.984248	-3.77007e-10
2092353	chr1:2092353:T:C	3.59084e-09	-1.82594	0.14096
2092357	chr1:2092357:A:G	3.6383e-09	-1.82898	0.157133
2092415	chr1:2092415:G:A	1.63159e-09	-1.59549	-0.878316
2092603	chr1:2092603:A:G	3.37457e-09	-1.4401	-0.306994
2093000	chr1:2093000:C:T	1.30785e-08	-2.07115e-10	-0.392391
2093065	chr1:2093065:CA:C	5.07661e-09	-2.07115e-10	-1.33872
2093113	chr1:2093113:T:C	6.49712e-09	-2.07115e-10	-1.092
2093338	chr1:2093338:G:A	7.21665e-08	-2.07115e-10	1.31561
2093604	chr1:2093604:C:T	1.85351e-07	1.34274	0.916146
2093894	chr1:2093894:C:T	1.66724e-09	-1.55093	-0.901268
2093902	chr1:2093902:T:C	6.60438e-09	-2.07115e-10	-1.07563
2093978	chr1:2093978:G:A	4.85168e-09	-2.07115e-10	-1.38404
2094100	chr1:2094100:G:A	1.3856e-09	-1.62928	-1.00796
2094114	chr1:2094114:A:G	6.56855e-09	-2.07115e-10	-1.08107
2094168	chr1:2094168:G:A	2.5096e-07	3.60418	-1.04225
2094270	chr1:2094270:C:T	4.92297e-09	-2.07115e-10	-1.36945
2094964	chr1:2094964:T:C	1.85259e-08	-0.391539	0.347346
2095241	chr1:2095241:C:T	9.28441e-09	-2.07115e-10	-0.735026
2095310	chr1:2095310:A:G	4.83929e-07	-0.101184	3.31976
2095417	chr1:2095417:A:G	6.56216e-09	-2.07115e-10	-1.08204
2095555	chr1:2095555:G:A	1.24392e-08	-2.07115e-10	-0.442506
2095665	chr1:2095665:C:T	5.01387e-09	-2.07115e-10	-1.35115
2095780	chr1:2095780:C:T	7.62587e-09	-2.07115e-10	-0.931817
2095952	chr1:2095952:C:T	8.50326e-09	-2.07115e-10	-0.822913
2095985	chr1:2095985:G:A	3.05568e-09	-1.84636	-3.77007e-10
2096110	chr1:2096110:G:A	5.17957e-07	-2.07115e-10	3.28653
2096394	chr1:2096394:G:A	6.34192e-09	-2.07115e-10	-1.11618
2096418	chr1:2096418:C:T	3.04081e-09	-1.85124	-3.77007e-10
2096420	chr1:2096420:C:T	5.22929e-09	-1.30909	-3.77007e-10
2096462	chr1:2096462:G:A	1.43646e-08	1.08921	-1.38781
2096534	chr1:2096534:C:T	1.19697e-08	-2.07115e-10	-0.480984
2096611	chr1:2096611:G:A	5.15297e-09	-2.07115e-10	-1.32379
2096621	chr1:2096621:C:T	1.32358e-06	4.22473	-3.77007e-10
2096682	chr1:2096682:G:A	1.65591e-07	-2.07115e-10	2.14616
2096823	chr1:2096823:G:A	6.87366e-09	-1.03567	-3.77007e-10
2096833	chr1:2096833:A:G	6.70308e-09	-2.07115e-10	-1.0608
2096834	chr1:2096834:A:G	5.12618e-09	-2.07115e-10	-1.329
2096920	chr1:2096920:C:G	6.34192e-09	-2.07115e-10	-1.11618
2097118	chr1:2097118:C:T	7.47595e-09	-0.951671	-3.77007e-10
2097140	chr1:2097140:C:G	6.10824e-09	-2.07115e-10	-1.15372
2097141	chr1:2097141:T:G	6.12331e-09	-2.07115e-10	-1.15126
2097198	chr1:2097198:C:T	5.00834e-09	-2.07115e-10	-1.35226
2097244	chr1:2097244:C:T	4.91147e-09	-2.07115e-10	-1.37179
2097280	chr1:2097280:C:T	1.53688e-06	0.600272	3.77387
2097345	chr1:2097345:C:T	4.92449e-09	-2.07115e-10	-1.36914
2097564	chr1:2097564:T:C	1.3119e-08	-2.07115e-10	-0.389301
2097594	chr1:2097594:C:T	4.83533e-09	-2.07115e-10	-1.38741
2097668	chr1:2097668:C:T	9.72074e-09	-2.07115e-10	-0.689101
2097701	chr1:2097701:CA:C	2.12399e-07	-2.07115e-10	2.3951
2097877	chr1:2097877:C:T	4.8653e-09	-2.07115e-10	-1.38123
2097898	chr1:2097898:C:T	4.92971e-09	-2.07115e-10	-1.36808
2097953	chr1:2097953:T:C	1.23593e-09	-1.59142	-1.16013
2098405	chr1:2098405:C:T	4.843e-09	-2.07115e-10	-1.38583
2098440	chr1:2098440:T:C	4.88291e-09	-2.07115e-10	-1.37762
2098568	chr1:2098568:CCT:C	8.30125e-07	2.16288	1.59533
2098743	chr1:2098743:G:A	1.06182e-08	-2.07115e-10	-0.60079
2098961	chr1:2098961:G:A	6.37742e-09	-2.07115e-10	-1.1106
2099538	chr1:2099538:G:A	2.22445e-08	1.51903	-1.3803
2099664	chr1:2099664:G:A	1.15803e-07	1.78853	-3.77007e-10
2099903	chr1:2099903:T:C	1.46562e-06	0.350469	3.9762
2099918	chr1:2099918:A:T	3.9078e-09	-1.60012	-0.000272991
2100551	chr1:2100551:G:C	4.96529e-09	-2.07115e-10	-1.36089
2100585	chr1:2100585:G:A	1.08768e-08	-2.07115e-10	-0.576733
2100592	chr1:2100592:C:T	5.07123e-09	-2.07115e-10	-1.33978
2100614	chr1:2100614:G:A	1.54451e-08	-2.07115e-10	-0.226074
2100752	chr1:2100752:G:A	1.13771e-08	-2.07115e-10	-0.531758
2101670	chr1:2101670:C:T	2.14219e-08	1.47044	-1.36938
2101768	chr1:2101768:A:G	4.83495e-09	-2.07115e-10	-1.38749
2101817	chr1:2101817:G:A	3.09574e-08	1.80049	-1.33124
2101935	chr1:2101935:G:A	9.22013e-08	0.808429	0.752183
2101945	chr1:2101945:G:C	5.57002e-07	2.33715	1.02206
2102062	chr1:2102062:C:G	4.83367e-09	-2.07115e-10	-1.38776
2102495	chr1:2102495:G:A	1.97132e-08	-2.07115e-10	0.0179252
2102522	chr1:2102522:T:C	2.7102e-09	-1.07064	-0.895706
2102670	chr1:2102670:A:G	4.53903e-08	0.851936	-3.77007e-10
2103147	chr1:2103147:C:T	4.87304e-09	-2.07115e-10	-1.37965
2103358	chr1:2103358:A:G	4.85735e-09	-2.07115e-10	-1.38287
2103363	chr1:2103363:G:A	4.51608e-09	-1.31362	-0.142097
2103436	chr1:2103436:C:G	1.51026e-08	-2.07115e-10	-0.248494
2103514	chr1:2103514:A:G	3.3455e-09	-1.75575	-3.77007e-10
2103523	chr1:2103523:C:T	1.68967e-09	-1.37644	-1.06239
2103857	chr1:2103857:G:A	5.73478e-08	-2.07115e-10	1.08577
2104245	chr1:2104245:C:T	1.6246e-08	0.262003	-0.437518
2104360	chr1:2104360:G:A	1.40453e-08	0.0848224	-0.405894
2104507	chr1:2104507:A:G	1.26152e-08	-2.07115e-10	-0.428458
2104539	chr1:2104539:C:T	4.84119e-09	-2.07115e-10	-1.3862
2104540	chr1:2104540:G:A	4.83332e-09	-2.07115e-10	-1.38783
2104768	chr1:2104768:C:T	4.9118e-09	-2.07115e-10	-1.37172
2104824	chr1:2104824:G:A	1.61583e-08	0.177587	-0.358514
2105093	chr1:2105093:C:T	4.8608e-09	-2.07115e-10	-1.38216
2105126	chr1:2105126:T:G	2.12346e-08	-2.07115e-10	0.0922692
2105211	chr1:2105211:T:C	1.50141e-07	2.04821	-3.77007e-10
2105801	chr1:2105801:T:C	3.18498e-09	-1.40305	-0.401867
2105932	chr1:2105932:A:C	1.57466e-08	-2.07115e-10	-0.206737
2105944	chr1:2105944:T:G	9.40202e-10	-1.82184	-1.20318
2106116	chr1:2106116:C:T	3.04542e-08	-2.07115e-10	0.45286
2106212	chr1:2106212:G:A	4.19915e-08	-2.07115e-10	0.774106
2106310	chr1:2106310:A:G	4.86094e-09	-2.07115e-10	-1.38213
2106873	chr1:2106873:C:T	5.06431e-09	-2.07115e-10	-1.34114
2107293	chr1:2107293:C:T	1.81428e-08	1.13437	-1.19945
2107385	chr1:2107385:G:A	3.14884e-08	1.05051	-0.56425
2107491	chr1:2107491:G:A	9.68307e-09	-2.07115e-10	-0.692983
2108082	chr1:2108082:G:T	7.33538e-09	0.338788	-1.30944
2108113	chr1:2108113:G:A	7.99209e-09	-2.07115e-10	-0.88491
2108540	chr1:2108540:G:A	5.73463e-09	-2.07115e-10	-1.21684
2108657	chr1:2108657:T:C	7.47211e-10	-1.86733	-1.38744
2108769	chr1:2108769:T:C	2.01291e-08	-2.07115e-10	0.0388054
2108949	chr1:2108949:G:A	7.65577e-10	-1.86233	-1.36816
2109014	chr1:2109014:G:A	4.84741e-09	-2.07115e-10	-1.38492
2109034	chr1:2109034:C:T	8.19931e-09	-2.07115e-10	-0.859313
2109324	chr1:2109324:G:A	7.67095e-10	-1.85893	-1.36957
2109401	chr1:2109401:C:T	7.1195e-09	-2.07115e-10	-1.00053
2109497	chr1:2109497:T:C	8.33852e-10	-1.86216	-1.2829
2109603	chr1:2109603:G:A	7.52584e-09	-2.07115e-10	-0.94502
2109614	chr1:2109614:G:A	4.87317e-09	-2.07115e-10	-1.37962
2109716	chr1:2109716:C:T	5.0909e-09	-0.0221127	-1.3138
2109797	chr1:2109797:G:A	1.44573e-09	-1.86419	-0.730566
2110022	chr1:2110022:C:T	7.16766e-09	0.309386	-1.30317
2110124	chr1:2110124:C:T	4.86334e-09	-2.07115e-10	-1.38164
2110219	chr1:2110219:C:T	4.83601e-09	-2.07115e-10	-1.38727
2110352	chr1:2110352:T:C	7.4439e-09	-2.07115e-10	-0.955967
2110868	chr1:2110868:G:A	4.84068e-09	-2.07115e-10	-1.38631
2110897	chr1:2110897:G:A	4.86385e-09	-2.07115e-10	-1.38153
2110911	chr1:2110911:G:A	1.70043e-08	1.25082	-1.38072
2111104	chr1:2111104:A:G	1.35318e-08	0.952454	-1.31077
2111468	chr1:2111468:G:A	4.99094e-09	-2.07115e-10	-1.35574
2111555	chr1:2111555:C:G	8.0964e-10	-1.78672	-1.38781
2111657	chr1:2111657:G:A	9.88046e-10	-1.85273	-1.12266
2112187	chr1:2112187:T:C	5.26547e-09	-2.07115e-10	-1.30219
2112353	chr1:2112353:G:A	2.73823e-08	1.7251	-1.37857
2112441	chr1:2112441:C:T	8.31644e-09	-2.07115e-10	-0.845129
2112522	chr1:2112522:T:G	5.33825e-09	-2.07115e-10	-1.28846
2112542	chr1:2112542:G:C	8.2995e-09	-2.07115e-10	-0.847168
2112598	chr1:2112598:T:C	9.23704e-09	0.483677	-1.22382
2112929	chr1:2112929:C:T	4.86258e-09	-2.07115e-10	-1.38179
2112988	chr1:2112988:G:A	5.95584e-09	-2.07115e-10	-1.17899
2113103	chr1:2113103:T:C	4.52711e-09	-0.0769211	-1.37636
2113551	chr1:2113551:G:A	4.8372e-09	-2.07115e-10	-1.38703
2113726	chr1:2113726:G:A	1.11213e-08	0.560118	-1.11462
2113906	chr1:2113906:T:C	5.82033e-09	-2.07115e-10	-1.20201
2114015	chr1:2114015:C:T	4.85247e-09	-2.07115e-10	-1.38387
2114437	chr1:2114437:G:A	2.82323e-08	1.75585	-1.37875
2114540	chr1:2114540:C:T	4.96187e-09	-2.07115e-10	-1.36158
2114790	chr1:2114790:A:G	6.59012e-09	-1.07779	-3.77007e-10
2115032	chr1:2115032:G:A	3.15208e-09	-1.86554	0.050234
2115277	chr1:2115277:A:T	6.34866e-09	-2.07115e-10	-1.11512
2115347	chr1:2115347:G:A	4.37389e-09	-0.109898	-1.37781
2115435	chr1:2115435:A:G	9.33613e-09	-0.72947	-3.77007e-10
2115499	chr1:2115499:G:T	4.77736e-09	-0.0165679	-1.38291
2115704	chr1:2115704:G:A	5.02228e-09	-2.07115e-10	-1.34948
2115711	chr1:2115711:A:G	4.88657e-09	-2.07115e-10	-1.37687
2115913	chr1:2115913:C:T	7.47493e-09	-0.951808	-3.77007e-10
2116061	chr1:2116061:TC:T	5.13452e-09	-2.07115e-10	-1.32738
2116140	chr1:2116140:C:T	6.26096e-09	-2.07115e-10	-1.12903
2117155	chr1:2117155:G:T	1.10554e-08	-2.07115e-10	-0.560445
2117228	chr1:2117228:A:G	1.03869e-08	-2.07115e-10	-0.622821
2117290	chr1:2117290:G:A	1.15497e-08	0.871068	-1.38777
2117338	chr1:2117338:A:G	2.11399e-08	-2.07115e-10	0.0877975
2118589	chr1:2118589:G:A	4.9174e-09	-1.37058	-3.77007e-10
2118622	chr1:2118622:C:G	4.19745e-09	-1.52889	-3.77007e-10
2118744	chr1:2118744:TGTGTGTGTGTGA:T	4.8665e-09	-2.07115e-10	-1.38099
2119195	chr1:2119195:T:C	1.01042e-08	-2.07115e-10	-0.650415
2119255	chr1:2119255:CCCAGG:C	9.77576e-09	-2.07115e-10	-0.683457
2119486	chr1:2119486:T:A	3.6046e-09	-1.68115	-3.77007e-10
2120054	chr1:2120054:T:C	6.42249e-09	0.111911	-1.21547
2120635	chr1:2120635:C:T	1.07333e-08	-2.07115e-10	-0.590015
2120821	chr1:2120821:T:C	4.90391e-09	-2.07115e-10	-1.37333
2121058	chr1:2121058:T:C	8.61675e-10	-1.80697	-1.30527
2121074	chr1:2121074:A:G	3.11876e-08	1.85806	-1.3814
2121106	chr1:2121106:G:A	2.16288e-08	-2.07115e-10	0.110661
2121289	chr1:2121289:T:A	2.76121e-09	-0.563746	-1.38395
2121318	chr1:2121318:A:G	1.90892e-08	-2.07115e-10	-0.0142412
2121326	chr1:2121326:G:A	5.16906e-09	-2.07115e-10	-1.32067
2121377	chr1:2121377:T:C	4.86999e-09	-2.07115e-10	-1.38027
2124570	chr1:2124570:G:A	5.08083e-09	-2.07115e-10	-1.33789
2124676	chr1:2124676:A:G	5.14672e-07	3.55576	-0.275594
2124811	chr1:2124811:G:A	5.81645e-09	-2.07115e-10	-1.20267
2125219	chr1:2125219:G:A	1.03108e-08	-2.07115e-10	-0.630173
2125435	chr1:2125435:C:T	4.83336e-09	-2.07115e-10	-1.38782
2126064	chr1:2126064:A:G	5.23943e-09	-2.07115e-10	-1.30715
2126100	chr1:2126100:C:G	4.95984e-09	-2.07115e-10	-1.36199
2126188	chr1:2126188:G:A	7.14397e-09	-2.07115e-10	-0.997095
2126486	chr1:2126486:G:T	1.37521e-08	-0.342169	-3.77007e-10
2126520	chr1:2126520:G:A	5.16457e-09	-2.07115e-10	-1.32154
2126584	chr1:2126584:A:G	9.42132e-10	-1.84058	-1.1824
2126684	chr1:2126684:G:T	5.33932e-09	-2.07115e-10	-1.28826
2127112	chr1:2127112:G:C	4.8403e-09	-2.07115e-10	-1.38639
2127141	chr1:2127141:G:C	4.00045e-08	2.10736	-1.38173
2127343	chr1:2127343:CA:C	1.39227e-08	0.710838	-1.04068
2127573	chr1:2127573:G:A	9.45399e-08	1.58566	-3.77007e-10
2127704	chr1:2127704:G:A	4.09505e-08	2.12866	-1.37966
2128418	chr1:2128418:G:A	1.8151e-08	-2.07115e-10	-0.0646351
2128463	chr1:2128463:T:C	5.04519e-09	-2.07115e-10	-1.34493
2128619	chr1:2128619:C:T	1.02396e-09	-1.60111	-1.33857
2128856	chr1:2128856:G:A	4.95695e-09	-2.07115e-10	-1.36257
2128917	chr1:2128917:G:A	5.01347e-09	-2.07115e-10	-1.35124
2128980	chr1:2128980:G:A	4.97576e-09	-2.07115e-10	-1.35878
2129056	chr1:2129056:G:A	9.70098e-09	-2.07115e-10	-0.691135
2129085	chr1:2129085:T:C	1.79175e-08	1.18363	-1.26121
2129113	chr1:2129113:C:T	1.00437e-08	-2.07115e-10	-0.656416
2129191	chr1:2129191:T:C	1.75103e-08	1.1091	-1.20967
2129293	chr1:2129293:C:T	1.2247e-08	0.481788	-0.939873
2130024	chr1:2130024:T:G	4.86606e-09	-2.07115e-10	-1.38108
2130087	chr1:2130087:A:G	4.88399e-09	-2.07115e-10	-1.3774
2130224	chr1:2130224:G:A	4.86295e-09	-2.07115e-10	-1.38172
2130334	chr1:2130334:C:T	4.9793e-09	-2.07115e-10	-1.35807
2130407	chr1:2130407:C:T	3.48903e-09	-1.71374	-3.77007e-10
2130485	chr1:2130485:AC:A	4.00742e-08	-2.07115e-10	0.727369
2130530	chr1:2130530:T:C	2.36435e-08	1.54997	-1.35024
2131655	chr1:2131655:G:A	2.53903e-09	-1.72665	-0.304931
2131710	chr1:2131710:C:T	5.08499e-08	2.34753	-1.38201
2131912	chr1:2131912:C:T	5.01229e-08	-2.07115e-10	0.951115
2132053	chr1:2132053:T:C	2.96527e-08	-2.07115e-10	0.42619
2132354	chr1:2132354:A:G	7.92355e-09	-2.07115e-10	-0.893524
2132536	chr1:2132536:G:A	5.2781e-09	-2.07115e-10	-1.2998
2132990	chr1:2132990:A:C	3.87746e-09	-0.915149	-0.693034
2133519	chr1:2133519:C:T	5.77591e-09	-2.07115e-10	-1.20967
2133904	chr1:2133904:G:C	1.67144e-08	1.0041	-1.15119
2134117	chr1:2134117:C:A	1.42318e-08	-2.07115e-10	-0.307883
2134140	chr1:2134140:G:T	3.70666e-09	-1.65323	-3.77007e-10
2134510	chr1:2134510:C:T	7.67505e-08	2.74896	-1.37177
2134519	chr1:2134519:C:T	7.03078e-08	2.66309	-1.37357
2135164	chr1:2135164:C:T	8.51436e-09	-2.07115e-10	-0.821608
2135551	chr1:2135551:C:T	2.9923e-09	-1.86732	-3.77007e-10
2135900	chr1:2135900:G:A	1.13994e-08	-2.07115e-10	-0.529801
2136269	chr1:2136269:G:A	3.65941e-09	-1.66606	-3.77007e-10
2136747	chr1:2136747:C:A	5.50752e-09	-2.07115e-10	-1.25725
2136985	chr1:2136985:G:A	1.14036e-08	-2.07115e-10	-0.529436
2137041	chr1:2137041:C:T	1.4574e-08	0.860657	-1.14478
2137084	chr1:2137084:C:T	1.3035e-08	-2.07115e-10	-0.395723
2137128	chr1:2137128:G:A	6.73421e-09	-2.07115e-10	-1.05616
2137222	chr1:2137222:G:A	4.83693e-09	-2.07115e-10	-1.38708
2137275	chr1:2137275:G:A	1.00069e-08	0.725816	-1.3859
2137483	chr1:2137483:G:A	4.41048e-09	-0.613701	-0.865679
2137585	chr1:2137585:GCCT:G	9.1797e-10	-1.66192	-1.38704
2138242	chr1:2138242:C:T	6.71798e-09	-2.07115e-10	-1.05858
2138378	chr1:2138378:G:T	1.14202e-07	1.77461	-3.77007e-10
2138392	chr1:2138392:G:A	1.00421e-08	-2.07115e-10	-0.656572
2138661	chr1:2138661:C:T	1.44588e-09	-1.72984	-0.864809
2139162	chr1:2139162:C:T	6.75073e-09	-2.07115e-10	-1.05371
2139202	chr1:2139202:G:A	1.15049e-08	-2.07115e-10	-0.520594
2139204	chr1:2139204:CTG:C	2.36142e-08	-2.07115e-10	0.198487
2139901	chr1:2139901:C:A	1.55885e-08	1.16899	-1.38582
2139934	chr1:2139934:T:A	5.90298e-09	-2.07115e-10	-1.18791
2140117	chr1:2140117:A:G	8.85299e-08	2.90763	-1.38765
2140158	chr1:2140158:A:G	9.09031e-09	-2.07115e-10	-0.756154
2140261	chr1:2140261:A:G	3.50853e-09	-1.70817	-3.77007e-10
2140299	chr1:2140299:C:T	1.6172e-09	-1.73203	-0.750637
2140326	chr1:2140326:A:G	1.49003e-08	1.122	-1.38399
2141206	chr1:2141206:T:G	5.67927e-09	-2.07115e-10	-1.22654
2141561	chr1:2141561:A:G	6.38225e-08	2.57972	-1.38698
2141910	chr1:2141910:G:A	6.80364e-09	-2.07115e-10	-1.04591
2143098	chr1:2143098:G:A	4.83934e-09	-2.07115e-10	-1.38659
2143178	chr1:2143178:G:A	1.65525e-08	-2.07115e-10	-0.156828
2143280	chr1:2143280:C:T	1.07181e-08	-2.07115e-10	-0.591429
2143588	chr1:2143588:A:C	4.98022e-09	-2.07115e-10	-1.35789
2143812	chr1:2143812:A:G	1.83509e-05	5.2781	1.57597
2143822	chr1:2143822:A:G	6.62993e-09	-2.07115e-10	-1.07177
2143901	chr1:2143901:G:A	4.84977e-09	-2.07115e-10	-1.38443
2144121	chr1:2144121:T:G	6.65502e-08	2.62185	-1.38725
2144131	chr1:2144131:T:C	2.55823e-08	1.42876	-1.15022
2144375	chr1:2144375:C:T	8.62107e-10	-1.78565	-1.32609
2144616	chr1:2144616:G:A	6.61463e-08	1.67869	-0.450185
2144785	chr1:2144785:C:T	4.84927e-09	-2.07115e-10	-1.38453
2144889	chr1:2144889:C:T	4.99088e-09	-2.07115e-10	-1.35575
2144924	chr1:2144924:G:A	5.01455e-09	-2.07115e-10	-1.35102
2145081	chr1:2145081:A:G	4.849e-09	-2.07115e-10	-1.38459
2145217	chr1:2145217:A:C	4.84915e-09	-2.07115e-10	-1.38456
2145302	chr1:2145302:A:G	5.34332e-08	1.05201	-0.0369368
2145614	chr1:2145614:CATAA:C	4.84925e-09	-2.07115e-10	-1.38454
2145689	chr1:2145689:A:G	2.62379e-08	1.45466	-1.15082
2145821	chr1:2145821:C:T	6.39244e-08	2.58202	-1.38768
2145827	chr1:2145827:G:A	1.25783e-09	-1.74145	-0.992518
2145970	chr1:2145970:A:G	6.06996e-08	2.5303	-1.38773
2146433	chr1:2146433:A:G	2.50607e-08	1.39813	-1.14019
2146575	chr1:2146575:T:TG	4.84925e-09	-2.07115e-10	-1.38454
2146811	chr1:2146811:T:G	3.34303e-09	-1.75649	-3.77007e-10
2147043	chr1:2147043:T:A	6.63994e-08	2.61986	-1.38754
2147118	chr1:2147118:T:A	5.64484e-08	2.4563	-1.38634
2147138	chr1:2147138:G:A	5.16998e-09	-2.07115e-10	-1.32049
2147394	chr1:2147394:G:T	4.99651e-09	-2.07115e-10	-1.35462
2147483	chr1:2147483:C:T	3.40037e-08	0.497363	0.0657427
2148410	chr1:2148410:A:G	1.62107e-08	-0.144073	-0.0336201
2148489	chr1:2148489:C:T	2.25371e-08	-2.07115e-10	0.151801
2149374	chr1:2149374:G:T	6.82341e-08	2.64697	-1.38739
2149591	chr1:2149591:C:T	4.83869e-09	-2.07115e-10	-1.38672
2149718	chr1:2149718:G:A	4.84858e-09	-2.07115e-10	-1.38468
2150110	chr1:2150110:C:T	8.95891e-09	-2.07115e-10	-0.770714
2150155	chr1:2150155:C:T	1.0221e-08	-2.07115e-10	-0.638915
2150781	chr1:2150781:C:T	6.28149e-09	-2.07115e-10	-1.12576
2151019	chr1:2151019:C:T	6.66845e-08	2.62423	-1.38762
2151050	chr1:2151050:G:A	2.48846e-08	1.59843	-1.34754
2151127	chr1:2151127:T:C	4.69586e-08	0.929386	-0.0434827
2151163	chr1:2151163:A:G	2.49329e-08	1.40618	-1.15336
2151283	chr1:2151283:T:C	7.89913e-08	2.79374	-1.38776
2151390	chr1:2151390:G:A	1.51137e-09	-1.62103	-0.929312
2151734	chr1:2151734:A:G	6.41119e-08	2.58456	-1.3873
2152077	chr1:2152077:C:T	5.69174e-09	-2.07115e-10	-1.22435
2152298	chr1:2152298:T:C	2.03085e-05	5.31171	1.64372
2152985	chr1:2152985:CT:C	5.71416e-09	-2.07115e-10	-1.22041
2153159	chr1:2153159:T:C	1.7599e-08	1.23116	-1.32668
2153547	chr1:2153547:A:G	1.08919e-08	-2.07115e-10	-0.575344
2153594	chr1:2153594:A:G	2.39186e-08	1.36451	-1.15321
2153701	chr1:2153701:G:A	8.07181e-10	-1.79479	-1.38278
2153785	chr1:2153785:C:T	5.99314e-09	-2.07115e-10	-1.17275
2154091	chr1:2154091:G:A	5.16721e-09	-2.07115e-10	-1.32103
2154227	chr1:2154227:G:A	5.76724e-09	-2.07115e-10	-1.21117
2154374	chr1:2154374:G:A	5.16564e-09	-2.07115e-10	-1.32133
2154653	chr1:2154653:G:A	7.16756e-09	-2.07115e-10	-0.993797
2154694	chr1:2154694:T:C	1.15872e-08	-2.07115e-10	-0.513463
2154873	chr1:2154873:A:G	4.20842e-08	0.955506	-0.179197
2155058	chr1:2155058:G:A	3.24037e-09	-1.78768	-3.77007e-10
2155288	chr1:2155288:GGTA:G	8.18815e-09	-2.07115e-10	-0.860674
2155425	chr1:2155425:CAGTGACGGT:C	5.98538e-09	-2.07115e-10	-1.17404
2156118	chr1:2156118:T:C	8.73908e-10	-1.79297	-1.30518
2156389	chr1:2156389:C:A	2.30326e-08	-2.07115e-10	0.173547
2156550	chr1:2156550:T:C	4.956e-09	-2.07115e-10	-1.36276
2156665	chr1:2156665:A:G	6.91233e-08	2.64319	-1.37066
2156747	chr1:2156747:C:T	3.65842e-09	-1.66633	-3.77007e-10
2156922	chr1:2156922:G:A	1.05308e-08	-2.07115e-10	-0.609055
2157138	chr1:2157138:G:A	7.77068e-08	2.77639	-1.38681
2157362	chr1:2157362:GCA:G	2.29628e-08	-2.07115e-10	0.170511
2157391	chr1:2157391:T:C	1.12557e-08	-2.07115e-10	-0.542491
2157477	chr1:2157477:G:A	5.38324e-09	-2.07115e-10	-1.28007
2157493	chr1:2157493:C:T	8.82631e-10	-1.78971	-1.2985
2157766	chr1:2157766:C:A	5.57512e-09	-2.07115e-10	-1.24505
2157891	chr1:2157891:C:T	4.8731e-09	-2.07115e-10	-1.37963
2158087	chr1:2158087:G:A	6.29519e-08	2.47751	-1.2985
2158624	chr1:2158624:G:A	4.83407e-09	-2.07115e-10	-1.38767
2158770	chr1:2158770:T:C	6.04254e-09	-2.07115e-10	-1.16454
2158851	chr1:2158851:A:G	5.46802e-08	-2.07115e-10	1.03814
2159124	chr1:2159124:C:T	1.88118e-08	-0.0288784	-3.77007e-10
2159377	chr1:2159377:T:C	6.45198e-08	2.59126	-1.38765
2159772	chr1:2159772:A:G	5.5049e-09	-2.07115e-10	-1.25772
2159958	chr1:2159958:A:G	6.4555e-08	2.59186	-1.3877
2160844	chr1:2160844:C:T	1.43558e-09	-1.65377	-0.948021
2160874	chr1:2160874:G:A	4.84876e-09	-2.07115e-10	-1.38464
2161463	chr1:2161463:G:A	5.73661e-09	-2.07115e-10	-1.21649
2161476	chr1:2161476:G:A	2.27272e-09	-1.42588	-0.716502
2161685	chr1:2161685:G:A	3.5764e-09	-1.689	-3.77007e-10
2162295	chr1:2162295:C:T	8.00201e-08	2.80633	-1.38742
2162567	chr1:2162567:A:G	1.47748e-08	-0.27044	-3.77007e-10
2162568	chr1:2162568:C:G	1.47919e-08	-0.269285	-3.77007e-10
2163093	chr1:2163093:G:A	3.02918e-09	-1.85507	-3.77007e-10
2163206	chr1:2163206:C:T	1.15296e-08	-2.07115e-10	-0.518444
2163373	chr1:2163373:C:T	4.83339e-09	-2.07115e-10	-1.38781
2163618	chr1:2163618:C:T	1.03787e-08	-2.07115e-10	-0.62361
2163759	chr1:2163759:T:C	2.1421e-08	1.43449	-1.33348
2164166	chr1:2164166:T:C	5.5066e-09	-2.07115e-10	-1.25741
2164260	chr1:2164260:C:T	8.37131e-08	2.84084	-1.37681
2164801	chr1:2164801:G:C	8.11051e-10	-1.8324	-1.34038
2164817	chr1:2164817:C:T	8.15465e-09	-2.07115e-10	-0.864774
2165199	chr1:2165199:C:T	8.14735e-10	-1.82796	-1.3403
2166440	chr1:2166440:C:T	1.00985e-08	-2.07115e-10	-0.650975
2166847	chr1:2166847:C:T	1.08906e-09	-1.79943	-1.07862
2166938	chr1:2166938:G:C	8.12021e-10	-1.82966	-1.34193
2167073	chr1:2167073:G:A	4.52628e-09	-1.45346	-3.77007e-10
2167392	chr1:2167392:G:C	8.05149e-10	-1.83307	-1.34702
2167940	chr1:2167940:C:T	8.19327e-09	-2.07115e-10	-0.86005
2168443	chr1:2168443:G:A	3.02102e-09	-1.85777	-3.77007e-10
2168793	chr1:2168793:C:T	5.14509e-09	-2.07115e-10	-1.32532
2169011	chr1:2169011:C:T	7.18635e-09	-0.99118	-3.77007e-10
2169339	chr1:2169339:G:A	6.92546e-09	-2.07115e-10	-1.02816
2169401	chr1:2169401:C:T	2.74639e-08	-2.07115e-10	0.349508
2170248	chr1:2170248:G:A	7.18911e-08	2.69958	-1.38779
2170282	chr1:2170282:G:A	7.12851e-09	-2.07115e-10	-0.99926
2170854	chr1:2170854:G:A	9.75013e-09	-2.07115e-10	-0.686082
2171094	chr1:2171094:G:A	5.57878e-09	-2.07115e-10	-1.24439
2172339	chr1:2172339:C:T	5.5217e-09	-2.07115e-10	-1.25468
2172996	chr1:2172996:C:T	7.37603e-08	2.22963	-0.892173
2173095	chr1:2173095:TCCAC:T	1.88804e-09	-1.67954	-0.648284
2173542	chr1:2173542:A:G	5.37943e-08	2.21765	-1.19584
2173730	chr1:2173730:A:G	7.48462e-09	-2.07115e-10	-0.950512
2174045	chr1:2174045:C:T	4.93258e-09	-2.07115e-10	-1.3675
2174182	chr1:2174182:C:T	1.11043e-08	-2.07115e-10	-0.556026
2174439	chr1:2174439:G:A	1.18101e-09	-1.73932	-1.05767
2174491	chr1:2174491:G:A	6.63239e-09	-2.07115e-10	-1.0714
2175009	chr1:2175009:A:C	4.93258e-09	-2.07115e-10	-1.3675
2175323	chr1:2175323:C:A	7.02647e-09	-2.07115e-10	-1.01368
2175324	chr1:2175324:A:G	5.77297e-09	-2.07115e-10	-1.21018
2175574	chr1:2175574:C:T	5.29549e-09	-2.07115e-10	-1.29651
2175651	chr1:2175651:G:A	4.67174e-09	-1.42183	-3.77007e-10
2175856	chr1:2175856:C:T	1.35071e-08	-0.360145	-3.77007e-10
2175951	chr1:2175951:G:A	5.26678e-09	-2.07115e-10	-1.30194
2176504	chr1:2176504:A:G	2.35465e-08	-2.07115e-10	0.195616
2176855	chr1:2176855:C:T	1.06688e-08	-2.07115e-10	-0.596039
2177928	chr1:2177928:G:A	2.38836e-08	-2.07115e-10	0.20983
2178256	chr1:2178256:G:A	7.16136e-09	-2.07115e-10	-0.994663
2178273	chr1:2178273:G:A	4.48433e-09	-1.46277	-3.77007e-10
2178821	chr1:2178821:G:A	5.5375e-08	2.40738	-1.35662
2178886	chr1:2178886:G:A	5.6995e-09	-2.07115e-10	-1.22299
2179155	chr1:2179155:C:G	1.45854e-08	-2.07115e-10	-0.283345
2179240	chr1:2179240:C:T	5.79263e-09	-2.07115e-10	-1.20678
2179294	chr1:2179294:G:A	5.93256e-09	-2.07115e-10	-1.18291
2179347	chr1:2179347:G:A	6.86761e-09	-2.07115e-10	-1.03655
2179409	chr1:2179409:T:G	2.5466e-09	-1.52886	-0.499742
2179591	chr1:2179591:T:C	5.81873e-08	0.940912	0.159394
2179733	chr1:2179733:C:G	5.0254e-09	-2.07115e-10	-1.34886
2179815	chr1:2179815:C:G	5.48384e-09	-2.07115e-10	-1.26156
2179855	chr1:2179855:G:A	4.38371e-09	-1.48547	-3.77007e-10
2179878	chr1:2179878:C:T	5.55958e-09	-2.07115e-10	-1.24784
2179937	chr1:2179937:A:G	1.35585e-08	0.438047	-0.794392
2179972	chr1:2179972:G:A	1.16922e-08	-0.504445	-3.77007e-10
2180412	chr1:2180412:C:T	1.27854e-08	-2.07115e-10	-0.415061
2180413	chr1:2180413:G:A	5.79227e-09	-2.07115e-10	-1.20684
2180660	chr1:2180660:T:C	8.12055e-09	-2.07115e-10	-0.868965
2181022	chr1:2181022:T:C	5.61682e-06	5.04721	0.622945
2181226	chr1:2181226:G:A	1.48941e-08	1.10462	-1.36701
2181237	chr1:2181237:A:G	5.27852e-07	2.65001	0.655441
2181741	chr1:2181741:C:G	2.79415e-08	-2.07115e-10	0.366751
2181743	chr1:2181743:T:C	9.74234e-09	-2.07115e-10	-0.686882
2181827	chr1:2181827:G:A	6.01771e-09	0.00174297	-1.1704
2182461	chr1:2182461:T:C	5.09568e-09	-2.07115e-10	-1.33497
2182832	chr1:2182832:C:T	2.9926e-09	-1.86722	-3.77007e-10
2183231	chr1:2183231:A:G	5.92853e-09	-2.07115e-10	-1.18359
2183270	chr1:2183270:C:G	5.03073e-09	-2.07115e-10	-1.3478
2183301	chr1:2183301:CAGG:C	5.82122e-09	-2.07115e-10	-1.20185
2183874	chr1:2183874:A:C	4.91202e-09	-2.07115e-10	-1.37168
2184040	chr1:2184040:G:A	1.28429e-08	-2.07115e-10	-0.410568
2184298	chr1:2184298:A:C	5.03179e-09	-2.07115e-10	-1.34759
2184736	chr1:2184736:C:T	1.61751e-08	-2.07115e-10	-0.179889
2184848	chr1:2184848:C:T	3.74017e-09	-1.64423	-3.77007e-10
2184860	chr1:2184860:C:T	7.13868e-09	-2.07115e-10	-0.997835
2185716	chr1:2185716:G:A	5.25838e-08	2.38466	-1.38561
2185791	chr1:2185791:C:T	5.01666e-09	-2.07115e-10	-1.3506
2185952	chr1:2185952:C:T	5.45443e-09	-2.07115e-10	-1.26693
2186119	chr1:2186119:C:T	1.19556e-09	-1.76566	-1.01908
2186900	chr1:2186900:A:G	1.06255e-08	0.667656	-1.26776
2186907	chr1:2186907:T:G	5.00605e-09	-2.07115e-10	-1.35272
2187100	chr1:2187100:T:C	1.46216e-05	5.1408	1.4861
2187283	chr1:2187283:T:G	7.43107e-09	-2.07115e-10	-0.957693
2188198	chr1:2188198:T:C	1.40299e-08	-2.07115e-10	-0.322171
2189679	chr1:2189679:C:T	1.58855e-07	3.13911	-1.03448
2190045	chr1:2190045:C:T	4.8621e-09	-2.07115e-10	-1.38189
2190733	chr1:2190733:T:A	5.42641e-09	-2.07115e-10	-1.27209
2190787	chr1:2190787:G:A	6.62862e-09	-2.07115e-10	-1.07197
2191068	chr1:2191068:A:G	3.12007e-09	-1.82551	-3.77007e-10
2191444	chr1:2191444:G:A	6.20712e-09	-2.07115e-10	-1.13767
2191522	chr1:2191522:C:T	4.89875e-09	-1.37438	-3.77007e-10
2191523	chr1:2191523:G:A	3.08598e-09	-1.83649	-3.77007e-10
2193035	chr1:2193035:C:T	6.17521e-09	-2.07115e-10	-1.14282
2193142	chr1:2193142:G:A	8.17516e-09	-2.07115e-10	-0.862262
2193733	chr1:2193733:G:A	1.81427e-08	-1.59318	1.52808
2195307	chr1:2195307:G:A	3.1635e-08	-2.07115e-10	0.490903
2195342	chr1:2195342:T:G	6.51376e-09	-2.07115e-10	-1.08945
2196630	chr1:2196630:A:G	6.54043e-09	-1.34639	0.26103
2197019	chr1:2197019:A:G	4.8835e-09	-2.07115e-10	-1.3775
2197209	chr1:2197209:G:A	1.00499e-09	-1.6371	-1.32129
2197221	chr1:2197221:C:T	4.41168e-09	-1.47911	-3.77007e-10
2197362	chr1:2197362:G:C	1.24673e-09	-1.6866	-1.05624
2197391	chr1:2197391:G:A	1.15591e-09	-1.77751	-1.04097
2198294	chr1:2198294:T:A	6.06321e-09	-2.07115e-10	-1.16112
2198513	chr1:2198513:T:A	8.89371e-09	-2.07115e-10	-0.778018
2198650	chr1:2198650:C:T	7.46228e-09	-2.07115e-10	-0.953502
2198913	chr1:2198913:A:C	5.66956e-09	-2.07115e-10	-1.22825
2199471	chr1:2199471:CT:C	6.24371e-09	-2.07115e-10	-1.13179
2201608	chr1:2201608:G:A	2.33477e-08	-2.07115e-10	0.187138
2201613	chr1:2201613:G:T	2.12201e-08	0.264618	-0.173032
2201823	chr1:2201823:T:C	3.24466e-09	-1.78635	-3.77007e-10
2202313	chr1:2202313:C:T	7.92127e-10	-1.84803	-1.34836
2202870	chr1:2202870:G:A	7.75239e-09	-2.07115e-10	-0.915361
2203222	chr1:2203222:G:A	8.24075e-09	-2.07115e-10	-0.854272
2203504	chr1:2203504:G:A	8.35171e-09	-2.07115e-10	-0.840896
2204652	chr1:2204652:A:G	1.05119e-08	-1.60494	0.994085
2205617	chr1:2205617:C:G	1.03946e-08	-2.07115e-10	-0.622078
2205929	chr1:2205929:T:C	2.7407e-08	0.0665752	0.280861
2205938	chr1:2205938:T:C	5.07e-09	-2.07115e-10	-1.34002
2206812	chr1:2206812:A:G	2.35948e-08	0.286165	-0.088499
2207111	chr1:2207111:G:C	8.41427e-10	-1.75197	-1.38405
2207240	chr1:2207240:A:G	1.33441e-08	0.154988	-0.527274
2207868	chr1:2207868:C:T	4.6958e-06	4.44605	1.04501
2208066	chr1:2208066:G:A	9.678e-09	-2.07115e-10	-0.693508
2208460	chr1:2208460:T:G	5.93168e-09	-2.07115e-10	-1.18306
2208822	chr1:2208822:G:A	5.49592e-09	-0.190504	-1.06885
2209954	chr1:2209954:C:T	8.05239e-10	-1.83044	-1.34954
2210401	chr1:2210401:C:A	1.5614e-08	-1.66824	1.45304
2210427	chr1:2210427:C:T	3.87666e-08	2.06825	-1.37405
2210904	chr1:2210904:C:T	4.85156e-09	-2.07115e-10	-1.38406
2211079	chr1:2211079:A:C	5.16041e-08	2.35815	-1.37791
2212668	chr1:2212668:A:G	3.04828e-09	-0.506692	-1.34209
2212748	chr1:2212748:G:T	5.50428e-09	-2.07115e-10	-1.25784
2212844	chr1:2212844:G:A	5.35069e-09	-2.07115e-10	-1.28614
2213543	chr1:2213543:G:T	3.80868e-07	3.9724	-0.993307
2214085	chr1:2214085:G:A	4.99299e-09	-2.07115e-10	-1.35533
2214726	chr1:2214726:C:A	0.00101325	10.9228	-0.0575268
2215385	chr1:2215385:G:A	4.83508e-09	-2.07115e-10	-1.38746
2215547	chr1:2215547:T:C	5.34704e-09	-2.07115e-10	-1.28682
2215707	chr1:2215707:T:C	5.95548e-07	4.71374	-1.28762
2215972	chr1:2215972:G:A	9.36263e-09	-2.07115e-10	-0.726636
2216004	chr1:2216004:C:T	5.94876e-09	-2.07115e-10	-1.18018
2216011	chr1:2216011:TC:T	6.2415e-09	-2.07115e-10	-1.13214
2216191	chr1:2216191:C:A	6.59387e-07	4.84421	-1.31626
2216211	chr1:2216211:C:G	5.23614e-09	-2.07115e-10	-1.30778
2216926	chr1:2216926:G:T	9.4139e-09	-2.07115e-10	-0.721176
2217175	chr1:2217175:G:T	3.52113e-09	-1.70458	-3.77007e-10
2217219	chr1:2217219:G:A	5.8104e-09	-2.07115e-10	-1.20371
2217665	chr1:2217665:C:T	2.73948e-08	-0.372264	0.719254
2217699	chr1:2217699:C:G	1.02869e-09	-1.64197	-1.29311
2217798	chr1:2217798:G:A	4.83331e-09	-2.07115e-10	-1.38783
2217853	chr1:2217853:C:T	1.98329e-08	1.40869	-1.38471
2218243	chr1:2218243:T:C	3.86317e-09	-1.61187	-3.77007e-10
2218370	chr1:2218370:A:G	9.70614e-09	-2.07115e-10	-0.690604
2218565	chr1:2218565:C:G	5.41171e-09	-2.07115e-10	-1.2748
2218668	chr1:2218668:G:T	7.35019e-09	-2.07115e-10	-0.968637
2220140	chr1:2220140:C:A	1.21431e-09	-1.69112	-1.07807
2220329	chr1:2220329:G:A	4.84182e-09	-2.07115e-10	-1.38607
2220432	chr1:2220432:G:A	2.04078e-08	-2.07115e-10	0.0525536
2220871	chr1:2220871:C:T	6.45075e-08	-2.07115e-10	1.20342
2221609	chr1:2221609:A:G	1.49952e-06	5.7065	-1.35697
2221645	chr1:2221645:G:A	8.68274e-07	5.1899	-1.38676
2221701	chr1:2221701:T:C	5.40239e-09	-2.07115e-10	-1.27652
2222192	chr1:2222192:C:G	9.88182e-09	-2.07115e-10	-0.672666
2222256	chr1:2222256:T:C	1.22169e-06	5.53239	-1.38777
2222257	chr1:2222257:G:C	1.15016e-06	5.47198	-1.38769
2222258	chr1:2222258:T:C	1.13964e-06	5.46202	-1.38691
2222298	chr1:2222298:G:A	1.3728e-09	-1.31625	-1.33025
2222655	chr1:2222655:C:G	6.94362e-09	-2.07115e-10	-1.02554
2222748	chr1:2222748:G:A	4.84636e-09	-2.07115e-10	-1.38513
2223795	chr1:2223795:G:A	5.42764e-09	-2.07115e-10	-1.27186
2223911	chr1:2223911:A:C	1.55419e-08	-0.219824	-3.77007e-10
2224430	chr1:2224430:C:T	9.07268e-09	0.139496	-0.89759
2224923	chr1:2224923:A:G	5.51208e-07	4.73635	-1.3876
2224956	chr1:2224956:G:A	1.5239e-08	-2.07115e-10	-0.239507
2225252	chr1:2225252:CACCAGAGGA:C	4.92149e-09	-2.07115e-10	-1.36975
2225276	chr1:2225276:C:G	4.92158e-09	-2.07115e-10	-1.36973
2225560	chr1:2225560:G:C	5.57971e-07	4.24418	-0.883239
2225772	chr1:2225772:A:T	5.69027e-09	-2.07115e-10	-1.2246
2226386	chr1:2226386:G:T	3.58265e-09	-1.68726	-3.77007e-10
2227486	chr1:2227486:C:G	6.06935e-09	-2.07115e-10	-1.16011
2227589	chr1:2227589:T:C	5.2908e-09	-2.07115e-10	-1.29739
2228865	chr1:2228865:C:G	6.20618e-07	3.46735	-3.77007e-10
2228951	chr1:2228951:C:G	5.93539e-06	6.88268	-1.15736
2229222	chr1:2229222:C:T	3.53736e-09	-1.69998	-3.77007e-10
2230051	chr1:2230051:C:T	2.53408e-06	6.24469	-1.37047
2230058	chr1:2230058:C:T	4.89008e-09	-2.07115e-10	-1.37615
2230445	chr1:2230445:C:G	6.10246e-09	-2.07115e-10	-1.15467
2231034	chr1:2231034:C:T	2.98683e-06	6.22011	-1.18151
2231505	chr1:2231505:C:T	2.3517e-08	1.57179	-1.37743
2232056	chr1:2232056:C:T	1.74625e-08	-2.07115e-10	-0.103309
2232327	chr1:2232327:G:A	1.01746e-08	-2.07115e-10	-0.643468
2232414	chr1:2232414:G:A	4.93125e-09	-2.07115e-10	-1.36777
2232677	chr1:2232677:T:C	2.55179e-06	6.17686	-1.29567
2232732	chr1:2232732:C:T	1.09844e-08	-2.07115e-10	-0.566887
2232941	chr1:2232941:C:T	6.7689e-09	-2.07115e-10	-1.05102
2233260	chr1:2233260:C:T	2.25881e-08	1.5172	-1.36314
2233261	chr1:2233261:G:A	1.2496e-09	-1.84617	-0.89437
2234084	chr1:2234084:G:A	8.29014e-10	-1.8345	-1.31638
2234182	chr1:2234182:C:T	7.52519e-10	-1.86143	-1.38627
2234857	chr1:2234857:C:G	5.42762e-09	-2.07115e-10	-1.27186
2234971	chr1:2234971:T:C	6.39213e-06	5.76127	0.0381859
2235128	chr1:2235128:C:T	1.86766e-08	-0.0360917	-3.77007e-10
2235370	chr1:2235370:C:T	6.73836e-07	4.81522	-1.2656
2236091	chr1:2236091:G:A	2.99385e-09	-1.8668	-3.77007e-10
2236920	chr1:2236920:G:A	5.85909e-09	-1.19537	-3.77007e-10
2237165	chr1:2237165:C:T	3.77125e-07	4.16913	-1.19992
2237274	chr1:2237274:C:T	1.66228e-06	5.71467	-1.26209
2237918	chr1:2237918:A:G	4.85237e-08	-2.07115e-10	0.918691
2238217	chr1:2238217:C:T	8.55794e-09	-2.07115e-10	-0.816503
2238621	chr1:2238621:G:A	0.000621296	11.6738	-1.29755
2238941	chr1:2238941:C:T	5.44265e-09	-2.07115e-10	-1.2691
2239010	chr1:2239010:C:T	6.16731e-09	-2.07115e-10	-1.1441
2239403	chr1:2239403:C:T	5.34744e-09	-2.07115e-10	-1.28674
2239606	chr1:2239606:G:T	4.89596e-09	-2.07115e-10	-1.37495
2239638	chr1:2239638:G:A	4.86349e-09	-2.07115e-10	-1.38161
2239654	chr1:2239654:T:C	3.66015e-09	-1.66586	-3.77007e-10
2239835	chr1:2239835:G:A	3.08161e-09	-1.83791	-3.77007e-10
2240277	chr1:2240277:C:T	1.08237e-08	-2.07115e-10	-0.581626
2240818	chr1:2240818:C:G	5.29132e-09	-2.07115e-10	-1.29729
2241066	chr1:2241066:A:G	1.00375e-08	-2.07115e-10	-0.657032
2241347	chr1:2241347:A:G	8.14744e-09	-2.07115e-10	-0.865658
2241358	chr1:2241358:T:C	1.01354e-08	-2.07115e-10	-0.647332
2241478	chr1:2241478:T:C	2.49083e-08	1.62818	-1.37634
2241480	chr1:2241480:T:C	2.5306e-08	1.63599	-1.36831
2241549	chr1:2241549:T:C	0.599963	18.0872	-0.838189
2241617	chr1:2241617:TCTC:T	9.88511e-09	-2.07115e-10	-0.672333
2241629	chr1:2241629:G:A	9.74898e-09	-2.07115e-10	-0.6862
2241740	chr1:2241740:A:G	4.84316e-09	-2.07115e-10	-1.3858
2242080	chr1:2242080:C:T	5.68659e-09	-2.07115e-10	-1.22525
2242417	chr1:2242417:C:T	1.20557e-08	-2.07115e-10	-0.473826
2242522	chr1:2242522:C:T	4.87799e-09	-2.07115e-10	-1.37863
2242710	chr1:2242710:T:C	6.79852e-09	-2.07115e-10	-1.04666
2243052	chr1:2243052:C:T	7.55948e-09	-2.07115e-10	-0.940561
2244036	chr1:2244036:G:C	2.05495e-08	-2.07115e-10	0.059476
2244114	chr1:2244114:C:T	3.11955e-06	6.31598	-1.2339
2244139	chr1:2244139:G:A	6.63388e-09	-2.07115e-10	-1.07117
2244687	chr1:2244687:T:A	5.91738e-06	7.00916	-1.28688
2244722	chr1:2244722:C:T	5.17603e-05	9.08502	-1.194
2244736	chr1:2244736:A:G	1.08876e-08	-2.07115e-10	-0.575736
2244782	chr1:2244782:A:G	5.3758e-08	-2.07115e-10	1.02113
2245179	chr1:2245179:G:A	5.33012e-09	-2.07115e-10	-1.28999
2245526	chr1:2245526:G:T	9.76984e-09	-2.07115e-10	-0.684062
2245578	chr1:2245578:C:T	3.09509e-09	-0.707078	-1.12647
2245631	chr1:2245631:A:G	3.43292e-07	4.12307	-1.24785
2245723	chr1:2245723:G:A	1.65488e-05	7.84604	-1.09534
2245902	chr1:2245902:T:G	1.15209e-08	-0.519204	-3.77007e-10
2245940	chr1:2245940:G:A	1.14987e-08	-2.07115e-10	-0.521129
2246288	chr1:2246288:T:C	1.62081e-08	1.15079	-1.32864
2247560	chr1:2247560:C:T	3.00666e-08	1.39748	-0.957432
2248244	chr1:2248244:C:T	6.59193e-09	-2.07115e-10	-1.07752
2248556	chr1:2248556:C:T	6.60546e-09	-2.07115e-10	-1.07547
2248794	chr1:2248794:G:A	5.0496e-09	-2.07115e-10	-1.34405
2249085	chr1:2249085:G:A	4.90821e-05	9.01293	-1.17504
2249089	chr1:2249089:G:A	3.00204e-09	-1.86407	-3.77007e-10
2250309	chr1:2250309:C:T	3.85204e-06	6.67421	-1.38121
2250524	chr1:2250524:C:T	2.01548e-06	6.02993	-1.38467
2250739	chr1:2250739:G:A	1.80978e-08	-2.07115e-10	-0.0675732
2250903	chr1:2250903:T:C	3.07894e-08	1.83999	-1.37618
2251211	chr1:2251211:G:A	2.37165e-05	7.77844	-0.667872
2251349	chr1:2251349:C:T	6.4149e-09	-2.07115e-10	-1.10474
2251481	chr1:2251481:A:G	7.08123e-08	-2.07115e-10	1.29667
2251617	chr1:2251617:G:A	2.00433e-05	7.66582	-0.723537
2252315	chr1:2252315:C:G	1.63214e-08	1.12045	-1.29133
2252841	chr1:2252841:T:C	2.24319e-08	1.52225	-1.37512
2253253	chr1:2253253:G:C	1.10081e-07	3.01613	-1.27827
2253316	chr1:2253316:C:T	6.62262e-09	-0.658155	-0.414717
2253416	chr1:2253416:G:C	9.98455e-06	7.54073	-1.2953
2253549	chr1:2253549:A:G	1.97261e-06	5.98437	-1.36061
2253720	chr1:2253720:G:A	0.341539	17.836	-1.15041
2253871	chr1:2253871:G:C	9.74409e-06	7.4978	-1.27674
2253961	chr1:2253961:T:C	1.91671e-07	3.41579	-1.12337
2254447	chr1:2254447:C:T	1.69584e-08	-0.1326	-3.77007e-10
2254676	chr1:2254676:G:A	3.98327e-08	0.721325	-3.77007e-10
2254781	chr1:2254781:C:T	2.1403e-09	-0.904196	-1.29822
2256472	chr1:2256472:G:A	2.58292e-05	7.6479	-0.452003
2256504	chr1:2256504:C:G	1.42527e-08	-0.306413	-3.77007e-10
2256593	chr1:2256593:A:G	1.26622e-05	7.75968	-1.27666
2256901	chr1:2256901:G:A	4.95578e-09	-2.07115e-10	-1.36281
2257387	chr1:2257387:C:T	1.1646e-08	-2.07115e-10	-0.508403
2257558	chr1:2257558:G:GCTT	2.42306e-08	0.224255	-3.77007e-10
2257757	chr1:2257757:A:T	2.37943e-08	1.15048	-0.944397
2258141	chr1:2258141:C:T	8.96894e-08	2.88026	-1.34727
2258456	chr1:2258456:TGTCA:T	1.17874e-08	-2.07115e-10	-0.49633
2259251	chr1:2259251:C:T	5.6237e-09	-2.07115e-10	-1.23637
2260887	chr1:2260887:G:T	6.38641e-09	-2.07115e-10	-1.10919
2260994	chr1:2260994:A:G	1.43229e-07	3.27619	-1.27511
2261251	chr1:2261251:T:TA	1.21816e-08	-2.07115e-10	-0.463437
2261261	chr1:2261261:C:T	3.95789e-09	-1.58765	-3.77007e-10
2261509	chr1:2261509:T:C	1.75555e-08	1.14448	-1.24247
2263789	chr1:2263789:C:A	6.22938e-09	-2.07115e-10	-1.13409
2264694	chr1:2264694:G:T	3.81951e-09	-1.62324	-3.77007e-10
2264787	chr1:2264787:C:T	5.71951e-09	-2.07115e-10	-1.21948
2264957	chr1:2264957:C:T	1.16248e-08	-2.07115e-10	-0.510218
2265894	chr1:2265894:G:C	3.03709e-09	-1.85246	-3.77007e-10
2266287	chr1:2266287:T:C	3.24335e-09	-1.78676	-3.77007e-10
2267790	chr1:2267790:G:A	1.1885e-08	-2.07115e-10	-0.488084
2268618	chr1:2268618:C:G	4.28475e-08	-2.07115e-10	0.794284
2268730	chr1:2268730:T:C	1.82983e-07	3.37788	-1.13184
2268738	chr1:2268738:A:G	2.05262e-08	-2.07115e-10	0.05834
2268864	chr1:2268864:C:T	5.67156e-09	-2.07115e-10	-1.2279
2268902	chr1:2268902:G:T	7.93956e-09	-0.891504	-3.77007e-10
2268951	chr1:2268951:C:A	2.20102e-05	8.26778	-1.23188
2268965	chr1:2268965:C:T	5.11451e-09	-0.101662	-1.22962
2269393	chr1:2269393:G:A	1.44106e-07	3.2843	-1.27711
2269994	chr1:2269994:G:C	3.63586e-08	-2.07115e-10	0.630069
2270305	chr1:2270305:G:T	7.88636e-06	7.20642	-1.19689
2270709	chr1:2270709:G:A	3.42557e-06	6.55051	-1.37485
2271335	chr1:2271335:C:T	3.7067e-07	4.201	-1.24905
2271448	chr1:2271448:G:A	2.68389e-07	3.63414	-1.00507
2271528	chr1:2271528:T:C	0.0561998	15.9256	-1.04458
2271889	chr1:2271889:A:G	1.76861e-08	-2.07115e-10	-0.0905841
2272051	chr1:2272051:C:T	1.62883e-08	1.15344	-1.32636
2272519	chr1:2272519:C:T	1.22884e-08	-2.07115e-10	-0.454708
2272687	chr1:2272687:G:A	1.2037e-08	-2.07115e-10	-0.475374
2272796	chr1:2272796:T:G	1.06434e-08	-2.07115e-10	-0.59842
2272850	chr1:2272850:G:A	1.80263e-08	-2.07115e-10	-0.071529
2273316	chr1:2273316:G:A	2.04974e-07	3.22421	-0.864694
2273351	chr1:2273351:G:A	1.26407e-08	0.528918	-0.95536
2273699	chr1:2273699:G:A	1.31753e-08	-0.385022	-3.77007e-10
2273872	chr1:2273872:T:C	6.25694e-09	-2.07115e-10	-1.12967
2273920	chr1:2273920:C:T	2.99236e-09	-1.8673	-3.77007e-10
2274088	chr1:2274088:A:G	4.47102e-05	8.92554	-1.18094
2274142	chr1:2274142:C:A	2.8886e-08	1.30129	-0.901291
2274325	chr1:2274325:G:A	7.51065e-09	-2.07115e-10	-0.947041
2274517	chr1:2274517:C:T	6.21579e-09	-2.07115e-10	-1.13627
2275005	chr1:2275005:A:G	2.10278e-09	-1.26023	-0.959878
2275234	chr1:2275234:G:C	2.63817e-08	-2.07115e-10	0.309309
2275281	chr1:2275281:G:A	8.4206e-06	7.24596	-1.17089
2275511	chr1:2275511:G:A	9.90485e-09	-2.07115e-10	-0.670339
2276041	chr1:2276041:C:G	9.20946e-10	-1.86059	-1.18513
2276684	chr1:2276684:C:T	5.47348e-06	6.87679	-1.23248
2277312	chr1:2277312:A:C	1.85756e-08	0.33829	-0.379803
2277469	chr1:2277469:T:G	1.7999e-06	5.78212	-1.24999
2277493	chr1:2277493:G:A	1.78197e-08	-2.07115e-10	-0.0830604
2277526	chr1:2277526:C:T	5.01969e-09	-2.07115e-10	-1.35
2277834	chr1:2277834:G:A	1.03965e-08	-2.07115e-10	-0.621892
2278341	chr1:2278341:G:A	1.56312e-09	-1.3212	-1.19548
2278996	chr1:2278996:A:C	1.27114e-08	-2.07115e-10	-0.420861
2279329	chr1:2279329:G:A	1.4033e-09	-1.37028	-1.25426
2280291	chr1:2280291:G:A	9.18039e-09	-2.07115e-10	-0.746293
2280505	chr1:2280505:A:G	1.17321e-09	-1.8637	-0.939921
2282755	chr1:2282755:G:A	7.58659e-09	-2.07115e-10	-0.93698
2282992	chr1:2282992:C:T	8.75226e-10	-1.86455	-1.23208
2283014	chr1:2283014:A:G	4.40256e-08	1.45957	-0.638166
2283044	chr1:2283044:C:T	1.15694e-08	-2.07115e-10	-0.515002
2283136	chr1:2283136:C:T	4.84531e-09	-2.07115e-10	-1.38535
2283148	chr1:2283148:G:C	3.34311e-07	4.05366	-1.20495
2283304	chr1:2283304:C:T	3.85971e-09	-0.377706	-1.23507
2283374	chr1:2283374:A:G	8.37693e-10	-1.81516	-1.32531
2283483	chr1:2283483:G:A	8.27722e-09	-2.07115e-10	-0.849855
2283870	chr1:2283870:C:T	1.47075e-09	-1.38829	-1.18931
2283903	chr1:2283903:C:T	4.84032e-09	-2.07115e-10	-1.38638
2284070	chr1:2284070:C:T	1.49579e-09	-1.83702	-0.723688
2284152	chr1:2284152:T:C	4.83421e-09	-2.07115e-10	-1.38765
2284474	chr1:2284474:G:C	2.10785e-09	-1.40623	-0.811461
2284584	chr1:2284584:G:A	4.86059e-09	-2.07115e-10	-1.3822
2284602	chr1:2284602:C:G	5.89177e-09	-2.07115e-10	-1.18981
2284952	chr1:2284952:A:G	2.33865e-09	-0.940262	-1.17353
2285487	chr1:2285487:C:T	5.15969e-09	-2.07115e-10	-1.32249
2285616	chr1:2285616:G:A	5.92956e-09	-2.07115e-10	-1.18341
2285650	chr1:2285650:C:T	6.68587e-09	-2.07115e-10	-1.06337
2285947	chr1:2285947:C:T	6.52287e-09	-2.07115e-10	-1.08805
2285976	chr1:2285976:C:T	4.86735e-09	-2.07115e-10	-1.38081
2286595	chr1:2286595:C:T	3.31591e-09	-1.76463	-3.77007e-10
2286661	chr1:2286661:C:T	9.31044e-10	-1.85338	-1.18143
2286690	chr1:2286690:T:C	1.338e-09	-1.86337	-0.808824
2286826	chr1:2286826:T:C	1.35735e-09	-1.85877	-0.799058
2287207	chr1:2287207:C:T	4.9791e-09	-2.07115e-10	-1.35811
2287481	chr1:2287481:T:C	2.1806e-09	-1.86107	-0.322689
2287498	chr1:2287498:A:G	1.27591e-09	-1.86046	-0.85925
2287506	chr1:2287506:T:C	2.23217e-08	-2.07115e-10	0.142195
2287526	chr1:2287526:C:T	1.00478e-09	-1.57078	-1.38782
2287529	chr1:2287529:G:A	1.16407e-09	-1.4279	-1.38354
2287839	chr1:2287839:C:T	7.94961e-09	-2.07115e-10	-0.89024
2288174	chr1:2288174:A:T	8.47778e-10	-1.79984	-1.32866
2288207	chr1:2288207:G:A	7.0025e-09	-1.0171	-3.77007e-10
2288267	chr1:2288267:G:A	3.61087e-09	-1.67941	-3.77007e-10
2288441	chr1:2288441:A:C	4.53861e-09	-1.29299	-0.157752
2288631	chr1:2288631:T:A	2.10067e-07	3.76567	-1.3816
2288952	chr1:2288952:C:T	3.09277e-09	-0.56141	-1.27289
2288986	chr1:2288986:T:C	4.07761e-09	-1.47536	-0.0824903
2289210	chr1:2289210:C:T	2.49479e-09	-0.741298	-1.30786
2289669	chr1:2289669:G:A	7.99181e-09	-2.07115e-10	-0.884945
2289764	chr1:2289764:C:T	7.55882e-09	-2.07115e-10	-0.940648
2289834	chr1:2289834:C:A	8.32624e-09	0.167736	-1.01169
2290095	chr1:2290095:A:G	5.94126e-09	-0.0373624	-1.14408
2290105	chr1:2290105:G:C	4.84305e-09	-2.07115e-10	-1.38582
2290197	chr1:2290197:A:T	7.26591e-09	0.0733755	-1.05354
2290399	chr1:2290399:G:A	4.01606e-08	2.06986	-1.34033
2290573	chr1:2290573:A:AG	9.31197e-09	-2.07115e-10	-0.732062
2290637	chr1:2290637:G:A	5.5347e-09	-0.0736315	-1.17869
2290738	chr1:2290738:G:A	4.28674e-08	1.46632	-0.671576
2290779	chr1:2290779:C:T	7.50729e-09	-2.07115e-10	-0.947487
2290929	chr1:2290929:G:A	2.70176e-08	1.71429	-1.38116
2291058	chr1:2291058:G:A	2.70772e-08	1.71901	-1.38368
2291144	chr1:2291144:T:C	3.43745e-09	-1.19151	-0.537119
2291282	chr1:2291282:G:A	6.116e-09	-2.07115e-10	-1.15245
2291819	chr1:2291819:T:C	3.55029e-09	-1.2518	-0.444534
2292206	chr1:2292206:C:T	3.81097e-08	2.03652	-1.35941
2292245	chr1:2292245:C:T	8.84571e-09	-2.07115e-10	-0.78343
2292363	chr1:2292363:G:A	1.19845e-08	-0.479752	-3.77007e-10
2292788	chr1:2292788:G:A	9.30072e-09	-2.07115e-10	-0.73327
2292806	chr1:2292806:C:T	5.13151e-09	-2.07115e-10	-1.32796
2292843	chr1:2292843:A:G	3.82743e-09	-1.17388	-0.447286
2293170	chr1:2293170:T:G	3.29767e-09	-1.21082	-0.559331
2293206	chr1:2293206:A:G	3.5354e-09	-1.24126	-0.459279
2293286	chr1:2293286:C:T	6.96684e-09	-1.0222	-3.77007e-10
2293397	chr1:2293397:G:A	5.09812e-08	2.02919	-1.0611
2293719	chr1:2293719:T:A	1.32998e-08	1.01199	-1.38761
2293797	chr1:2293797:C:T	4.20007e-09	-1.52826	-3.77007e-10
2293812	chr1:2293812:C:T	1.83342e-09	-1.06698	-1.29019
2293826	chr1:2293826:G:A	5.74403e-09	-2.07115e-10	-1.2152
2293845	chr1:2293845:G:A	1.67706e-08	1.24294	-1.38668
2293973	chr1:2293973:T:C	1.17849e-09	-1.75202	-1.0471
2294058	chr1:2294058:A:C	4.86773e-09	-2.07115e-10	-1.38073
2294912	chr1:2294912:C:T	1.24719e-08	-2.07115e-10	-0.439884
2295062	chr1:2295062:G:A	2.04535e-08	-2.07115e-10	0.0547892
2295668	chr1:2295668:C:T	4.85763e-09	-2.07115e-10	-1.38281
2295983	chr1:2295983:C:T	7.99356e-10	-1.80718	-1.38013
2296742	chr1:2296742:CTTG:C	8.17197e-09	-0.862652	-3.77007e-10
2296838	chr1:2296838:T:C	5.10941e-09	-2.07115e-10	-1.33228
2297047	chr1:2297047:G:A	4.73003e-08	-2.07115e-10	0.893154
2297400	chr1:2297400:C:T	3.04026e-08	-2.07115e-10	0.451166
2297701	chr1:2297701:C:T	2.01574e-08	-1.66112	1.70133
2297717	chr1:2297717:C:T	1.1942e-06	5.49265	-1.37078
2297720	chr1:2297720:C:T	1.13764e-08	-2.07115e-10	-0.531819
2297862	chr1:2297862:C:T	1.6923e-09	-1.10722	-1.33006
2297914	chr1:2297914:G:A	4.83765e-09	-2.07115e-10	-1.38693
2297948	chr1:2297948:G:A	4.88528e-09	-2.07115e-10	-1.37714
2298114	chr1:2298114:C:T	3.86578e-09	-1.25621	-0.354988
2298396	chr1:2298396:G:T	4.85386e-09	-2.07115e-10	-1.38359
2298478	chr1:2298478:C:T	8.96778e-07	5.14183	-1.30638
2299072	chr1:2299072:C:A	7.86993e-09	-2.07115e-10	-0.900314
2299360	chr1:2299360:T:C	1.36312e-09	-1.26957	-1.38402
2299617	chr1:2299617:C:T	5.45379e-09	-2.07115e-10	-1.26705
2299714	chr1:2299714:C:T	4.89523e-09	-2.07115e-10	-1.3751
2300024	chr1:2300024:C:T	1.10139e-09	-1.84322	-1.02357
2300127	chr1:2300127:C:T	4.8401e-09	-2.07115e-10	-1.38643
2300156	chr1:2300156:A:C	3.16485e-09	-0.427034	-1.38422
2300899	chr1:2300899:C:T	4.83811e-09	-2.07115e-10	-1.38684
2301098	chr1:2301098:A:G	1.21095e-08	-2.07115e-10	-0.46937
2301225	chr1:2301225:T:C	2.58356e-08	-2.07115e-10	0.288391
2301582	chr1:2301582:T:C	5.67713e-09	-2.07115e-10	-1.22692
2301873	chr1:2301873:A:G	2.20785e-09	-1.3391	-0.832247
2302522	chr1:2302522:G:A	2.52611e-05	8.41062	-1.23696
2302601	chr1:2302601:CAGG:C	3.93218e-05	8.95026	-1.33409
2302812	chr1:2302812:A:G	1.43078e-09	-1.2662	-1.33894
2303193	chr1:2303193:G:A	2.48997e-05	8.49934	-1.34009
2303246	chr1:2303246:T:C	5.29014e-09	-2.07115e-10	-1.29752
2303411	chr1:2303411:G:A	5.18918e-09	-2.07115e-10	-1.31679
2303470	chr1:2303470:C:T	1.05168e-08	-0.610393	-3.77007e-10
2303573	chr1:2303573:C:T	2.55845e-08	-2.07115e-10	0.278624
2303580	chr1:2303580:T:C	2.57154e-06	5.84234	-0.953438
2303787	chr1:2303787:TG:T	4.9566e-09	-2.07115e-10	-1.36264
2304217	chr1:2304217:G:A	4.54663e-06	6.79104	-1.33226
2304223	chr1:2304223:G:A	2.78574e-09	-0.585756	-1.35309
2304233	chr1:2304233:C:T	9.19418e-09	0.622563	-1.36735
2304622	chr1:2304622:C:T	5.8956e-09	-2.07115e-10	-1.18916
2304695	chr1:2304695:G:A	5.87942e-09	-2.07115e-10	-1.1919
2304900	chr1:2304900:T:C	4.10731e-05	8.97443	-1.31468
2305258	chr1:2305258:A:G	2.15479e-09	-1.42439	-0.771282
2305481	chr1:2305481:G:C	9.24529e-09	-2.07115e-10	-0.739248
2305713	chr1:2305713:T:G	9.06046e-10	-1.73343	-1.3286
2306331	chr1:2306331:C:T	1.33655e-08	-2.07115e-10	-0.370687
2306507	chr1:2306507:G:T	5.20675e-09	-2.07115e-10	-1.31341
2306534	chr1:2306534:A:G	8.25941e-08	-2.07115e-10	1.45058
2306798	chr1:2306798:A:T	7.66473e-10	-1.84169	-1.38763
2306804	chr1:2306804:G:A	5.80377e-09	-2.07115e-10	-1.20486
2307288	chr1:2307288:G:A	4.35126e-09	-1.4929	-3.77007e-10
2307457	chr1:2307457:G:A	8.12159e-09	-2.07115e-10	-0.868836
2307670	chr1:2307670:A:G	2.99236e-09	-1.8673	-3.77007e-10
2309133	chr1:2309133:C:T	4.85577e-09	-2.07115e-10	-1.38319
2309162	chr1:2309162:G:A	7.73169e-09	-2.07115e-10	-0.918035
2309331	chr1:2309331:AAAG:A	4.96562e-09	-2.07115e-10	-1.36082
2311414	chr1:2311414:C:T	1.58196e-08	-2.07115e-10	-0.20211
2311479	chr1:2311479:G:A	5.01057e-09	-2.07115e-10	-1.35181
2311682	chr1:2311682:G:C	1.86712e-09	-1.72047	-0.618491
2312079	chr1:2312079:C:T	1.21257e-09	-1.69196	-1.07866
2313329	chr1:2313329:A:C	1.18574e-08	-2.07115e-10	-0.490413
2313466	chr1:2313466:C:T	3.03087e-08	1.45754	-1.00946
2313553	chr1:2313553:G:A	7.21962e-09	-2.07115e-10	-0.98656
2313668	chr1:2313668:C:T	5.245e-09	-2.07115e-10	-1.30609
2314000	chr1:2314000:T:C	2.1049e-09	-0.871435	-1.34766
2314194	chr1:2314194:C:T	2.02044e-09	-0.879604	-1.38045
2314262	chr1:2314262:C:A	5.79501e-09	-2.07115e-10	-1.20637
2314613	chr1:2314613:G:A	9.49153e-09	-2.07115e-10	-0.712963
2314754	chr1:2314754:G:C	3.66337e-09	-1.66498	-3.77007e-10
2315661	chr1:2315661:C:T	5.57172e-09	-2.07115e-10	-1.24566
2315960	chr1:2315960:T:C	1.90327e-09	-0.934078	-1.38571
2316048	chr1:2316048:A:G	1.73031e-09	-1.06379	-1.35127
2316206	chr1:2316206:C:T	4.90311e-09	-2.07115e-10	-1.37349
2316487	chr1:2316487:G:A	1.65177e-08	-2.07115e-10	-0.158929
2316546	chr1:2316546:T:C	1.90486e-09	-1.12124	-1.19772
2316560	chr1:2316560:A:G	6.99579e-07	-2.07115e-10	3.58712
2316943	chr1:2316943:G:GC	2.08396e-09	-1.07767	-1.15142
2316944	chr1:2316944:G:T	2.07411e-09	-1.08241	-1.15142
2317164	chr1:2317164:C:T	5.8467e-09	-2.07115e-10	-1.19749
2317766	chr1:2317766:C:T	5.98173e-09	-2.07115e-10	-1.17465
2317797	chr1:2317797:G:A	2.04578e-09	-1.13021	-1.11737
2317818	chr1:2317818:G:A	4.02162e-09	-1.57168	-3.77007e-10
2318372	chr1:2318372:G:A	4.85849e-09	-2.07115e-10	-1.38263
2318708	chr1:2318708:C:T	1.49485e-08	-2.07115e-10	-0.258754
2318923	chr1:2318923:G:A	4.87998e-09	-2.07115e-10	-1.37822
2319256	chr1:2319256:A:G	2.99442e-09	-1.86661	-3.77007e-10
2319470	chr1:2319470:C:T	2.01874e-08	-2.07115e-10	0.0416972
2319680	chr1:2319680:A:G	2.53142e-09	-0.651084	-1.3835
2319707	chr1:2319707:C:T	4.91699e-09	-2.07115e-10	-1.37067
2319810	chr1:2319810:G:T	4.97574e-09	-2.07115e-10	-1.35879
2319811	chr1:2319811:C:T	4.97574e-09	-2.07115e-10	-1.35879
2319909	chr1:2319909:G:A	3.12544e-09	-1.07266	-0.751129
2319918	chr1:2319918:C:A	3.77347e-09	-0.655521	-0.979846
2320382	chr1:2320382:C:T	8.1767e-09	-2.07115e-10	-0.862074
2320383	chr1:2320383:G:A	5.52525e-09	-1.25403	-3.77007e-10
2320508	chr1:2320508:G:A	5.76359e-08	2.31972	-1.22894
2320543	chr1:2320543:C:T	1.27405e-09	-1.35443	-1.36673
2320752	chr1:2320752:A:G	1.96901e-09	-0.907138	-1.37869
2320766	chr1:2320766:C:T	1.08936e-09	-1.80738	-1.07038
2320841	chr1:2320841:C:T	7.86897e-09	-1.03696	0.13652
2321231	chr1:2321231:G:T	5.33437e-09	-2.07115e-10	-1.28919
2321320	chr1:2321320:A:G	3.82189e-09	-0.244555	-1.37806
2321763	chr1:2321763:G:A	4.87114e-09	-2.07115e-10	-1.38003
2321888	chr1:2321888:C:T	8.36499e-10	-1.86446	-1.27743
2322453	chr1:2322453:T:TC	8.11164e-09	-2.07115e-10	-0.870062
2323070	chr1:2323070:C:T	1.00514e-09	-1.64474	-1.31349
2323077	chr1:2323077:G:A	8.10212e-10	-1.83365	-1.34017
2323119	chr1:2323119:C:T	6.12002e-09	-1.1518	-3.77007e-10
2323185	chr1:2323185:C:T	5.0809e-09	-2.07115e-10	-1.33787
2323195	chr1:2323195:C:T	3.00271e-09	-1.86385	-3.77007e-10
2323263	chr1:2323263:T:C	1.73087e-09	-1.30146	-1.11328
2323659	chr1:2323659:C:T	6.89293e-09	-2.07115e-10	-1.03287
2323895	chr1:2323895:G:A	4.86292e-09	-2.07115e-10	-1.38172
2324037	chr1:2324037:C:T	3.88067e-08	-2.07115e-10	0.69523
2324130	chr1:2324130:C:T	3.39283e-08	-2.07115e-10	0.560887
2324183	chr1:2324183:T:C	7.72097e-08	-2.07115e-10	1.38316
2324194	chr1:2324194:G:A	3.04934e-09	-0.476559	-1.37188
2324806	chr1:2324806:A:T	2.4505e-09	-0.879573	-1.1875
2324849	chr1:2324849:C:A	9.15767e-10	-1.84552	-1.20583
2324851	chr1:2324851:C:T	3.3406e-09	-1.75721	-3.77007e-10
2325021	chr1:2325021:C:T	3.89753e-09	-1.78082	0.177799
2325032	chr1:2325032:T:A	8.6284e-10	-1.86553	-1.24536
2325195	chr1:2325195:CCTT:C	5.17986e-09	-2.07115e-10	-1.31859
2325299	chr1:2325299:T:TGC	1.09481e-09	-1.77601	-1.09676
2325338	chr1:2325338:G:A	5.20584e-09	-2.07115e-10	-1.31358
2325548	chr1:2325548:T:C	4.98329e-09	-2.07115e-10	-1.35727
2325694	chr1:2325694:C:T	5.10274e-09	-2.07115e-10	-1.33358
2325802	chr1:2325802:T:G	3.67876e-08	-2.07115e-10	0.641799
2326052	chr1:2326052:C:T	7.81291e-10	-1.82255	-1.38762
2326256	chr1:2326256:G:A	4.84082e-09	-0.0507996	-1.33548
2326262	chr1:2326262:C:T	5.93611e-09	-2.07115e-10	-1.18231
2326424	chr1:2326424:C:T	5.42262e-09	-0.0487623	-1.22402
2326727	chr1:2326727:C:T	4.88308e-09	-2.07115e-10	-1.37759
2326769	chr1:2326769:A:AC	6.32075e-09	-2.07115e-10	-1.11952
2327164	chr1:2327164:A:C	6.63565e-09	-2.07115e-10	-1.07091
2327451	chr1:2327451:G:A	5.81611e-09	-2.07115e-10	-1.20273
2327765	chr1:2327765:G:A	7.16849e-08	-2.07115e-10	1.30892
2328421	chr1:2328421:C:A	4.85648e-09	-2.07115e-10	-1.38305
2328611	chr1:2328611:G:A	8.00273e-10	-1.82021	-1.36595
2329106	chr1:2329106:G:A	1.37793e-09	-1.7691	-0.873682
2329124	chr1:2329124:C:T	4.91733e-09	-2.07115e-10	-1.3706
2329224	chr1:2329224:CCGCTGAG:C	4.86631e-09	-2.07115e-10	-1.38103
2329364	chr1:2329364:C:T	3.49073e-09	-1.71325	-3.77007e-10
2329629	chr1:2329629:T:G	4.98709e-09	-2.07115e-10	-1.35651
2329738	chr1:2329738:C:T	2.80643e-09	-0.550603	-1.38085
2330023	chr1:2330023:G:A	3.50514e-09	-1.70913	-3.77007e-10
2330544	chr1:2330544:C:A	8.74056e-10	-1.78635	-1.31162
2330726	chr1:2330726:C:T	1.47422e-08	-2.07115e-10	-0.272651
2330786	chr1:2330786:G:A	3.80691e-08	-2.07115e-10	0.67604
2331185	chr1:2331185:T:C	3.88615e-09	-1.60594	-3.77007e-10
2331225	chr1:2331225:G:A	1.76854e-09	-1.09505	-1.29816
2331810	chr1:2331810:C:T	5.68827e-09	-2.07115e-10	-1.22496
2332196	chr1:2332196:C:T	6.46972e-09	-2.07115e-10	-1.09623
2332449	chr1:2332449:C:T	9.48894e-10	-1.789	-1.22682
2332731	chr1:2332731:CT:C	4.94588e-09	-2.07115e-10	-1.36481
2332752	chr1:2332752:T:A	4.0687e-08	-2.07115e-10	0.742547
2332809	chr1:2332809:C:T	1.61286e-08	-2.07115e-10	-0.182767
2333539	chr1:2333539:C:T	4.85132e-09	-2.07115e-10	-1.38411
2333587	chr1:2333587:G:A	7.65469e-10	-1.8641	-1.36653
2333660	chr1:2333660:C:T	1.31371e-09	-1.37957	-1.31094
2333737	chr1:2333737:T:C	2.43592e-09	-0.718735	-1.3543
2333780	chr1:2333780:C:T	7.92779e-10	-1.86182	-1.33375
2333899	chr1:2333899:TGCTGGAAAGAACA:T	8.49715e-10	-1.80677	-1.31945
2333938	chr1:2333938:G:A	2.68051e-08	-2.07115e-10	0.325229
2334349	chr1:2334349:G:A	4.85622e-09	-2.07115e-10	-1.3831
2334355	chr1:2334355:G:A	1.69289e-09	-1.07133	-1.36559
2334519	chr1:2334519:C:T	3.75983e-09	-1.63899	-3.77007e-10
2334639	chr1:2334639:T:C	2.38278e-09	-1.24508	-0.850011
2334792	chr1:2334792:C:T	2.01456e-09	-1.86462	-0.398339
2334873	chr1:2334873:C:T	1.09657e-09	-1.80439	-1.06678
2335017	chr1:2335017:A:C	4.89603e-09	-2.07115e-10	-1.37494
2335275	chr1:2335275:G:C	2.3356e-09	-1.2432	-0.871897
2335327	chr1:2335327:G:A	6.19107e-09	-2.07115e-10	-1.14026
2335494	chr1:2335494:C:T	8.49413e-10	-1.7826	-1.34397
2335684	chr1:2335684:C:T	1.15028e-09	-1.86684	-0.956518
2335709	chr1:2335709:C:T	8.69558e-09	-2.07115e-10	-0.800548
2335953	chr1:2335953:C:T	3.23017e-09	-1.79083	-3.77007e-10
2336030	chr1:2336030:G:C	4.84625e-09	-2.07115e-10	-1.38516
2336036	chr1:2336036:G:A	3.35137e-08	-2.07115e-10	0.548592
2336118	chr1:2336118:T:C	5.30859e-09	-2.07115e-10	-1.29404
2336224	chr1:2336224:G:A	4.91133e-09	-2.07115e-10	-1.37182
2336601	chr1:2336601:T:A	4.98076e-09	-2.07115e-10	-1.35778
2336669	chr1:2336669:T:C	5.39922e-09	-2.07115e-10	-1.27711
2337199	chr1:2337199:C:T	4.9247e-09	-2.07115e-10	-1.3691
2337229	chr1:2337229:A:G	1.40389e-09	-1.2965	-1.32761
2337239	chr1:2337239:T:C	9.02701e-10	-1.68459	-1.38114
2337299	chr1:2337299:A:G	7.80896e-10	-1.83226	-1.37841
2337352	chr1:2337352:A:G	7.79271e-10	-1.86701	-1.34575
2338232	chr1:2338232:A:C	6.77522e-08	-2.07115e-10	1.25249
2338442	chr1:2338442:A:G	1.56441e-09	-1.14214	-1.37371
2338509	chr1:2338509:C:T	2.85764e-09	-0.778594	-1.13477
2338570	chr1:2338570:C:T	4.04735e-09	-0.916518	-0.648782
2338720	chr1:2338720:A:G	3.63754e-09	-1.67205	-3.77007e-10
2338731	chr1:2338731:A:G	6.39461e-09	-1.10791	-3.77007e-10
2339296	chr1:2339296:C:T	4.29365e-09	-1.60698	0.100752
2339884	chr1:2339884:G:A	1.12176e-07	-2.07115e-10	1.75671
2340203	chr1:2340203:C:T	1.48773e-08	-2.07115e-10	-0.263524
2340250	chr1:2340250:C:T	6.73482e-09	-2.07115e-10	-1.05607
2340267	chr1:2340267:T:C	2.7141e-09	-0.670841	-1.29406
2340296	chr1:2340296:C:A	8.15173e-09	-2.07115e-10	-0.865133
2340388	chr1:2340388:C:T	1.05772e-08	-2.07115e-10	-0.604666
2340425	chr1:2340425:C:T	1.49254e-09	-1.70239	-0.860499
2340564	chr1:2340564:G:A	1.92877e-09	-1.80753	-0.498947
2340625	chr1:2340625:G:A	1.55193e-09	-1.8134	-0.710465
2340761	chr1:2340761:G:A	1.01754e-07	-2.07115e-10	1.6592
2340807	chr1:2340807:G:A	9.70427e-10	-1.79327	-1.20011
2341061	chr1:2341061:C:T	9.06683e-09	-2.07115e-10	-0.75874
2341464	chr1:2341464:A:G	2.07499e-09	-1.86578	-0.367621
2342137	chr1:2342137:G:A	1.13871e-08	0.398046	-0.928924
2342152	chr1:2342152:C:T	3.01748e-09	-1.85894	-3.77007e-10
2342175	chr1:2342175:C:T	5.87073e-09	-1.19338	-3.77007e-10
2342181	chr1:2342181:C:T	2.99496e-09	-1.86643	-3.77007e-10
2342653	chr1:2342653:T:C	9.78691e-09	-2.07115e-10	-0.682317
2342657	chr1:2342657:A:T	1.08625e-08	-2.07115e-10	-0.578048
2342999	chr1:2342999:A:G	2.39675e-09	-0.742198	-1.34705
2343290	chr1:2343290:C:T	6.09014e-09	-2.07115e-10	-1.15669
2343594	chr1:2343594:C:T	7.89351e-09	-2.07115e-10	-0.897321
2343806	chr1:2343806:C:T	6.13748e-09	-2.07115e-10	-1.14895
2344256	chr1:2344256:A:T	9.50135e-10	-1.78598	-1.22853
2344510	chr1:2344510:C:G	2.23533e-09	-0.890093	-1.26888
2344583	chr1:2344583:G:A	1.88923e-09	-1.79086	-0.536336
2344634	chr1:2344634:T:C	1.13044e-09	-1.84378	-0.996977
2344849	chr1:2344849:C:T	5.71667e-09	-2.07115e-10	-1.21998
2344980	chr1:2344980:A:G	8.18699e-10	-1.8248	-1.3386
2344990	chr1:2344990:C:T	5.85e-09	-2.07115e-10	-1.19692
2345148	chr1:2345148:G:A	3.32111e-08	0.0135071	0.526014
2345364	chr1:2345364:C:T	4.86238e-09	-2.07115e-10	-1.38183
2345442	chr1:2345442:G:A	1.20256e-09	-1.8528	-0.926111
2345557	chr1:2345557:C:T	9.10604e-10	-1.83405	-1.22296
2345562	chr1:2345562:C:T	4.44675e-09	-1.47119	-3.77007e-10
2345727	chr1:2345727:G:A	1.37615e-09	-1.86746	-0.776614
2345774	chr1:2345774:T:C	8.10169e-10	-1.82471	-1.34917
2345953	chr1:2345953:G:A	1.2552e-09	-1.84701	-0.889055
2346232	chr1:2346232:A:G	5.55888e-09	-2.07115e-10	-1.24797
2346267	chr1:2346267:G:A	5.44235e-09	-2.07115e-10	-1.26915
2346277	chr1:2346277:G:A	4.84928e-09	-2.07115e-10	-1.38453
2346388	chr1:2346388:G:A	1.30505e-09	-1.63896	-1.05817
2346790	chr1:2346790:C:T	5.81597e-09	-2.07115e-10	-1.20275
2346801	chr1:2346801:C:T	1.60303e-09	-1.77525	-0.716216
2347212	chr1:2347212:C:T	4.25563e-09	-0.194593	-1.32053
2347402	chr1:2347402:C:T	8.93843e-09	-2.07115e-10	-0.773003
2347480	chr1:2347480:C:T	3.95463e-09	-1.58847	-3.77007e-10
2347542	chr1:2347542:C:T	8.20589e-10	-1.82002	-1.34108
2347681	chr1:2347681:G:A	6.26625e-09	-2.07115e-10	-1.12818
2348124	chr1:2348124:G:A	5.87949e-09	-2.07115e-10	-1.19189
2348313	chr1:2348313:C:G	6.88451e-09	-2.07115e-10	-1.03409
2348340	chr1:2348340:G:A	6.95761e-09	-2.07115e-10	-1.02353
2348378	chr1:2348378:C:T	1.11521e-09	-1.86313	-0.99119
2348547	chr1:2348547:C:T	1.01356e-08	-0.647306	-3.77007e-10
2348554	chr1:2348554:C:T	6.21216e-09	-2.07115e-10	-1.13685
2348747	chr1:2348747:ACGCACACACACGCACACCTGCGCAGGCACGCACACACACGCACGCACACGCACTCCTGCGCG:A	6.13454e-09	-2.07115e-10	-1.14943
2348845	chr1:2348845:G:A	6.04099e-09	-2.07115e-10	-1.16479
2348852	chr1:2348852:C:T	1.00453e-08	-2.07115e-10	-0.656257
2349161	chr1:2349161:T:G	5.14505e-09	-2.07115e-10	-1.32533
2349222	chr1:2349222:G:A	1.46242e-09	-1.73273	-0.850533
2349331	chr1:2349331:G:A	1.23977e-08	-2.07115e-10	-0.44585
2350287	chr1:2350287:A:C	1.99332e-08	1.24314	-1.21411
2350540	chr1:2350540:T:C	9.46588e-10	-1.84474	-1.17351
2350578	chr1:2350578:G:A	1.2285e-08	-2.07115e-10	-0.454981
2350696	chr1:2350696:G:A	8.63663e-10	-1.85943	-1.25051
2350727	chr1:2350727:G:A	3.18881e-08	-2.07115e-10	0.498869
2350750	chr1:2350750:AGGGGTGGCACG:A	4.13008e-09	-0.247563	-1.2975
2350765	chr1:2350765:G:A	5.68002e-09	-1.22641	-3.77007e-10
2350805	chr1:2350805:C:T	5.75592e-09	-2.07115e-10	-1.21313
2350962	chr1:2350962:C:T	5.30713e-09	-2.07115e-10	-1.29431
2351215	chr1:2351215:T:G	1.84429e-08	0.53885	-0.587535
2351241	chr1:2351241:C:T	1.58886e-09	-1.80643	-0.693915
2351614	chr1:2351614:G:A	5.25465e-09	-2.07115e-10	-1.30425
2351722	chr1:2351722:A:G	1.04279e-09	-1.60795	-1.31351
2351786	chr1:2351786:C:T	5.93425e-09	-2.07115e-10	-1.18262
2352457	chr1:2352457:A:G	1.14196e-09	-1.86083	-0.969788
2352564	chr1:2352564:T:C	9.63773e-10	-1.67415	-1.32611
2352590	chr1:2352590:C:T	5.68791e-09	-2.07115e-10	-1.22502
2352728	chr1:2352728:C:T	5.38151e-09	-2.07115e-10	-1.28039
2353047	chr1:2353047:C:T	2.62858e-08	1.37012	-1.06446
2353069	chr1:2353069:C:A	3.57714e-09	-1.6888	-3.77007e-10
2353743	chr1:2353743:A:T	1.00096e-09	-1.86607	-1.09633
2353853	chr1:2353853:G:T	1.22368e-08	-2.07115e-10	-0.458917
2353975	chr1:2353975:G:A	1.11944e-09	-1.68936	-1.16117
2354022	chr1:2354022:C:T	5.98025e-09	-2.07115e-10	-1.1749
2354397	chr1:2354397:T:G	6.11068e-09	-2.07115e-10	-1.15332
2354645	chr1:2354645:C:T	1.53354e-08	0.378174	-0.611373
2354664	chr1:2354664:G:A	4.92185e-09	-2.07115e-10	-1.36968
2354689	chr1:2354689:G:A	4.94943e-09	-2.07115e-10	-1.36409
2354825	chr1:2354825:G:A	4.90681e-09	-1.37274	-3.77007e-10
2354969	chr1:2354969:C:T	8.33902e-10	-1.81963	-1.32537
2355412	chr1:2355412:C:T	4.99225e-09	-2.07115e-10	-1.35548
2355481	chr1:2355481:C:T	4.32041e-09	-1.81733	0.317322
2355508	chr1:2355508:A:G	9.52452e-10	-1.70047	-1.3116
2355671	chr1:2355671:C:T	8.57966e-10	-1.83718	-1.27937
2355688	chr1:2355688:C:T	1.48068e-08	-2.07115e-10	-0.268277
2356078	chr1:2356078:T:C	1.04963e-09	-1.67792	-1.23701
2356095	chr1:2356095:C:T	7.89412e-10	-1.85502	-1.34481
2356158	chr1:2356158:C:T	8.71045e-10	-1.82661	-1.27481
2356177	chr1:2356177:T:C	1.33139e-09	-1.86021	-0.816933
2356262	chr1:2356262:C:T	6.36047e-09	-2.07115e-10	-1.11326
2356268	chr1:2356268:G:A	5.92776e-09	-2.07115e-10	-1.18372
2356409	chr1:2356409:G:C	1.01465e-09	-1.76615	-1.18267
2356792	chr1:2356792:C:T	6.50629e-09	-2.07115e-10	-1.09059
2357054	chr1:2357054:C:T	4.96365e-09	-2.07115e-10	-1.36122
2357208	chr1:2357208:C:T	4.84746e-09	-2.07115e-10	-1.38491
2357231	chr1:2357231:G:C	1.69439e-08	-2.07115e-10	-0.133455
2357238	chr1:2357238:C:T	5.01118e-09	-2.07115e-10	-1.35169
2357308	chr1:2357308:T:C	9.34172e-10	-1.85114	-1.18032
2357413	chr1:2357413:G:A	8.70526e-10	-1.84173	-1.26029
2357646	chr1:2357646:T:G	2.16745e-08	-2.07115e-10	0.112773
2357811	chr1:2357811:C:G	1.86755e-08	1.30783	-1.34398
2357812	chr1:2357812:T:C	1.9123e-08	1.33112	-1.34359
2357856	chr1:2357856:C:A	5.67554e-09	-2.07115e-10	-1.2272
2357882	chr1:2357882:G:A	8.44928e-10	-1.85054	-1.28132
2358041	chr1:2358041:A:G	8.53373e-10	-1.85842	-1.2635
2358704	chr1:2358704:G:A	3.26455e-09	-1.78024	-3.77007e-10
2358817	chr1:2358817:G:A	8.78705e-10	-1.85331	-1.23936
2358897	chr1:2358897:C:T	9.32017e-09	-2.07115e-10	-0.731181
2359016	chr1:2359016:C:T	4.96693e-09	-2.07115e-10	-1.36056
2359219	chr1:2359219:C:T	7.30319e-09	-1.82651	0.851455
2359221	chr1:2359221:T:C	9.89152e-10	-1.59302	-1.38125
2359230	chr1:2359230:C:T	5.30248e-09	-2.07115e-10	-1.29519
2359451	chr1:2359451:C:T	9.52256e-10	-1.65024	-1.36204
2359472	chr1:2359472:G:A	7.56297e-10	-1.86685	-1.37583
2359716	chr1:2359716:T:C	1.16566e-08	-2.07115e-10	-0.50749
2360075	chr1:2360075:G:C	4.87076e-09	-2.07115e-10	-1.38011
2360241	chr1:2360241:T:C	9.00573e-10	-1.68111	-1.38697
2360356	chr1:2360356:G:A	1.47909e-08	-2.07115e-10	-0.269348
2360970	chr1:2360970:T:C	9.87539e-10	-1.86594	-1.10996
2360971	chr1:2360971:G:A	6.14048e-09	-2.07115e-10	-1.14846
2361115	chr1:2361115:T:C	5.96052e-09	-2.07115e-10	-1.17821
2361249	chr1:2361249:C:G	9.18051e-10	-1.82756	-1.22131
2361548	chr1:2361548:A:ACT	9.86526e-10	-1.86705	-1.10988
2361630	chr1:2361630:A:G	1.15839e-08	-2.07115e-10	-0.513746
2361727	chr1:2361727:G:A	9.68823e-10	-1.65661	-1.33843
2362229	chr1:2362229:A:G	1.13987e-08	-0.0104883	-0.519375
2362285	chr1:2362285:A:C	1.65097e-08	-2.07115e-10	-0.159416
2362352	chr1:2362352:G:C	4.86037e-09	-2.07115e-10	-1.38225
2362718	chr1:2362718:G:A	3.1135e-09	-1.83618	0.00856195
2362820	chr1:2362820:C:T	1.53887e-08	-2.07115e-10	-0.229731
2362910	chr1:2362910:C:T	3.3935e-09	-1.7415	-3.77007e-10
2363405	chr1:2363405:C:T	2.18217e-09	-1.8422	-0.34084
2363829	chr1:2363829:A:T	9.87921e-09	-1.69522	1.02229
2366366	chr1:2366366:T:C	1.67917e-08	-2.07115e-10	-0.142477
2366555	chr1:2366555:G:C	1.89702e-09	-1.74746	-0.575614
2366595	chr1:2366595:C:T	6.73127e-09	-1.0566	-3.77007e-10
2366816	chr1:2366816:A:G	4.4236e-09	-1.74514	0.268731
2366983	chr1:2366983:AAT:A	4.83391e-09	-2.07115e-10	-1.38771
2367055	chr1:2367055:C:A	8.47144e-10	-1.86349	-1.26575
2367095	chr1:2367095:TCTC:T	5.20034e-09	-2.07115e-10	-1.31464
2367197	chr1:2367197:G:A	1.27215e-09	-1.71963	-1.00303
2367215	chr1:2367215:A:T	6.54539e-09	-2.07115e-10	-1.0846
2367540	chr1:2367540:AC:A	7.11713e-09	-2.07115e-10	-1.00086
2367644	chr1:2367644:G:A	1.11819e-09	-1.65767	-1.19398
2367872	chr1:2367872:A:G	8.70696e-09	-1.60427	0.805028
2368188	chr1:2368188:T:C	6.64524e-09	-1.60915	0.539688
2368212	chr1:2368212:T:C	1.14787e-09	-1.48443	-1.34102
2368473	chr1:2368473:T:C	1.11162e-08	-1.58366	1.0287
2368718	chr1:2368718:C:A	1.63452e-09	-1.64836	-0.823656
2368939	chr1:2368939:G:C	1.42978e-09	-1.68485	-0.920993
2369118	chr1:2369118:G:A	6.22278e-09	-0.80513	-0.330016
2369187	chr1:2369187:T:TA	3.77621e-09	-1.86242	0.227775
2369210	chr1:2369210:C:T	3.49729e-09	-1.86412	0.152747
2369336	chr1:2369336:A:G	4.46188e-09	-0.578996	-0.888796
2369396	chr1:2369396:A:G	6.21472e-09	-2.07115e-10	-1.13644
2369713	chr1:2369713:ATAAT:A	4.17763e-09	-0.542643	-0.990975
2370032	chr1:2370032:C:G	9.32191e-10	-1.82798	-1.2056
2370110	chr1:2370110:A:G	5.22671e-09	-2.07115e-10	-1.30958
2370252	chr1:2370252:G:A	6.33866e-09	-1.82171	0.705013
2370293	chr1:2370293:A:G	4.83389e-09	-2.07115e-10	-1.38771
2370364	chr1:2370364:T:A	4.01944e-09	-1.57222	-3.77007e-10
2370557	chr1:2370557:G:A	4.92768e-09	-2.07115e-10	-1.36849
2371032	chr1:2371032:C:T	1.38762e-09	-1.29128	-1.34449
2371077	chr1:2371077:T:C	1.97258e-09	-0.906275	-1.37775
2371126	chr1:2371126:T:C	4.4501e-08	-2.07115e-10	0.832148
2371164	chr1:2371164:G:A	6.91131e-09	-2.07115e-10	-1.0302
2371472	chr1:2371472:G:A	8.04537e-10	-1.86309	-1.31776
2371840	chr1:2371840:G:A	6.57636e-09	-2.07115e-10	-1.07988
2372073	chr1:2372073:G:A	1.44348e-09	-1.22044	-1.37587
2372127	chr1:2372127:A:G	1.03655e-09	-1.67195	-1.25552
2372172	chr1:2372172:G:A	6.75528e-09	-2.07115e-10	-1.05304
2372186	chr1:2372186:G:A	5.33934e-09	-2.07115e-10	-1.28826
2372189	chr1:2372189:T:C	6.02146e-09	-2.07115e-10	-1.16803
2373261	chr1:2373261:G:A	7.27477e-08	-2.07115e-10	1.32364
2373778	chr1:2373778:G:A	1.5996e-07	-2.07115e-10	2.11156
2373955	chr1:2373955:G:A	8.46963e-09	-2.07115e-10	-0.826876
2374278	chr1:2374278:G:A	6.51828e-09	-2.07115e-10	-1.08875
2374436	chr1:2374436:C:A	9.6947e-09	-2.07115e-10	-0.691783
2374713	chr1:2374713:C:T	1.49886e-09	-1.19322	-1.36544
2375223	chr1:2375223:T:C	5.98567e-09	-2.07115e-10	-1.17399
2375256	chr1:2375256:C:T	1.55769e-09	-1.15722	-1.36294
2375392	chr1:2375392:C:A	3.0724e-09	-1.8409	-3.77007e-10
2375533	chr1:2375533:G:A	1.01218e-09	-1.60918	-1.34207
2375572	chr1:2375572:G:A	6.08834e-09	-2.07115e-10	-1.15699
2375644	chr1:2375644:C:T	8.03682e-10	-1.79453	-1.38738
2375666	chr1:2375666:C:T	8.77855e-10	-1.79124	-1.30239
2375821	chr1:2375821:T:A	8.13834e-10	-1.78312	-1.38625
2376130	chr1:2376130:G:A	2.42385e-09	-0.753014	-1.32499
2376239	chr1:2376239:G:C	9.95562e-10	-1.67711	-1.29071
2376249	chr1:2376249:T:C	9.90307e-08	1.63207	-3.77007e-10
2376590	chr1:2376590:G:A	9.18979e-10	-1.86397	-1.18389
2376741	chr1:2376741:G:A	9.98044e-09	-2.07115e-10	-0.662735
2376966	chr1:2376966:G:T	9.21617e-09	-2.07115e-10	-0.742403
2377078	chr1:2377078:C:G	1.1346e-09	-1.56577	-1.27131
2377173	chr1:2377173:G:A	3.1663e-09	-1.11948	-0.691317
2377569	chr1:2377569:G:A	5.26477e-09	-2.07115e-10	-1.30233
2377587	chr1:2377587:A:G	5.49511e-09	-2.07115e-10	-1.2595
2378754	chr1:2378754:G:A	1.04272e-09	-1.53539	-1.38614
2378781	chr1:2378781:C:A	3.72853e-09	-1.64735	-3.77007e-10
2378782	chr1:2378782:C:T	3.72269e-09	-1.64892	-3.77007e-10
2379031	chr1:2379031:A:T	9.36493e-10	-1.64191	-1.38707
2379112	chr1:2379112:C:T	6.03198e-09	-2.07115e-10	-1.16629
2379143	chr1:2379143:G:A	1.00632e-07	-2.07115e-10	1.64811
2379954	chr1:2379954:A:G	4.98502e-09	-0.0571878	-1.29974
2379983	chr1:2379983:T:C	4.82775e-09	-1.38898	-3.77007e-10
2380105	chr1:2380105:C:T	4.19548e-09	-0.503042	-1.02631
2380366	chr1:2380366:G:A	3.66008e-09	-1.66588	-3.77007e-10
2380644	chr1:2380644:A:C	7.1467e-09	-2.07115e-10	-0.996712
2380956	chr1:2380956:C:T	9.7042e-10	-1.6061	-1.38729
2381021	chr1:2381021:G:A	5.05832e-09	-2.07115e-10	-1.34233
2381119	chr1:2381119:C:T	4.83369e-09	-2.07115e-10	-1.38775
2381276	chr1:2381276:T:C	5.86256e-09	-2.07115e-10	-1.19478
2381282	chr1:2381282:G:A	5.67459e-08	-2.07115e-10	1.07522
2381344	chr1:2381344:C:G	9.48179e-10	-1.63637	-1.38021
2381538	chr1:2381538:G:A	5.8792e-09	-2.07115e-10	-1.19194
2382101	chr1:2382101:A:G	9.81127e-10	-1.59524	-1.38718
2382173	chr1:2382173:G:A	1.04069e-09	-1.56412	-1.35937
2382423	chr1:2382423:G:A	2.47362e-08	-2.07115e-10	0.244907
2382517	chr1:2382517:G:A	5.23644e-09	-2.07115e-10	-1.30772
2382777	chr1:2382777:G:A	5.05832e-09	-2.07115e-10	-1.34233
2382811	chr1:2382811:C:G	1.64644e-08	-0.162163	-3.77007e-10
2382880	chr1:2382880:T:C	8.37753e-10	-1.79701	-1.34339
2382983	chr1:2382983:C:T	5.05832e-09	-2.07115e-10	-1.34233
2383024	chr1:2383024:G:T	1.01954e-09	-1.60493	-1.33909
2383062	chr1:2383062:C:T	9.36009e-10	-1.64197	-1.38752
2383336	chr1:2383336:G:C	4.91459e-09	-2.07115e-10	-1.37115
2383593	chr1:2383593:G:A	9.3946e-10	-1.69979	-1.32602
2383716	chr1:2383716:CA:C	9.7728e-10	-1.64493	-1.34141
2383747	chr1:2383747:G:A	1.59373e-08	-0.194703	-3.77007e-10
2383824	chr1:2383824:C:G	2.37043e-09	-1.34418	-0.756113
2383975	chr1:2383975:C:T	1.4382e-09	-1.74775	-0.85222
2384241	chr1:2384241:A:G	1.73093e-09	-1.09282	-1.32188
2384876	chr1:2384876:A:G	2.23419e-09	-1.08635	-1.07313
2385050	chr1:2385050:G:A	4.89269e-08	-2.07115e-10	0.926965
2385078	chr1:2385078:C:T	4.91753e-09	-2.07115e-10	-1.37056
2385139	chr1:2385139:C:T	4.9147e-09	-2.07115e-10	-1.37113
2385144	chr1:2385144:C:T	1.31973e-09	-1.49572	-1.19021
2385152	chr1:2385152:G:A	4.85262e-09	-2.07115e-10	-1.38384
2385297	chr1:2385297:G:A	8.26372e-08	-2.07115e-10	1.4511
2386055	chr1:2386055:C:G	1.34668e-09	-1.3955	-1.27021
2386357	chr1:2386357:G:A	4.94364e-09	-2.07115e-10	-1.36526
2386462	chr1:2386462:G:A	4.96253e-09	-2.07115e-10	-1.36145
2386481	chr1:2386481:G:A	4.83418e-09	-2.07115e-10	-1.38765
2386621	chr1:2386621:G:A	2.15555e-09	-1.23027	-0.965048
2387167	chr1:2387167:C:T	2.67686e-08	-2.07115e-10	0.323867
2387181	chr1:2387181:G:A	7.72626e-08	-2.07115e-10	1.38385
2387214	chr1:2387214:G:A	9.52609e-10	-1.65471	-1.3572
2387432	chr1:2387432:G:A	2.37418e-08	-2.07115e-10	0.203876
2387924	chr1:2387924:C:T	1.02911e-08	-0.632087	-3.77007e-10
2388091	chr1:2388091:G:T	2.99711e-09	-1.86571	-3.77007e-10
2389055	chr1:2389055:T:C	3.37304e-08	-2.07115e-10	0.555037
2389256	chr1:2389256:G:A	4.87562e-09	-2.07115e-10	-1.37912
2389263	chr1:2389263:T:C	6.85557e-09	0.0390007	-1.0773
2389660	chr1:2389660:T:C	8.93981e-10	-1.69383	-1.3816
2390550	chr1:2390550:C:A	4.92075e-09	-2.07115e-10	-1.3699
2391182	chr1:2391182:G:A	5.35965e-09	-2.07115e-10	-1.28446
2391208	chr1:2391208:C:T	9.89131e-09	-2.07115e-10	-0.671706
2391287	chr1:2391287:G:A	1.7319e-09	-1.14712	-1.26702
2391557	chr1:2391557:C:A	4.86393e-09	-2.07115e-10	-1.38152
2392128	chr1:2392128:T:C	2.28108e-09	-1.20372	-0.934998
2392249	chr1:2392249:A:G	4.83562e-09	-2.07115e-10	-1.38735
2392307	chr1:2392307:C:T	5.35204e-09	-2.07115e-10	-1.28589
2392431	chr1:2392431:C:T	5.13071e-09	-2.07115e-10	-1.32812
2392569	chr1:2392569:C:T	9.65787e-10	-1.68932	-1.30886
2392897	chr1:2392897:T:C	3.86638e-09	-1.57284	-0.0381998
2393356	chr1:2393356:G:A	1.76738e-08	-2.07115e-10	-0.0912791
2393721	chr1:2393721:T:C	4.89593e-09	-2.07115e-10	-1.37496
2394109	chr1:2394109:G:A	3.54658e-09	-1.69738	-3.77007e-10
2394236	chr1:2394236:C:T	5.25852e-09	-2.07115e-10	-1.30351
2394321	chr1:2394321:G:A	3.4366e-09	-1.72888	-3.77007e-10
2394349	chr1:2394349:C:T	4.89725e-09	-2.07115e-10	-1.37469
2394548	chr1:2394548:G:C	4.83596e-09	-2.07115e-10	-1.38728
2394570	chr1:2394570:G:A	1.09775e-09	-1.8176	-1.0525
2395373	chr1:2395373:A:G	1.09375e-09	-1.82799	-1.04576
2395521	chr1:2395521:A:C	1.10321e-09	-1.66533	-1.19981
2395636	chr1:2395636:C:T	2.1896e-09	-1.83585	-0.343797
2396214	chr1:2396214:C:T	5.36255e-09	-2.07115e-10	-1.28392
2396274	chr1:2396274:G:A	5.59386e-09	-2.07115e-10	-1.24169
2396376	chr1:2396376:C:T	1.18954e-09	-1.40718	-1.38261
2396646	chr1:2396646:C:T	3.79241e-08	-2.07115e-10	0.672224
2396650	chr1:2396650:CAT:C	1.0382e-08	-2.07115e-10	-0.623293
2396711	chr1:2396711:T:G	4.97967e-09	-2.07115e-10	-1.358
2397275	chr1:2397275:A:G	1.78041e-09	-1.1357	-1.25082
2397613	chr1:2397613:C:T	5.01708e-09	-2.07115e-10	-1.35051
2397773	chr1:2397773:G:A	4.31603e-09	-1.50103	-3.77007e-10
2398125	chr1:2398125:G:A	9.7901e-09	-2.07115e-10	-0.681991
2398243	chr1:2398243:C:T	7.43489e-09	-2.07115e-10	-0.957178
2398369	chr1:2398369:A:G	1.81168e-09	-1.05029	-1.31882
2398561	chr1:2398561:GTA:G	4.87656e-09	-2.07115e-10	-1.37892
2398563	chr1:2398563:A:G	1.50984e-09	-1.65758	-0.893782
2398751	chr1:2398751:T:G	9.75915e-10	-1.85419	-1.13355
2399215	chr1:2399215:T:C	7.11646e-09	-2.07115e-10	-1.00095
2399222	chr1:2399222:A:G	9.71528e-09	-2.07115e-10	-0.689663
2399248	chr1:2399248:C:T	5.99824e-09	-2.07115e-10	-1.1719
2399362	chr1:2399362:C:T	4.92351e-09	-2.07115e-10	-1.36934
2399700	chr1:2399700:G:A	1.05478e-09	-1.56486	-1.34517
2399892	chr1:2399892:C:T	1.32492e-08	-2.07115e-10	-0.379424
2399944	chr1:2399944:G:A	6.22268e-09	-2.07115e-10	-1.13516
2400361	chr1:2400361:G:A	7.63995e-09	-2.07115e-10	-0.929972
2400599	chr1:2400599:A:G	1.14419e-09	-1.77736	-1.0513
2400952	chr1:2400952:C:T	9.65591e-10	-1.79221	-1.20617
2401549	chr1:2401549:T:C	9.62114e-10	-1.61589	-1.38609
2401550	chr1:2401550:G:A	5.87403e-09	-2.07115e-10	-1.19282
2402583	chr1:2402583:C:T	1.13536e-08	-2.07115e-10	-0.533828
2402809	chr1:2402809:A:C	5.24092e-09	-2.07115e-10	-1.30686
2403417	chr1:2403417:C:T	3.91065e-09	-1.59966	-3.77007e-10
2403887	chr1:2403887:C:T	1.51746e-08	-2.07115e-10	-0.243739
2403976	chr1:2403976:A:G	6.59131e-09	-2.07115e-10	-1.07761
2404237	chr1:2404237:A:G	1.17295e-09	-1.46704	-1.3368
2404289	chr1:2404289:T:C	1.07975e-08	-2.07115e-10	-0.584046
2404432	chr1:2404432:G:A	8.32102e-10	-1.81443	-1.33273
2404434	chr1:2404434:T:C	8.03049e-10	-1.81474	-1.36796
2404449	chr1:2404449:C:T	1.41881e-08	-2.07115e-10	-0.310957
2404674	chr1:2404674:G:A	7.51752e-09	-2.07115e-10	-0.946126
2404771	chr1:2404771:C:T	2.14825e-09	-1.82272	-0.375991
2405090	chr1:2405090:G:A	5.23565e-09	-2.07115e-10	-1.30787
2405593	chr1:2405593:C:T	1.09572e-09	-1.86736	-1.00459
2405660	chr1:2405660:TGA:T	5.23854e-09	-2.07115e-10	-1.30732
2405755	chr1:2405755:C:T	1.158e-09	-1.55591	-1.26076
2405838	chr1:2405838:C:T	8.64591e-10	-1.80118	-1.30768
2406012	chr1:2406012:G:T	7.47608e-09	-2.07115e-10	-0.951654
2406115	chr1:2406115:G:C	7.74371e-09	-2.07115e-10	-0.916482
2406121	chr1:2406121:G:A	3.56751e-09	-1.6915	-3.77007e-10
2406553	chr1:2406553:C:T	5.02361e-09	-2.07115e-10	-1.34921
2406576	chr1:2406576:T:C	2.99779e-09	-1.86549	-3.77007e-10
2406811	chr1:2406811:C:G	1.21377e-08	-2.07115e-10	-0.467042
2407130	chr1:2407130:T:C	1.77177e-09	-1.03395	-1.35743
2407219	chr1:2407219:G:A	7.97743e-10	-1.82989	-1.35944
2407226	chr1:2407226:G:A	5.13006e-09	-2.07115e-10	-1.32825
2407440	chr1:2407440:G:A	9.08148e-10	-1.67188	-1.38783
2407635	chr1:2407635:C:T	2.49151e-09	-1.09986	-0.950612
2407676	chr1:2407676:T:C	1.97377e-09	-0.905757	-1.37766
2407689	chr1:2407689:G:A	4.91167e-09	-2.07115e-10	-1.37175
2407700	chr1:2407700:G:A	1.09584e-09	-1.6842	-1.18764
2407703	chr1:2407703:C:T	5.23241e-09	-2.07115e-10	-1.30849
2407956	chr1:2407956:A:G	1.12072e-09	-1.4898	-1.35958
2408170	chr1:2408170:A:G	1.27884e-09	-1.71231	-1.00511
2408414	chr1:2408414:C:T	4.88477e-09	-2.07115e-10	-1.37724
2408720	chr1:2408720:A:G	5.60537e-09	-2.07115e-10	-1.23964
2408761	chr1:2408761:T:C	7.62383e-10	-1.8469	-1.38777
2408773	chr1:2408773:G:A	3.60886e-09	-1.67997	-3.77007e-10
2409621	chr1:2409621:C:T	7.84826e-09	0.237614	-1.14068
2410982	chr1:2410982:TCTC:T	9.54231e-09	-2.07115e-10	-0.707627
2411128	chr1:2411128:C:T	1.06277e-09	-1.6952	-1.20728
2411727	chr1:2411727:G:C	7.71546e-09	-2.07115e-10	-0.920137
2411755	chr1:2411755:T:C	3.97381e-09	-0.466633	-1.117
2411804	chr1:2411804:C:T	8.15389e-09	-2.07115e-10	-0.864868
2411894	chr1:2411894:A:G	8.16732e-09	-2.07115e-10	-0.863222
2412248	chr1:2412248:G:A	4.91724e-09	-2.07115e-10	-1.37062
2412302	chr1:2412302:G:A	5.76989e-09	-2.07115e-10	-1.21071
2412552	chr1:2412552:CCA:C	5.18077e-09	-2.07115e-10	-1.31841
2412603	chr1:2412603:G:C	3.1718e-09	-1.80906	-3.77007e-10
2413252	chr1:2413252:A:G	9.80249e-10	-1.71446	-1.26885
2413486	chr1:2413486:T:C	1.01304e-09	-1.63315	-1.31726
2413745	chr1:2413745:C:T	5.23847e-09	-2.07115e-10	-1.30733
2413933	chr1:2413933:C:T	5.18322e-09	-2.07115e-10	-1.31794
2413968	chr1:2413968:A:C	7.03805e-09	-2.07115e-10	-1.01203
2414318	chr1:2414318:T:C	5.8014e-09	-2.07115e-10	-1.20526
2414578	chr1:2414578:C:T	2.99658e-09	-1.86589	-3.77007e-10
2414660	chr1:2414660:C:G	1.54083e-09	-1.16511	-1.36593
2415019	chr1:2415019:G:T	3.18181e-05	7.40443	-3.77007e-10
2415135	chr1:2415135:T:C	6.94385e-09	-2.07115e-10	-1.02551
2415620	chr1:2415620:C:T	3.12581e-09	-1.82367	-3.77007e-10
2415838	chr1:2415838:G:A	5.27495e-09	-2.07115e-10	-1.30039
2416027	chr1:2416027:C:T	2.74559e-09	-0.607616	-1.34575
2416228	chr1:2416228:C:T	6.61652e-09	-2.07115e-10	-1.07379
2416293	chr1:2416293:G:A	1.17849e-09	-1.84967	-0.94946
2416503	chr1:2416503:C:T	6.17656e-09	-1.1426	-3.77007e-10
2416601	chr1:2416601:T:C	7.69994e-10	-1.83828	-1.38645
2416867	chr1:2416867:C:T	5.10192e-09	-2.07115e-10	-1.33375
2417544	chr1:2417544:G:A	3.01567e-09	-1.85954	-3.77007e-10
2418330	chr1:2418330:G:A	9.36526e-10	-1.81207	-1.21687
2418469	chr1:2418469:C:T	2.91652e-09	-1.77541	-0.11756
2418470	chr1:2418470:C:T	5.02433e-09	-2.07115e-10	-1.34907
2418537	chr1:2418537:C:G	4.88874e-09	-2.07115e-10	-1.37643
2418545	chr1:2418545:G:T	2.99321e-09	-1.86702	-3.77007e-10
2418597	chr1:2418597:C:T	6.22593e-09	-2.07115e-10	-1.13464
2418601	chr1:2418601:G:A	5.67528e-09	-2.07115e-10	-1.22724
2418739	chr1:2418739:G:A	3.9676e-08	-2.07115e-10	0.717383
2419005	chr1:2419005:C:T	2.27145e-09	-1.73671	-0.406234
2419431	chr1:2419431:G:A	5.47829e-09	-2.07115e-10	-1.26257
2419473	chr1:2419473:G:A	1.00634e-09	-1.86395	-1.09309
2419480	chr1:2419480:G:A	5.17129e-09	-2.07115e-10	-1.32024
2419657	chr1:2419657:A:G	9.88595e-10	-1.83545	-1.13938
2419910	chr1:2419910:G:C	5.91141e-09	-2.07115e-10	-1.18648
2419956	chr1:2419956:G:A	1.22714e-09	-1.37907	-1.3796
2420136	chr1:2420136:G:A	8.77956e-10	-1.86277	-1.23075
2420260	chr1:2420260:T:C	1.00484e-09	-1.86653	-1.092
2420329	chr1:2420329:C:T	7.03853e-09	-2.07115e-10	-1.01196
2420570	chr1:2420570:G:T	1.19066e-08	-2.07115e-10	-0.486266
2420707	chr1:2420707:C:T	2.01596e-09	-0.889552	-1.37271
2420841	chr1:2420841:G:A	2.01548e-09	-1.76271	-0.499796
2420890	chr1:2420890:T:C	2.39793e-08	-2.07115e-10	0.21383
2420908	chr1:2420908:C:T	5.08897e-09	-2.07115e-10	-1.33629
2421513	chr1:2421513:C:T	5.07665e-09	-2.07115e-10	-1.33871
2421646	chr1:2421646:A:G	8.80036e-10	-1.86505	-1.2261
2421677	chr1:2421677:T:C	3.27477e-09	-1.77712	-3.77007e-10
2421856	chr1:2421856:C:T	8.84518e-10	-1.86374	-1.22233
2421930	chr1:2421930:C:T	7.61549e-10	-1.84899	-1.38677
2422217	chr1:2422217:C:T	2.0995e-09	-1.68762	-0.53404
2422225	chr1:2422225:C:T	1.99494e-09	-1.70981	-0.562939
2422391	chr1:2422391:T:C	5.49746e-09	-2.07115e-10	-1.25908
2422533	chr1:2422533:T:C	6.48187e-09	-1.09435	-3.77007e-10
2422931	chr1:2422931:T:C	7.76906e-10	-1.85317	-1.36263
2423124	chr1:2423124:C:T	4.89901e-09	-0.153015	-1.22131
2424124	chr1:2424124:G:T	9.91537e-10	-1.83188	-1.13998
2424298	chr1:2424298:TA:T	3.40345e-09	-0.359973	-1.3786
2424306	chr1:2424306:T:C	4.39803e-09	-0.109216	-1.37299
2424400	chr1:2424400:A:G	2.5181e-09	-1.6136	-0.426256
2424708	chr1:2424708:C:T	6.15046e-09	-2.07115e-10	-1.14684
2424710	chr1:2424710:G:A	6.82618e-08	-2.07115e-10	1.25999
2424795	chr1:2424795:G:A	4.94922e-09	-2.07115e-10	-1.36413
2425138	chr1:2425138:A:G	6.35793e-09	-2.07115e-10	-1.11366
2425473	chr1:2425473:G:A	8.89074e-10	-1.83841	-1.24253
2425928	chr1:2425928:C:T	3.00213e-09	-1.86404	-3.77007e-10
2425979	chr1:2425979:C:T	5.76863e-09	-2.07115e-10	-1.21093
2426038	chr1:2426038:G:C	5.44408e-09	-2.07115e-10	-1.26883
2426371	chr1:2426371:C:T	3.18161e-09	-1.16567	-0.640309
2426634	chr1:2426634:C:T	1.43839e-09	-1.24775	-1.35209
2426826	chr1:2426826:G:A	4.87607e-09	-2.07115e-10	-1.37902
2427046	chr1:2427046:G:T	5.28893e-09	-2.07115e-10	-1.29775
2427316	chr1:2427316:G:C	1.37028e-09	-1.59534	-1.05301
2428467	chr1:2428467:T:C	6.5396e-09	-2.07115e-10	-1.08549
2428478	chr1:2428478:T:C	7.96088e-10	-1.86484	-1.32657
2428501	chr1:2428501:C:T	8.71201e-10	-1.82234	-1.2789
2428542	chr1:2428542:G:T	4.44605e-09	-0.476965	-0.994381
2428720	chr1:2428720:G:A	3.15415e-09	-1.81464	-3.77007e-10
2428903	chr1:2428903:G:A	9.7104e-10	-1.85562	-1.13713
2429003	chr1:2429003:C:A	6.61124e-09	-2.07115e-10	-1.07459
2429381	chr1:2429381:C:G	9.62626e-10	-1.64762	-1.35384
2429689	chr1:2429689:C:T	5.57639e-09	-2.07115e-10	-1.24482
2429693	chr1:2429693:C:T	9.29996e-10	-1.81091	-1.22503
2429778	chr1:2429778:C:T	5.24514e-09	-2.07115e-10	-1.30606
2429870	chr1:2429870:C:A	8.32022e-10	-1.78149	-1.36577
2430227	chr1:2430227:C:T	7.78601e-10	-1.82586	-1.38776
2430360	chr1:2430360:A:C	5.51087e-09	-1.25664	-3.77007e-10
2430393	chr1:2430393:C:T	1.02443e-08	-0.695951	0.0593063
2430562	chr1:2430562:G:A	9.774e-10	-1.65286	-1.33336
2430581	chr1:2430581:G:T	1.19796e-09	-1.61244	-1.17031
2430715	chr1:2430715:G:A	3.39329e-09	-1.74156	-3.77007e-10
2431325	chr1:2431325:A:T	1.07062e-09	-1.69635	-1.19878
2431388	chr1:2431388:C:T	1.19145e-09	-1.62165	-1.16654
2431542	chr1:2431542:A:G	2.99824e-09	-1.86534	-3.77007e-10
2431782	chr1:2431782:G:A	5.43878e-09	-2.07115e-10	-1.26981
2431982	chr1:2431982:C:T	3.91903e-09	-0.686785	-0.910734
2432170	chr1:2432170:G:A	4.97326e-09	-2.07115e-10	-1.35929
2432821	chr1:2432821:C:T	5.14426e-09	-2.07115e-10	-1.32548
2433069	chr1:2433069:A:G	1.246e-09	-1.86588	-0.877542
2433223	chr1:2433223:G:A	4.8817e-09	-2.07115e-10	-1.37787
2433465	chr1:2433465:TGC:T	4.90899e-09	-2.07115e-10	-1.3723
2433471	chr1:2433471:A:G	4.91541e-09	-2.07115e-10	-1.37099
2433473	chr1:2433473:T:TTC	4.91258e-09	-2.07115e-10	-1.37156
2433474	chr1:2433474:A:AGGGC	4.91273e-09	-2.07115e-10	-1.37153
2433565	chr1:2433565:A:G	8.73036e-09	-0.796556	-3.77007e-10
2433890	chr1:2433890:A:G	4.98348e-09	-2.07115e-10	-1.35723
2434052	chr1:2434052:C:T	4.95286e-09	-2.07115e-10	-1.3634
2434100	chr1:2434100:C:T	5.05607e-09	-2.07115e-10	-1.34277
2434446	chr1:2434446:T:A	1.42379e-09	-1.54124	-1.0688
2435047	chr1:2435047:G:A	5.73016e-09	-2.07115e-10	-1.21762
2435078	chr1:2435078:G:A	1.31122e-09	-1.34784	-1.34457
2435140	chr1:2435140:C:G	1.15839e-09	-1.43545	-1.38088
2435172	chr1:2435172:G:A	8.01441e-10	-1.81681	-1.3679
2435303	chr1:2435303:G:A	5.26871e-09	-2.07115e-10	-1.30158
2435360	chr1:2435360:C:T	9.53513e-10	-1.79594	-1.21502
2435655	chr1:2435655:C:T	7.14888e-09	-2.07115e-10	-0.996408
2435670	chr1:2435670:G:T	5.43709e-09	-1.27012	-3.77007e-10
2436633	chr1:2436633:C:A	5.00615e-09	-2.07115e-10	-1.3527
2436784	chr1:2436784:C:T	2.39931e-09	-1.72321	-0.364972
2436793	chr1:2436793:T:C	1.14897e-09	-1.45601	-1.36849
2437267	chr1:2437267:T:C	9.33279e-10	-1.81698	-1.21544
2437569	chr1:2437569:C:T	7.82992e-09	-2.07115e-10	-0.905411
2437814	chr1:2437814:C:T	8.80505e-09	-2.07115e-10	-0.788037
2437847	chr1:2437847:G:A	3.11091e-09	-1.82845	-3.77007e-10
2437952	chr1:2437952:C:G	8.35998e-10	-1.81871	-1.32378
2438199	chr1:2438199:G:A	5.29967e-09	-2.07115e-10	-1.29572
2438460	chr1:2438460:T:C	2.01884e-09	-1.7934	-0.467442
2439700	chr1:2439700:C:T	5.5676e-09	-2.07115e-10	-1.2464
2439866	chr1:2439866:C:T	6.25733e-09	-2.07115e-10	-1.12961
2439933	chr1:2439933:C:T	8.89977e-09	-2.07115e-10	-0.777337
2440123	chr1:2440123:T:C	7.64339e-09	-2.07115e-10	-0.929521
2440247	chr1:2440247:C:T	6.61063e-09	-2.07115e-10	-1.07468
2440350	chr1:2440350:ATGGTGG:A	7.27136e-09	-2.07115e-10	-0.97942
2440881	chr1:2440881:A:G	1.20405e-09	-1.84656	-0.931113
2440882	chr1:2440882:C:T	2.57729e-09	-1.67069	-0.345935
2440995	chr1:2440995:A:G	4.03267e-09	-1.56893	-3.77007e-10
2441185	chr1:2441185:C:A	7.3546e-09	-2.07115e-10	-0.968037
2441187	chr1:2441187:G:A	7.63437e-09	-2.07115e-10	-0.930703
2441324	chr1:2441324:G:A	5.0973e-09	-2.07115e-10	-1.33465
2441419	chr1:2441419:T:C	1.21996e-09	-1.8018	-0.962747
2442149	chr1:2442149:G:A	3.06141e-09	-1.84449	-3.77007e-10
2442170	chr1:2442170:CT:C	1.23672e-09	-1.8496	-0.901299
2442548	chr1:2442548:G:T	1.25467e-09	-1.81599	-0.920504
2442681	chr1:2442681:C:T	2.00038e-09	-1.18966	-1.08036
2442922	chr1:2442922:C:T	8.85915e-09	-0.781912	-3.77007e-10
2442992	chr1:2442992:G:A	1.34217e-09	-1.79822	-0.870856
2443319	chr1:2443319:A:G	8.61105e-10	-1.72684	-1.38606
2443353	chr1:2443353:T:A	3.56839e-09	-1.69338	0.00212906
2443410	chr1:2443410:C:A	5.30537e-09	-2.07115e-10	-1.29464
2443697	chr1:2443697:C:A	3.08444e-09	-1.72533	-0.111659
2443701	chr1:2443701:G:T	3.05792e-07	2.75954	-3.77007e-10
2444067	chr1:2444067:C:T	8.69173e-10	-1.81218	-1.2914
2444148	chr1:2444148:C:T	1.34131e-09	-1.83521	-0.834509
2444405	chr1:2444405:T:G	1.03846e-09	-1.68931	-1.23632
2444536	chr1:2444536:G:GT	1.72555e-09	-1.32978	-1.08804
2444578	chr1:2444578:T:C	5.82157e-09	-2.07115e-10	-1.20179
2444607	chr1:2444607:G:A	2.09196e-09	-1.65384	-0.571422
2444831	chr1:2444831:G:A	6.06811e-09	-2.07115e-10	-1.16032
2445294	chr1:2445294:G:A	5.09033e-09	-1.71121	0.375188
2445590	chr1:2445590:C:T	5.01114e-09	-2.07115e-10	-1.3517
2446351	chr1:2446351:C:T	4.07257e-09	-1.55909	-3.77007e-10
2446364	chr1:2446364:G:C	6.3904e-09	-2.07115e-10	-1.10857
2446505	chr1:2446505:G:A	6.71865e-09	-2.07115e-10	-1.05848
2446799	chr1:2446799:C:T	1.0304e-09	-1.77731	-1.15611
2447173	chr1:2447173:C:T	4.89087e-09	-2.07115e-10	-1.37599
2447363	chr1:2447363:C:T	5.02425e-09	-2.07115e-10	-1.34909
2447809	chr1:2447809:G:A	1.59661e-09	-1.1258	-1.36968
2448266	chr1:2448266:A:G	9.94912e-10	-1.59191	-1.37655
2448639	chr1:2448639:C:T	5.77613e-09	-2.07115e-10	-1.20963
2448708	chr1:2448708:C:A	9.77149e-10	-1.817	-1.16948
2448834	chr1:2448834:C:T	1.04414e-09	-1.76225	-1.15791
2448840	chr1:2448840:A:G	5.17867e-09	-2.07115e-10	-1.31882
2448853	chr1:2448853:G:A	9.6058e-10	-1.85905	-1.14453
2448945	chr1:2448945:C:T	9.37365e-10	-1.80595	-1.22209
2448963	chr1:2448963:G:A	5.78308e-09	-2.07115e-10	-1.20843
2449080	chr1:2449080:G:A	6.76159e-09	-2.07115e-10	-1.0521
2449408	chr1:2449408:C:T	1.04226e-09	-1.82791	-1.09407
2449725	chr1:2449725:A:G	3.06568e-09	-1.84309	-3.77007e-10
2450100	chr1:2450100:C:T	1.72792e-09	-1.02967	-1.38677
2450129	chr1:2450129:A:G	9.85317e-10	-1.59081	-1.38735
2450183	chr1:2450183:A:G	9.27975e-10	-1.66706	-1.37105
2450802	chr1:2450802:A:G	7.25637e-09	-2.07115e-10	-0.981482
2450833	chr1:2450833:C:A	5.50355e-09	-2.07115e-10	-1.25797
2451529	chr1:2451529:A:G	4.84181e-09	-2.07115e-10	-1.38607
2451600	chr1:2451600:A:G	1.09217e-09	-1.66673	-1.20847
2451653	chr1:2451653:G:T	1.13284e-09	-1.54833	-1.29031
2451782	chr1:2451782:C:T	1.09857e-08	-2.07115e-10	-0.56677
2451891	chr1:2451891:C:T	6.18298e-09	-2.07115e-10	-1.14156
2451909	chr1:2451909:G:A	5.18687e-09	-2.07115e-10	-1.31723
2451935	chr1:2451935:C:T	9.90862e-10	-1.62036	-1.35219
2452045	chr1:2452045:C:T	6.2917e-09	-2.07115e-10	-1.12413
2452150	chr1:2452150:C:T	5.42853e-09	-2.07115e-10	-1.27169
2452554	chr1:2452554:C:T	5.26333e-09	-2.07115e-10	-1.3026
2452578	chr1:2452578:T:G	1.16176e-09	-1.4734	-1.34002
2452669	chr1:2452669:T:C	9.15317e-10	-1.67521	-1.37664
2453094	chr1:2453094:A:T	3.97786e-09	-1.58262	-3.77007e-10
2453185	chr1:2453185:A:G	1.07479e-09	-1.57793	-1.31331
2453797	chr1:2453797:T:C	8.961e-10	-1.74933	-1.32374
2454659	chr1:2454659:A:G	1.29084e-09	-1.5451	-1.16297
2454986	chr1:2454986:G:A	6.2116e-09	-1.13694	-3.77007e-10
2455008	chr1:2455008:C:T	5.03732e-09	-2.07115e-10	-1.34649
2455439	chr1:2455439:G:A	8.19431e-10	-1.77682	-1.38569
2455695	chr1:2455695:G:C	2.99186e-09	-1.86747	-3.77007e-10
2455830	chr1:2455830:G:A	4.98025e-09	-0.159679	-1.1982
2455915	chr1:2455915:T:C	5.17536e-09	-2.07115e-10	-1.31945
2456474	chr1:2456474:A:G	8.0413e-10	-1.86742	-1.31394
2456853	chr1:2456853:C:A	1.12694e-09	-1.65275	-1.1911
2457099	chr1:2457099:G:A	5.50129e-09	-2.07115e-10	-1.25838
2457258	chr1:2457258:G:A	2.9925e-09	-1.86725	-3.77007e-10
2457610	chr1:2457610:C:G	5.43967e-09	-2.07115e-10	-1.26964
2457713	chr1:2457713:G:A	1.979e-09	-0.99784	-1.28293
2457937	chr1:2457937:T:A	1.08998e-09	-1.48969	-1.38752
2457996	chr1:2457996:G:A	1.10102e-09	-1.67023	-1.19689
2458147	chr1:2458147:G:A	4.89304e-09	-2.07115e-10	-1.37555
2458242	chr1:2458242:C:T	1.62906e-08	-2.07115e-10	-0.172773
2458263	chr1:2458263:T:C	1.24248e-09	-1.44123	-1.30502
2458406	chr1:2458406:G:C	1.17801e-09	-1.43701	-1.36252
2458440	chr1:2458440:C:A	5.14235e-09	-2.07115e-10	-1.32585
2458694	chr1:2458694:C:T	1.46006e-09	-1.242	-1.34289
2458710	chr1:2458710:G:A	4.92154e-09	-2.07115e-10	-1.36974
2458765	chr1:2458765:C:T	4.90098e-09	-2.07115e-10	-1.37393
2458892	chr1:2458892:G:A	2.98998e-09	-0.75872	-1.10937
2458914	chr1:2458914:G:A	1.0458e-09	-1.53111	-1.38746
2459027	chr1:2459027:C:T	5.06133e-09	-2.07115e-10	-1.34173
2459030	chr1:2459030:GC:G	3.19391e-09	-1.80212	-3.77007e-10
2459149	chr1:2459149:T:C	1.10971e-09	-1.85801	-1.00125
2459169	chr1:2459169:G:A	3.34016e-09	-1.75734	-3.77007e-10
2459211	chr1:2459211:G:A	5.48717e-09	-0.72107	-0.53988
2459276	chr1:2459276:C:G	9.49174e-10	-1.80281	-1.21272
2459813	chr1:2459813:A:C	8.99855e-10	-1.8663	-1.20259
2459928	chr1:2459928:G:A	4.29385e-09	-0.120364	-1.38581
2460026	chr1:2460026:C:T	5.59475e-09	-2.07115e-10	-1.24153
2460039	chr1:2460039:C:T	5.47866e-09	-2.07115e-10	-1.2625
2460052	chr1:2460052:G:A	3.13124e-09	-0.47581	-1.34612
2460098	chr1:2460098:C:T	7.27065e-09	-2.07115e-10	-0.979516
2460122	chr1:2460122:C:G	1.18883e-09	-1.46978	-1.32062
2460702	chr1:2460702:G:A	4.75479e-09	-1.40421	-3.77007e-10
2460900	chr1:2460900:C:T	1.36591e-09	-1.37582	-1.27572
2461268	chr1:2461268:A:G	1.77148e-08	-0.0889621	-3.77007e-10
2461332	chr1:2461332:T:C	4.8419e-09	-2.07115e-10	-1.38606
2462018	chr1:2462018:C:T	2.29434e-09	-0.746221	-1.3867
2462084	chr1:2462084:C:A	1.56249e-09	-1.1817	-1.33538
2462476	chr1:2462476:AC:A	2.7711e-09	-1.06191	-0.882206
2462910	chr1:2462910:G:A	4.95571e-09	-2.07115e-10	-1.36282
2463209	chr1:2463209:C:T	8.86066e-10	-1.78855	-1.29577
2463385	chr1:2463385:G:A	1.49206e-09	-1.22752	-1.33568
2463952	chr1:2463952:G:A	5.2387e-09	-2.07115e-10	-1.30729
2464013	chr1:2464013:C:T	1.29109e-09	-1.32579	-1.38208
2464099	chr1:2464099:G:C	9.53969e-10	-1.86432	-1.14616
2464168	chr1:2464168:C:G	8.67896e-09	-2.07115e-10	-0.802461
2464563	chr1:2464563:C:T	4.9809e-09	-2.07115e-10	-1.35775
2464836	chr1:2464836:G:T	1.43715e-09	-1.21962	-1.38108
2464873	chr1:2464873:C:T	3.12091e-09	-1.82524	-3.77007e-10
2465015	chr1:2465015:G:T	4.98529e-09	-2.07115e-10	-1.35687
2465172	chr1:2465172:G:A	1.8088e-08	-0.0681135	-3.77007e-10
2465235	chr1:2465235:G:A	3.36059e-09	-1.75124	-3.77007e-10
2465316	chr1:2465316:C:T	1.12911e-09	-1.58917	-1.25276
2465697	chr1:2465697:C:T	3.55922e-09	-0.49435	-1.19947
2465735	chr1:2465735:G:A	3.10836e-09	-0.598968	-1.2303
2465844	chr1:2465844:G:A	3.27588e-09	-1.77677	-3.77007e-10
2465880	chr1:2465880:G:A	1.49328e-09	-1.5944	-0.967982
2465941	chr1:2465941:C:T	6.31833e-09	-2.07115e-10	-1.11991
2466092	chr1:2466092:G:A	2.59003e-09	-1.0064	-1.00529
2466310	chr1:2466310:G:A	1.43904e-09	-1.21538	-1.384
2466557	chr1:2466557:C:T	1.47284e-09	-1.66529	-0.910887
2466610	chr1:2466610:C:T	7.26461e-09	-2.07115e-10	-0.980347
2466611	chr1:2466611:G:A	1.33823e-09	-1.28419	-1.38782
2466937	chr1:2466937:A:G	1.49812e-09	-1.68649	-0.872656
2466973	chr1:2466973:C:T	4.83384e-09	-2.07115e-10	-1.38772
2467324	chr1:2467324:T:C	1.31123e-09	-1.68822	-1.00417
2467552	chr1:2467552:C:CCGG	7.72366e-09	-0.919074	-3.77007e-10
2467710	chr1:2467710:A:G	8.77568e-10	-1.86061	-1.23335
2467963	chr1:2467963:C:G	1.43327e-09	-1.21564	-1.38776
2467986	chr1:2467986:C:A	8.60786e-09	-2.07115e-10	-0.810687
2468043	chr1:2468043:C:T	3.32494e-09	-1.76191	-3.77007e-10
2468175	chr1:2468175:A:G	1.54496e-09	-1.66928	-0.859084
2468861	chr1:2468861:C:T	5.8416e-09	-2.07115e-10	-1.19836
2469095	chr1:2469095:C:T	2.90162e-09	-0.544872	-1.35322
2469240	chr1:2469240:C:T	4.29938e-09	-1.50489	-3.77007e-10
2469304	chr1:2469304:G:A	3.52925e-09	-0.565653	-1.13662
2469366	chr1:2469366:G:A	4.85128e-09	-2.07115e-10	-1.38412
2469685	chr1:2469685:T:C	1.00087e-08	-2.07115e-10	-0.659912
2469788	chr1:2469788:G:A	4.85465e-09	-2.07115e-10	-1.38343
2469799	chr1:2469799:GGGTGGAGTT:G	5.92906e-09	-2.07115e-10	-1.1835
2469915	chr1:2469915:G:C	5.54595e-09	-2.07115e-10	-1.25029
2469925	chr1:2469925:T:G	2.10291e-09	-1.03194	-1.1881
2469933	chr1:2469933:G:A	6.04912e-09	-2.07115e-10	-1.16345
2470057	chr1:2470057:A:G	6.18845e-09	-2.07115e-10	-1.14068
2470127	chr1:2470127:T:C	3.38666e-09	-1.30287	-0.440651
2470140	chr1:2470140:A:G	4.89193e-09	-2.07115e-10	-1.37578
2470229	chr1:2470229:C:T	4.95624e-09	-1.36271	-3.77007e-10
2470398	chr1:2470398:G:A	4.92856e-09	-2.07115e-10	-1.36832
2470687	chr1:2470687:C:A	6.68474e-09	-2.07115e-10	-1.06353
2470753	chr1:2470753:C:T	9.94472e-09	-2.07115e-10	-0.666321
2470928	chr1:2470928:G:A	5.12005e-09	-2.07115e-10	-1.3302
2471180	chr1:2471180:G:A	5.65521e-09	-2.07115e-10	-1.23078
2471198	chr1:2471198:G:A	6.12651e-09	-2.07115e-10	-1.15074
2472415	chr1:2472415:G:A	4.52951e-09	-0.141807	-1.31094
2472635	chr1:2472635:G:C	5.10546e-09	-2.07115e-10	-1.33305
2472817	chr1:2472817:C:T	7.78435e-10	-1.82853	-1.38531
2472852	chr1:2472852:GT:G	6.05346e-09	-2.07115e-10	-1.16273
2472868	chr1:2472868:C:T	1.0784e-09	-1.68268	-1.20521
2472962	chr1:2472962:C:CA	7.80982e-10	-1.84864	-1.36193
2473124	chr1:2473124:C:T	3.17067e-09	-1.80942	-3.77007e-10
2473557	chr1:2473557:T:C	5.86297e-09	-2.07115e-10	-1.19471
2474242	chr1:2474242:GC:G	8.38335e-09	-2.07115e-10	-0.837115
2474298	chr1:2474298:T:C	2.44732e-08	-2.07115e-10	0.234216
2474395	chr1:2474395:AG:A	1.96688e-09	-1.71129	-0.575621
2474558	chr1:2474558:C:T	4.91674e-09	-2.07115e-10	-1.37072
2474927	chr1:2474927:C:G	5.44604e-09	-2.07115e-10	-1.26847
2475207	chr1:2475207:G:A	4.97969e-09	-2.07115e-10	-1.358
2475218	chr1:2475218:C:T	4.99194e-09	-2.07115e-10	-1.35554
2475282	chr1:2475282:C:T	4.83812e-09	-2.07115e-10	-1.38684
2475318	chr1:2475318:GGAGCCAGTA:G	1.26455e-09	-1.34298	-1.38566
2475448	chr1:2475448:C:T	3.34941e-09	-0.616159	-1.13842
2476342	chr1:2476342:C:T	8.12229e-10	-1.83535	-1.33598
2476606	chr1:2476606:C:T	9.59645e-09	-2.07115e-10	-0.701969
2476879	chr1:2476879:C:T	6.07272e-09	-2.07115e-10	-1.15956
2476940	chr1:2476940:C:A	7.75754e-09	-2.07115e-10	-0.914697
2477146	chr1:2477146:G:A	5.30301e-09	-2.07115e-10	-1.29509
2477222	chr1:2477222:A:G	2.41403e-09	-1.20459	-0.877473
2477747	chr1:2477747:G:A	5.76624e-09	-2.07115e-10	-1.21134
2477921	chr1:2477921:G:A	1.1436e-09	-1.83658	-0.992593
2477944	chr1:2477944:G:A	1.02636e-08	0.185702	-0.820456
2477946	chr1:2477946:G:C	4.91443e-09	-2.07115e-10	-1.37119
2478417	chr1:2478417:GTC:G	4.90514e-09	-2.07115e-10	-1.37308
2479168	chr1:2479168:G:T	6.21814e-09	-2.07115e-10	-1.13589
2479272	chr1:2479272:C:T	3.93398e-09	-0.239691	-1.35402
2479688	chr1:2479688:G:A	7.14922e-09	-2.07115e-10	-0.99636
2479840	chr1:2479840:C:T	5.73268e-09	-2.07115e-10	-1.21718
2480012	chr1:2480012:A:G	1.23977e-09	-1.81159	-0.936844
2480350	chr1:2480350:G:A	9.89562e-09	-2.07115e-10	-0.671271
2480840	chr1:2480840:A:T	1.77358e-09	-1.66108	-0.729282
2481211	chr1:2481211:G:A	6.1911e-09	-2.07115e-10	-1.14025
2481547	chr1:2481547:C:T	7.35614e-09	-2.07115e-10	-0.967827
2481710	chr1:2481710:C:T	7.35614e-09	-2.07115e-10	-0.967827
2481727	chr1:2481727:A:G	3.05503e-09	-1.84657	-3.77007e-10
2481812	chr1:2481812:C:T	8.41975e-09	-2.07115e-10	-0.832782
2482195	chr1:2482195:G:C	9.65436e-10	-1.68674	-1.3118
2482561	chr1:2482561:C:T	7.56678e-09	-2.07115e-10	-0.939594
2482582	chr1:2482582:C:A	4.41338e-08	-2.07115e-10	0.823864
2482680	chr1:2482680:T:C	5.10102e-09	-2.07115e-10	-1.33392
2483457	chr1:2483457:T:C	2.31779e-09	-1.10511	-1.01764
2483669	chr1:2483669:T:C	4.86356e-09	-1.38159	-3.77007e-10
2483998	chr1:2483998:C:A	8.72577e-09	-2.07115e-10	-0.797082
2484029	chr1:2484029:G:GC	2.03098e-08	-2.07115e-10	0.0477389
2484918	chr1:2484918:G:A	1.12698e-09	-1.50809	-1.33573
2485091	chr1:2485091:G:A	5.54763e-09	-2.07115e-10	-1.24999
2485984	chr1:2485984:G:A	8.69525e-09	-2.07115e-10	-0.800586
2486023	chr1:2486023:G:A	7.48883e-09	-2.07115e-10	-0.94995
2486245	chr1:2486245:C:T	4.72956e-08	-2.07115e-10	0.893055
2486500	chr1:2486500:G:C	7.26489e-09	-2.07115e-10	-0.98031
2486519	chr1:2486519:G:A	1.31076e-09	-1.35906	-1.3337
2486593	chr1:2486593:C:T	7.5955e-09	-2.07115e-10	-0.935807
2487186	chr1:2487186:C:T	1.02141e-08	-0.147966	-0.491631
2487496	chr1:2487496:C:T	1.05496e-09	-1.54214	-1.36773
2489056	chr1:2489056:C:A	7.68037e-09	-2.07115e-10	-0.924694
2489474	chr1:2489474:A:G	4.98818e-09	-1.4615	0.10521
2489587	chr1:2489587:G:A	6.06836e-09	-2.07115e-10	-1.16027
2489682	chr1:2489682:C:T	4.95519e-09	-2.07115e-10	-1.36293
2490402	chr1:2490402:C:T	7.2065e-09	-2.07115e-10	-0.988379
2490419	chr1:2490419:C:T	6.72124e-09	-2.07115e-10	-1.05809
2490805	chr1:2490805:G:A	6.45317e-09	-2.07115e-10	-1.09879
2491019	chr1:2491019:G:A	3.15398e-09	-1.8147	-3.77007e-10
2491175	chr1:2491175:G:A	9.89107e-10	-1.63952	-1.3348
2491821	chr1:2491821:G:A	5.31104e-09	-2.07115e-10	-1.29357
2491924	chr1:2491924:G:C	4.85807e-09	-2.07115e-10	-1.38272
2491979	chr1:2491979:G:A	4.84645e-09	-2.07115e-10	-1.38512
2492587	chr1:2492587:C:T	4.88618e-09	-2.07115e-10	-1.37695
2492683	chr1:2492683:G:A	8.31306e-10	-1.77254	-1.37558
2492880	chr1:2492880:G:A	3.24456e-09	-1.78638	-3.77007e-10
2492978	chr1:2492978:T:C	7.80161e-10	-1.82426	-1.38736
2493102	chr1:2493102:T:C	4.95851e-09	-2.07115e-10	-1.36226
2493194	chr1:2493194:G:A	5.35765e-09	-2.07115e-10	-1.28484
2493277	chr1:2493277:G:A	4.84205e-09	-2.07115e-10	-1.38602
2493455	chr1:2493455:T:C	7.87128e-10	-1.82316	-1.37956
2493609	chr1:2493609:T:C	2.99317e-09	-1.86703	-3.77007e-10
2493679	chr1:2493679:T:C	5.02217e-09	-2.07115e-10	-1.3495
2494553	chr1:2494553:C:T	7.93198e-10	-1.86176	-1.33329
2494608	chr1:2494608:C:T	3.03181e-09	-1.8542	-3.77007e-10
2494710	chr1:2494710:C:A	1.07225e-09	-1.51083	-1.38277
2495250	chr1:2495250:C:T	1.05407e-09	-1.52634	-1.38436
2495327	chr1:2495327:A:G	9.44951e-10	-1.8129	-1.20708
2495836	chr1:2495836:G:A	4.83802e-09	-2.07115e-10	-1.38686
2495929	chr1:2495929:T:C	1.31498e-09	-1.35069	-1.33885
2496354	chr1:2496354:G:A	5.46648e-09	-2.07115e-10	-1.26473
2497045	chr1:2497045:G:A	7.76071e-09	-2.07115e-10	-0.914288
2498283	chr1:2498283:G:A	5.16169e-09	-2.07115e-10	-1.3221
2499031	chr1:2499031:G:T	5.07405e-09	-2.07115e-10	-1.33922
2499267	chr1:2499267:C:T	9.41706e-09	-2.07115e-10	-0.720839
2499432	chr1:2499432:C:G	7.90731e-09	-2.07115e-10	-0.895575
2499618	chr1:2499618:C:T	1.07471e-09	-1.55988	-1.33143
2499660	chr1:2499660:A:G	8.20606e-09	-2.07115e-10	-0.858489
2499663	chr1:2499663:A:G	7.83815e-09	-2.07115e-10	-0.90436
2499936	chr1:2499936:T:G	7.70696e-09	-2.07115e-10	-0.921239
2500415	chr1:2500415:C:T	3.76093e-09	-1.6387	-3.77007e-10
2501025	chr1:2501025:A:C	1.3856e-09	-1.24972	-1.38751
2501096	chr1:2501096:G:A	1.09262e-08	-2.07115e-10	-0.572202
2501310	chr1:2501310:G:A	1.27194e-09	-1.34858	-1.37424
2501323	chr1:2501323:G:A	1.00622e-09	-1.78094	-1.17623
2501848	chr1:2501848:C:T	7.09314e-09	-2.07115e-10	-1.00423
2501986	chr1:2501986:C:T	5.26246e-09	-2.07115e-10	-1.30276
2502535	chr1:2502535:G:A	4.95677e-09	-2.07115e-10	-1.36261
2502536	chr1:2502536:G:A	9.25051e-09	-2.07115e-10	-0.738684
2502537	chr1:2502537:C:T	5.28193e-09	-2.07115e-10	-1.29907
2503084	chr1:2503084:T:C	4.92445e-09	-2.07115e-10	-1.36915
2503222	chr1:2503222:C:T	5.55815e-09	-2.07115e-10	-1.2481
2503305	chr1:2503305:C:T	8.14323e-10	-1.79807	-1.37069
2504299	chr1:2504299:G:A	9.6142e-10	-1.86731	-1.1354
2504337	chr1:2504337:G:A	5.97275e-09	-2.07115e-10	-1.17616
2504817	chr1:2504817:G:A	3.1676e-09	-1.81039	-3.77007e-10
2504965	chr1:2504965:G:C	4.97817e-09	-2.07115e-10	-1.3583
2505216	chr1:2505216:G:A	8.179e-09	-2.07115e-10	-0.861793
2505961	chr1:2505961:C:T	9.00654e-09	-2.07115e-10	-0.765411
2506315	chr1:2506315:C:T	4.8347e-09	-2.07115e-10	-1.38754
2506456	chr1:2506456:G:A	1.06184e-09	-1.53621	-1.36715
2506868	chr1:2506868:C:T	9.27643e-10	-1.68853	-1.34994
2507173	chr1:2507173:C:T	1.02695e-09	-1.60666	-1.33011
2507214	chr1:2507214:C:T	4.6566e-09	-1.42508	-3.77007e-10
2507324	chr1:2507324:G:A	5.04819e-09	-2.07115e-10	-1.34433
2507389	chr1:2507389:C:T	9.54047e-10	-1.66721	-1.34319
2507427	chr1:2507427:T:C	1.16099e-08	-2.07115e-10	-0.511504
2507641	chr1:2507641:T:C	5.78122e-09	-2.07115e-10	-1.20875
2507752	chr1:2507752:A:G	1.15197e-09	-1.48406	-1.33782
2507978	chr1:2507978:C:T	9.78604e-10	-1.84832	-1.13667
2508160	chr1:2508160:C:A	8.21161e-10	-1.83783	-1.32257
2508242	chr1:2508242:C:T	7.77857e-10	-1.86506	-1.34952
2509236	chr1:2509236:G:A	5.81251e-09	-2.07115e-10	-1.20335
2509242	chr1:2509242:C:G	8.38312e-09	-2.07115e-10	-0.837142
2509567	chr1:2509567:C:T	6.88371e-09	-2.07115e-10	-1.03421
2509919	chr1:2509919:T:C	9.87416e-10	-1.73427	-1.24176
2509953	chr1:2509953:T:C	9.83983e-10	-1.74094	-1.23857
2511514	chr1:2511514:C:A	1.09289e-09	-1.54458	-1.32996
2511773	chr1:2511773:G:A	1.0798e-09	-1.53396	-1.35263
2511880	chr1:2511880:G:A	5.6871e-09	-2.07115e-10	-1.22516
2511917	chr1:2511917:C:G	4.90666e-09	-2.07115e-10	-1.37277
2512138	chr1:2512138:C:T	5.51962e-09	-2.07115e-10	-1.25505
2512216	chr1:2512216:G:A	1.15779e-09	-1.50221	-1.31464
2512304	chr1:2512304:G:A	5.49341e-09	-2.07115e-10	-1.25981
2512509	chr1:2512509:G:A	4.8453e-09	-2.07115e-10	-1.38535
2512787	chr1:2512787:C:T	9.30967e-10	-1.7537	-1.28119
2512975	chr1:2512975:G:A	2.22162e-09	-1.04942	-1.1157
2513031	chr1:2513031:C:T	4.8347e-09	-2.07115e-10	-1.38754
2513196	chr1:2513196:A:G	6.6423e-09	-2.07115e-10	-1.0699
2513204	chr1:2513204:G:C	5.44649e-09	-2.07115e-10	-1.26839
2513496	chr1:2513496:T:C	9.76624e-10	-1.85626	-1.13076
2513514	chr1:2513514:C:T	3.23491e-09	-1.78936	-3.77007e-10
2513650	chr1:2513650:A:G	1.08628e-09	-1.72174	-1.15886
2513967	chr1:2513967:A:G	9.5222e-10	-1.74817	-1.26416
2514137	chr1:2514137:C:T	1.41396e-09	-1.38884	-1.22813
2515199	chr1:2515199:G:A	9.03083e-09	-2.07115e-10	-0.762719
2515272	chr1:2515272:G:A	4.88508e-09	-2.07115e-10	-1.37718
2515441	chr1:2515441:A:G	9.48484e-10	-1.76083	-1.25542
2515521	chr1:2515521:T:C	9.64708e-10	-1.74711	-1.25219
2515522	chr1:2515522:G:A	9.49666e-09	-2.07115e-10	-0.712422
2515551	chr1:2515551:G:A	5.25099e-09	-2.07115e-10	-1.30495
2515802	chr1:2515802:T:C	8.48849e-09	-2.07115e-10	-0.824651
2515829	chr1:2515829:C:T	5.2625e-09	-2.07115e-10	-1.30276
2516351	chr1:2516351:C:T	5.08232e-09	-2.07115e-10	-1.33759
2516376	chr1:2516376:C:T	1.21989e-08	-0.462019	-3.77007e-10
2516471	chr1:2516471:G:A	1.12385e-09	-1.54262	-1.30398
2516486	chr1:2516486:C:T	4.88714e-09	-2.07115e-10	-1.37676
2516749	chr1:2516749:A:G	1.02431e-09	-1.62332	-1.31603
2517429	chr1:2517429:C:T	4.93632e-09	-2.07115e-10	-1.36674
2517525	chr1:2517525:A:G	6.54543e-09	-2.07115e-10	-1.0846
2517753	chr1:2517753:G:A	5.53801e-09	-2.07115e-10	-1.25173
2518272	chr1:2518272:G:A	4.88785e-09	-2.07115e-10	-1.37661
2518440	chr1:2518440:C:T	5.4813e-09	-2.07115e-10	-1.26202
2518485	chr1:2518485:G:A	7.8768e-10	-1.86644	-1.33558
2518955	chr1:2518955:A:G	9.49116e-10	-1.75304	-1.26255
2519105	chr1:2519105:T:G	3.75837e-09	-1.63938	-3.77007e-10
2519850	chr1:2519850:G:A	7.97954e-09	-2.07115e-10	-0.886482
2520177	chr1:2520177:G:A	6.97315e-09	-2.07115e-10	-1.0213
2520641	chr1:2520641:A:C	8.04107e-09	-2.07115e-10	-0.8788
2520882	chr1:2520882:C:T	5.29799e-09	-2.07115e-10	-1.29604
2520918	chr1:2520918:G:A	9.67535e-10	-1.7303	-1.26607
2521005	chr1:2521005:A:G	1.12145e-09	-1.72695	-1.1218
2521130	chr1:2521130:T:C	7.66548e-10	-1.84222	-1.387
2521540	chr1:2521540:C:G	4.84315e-09	-2.07115e-10	-1.3858
2522319	chr1:2522319:C:G	5.64639e-09	-2.07115e-10	-1.23235
2522373	chr1:2522373:G:A	1.08919e-09	-1.52855	-1.34938
2522536	chr1:2522536:A:C	7.35165e-09	-2.07115e-10	-0.968438
2523270	chr1:2523270:T:C	1.38235e-09	-1.81197	-0.827613
2523491	chr1:2523491:G:C	8.71835e-10	-1.78184	-1.31868
2524061	chr1:2524061:A:C	8.08696e-10	-1.82842	-1.34727
2524423	chr1:2524423:C:T	3.3155e-09	-1.76475	-3.77007e-10
2524424	chr1:2524424:A:C	1.21226e-08	-0.468291	-3.77007e-10
2524533	chr1:2524533:C:T	5.57166e-09	-2.07115e-10	-1.24567
2525429	chr1:2525429:G:A	4.83604e-09	-2.07115e-10	-1.38727
2525515	chr1:2525515:G:C	7.0011e-09	-0.513994	-0.503301
2525664	chr1:2525664:G:A	8.7059e-09	-2.07115e-10	-0.799362
2527083	chr1:2527083:T:A	9.08325e-09	-2.07115e-10	-0.75693
2527435	chr1:2527435:C:T	5.5776e-09	-2.07115e-10	-1.2446
2528458	chr1:2528458:G:A	5.60096e-09	-2.07115e-10	-1.24042
2528809	chr1:2528809:CTG:C	4.54083e-09	-1.45025	-3.77007e-10
2529026	chr1:2529026:C:T	3.02758e-09	-1.8556	-3.77007e-10
2529169	chr1:2529169:A:G	8.84541e-10	-1.71177	-1.37428
2529768	chr1:2529768:G:A	4.84238e-09	-2.07115e-10	-1.38596
2530132	chr1:2530132:G:A	5.36459e-09	-2.07115e-10	-1.28354
2530740	chr1:2530740:C:T	5.78477e-09	-2.07115e-10	-1.20813
2530744	chr1:2530744:C:T	5.32794e-09	-2.07115e-10	-1.2904
2530936	chr1:2530936:TGGAGCCCGGCACCCGGCAGCTCTCCCCGC:T	8.48379e-10	-1.74926	-1.37853
2531299	chr1:2531299:T:G	4.94706e-09	-2.07115e-10	-1.36457
2531379	chr1:2531379:T:C	3.80826e-09	-1.84674	0.220553
2531396	chr1:2531396:A:G	1.63568e-09	-1.79326	-0.678037
2531724	chr1:2531724:C:T	6.33706e-09	-2.07115e-10	-1.11695
2531975	chr1:2531975:G:A	1.18183e-09	-1.86709	-0.929208
2532310	chr1:2532310:G:T	9.93333e-10	-1.86747	-1.10259
2532606	chr1:2532606:G:A	1.02478e-09	-1.66333	-1.27556
2532946	chr1:2532946:C:T	5.05125e-09	-2.07115e-10	-1.34373
2533313	chr1:2533313:G:A	5.02407e-09	-2.07115e-10	-1.34912
2533630	chr1:2533630:G:A	5.06199e-09	-2.07115e-10	-1.3416
2533656	chr1:2533656:C:T	1.06328e-09	-1.84575	-1.05626
2533705	chr1:2533705:C:T	1.07646e-09	-1.56534	-1.32434
2533890	chr1:2533890:G:A	9.14748e-10	-1.86599	-1.18648
2533916	chr1:2533916:C:T	1.04867e-09	-1.53777	-1.37807
2534232	chr1:2534232:T:C	9.98213e-10	-1.64389	-1.32126
2534353	chr1:2534353:C:T	1.03244e-09	-1.59151	-1.33993
2534535	chr1:2534535:G:A	4.07281e-09	-1.55903	-3.77007e-10
2534855	chr1:2534855:C:G	7.48995e-09	-2.07115e-10	-0.9498
2534938	chr1:2534938:C:T	1.44918e-09	-1.58416	-1.0082
2534986	chr1:2534986:T:G	9.66275e-10	-1.62238	-1.37529
2535021	chr1:2535021:G:A	1.55424e-08	-2.07115e-10	-0.219791
2535194	chr1:2535194:A:G	1.94345e-09	-1.79003	-0.508872
2535213	chr1:2535213:C:T	4.90731e-09	-2.07115e-10	-1.37264
2535688	chr1:2535688:G:A	8.50672e-09	-0.822507	-3.77007e-10
2536187	chr1:2536187:C:T	1.258e-08	-2.07115e-10	-0.431254
2536284	chr1:2536284:A:C	1.08902e-08	-0.575495	-3.77007e-10
2536325	chr1:2536325:A:G	9.03515e-10	-1.75558	-1.30925
2536406	chr1:2536406:C:T	1.37802e-08	-2.07115e-10	-0.340131
2536738	chr1:2536738:T:C	2.62213e-09	-0.87985	-1.11953
2536858	chr1:2536858:G:A	1.9887e-08	-2.07115e-10	0.0267034
2537347	chr1:2537347:CT:C	2.71127e-09	-0.882709	-1.08323
2537418	chr1:2537418:G:A	5.66848e-09	-2.07115e-10	-1.22844
2537804	chr1:2537804:C:T	3.37549e-09	-0.628311	-1.11851
2538044	chr1:2538044:GGGTGGGC:G	5.71319e-09	-2.07115e-10	-1.22059
2538052	chr1:2538052:T:TA	5.61949e-09	-2.07115e-10	-1.23712
2538073	chr1:2538073:G:A	2.70605e-09	-0.892242	-1.07563
2538553	chr1:2538553:G:GA	7.57534e-09	-0.938464	-3.77007e-10
2538563	chr1:2538563:T:C	4.84215e-09	-2.07115e-10	-1.386
2538852	chr1:2538852:C:T	8.03063e-09	-2.07115e-10	-0.880099
2538929	chr1:2538929:A:G	2.79266e-09	-0.884145	-1.05222
2538937	chr1:2538937:A:G	3.28438e-09	-1.77419	-3.77007e-10
2539236	chr1:2539236:T:C	1.06798e-09	-1.60262	-1.29498
2539361	chr1:2539361:A:C	2.99271e-09	-1.86718	-3.77007e-10
2539438	chr1:2539438:T:C	2.6653e-09	-0.925948	-1.0571
2539464	chr1:2539464:T:A	5.02771e-09	-2.07115e-10	-1.3484
2540316	chr1:2540316:T:C	8.20679e-09	-2.07115e-10	-0.858401
2540516	chr1:2540516:A:T	3.22226e-09	-0.814971	-0.978308
2540651	chr1:2540651:T:C	2.4981e-09	-0.883803	-1.16403
2540995	chr1:2540995:G:A	4.96941e-09	-2.07115e-10	-1.36006
2540996	chr1:2540996:C:G	4.91939e-09	-2.07115e-10	-1.37018
2541752	chr1:2541752:C:T	3.26978e-09	-1.77864	-3.77007e-10
2541786	chr1:2541786:G:A	8.60422e-09	-2.07115e-10	-0.81111
2541819	chr1:2541819:A:G	2.47389e-09	-0.884894	-1.17268
2542766	chr1:2542766:T:C	9.06862e-10	-1.75096	-1.31017
2542874	chr1:2542874:C:G	1.4035e-08	-0.321808	-3.77007e-10
2543037	chr1:2543037:C:T	4.97541e-09	-2.07115e-10	-1.35886
2543674	chr1:2543674:G:A	1.83814e-09	-1.06811	-1.2865
2544005	chr1:2544005:G:A	4.99981e-09	-2.07115e-10	-1.35396
2544035	chr1:2544035:C:T	8.14618e-10	-1.78058	-1.38782
2544487	chr1:2544487:C:A	4.85912e-09	-2.07115e-10	-1.38251
2544795	chr1:2544795:C:T	4.87247e-09	-2.07115e-10	-1.37976
2545060	chr1:2545060:G:A	4.91956e-09	-2.07115e-10	-1.37014
2545919	chr1:2545919:T:A	5.84186e-09	-0.206955	-0.991359
2546186	chr1:2546186:C:T	7.28662e-09	-2.07115e-10	-0.977323
2546489	chr1:2546489:C:T	9.70701e-09	-2.07115e-10	-0.690515
2546510	chr1:2546510:G:A	5.06679e-09	-2.07115e-10	-1.34066
2546584	chr1:2546584:C:G	5.40492e-09	-2.07115e-10	-1.27605
2548035	chr1:2548035:G:T	2.49695e-09	-0.905251	-1.14304
2548544	chr1:2548544:A:G	8.2282e-10	-1.77653	-1.38185
2548771	chr1:2548771:G:A	1.14323e-08	-2.07115e-10	-0.52692
2548898	chr1:2548898:G:A	4.83384e-09	-2.07115e-10	-1.38772
2548984	chr1:2548984:C:T	4.83339e-09	-2.07115e-10	-1.38782
2549846	chr1:2549846:C:T	6.40208e-09	-2.07115e-10	-1.10674
2550318	chr1:2550318:T:C	6.91782e-09	-2.07115e-10	-1.02926
2550914	chr1:2550914:A:G	3.03553e-09	-1.85298	-3.77007e-10
2551053	chr1:2551053:A:G	7.35199e-09	-2.07115e-10	-0.968392
2551100	chr1:2551100:C:T	1.03272e-08	-2.07115e-10	-0.628585
2551252	chr1:2551252:C:G	4.83712e-09	-2.07115e-10	-1.38704
2551395	chr1:2551395:T:C	3.00073e-09	-1.86451	-3.77007e-10
2551403	chr1:2551403:G:T	3.00395e-09	-1.86343	-3.77007e-10
2551409	chr1:2551409:C:T	2.99351e-09	-1.86692	-3.77007e-10
2551482	chr1:2551482:T:C	9.10813e-10	-1.75081	-1.30597
2551493	chr1:2551493:C:T	3.73425e-09	-1.64582	-3.77007e-10
2551702	chr1:2551702:C:T	4.87937e-09	-2.07115e-10	-1.37835
2551831	chr1:2551831:T:C	1.19392e-09	-1.5741	-1.21202
2552129	chr1:2552129:C:T	1.07856e-08	-2.07115e-10	-0.585153
2552311	chr1:2552311:T:C	4.83574e-09	-2.07115e-10	-1.38733
2552440	chr1:2552440:C:T	4.83338e-09	-2.07115e-10	-1.38782
2552673	chr1:2552673:G:A	4.84043e-09	-2.07115e-10	-1.38636
2553660	chr1:2553660:A:G	4.84389e-09	-2.07115e-10	-1.38564
2553802	chr1:2553802:C:T	3.60492e-09	-1.68106	-3.77007e-10
2554382	chr1:2554382:C:T	4.84918e-09	-2.07115e-10	-1.38455
2554671	chr1:2554671:G:A	9.64797e-09	-0.696615	-3.77007e-10
2555429	chr1:2555429:C:T	8.82879e-10	-1.70199	-1.38594
2556224	chr1:2556224:C:A	1.22278e-09	-1.62691	-1.13533
2556327	chr1:2556327:T:C	8.63244e-10	-1.72259	-1.38783
2556416	chr1:2556416:C:T	3.13002e-08	-2.07115e-10	0.480263
2556714	chr1:2556714:A:G	1.04047e-09	-1.71998	-1.20371
2557121	chr1:2557121:A:C	5.928e-09	-2.07115e-10	-1.18368
2557169	chr1:2557169:T:C	8.20479e-10	-1.81969	-1.34154
2557474	chr1:2557474:C:T	1.15148e-08	-2.07115e-10	-0.51973
2557761	chr1:2557761:C:T	3.26468e-09	-1.7802	-3.77007e-10
2558158	chr1:2558158:C:T	8.38544e-09	-2.07115e-10	-0.836866
2559360	chr1:2559360:T:C	6.02608e-09	-2.07115e-10	-1.16727
2559621	chr1:2559621:C:T	3.63396e-09	-1.56143	-0.111605
2559693	chr1:2559693:T:G	4.98618e-09	-2.07115e-10	-1.35669
2559725	chr1:2559725:G:A	3.90133e-09	-1.60205	-3.77007e-10
2559867	chr1:2559867:G:A	6.45876e-09	-2.07115e-10	-1.09793
2560460	chr1:2560460:C:T	9.0686e-09	-2.07115e-10	-0.758544
2560684	chr1:2560684:G:A	9.21742e-09	-2.07115e-10	-0.742267
2560972	chr1:2560972:C:A	7.19088e-09	-2.07115e-10	-0.990549
2560996	chr1:2560996:C:T	8.554e-09	-2.07115e-10	-0.816964
2561226	chr1:2561226:G:T	3.07766e-09	-1.76527	-0.0739257
2561921	chr1:2561921:C:T	9.72925e-09	-2.07115e-10	-0.688225
2562172	chr1:2562172:G:A	5.21906e-09	-2.07115e-10	-1.31105
2562266	chr1:2562266:C:T	4.5566e-09	-1.44679	-3.77007e-10
2562316	chr1:2562316:G:A	5.13138e-09	-2.07115e-10	-1.32799
2562453	chr1:2562453:G:A	6.1103e-09	-2.07115e-10	-1.15339
2562891	chr1:2562891:G:A	1.81174e-09	-1.84088	-0.528191
2563346	chr1:2563346:G:A	9.2493e-10	-1.75631	-1.28509
2563649	chr1:2563649:C:T	5.17401e-09	-2.07115e-10	-1.31971
2564472	chr1:2564472:G:A	4.99499e-09	-2.07115e-10	-1.35493
2564507	chr1:2564507:G:A	4.87043e-09	-2.07115e-10	-1.38018
2564740	chr1:2564740:C:T	5.02419e-09	-2.07115e-10	-1.3491
2564768	chr1:2564768:G:A	1.10522e-08	-2.07115e-10	-0.560732
2564775	chr1:2564775:C:T	1.05827e-09	-1.74492	-1.16181
2564880	chr1:2564880:C:T	4.98581e-09	-2.07115e-10	-1.35677
2565214	chr1:2565214:A:G	1.05249e-09	-1.73284	-1.17937
2565488	chr1:2565488:G:A	3.8669e-09	-1.61091	-3.77007e-10
2566202	chr1:2566202:G:A	9.38802e-10	-1.76022	-1.26629
2566588	chr1:2566588:A:G	9.00225e-10	-1.77303	-1.29545
2566613	chr1:2566613:C:T	9.12867e-10	-1.78357	-1.27096
2566938	chr1:2566938:C:T	5.39098e-09	-2.07115e-10	-1.27864
2567586	chr1:2567586:G:T	4.89561e-09	-2.07115e-10	-1.37502
2567744	chr1:2567744:T:C	4.96266e-09	-2.07115e-10	-1.36142
2567815	chr1:2567815:G:A	1.22861e-09	-1.52336	-1.23413
2569200	chr1:2569200:A:G	3.50253e-09	-1.70988	-3.77007e-10
2569454	chr1:2569454:G:A	1.05967e-09	-1.63043	-1.27497
2569461	chr1:2569461:C:T	9.32508e-09	-2.07115e-10	-0.730655
2569535	chr1:2569535:G:A	1.09805e-08	-2.07115e-10	-0.567238
2569625	chr1:2569625:G:A	8.14026e-10	-1.86682	-1.3023
2569783	chr1:2569783:G:T	9.25719e-10	-1.65591	-1.38464
2569899	chr1:2569899:C:T	1.17852e-09	-1.56252	-1.23658
2570283	chr1:2570283:T:C	4.88819e-09	-2.07115e-10	-1.37654
2570571	chr1:2570571:T:C	9.34514e-10	-1.70463	-1.32646
2570959	chr1:2570959:G:A	4.94625e-09	-2.07115e-10	-1.36473
2571168	chr1:2571168:C:T	4.95755e-09	-2.07115e-10	-1.36245
2571229	chr1:2571229:C:T	5.16711e-09	-2.07115e-10	-1.32105
2571341	chr1:2571341:C:T	1.02582e-09	-1.68436	-1.2535
2571395	chr1:2571395:A:G	1.01883e-09	-1.68763	-1.25708
2571481	chr1:2571481:G:A	5.29027e-09	-2.07115e-10	-1.29749
2571763	chr1:2571763:C:T	5.06705e-09	-2.07115e-10	-1.3406
2572037	chr1:2572037:A:C	3.0276e-09	-1.85559	-3.77007e-10
2572152	chr1:2572152:G:A	4.21879e-09	-1.52381	-3.77007e-10
2572543	chr1:2572543:C:T	5.43082e-09	-2.07115e-10	-1.27127
2572795	chr1:2572795:C:A	1.16082e-09	-1.50658	-1.30765
2572924	chr1:2572924:T:C	1.42249e-09	-1.86554	-0.745409
2574117	chr1:2574117:T:C	4.91611e-09	-2.07115e-10	-1.37084
2574620	chr1:2574620:C:T	5.204e-09	-2.07115e-10	-1.31394
2574848	chr1:2574848:A:G	7.42743e-09	-2.07115e-10	-0.958183
2574958	chr1:2574958:A:C	4.8427e-09	-2.07115e-10	-1.38589
2575016	chr1:2575016:A:G	7.22491e-09	-2.07115e-10	-0.985828
2575049	chr1:2575049:C:T	9.27115e-10	-1.6757	-1.36334
2575055	chr1:2575055:G:A	6.0845e-09	-2.07115e-10	-1.15762
2575237	chr1:2575237:G:T	5.25403e-09	-2.07115e-10	-1.30437
2575949	chr1:2575949:A:G	4.2455e-09	-1.5175	-3.77007e-10
2576499	chr1:2576499:A:G	1.06809e-09	-1.61303	-1.28445
2577043	chr1:2577043:G:A	5.51961e-09	-2.07115e-10	-1.25506
2577090	chr1:2577090:C:T	3.18133e-09	-1.80606	-3.77007e-10
2577277	chr1:2577277:T:C	4.21508e-09	-1.52469	-3.77007e-10
2577283	chr1:2577283:C:T	4.17735e-09	-1.53368	-3.77007e-10
2577930	chr1:2577930:G:C	4.0792e-09	-1.55746	-3.77007e-10
2578429	chr1:2578429:C:G	4.08401e-09	-1.55628	-3.77007e-10
2578938	chr1:2578938:G:A	3.9711e-09	-1.58432	-3.77007e-10
2579166	chr1:2579166:C:G	3.33025e-09	-1.76031	-3.77007e-10
2579369	chr1:2579369:C:T	6.37863e-09	-2.07115e-10	-1.11041
2579474	chr1:2579474:C:A	6.22118e-09	-2.07115e-10	-1.1354
2579477	chr1:2579477:T:C	5.68723e-09	-2.07115e-10	-1.22514
2579841	chr1:2579841:C:T	9.11951e-10	-1.7111	-1.34443
2579949	chr1:2579949:G:A	7.81357e-10	-1.8311	-1.37899
2580711	chr1:2580711:G:A	3.93763e-09	-1.59278	-3.77007e-10
2580850	chr1:2580850:C:T	3.86511e-09	-1.61137	-3.77007e-10
2581013	chr1:2581013:G:A	8.42132e-10	-1.75292	-1.38226
2581211	chr1:2581211:T:C	8.95588e-10	-1.69073	-1.38291
2581271	chr1:2581271:T:C	9.2929e-10	-1.65298	-1.38372
2581616	chr1:2581616:A:T	8.30069e-10	-1.76206	-1.38755
2581777	chr1:2581777:C:T	9.20468e-10	-1.66601	-1.38023
2582193	chr1:2582193:C:G	8.24444e-10	-1.76884	-1.38757
2582239	chr1:2582239:A:T	9.13036e-10	-1.67309	-1.38125
2582822	chr1:2582822:C:T	5.76428e-09	-2.07115e-10	-1.21168
2583136	chr1:2583136:C:T	8.53061e-10	-1.73653	-1.38576
2583427	chr1:2583427:G:C	3.59237e-09	-1.68455	-3.77007e-10
2583659	chr1:2583659:CAA:C	3.64929e-09	-1.66883	-3.77007e-10
2583714	chr1:2583714:G:A	7.0778e-09	-2.07115e-10	-1.0064
2583874	chr1:2583874:G:A	1.18188e-08	-2.07115e-10	-0.493673
2584176	chr1:2584176:C:T	5.14657e-09	-2.07115e-10	-1.32503
2584518	chr1:2584518:A:G	2.99263e-09	-1.86721	-3.77007e-10
2585111	chr1:2585111:G:A	8.02237e-09	-2.07115e-10	-0.881128
2585610	chr1:2585610:G:A	4.84202e-09	-2.07115e-10	-1.38603
2586412	chr1:2586412:C:T	2.9924e-09	-1.86729	-3.77007e-10
2586775	chr1:2586775:G:A	1.1896e-08	-0.487158	-3.77007e-10
2587082	chr1:2587082:G:T	5.03941e-09	-2.07115e-10	-1.34607
2587415	chr1:2587415:G:T	5.40692e-09	-2.07115e-10	-1.27568
2587541	chr1:2587541:C:G	3.54527e-09	-1.69775	-3.77007e-10
2587605	chr1:2587605:C:T	5.19331e-09	-2.07115e-10	-1.31599
2588160	chr1:2588160:A:G	6.9112e-09	-2.07115e-10	-1.03022
2588536	chr1:2588536:C:A	1.82914e-08	-2.07115e-10	-0.0569326
2588863	chr1:2588863:T:C	1.22495e-09	-1.70678	-1.05367
2589061	chr1:2589061:G:A	1.0912e-09	-1.7236	-1.15249
2589304	chr1:2589304:C:T	3.06321e-09	-1.8439	-3.77007e-10
2589619	chr1:2589619:C:T	7.07689e-09	-2.07115e-10	-1.00653
2589991	chr1:2589991:C:T	1.00779e-09	-1.86664	-1.08896
2590953	chr1:2590953:G:A	2.70381e-09	-0.587201	-1.3815
2591486	chr1:2591486:T:C	5.27804e-09	-2.07115e-10	-1.29981
2591773	chr1:2591773:G:C	1.17217e-09	-1.43234	-1.37216
2591905	chr1:2591905:T:A	3.81041e-09	-1.62563	-3.77007e-10
2592257	chr1:2592257:C:G	3.52993e-09	-1.70208	-3.77007e-10
2592267	chr1:2592267:C:T	1.41201e-09	-1.23473	-1.38362
2592284	chr1:2592284:C:T	1.10284e-09	-1.48535	-1.38012
2592725	chr1:2592725:G:A	5.56408e-09	-2.07115e-10	-1.24703
2592766	chr1:2592766:C:T	1.14008e-09	-1.44979	-1.38248
2592803	chr1:2592803:C:T	8.27968e-09	-2.07115e-10	-0.849559
2593018	chr1:2593018:T:C	1.12933e-09	-1.66263	-1.17911
2593046	chr1:2593046:C:T	9.23737e-10	-1.72588	-1.31681
2593347	chr1:2593347:G:A	6.84411e-09	-2.07115e-10	-1.03997
2593456	chr1:2593456:G:C	8.05353e-10	-1.82534	-1.3545
2593476	chr1:2593476:G:T	1.10668e-09	-1.48153	-1.38047
2593504	chr1:2593504:G:A	1.02351e-09	-1.70244	-1.23769
2593527	chr1:2593527:C:T	1.25263e-09	-1.55042	-1.1877
2593631	chr1:2593631:C:T	1.07164e-09	-1.58265	-1.31153
2593713	chr1:2593713:T:C	3.83557e-09	-1.61905	-3.77007e-10
2593769	chr1:2593769:C:T	1.07279e-09	-1.58147	-1.31164
2594897	chr1:2594897:C:T	8.93461e-10	-1.70878	-1.36724
2595084	chr1:2595084:G:A	3.21091e-08	-2.07115e-10	0.505777
2595098	chr1:2595098:C:T	6.84411e-09	-2.07115e-10	-1.03997
2595132	chr1:2595132:G:A	2.674e-09	-1.49893	-0.480851
2595182	chr1:2595182:G:A	3.77877e-09	-1.63396	-3.77007e-10
2595307	chr1:2595307:A:G	1.04591e-09	-1.67485	-1.24363
2595497	chr1:2595497:G:A	5.09832e-09	-2.07115e-10	-1.33445
2595741	chr1:2595741:C:G	3.81832e-09	-1.62355	-3.77007e-10
2595904	chr1:2595904:C:T	4.907e-09	-2.07115e-10	-1.3727
2596255	chr1:2596255:C:T	3.86333e-09	-1.61183	-3.77007e-10
2596462	chr1:2596462:TG:T	1.062e-09	-1.80513	-1.09807
2596694	chr1:2596694:T:C	1.17617e-09	-1.41804	-1.38306
2597132	chr1:2597132:TC:T	9.36561e-09	-2.07115e-10	-0.726318
2597243	chr1:2597243:T:C	1.20062e-09	-1.41299	-1.36753
2597336	chr1:2597336:C:A	1.02482e-09	-1.64844	-1.2904
2597560	chr1:2597560:G:T	1.1219e-09	-1.66614	-1.18219
2597658	chr1:2597658:T:C	1.05754e-09	-1.67015	-1.23727
2597921	chr1:2597921:G:A	1.18393e-09	-1.65693	-1.1376
2598113	chr1:2598113:G:A	2.82923e-09	-1.78639	-0.136967
2598806	chr1:2598806:G:A	7.87787e-09	-2.07115e-10	-0.899305
2598856	chr1:2598856:T:C	9.34331e-09	-2.07115e-10	-0.728702
2598972	chr1:2598972:C:T	9.3177e-09	-2.07115e-10	-0.731446
2599119	chr1:2599119:T:C	1.14667e-09	-1.47741	-1.3491
2599255	chr1:2599255:G:A	1.07507e-09	-1.50338	-1.3876
2600028	chr1:2600028:T:C	1.20828e-09	-1.43226	-1.34191
2600066	chr1:2600066:C:T	1.08704e-09	-1.70269	-1.17722
2600075	chr1:2600075:C:A	1.14252e-09	-1.4817	-1.34843
2600607	chr1:2600607:G:A	6.95323e-09	-2.07115e-10	-1.02416
2600634	chr1:2600634:C:T	2.9963e-09	-1.86599	-3.77007e-10
2600977	chr1:2600977:T:C	1.17437e-09	-1.45645	-1.34619
2601014	chr1:2601014:C:CT	1.1577e-09	-1.46021	-1.35672
2601040	chr1:2601040:A:T	8.24262e-09	-2.07115e-10	-0.854044
2601067	chr1:2601067:G:A	1.18152e-09	-1.44176	-1.3548
2601088	chr1:2601088:G:A	1.4048e-09	-1.37242	-1.25105
2601185	chr1:2601185:C:T	1.26263e-09	-1.47659	-1.25357
2601726	chr1:2601726:G:A	4.88193e-09	-2.07115e-10	-1.37782
2601811	chr1:2601811:C:A	1.30725e-09	-1.48494	-1.21049
2601872	chr1:2601872:C:T	5.98434e-09	-2.07115e-10	-1.17422
2602648	chr1:2602648:C:T	1.02606e-09	-1.55331	-1.38432
2602683	chr1:2602683:C:T	4.43794e-09	-1.47317	-3.77007e-10
2602758	chr1:2602758:T:C	8.04985e-09	-2.07115e-10	-0.877709
2602808	chr1:2602808:G:C	1.27592e-09	-1.36675	-1.35295
2602866	chr1:2602866:AGCT:A	1.05528e-08	-2.07115e-10	-0.606969
2602871	chr1:2602871:ATCCT:A	1.02523e-08	-2.07115e-10	-0.635856
2602936	chr1:2602936:G:A	1.63377e-09	-1.62657	-0.845902
2602947	chr1:2602947:T:A	8.84583e-09	-2.07115e-10	-0.783417
2603289	chr1:2603289:C:T	5.11802e-09	-2.07115e-10	-1.33059
2603362	chr1:2603362:G:C	1.17576e-09	-1.48093	-1.32052
2603539	chr1:2603539:G:A	1.05765e-09	-1.52061	-1.38671
2603653	chr1:2603653:ACT:A	1.04881e-09	-1.52963	-1.38608
2603836	chr1:2603836:C:T	7.99818e-09	-2.07115e-10	-0.884149
2604001	chr1:2604001:C:T	5.65154e-09	-2.07115e-10	-1.23143
2604057	chr1:2604057:C:A	1.11403e-09	-1.85131	-1.00406
2604445	chr1:2604445:C:T	7.12029e-09	-2.07115e-10	-1.00041
2604456	chr1:2604456:C:T	1.17288e-09	-1.50789	-1.29601
2605374	chr1:2605374:C:A	9.36374e-10	-1.6836	-1.3455
2605406	chr1:2605406:C:T	5.13111e-09	-2.07115e-10	-1.32804
2605633	chr1:2605633:C:T	4.05814e-09	-1.56264	-3.77007e-10
2605656	chr1:2605656:G:A	9.05195e-10	-1.70732	-1.35565
2605727	chr1:2605727:A:T	1.28311e-09	-1.64626	-1.06782
2605974	chr1:2605974:C:T	6.53805e-09	-2.07115e-10	-1.08572
2606025	chr1:2606025:A:G	1.09383e-09	-1.77828	-1.09539
2606362	chr1:2606362:G:A	4.96794e-09	-2.07115e-10	-1.36036
2606770	chr1:2606770:G:A	8.77946e-10	-1.72086	-1.37267
2606905	chr1:2606905:A:G	2.21465e-09	-1.78146	-0.386813
2606910	chr1:2606910:G:A	8.76277e-10	-1.71902	-1.37641
2607005	chr1:2607005:C:T	4.90127e-09	-2.07115e-10	-1.37387
2607081	chr1:2607081:C:T	4.83417e-09	-2.07115e-10	-1.38765
2607267	chr1:2607267:C:T	2.31625e-08	0.179174	-3.77007e-10
2607299	chr1:2607299:C:T	8.5356e-10	-1.73419	-1.38751
2607447	chr1:2607447:G:T	9.25724e-10	-1.68036	-1.36018
2607567	chr1:2607567:T:C	1.96272e-09	-1.7755	-0.513525
2607790	chr1:2607790:C:T	3.24564e-09	-1.78605	-3.77007e-10
2607961	chr1:2607961:T:C	9.94301e-10	-1.75444	-1.21464
2608093	chr1:2608093:A:G	1.87871e-09	-1.7509	-0.58188
2608116	chr1:2608116:A:G	1.88289e-09	-1.76986	-0.560698
2608151	chr1:2608151:C:T	1.42701e-09	-1.76649	-0.841293
2608164	chr1:2608164:G:A	8.80631e-10	-1.71276	-1.37772
2608235	chr1:2608235:C:A	3.24879e-09	-1.78508	-3.77007e-10
2608507	chr1:2608507:CAT:C	1.19286e-09	-1.58424	-1.20277
2608823	chr1:2608823:C:T	1.37548e-09	-1.78231	-0.862249
2608925	chr1:2608925:G:A	1.14866e-09	-1.778	-1.04677
2609155	chr1:2609155:T:G	5.13853e-09	-2.07115e-10	-1.3266
2609830	chr1:2609830:A:G	1.87023e-09	-1.77336	-0.563939
2610288	chr1:2610288:C:T	1.34398e-09	-1.80637	-0.861353
2610936	chr1:2610936:A:G	1.29697e-08	-2.07115e-10	-0.400744
2612436	chr1:2612436:C:T	3.17894e-09	-1.80681	-3.77007e-10
2613201	chr1:2613201:G:A	8.79782e-10	-1.70846	-1.38299
2613208	chr1:2613208:G:A	4.83634e-09	-2.07115e-10	-1.3872
2613567	chr1:2613567:G:A	6.58223e-09	-2.07115e-10	-1.07899
2613649	chr1:2613649:C:T	3.02718e-09	-1.85573	-3.77007e-10
2613830	chr1:2613830:G:C	6.99906e-09	-2.07115e-10	-1.01759
2614394	chr1:2614394:C:T	7.82086e-09	-2.07115e-10	-0.906568
2614790	chr1:2614790:G:A	8.66954e-10	-1.73563	-1.3705
2615039	chr1:2615039:A:C	1.07944e-08	-2.07115e-10	-0.584334
2615154	chr1:2615154:G:A	1.94743e-09	-1.76631	-0.530539
2615369	chr1:2615369:T:C	3.5356e-09	-1.70048	-3.77007e-10
2615855	chr1:2615855:C:T	7.06964e-09	-2.07115e-10	-1.00755
2616028	chr1:2616028:C:T	4.86815e-09	-2.07115e-10	-1.38065
2616121	chr1:2616121:A:T	1.25217e-08	-2.07115e-10	-0.435901
2616170	chr1:2616170:A:G	3.14469e-09	-1.81765	-3.77007e-10
2616410	chr1:2616410:C:T	3.08996e-09	-1.8352	-3.77007e-10
2616522	chr1:2616522:A:G	1.29232e-08	-2.07115e-10	-0.404337
2616802	chr1:2616802:C:T	1.77381e-08	-2.07115e-10	-0.0876476
2616910	chr1:2616910:C:G	1.26745e-08	-2.07115e-10	-0.423772
2617299	chr1:2617299:C:T	2.99311e-09	-1.86705	-3.77007e-10
2617344	chr1:2617344:G:A	5.21219e-09	-1.31236	-3.77007e-10
2617650	chr1:2617650:T:G	6.83703e-09	-2.07115e-10	-1.04101
2617710	chr1:2617710:A:G	6.77569e-09	-2.07115e-10	-1.05002
2617802	chr1:2617802:G:T	7.05686e-09	-2.07115e-10	-1.00936
2618904	chr1:2618904:C:T	4.83524e-09	-2.07115e-10	-1.38743
2619503	chr1:2619503:C:T	6.15626e-09	-2.07115e-10	-1.14589
2619526	chr1:2619526:C:T	5.40033e-09	-2.07115e-10	-1.2769
2619614	chr1:2619614:T:C	1.19502e-09	-1.71872	-1.06648
2620346	chr1:2620346:C:T	1.04989e-09	-1.86746	-1.04722
2620632	chr1:2620632:T:C	1.28615e-09	-1.79031	-0.921406
2621383	chr1:2621383:G:A	5.58624e-09	-2.07115e-10	-1.24306
2621392	chr1:2621392:A:G	3.22207e-09	-1.79334	-3.77007e-10
2621644	chr1:2621644:G:A	1.20925e-09	-1.7867	-0.986658
2621652	chr1:2621652:C:T	3.11674e-09	-1.82658	-3.77007e-10
2622055	chr1:2622055:G:A	4.91692e-09	-2.07115e-10	-1.37068
2622103	chr1:2622103:TAGG:T	1.0992e-09	-1.80547	-1.06331
2622185	chr1:2622185:T:C	8.64708e-10	-1.72182	-1.38691
2622218	chr1:2622218:C:T	1.50343e-09	-1.71561	-0.840002
2622319	chr1:2622319:C:T	1.28258e-09	-1.78541	-0.929078
2622571	chr1:2622571:T:C	4.81357e-09	-1.39192	-3.77007e-10
2622606	chr1:2622606:C:T	3.12233e-09	-1.82478	-3.77007e-10
2622681	chr1:2622681:T:G	3.62752e-09	-1.07172	-0.603096
2622815	chr1:2622815:C:T	8.92119e-09	-2.07115e-10	-0.774933
2622905	chr1:2622905:T:G	1.16161e-09	-1.78172	-1.03184
2623124	chr1:2623124:A:G	8.99167e-10	-1.70077	-1.36888
2623690	chr1:2623690:C:T	8.69421e-10	-1.73596	-1.36733
2624201	chr1:2624201:T:A	9.01327e-10	-1.68975	-1.3775
2624317	chr1:2624317:G:C	5.84631e-09	-2.07115e-10	-1.19755
2624337	chr1:2624337:C:T	3.00983e-09	-1.86148	-3.77007e-10
2624371	chr1:2624371:A:G	2.17122e-08	-2.07115e-10	0.114513
2624686	chr1:2624686:C:T	8.78341e-10	-1.71546	-1.37763
2624907	chr1:2624907:C:T	6.95716e-09	-2.07115e-10	-1.02359
2625090	chr1:2625090:A:G	3.11454e-09	-1.82728	-3.77007e-10
2625109	chr1:2625109:C:T	9.75534e-10	-1.66107	-1.32707
2625270	chr1:2625270:G:A	9.39412e-10	-1.6968	-1.32906
2625328	chr1:2625328:A:T	7.82298e-09	-2.07115e-10	-0.906298
2625752	chr1:2625752:C:T	9.50346e-10	-1.68121	-1.33308
2626092	chr1:2626092:C:T	9.66668e-10	-1.66617	-1.33109
2626770	chr1:2626770:C:T	3.10808e-09	-1.82936	-3.77007e-10
2626771	chr1:2626771:G:A	1.0482e-08	-2.07115e-10	-0.613704
2626869	chr1:2626869:A:C	9.66601e-10	-1.66919	-1.32814
2627179	chr1:2627179:T:TTC	6.03135e-09	-2.07115e-10	-1.16639
2627255	chr1:2627255:C:T	9.10839e-09	-2.07115e-10	-0.754166
2627301	chr1:2627301:C:T	9.35019e-10	-1.70593	-1.32462
2627444	chr1:2627444:T:C	3.20843e-09	-1.79758	-3.77007e-10
2628064	chr1:2628064:G:A	3.13801e-09	-1.81977	-3.77007e-10
2628150	chr1:2628150:T:G	9.34558e-10	-1.67585	-1.3552
2628548	chr1:2628548:G:C	6.07458e-09	-2.07115e-10	-1.15925
2629296	chr1:2629296:A:G	9.07415e-10	-1.70024	-1.36028
2629938	chr1:2629938:G:A	6.20408e-09	-2.07115e-10	-1.13816
2630136	chr1:2630136:T:A	4.86536e-09	-2.07115e-10	-1.38122
2630313	chr1:2630313:TGA:T	4.90801e-09	-2.07115e-10	-1.37249
2630477	chr1:2630477:TGTGTGTGCAC:T	4.86568e-09	-2.07115e-10	-1.38116
2630638	chr1:2630638:C:T	3.15068e-09	-1.81575	-3.77007e-10
2630730	chr1:2630730:C:T	1.23199e-09	-1.66485	-1.08988
2631020	chr1:2631020:T:C	6.26669e-09	-2.07115e-10	-1.12811
2631811	chr1:2631811:G:T	1.05479e-09	-1.77674	-1.13327
2631823	chr1:2631823:C:T	6.1454e-09	-2.07115e-10	-1.14766
2632398	chr1:2632398:G:A	8.1314e-09	-2.07115e-10	-0.86763
2632528	chr1:2632528:C:T	1.12184e-08	-0.545809	-3.77007e-10
2632573	chr1:2632573:G:A	9.15709e-10	-1.8569	-1.19452
2632719	chr1:2632719:A:G	4.88351e-09	-2.07115e-10	-1.3775
2632744	chr1:2632744:T:C	9.20212e-10	-1.70139	-1.34512
2633026	chr1:2633026:T:C	9.62582e-10	-1.66486	-1.33664
2633048	chr1:2633048:C:A	6.81224e-09	-2.07115e-10	-1.04464
2633366	chr1:2633366:A:G	8.69858e-10	-1.748	-1.35479
2633560	chr1:2633560:G:A	5.93116e-09	-2.07115e-10	-1.18314
2633888	chr1:2633888:G:T	3.10052e-09	-1.83179	-3.77007e-10
2634586	chr1:2634586:C:T	8.54273e-10	-1.7485	-1.37236
2635498	chr1:2635498:G:C	7.68889e-10	-1.8667	-1.35947
2636052	chr1:2636052:A:G	8.49706e-10	-1.7767	-1.34952
2636061	chr1:2636061:A:G	1.08456e-09	-1.74958	-1.1326
2636123	chr1:2636123:A:G	4.92207e-09	-2.07115e-10	-1.36963
2636212	chr1:2636212:A:G	3.20716e-09	-1.79798	-3.77007e-10
2636428	chr1:2636428:G:A	2.99715e-09	-1.8657	-3.77007e-10
2636921	chr1:2636921:T:C	3.88921e-09	-1.60516	-3.77007e-10
2636986	chr1:2636986:T:C	8.27828e-10	-1.78173	-1.37059
2637322	chr1:2637322:T:C	1.32135e-08	-2.07115e-10	-0.382121
2637400	chr1:2637400:A:C	1.41278e-08	-2.07115e-10	-0.315219
2637731	chr1:2637731:A:G	4.98791e-09	-2.07115e-10	-1.35635
2637733	chr1:2637733:TCA:T	4.88156e-09	-2.07115e-10	-1.3779
2638488	chr1:2638488:G:A	5.04629e-09	-2.07115e-10	-1.34471
2638573	chr1:2638573:G:A	4.84622e-09	-2.07115e-10	-1.38516
2638584	chr1:2638584:A:G	8.84212e-10	-1.71607	-1.37035
2638625	chr1:2638625:C:T	1.41596e-08	-2.07115e-10	-0.312967
2638632	chr1:2638632:G:A	6.23171e-09	-2.07115e-10	-1.13371
2638687	chr1:2638687:A:G	6.50312e-09	-2.07115e-10	-1.09108
2638746	chr1:2638746:A:G	6.95912e-09	-2.07115e-10	-1.02331
2638952	chr1:2638952:A:G	3.20262e-09	-1.79939	-3.77007e-10
2639601	chr1:2639601:T:G	4.84137e-09	-2.07115e-10	-1.38616
2639723	chr1:2639723:G:A	1.35253e-08	-2.07115e-10	-0.358802
2639763	chr1:2639763:C:T	4.84714e-09	-2.07115e-10	-1.38497
2640037	chr1:2640037:T:C	6.16152e-09	-2.07115e-10	-1.14504
2640236	chr1:2640236:C:T	6.65277e-09	-2.07115e-10	-1.06833
2640384	chr1:2640384:A:G	9.47853e-10	-1.65365	-1.36326
2641546	chr1:2641546:C:T	8.4047e-09	-0.834571	-3.77007e-10
2641760	chr1:2641760:A:G	9.63839e-10	-1.64283	-1.35736
2642288	chr1:2642288:A:C	1.02993e-09	-1.5461	-1.38777
2642639	chr1:2642639:T:C	8.73856e-10	-1.73764	-1.36057
2642975	chr1:2642975:C:T	5.75541e-09	-2.07115e-10	-1.21322
2643024	chr1:2643024:G:A	8.06959e-09	-2.07115e-10	-0.87526
2643135	chr1:2643135:C:T	4.84759e-09	-2.07115e-10	-1.38488
2643793	chr1:2643793:G:A	1.06253e-08	-2.07115e-10	-0.60012
2643858	chr1:2643858:A:C	3.04315e-09	-1.85047	-3.77007e-10
2644130	chr1:2644130:C:T	4.8747e-09	-2.07115e-10	-1.3793
2644433	chr1:2644433:C:T	3.45952e-08	-2.07115e-10	0.580351
2645016	chr1:2645016:T:C	3.3011e-09	-1.76911	-3.77007e-10
2645284	chr1:2645284:G:A	6.32407e-09	-2.07115e-10	-1.119
2645841	chr1:2645841:G:A	4.86078e-09	-2.07115e-10	-1.38216
2645997	chr1:2645997:C:T	4.92911e-09	-2.07115e-10	-1.3682
2646174	chr1:2646174:T:C	8.3263e-10	-1.75967	-1.38686
2646781	chr1:2646781:G:T	8.27136e-10	-1.78298	-1.37017
2647364	chr1:2647364:C:T	4.84978e-09	-2.07115e-10	-1.38443
2647461	chr1:2647461:A:G	1.50821e-08	-2.07115e-10	-0.249853
2647628	chr1:2647628:C:T	4.87746e-09	-2.07115e-10	-1.37874
2647657	chr1:2647657:CTTTTA:C	3.20882e-09	-1.79746	-3.77007e-10
2647981	chr1:2647981:T:G	4.9641e-09	-2.07115e-10	-1.36113
2648159	chr1:2648159:ACTT:A	4.98808e-09	-2.07115e-10	-1.35631
2649633	chr1:2649633:A:C	3.20321e-09	-1.79921	-3.77007e-10
```
