## Supplementary material for "Characterization of shared and ancestry-specific signals driving complex traits using multi-ancestry fine-mapping": susiex_nc2.cs80.cs

```
CS_ID	SNP	BP	REF_ALLELE	ALT_ALLELE	REF_FRQ	BETA	SE	-LOG10P	CS_PIP	OVRL_PIP
1	chr1:2241549:T:C	2241549	C,C	T,T	1,1	inf,inf	inf,inf	9.78842,0.554518	0.606821	0.606826
1	chr1:2253720:G:A	2253720	A,A	G,G	1,1	inf,inf	inf,inf	9.67408,0.32175	0.334331	0.334338
2	chr1:2075323:G:A	2075323	NA,A	NA,G	NA,1	NA,-inf	NA,inf	NA,3.9799	0.0984918	0.0984932
2	chr1:2415019:G:T	2415019	T,NA	G,NA	1,NA	inf,NA	inf,NA	4.88133,NA	0.0276516	0.0276776
2	chr1:1956893:C:T	1956893	NA,T	NA,C	NA,1	NA,inf	NA,inf	NA,3.2609	0.0221488	0.022149
2	chr1:2304900:T:C	2304900	C,C	T,T	1,1	-inf,-inf	inf,inf	5.61083,0.159369	0.0218256	0.0218386
2	chr1:2302601:CAGG:C	2302601	C,C	CAGG,CAGG	1,1	-inf,inf	inf,inf	5.59964,0.133755	0.019123	0.0191353
2	chr1:1958516:G:A	1958516	NA,A	NA,G	NA,1	NA,inf	NA,inf	NA,3.13713	0.0172325	0.0172327
2	chr1:1958114:G:A	1958114	NA,A	NA,G	NA,1	NA,inf	NA,inf	NA,3.12293	0.0167621	0.0167622
2	chr1:1958470:G:A	1958470	NA,A	NA,G	NA,1	NA,inf	NA,inf	NA,3.11487	0.0165341	0.0165342
2	chr1:1958101:T:C	1958101	NA,C	NA,T	NA,1	NA,inf	NA,inf	NA,3.10507	0.0161628	0.0161629
2	chr1:1956585:C:G	1956585	NA,G	NA,C	NA,1	NA,inf	NA,inf	NA,3.10461	0.0161489	0.016149
2	chr1:1957890:G:T	1957890	NA,T	NA,G	NA,1	NA,inf	NA,inf	NA,3.10461	0.0161489	0.016149
2	chr1:1957881:GA:G	1957881	NA,G	NA,GA	NA,1	NA,inf	NA,inf	NA,3.10461	0.0161489	0.016149
2	chr1:1957108:T:C	1957108	NA,C	NA,T	NA,1	NA,inf	NA,inf	NA,3.10461	0.0161489	0.016149
2	chr1:1956538:G:A	1956538	NA,A	NA,G	NA,1	NA,inf	NA,inf	NA,3.10461	0.0161489	0.016149
2	chr1:1956798:T:C	1956798	NA,C	NA,T	NA,1	NA,inf	NA,inf	NA,3.10461	0.0161489	0.016149
2	chr1:1957883:GGA:G	1957883	NA,G	NA,GGA	NA,1	NA,inf	NA,inf	NA,3.10461	0.0161489	0.016149
2	chr1:1956048:A:G	1956048	NA,G	NA,A	NA,1	NA,inf	NA,inf	NA,3.10012	0.0160019	0.016002
2	chr1:1957215:T:C	1957215	NA,C	NA,T	NA,1	NA,inf	NA,inf	NA,3.08846	0.0156287	0.0156289
2	chr1:1958853:C:T	1958853	NA,T	NA,C	NA,1	NA,inf	NA,inf	NA,3.08078	0.0153872	0.0153873
2	chr1:2080079:C:T	2080079	NA,T	NA,C	NA,1	NA,-inf	NA,inf	NA,3.00077	0.0145235	0.0145238
2	chr1:2302522:G:A	2302522	A,A	G,G	1,1	-inf,inf	inf,inf	5.34937,0.243725	0.014236	0.0142442
2	chr1:2303193:G:A	2303193	A,A	G,G	1,1	-inf,inf	inf,inf	5.39056,0.125141	0.0140896	0.0140978
2	chr1:1958459:T:C	1958459	NA,C	NA,T	NA,1	NA,inf	NA,inf	NA,3.0217	0.0136581	0.0136582
2	chr1:2316560:A:G	2316560	NA,G	NA,A	NA,1	NA,-inf	NA,inf	NA,2.94918	0.0127779	0.0127786
2	chr1:1958850:A:G	1958850	NA,G	NA,A	NA,1	NA,inf	NA,inf	NA,2.97509	0.0121807	0.0121808
2	chr1:2214726:C:A	2214726	A,A	C,C	1,1	inf,inf	inf,inf	6.51076,1.03578	0.0117884	0.0130025
2	chr1:2304217:G:A	2304217	A,A	G,G	1,1	-inf,inf	inf,inf	4.59497,0.136304	0.00956975	0.00957164
2	chr1:2303580:T:C	2303580	C,C	T,T	1,1	-inf,-inf	inf,inf	4.15022,0.47396	0.00914558	0.00914683
2	chr1:2096110:G:A	2096110	NA,A	NA,G	NA,1	NA,-inf	NA,inf	NA,2.79828	0.00913054	0.00913085
2	chr1:2090215:G:A	2090215	NA,A	NA,G	NA,1	NA,-inf	NA,inf	NA,2.65956	0.00910864	0.00910891
2	chr1:1959317:C:T	1959317	NA,T	NA,C	NA,1	NA,inf	NA,inf	NA,2.65614	0.00648767	0.00648774
2	chr1:2097701:CA:C	2097701	NA,C	NA,CA	NA,1	NA,-inf	NA,inf	NA,2.34642	0.00447772	0.00447787
2	chr1:2085644:C:T	2085644	NA,T	NA,C	NA,1	NA,-inf	NA,inf	NA,2.27564	0.00418543	0.00418557
2	chr1:2054370:G:C	2054370	NA,C	NA,G	NA,1	NA,-inf	NA,inf	NA,2.3596	0.00374075	0.00374087
2	chr1:2084776:A:G	2084776	G,G	A,A	1,1	inf,inf	inf,inf	0.101579,3.36748	0.00362501	0.00362519
2	chr1:2089757:C:T	2089757	NA,T	NA,C	NA,1	NA,-inf	NA,inf	NA,2.21214	0.00352638	0.0035265
2	chr1:2089201:G:A	2089201	NA,A	NA,G	NA,1	NA,-inf	NA,inf	NA,2.20776	0.00349129	0.0034914
2	chr1:2090403:G:A	2090403	NA,A	NA,G	NA,1	NA,-inf	NA,inf	NA,2.20139	0.00343875	0.00343887
2	chr1:2096682:G:A	2096682	NA,A	NA,G	NA,1	NA,-inf	NA,inf	NA,2.2188	0.00343083	0.00343095
2	chr1:2090626:G:A	2090626	NA,A	NA,G	NA,1	NA,-inf	NA,inf	NA,2.15144	0.0031038	0.00310391
2	chr1:2063069:T:C	2063069	NA,C	NA,T	NA,1	NA,-inf	NA,inf	NA,2.18159	0.00305313	0.00305323
2	chr1:1960047:A:G	1960047	NA,G	NA,A	NA,1	NA,inf	NA,inf	NA,2.27454	0.00286307	0.00286325
2	chr1:2373778:G:A	2373778	NA,A	NA,G	NA,1	NA,-inf	NA,inf	NA,2.201	0.00265597	0.00265616
2	chr1:2084530:A:C	2084530	C,C	A,A	1,1	inf,inf	inf,inf	0.114036,3.1903	0.00251057	0.00251071
2	chr1:2079939:C:G	2079939	NA,G	NA,C	NA,1	NA,-inf	NA,inf	NA,2.06186	0.00238472	0.0023848
2	chr1:2076704:C:T	2076704	NA,T	NA,C	NA,1	NA,-inf	NA,inf	NA,2.03109	0.00224156	0.00224164
2	chr1:2077443:C:T	2077443	NA,T	NA,C	NA,1	NA,-inf	NA,inf	NA,2.03116	0.00223992	0.00224
2	chr1:2080155:C:T	2080155	NA,T	NA,C	NA,1	NA,-inf	NA,inf	NA,2.02508	0.00221471	0.00221479
2	chr1:2079172:G:A	2079172	NA,A	NA,G	NA,1	NA,-inf	NA,inf	NA,2.02508	0.00221471	0.00221479
2	chr1:2091957:G:A	2091957	NA,A	NA,G	NA,1	NA,-inf	NA,inf	NA,2.04651	0.00217652	0.00217661
2	chr1:2099903:T:C	2099903	C,C	T,T	1,1	inf,inf	inf,inf	1.48067,3.14361	0.00202608	0.00202711
2	chr1:2065556:G:A	2065556	NA,A	NA,G	NA,1	NA,-inf	NA,inf	NA,1.96658	0.00199235	0.00199242
2	chr1:1898894:G:C	1898894	NA,C	NA,G	NA,1	NA,inf	NA,inf	NA,2.02029	0.00193496	0.00193504
2	chr1:1924650:G:A	1924650	NA,A	NA,G	NA,1	NA,-inf	NA,inf	NA,2.06163	0.00179632	0.00179651
2	chr1:2097280:C:T	2097280	T,T	C,C	1,1	inf,inf	inf,inf	1.60965,3.04263	0.00178095	0.00178204
2	chr1:2339884:G:A	2339884	NA,A	NA,G	NA,1	NA,-inf	NA,inf	NA,2.01757	0.00174241	0.00174254
2	chr1:2379143:G:A	2379143	NA,A	NA,G	NA,1	NA,-inf	NA,inf	NA,1.96106	0.00166463	0.00166476
2	chr1:2297717:C:T	2297717	T,T	C,C	1,1	-inf,-inf	inf,inf	3.98563,0.0712219	0.00166458	0.00166517
2	chr1:2340761:G:A	2340761	NA,A	NA,G	NA,1	NA,-inf	NA,inf	NA,1.96684	0.00163067	0.00163079
2	chr1:1940077:ATGCAGG:A	1940077	NA,A	NA,ATGCAGG	NA,1	NA,-inf	NA,inf	NA,2.0016	0.00161315	0.00161332
2	chr1:2256472:G:A	2256472	A,A	G,G	1,1	inf,inf	inf,inf	4.99477,0.802136	0.00161309	0.00164313
2	chr1:2096621:C:T	2096621	T,NA	C,NA	1,NA	-inf,NA	inf,NA	3.38521,NA	0.00154544	0.00154686
2	chr1:2306534:A:G	2306534	NA,G	NA,A	NA,1	NA,-inf	NA,inf	NA,1.85778	0.00144852	0.00144862
2	chr1:1925601:G:A	1925601	NA,A	NA,G	NA,1	NA,inf	NA,inf	NA,1.98989	0.0014451	0.00144526
2	chr1:1892887:C:A	1892887	NA,A	NA,C	NA,1	NA,-inf	NA,inf	NA,1.96856	0.00144018	0.00144032
2	chr1:2093338:G:A	2093338	NA,A	NA,G	NA,1	NA,-inf	NA,inf	NA,1.78681	0.00143458	0.00143464
2	chr1:2085196:A:G	2085196	G,G	A,A	1,1	inf,inf	inf,inf	0.104275,2.91006	0.00141801	0.00141809
2	chr1:2385297:G:A	2385297	NA,A	NA,G	NA,1	NA,-inf	NA,inf	NA,1.85806	0.00139075	0.00139085
2	chr1:2298478:C:T	2298478	T,T	C,C	1,1	-inf,-inf	inf,inf	3.82011,0.169524	0.0013773	0.00137775
2	chr1:1922517:G:A	1922517	NA,A	NA,G	NA,1	NA,-inf	NA,inf	NA,1.90678	0.00133287	0.00133301
2	chr1:2054114:T:C	2054114	C,C	T,T	1,1	-inf,inf	inf,inf	0.398281,2.75324	0.00132167	0.00132177
2	chr1:2387181:G:A	2387181	NA,A	NA,G	NA,1	NA,-inf	NA,inf	NA,1.82274	0.00129927	0.00129936
2	chr1:2102670:A:G	2102670	G,NA	A,NA	1,NA	-inf,NA	inf,NA	1.73815,NA	0.0012613	0.00126136
2	chr1:2373261:G:A	2373261	NA,A	NA,G	NA,1	NA,-inf	NA,inf	NA,1.79104	0.00121839	0.00121848
2	chr1:1897695:C:A	1897695	NA,A	NA,C	NA,1	NA,inf	NA,inf	NA,1.76332	0.00118553	0.00118558
2	chr1:1948733:T:C	1948733	NA,C	NA,T	NA,1	NA,inf	NA,inf	NA,1.83137	0.00116406	0.0011641
2	chr1:2324183:T:C	2324183	NA,C	NA,T	NA,1	NA,-inf	NA,inf	NA,1.82238	0.00115052	0.00115061
2	chr1:2327765:G:A	2327765	NA,A	NA,G	NA,1	NA,-inf	NA,inf	NA,1.78328	0.00113797	0.00113806
2	chr1:1986564:G:A	1986564	A,NA	G,NA	1,NA	-inf,NA	inf,NA	2.114,NA	0.00111448	0.00111461
2	chr1:2010360:G:A	2010360	NA,A	NA,G	NA,1	NA,-inf	NA,inf	NA,1.75761	0.00107051	0.0010706
2	chr1:2320508:G:A	2320508	A,A	G,G	1,1	-inf,inf	inf,inf	2.46767,0.251457	0.00106428	0.00106433
2	chr1:2251211:G:A	2251211	A,A	G,G	1,1	inf,inf	inf,inf	5.05554,0.66701	0.00106322	0.0010927
2	chr1:2292363:G:A	2292363	A,NA	G,NA	1,NA	inf,NA	inf,NA	1.03707,NA	0.0009921	0.000992116
2	chr1:2424710:G:A	2424710	NA,A	NA,G	NA,1	NA,inf	NA,inf	NA,1.75746	0.000986644	0.000986737
2	chr1:2228865:C:G	2228865	G,NA	C,NA	1,NA	inf,NA	inf,NA	3.02314,NA	0.000982056	0.000982785
2	chr1:2095310:A:G	2095310	G,G	A,A	1,1	inf,inf	inf,inf	1.2428,2.815	0.000966133	0.000966488
2	chr1:1963238:G:A	1963238	A,NA	G,NA	1,NA	-inf,NA	inf,NA	1.14762,NA	0.000958932	0.000958953
2	chr1:2381282:G:A	2381282	NA,A	NA,G	NA,1	NA,-inf	NA,inf	NA,1.65949	0.000957742	0.000957812
2	chr1:2251617:G:A	2251617	A,A	G,G	1,1	inf,inf	inf,inf	5.00312,0.630936	0.000945643	0.000970529
2	chr1:2074624:C:T	2074624	NA,T	NA,C	NA,1	NA,-inf	NA,inf	NA,1.63601	0.000935884	0.000935927
2	chr1:1973391:G:A	1973391	A,NA	G,NA	1,NA	-inf,NA	inf,NA	2.00867,NA	0.000897517	0.000897621
2	chr1:2001448:G:A	2001448	NA,A	NA,G	NA,1	NA,inf	NA,inf	NA,1.62052	0.00088656	0.000886603
2	chr1:1895880:G:A	1895880	NA,A	NA,G	NA,1	NA,inf	NA,inf	NA,1.6017	0.000856138	0.000856175
2	chr1:2338232:A:C	2338232	NA,C	NA,A	NA,1	NA,inf	NA,inf	NA,1.7535	0.000853149	0.000853244
2	chr1:2297047:G:A	2297047	NA,A	NA,G	NA,1	NA,-inf	NA,inf	NA,1.56217	0.00082813	0.000828184
2	chr1:2073497:G:C	2073497	NA,C	NA,G	NA,1	NA,-inf	NA,inf	NA,1.572	0.000827391	0.00082743
2	chr1:2071582:C:T	2071582	NA,T	NA,C	NA,1	NA,-inf	NA,inf	NA,1.56843	0.00082168	0.000821718
2	chr1:2251481:A:G	2251481	NA,G	NA,A	NA,1	NA,inf	NA,inf	NA,1.77682	0.000814317	0.00081441
2	chr1:2054659:A:G	2054659	NA,G	NA,A	NA,1	NA,-inf	NA,inf	NA,1.52467	0.00081107	0.000811105
2	chr1:2385050:G:A	2385050	NA,A	NA,G	NA,1	NA,-inf	NA,inf	NA,1.58031	0.000809604	0.000809666
2	chr1:2131912:C:T	2131912	NA,T	NA,C	NA,1	NA,-inf	NA,inf	NA,1.59324	0.000771907	0.000771966
2	chr1:2085597:G:C	2085597	NA,C	NA,G	NA,1	NA,-inf	NA,inf	NA,1.55167	0.000764554	0.000764608
2	chr1:2220871:C:T	2220871	NA,T	NA,C	NA,1	NA,inf	NA,inf	NA,1.72754	0.000746935	0.00074702
2	chr1:2275281:G:A	2275281	A,A	G,G	1,1	inf,inf	inf,inf	4.80743,0.30421	0.000745273	0.000755261
2	chr1:1843766:A:G	1843766	NA,G	NA,A	NA,1	NA,-inf	NA,inf	NA,1.55818	0.00074499	0.000745058
2	chr1:1980830:G:A	1980830	NA,A	NA,G	NA,1	NA,-inf	NA,inf	NA,1.54207	0.00073974	0.000739802
2	chr1:2371126:T:C	2371126	NA,C	NA,T	NA,1	NA,-inf	NA,inf	NA,1.52937	0.000735909	0.000735966
2	chr1:2443701:G:T	2443701	T,NA	G,NA	1,NA	inf,NA	inf,NA	2.6817,NA	0.000725444	0.000725776
2	chr1:2158851:A:G	2158851	NA,G	NA,A	NA,1	NA,inf	NA,inf	NA,1.63973	0.000720521	0.000720593
2	chr1:2103857:G:A	2103857	NA,A	NA,G	NA,1	NA,inf	NA,inf	NA,1.6651	0.00071246	0.000712533
2	chr1:2245723:G:A	2245723	A,A	G,G	1,1	inf,inf	inf,inf	5.087,0.36692	0.000694224	0.000715346
2	chr1:2486245:C:T	2486245	NA,T	NA,C	NA,1	NA,inf	NA,inf	NA,1.56212	0.000676059	0.000676124
2	chr1:2256593:A:G	2256593	G,G	A,A	1,1	inf,inf	inf,inf	5.04681,0.203218	0.000665676	0.000681412
2	chr1:2055132:C:T	2055132	T,T	C,C	1,1	-inf,inf	inf,inf	0.122209,2.28037	0.000663202	0.000663231
2	chr1:2245902:T:G	2245902	G,NA	T,NA	1,NA	-inf,NA	inf,NA	1.01518,NA	0.000660483	0.000660499
2	chr1:1751659:G:A	1751659	NA,A	NA,G	NA,1	NA,-inf	NA,inf	NA,1.4713	0.000646831	0.000646884
2	chr1:1966792:G:A	1966792	NA,A	NA,G	NA,1	NA,-inf	NA,inf	NA,1.49928	0.000633391	0.000633446
2	chr1:2244782:A:G	2244782	NA,G	NA,A	NA,1	NA,inf	NA,inf	NA,1.63066	0.000627073	0.000627143
2	chr1:2324037:C:T	2324037	NA,T	NA,C	NA,1	NA,inf	NA,inf	NA,1.45537	0.000621879	0.000621931
2	chr1:2482582:C:A	2482582	NA,A	NA,C	NA,1	NA,inf	NA,inf	NA,1.52491	0.000620473	0.000620534
2	chr1:2181741:C:G	2181741	NA,G	NA,C	NA,1	NA,inf	NA,inf	NA,1.27532	0.000605977	0.000606007
2	chr1:2130485:AC:A	2130485	NA,A	NA,AC	NA,1	NA,-inf	NA,inf	NA,1.47279	0.000604045	0.000604093
2	chr1:1920784:C:T	1920784	NA,T	NA,C	NA,1	NA,inf	NA,inf	NA,1.51384	0.000602079	0.00060214
2	chr1:2332752:T:A	2332752	NA,A	NA,T	NA,1	NA,-inf	NA,inf	NA,1.48101	0.000601883	0.000601935
2	chr1:1906734:T:C	1906734	NA,C	NA,T	NA,1	NA,inf	NA,inf	NA,1.41876	0.000598655	0.000598686
2	chr1:2169401:C:T	2169401	NA,T	NA,C	NA,1	NA,inf	NA,inf	NA,1.26575	0.000597001	0.00059703
2	chr1:2010190:C:T	2010190	NA,T	NA,C	NA,1	NA,inf	NA,inf	NA,1.50634	0.000591967	0.000592026
2	chr1:2396646:C:T	2396646	NA,T	NA,C	NA,1	NA,inf	NA,inf	NA,1.44288	0.000585138	0.00058519
2	chr1:2418739:G:A	2418739	NA,A	NA,G	NA,1	NA,inf	NA,inf	NA,1.46738	0.000582155	0.000582213
2	chr1:2237918:A:G	2237918	NA,G	NA,A	NA,1	NA,inf	NA,inf	NA,1.57587	0.000574861	0.000574925
2	chr1:2290929:G:A	2290929	A,A	G,G	1,1	inf,-inf	inf,inf	2.17009,0.0433248	0.000574067	0.000574096
2	chr1:2291058:G:A	2291058	A,A	G,G	1,1	inf,-inf	inf,inf	2.17242,0.0338494	0.000574001	0.00057403
2	chr1:2253416:G:C	2253416	C,C	G,G	1,1	inf,inf	inf,inf	4.94485,0.182529	0.00056946	0.000581836
2	chr1:2330786:G:A	2330786	NA,A	NA,G	NA,1	NA,-inf	NA,inf	NA,1.44495	0.000563218	0.000563267
2	chr1:2336036:G:A	2336036	NA,A	NA,G	NA,1	NA,inf	NA,inf	NA,1.37547	0.000561888	0.000561932
2	chr1:1950531:G:A	1950531	NA,A	NA,G	NA,1	NA,-inf	NA,inf	NA,1.47555	0.000559078	0.00055913
2	chr1:2253871:G:C	2253871	C,C	G,G	1,1	inf,inf	inf,inf	4.92485,0.203132	0.000558206	0.000570344
2	chr1:2554671:G:A	2554671	A,NA	G,NA	1,NA	-inf,NA	inf,NA	0.915465,NA	0.0005578	0.000557814
2	chr1:2270305:G:T	2270305	T,T	G,G	1,1	inf,inf	inf,inf	4.78898,0.281197	0.000555434	0.000564703
2	chr1:1916970:G:A	1916970	NA,A	NA,G	NA,1	NA,-inf	NA,inf	NA,1.44737	0.000551273	0.000551331
2	chr1:2276684:C:T	2276684	T,T	C,C	1,1	inf,inf	inf,inf	4.63506,0.248054	0.000550679	0.000557184
2	chr1:2325802:T:G	2325802	NA,G	NA,T	NA,1	NA,-inf	NA,inf	NA,1.42634	0.000545324	0.000545371
2	chr1:2296742:CTTG:C	2296742	C,NA	CTTG,NA	1,NA	inf,NA	inf,NA	0.819839,NA	0.000541737	0.000541748
2	chr1:1907620:A:G	1907620	NA,G	NA,A	NA,1	NA,inf	NA,inf	NA,1.37009	0.000540688	0.000540714
2	chr1:2350727:G:A	2350727	NA,A	NA,G	NA,1	NA,inf	NA,inf	NA,1.34821	0.000530475	0.000530518
2	chr1:2297400:C:T	2297400	NA,T	NA,C	NA,1	NA,-inf	NA,inf	NA,1.32197	0.000526886	0.000526921
2	chr1:2007895:G:A	2007895	A,A	G,G	1,1	inf,-inf	inf,inf	1.1917,1.46915	0.000526304	0.000526348
2	chr1:2056364:G:A	2056364	NA,A	NA,G	NA,1	NA,inf	NA,inf	NA,1.46727	0.000526215	0.000526264
2	chr1:2195307:G:A	2195307	NA,A	NA,G	NA,1	NA,-inf	NA,inf	NA,1.34383	0.000520961	0.000520989
2	chr1:2106212:G:A	2106212	NA,A	NA,G	NA,1	NA,inf	NA,inf	NA,1.49807	0.000517123	0.000517176
2	chr1:1908446:A:C	1908446	NA,C	NA,A	NA,1	NA,inf	NA,inf	NA,1.34062	0.000516682	0.00051671
2	chr1:2324130:C:T	2324130	NA,T	NA,C	NA,1	NA,inf	NA,inf	NA,1.38219	0.000516305	0.000516351
2	chr1:2067277:C:T	2067277	NA,T	NA,C	NA,1	NA,-inf	NA,inf	NA,1.28124	0.000515718	0.000515743
2	chr1:1879682:G:A	1879682	A,A	G,G	1,1	inf,-inf	inf,inf	2.0146,0.0795241	0.000514047	0.000514074
2	chr1:2268618:C:G	2268618	NA,G	NA,C	NA,1	NA,inf	NA,inf	NA,1.50896	0.000512549	0.000512605
2	chr1:2177928:G:A	2177928	NA,A	NA,G	NA,1	NA,inf	NA,inf	NA,1.18779	0.00051084	0.000510866
2	chr1:2053966:G:A	2053966	NA,A	NA,G	NA,1	NA,inf	NA,inf	NA,1.24559	0.00050858	0.000508613
2	chr1:1988264:C:A	1988264	NA,A	NA,C	NA,1	NA,inf	NA,inf	NA,1.37868	0.000507381	0.000507428
2	chr1:2081365:G:C	2081365	NA,C	NA,G	NA,1	NA,inf	NA,inf	NA,1.40031	0.000505815	0.00050585
2	chr1:2201608:G:A	2201608	NA,A	NA,G	NA,1	NA,inf	NA,inf	NA,1.17504	0.000501758	0.000501784
2	chr1:1950987:A:G	1950987	NA,G	NA,A	NA,1	NA,-inf	NA,inf	NA,1.41602	0.000501755	0.000501801
2	chr1:2644433:C:T	2644433	NA,T	NA,C	NA,1	NA,inf	NA,inf	NA,1.39283	0.000498528	0.000498571
2	chr1:1993845:G:A	1993845	A,NA	G,NA	1,NA	-inf,NA	inf,NA	1.19964,NA	0.000489315	0.000489337
2	chr1:1903309:A:G	1903309	G,G	A,A	1,1	inf,inf	inf,inf	1.66625,0.73757	0.00048718	0.000487208
2	chr1:2595084:G:A	2595084	NA,A	NA,G	NA,1	NA,inf	NA,inf	NA,1.352	0.000483801	0.00048384
2	chr1:1940066:CAT:C	1940066	NA,C	NA,CAT	NA,1	NA,-inf	NA,inf	NA,1.34868	0.000481966	0.000482014
2	chr1:2228951:C:G	2228951	G,G	C,C	1,1	inf,inf	inf,inf	4.63781,0.315854	0.000478776	0.000485762
2	chr1:1944520:T:C	1944520	NA,C	NA,T	NA,1	NA,-inf	NA,inf	NA,1.35178	0.000478377	0.00047842
2	chr1:2556416:C:T	2556416	NA,T	NA,C	NA,1	NA,-inf	NA,inf	NA,1.33798	0.00047107	0.000471113
2	chr1:1870050:G:A	1870050	NA,A	NA,G	NA,1	NA,-inf	NA,inf	NA,1.36128	0.000467058	0.000467101
2	chr1:2269994:G:C	2269994	NA,C	NA,G	NA,1	NA,inf	NA,inf	NA,1.41995	0.000454924	0.000454973
2	chr1:1968869:T:C	1968869	NA,C	NA,T	NA,1	NA,inf	NA,inf	NA,1.28769	0.00045061	0.000450654
2	chr1:2148489:C:T	2148489	NA,T	NA,C	NA,1	NA,inf	NA,inf	NA,1.15513	0.000450034	0.000450058
2	chr1:1978963:T:C	1978963	NA,C	NA,T	NA,1	NA,-inf	NA,inf	NA,1.27077	0.00044511	0.000445148
2	chr1:2387167:C:T	2387167	NA,T	NA,C	NA,1	NA,-inf	NA,inf	NA,1.25151	0.000443475	0.000443508
2	chr1:1878651:C:T	1878651	T,T	C,C	1,1	inf,-inf	inf,inf	1.92585,0.138109	0.000439891	0.000439916
2	chr1:2301225:T:C	2301225	NA,C	NA,T	NA,1	NA,-inf	NA,inf	NA,1.23175	0.000439495	0.000439525
2	chr1:1954716:G:A	1954716	NA,A	NA,G	NA,1	NA,-inf	NA,inf	NA,1.33769	0.00043808	0.000438121
2	chr1:2303573:C:T	2303573	NA,T	NA,C	NA,1	NA,-inf	NA,inf	NA,1.2263	0.000434856	0.000434886
2	chr1:1873952:G:A	1873952	A,A	G,G	1,1	inf,-inf	inf,inf	1.92018,0.142355	0.000433927	0.000433951
2	chr1:2026703:T:C	2026703	NA,C	NA,T	NA,1	NA,-inf	NA,inf	NA,1.24619	0.000425353	0.000425382
2	chr1:2030526:T:G	2030526	NA,G	NA,T	NA,1	NA,-inf	NA,inf	NA,1.24251	0.000422374	0.000422407
2	chr1:2244036:G:C	2244036	NA,C	NA,G	NA,1	NA,-inf	NA,inf	NA,1.1028	0.00042124	0.000421266
2	chr1:2389055:T:C	2389055	NA,C	NA,T	NA,1	NA,-inf	NA,inf	NA,1.37899	0.00042071	0.00042076
2	chr1:2459928:G:A	2459928	A,A	G,G	1,1	-inf,-inf	inf,inf	1.23254,0.0233443	0.000415223	0.000415229
2	chr1:2244687:T:A	2244687	A,A	T,T	1,1	inf,inf	inf,inf	4.6969,0.192046	0.000414233	0.000421605
2	chr1:1806103:A:T	1806103	NA,T	NA,A	NA,1	NA,inf	NA,inf	NA,1.28197	0.000411151	0.000411183
2	chr1:2132053:T:C	2132053	NA,C	NA,T	NA,1	NA,inf	NA,inf	NA,1.30819	0.000410627	0.000410665
2	chr1:1964994:C:T	1964994	NA,T	NA,C	NA,1	NA,-inf	NA,inf	NA,1.25677	0.00040716	0.000407195
2	chr1:2084904:G:A	2084904	A,A	G,G	1,1	inf,inf	inf,inf	0.0305457,2.2123	0.000400415	0.000400438
2	chr1:2044120:CA:C	2044120	NA,C	NA,CA	NA,1	NA,-inf	NA,inf	NA,1.20196	0.000397808	0.000397834
2	chr1:1986007:G:A	1986007	NA,A	NA,G	NA,1	NA,-inf	NA,inf	NA,1.27718	0.000393604	0.000393641
2	chr1:2387432:G:A	2387432	NA,A	NA,G	NA,1	NA,-inf	NA,inf	NA,1.18445	0.000393245	0.000393275
2	chr1:1980060:C:T	1980060	NA,T	NA,C	NA,1	NA,-inf	NA,inf	NA,1.27492	0.000391964	0.000392
2	chr1:2139204:CTG:C	2139204	NA,C	NA,CTG	NA,1	NA,-inf	NA,inf	NA,1.18142	0.0003818	0.000381829
2	chr1:2176504:A:G	2176504	NA,G	NA,A	NA,1	NA,-inf	NA,inf	NA,1.17981	0.000380163	0.000380193
2	chr1:2106116:C:T	2106116	NA,T	NA,C	NA,1	NA,inf	NA,inf	NA,1.3229	0.000380037	0.000380076
2	chr1:1991852:G:A	1991852	A,A	G,G	1,1	inf,inf	inf,inf	2.35223,0.403141	0.000372907	0.000372975
2	chr1:1996023:C:T	1996023	NA,T	NA,C	NA,1	NA,inf	NA,inf	NA,1.09864	0.000372764	0.000372793
2	chr1:2005908:CTCTCTCTCTCTCTCTCTCGT:C	2005908	C,NA	CTCTCTCTCTCTCTCTCTCGT,NA	1,NA	inf,NA	inf,NA	0.526444,NA	0.000372419	0.000372426
2	chr1:2156389:C:A	2156389	NA,A	NA,C	NA,1	NA,-inf	NA,inf	NA,1.16739	0.000371976	0.000372005
2	chr1:2420890:T:C	2420890	NA,C	NA,T	NA,1	NA,inf	NA,inf	NA,1.19004	0.000371939	0.000371973
2	chr1:1772089:G:A	1772089	NA,A	NA,G	NA,1	NA,-inf	NA,inf	NA,1.23338	0.000371212	0.000371246
2	chr1:2157362:GCA:G	2157362	NA,G	NA,GCA	NA,1	NA,-inf	NA,inf	NA,1.16568	0.000370816	0.000370845
2	chr1:2238621:G:A	2238621	A,A	G,G	1,1	inf,inf	inf,inf	6.85632,0.179932	0.000369019	0.00102531
2	chr1:2250739:G:A	2250739	NA,A	NA,G	NA,1	NA,-inf	NA,inf	NA,1.02998	0.000365607	0.000365629
2	chr1:2008635:G:A	2008635	A,A	G,G	1,1	inf,-inf	inf,inf	0.73032,1.7702	0.000364985	0.000365019
2	chr1:2382423:G:A	2382423	NA,A	NA,G	NA,1	NA,inf	NA,inf	NA,1.20745	0.000364572	0.000364606
2	chr1:1984562:T:C	1984562	NA,C	NA,T	NA,1	NA,inf	NA,inf	NA,1.19403	0.000360154	0.000360188
2	chr1:2357646:T:G	2357646	NA,G	NA,T	NA,1	NA,-inf	NA,inf	NA,1.13307	0.000358786	0.000358815
2	chr1:2268738:A:G	2268738	NA,G	NA,A	NA,1	NA,-inf	NA,inf	NA,1.10216	0.000356904	0.000356926
2	chr1:1986300:T:C	1986300	NA,C	NA,T	NA,1	NA,inf	NA,inf	NA,1.16274	0.000355777	0.000355812
2	chr1:1959165:C:T	1959165	NA,T	NA,C	NA,1	NA,inf	NA,inf	NA,1.17937	0.000355512	0.000355546
2	chr1:2319470:C:T	2319470	NA,T	NA,C	NA,1	NA,-inf	NA,inf	NA,1.09267	0.000355293	0.00035532
2	chr1:2128418:G:A	2128418	NA,A	NA,G	NA,1	NA,inf	NA,inf	NA,1.03168	0.000354488	0.000354512
2	chr1:2250309:C:T	2250309	T,T	C,C	1,1	inf,-inf	inf,inf	4.54033,0.0431613	0.000354345	0.0003589
2	chr1:2087213:G:A	2087213	A,A	G,G	1,1	inf,inf	inf,inf	0.0998967,2.27798	0.000351329	0.000351359
2	chr1:2297701:C:T	2297701	T,T	C,C	1,1	inf,-inf	inf,inf	0.28766,1.98878	0.000349399	0.000349425
2	chr1:2105126:T:G	2105126	NA,G	NA,T	NA,1	NA,-inf	NA,inf	NA,1.12144	0.000348424	0.000348454
2	chr1:1757280:C:A	1757280	NA,A	NA,C	NA,1	NA,-inf	NA,inf	NA,1.19523	0.000346996	0.000347028
2	chr1:1830566:A:T	1830566	T,T	A,A	1,1	inf,-inf	inf,inf	1.83544,0.0833768	0.000340801	0.000340821
2	chr1:1791389:G:A	1791389	A,A	G,G	1,1	inf,-inf	inf,inf	1.6887,0.390713	0.000339858	0.000339876
2	chr1:2474298:T:C	2474298	NA,C	NA,T	NA,1	NA,inf	NA,inf	NA,1.20147	0.000339094	0.000339128
2	chr1:1774165:A:G	1774165	G,G	A,A	1,1	inf,-inf	inf,inf	1.68971,0.400695	0.000337968	0.000337989
2	chr1:2333938:G:A	2333938	NA,A	NA,G	NA,1	NA,inf	NA,inf	NA,1.25226	0.00032999	0.000330029
2	chr1:2071368:C:T	2071368	NA,T	NA,C	NA,1	NA,-inf	NA,inf	NA,1.12817	0.000325989	0.000326018
2	chr1:2232056:C:T	2232056	NA,T	NA,C	NA,1	NA,-inf	NA,inf	NA,1.00931	0.000323621	0.000323645
2	chr1:2607267:C:T	2607267	T,NA	C,NA	1,NA	inf,NA	inf,NA	1.39124,NA	0.000322763	0.000322794
2	chr1:1774308:G:A	1774308	A,A	G,G	1,1	inf,-inf	inf,inf	1.64641,0.390445	0.000322526	0.000322545
2	chr1:2455830:G:A	2455830	A,A	G,G	1,1	-inf,-inf	inf,inf	1.21146,0.28001	0.000321016	0.000321023
2	chr1:1976466:C:T	1976466	NA,T	NA,C	NA,1	NA,inf	NA,inf	NA,1.12428	0.000320653	0.000320683
2	chr1:2275234:G:C	2275234	NA,C	NA,G	NA,1	NA,inf	NA,inf	NA,1.24341	0.000319339	0.000319375
2	chr1:2268965:C:T	2268965	T,T	C,C	1,1	inf,inf	inf,inf	1.24255,0.250805	0.00031794	0.000317947
2	chr1:2272850:G:A	2272850	NA,A	NA,G	NA,1	NA,-inf	NA,inf	NA,1.0277	0.000316088	0.000316108
2	chr1:2013550:G:A	2013550	NA,A	NA,G	NA,1	NA,-inf	NA,inf	NA,1.07173	0.000315164	0.00031519
2	chr1:2458892:G:A	2458892	A,A	G,G	1,1	-inf,inf	inf,inf	0.879988,0.355655	0.000314994	0.000314999
2	chr1:2070586:G:A	2070586	NA,A	NA,G	NA,1	NA,-inf	NA,inf	NA,1.07596	0.000313068	0.000313096
2	chr1:2065495:A:G	2065495	G,G	A,A	1,1	-inf,inf	inf,inf	0.341611,2.00337	0.000311729	0.000311757
2	chr1:1973352:G:A	1973352	NA,A	NA,G	NA,1	NA,-inf	NA,inf	NA,1.10851	0.00031168	0.000311708
2	chr1:1987188:C:T	1987188	NA,T	NA,C	NA,1	NA,-inf	NA,inf	NA,1.11352	0.00030996	0.000309988
2	chr1:2271889:A:G	2271889	NA,G	NA,A	NA,1	NA,-inf	NA,inf	NA,1.01668	0.000309637	0.000309656
2	chr1:2277493:G:A	2277493	NA,A	NA,G	NA,1	NA,-inf	NA,inf	NA,1.02103	0.000308696	0.000308721
2	chr1:2244114:C:T	2244114	T,T	C,C	1,1	inf,inf	inf,inf	4.37257,0.246688	0.00030797	0.000311662
2	chr1:2624371:A:G	2624371	NA,G	NA,A	NA,1	NA,inf	NA,inf	NA,1.13405	0.000307235	0.000307266
2	chr1:2261261:C:T	2261261	T,NA	C,NA	1,NA	-inf,NA	inf,NA	0.347723,NA	0.000299432	0.000299437
2	chr1:2080927:C:T	2080927	NA,T	NA,C	NA,1	NA,inf	NA,inf	NA,1.08869	0.000297294	0.000297322
2	chr1:2121106:G:A	2121106	NA,A	NA,G	NA,1	NA,inf	NA,inf	NA,1.13187	0.000295649	0.000295677
2	chr1:2536858:G:A	2536858	NA,A	NA,G	NA,1	NA,-inf	NA,inf	NA,1.08411	0.000294371	0.000294398
2	chr1:2345148:G:A	2345148	A,A	G,G	1,1	inf,-inf	inf,inf	1.30387,1.3631	0.000294144	0.000294186
2	chr1:2105932:A:C	2105932	NA,C	NA,A	NA,1	NA,inf	NA,inf	NA,0.948961	0.000291685	0.000291706
2	chr1:2484029:G:GC	2484029	NA,GC	NA,G	NA,1	NA,inf	NA,inf	NA,1.09612	0.000290079	0.000290107
2	chr1:2117338:A:G	2117338	NA,G	NA,A	NA,1	NA,inf	NA,inf	NA,1.1189	0.000289153	0.000289182
2	chr1:2293397:G:A	2293397	A,A	G,G	1,1	inf,-inf	inf,inf	2.32535,0.393802	0.000288734	0.000288789
2	chr1:1815169:T:C	1815169	NA,C	NA,T	NA,1	NA,inf	NA,inf	NA,1.02506	0.000286806	0.000286825
2	chr1:2376249:T:C	2376249	C,NA	T,NA	1,NA	inf,NA	inf,NA	2.12936,NA	0.000285731	0.000285841
2	chr1:1842333:G:A	1842333	A,A	G,G	1,1	inf,-inf	inf,inf	1.75978,0.0450037	0.000285469	0.000285485
2	chr1:2465697:C:T	2465697	T,T	C,C	1,1	-inf,inf	inf,inf	1.02898,0.278865	0.000283876	0.000283881
2	chr1:2179155:C:G	2179155	NA,G	NA,C	NA,1	NA,inf	NA,inf	NA,0.903713	0.000280657	0.000280676
2	chr1:2011811:C:T	2011811	NA,T	NA,C	NA,1	NA,inf	NA,inf	NA,1.07809	0.000279862	0.000279889
2	chr1:1888667:A:C	1888667	C,C	A,A	1,1	inf,-inf	inf,inf	1.6545,0.272329	0.000278135	0.000278151
2	chr1:1803531:C:T	1803531	T,T	C,C	1,1	inf,-inf	inf,inf	1.73812,0.0938442	0.000277644	0.00027766
2	chr1:2027874:A:G	2027874	NA,G	NA,A	NA,1	NA,-inf	NA,inf	NA,0.98482	0.000275885	0.000275909
2	chr1:2366366:T:C	2366366	NA,C	NA,T	NA,1	NA,-inf	NA,inf	NA,0.986549	0.000274039	0.000274061
2	chr1:2108769:T:C	2108769	NA,C	NA,T	NA,1	NA,inf	NA,inf	NA,1.09102	0.000273825	0.000273851
2	chr1:1767762:C:A	1767762	A,A	C,C	1,1	inf,-inf	inf,inf	1.59061,0.347312	0.000273477	0.000273493
2	chr1:2465172:G:A	2465172	A,NA	G,NA	1,NA	-inf,NA	inf,NA	1.26046,NA	0.000273229	0.000273254
2	chr1:2006759:C:T	2006759	NA,T	NA,C	NA,1	NA,inf	NA,inf	NA,1.06364	0.000273108	0.000273134
2	chr1:2098568:CCT:C	2098568	C,C	CCT,CCT	1,1	inf,inf	inf,inf	2.39094,1.93353	0.000272669	0.000273423
2	chr1:2295062:G:A	2295062	NA,A	NA,G	NA,1	NA,inf	NA,inf	NA,1.10013	0.000272471	0.000272498
2	chr1:2053412:G:A	2053412	A,A	G,G	1,1	-inf,inf	inf,inf	0.973755,1.17451	0.000272	0.000272013
2	chr1:2287506:T:C	2287506	NA,C	NA,T	NA,1	NA,-inf	NA,inf	NA,1.14971	0.000270875	0.000270905
2	chr1:2460052:G:A	2460052	A,A	G,G	1,1	-inf,inf	inf,inf	1.03925,0.116054	0.00027036	0.000270365
2	chr1:2311414:C:T	2311414	NA,T	NA,C	NA,1	NA,-inf	NA,inf	NA,0.951679	0.000269432	0.000269453
2	chr1:2382811:C:G	2382811	G,NA	C,NA	1,NA	-inf,NA	inf,NA	1.21012,NA	0.000268773	0.000268793
2	chr1:2357231:G:C	2357231	NA,C	NA,G	NA,1	NA,-inf	NA,inf	NA,0.991801	0.000268198	0.00026822
2	chr1:1815061:G:A	1815061	NA,A	NA,G	NA,1	NA,inf	NA,inf	NA,1.03411	0.000266137	0.000266162
2	chr1:2138378:G:T	2138378	T,NA	G,NA	1,NA	inf,NA	inf,NA	2.19991,NA	0.000265987	0.000266129
2	chr1:2316487:G:A	2316487	NA,A	NA,G	NA,1	NA,-inf	NA,inf	NA,0.976956	0.000265785	0.000265809
2	chr1:2102495:G:A	2102495	NA,A	NA,G	NA,1	NA,-inf	NA,inf	NA,1.0791	0.00026436	0.000264387
2	chr1:2330726:C:T	2330726	NA,T	NA,C	NA,1	NA,inf	NA,inf	NA,0.910059	0.00026432	0.00026434
2	chr1:1878070:C:T	1878070	T,T	C,C	1,1	inf,-inf	inf,inf	1.66557,0.189516	0.000263924	0.000263938
2	chr1:2121318:A:G	2121318	NA,G	NA,A	NA,1	NA,inf	NA,inf	NA,1.06067	0.00026174	0.000261766
2	chr1:2068522:C:T	2068522	NA,T	NA,C	NA,1	NA,-inf	NA,inf	NA,1.00177	0.000261571	0.000261594
2	chr1:2007838:G:A	2007838	NA,A	NA,G	NA,1	NA,inf	NA,inf	NA,0.999518	0.000260298	0.00026032
2	chr1:2184736:C:T	2184736	NA,T	NA,C	NA,1	NA,-inf	NA,inf	NA,0.964705	0.000260065	0.000260085
2	chr1:2588536:C:A	2588536	NA,A	NA,C	NA,1	NA,inf	NA,inf	NA,1.03612	0.00025897	0.000258996
2	chr1:1842237:T:C	1842237	C,C	T,T	1,1	inf,-inf	inf,inf	1.69345,0.140154	0.00025869	0.000258705
2	chr1:1761511:G:A	1761511	NA,A	NA,G	NA,1	NA,-inf	NA,inf	NA,1.02592	0.000258327	0.000258351
2	chr1:1761455:A:G	1761455	NA,G	NA,A	NA,1	NA,-inf	NA,inf	NA,1.02592	0.000258327	0.000258351
2	chr1:1753440:A:G	1753440	NA,G	NA,A	NA,1	NA,inf	NA,inf	NA,0.977735	0.000256511	0.000256529
2	chr1:2586775:G:A	2586775	A,NA	G,NA	1,NA	-inf,NA	inf,NA	1.03296,NA	0.000255013	0.000255029
2	chr1:2616802:C:T	2616802	NA,T	NA,C	NA,1	NA,inf	NA,inf	NA,1.01838	0.000254654	0.000254677
2	chr1:1783324:T:C	1783324	NA,C	NA,T	NA,1	NA,inf	NA,inf	NA,1.00766	0.000254243	0.000254268
2	chr1:2004363:A:G	2004363	NA,G	NA,A	NA,1	NA,-inf	NA,inf	NA,0.95963	0.000253449	0.00025347
2	chr1:1983923:T:G	1983923	NA,G	NA,T	NA,1	NA,inf	NA,inf	NA,1.00312	0.000252886	0.000252911
2	chr1:2090332:C:T	2090332	T,T	C,C	1,1	inf,inf	inf,inf	0.0837845,1.988	0.000252708	0.000252723
2	chr1:2403887:C:T	2403887	NA,T	NA,C	NA,1	NA,-inf	NA,inf	NA,0.927169	0.000250147	0.000250168
2	chr1:2220432:G:A	2220432	NA,A	NA,G	NA,1	NA,inf	NA,inf	NA,1.09886	0.000249485	0.000249512
2	chr1:1782430:T:G	1782430	G,G	T,T	1,1	inf,-inf	inf,inf	1.66118,0.195534	0.000248799	0.000248814
2	chr1:2105211:T:C	2105211	C,NA	T,NA	1,NA	inf,NA	inf,NA	2.33469,NA	0.000248317	0.000248504
2	chr1:2289834:C:A	2289834	A,A	C,C	1,1	-inf,-inf	inf,inf	1.38524,0.431316	0.000247954	0.000247963
2	chr1:1989491:GTC:G	1989491	G,NA	GTC,NA	1,NA	-inf,NA	inf,NA	0.640848,NA	0.000247664	0.000247673
2	chr1:2008395:C:T	2008395	T,NA	C,NA	1,NA	-inf,NA	inf,NA	0.970682,NA	0.000246769	0.000246784
2	chr1:1987365:C:T	1987365	NA,T	NA,C	NA,1	NA,inf	NA,inf	NA,0.987184	0.000245442	0.000245465
2	chr1:2393356:G:A	2393356	NA,A	NA,G	NA,1	NA,-inf	NA,inf	NA,1.01628	0.000244013	0.000244036
2	chr1:2535021:G:A	2535021	NA,A	NA,G	NA,1	NA,-inf	NA,inf	NA,0.941286	0.000243979	0.000244
2	chr1:2277469:T:G	2277469	G,G	T,T	1,1	inf,inf	inf,inf	4.1219,0.230869	0.000243529	0.000245723
2	chr1:2035084:G:A	2035084	NA,A	NA,G	NA,1	NA,-inf	NA,inf	NA,0.953527	0.000242328	0.000242349
2	chr1:2458242:C:T	2458242	NA,T	NA,C	NA,1	NA,inf	NA,inf	NA,0.968868	0.000242326	0.000242348
2	chr1:1995079:C:A	1995079	NA,A	NA,C	NA,1	NA,inf	NA,inf	NA,0.985507	0.000240894	0.000240913
2	chr1:2465735:G:A	2465735	A,A	G,G	1,1	-inf,inf	inf,inf	0.970626,0.250151	0.000240554	0.000240558
2	chr1:1834655:A:C	1834655	C,C	A,A	1,1	inf,-inf	inf,inf	1.65585,0.150433	0.000239025	0.000239039
2	chr1:2290738:G:A	2290738	A,A	G,G	1,1	inf,-inf	inf,inf	2.047,0.664628	0.000238776	0.000238825
2	chr1:1759451:A:G	1759451	NA,G	NA,A	NA,1	NA,inf	NA,inf	NA,0.9324	0.000238752	0.00023877
2	chr1:2362820:C:T	2362820	NA,T	NA,C	NA,1	NA,inf	NA,inf	NA,0.935432	0.00023795	0.00023797
2	chr1:2340203:C:T	2340203	NA,T	NA,C	NA,1	NA,inf	NA,inf	NA,0.915468	0.000237675	0.000237695
2	chr1:1852145:G:A	1852145	A,A	G,G	1,1	inf,-inf	inf,inf	1.64046,0.0830722	0.000237657	0.00023767
2	chr1:2542874:C:G	2542874	G,NA	C,NA	1,NA	-inf,NA	inf,NA	1.12377,NA	0.000235436	0.000235455
2	chr1:1797783:C:T	1797783	NA,T	NA,C	NA,1	NA,inf	NA,inf	NA,0.963274	0.000235115	0.000235138
2	chr1:1947114:GC:G	1947114	NA,G	NA,GC	NA,1	NA,inf	NA,inf	NA,0.966841	0.000234471	0.000234493
2	chr1:1862405:C:T	1862405	NA,T	NA,C	NA,1	NA,inf	NA,inf	NA,0.921855	0.00023378	0.000233796
2	chr1:1910543:C:T	1910543	NA,T	NA,C	NA,1	NA,inf	NA,inf	NA,0.961065	0.000233766	0.000233788
2	chr1:2143178:G:A	2143178	NA,A	NA,G	NA,1	NA,inf	NA,inf	NA,0.978182	0.000232718	0.00023274
2	chr1:1805416:A:G	1805416	G,G	A,A	1,1	inf,-inf	inf,inf	1.52401,0.481823	0.00023107	0.000231086
2	chr1:1989478:A:G	1989478	NA,G	NA,A	NA,1	NA,inf	NA,inf	NA,0.950951	0.0002309	0.000230923
2	chr1:2099664:G:A	2099664	A,NA	G,NA	1,NA	inf,NA	inf,NA	2.20679,NA	0.000230774	0.000230919
2	chr1:2267790:G:A	2267790	NA,A	NA,G	NA,1	NA,-inf	NA,inf	NA,0.78	0.000230615	0.000230632
2	chr1:2362285:A:C	2362285	NA,C	NA,A	NA,1	NA,-inf	NA,inf	NA,0.976672	0.000229759	0.000229783
2	chr1:1992432:TG:T	1992432	NA,T	NA,TG	NA,1	NA,inf	NA,inf	NA,0.951688	0.000229214	0.000229236
2	chr1:2404449:C:T	2404449	NA,T	NA,C	NA,1	NA,-inf	NA,inf	NA,0.887277	0.00022893	0.00022895
2	chr1:2355688:C:T	2355688	NA,T	NA,C	NA,1	NA,inf	NA,inf	NA,0.912653	0.000228879	0.000228899
2	chr1:2258456:TGTCA:T	2258456	NA,T	NA,TGTCA	NA,1	NA,-inf	NA,inf	NA,0.774919	0.000228471	0.000228487
2	chr1:2360356:G:A	2360356	NA,A	NA,G	NA,1	NA,inf	NA,inf	NA,0.912018	0.000228395	0.000228415
2	chr1:2134117:C:A	2134117	NA,A	NA,C	NA,1	NA,-inf	NA,inf	NA,0.889111	0.000227842	0.00022786
2	chr1:2005768:G:A	2005768	A,A	G,G	1,1	-inf,-inf	inf,inf	0.634769,0.899583	0.000226403	0.000226409
2	chr1:2257387:C:T	2257387	NA,T	NA,C	NA,1	NA,-inf	NA,inf	NA,0.767462	0.000225303	0.000225319
2	chr1:2064837:C:T	2064837	T,T	C,C	1,1	-inf,inf	inf,inf	0.121092,1.72943	0.000224191	0.000224201
2	chr1:2193733:G:A	2193733	A,A	G,G	1,1	-inf,inf	inf,inf	0.343381,1.89839	0.000224071	0.00022409
2	chr1:2245940:G:A	2245940	NA,A	NA,G	NA,1	NA,-inf	NA,inf	NA,0.759583	0.000222056	0.000222073
2	chr1:2103436:C:G	2103436	NA,G	NA,C	NA,1	NA,-inf	NA,inf	NA,0.92436	0.000220738	0.000220755
2	chr1:1983749:C:T	1983749	NA,T	NA,C	NA,1	NA,inf	NA,inf	NA,0.868182	0.000220721	0.000220734
2	chr1:1863887:T:C	1863887	NA,C	NA,T	NA,1	NA,-inf	NA,inf	NA,0.940823	0.00022052	0.00022054
2	chr1:1754520:C:T	1754520	NA,T	NA,C	NA,1	NA,inf	NA,inf	NA,0.887403	0.000220158	0.000220174
2	chr1:2536284:A:C	2536284	C,NA	A,NA	1,NA	-inf,NA	inf,NA	0.983782,NA	0.000219994	0.000220009
2	chr1:1827114:T:A	1827114	NA,A	NA,T	NA,1	NA,-inf	NA,inf	NA,0.937314	0.000218468	0.000218489
2	chr1:1947648:G:A	1947648	A,A	G,G	1,1	inf,inf	inf,inf	1.64383,0.168659	0.000217944	0.000217958
2	chr1:2127573:G:A	2127573	A,NA	G,NA	1,NA	inf,NA	inf,NA	2.10633,NA	0.000217917	0.000218034
2	chr1:1995362:C:T	1995362	NA,T	NA,C	NA,1	NA,-inf	NA,inf	NA,0.894582	0.000217503	0.000217522
2	chr1:1976300:C:T	1976300	T,T	C,C	1,1	inf,inf	inf,inf	0.911522,1.10838	0.000217177	0.000217186
2	chr1:2272519:C:T	2272519	NA,T	NA,C	NA,1	NA,-inf	NA,inf	NA,0.800482	0.000216846	0.000216862
2	chr1:1877465:T:A	1877465	NA,A	NA,T	NA,1	NA,inf	NA,inf	NA,0.874864	0.000215667	0.000215681
2	chr1:2290197:A:T	2290197	T,T	A,A	1,1	-inf,-inf	inf,inf	1.33555,0.399628	0.000214749	0.000214756
2	chr1:1766719:C:T	1766719	NA,T	NA,C	NA,1	NA,-inf	NA,inf	NA,0.893825	0.000213609	0.000213628
2	chr1:1981058:C:T	1981058	NA,T	NA,C	NA,1	NA,inf	NA,inf	NA,0.903204	0.000212473	0.000212493
2	chr1:2469095:C:T	2469095	T,T	C,C	1,1	-inf,inf	inf,inf	1.00089,0.104661	0.000212372	0.000212376
2	chr1:2100614:G:A	2100614	NA,A	NA,G	NA,1	NA,inf	NA,inf	NA,0.937587	0.000212334	0.000212355
2	chr1:1884183:G:A	1884183	A,A	G,G	1,1	inf,-inf	inf,inf	1.57225,0.170739	0.000210279	0.000210291
2	chr1:2647461:A:G	2647461	NA,G	NA,A	NA,1	NA,-inf	NA,inf	NA,0.923557	0.000210012	0.000210033
2	chr1:2009432:T:C	2009432	NA,C	NA,T	NA,1	NA,inf	NA,inf	NA,0.857303	0.000209698	0.000209715
2	chr1:1890770:C:T	1890770	T,T	C,C	1,1	inf,-inf	inf,inf	1.56632,0.183286	0.000209667	0.000209679
2	chr1:1897325:G:A	1897325	A,A	G,G	1,1	inf,-inf	inf,inf	1.43473,0.423588	0.000209334	0.000209346
2	chr1:2053253:A:G	2053253	G,G	A,A	1,1	inf,-inf	inf,inf	1.24193,1.04088	0.000209126	0.00020915
2	chr1:2097564:T:C	2097564	NA,C	NA,T	NA,1	NA,-inf	NA,inf	NA,0.840245	0.000208737	0.000208753
2	chr1:2244736:A:G	2244736	NA,G	NA,A	NA,1	NA,-inf	NA,inf	NA,0.725518	0.00020863	0.000208646
2	chr1:2184040:G:A	2184040	NA,A	NA,G	NA,1	NA,-inf	NA,inf	NA,0.827369	0.000206759	0.000206773
2	chr1:2638625:C:T	2638625	NA,T	NA,C	NA,1	NA,inf	NA,inf	NA,0.886078	0.000206506	0.000206525
2	chr1:2261251:T:TA	2261251	NA,TA	NA,T	NA,1	NA,-inf	NA,inf	NA,0.795138	0.000206325	0.000206342
2	chr1:2637400:A:C	2637400	NA,C	NA,A	NA,1	NA,inf	NA,inf	NA,0.884734	0.000206043	0.000206063
2	chr1:2047662:G:A	2047662	NA,A	NA,G	NA,1	NA,inf	NA,inf	NA,0.900759	0.000205836	0.000205856
2	chr1:2332809:C:T	2332809	NA,T	NA,C	NA,1	NA,inf	NA,inf	NA,0.963019	0.000205575	0.000205598
2	chr1:1763942:G:A	1763942	NA,A	NA,G	NA,1	NA,-inf	NA,inf	NA,0.866823	0.000203981	0.000203999
2	chr1:1840287:G:T	1840287	NA,T	NA,G	NA,1	NA,-inf	NA,inf	NA,0.91605	0.000203857	0.000203876
2	chr1:2180412:C:T	2180412	NA,T	NA,C	NA,1	NA,-inf	NA,inf	NA,0.824642	0.000203715	0.000203729
2	chr1:2272796:T:G	2272796	NA,G	NA,T	NA,1	NA,-inf	NA,inf	NA,0.71124	0.000203023	0.000203038
2	chr1:2242417:C:T	2242417	NA,T	NA,C	NA,1	NA,-inf	NA,inf	NA,0.788766	0.000202934	0.000202948
2	chr1:1782373:G:A	1782373	NA,A	NA,G	NA,1	NA,-inf	NA,inf	NA,0.889659	0.000202715	0.000202733
2	chr1:1780791:C:T	1780791	T,T	C,C	1,1	inf,-inf	inf,inf	1.5284,0.237794	0.000202437	0.000202448
2	chr1:2104507:A:G	2104507	NA,G	NA,A	NA,1	NA,-inf	NA,inf	NA,0.816498	0.000202326	0.000202344
2	chr1:2353853:G:T	2353853	NA,T	NA,G	NA,1	NA,-inf	NA,inf	NA,0.797907	0.000201901	0.000201917
2	chr1:2313466:C:T	2313466	T,T	C,C	1,1	-inf,inf	inf,inf	2.04262,0.432971	0.000201733	0.000201766
2	chr1:2006475:G:A	2006475	A,A	G,G	1,1	-inf,-inf	inf,inf	0.610851,0.865999	0.000200862	0.000200868
2	chr1:2272687:G:A	2272687	NA,A	NA,G	NA,1	NA,-inf	NA,inf	NA,0.787816	0.000200733	0.000200749
2	chr1:2188198:T:C	2188198	NA,C	NA,T	NA,1	NA,inf	NA,inf	NA,0.880583	0.000200579	0.000200597
2	chr1:1794321:C:T	1794321	T,T	C,C	1,1	inf,-inf	inf,inf	1.55039,0.180521	0.000200374	0.000200386
2	chr1:1978241:C:T	1978241	NA,T	NA,C	NA,1	NA,inf	NA,inf	NA,0.833575	0.000199538	0.000199552
2	chr1:1813745:C:T	1813745	NA,T	NA,C	NA,1	NA,inf	NA,inf	NA,0.828495	0.000199501	0.000199515
2	chr1:1869545:G:A	1869545	NA,A	NA,G	NA,1	NA,-inf	NA,inf	NA,0.831624	0.000199202	0.00019922
2	chr1:2306331:C:T	2306331	NA,T	NA,C	NA,1	NA,inf	NA,inf	NA,0.851476	0.000199187	0.000199205
2	chr1:2097118:C:T	2097118	T,NA	C,NA	1,NA	inf,NA	inf,NA	0.767436,NA	0.000199157	0.000199168
2	chr1:2399892:C:T	2399892	NA,T	NA,C	NA,1	NA,-inf	NA,inf	NA,0.846209	0.000198731	0.00019875
2	chr1:2639723:G:A	2639723	NA,A	NA,G	NA,1	NA,inf	NA,inf	NA,0.858628	0.000197427	0.000197445
2	chr1:1944200:C:T	1944200	NA,T	NA,C	NA,1	NA,inf	NA,inf	NA,0.864509	0.000196511	0.00019653
2	chr1:1773387:C:T	1773387	NA,T	NA,C	NA,1	NA,inf	NA,inf	NA,0.829591	0.000196443	0.000196462
2	chr1:1869595:G:A	1869595	A,A	G,G	1,1	inf,-inf	inf,inf	1.50118,0.187895	0.000196062	0.000196073
2	chr1:2084504:C:T	2084504	NA,T	NA,C	NA,1	NA,inf	NA,inf	NA,0.861187	0.000196015	0.00019603
2	chr1:1851762:G:A	1851762	A,A	G,G	1,1	inf,-inf	inf,inf	1.527,0.153473	0.000195838	0.000195849
2	chr1:2536406:C:T	2536406	NA,T	NA,C	NA,1	NA,inf	NA,inf	NA,0.869834	0.000195253	0.000195272
2	chr1:2101945:G:C	2101945	C,C	G,G	1,1	inf,inf	inf,inf	2.47618,1.63116	0.000195132	0.000195684
2	chr1:2031194:A:G	2031194	G,G	A,A	1,1	-inf,-inf	inf,inf	0.0760638,1.35447	0.000195001	0.000195008
2	chr1:2342175:C:T	2342175	T,NA	C,NA	1,NA	inf,NA	inf,NA	0.619788,NA	0.000194468	0.000194476
2	chr1:1983124:G:A	1983124	NA,A	NA,G	NA,1	NA,-inf	NA,inf	NA,0.81989	0.000194396	0.000194413
2	chr1:1827127:A:C	1827127	NA,C	NA,A	NA,1	NA,inf	NA,inf	NA,0.809508	0.000193153	0.000193166
2	chr1:2028631:T:C	2028631	NA,C	NA,T	NA,1	NA,-inf	NA,inf	NA,0.897879	0.00019305	0.000193069
2	chr1:2318708:C:T	2318708	NA,T	NA,C	NA,1	NA,inf	NA,inf	NA,0.918292	0.000192266	0.000192286
2	chr1:2241358:T:C	2241358	NA,C	NA,T	NA,1	NA,-inf	NA,inf	NA,0.680176	0.00019222	0.000192234
2	chr1:1948519:T:C	1948519	C,C	T,T	1,1	-inf,inf	inf,inf	0.340993,1.52029	0.000192068	0.000192076
2	chr1:2350578:G:A	2350578	NA,A	NA,G	NA,1	NA,inf	NA,inf	NA,0.800315	0.000191902	0.000191919
2	chr1:2025079:G:C	2025079	NA,C	NA,G	NA,1	NA,-inf	NA,inf	NA,0.822643	0.000191713	0.000191729
2	chr1:2210401:C:A	2210401	A,A	C,C	1,1	-inf,inf	inf,inf	0.281531,1.85907	0.000191412	0.000191429
2	chr1:2042324:C:A	2042324	NA,A	NA,C	NA,1	NA,-inf	NA,inf	NA,0.791696	0.000191257	0.000191271
2	chr1:2224956:G:A	2224956	NA,A	NA,G	NA,1	NA,inf	NA,inf	NA,0.929667	0.000191147	0.000191168
2	chr1:1900918:G:A	1900918	A,A	G,G	1,1	inf,-inf	inf,inf	1.42304,0.430132	0.000190638	0.00019065
2	chr1:2241066:A:G	2241066	NA,G	NA,A	NA,1	NA,-inf	NA,inf	NA,0.673968	0.000189904	0.000189918
2	chr1:2148410:A:G	2148410	G,G	A,A	1,1	-inf,inf	inf,inf	1.21983,1.04954	0.000189737	0.000189755
2	chr1:2326424:C:T	2326424	T,T	C,C	1,1	inf,inf	inf,inf	1.27078,0.256133	0.000188316	0.000188322
2	chr1:2616522:A:G	2616522	NA,G	NA,A	NA,1	NA,inf	NA,inf	NA,0.831146	0.000188289	0.000188306
2	chr1:2637322:T:C	2637322	NA,C	NA,T	NA,1	NA,inf	NA,inf	NA,0.844581	0.000188178	0.000188197
2	chr1:2536187:C:T	2536187	NA,T	NA,C	NA,1	NA,-inf	NA,inf	NA,0.814796	0.000186707	0.000186724
2	chr1:2241617:TCTC:T	2241617	NA,T	NA,TCTC	NA,1	NA,-inf	NA,inf	NA,0.664141	0.000186661	0.000186675
2	chr1:2039914:G:A	2039914	NA,A	NA,G	NA,1	NA,inf	NA,inf	NA,0.828626	0.000186635	0.000186653
2	chr1:1807627:C:T	1807627	NA,T	NA,C	NA,1	NA,inf	NA,inf	NA,0.789013	0.000186618	0.00018663
2	chr1:1755072:A:G	1755072	NA,G	NA,A	NA,1	NA,-inf	NA,inf	NA,0.8119	0.000186382	0.000186399
2	chr1:1865353:G:A	1865353	NA,A	NA,G	NA,1	NA,inf	NA,inf	NA,0.786998	0.000185714	0.000185727
2	chr1:2232732:C:T	2232732	NA,T	NA,C	NA,1	NA,-inf	NA,inf	NA,0.731067	0.000185703	0.000185715
2	chr1:1941139:T:G	1941139	NA,G	NA,T	NA,1	NA,-inf	NA,inf	NA,0.803442	0.000185489	0.000185507
2	chr1:2059723:G:A	2059723	A,A	G,G	1,1	-inf,inf	inf,inf	0.589311,1.57259	0.000185441	0.00018546
2	chr1:1783572:C:A	1783572	A,A	C,C	1,1	inf,-inf	inf,inf	1.45875,0.264089	0.000185351	0.000185361
2	chr1:1837911:C:T	1837911	NA,T	NA,C	NA,1	NA,inf	NA,inf	NA,0.783181	0.000184929	0.000184941
2	chr1:2005104:A:G	2005104	NA,G	NA,A	NA,1	NA,inf	NA,inf	NA,0.811577	0.000184866	0.000184882
2	chr1:2616910:C:G	2616910	NA,G	NA,C	NA,1	NA,inf	NA,inf	NA,0.819349	0.000184827	0.000184844
2	chr1:1998623:C:A	1998623	NA,A	NA,C	NA,1	NA,-inf	NA,inf	NA,0.853654	0.000184776	0.000184794
2	chr1:2093000:C:T	2093000	NA,T	NA,C	NA,1	NA,inf	NA,inf	NA,0.838377	0.000184746	0.000184764
2	chr1:2154694:T:C	2154694	NA,C	NA,T	NA,1	NA,-inf	NA,inf	NA,0.764332	0.000184332	0.000184346
2	chr1:2163206:C:T	2163206	NA,T	NA,C	NA,1	NA,-inf	NA,inf	NA,0.761247	0.000183402	0.000183416
2	chr1:2222192:C:G	2222192	NA,G	NA,C	NA,1	NA,-inf	NA,inf	NA,0.663926	0.000183163	0.000183177
2	chr1:2240277:C:T	2240277	NA,T	NA,C	NA,1	NA,-inf	NA,inf	NA,0.721819	0.000183051	0.000183063
2	chr1:2139202:G:A	2139202	NA,A	NA,G	NA,1	NA,-inf	NA,inf	NA,0.759915	0.000182993	0.000183008
2	chr1:2616121:A:T	2616121	NA,T	NA,A	NA,1	NA,inf	NA,inf	NA,0.811965	0.000182598	0.000182615
2	chr1:2085858:T:C	2085858	C,C	T,T	1,1	inf,inf	inf,inf	0.0185213,1.87297	0.000181745	0.000181758
2	chr1:1792647:G:A	1792647	NA,A	NA,G	NA,1	NA,-inf	NA,inf	NA,0.807711	0.000181601	0.000181618
2	chr1:2008795:A:G	2008795	NA,G	NA,A	NA,1	NA,-inf	NA,inf	NA,0.768069	0.000181314	0.000181329
2	chr1:2136985:G:A	2136985	NA,A	NA,G	NA,1	NA,-inf	NA,inf	NA,0.754428	0.000181015	0.000181029
2	chr1:2135900:G:A	2135900	NA,A	NA,G	NA,1	NA,-inf	NA,inf	NA,0.754201	0.000180946	0.00018096
2	chr1:1820247:T:C	1820247	C,NA	T,NA	1,NA	inf,NA	inf,NA	0.932249,NA	0.000180586	0.0001806
2	chr1:2406811:C:G	2406811	NA,G	NA,C	NA,1	NA,-inf	NA,inf	NA,0.792929	0.000180527	0.000180544
2	chr1:1999533:C:T	1999533	NA,T	NA,C	NA,1	NA,inf	NA,inf	NA,0.792126	0.000180338	0.000180354
2	chr1:2137084:C:T	2137084	NA,T	NA,C	NA,1	NA,inf	NA,inf	NA,0.836361	0.000180303	0.000180321
2	chr1:2047906:C:T	2047906	NA,T	NA,C	NA,1	NA,inf	NA,inf	NA,0.690431	0.000180052	0.000180065
2	chr1:2218370:A:G	2218370	NA,G	NA,A	NA,1	NA,-inf	NA,inf	NA,0.652351	0.000179635	0.000179649
2	chr1:2610936:A:G	2610936	NA,G	NA,A	NA,1	NA,-inf	NA,inf	NA,0.833322	0.000178981	0.000178999
2	chr1:1790609:C:T	1790609	NA,T	NA,C	NA,1	NA,inf	NA,inf	NA,0.764585	0.000178605	0.000178617
2	chr1:2348547:C:T	2348547	T,NA	C,NA	1,NA	inf,NA	inf,NA	0.94341,NA	0.000178465	0.000178478
2	chr1:2241629:G:A	2241629	NA,A	NA,G	NA,1	NA,-inf	NA,inf	NA,0.655198	0.000178233	0.000178247
2	chr1:1865901:T:G	1865901	NA,G	NA,T	NA,1	NA,-inf	NA,inf	NA,0.80711	0.000177015	0.000177031
2	chr1:1837455:C:T	1837455	T,T	C,C	1,1	inf,-inf	inf,inf	1.4887,0.11316	0.000176775	0.000176785
2	chr1:1990187:T:G	1990187	NA,G	NA,T	NA,1	NA,-inf	NA,inf	NA,0.796456	0.000176758	0.000176774
2	chr1:2174182:C:T	2174182	NA,T	NA,C	NA,1	NA,-inf	NA,inf	NA,0.737862	0.000176278	0.000176292
2	chr1:2019105:C:G	2019105	NA,G	NA,C	NA,1	NA,-inf	NA,inf	NA,0.769128	0.000176136	0.000176151
2	chr1:1757140:C:A	1757140	NA,A	NA,C	NA,1	NA,inf	NA,inf	NA,0.748784	0.000174811	0.000174825
2	chr1:1943661:C:A	1943661	NA,A	NA,C	NA,1	NA,inf	NA,inf	NA,0.742671	0.000174393	0.000174402
2	chr1:1975350:C:T	1975350	T,NA	C,NA	1,NA	-inf,NA	inf,NA	0.823919,NA	0.000173769	0.00017378
2	chr1:2583874:G:A	2583874	NA,A	NA,G	NA,1	NA,inf	NA,inf	NA,0.776556	0.000173479	0.000173496
2	chr1:2070226:C:T	2070226	NA,T	NA,C	NA,1	NA,-inf	NA,inf	NA,0.823625	0.000173161	0.000173179
2	chr1:1838543:C:T	1838543	NA,T	NA,C	NA,1	NA,-inf	NA,inf	NA,0.790529	0.000172249	0.000172265
2	chr1:1889227:C:A	1889227	A,NA	C,NA	1,NA	inf,NA	inf,NA	1.16534,NA	0.00017207	0.000172091
2	chr1:2044942:C:T	2044942	NA,T	NA,C	NA,1	NA,inf	NA,inf	NA,0.675244	0.000172051	0.000172065
2	chr1:2215972:G:A	2215972	NA,A	NA,G	NA,1	NA,-inf	NA,inf	NA,0.62891	0.000171954	0.000171967
2	chr1:1759182:G:A	1759182	NA,A	NA,G	NA,1	NA,inf	NA,inf	NA,0.749305	0.000171721	0.000171737
2	chr1:2100585:G:A	2100585	NA,A	NA,G	NA,1	NA,-inf	NA,inf	NA,0.724892	0.000171518	0.000171532
2	chr1:1803537:C:T	1803537	NA,T	NA,C	NA,1	NA,-inf	NA,inf	NA,0.786577	0.000171199	0.000171215
2	chr1:2232327:G:A	2232327	NA,A	NA,G	NA,1	NA,-inf	NA,inf	NA,0.682644	0.000171062	0.000171074
2	chr1:2290095:A:G	2290095	G,G	A,A	1,1	-inf,-inf	inf,inf	1.27685,0.327087	0.000170633	0.000170639
2	chr1:2402583:C:T	2402583	NA,T	NA,C	NA,1	NA,-inf	NA,inf	NA,0.751698	0.000170374	0.000170389
2	chr1:1748374:G:A	1748374	NA,A	NA,G	NA,1	NA,inf	NA,inf	NA,0.737788	0.000169997	0.00017001
2	chr1:2096534:C:T	2096534	NA,T	NA,C	NA,1	NA,inf	NA,inf	NA,0.784369	0.000169801	0.000169817
2	chr1:1985704:G:A	1985704	NA,A	NA,G	NA,1	NA,inf	NA,inf	NA,0.734225	0.000169739	0.000169751
2	chr1:1989879:G:A	1989879	NA,A	NA,G	NA,1	NA,inf	NA,inf	NA,0.716932	0.000169692	0.000169703
2	chr1:2420570:G:T	2420570	NA,T	NA,G	NA,1	NA,inf	NA,inf	NA,0.781119	0.000169589	0.000169605
2	chr1:2176855:C:T	2176855	NA,T	NA,C	NA,1	NA,-inf	NA,inf	NA,0.712743	0.000168925	0.000168938
2	chr1:2557474:C:T	2557474	NA,T	NA,C	NA,1	NA,inf	NA,inf	NA,0.76045	0.000168727	0.000168744
2	chr1:2152298:T:C	2152298	C,C	T,T	1,1	inf,inf	inf,inf	3.90032,1.95877	0.000168105	0.000192213
2	chr1:1762833:G:A	1762833	NA,A	NA,G	NA,1	NA,-inf	NA,inf	NA,0.795314	0.000167822	0.000167838
2	chr1:2368473:T:C	2368473	C,C	T,T	1,1	inf,-inf	inf,inf	0.350842,1.6347	0.0001675	0.000167516
2	chr1:2002931:TATATAA:T	2002931	NA,T	NA,TATATAA	NA,1	NA,-inf	NA,inf	NA,0.71874	0.000167369	0.000167383
2	chr1:2098743:G:A	2098743	NA,A	NA,G	NA,1	NA,-inf	NA,inf	NA,0.709744	0.000167341	0.000167354
2	chr1:2003397:C:T	2003397	NA,T	NA,C	NA,1	NA,-inf	NA,inf	NA,0.71671	0.000167061	0.000167075
2	chr1:2340388:C:T	2340388	NA,T	NA,C	NA,1	NA,inf	NA,inf	NA,0.707295	0.000167022	0.000167036
2	chr1:2006130:A:T	2006130	NA,T	NA,A	NA,1	NA,-inf	NA,inf	NA,0.716526	0.000166982	0.000166996
2	chr1:1816760:T:C	1816760	NA,C	NA,T	NA,1	NA,inf	NA,inf	NA,0.719802	0.000166491	0.000166502
2	chr1:2294912:C:T	2294912	NA,T	NA,C	NA,1	NA,-inf	NA,inf	NA,0.809536	0.000165671	0.000165689
2	chr1:1827381:T:C	1827381	NA,C	NA,T	NA,1	NA,-inf	NA,inf	NA,0.765278	0.000165473	0.000165489
2	chr1:2033696:G:A	2033696	NA,A	NA,G	NA,1	NA,-inf	NA,inf	NA,0.71827	0.000165344	0.000165358
2	chr1:2081375:G:A	2081375	NA,A	NA,G	NA,1	NA,inf	NA,inf	NA,0.781184	0.0001647	0.000164716
2	chr1:2507427:T:C	2507427	NA,C	NA,T	NA,1	NA,inf	NA,inf	NA,0.765545	0.00016461	0.000164626
2	chr1:2457713:G:A	2457713	A,A	G,G	1,1	-inf,inf	inf,inf	0.739891,0.196407	0.000164167	0.00016417
2	chr1:1975149:T:G	1975149	NA,G	NA,T	NA,1	NA,inf	NA,inf	NA,0.71634	0.000163709	0.000163722
2	chr1:2288631:T:A	2288631	A,A	T,T	1,1	-inf,-inf	inf,inf	3.16611,0.0418009	0.000163245	0.000163435
2	chr1:2359716:T:C	2359716	NA,C	NA,T	NA,1	NA,-inf	NA,inf	NA,0.768027	0.000163201	0.000163217
2	chr1:2117155:G:T	2117155	NA,T	NA,G	NA,1	NA,-inf	NA,inf	NA,0.7351	0.00016311	0.000163125
2	chr1:2548771:G:A	2548771	NA,A	NA,G	NA,1	NA,inf	NA,inf	NA,0.75599	0.000162873	0.000162888
2	chr1:2361630:A:G	2361630	NA,G	NA,A	NA,1	NA,-inf	NA,inf	NA,0.764157	0.000162482	0.000162498
2	chr1:1827615:G:A	1827615	A,A	G,G	1,1	inf,-inf	inf,inf	1.43877,0.145407	0.000162402	0.000162411
2	chr1:2451782:C:T	2451782	NA,T	NA,C	NA,1	NA,inf	NA,inf	NA,0.731141	0.000162384	0.000162399
2	chr1:2290637:G:A	2290637	A,A	G,G	1,1	-inf,-inf	inf,inf	1.25752,0.297393	0.00016228	0.000162286
2	chr1:2349331:G:A	2349331	NA,A	NA,G	NA,1	NA,inf	NA,inf	NA,0.805895	0.000162108	0.000162125
2	chr1:1762894:G:A	1762894	NA,A	NA,G	NA,1	NA,-inf	NA,inf	NA,0.742071	0.000161864	0.000161879
2	chr1:2082283:C:T	2082283	NA,T	NA,C	NA,1	NA,inf	NA,inf	NA,0.768715	0.000161718	0.000161734
2	chr1:2100752:G:A	2100752	NA,A	NA,G	NA,1	NA,inf	NA,inf	NA,0.752985	0.000161321	0.000161336
2	chr1:2278996:A:C	2278996	NA,C	NA,A	NA,1	NA,inf	NA,inf	NA,0.821119	0.000161302	0.000161319
2	chr1:2095555:G:A	2095555	NA,A	NA,G	NA,1	NA,-inf	NA,inf	NA,0.807937	0.000160835	0.000160853
2	chr1:1971829:C:T	1971829	NA,T	NA,C	NA,1	NA,inf	NA,inf	NA,0.680474	0.000160498	0.000160509
2	chr1:1946712:C:T	1946712	NA,T	NA,C	NA,1	NA,inf	NA,inf	NA,0.691647	0.000160349	0.000160357
2	chr1:2138392:G:A	2138392	NA,A	NA,G	NA,1	NA,-inf	NA,inf	NA,0.674262	0.000160228	0.000160242
2	chr1:2602866:AGCT:A	2602866	NA,A	NA,AGCT	NA,1	NA,-inf	NA,inf	NA,0.705839	0.000159672	0.000159686
2	chr1:1780277:C:T	1780277	NA,T	NA,C	NA,1	NA,inf	NA,inf	NA,0.706369	0.000159652	0.000159666
2	chr1:2301098:A:G	2301098	NA,G	NA,A	NA,1	NA,-inf	NA,inf	NA,0.791501	0.000158768	0.000158785
2	chr1:2004857:G:A	2004857	NA,A	NA,G	NA,1	NA,-inf	NA,inf	NA,0.6845	0.000158594	0.000158607
2	chr1:2313329:A:C	2313329	NA,C	NA,A	NA,1	NA,inf	NA,inf	NA,0.778566	0.000158448	0.000158464
2	chr1:2643793:G:A	2643793	NA,A	NA,G	NA,1	NA,inf	NA,inf	NA,0.710167	0.000158433	0.000158448
2	chr1:2120635:C:T	2120635	NA,T	NA,C	NA,1	NA,-inf	NA,inf	NA,0.71654	0.000158294	0.000158308
2	chr1:1997151:G:A	1997151	NA,A	NA,G	NA,1	NA,inf	NA,inf	NA,0.689232	0.000157917	0.000157931
2	chr1:2003063:TG:T	2003063	NA,T	NA,TG	NA,1	NA,-inf	NA,inf	NA,0.67808	0.000157699	0.000157713
2	chr1:2216926:G:T	2216926	NA,T	NA,G	NA,1	NA,-inf	NA,inf	NA,0.632479	0.000157656	0.000157669
2	chr1:2552129:C:T	2552129	NA,T	NA,C	NA,1	NA,-inf	NA,inf	NA,0.7196	0.000157314	0.000157329
2	chr1:2156922:G:A	2156922	NA,A	NA,G	NA,1	NA,inf	NA,inf	NA,0.704519	0.00015724	0.000157254
2	chr1:2143812:A:G	2143812	G,G	A,A	1,1	inf,inf	inf,inf	3.88445,1.92342	0.000157236	0.000179037
2	chr1:1916689:A:G	1916689	NA,G	NA,A	NA,1	NA,-inf	NA,inf	NA,0.742455	0.000156938	0.000156952
2	chr1:2097668:C:T	2097668	NA,T	NA,C	NA,1	NA,-inf	NA,inf	NA,0.653323	0.000156681	0.000156694
2	chr1:1897537:C:T	1897537	NA,T	NA,C	NA,1	NA,-inf	NA,inf	NA,0.729189	0.000156616	0.000156631
```
