## Supplementary material for "Characterization of shared and ancestry-specific signals driving complex traits using multi-ancestry fine-mapping": susiex_nc2.cs80.snp

```
BP	SNP	PIP(CS1)	LogBF(CS1,Pop1)	LogBF(CS1,Pop2)	PIP(CS2)	LogBF(CS2,Pop1)	LogBF(CS2,Pop2)
1742379	chr1:1742379:A:G	8.84881e-09	-2.07115e-10	-1.10741	9.69106e-05	-2.07115e-10	-1.0774
1742470	chr1:1742470:A:G	5.42111e-09	-0.885334	-0.71206	6.05735e-05	-0.842705	-0.704624
1742605	chr1:1742605:G:A	7.21481e-09	-2.07115e-10	-1.31156	7.76674e-05	-2.07115e-10	-1.29875
1742672	chr1:1742672:C:T	2.10572e-09	-1.69536	-0.847677	2.81163e-05	-1.52242	-0.792412
1742713	chr1:1742713:T:C	7.8256e-09	-1.23029	-3.77007e-10	6.72422e-05	-1.44289	-3.77007e-10
1742855	chr1:1742855:G:A	1.14682e-08	-2.07115e-10	-0.848116	0.000148556	-2.07115e-10	-0.650224
1742976	chr1:1742976:A:G	7.20357e-09	-2.07115e-10	-1.31312	7.527e-05	-2.07115e-10	-1.33011
1743006	chr1:1743006:C:A	5.3987e-09	-1.60154	-3.77007e-10	5.55062e-05	-1.63469	-3.77007e-10
1743328	chr1:1743328:C:T	5.02377e-09	-1.67351	-3.77007e-10	6.65308e-05	-1.45352	-3.77007e-10
1743602	chr1:1743602:T:C	7.51701e-09	-2.07115e-10	-1.27052	8.04732e-05	-2.07115e-10	-1.26326
1743712	chr1:1743712:G:A	8.80316e-09	-2.07115e-10	-1.11258	9.24702e-05	-2.07115e-10	-1.1243
1743731	chr1:1743731:T:C	6.70331e-09	-2.07115e-10	-1.38509	7.16841e-05	-2.07115e-10	-1.37892
1747472	chr1:1747472:A:T	2.11715e-09	-1.80079	-0.736834	2.775e-05	-1.66181	-0.666138
1748374	chr1:1748374:G:A	1.3096e-08	-2.07115e-10	-0.715386	0.000169997	-2.07115e-10	-0.515405
1748507	chr1:1748507:C:A	6.82174e-09	-2.07115e-10	-1.36758	7.17621e-05	-2.07115e-10	-1.37783
1748780	chr1:1748780:G:A	1.14761e-09	-1.86163	-1.28838	1.36345e-05	-1.77072	-1.26786
1749174	chr1:1749174:G:C	1.49213e-08	-0.584906	-3.77007e-10	0.000100263	-1.04339	-3.77007e-10
1749512	chr1:1749512:C:T	2.78397e-09	-0.879808	-1.38401	2.26451e-05	-1.14895	-1.3823
1749587	chr1:1749587:G:GCC	7.0083e-09	-2.07115e-10	-1.3406	7.39893e-05	-2.07115e-10	-1.34727
1749826	chr1:1749826:A:G	4.13874e-09	-1.8673	-3.77007e-10	4.64517e-05	-1.81277	-3.77007e-10
1751659	chr1:1751659:G:A	5.3164e-08	-2.07115e-10	0.685688	0.000646831	-2.07115e-10	0.820897
1752429	chr1:1752429:A:G	7.81125e-09	-2.07115e-10	-1.23213	7.69624e-05	-2.07115e-10	-1.30787
1752461	chr1:1752461:G:A	1.8304e-09	-1.817	-0.866157	2.37844e-05	-1.67577	-0.80639
1753178	chr1:1753178:C:T	8.57761e-09	-2.07115e-10	-1.13854	9.362e-05	-2.07115e-10	-1.11194
1753319	chr1:1753319:G:A	1.88135e-09	-1.80895	-0.846753	2.45725e-05	-1.66327	-0.786284
1753361	chr1:1753361:G:A	1.89707e-09	-1.8034	-0.843987	2.48952e-05	-1.65322	-0.783296
1753440	chr1:1753440:A:G	1.86463e-08	-2.07115e-10	-0.362045	0.000256511	-2.07115e-10	-0.104017
1753735	chr1:1753735:C:T	8.00943e-09	-2.07115e-10	-1.20707	8.31403e-05	-2.07115e-10	-1.23066
1754177	chr1:1754177:C:T	6.70138e-09	-2.07115e-10	-1.38538	7.12843e-05	-2.07115e-10	-1.38451
1754420	chr1:1754420:G:GA	6.69666e-09	-2.07115e-10	-1.38608	7.12181e-05	-2.07115e-10	-1.38544
1754447	chr1:1754447:C:T	1.09266e-08	-2.07115e-10	-0.89649	0.00012463	-2.07115e-10	-0.825842
1754482	chr1:1754482:TCCCTGGGACCGAAGTCGCCCCA:T	1.54738e-09	-1.78253	-1.0686	2.01817e-05	-1.61121	-1.0352
1754520	chr1:1754520:C:T	1.61729e-08	-2.07115e-10	-0.504355	0.000220158	-2.07115e-10	-0.256844
1754642	chr1:1754642:G:A	2.00274e-08	-0.290593	-3.77007e-10	0.000148499	-0.650608	-3.77007e-10
1754963	chr1:1754963:G:A	8.50756e-09	-2.07115e-10	-1.14674	8.20504e-05	-2.07115e-10	-1.24385
1755072	chr1:1755072:A:G	1.67405e-08	-2.07115e-10	-0.469866	0.000186382	-2.07115e-10	-0.42339
1755092	chr1:1755092:G:T	8.97385e-09	-2.07115e-10	-1.09338	9.84306e-05	-2.07115e-10	-1.06184
1755269	chr1:1755269:A:C	1.24096e-08	-2.07115e-10	-0.769227	0.000132551	-2.07115e-10	-0.764222
1755330	chr1:1755330:G:A	8.78732e-09	-2.07115e-10	-1.11438	9.59941e-05	-2.07115e-10	-1.0869
1755504	chr1:1755504:T:C	1.87199e-09	-1.6273	-1.03339	2.57511e-05	-1.3915	-1.01121
1755519	chr1:1755519:C:T	8.16631e-09	-2.07115e-10	-1.18768	8.37506e-05	-2.07115e-10	-1.22334
1755523	chr1:1755523:C:T	1.62804e-09	-1.46364	-1.33668	2.00396e-05	-1.31971	-1.33376
1755845	chr1:1755845:G:A	4.75532e-09	-1.72843	-3.77007e-10	4.70102e-05	-1.80082	-3.77007e-10
1756186	chr1:1756186:T:C	2.10705e-09	-1.48485	-1.05756	3.58194e-05	-0.941842	-1.13085
1756352	chr1:1756352:C:T	9.97229e-09	-0.987883	-3.77007e-10	0.000123576	-0.834331	-3.77007e-10
1756753	chr1:1756753:A:G	3.17517e-09	-1.66843	-0.4639	3.9043e-05	-1.46587	-0.520657
1756945	chr1:1756945:G:A	3.93552e-09	-0.805356	-1.11229	4.68437e-05	-0.696236	-1.10813
1757008	chr1:1757008:G:A	7.85284e-09	-2.07115e-10	-1.22682	8.53341e-05	-2.07115e-10	-1.20461
1757074	chr1:1757074:G:T	1.57085e-09	-1.45396	-1.38212	3.03285e-05	-0.88613	-1.35297
1757140	chr1:1757140:C:A	1.31828e-08	-2.07115e-10	-0.70878	0.000174811	-2.07115e-10	-0.487479
1757280	chr1:1757280:C:A	3.19566e-08	-2.07115e-10	0.176685	0.000346996	-2.07115e-10	0.198127
1757366	chr1:1757366:G:A	9.8617e-09	-2.07115e-10	-0.999035	0.000109004	-2.07115e-10	-0.959805
1757466	chr1:1757466:G:A	6.99795e-09	-2.07115e-10	-1.34208	7.41179e-05	-2.07115e-10	-1.34553
1758323	chr1:1758323:T:C	2.84813e-09	-0.856575	-1.38446	6.01513e-05	-0.166796	-1.38753
1758687	chr1:1758687:A:AAC	6.14783e-09	-0.963549	-0.508047	7.29938e-05	-0.794815	-0.565998
1759182	chr1:1759182:G:A	1.56906e-08	-2.07115e-10	-0.53463	0.000171721	-2.07115e-10	-0.505314
1759451	chr1:1759451:A:G	1.73232e-08	-2.07115e-10	-0.435649	0.000238752	-2.07115e-10	-0.17576
1759544	chr1:1759544:G:A	7.62666e-09	-2.07115e-10	-1.25604	8.04021e-05	-2.07115e-10	-1.26415
1759611	chr1:1759611:C:T	1.84734e-09	-1.79379	-0.880159	2.56029e-05	-1.58919	-0.819291
1759760	chr1:1759760:C:T	8.70384e-09	-2.07115e-10	-1.12393	8.38199e-05	-2.07115e-10	-1.22252
1760478	chr1:1760478:G:A	6.9897e-09	-2.07115e-10	-1.34326	7.17202e-05	-2.07115e-10	-1.37841
1760748	chr1:1760748:C:A	4.3231e-09	-1.82372	-3.77007e-10	8.03011e-05	-1.2654	-3.77007e-10
1760882	chr1:1760882:T:C	1.36701e-09	-1.6554	-1.31967	2.03858e-05	-1.3162	-1.32015
1761455	chr1:1761455:A:G	2.38058e-08	-2.07115e-10	-0.117766	0.000258327	-2.07115e-10	-0.0969595
1761511	chr1:1761511:G:A	2.38058e-08	-2.07115e-10	-0.117766	0.000258327	-2.07115e-10	-0.0969595
1761550	chr1:1761550:G:A	3.24731e-09	-1.5786	-0.53127	4.45055e-05	-1.33248	-0.523093
1761754	chr1:1761754:C:T	9.66826e-09	-2.07115e-10	-1.01885	8.57208e-05	-2.07115e-10	-1.20009
1762241	chr1:1762241:A:G	8.76522e-09	-2.07115e-10	-1.1169	9.0446e-05	-2.07115e-10	-1.14643
1762251	chr1:1762251:G:A	6.95587e-09	-2.07115e-10	-1.34811	7.30751e-05	-2.07115e-10	-1.3597
1762287	chr1:1762287:A:G	1.67292e-09	-1.8671	-0.906028	2.03559e-05	-1.79303	-0.844787
1762664	chr1:1762664:A:G	5.04778e-09	-0.755323	-0.913422	6.42694e-05	-0.535603	-0.9525
1762833	chr1:1762833:G:A	1.62073e-08	-2.07115e-10	-0.502232	0.000167822	-2.07115e-10	-0.528285
1762894	chr1:1762894:G:A	1.51464e-08	-2.07115e-10	-0.569931	0.000161864	-2.07115e-10	-0.564433
1763107	chr1:1763107:C:T	4.50302e-09	-1.78295	-3.77007e-10	4.47067e-05	-1.85106	-3.77007e-10
1763942	chr1:1763942:G:A	1.82852e-08	-2.07115e-10	-0.381605	0.000203981	-2.07115e-10	-0.33316
1764023	chr1:1764023:C:A	1.5262e-09	-1.72294	-1.14197	2.46681e-05	-1.30876	-1.13692
1764135	chr1:1764135:G:T	6.93065e-09	-0.992178	-0.359562	9.12534e-05	-0.708365	-0.429182
1764303	chr1:1764303:C:T	1.1279e-09	-1.84556	-1.32178	1.17156e-05	-1.86683	-1.32344
1764392	chr1:1764392:C:T	5.12863e-09	-0.904978	-0.747877	6.95807e-05	-0.614445	-0.794255
1764972	chr1:1764972:T:C	6.81466e-09	-2.07115e-10	-1.36862	7.33547e-05	-2.07115e-10	-1.35588
1765220	chr1:1765220:A:G	4.58404e-09	-1.10628	-0.658829	5.97424e-05	-0.844666	-0.71648
1765440	chr1:1765440:C:T	4.39521e-09	-1.80718	-3.77007e-10	4.43346e-05	-1.85942	-3.77007e-10
1766668	chr1:1766668:C:T	4.82765e-09	-1.14692	-0.566412	6.11206e-05	-0.91046	-0.627879
1766719	chr1:1766719:C:T	1.90731e-08	-2.07115e-10	-0.339413	0.000213609	-2.07115e-10	-0.28704
1767368	chr1:1767368:C:G	4.93806e-09	-1.18478	-0.505938	6.89042e-05	-0.848151	-0.570319
1767762	chr1:1767762:C:A	1.59557e-08	0.53574	-1.05362	0.000273477	1.10003	-1.14
1768115	chr1:1768115:G:A	6.83037e-09	-2.07115e-10	-1.36631	7.33052e-05	-2.07115e-10	-1.35656
1768330	chr1:1768330:GA:G	6.68443e-09	-2.07115e-10	-1.38791	7.11286e-05	-2.07115e-10	-1.3867
1769368	chr1:1769368:G:A	7.4769e-09	-2.07115e-10	-1.27588	8.09544e-05	-2.07115e-10	-1.2573
1769408	chr1:1769408:G:A	9.03922e-09	-2.07115e-10	-1.08612	9.88192e-05	-2.07115e-10	-1.0579
1769501	chr1:1769501:A:G	6.79258e-09	-2.07115e-10	-1.37186	7.31062e-05	-2.07115e-10	-1.35927
1770997	chr1:1770997:G:A	1.51621e-09	-1.84716	-1.02431	1.95318e-05	-1.70646	-0.97268
1771091	chr1:1771091:T:C	5.93115e-09	-1.50748	-3.77007e-10	5.21308e-05	-1.69743	-3.77007e-10
1771786	chr1:1771786:G:T	9.10447e-09	-2.07115e-10	-1.07893	9.95474e-05	-2.07115e-10	-1.05055
1771832	chr1:1771832:G:A	7.40473e-09	-2.07115e-10	-1.28557	7.83782e-05	-2.07115e-10	-1.28964
1771833	chr1:1771833:G:A	7.40424e-09	-2.07115e-10	-1.28564	7.83721e-05	-2.07115e-10	-1.28972
1771835	chr1:1771835:TC:T	7.43992e-09	-2.07115e-10	-1.28083	7.87419e-05	-2.07115e-10	-1.28501
1771837	chr1:1771837:T:G	7.39129e-09	-2.07115e-10	-1.28739	7.82386e-05	-2.07115e-10	-1.29142
1771864	chr1:1771864:G:A	1.52931e-09	-1.8565	-1.00638	1.93307e-05	-1.73624	-0.953253
1771912	chr1:1771912:A:G	1.26425e-08	-2.07115e-10	-0.750633	0.000134383	-2.07115e-10	-0.750497
1772089	chr1:1772089:G:A	3.41285e-08	-2.07115e-10	0.242439	0.000371212	-2.07115e-10	0.265585
1772410	chr1:1772410:T:C	1.26832e-09	-1.85627	-1.19373	1.58478e-05	-1.7346	-1.15356
1772426	chr1:1772426:T:A	1.29745e-09	-1.85542	-1.17188	1.62781e-05	-1.73156	-1.12981
1773356	chr1:1773356:TC:T	1.66907e-08	0.335345	-0.808189	0.000116126	-0.0207285	-0.875784
1773387	chr1:1773387:C:T	1.88709e-08	-2.07115e-10	-0.350074	0.000196443	-2.07115e-10	-0.370816
1773476	chr1:1773476:C:G	1.34562e-09	-1.85717	-1.13367	1.687e-05	-1.73879	-1.08686
1774165	chr1:1774165:A:G	2.08283e-08	0.727418	-0.978799	0.000337968	1.24697	-1.07521
1774174	chr1:1774174:C:T	1.0762e-08	-2.07115e-10	-0.911676	9.25704e-05	-2.07115e-10	-1.12322
1774239	chr1:1774239:T:C	8.48997e-09	-2.07115e-10	-1.14881	8.7279e-05	-2.07115e-10	-1.18208
1774260	chr1:1774260:C:T	7.48222e-09	-2.07115e-10	-1.27516	7.81236e-05	-2.07115e-10	-1.29289
1774308	chr1:1774308:G:A	1.88753e-08	0.643559	-0.993397	0.000322526	1.2128	-1.0878
1774318	chr1:1774318:C:T	6.77377e-09	-2.07115e-10	-1.37464	7.24594e-05	-2.07115e-10	-1.36816
1774334	chr1:1774334:A:G	7.4433e-09	-0.616502	-0.663878	9.80088e-05	-0.35241	-0.713721
1774506	chr1:1774506:T:C	3.34491e-09	-1.14259	-0.937661	4.18905e-05	-1.01949	-0.896634
1774697	chr1:1774697:T:C	7.66913e-09	-0.690869	-0.559622	9.68607e-05	-0.432566	-0.645348
1775040	chr1:1775040:C:A	7.8137e-09	-2.07115e-10	-1.23181	8.27637e-05	-2.07115e-10	-1.2352
1775296	chr1:1775296:C:T	3.57521e-09	-0.980988	-1.03268	2.50625e-05	-1.40255	-1.02726
1775996	chr1:1775996:G:A	2.63981e-09	-0.996947	-1.32004	1.8691e-05	-1.40659	-1.31656
1776461	chr1:1776461:GAAAC:G	1.38837e-09	-1.8557	-1.10386	1.74879e-05	-1.73328	-1.0564
1776915	chr1:1776915:A:C	7.8748e-09	-2.07115e-10	-1.22403	8.34091e-05	-2.07115e-10	-1.22743
1777362	chr1:1777362:A:G	1.52816e-09	-1.85849	-1.00514	1.92414e-05	-1.7424	-0.951728
1779115	chr1:1779115:A:C	6.78111e-09	-2.07115e-10	-1.37355	7.24495e-05	-2.07115e-10	-1.3683
1779511	chr1:1779511:A:G	1.12107e-08	-2.07115e-10	-0.870824	0.000122115	-2.07115e-10	-0.846226
1779640	chr1:1779640:G:A	4.19138e-09	-1.85466	-3.77007e-10	6.03799e-05	-1.55053	-3.77007e-10
1779963	chr1:1779963:C:G	4.33143e-09	-1.8218	-3.77007e-10	4.4533e-05	-1.85496	-3.77007e-10
1779975	chr1:1779975:A:G	7.82565e-09	-2.07115e-10	-1.23029	8.24009e-05	-2.07115e-10	-1.23959
1780277	chr1:1780277:C:T	1.44731e-08	-2.07115e-10	-0.615401	0.000159652	-2.07115e-10	-0.578191
1780579	chr1:1780579:C:T	7.22795e-09	-2.07115e-10	-1.30974	7.65476e-05	-2.07115e-10	-1.31327
1780639	chr1:1780639:C:T	1.22357e-09	-1.75608	-1.32984	1.21285e-05	-1.82425	-1.33138
1780674	chr1:1780674:G:C	9.55153e-09	-2.07115e-10	-1.03099	0.000104532	-2.07115e-10	-1.00169
1780791	chr1:1780791:C:T	1.16712e-08	0.417651	-1.24822	0.000202437	0.905378	-1.24614
1781909	chr1:1781909:C:T	2.58461e-09	-1.21094	-1.12719	4.881e-05	-0.571684	-1.19157
1782373	chr1:1782373:G:A	1.887e-08	-2.07115e-10	-0.350122	0.000202715	-2.07115e-10	-0.339388
1782430	chr1:1782430:T:G	1.44885e-08	0.673927	-1.28827	0.000248799	1.1518	-1.28634
1782906	chr1:1782906:T:G	2.53881e-09	-1.12792	-1.22808	1.85685e-05	-1.50158	-1.22814
1783244	chr1:1783244:T:C	9.43624e-09	-2.07115e-10	-1.04314	0.000103249	-2.07115e-10	-1.01404
1783324	chr1:1783324:T:C	2.44325e-08	-2.07115e-10	-0.0917809	0.000254243	-2.07115e-10	-0.112895
1783572	chr1:1783572:C:A	1.04964e-08	0.284396	-1.22106	0.000185351	0.789494	-1.21843
1784979	chr1:1784979:T:A	9.13718e-09	-2.07115e-10	-1.07534	9.99247e-05	-2.07115e-10	-1.04677
1784982	chr1:1784982:C:G	8.68941e-09	-2.07115e-10	-1.12559	9.4807e-05	-2.07115e-10	-1.09934
1785092	chr1:1785092:G:A	7.41663e-09	-2.07115e-10	-1.28397	7.99194e-05	-2.07115e-10	-1.27017
1786460	chr1:1786460:C:T	1.0092e-08	-2.07115e-10	-0.97595	0.000110738	-2.07115e-10	-0.944016
1786996	chr1:1786996:C:G	6.32677e-09	-1.4429	-3.77007e-10	6.62846e-05	-1.45723	-3.77007e-10
1787203	chr1:1787203:C:A	1.26788e-09	-1.73713	-1.31322	1.24744e-05	-1.8127	-1.31481
1787640	chr1:1787640:G:A	5.55791e-09	-1.57247	-3.77007e-10	5.28704e-05	-1.68334	-3.77007e-10
1788773	chr1:1788773:C:T	1.16175e-08	-2.07115e-10	-0.835185	0.000127847	-2.07115e-10	-0.800355
1788918	chr1:1788918:G:A	7.64928e-09	-2.07115e-10	-1.25308	8.10275e-05	-2.07115e-10	-1.2564
1789499	chr1:1789499:C:T	4.32507e-09	-1.82327	-3.77007e-10	4.45539e-05	-1.85449	-3.77007e-10
1789842	chr1:1789842:T:C	1.06743e-08	-2.07115e-10	-0.919853	0.000117232	-2.07115e-10	-0.887034
1790110	chr1:1790110:G:C	8.54636e-09	-2.07115e-10	-1.14219	9.05036e-05	-2.07115e-10	-1.1458
1790117	chr1:1790117:G:A	7.68051e-09	-1.24901	-3.77007e-10	7.33305e-05	-1.35621	-3.77007e-10
1790609	chr1:1790609:C:T	1.23656e-08	-2.07115e-10	-0.772772	0.000178605	-2.07115e-10	-0.466011
1790770	chr1:1790770:G:C	4.17336e-09	-1.85897	-3.77007e-10	4.39872e-05	-1.86729	-3.77007e-10
1791389	chr1:1791389:G:A	1.87778e-08	0.730505	-1.08553	0.000339858	1.26345	-1.08611
1791394	chr1:1791394:C:T	8.05437e-09	-2.07115e-10	-1.20148	8.55829e-05	-2.07115e-10	-1.2017
1791493	chr1:1791493:C:T	1.45748e-09	-1.83836	-1.07263	1.89605e-05	-1.68475	-1.02408
1791592	chr1:1791592:G:A	1.48088e-09	-1.84067	-1.05439	1.92085e-05	-1.69119	-1.00464
1791825	chr1:1791825:A:G	1.10559e-08	-2.07115e-10	-0.884725	0.000121499	-2.07115e-10	-0.851285
1792647	chr1:1792647:G:A	1.6719e-08	-2.07115e-10	-0.471149	0.000181601	-2.07115e-10	-0.449373
1792927	chr1:1792927:G:A	1.41359e-09	-1.83512	-1.10644	1.84148e-05	-1.67757	-1.06046
1793280	chr1:1793280:G:A	7.12048e-09	-2.07115e-10	-1.32472	7.6958e-05	-2.07115e-10	-1.30793
1793866	chr1:1793866:G:A	7.94304e-09	-2.07115e-10	-1.2154	8.67017e-05	-2.07115e-10	-1.18871
1794187	chr1:1794187:C:T	2.74381e-09	-1.0973	-1.18105	1.99586e-05	-1.48383	-1.1737
1794321	chr1:1794321:C:T	1.15198e-08	0.459579	-1.30321	0.000200374	0.947512	-1.29851
1794433	chr1:1794433:G:A	8.68623e-09	-2.07115e-10	-1.12595	9.4769e-05	-2.07115e-10	-1.09975
1794444	chr1:1794444:A:G	1.03208e-08	-2.07115e-10	-0.953536	0.000113134	-2.07115e-10	-0.922611
1795388	chr1:1795388:A:G	8.02434e-09	-2.07115e-10	-1.20521	8.71576e-05	-2.07115e-10	-1.18347
1795493	chr1:1795493:C:T	1.13887e-08	-2.07115e-10	-0.85507	0.000116463	-2.07115e-10	-0.893616
1795952	chr1:1795952:G:A	6.84238e-09	-2.07115e-10	-1.36456	7.25902e-05	-2.07115e-10	-1.36636
1796074	chr1:1796074:G:A	9.52302e-09	-2.07115e-10	-1.03398	0.000104048	-2.07115e-10	-1.00633
1797248	chr1:1797248:C:G	4.13863e-09	-1.86733	-3.77007e-10	4.46012e-05	-1.85343	-3.77007e-10
1797299	chr1:1797299:G:C	7.06227e-09	-2.07115e-10	-1.33293	7.6863e-05	-2.07115e-10	-1.30916
1797367	chr1:1797367:A:G	4.34621e-09	-1.81839	-3.77007e-10	4.48549e-05	-1.84775	-3.77007e-10
1797530	chr1:1797530:C:A	1.08716e-09	-1.86464	-1.33948	1.31132e-05	-1.7667	-1.31087
1797551	chr1:1797551:C:A	6.82552e-09	-2.07115e-10	-1.36702	7.34809e-05	-2.07115e-10	-1.35416
1797575	chr1:1797575:C:T	7.72974e-09	-2.07115e-10	-1.24262	7.98495e-05	-2.07115e-10	-1.27104
1797783	chr1:1797783:C:T	2.26259e-08	-2.07115e-10	-0.168598	0.000235115	-2.07115e-10	-0.191111
1798387	chr1:1798387:T:G	9.61839e-09	-2.07115e-10	-1.02402	0.000106365	-2.07115e-10	-0.984307
1798460	chr1:1798460:C:T	7.38676e-09	-2.07115e-10	-1.288	7.90389e-05	-2.07115e-10	-1.28125
1798733	chr1:1798733:G:A	7.20368e-09	-2.07115e-10	-1.3131	7.7912e-05	-2.07115e-10	-1.29561
1799230	chr1:1799230:C:A	7.3599e-09	-2.07115e-10	-1.29165	8.03388e-05	-2.07115e-10	-1.26493
1799675	chr1:1799675:G:A	9.57208e-09	-2.07115e-10	-1.02884	0.000104604	-2.07115e-10	-1.00101
1799799	chr1:1799799:A:G	7.45923e-09	-2.07115e-10	-1.27824	7.90635e-05	-2.07115e-10	-1.28094
1800082	chr1:1800082:C:T	6.73218e-09	-2.07115e-10	-1.38079	7.18934e-05	-2.07115e-10	-1.376
1800317	chr1:1800317:A:G	8.26642e-09	-2.07115e-10	-1.17549	9.03058e-05	-2.07115e-10	-1.14799
1800752	chr1:1800752:T:C	9.56613e-09	-2.07115e-10	-1.02947	0.000104588	-2.07115e-10	-1.00116
1800942	chr1:1800942:C:T	8.368e-09	-2.07115e-10	-1.16328	9.10073e-05	-2.07115e-10	-1.14025
1801188	chr1:1801188:T:C	1.70173e-09	-1.36885	-1.38719	1.37244e-05	-1.65818	-1.37383
1801780	chr1:1801780:A:G	2.25894e-09	-1.55699	-0.915813	2.8301e-05	-1.45717	-0.851114
1803093	chr1:1803093:T:C	7.38088e-09	-2.07115e-10	-1.2888	7.76415e-05	-2.07115e-10	-1.29908
1803408	chr1:1803408:T:C	8.0713e-09	-2.07115e-10	-1.19938	8.7556e-05	-2.07115e-10	-1.17891
1803531	chr1:1803531:C:T	1.60409e-08	0.822782	-1.33533	0.000277644	1.3411	-1.36595
1803537	chr1:1803537:C:T	1.60332e-08	-2.07115e-10	-0.513032	0.000171199	-2.07115e-10	-0.508358
1803557	chr1:1803557:C:T	7.29472e-09	-2.07115e-10	-1.30054	7.73403e-05	-2.07115e-10	-1.30297
1803664	chr1:1803664:G:A	6.78987e-09	-2.07115e-10	-1.37226	7.30877e-05	-2.07115e-10	-1.35953
1803851	chr1:1803851:G:A	7.04961e-09	-2.07115e-10	-1.33472	7.58201e-05	-2.07115e-10	-1.32282
1805416	chr1:1805416:A:G	1.63141e-08	0.424711	-0.920376	0.00023107	0.751824	-0.96029
1805713	chr1:1805713:T:G	6.90986e-09	-2.07115e-10	-1.35474	7.4368e-05	-2.07115e-10	-1.34216
1805834	chr1:1805834:G:A	7.84438e-09	-2.07115e-10	-1.2279	8.54142e-05	-2.07115e-10	-1.20367
1805880	chr1:1805880:T:A	6.92049e-09	-2.07115e-10	-1.35321	7.44845e-05	-2.07115e-10	-1.3406
1806103	chr1:1806103:A:T	3.22769e-08	-2.07115e-10	0.186657	0.000411151	-2.07115e-10	0.367773
1806456	chr1:1806456:G:A	3.14529e-09	-1.78896	-0.352825	3.94036e-05	-1.63599	-0.341344
1806461	chr1:1806461:C:T	2.7934e-09	-1.77461	-0.485826	3.49177e-05	-1.6209	-0.477294
1806932	chr1:1806932:C:T	3.33535e-09	-0.69526	-1.38786	3.74683e-05	-0.639772	-1.38792
1807231	chr1:1807231:G:A	6.95643e-09	-2.07115e-10	-1.34803	7.54748e-05	-2.07115e-10	-1.32739
1807301	chr1:1807301:A:G	6.99596e-09	-2.07115e-10	-1.34236	7.54235e-05	-2.07115e-10	-1.32807
1807627	chr1:1807627:C:T	1.26868e-08	-2.07115e-10	-0.747129	0.000186618	-2.07115e-10	-0.422125
1808384	chr1:1808384:AC:A	1.61135e-09	-1.56516	-1.24546	1.64404e-05	-1.61452	-1.23693
1808654	chr1:1808654:G:A	8.07061e-09	-2.07115e-10	-1.19946	8.80364e-05	-2.07115e-10	-1.17344
1808710	chr1:1808710:C:A	4.88556e-09	-1.70141	-3.77007e-10	4.7962e-05	-1.78078	-3.77007e-10
1808816	chr1:1808816:G:T	1.31078e-09	-1.86138	-1.1557	1.61365e-05	-1.75625	-1.11385
1808891	chr1:1808891:A:G	8.27143e-09	-2.07115e-10	-1.17489	8.98344e-05	-2.07115e-10	-1.15322
1808964	chr1:1808964:A:G	6.7637e-09	-2.07115e-10	-1.37612	7.26914e-05	-2.07115e-10	-1.36496
1809537	chr1:1809537:C:A	8.36105e-09	-2.07115e-10	-1.16411	9.08574e-05	-2.07115e-10	-1.1419
1809759	chr1:1809759:G:A	1.48847e-08	-2.07115e-10	-0.587359	0.000147211	-2.07115e-10	-0.659318
1810077	chr1:1810077:T:A	2.13006e-09	-1.18122	-1.35033	2.84052e-05	-0.965083	-1.33953
1810079	chr1:1810079:T:A	9.5893e-09	-2.07115e-10	-1.02705	0.000100637	-2.07115e-10	-1.03967
1810114	chr1:1810114:T:C	8.45679e-09	-2.07115e-10	-1.15272	9.1952e-05	-2.07115e-10	-1.12992
1810882	chr1:1810882:G:A	8.42499e-09	-2.07115e-10	-1.15649	9.16582e-05	-2.07115e-10	-1.13312
1810947	chr1:1810947:C:T	8.66467e-09	-2.07115e-10	-1.12844	8.88884e-05	-2.07115e-10	-1.16381
1811086	chr1:1811086:T:A	3.63307e-09	-1.82421	-0.173408	4.55834e-05	-1.85554	0.0238987
1811088	chr1:1811088:T:A	5.41506e-09	-1.59851	-3.77007e-10	6.15964e-05	-1.53058	-3.77007e-10
1811137	chr1:1811137:G:A	8.49845e-09	-2.07115e-10	-1.14781	9.20926e-05	-2.07115e-10	-1.12839
1811239	chr1:1811239:C:T	1.14776e-09	-1.82099	-1.32889	1.17224e-05	-1.85922	-1.33046
1811774	chr1:1811774:G:A	8.48695e-09	-2.07115e-10	-1.14916	9.23717e-05	-2.07115e-10	-1.12537
1811885	chr1:1811885:G:C	8.40057e-09	-2.07115e-10	-1.15939	9.1484e-05	-2.07115e-10	-1.13502
1812038	chr1:1812038:G:C	6.54106e-09	-0.300626	-1.10897	8.90739e-05	-0.0168002	-1.14492
1812698	chr1:1812698:C:A	8.44101e-09	-2.07115e-10	-1.15459	9.17689e-05	-2.07115e-10	-1.13191
1812721	chr1:1812721:C:G	4.13938e-09	-1.86715	-3.77007e-10	4.39874e-05	-1.86728	-3.77007e-10
1812962	chr1:1812962:T:C	8.4007e-09	-2.07115e-10	-1.15938	9.13052e-05	-2.07115e-10	-1.13698
1813175	chr1:1813175:G:C	6.56063e-09	-1.40661	-3.77007e-10	6.39816e-05	-1.49259	-3.77007e-10
1813304	chr1:1813304:C:T	4.52802e-09	-1.03074	-0.746669	5.12039e-05	-0.978994	-0.736378
1813373	chr1:1813373:A:G	4.26007e-09	-1.83841	-3.77007e-10	4.49648e-05	-1.84531	-3.77007e-10
1813634	chr1:1813634:G:C	6.84801e-09	-2.07115e-10	-1.36374	7.35761e-05	-2.07115e-10	-1.35287
1813745	chr1:1813745:C:T	1.33892e-08	-2.07115e-10	-0.693249	0.000199501	-2.07115e-10	-0.355365
1814287	chr1:1814287:G:A	8.3831e-09	-2.07115e-10	-1.16148	9.1762e-05	-2.07115e-10	-1.13199
1814677	chr1:1814677:C:T	7.07773e-09	-2.07115e-10	-1.33074	7.64136e-05	-2.07115e-10	-1.31503
1815011	chr1:1815011:G:C	8.30316e-09	-2.07115e-10	-1.17106	9.03385e-05	-2.07115e-10	-1.14762
1815036	chr1:1815036:C:T	8.26289e-09	-2.07115e-10	-1.17592	8.9883e-05	-2.07115e-10	-1.15268
1815061	chr1:1815061:G:A	2.55087e-08	-2.07115e-10	-0.0486756	0.000266137	-2.07115e-10	-0.0671763
1815065	chr1:1815065:T:C	8.20224e-09	-2.07115e-10	-1.18329	8.92009e-05	-2.07115e-10	-1.1603
1815094	chr1:1815094:A:G	7.02135e-09	-2.07115e-10	-1.33874	7.57562e-05	-2.07115e-10	-1.32367
1815113	chr1:1815113:A:T	8.31303e-09	-2.07115e-10	-1.16987	9.04498e-05	-2.07115e-10	-1.14639
1815169	chr1:1815169:T:C	1.85506e-08	-2.07115e-10	-0.367192	0.000286806	-2.07115e-10	0.00761979
1815937	chr1:1815937:G:A	6.84132e-09	-2.07115e-10	-1.36471	7.37122e-05	-2.07115e-10	-1.35102
1815938	chr1:1815938:C:G	6.84132e-09	-2.07115e-10	-1.36471	7.37122e-05	-2.07115e-10	-1.35102
1815985	chr1:1815985:T:C	8.27002e-09	-2.07115e-10	-1.17506	8.99601e-05	-2.07115e-10	-1.15182
1816242	chr1:1816242:C:G	8.28287e-09	-2.07115e-10	-1.1735	9.01074e-05	-2.07115e-10	-1.15018
1816760	chr1:1816760:T:C	1.15321e-08	-2.07115e-10	-0.842563	0.000166491	-2.07115e-10	-0.536246
1816922	chr1:1816922:G:A	1.0442e-08	-0.941858	-3.77007e-10	0.000110612	-0.945159	-3.77007e-10
1817169	chr1:1817169:G:C	5.4935e-09	-1.58413	-3.77007e-10	5.21831e-05	-1.69643	-3.77007e-10
1817295	chr1:1817295:T:C	1.32212e-09	-1.86121	-1.14725	1.63411e-05	-1.75304	-1.10446
1817763	chr1:1817763:C:T	8.30184e-09	-2.07115e-10	-1.17122	9.03248e-05	-2.07115e-10	-1.14777
1817973	chr1:1817973:T:G	6.92704e-09	-1.35226	-3.77007e-10	9.45568e-05	-1.10199	-3.77007e-10
1818197	chr1:1818197:C:A	7.81836e-09	-2.07115e-10	-1.23122	8.46141e-05	-2.07115e-10	-1.21309
1818620	chr1:1818620:T:C	9.16582e-09	-2.07115e-10	-1.07221	9.98969e-05	-2.07115e-10	-1.04705
1818632	chr1:1818632:G:A	4.83754e-09	-1.71129	-3.77007e-10	5.07077e-05	-1.72511	-3.77007e-10
1818661	chr1:1818661:A:G	8.04026e-09	-2.07115e-10	-1.20323	8.7263e-05	-2.07115e-10	-1.18226
1818663	chr1:1818663:G:C	8.21372e-09	-2.07115e-10	-1.18189	8.93152e-05	-2.07115e-10	-1.15902
1819254	chr1:1819254:C:T	4.2749e-09	-1.83493	-3.77007e-10	4.43964e-05	-1.85803	-3.77007e-10
1819298	chr1:1819298:C:T	7.08803e-09	-2.07115e-10	-1.32929	7.60363e-05	-2.07115e-10	-1.31998
1819357	chr1:1819357:A:G	7.71239e-09	-2.07115e-10	-1.24487	8.35399e-05	-2.07115e-10	-1.22586
1819729	chr1:1819729:T:C	8.42183e-09	-2.07115e-10	-1.15687	9.19132e-05	-2.07115e-10	-1.13034
1819828	chr1:1819828:T:C	7.99415e-09	-2.07115e-10	-1.20898	8.67806e-05	-2.07115e-10	-1.1878
1820114	chr1:1820114:C:T	7.77438e-09	-2.07115e-10	-1.23686	8.40574e-05	-2.07115e-10	-1.21969
1820247	chr1:1820247:T:C	1.36053e-08	-0.677234	-3.77007e-10	0.000180586	-0.454978	-3.77007e-10
1820249	chr1:1820249:T:C	7.78207e-09	-2.07115e-10	-1.23587	8.41258e-05	-2.07115e-10	-1.21887
1821516	chr1:1821516:C:T	4.53491e-09	-0.652894	-1.12299	6.37494e-05	-0.337299	-1.15893
1821518	chr1:1821518:T:C	8.23918e-09	-2.07115e-10	-1.17879	8.96068e-05	-2.07115e-10	-1.15576
1821700	chr1:1821700:C:T	8.28729e-09	-2.07115e-10	-1.17297	9.01579e-05	-2.07115e-10	-1.14962
1822240	chr1:1822240:G:A	4.34289e-09	-1.81915	-3.77007e-10	4.67432e-05	-1.80652	-3.77007e-10
1822242	chr1:1822242:A:G	8.13518e-09	-2.07115e-10	-1.1915	8.83478e-05	-2.07115e-10	-1.16991
1822606	chr1:1822606:C:T	8.44746e-09	-2.07115e-10	-1.15383	9.19742e-05	-2.07115e-10	-1.12968
1822959	chr1:1822959:T:C	7.79124e-09	-2.07115e-10	-1.23469	8.4571e-05	-2.07115e-10	-1.2136
1823018	chr1:1823018:G:A	9.24061e-09	-2.07115e-10	-1.06409	0.000100319	-2.07115e-10	-1.04283
1823820	chr1:1823820:A:G	8.10254e-09	-2.07115e-10	-1.19552	8.79775e-05	-2.07115e-10	-1.17411
1823938	chr1:1823938:T:C	8.10499e-09	-2.07115e-10	-1.19521	8.80057e-05	-2.07115e-10	-1.17379
1825020	chr1:1825020:C:T	8.5137e-09	-2.07115e-10	-1.14602	9.27213e-05	-2.07115e-10	-1.12159
1825859	chr1:1825859:C:T	7.55765e-09	-2.07115e-10	-1.26513	7.85458e-05	-2.07115e-10	-1.2875
1825898	chr1:1825898:G:A	7.14239e-09	-2.07115e-10	-1.32165	7.40497e-05	-2.07115e-10	-1.34645
1826211	chr1:1826211:G:C	7.48762e-09	-2.07115e-10	-1.27444	7.79707e-05	-2.07115e-10	-1.29485
1827114	chr1:1827114:T:A	2.04581e-08	-2.07115e-10	-0.269314	0.000218468	-2.07115e-10	-0.264546
1827127	chr1:1827127:A:C	1.30483e-08	-2.07115e-10	-0.71904	0.000193153	-2.07115e-10	-0.387704
1827245	chr1:1827245:C:G	8.16727e-09	-2.07115e-10	-1.18756	8.88296e-05	-2.07115e-10	-1.16447
1827381	chr1:1827381:T:C	1.5495e-08	-2.07115e-10	-0.547173	0.000165473	-2.07115e-10	-0.542377
1827543	chr1:1827543:G:A	7.06849e-09	-2.07115e-10	-1.33205	7.40502e-05	-2.07115e-10	-1.34644
1827615	chr1:1827615:G:A	9.05693e-09	0.246112	-1.33028	0.000162402	0.767328	-1.32844
1827703	chr1:1827703:C:A	8.5137e-09	-2.07115e-10	-1.14602	9.27213e-05	-2.07115e-10	-1.12159
1827774	chr1:1827774:A:G	1.41675e-09	-1.8552	-1.08412	1.78989e-05	-1.73138	-1.03507
1828833	chr1:1828833:G:A	8.20784e-09	-2.07115e-10	-1.1826	9.11295e-05	-2.07115e-10	-1.13891
1828979	chr1:1828979:A:T	7.06951e-09	-2.07115e-10	-1.3319	7.40588e-05	-2.07115e-10	-1.34633
1829550	chr1:1829550:A:C	4.44728e-09	-0.786075	-1.00933	6.03845e-05	-0.498247	-1.05221
1829897	chr1:1829897:A:C	3.0926e-09	-1.14243	-1.01625	4.00729e-05	-0.903222	-1.05726
1830255	chr1:1830255:A:ATAAGT	8.4389e-09	-2.07115e-10	-1.15484	9.18016e-05	-2.07115e-10	-1.13156
1830291	chr1:1830291:T:C	8.30617e-09	-2.07115e-10	-1.1707	9.02834e-05	-2.07115e-10	-1.14823
1830419	chr1:1830419:G:A	9.69185e-09	-2.07115e-10	-1.01641	0.000109759	-2.07115e-10	-0.952901
1830566	chr1:1830566:A:T	1.92612e-08	1.01356	-1.34317	0.000340801	1.55089	-1.37078
1830575	chr1:1830575:T:C	5.86153e-09	-0.957512	-0.561771	7.60005e-05	-0.694328	-0.626119
1830735	chr1:1830735:C:T	9.22462e-09	-2.07115e-10	-1.06582	9.83664e-05	-2.07115e-10	-1.06249
1831000	chr1:1831000:C:T	6.70281e-09	-2.07115e-10	-1.38517	7.11829e-05	-2.07115e-10	-1.38593
1831078	chr1:1831078:C:T	8.62554e-09	-2.07115e-10	-1.13297	9.39964e-05	-2.07115e-10	-1.10793
1831318	chr1:1831318:C:T	1.3182e-09	-1.85429	-1.15714	1.65906e-05	-1.72738	-1.11497
1831337	chr1:1831337:T:C	8.23386e-09	-2.07115e-10	-1.17944	8.95951e-05	-2.07115e-10	-1.15589
1831367	chr1:1831367:T:C	8.59151e-09	-2.07115e-10	-1.13692	9.35364e-05	-2.07115e-10	-1.11284
1832257	chr1:1832257:C:T	7.82338e-09	-2.07115e-10	-1.23058	8.48668e-05	-2.07115e-10	-1.2101
1832335	chr1:1832335:G:A	1.65215e-09	-1.57919	-1.20642	1.6872e-05	-1.62872	-1.19681
1832934	chr1:1832934:AC:A	7.0118e-09	-2.07115e-10	-1.3401	7.52838e-05	-2.07115e-10	-1.32992
1833388	chr1:1833388:GAA:G	8.99641e-09	-2.07115e-10	-1.09087	9.56707e-05	-2.07115e-10	-1.09028
1833630	chr1:1833630:G:A	1.09348e-08	-2.07115e-10	-0.895744	0.000111969	-2.07115e-10	-0.932964
1834453	chr1:1834453:C:A	7.38095e-09	-2.07115e-10	-1.28879	7.82421e-05	-2.07115e-10	-1.29138
1834655	chr1:1834655:A:C	1.37937e-08	0.663581	-1.32706	0.000239025	1.14987	-1.32449
1834814	chr1:1834814:G:A	7.89197e-09	-2.07115e-10	-1.22185	8.72369e-05	-2.07115e-10	-1.18256
1835417	chr1:1835417:A:G	4.89664e-09	-1.69914	-3.77007e-10	4.56551e-05	-1.83007	-3.77007e-10
1835833	chr1:1835833:G:A	7.69908e-09	-2.07115e-10	-1.24659	8.32553e-05	-2.07115e-10	-1.22928
1836016	chr1:1836016:G:C	6.98165e-09	-2.07115e-10	-1.34441	7.40729e-05	-2.07115e-10	-1.34614
1836126	chr1:1836126:C:A	1.1057e-09	-1.86721	-1.32	1.21897e-05	-1.80415	-1.34645
1837434	chr1:1837434:T:C	8.45215e-09	-2.07115e-10	-1.15327	9.24423e-05	-2.07115e-10	-1.1246
1837455	chr1:1837455:C:T	9.75377e-09	0.341723	-1.35176	0.000176775	0.874068	-1.35038
1837733	chr1:1837733:C:T	7.6263e-09	-2.07115e-10	-1.25609	8.25493e-05	-2.07115e-10	-1.23779
1837911	chr1:1837911:C:T	1.25906e-08	-2.07115e-10	-0.754744	0.000184929	-2.07115e-10	-0.431216
1838388	chr1:1838388:A:C	9.37946e-09	-2.07115e-10	-1.04917	9.67741e-05	-2.07115e-10	-1.07881
1838543	chr1:1838543:C:T	1.61323e-08	-2.07115e-10	-0.506868	0.000172249	-2.07115e-10	-0.502248
1839260	chr1:1839260:G:A	8.38483e-09	-2.07115e-10	-1.16127	9.12768e-05	-2.07115e-10	-1.13729
1839298	chr1:1839298:A:G	8.28729e-09	-2.07115e-10	-1.17297	9.01579e-05	-2.07115e-10	-1.14962
1839508	chr1:1839508:C:T	7.9819e-09	-2.07115e-10	-1.21052	8.65983e-05	-2.07115e-10	-1.18991
1839519	chr1:1839519:A:G	8.10089e-09	-2.07115e-10	-1.19572	8.79609e-05	-2.07115e-10	-1.17429
1839663	chr1:1839663:A:G	7.52838e-09	-2.07115e-10	-1.26901	8.20382e-05	-2.07115e-10	-1.244
1839845	chr1:1839845:A:T	8.11225e-09	-2.07115e-10	-1.19432	8.8082e-05	-2.07115e-10	-1.17292
1840287	chr1:1840287:G:T	1.96707e-08	-2.07115e-10	-0.308563	0.000203857	-2.07115e-10	-0.33377
1840459	chr1:1840459:C:T	7.06791e-09	-2.07115e-10	-1.33213	7.56898e-05	-2.07115e-10	-1.32454
1840971	chr1:1840971:A:G	8.29274e-09	-2.07115e-10	-1.17231	9.02191e-05	-2.07115e-10	-1.14895
1841296	chr1:1841296:T:C	2.60137e-09	-1.06801	-1.26364	3.47564e-05	-0.806699	-1.29612
1841995	chr1:1841995:T:C	6.76564e-09	-2.07115e-10	-1.37584	7.23372e-05	-2.07115e-10	-1.36985
1842237	chr1:1842237:T:C	1.52645e-08	0.736724	-1.29888	0.00025869	1.24296	-1.33851
1842333	chr1:1842333:G:A	1.62283e-08	0.865997	-1.36694	0.000285469	1.38678	-1.38383
1842403	chr1:1842403:C:A	1.35389e-09	-1.71143	-1.27329	1.24387e-05	-1.85044	-1.27994
1842553	chr1:1842553:A:G	8.51823e-09	-2.07115e-10	-1.14549	9.28658e-05	-2.07115e-10	-1.12003
1843691	chr1:1843691:C:G	6.95081e-09	-2.07115e-10	-1.34884	7.45849e-05	-2.07115e-10	-1.33925
1843736	chr1:1843736:A:G	1.38604e-08	-1.67906	1.02041	0.000156461	-1.56477	0.966395
1843766	chr1:1843766:A:G	6.80234e-08	-2.07115e-10	0.932158	0.00074499	-2.07115e-10	0.962183
1843986	chr1:1843986:G:C	8.42721e-09	-2.07115e-10	-1.15623	9.17609e-05	-2.07115e-10	-1.132
1844830	chr1:1844830:C:A	1.51567e-09	-1.53969	-1.33215	2.64092e-05	-1.0166	-1.36088
1844881	chr1:1844881:G:A	7.78908e-09	-2.07115e-10	-1.23497	8.03341e-05	-2.07115e-10	-1.26499
1844896	chr1:1844896:C:T	1.24244e-09	-1.79987	-1.27074	1.25368e-05	-1.84923	-1.27329
1845446	chr1:1845446:G:A	8.51998e-09	-2.07115e-10	-1.14528	9.27444e-05	-2.07115e-10	-1.12134
1845638	chr1:1845638:T:C	5.33503e-09	-1.6134	-3.77007e-10	5.1417e-05	-1.71122	-3.77007e-10
1847030	chr1:1847030:A:G	1.1059e-09	-1.83328	-1.35375	1.3914e-05	-1.67339	-1.3449
1847597	chr1:1847597:T:C	2.77928e-09	-1.00299	-1.26251	3.71939e-05	-0.745042	-1.29
1847737	chr1:1847737:G:A	8.65824e-09	-2.07115e-10	-1.12918	9.73073e-05	-2.07115e-10	-1.07331
1847829	chr1:1847829:A:T	7.56259e-09	-2.07115e-10	-1.26448	8.34825e-05	-2.07115e-10	-1.22655
1848388	chr1:1848388:T:G	7.44838e-09	-2.07115e-10	-1.2797	7.76375e-05	-2.07115e-10	-1.29914
1848827	chr1:1848827:T:C	6.91672e-09	-2.07115e-10	-1.35375	7.44677e-05	-2.07115e-10	-1.34082
1849439	chr1:1849439:T:C	3.07987e-09	-1.00021	-1.16259	4.10368e-05	-0.732078	-1.20464
1849555	chr1:1849555:G:A	8.30332e-09	-2.07115e-10	-1.17104	9.03452e-05	-2.07115e-10	-1.14755
1849781	chr1:1849781:T:C	7.55822e-09	-0.339358	-0.9257	5.93772e-05	-0.658689	-0.908588
1850866	chr1:1850866:C:G	8.15877e-09	-2.07115e-10	-1.1886	8.8623e-05	-2.07115e-10	-1.1668
1851762	chr1:1851762:G:A	1.07884e-08	0.414985	-1.32421	0.000195838	0.948027	-1.32193
1851781	chr1:1851781:C:T	8.81236e-09	-2.07115e-10	-1.11154	9.88814e-05	-2.07115e-10	-1.05727
1851793	chr1:1851793:C:T	4.63487e-09	-1.75409	-3.77007e-10	4.67284e-05	-1.80683	-3.77007e-10
1852137	chr1:1852137:A:ATATATAAAAAAACGTTGAATATATAAAAAGAGAT	8.72253e-09	-2.07115e-10	-1.12178	9.50511e-05	-2.07115e-10	-1.09677
1852145	chr1:1852145:G:A	1.28638e-08	0.634264	-1.36754	0.000237657	1.18729	-1.36765
1852156	chr1:1852156:C:T	8.47509e-09	-2.07115e-10	-1.15056	9.21562e-05	-2.07115e-10	-1.1277
1852251	chr1:1852251:C:T	8.90908e-09	-2.07115e-10	-1.10062	9.72208e-05	-2.07115e-10	-1.0742
1852255	chr1:1852255:A:G	8.52701e-09	-2.07115e-10	-1.14446	9.27518e-05	-2.07115e-10	-1.12126
1852289	chr1:1852289:C:T	1.12461e-08	-2.07115e-10	-0.867672	0.00012887	-2.07115e-10	-0.792385
1852427	chr1:1852427:T:C	8.33362e-09	-2.07115e-10	-1.1674	9.06908e-05	-2.07115e-10	-1.14373
1853906	chr1:1853906:T:C	9.42263e-09	-2.07115e-10	-1.04458	9.58055e-05	-2.07115e-10	-1.08887
1854733	chr1:1854733:G:A	6.85932e-09	-2.07115e-10	-1.36209	7.34394e-05	-2.07115e-10	-1.35473
1854876	chr1:1854876:T:C	8.28141e-09	-2.07115e-10	-1.17368	9.009e-05	-2.07115e-10	-1.15038
1854898	chr1:1854898:C:T	4.24609e-09	-1.8417	-3.77007e-10	4.67482e-05	-1.80641	-3.77007e-10
1855138	chr1:1855138:A:G	7.77549e-09	-2.07115e-10	-1.23672	8.41507e-05	-2.07115e-10	-1.21858
1855245	chr1:1855245:G:A	6.35967e-09	-0.653341	-0.784376	4.12215e-05	-1.1691	-0.763126
1856295	chr1:1856295:T:G	6.96914e-09	-2.07115e-10	-1.3462	7.48179e-05	-2.07115e-10	-1.33613
1856365	chr1:1856365:C:G	3.17164e-09	-1.7961	-0.337342	3.97246e-05	-1.64561	-0.323604
1857246	chr1:1857246:T:TAA	5.45295e-09	-0.797055	-0.794482	3.67405e-05	-1.27625	-0.771061
1857250	chr1:1857250:C:G	5.53885e-09	-0.781425	-0.794482	3.71629e-05	-1.26481	-0.771061
1858249	chr1:1858249:A:C	8.34507e-09	-2.07115e-10	-1.16602	9.08206e-05	-2.07115e-10	-1.1423
1859783	chr1:1859783:G:A	8.49286e-09	-2.07115e-10	-1.14847	9.23551e-05	-2.07115e-10	-1.12555
1860776	chr1:1860776:C:T	1.16239e-09	-1.80808	-1.32914	1.17958e-05	-1.85275	-1.33069
1860967	chr1:1860967:G:A	8.12054e-09	-2.07115e-10	-1.1933	8.82543e-05	-2.07115e-10	-1.17096
1861056	chr1:1861056:C:T	8.64795e-09	-2.07115e-10	-1.13037	9.5853e-05	-2.07115e-10	-1.08837
1861632	chr1:1861632:A:G	2.66198e-09	-1.15195	-1.15668	3.45981e-05	-0.911272	-1.19611
1861672	chr1:1861672:A:G	3.01086e-09	-1.03135	-1.15412	4.02807e-05	-0.761172	-1.19414
1862082	chr1:1862082:T:C	8.29429e-09	-2.07115e-10	-1.17213	9.0102e-05	-2.07115e-10	-1.15024
1862093	chr1:1862093:A:C	6.94763e-09	-2.07115e-10	-1.34929	7.29736e-05	-2.07115e-10	-1.36109
1862189	chr1:1862189:T:G	8.82867e-09	-2.07115e-10	-1.10969	9.80025e-05	-2.07115e-10	-1.06619
1862283	chr1:1862283:T:C	1.10128e-08	-2.07115e-10	-0.888636	0.000126131	-2.07115e-10	-0.813864
1862347	chr1:1862347:A:C	3.18001e-09	-1.12451	-1.0063	4.11463e-05	-0.877071	-1.05698
1862405	chr1:1862405:C:T	1.52627e-08	-2.07115e-10	-0.562282	0.00023378	-2.07115e-10	-0.196805
1862457	chr1:1862457:C:T	6.7379e-09	-2.07115e-10	-1.37995	7.14998e-05	-2.07115e-10	-1.38149
1863077	chr1:1863077:G:A	8.55534e-09	-2.07115e-10	-1.14114	9.36618e-05	-2.07115e-10	-1.1115
1863692	chr1:1863692:T:G	8.20272e-09	-2.07115e-10	-1.18323	8.92072e-05	-2.07115e-10	-1.16023
1863878	chr1:1863878:G:A	8.3475e-09	-2.07115e-10	-1.16573	9.0848e-05	-2.07115e-10	-1.142
1863887	chr1:1863887:T:C	2.06013e-08	-2.07115e-10	-0.26234	0.00022052	-2.07115e-10	-0.2552
1864470	chr1:1864470:T:C	8.156e-09	-2.07115e-10	-1.18894	8.85904e-05	-2.07115e-10	-1.16716
1864985	chr1:1864985:A:G	8.37042e-09	-2.07115e-10	-1.16299	9.09805e-05	-2.07115e-10	-1.14054
1865177	chr1:1865177:G:A	8.20907e-09	-0.234841	-0.947613	6.42221e-05	-0.55784	-0.931
1865353	chr1:1865353:G:A	1.26406e-08	-2.07115e-10	-0.750783	0.000185714	-2.07115e-10	-0.426978
1865901	chr1:1865901:T:G	1.65628e-08	-2.07115e-10	-0.480533	0.000177015	-2.07115e-10	-0.474954
1866132	chr1:1866132:G:A	8.19618e-09	-2.07115e-10	-1.18403	8.91347e-05	-2.07115e-10	-1.16104
1866508	chr1:1866508:A:G	1.13861e-09	-1.83219	-1.3257	1.44532e-05	-1.66578	-1.31449
1867128	chr1:1867128:A:G	8.28041e-09	-2.07115e-10	-1.1738	8.9964e-05	-2.07115e-10	-1.15178
1868446	chr1:1868446:A:C	8.18314e-09	-2.07115e-10	-1.18562	8.8981e-05	-2.07115e-10	-1.16276
1868514	chr1:1868514:T:C	8.26908e-09	-1.58427	0.409101	0.000109372	-1.40925	0.452814
1868864	chr1:1868864:T:C	6.8482e-09	-2.07115e-10	-1.36371	7.92021e-05	-2.07115e-10	-1.27918
1869545	chr1:1869545:G:A	1.77898e-08	-2.07115e-10	-0.409069	0.000199202	-2.07115e-10	-0.356865
1869595	chr1:1869595:G:A	1.05579e-08	0.366065	-1.29688	0.000196062	0.920165	-1.29292
1870050	chr1:1870050:G:A	4.3021e-08	-2.07115e-10	0.473994	0.000467058	-2.07115e-10	0.495267
1870606	chr1:1870606:T:A	4.80444e-09	-1.71815	-3.77007e-10	5.58572e-05	-1.62839	-3.77007e-10
1870766	chr1:1870766:C:T	6.39033e-09	-1.43291	-3.77007e-10	6.63235e-05	-1.45664	-3.77007e-10
1871226	chr1:1871226:G:A	7.07081e-09	-2.07115e-10	-1.33172	7.69049e-05	-2.07115e-10	-1.30862
1872863	chr1:1872863:C:T	2.49418e-09	-1.33546	-1.03827	3.2566e-05	-1.07913	-1.08879
1872987	chr1:1872987:C:T	8.18317e-09	-2.07115e-10	-1.18561	8.89503e-05	-2.07115e-10	-1.16311
1873340	chr1:1873340:T:C	8.32037e-09	-2.07115e-10	-1.16899	9.0559e-05	-2.07115e-10	-1.14519
1873952	chr1:1873952:G:A	2.39222e-08	1.18256	-1.29544	0.000433927	1.75794	-1.33625
1874335	chr1:1874335:T:C	6.70753e-09	-2.07115e-10	-1.38446	7.12736e-05	-2.07115e-10	-1.38466
1874856	chr1:1874856:C:T	8.34703e-09	-2.07115e-10	-1.16579	9.0717e-05	-2.07115e-10	-1.14344
1874867	chr1:1874867:A:G	3.15766e-09	-1.13706	-1.0008	4.07491e-05	-0.889668	-1.05409
1875008	chr1:1875008:G:A	5.34887e-09	-1.61081	-3.77007e-10	4.61458e-05	-1.81938	-3.77007e-10
1875038	chr1:1875038:C:T	9.0735e-09	-2.07115e-10	-1.08234	9.36344e-05	-2.07115e-10	-1.11179
1875267	chr1:1875267:C:A	7.09081e-09	-2.07115e-10	-1.32889	7.717e-05	-2.07115e-10	-1.30518
1875883	chr1:1875883:C:T	8.19535e-09	-2.07115e-10	-1.18413	8.912e-05	-2.07115e-10	-1.1612
1875889	chr1:1875889:T:C	7.47966e-09	-2.07115e-10	-1.27551	8.09598e-05	-2.07115e-10	-1.25723
1876539	chr1:1876539:G:A	9.1093e-09	-2.07115e-10	-1.0784	9.39916e-05	-2.07115e-10	-1.10798
1877315	chr1:1877315:A:AT	6.81392e-09	-2.07115e-10	-1.36873	7.24236e-05	-2.07115e-10	-1.36866
1877465	chr1:1877465:T:A	1.42657e-08	-2.07115e-10	-0.629835	0.000215667	-2.07115e-10	-0.277452
1877684	chr1:1877684:G:T	8.53569e-09	-2.07115e-10	-1.14344	9.30037e-05	-2.07115e-10	-1.11855
1878070	chr1:1878070:C:T	1.45196e-08	0.683052	-1.29525	0.000263924	1.21631	-1.29184
1878651	chr1:1878651:C:T	2.41146e-08	1.19386	-1.29874	0.000439891	1.77537	-1.34003
1879344	chr1:1879344:C:A	7.5709e-09	-2.07115e-10	-1.26338	8.15898e-05	-2.07115e-10	-1.24948
1879567	chr1:1879567:T:C	1.11999e-09	-1.84935	-1.32502	1.38231e-05	-1.71112	-1.31373
1879682	chr1:1879682:G:A	2.74397e-08	1.3704	-1.3461	0.000514047	1.96355	-1.37242
1880191	chr1:1880191:C:A	7.00692e-09	-2.07115e-10	-1.3408	7.60853e-05	-2.07115e-10	-1.31933
1880503	chr1:1880503:G:A	7.05122e-09	-2.07115e-10	-1.33449	7.47217e-05	-2.07115e-10	-1.33742
1880926	chr1:1880926:CA:C	3.60481e-09	-0.948365	-1.05706	4.80688e-05	-0.670956	-1.1076
1881249	chr1:1881249:A:G	1.14696e-09	-1.84917	-1.30141	1.41995e-05	-1.70965	-1.28833
1881389	chr1:1881389:G:A	3.62142e-09	-0.905895	-1.09493	4.87728e-05	-0.621934	-1.14208
1881657	chr1:1881657:C:T	4.72723e-09	-1.73435	-3.77007e-10	4.87611e-05	-1.76425	-3.77007e-10
1881798	chr1:1881798:C:T	1.35039e-08	-0.425943	-0.258772	8.75784e-05	-0.997941	-0.180712
1881984	chr1:1881984:T:C	1.08747e-08	-2.07115e-10	-0.901253	0.000124961	-2.07115e-10	-0.823184
1882554	chr1:1882554:G:A	7.19619e-09	-1.31414	-3.77007e-10	5.39152e-05	-1.66377	-3.77007e-10
1882556	chr1:1882556:C:T	9.45309e-09	-2.07115e-10	-1.04135	0.000102363	-2.07115e-10	-1.02266
1882689	chr1:1882689:G:A	9.34521e-09	-2.07115e-10	-1.05283	0.000101407	-2.07115e-10	-1.03204
1882915	chr1:1882915:C:T	1.48613e-08	-0.409922	-0.179013	9.65831e-05	-0.982821	-0.0979623
1883911	chr1:1883911:T:A	8.49809e-09	-2.07115e-10	-1.14785	9.25717e-05	-2.07115e-10	-1.1232
1884183	chr1:1884183:G:A	1.19168e-08	0.502195	-1.31194	0.000210279	1.00613	-1.30888
1884306	chr1:1884306:G:A	7.05663e-09	-2.07115e-10	-1.33373	7.55611e-05	-2.07115e-10	-1.32624
1884611	chr1:1884611:C:G	8.1913e-09	-2.07115e-10	-1.18462	8.90763e-05	-2.07115e-10	-1.16169
1885174	chr1:1885174:A:T	7.31992e-09	-2.07115e-10	-1.29709	7.76137e-05	-2.07115e-10	-1.29944
1885296	chr1:1885296:T:C	7.78785e-09	-2.07115e-10	-1.23513	8.43797e-05	-2.07115e-10	-1.21586
1885339	chr1:1885339:G:A	8.88666e-09	-2.07115e-10	-1.10314	9.70465e-05	-2.07115e-10	-1.076
1885588	chr1:1885588:G:A	1.14332e-08	-2.07115e-10	-0.85117	0.000126344	-2.07115e-10	-0.812175
1885731	chr1:1885731:G:A	2.93654e-09	-1.04258	-1.16788	3.88739e-05	-0.782689	-1.20817
1886690	chr1:1886690:A:C	1.31129e-08	-0.482064	-0.232034	8.65086e-05	-1.03773	-0.153208
1886764	chr1:1886764:T:C	9.29717e-09	-2.07115e-10	-1.05798	0.000100871	-2.07115e-10	-1.03735
1886800	chr1:1886800:G:A	1.15638e-09	-1.83598	-1.30642	1.4617e-05	-1.67529	-1.29372
1886807	chr1:1886807:G:A	6.75964e-09	-2.07115e-10	-1.37672	7.25641e-05	-2.07115e-10	-1.36672
1886830	chr1:1886830:T:A	8.22123e-09	-2.07115e-10	-1.18097	8.9425e-05	-2.07115e-10	-1.15779
1886852	chr1:1886852:C:T	1.01634e-08	-2.07115e-10	-0.968902	0.000116116	-2.07115e-10	-0.896598
1887059	chr1:1887059:G:A	5.45513e-09	-1.59114	-3.77007e-10	7.32578e-05	-1.3572	-3.77007e-10
1887257	chr1:1887257:C:T	4.15524e-09	-1.86332	-3.77007e-10	4.39957e-05	-1.8671	-3.77007e-10
1887361	chr1:1887361:T:C	1.10695e-08	-2.07115e-10	-0.883501	0.000117826	-2.07115e-10	-0.881977
1888656	chr1:1888656:G:A	6.75996e-09	-2.07115e-10	-1.37668	7.25689e-05	-2.07115e-10	-1.36665
1888667	chr1:1888667:A:C	1.53413e-08	0.661449	-1.21859	0.000278135	1.18676	-1.20984
1889227	chr1:1889227:C:A	2.09811e-08	-0.24407	-3.77007e-10	0.00017207	-0.503283	-3.77007e-10
1889256	chr1:1889256:CTTAA:C	1.12755e-09	-1.81173	-1.35592	1.14658e-05	-1.85499	-1.35682
1890472	chr1:1890472:C:G	2.06925e-09	-1.75313	-0.807378	1.98291e-05	-1.85709	-0.806946
1890770	chr1:1890770:C:T	1.19048e-08	0.490352	-1.30111	0.000209667	0.991536	-1.2972
1892032	chr1:1892032:C:A	9.12814e-09	-2.07115e-10	-1.07633	0.000100572	-2.07115e-10	-1.04032
1892370	chr1:1892370:G:A	1.01996e-08	-2.07115e-10	-0.965341	0.000111592	-2.07115e-10	-0.93634
1892887	chr1:1892887:C:A	1.31142e-07	-2.07115e-10	1.58859	0.00144018	-2.07115e-10	1.62134
1893169	chr1:1893169:G:A	4.25824e-09	-1.83884	-3.77007e-10	4.42041e-05	-1.86237	-3.77007e-10
1893259	chr1:1893259:C:T	8.45556e-09	-2.07115e-10	-1.15287	9.36856e-05	-2.07115e-10	-1.11124
1895773	chr1:1895773:C:T	6.82805e-09	-2.07115e-10	-1.36665	7.37033e-05	-2.07115e-10	-1.35114
1895817	chr1:1895817:T:C	7.90991e-09	-2.07115e-10	-1.21958	8.58281e-05	-2.07115e-10	-1.19884
1895880	chr1:1895880:G:A	3.76387e-08	-2.07115e-10	0.340339	0.000856138	-2.07115e-10	1.10124
1896024	chr1:1896024:G:A	6.98353e-09	-2.07115e-10	-1.34414	7.43098e-05	-2.07115e-10	-1.34294
1897049	chr1:1897049:T:C	7.08524e-09	-2.07115e-10	-1.32968	7.26844e-05	-2.07115e-10	-1.36506
1897304	chr1:1897304:A:T	1.1252e-08	-2.07115e-10	-0.867149	0.000117355	-2.07115e-10	-0.885982
1897325	chr1:1897325:G:A	1.20321e-08	0.23975	-1.03987	0.000209334	0.722691	-1.02995
1897410	chr1:1897410:C:T	6.794e-09	-2.07115e-10	-1.37165	7.27405e-05	-2.07115e-10	-1.36429
1897537	chr1:1897537:C:T	1.46302e-08	-2.07115e-10	-0.604606	0.000156616	-2.07115e-10	-0.597389
1897695	chr1:1897695:C:A	5.38935e-08	-2.07115e-10	0.699317	0.00118553	-2.07115e-10	1.42676
1897946	chr1:1897946:C:T	6.82737e-09	-2.07115e-10	-1.36675	7.20162e-05	-2.07115e-10	-1.3743
1897985	chr1:1897985:C:G	2.74298e-09	-1.53741	-0.741237	3.05576e-05	-1.78321	-0.448363
1898043	chr1:1898043:T:C	3.58375e-09	-1.10944	-0.901846	2.67318e-05	-1.53259	-0.832743
1898612	chr1:1898612:CAT:C	4.91865e-09	-1.69466	-3.77007e-10	5.35528e-05	-1.67052	-3.77007e-10
1898648	chr1:1898648:CACACACATAAGTTGGATAT:C	4.62206e-09	-1.75819	0.00133538	6.63984e-05	-1.86591	0.410399
1898894	chr1:1898894:G:C	8.12139e-08	-2.07115e-10	1.10939	0.00193496	-2.07115e-10	1.91665
1899360	chr1:1899360:C:T	1.01978e-08	-2.07115e-10	-0.965526	0.000106574	-2.07115e-10	-0.982348
1899518	chr1:1899518:G:A	7.69681e-09	-2.07115e-10	-1.24689	8.4933e-05	-2.07115e-10	-1.20932
1899573	chr1:1899573:C:T	1.17517e-09	-1.79029	-1.336	1.53449e-05	-1.59413	-1.32628
1899739	chr1:1899739:AG:A	6.68528e-09	-2.07115e-10	-1.38779	7.12438e-05	-2.07115e-10	-1.38508
1900161	chr1:1900161:G:A	1.03029e-08	-2.07115e-10	-0.955266	0.000113353	-2.07115e-10	-0.920682
1900530	chr1:1900530:G:A	1.49569e-08	-2.07115e-10	-0.582521	0.000156162	-2.07115e-10	-0.600291
1900629	chr1:1900629:T:C	8.21053e-09	-2.07115e-10	-1.18228	8.94804e-05	-2.07115e-10	-1.15717
1900652	chr1:1900652:G:A	7.71895e-09	-2.07115e-10	-1.24402	8.51583e-05	-2.07115e-10	-1.20668
1900918	chr1:1900918:G:A	1.16949e-08	0.21342	-1.04196	0.000190638	0.615381	-1.01619
1901262	chr1:1901262:C:T	4.13885e-09	-1.86728	-3.77007e-10	4.68485e-05	-1.80427	-3.77007e-10
1901386	chr1:1901386:C:A	1.16984e-09	-1.84603	-1.2848	1.43484e-05	-1.7159	-1.27165
1901774	chr1:1901774:G:A	4.19598e-09	-1.85357	-3.77007e-10	4.90437e-05	-1.75848	-3.77007e-10
1901995	chr1:1901995:G:T	9.9235e-09	-2.07115e-10	-0.992788	0.00010369	-2.07115e-10	-1.00978
1902043	chr1:1902043:G:A	6.84802e-09	-2.07115e-10	-1.36373	7.363e-05	-2.07115e-10	-1.35213
1902056	chr1:1902056:G:A	8.57233e-09	0.157265	-1.29642	0.000137258	0.546279	-1.27561
1902292	chr1:1902292:G:T	7.77049e-09	-2.07115e-10	-1.23736	8.50284e-05	-2.07115e-10	-1.2082
1902679	chr1:1902679:T:A	4.15544e-09	-1.86328	-3.77007e-10	4.39866e-05	-1.8673	-3.77007e-10
1902919	chr1:1902919:A:G	9.30088e-09	-2.07115e-10	-1.05759	0.000104048	-2.07115e-10	-1.00634
1903242	chr1:1903242:C:T	2.54625e-09	-1.1062	-1.24687	1.80606e-05	-1.51858	-1.23887
1903309	chr1:1903309:A:G	2.75323e-08	0.677127	-0.64946	0.00048718	1.04759	-0.510145
1903577	chr1:1903577:C:T	8.57468e-09	-1.13888	-3.77007e-10	6.1385e-05	-1.53402	-3.77007e-10
1903635	chr1:1903635:GC:G	6.68431e-09	-2.07115e-10	-1.38793	7.10909e-05	-2.07115e-10	-1.38723
1905247	chr1:1905247:C:G	3.94877e-09	-0.685995	-1.2283	6.12375e-05	-0.389811	-1.14662
1905586	chr1:1905586:C:T	1.17769e-09	-1.83335	-1.29079	1.46799e-05	-1.68652	-1.27819
1905782	chr1:1905782:C:T	6.73846e-09	-2.07115e-10	-1.37986	7.13078e-05	-2.07115e-10	-1.38418
1905935	chr1:1905935:G:A	8.0607e-09	-2.07115e-10	-1.20069	8.55993e-05	-2.07115e-10	-1.20151
1906095	chr1:1906095:C:T	9.30736e-09	-2.07115e-10	-1.05689	9.60699e-05	-2.07115e-10	-1.08611
1906537	chr1:1906537:G:A	7.77282e-09	-2.07115e-10	-1.23706	8.58457e-05	-2.07115e-10	-1.19864
1906734	chr1:1906734:T:C	3.16379e-08	-2.07115e-10	0.166662	0.000598655	-2.07115e-10	0.743498
1906871	chr1:1906871:G:A	6.74087e-09	-2.07115e-10	-1.37951	7.13821e-05	-2.07115e-10	-1.38314
1906935	chr1:1906935:C:T	2.69149e-09	-1.06245	-1.23515	1.87792e-05	-1.4913	-1.22714
1907620	chr1:1907620:A:G	2.58971e-08	-2.07115e-10	-0.0335646	0.000540688	-2.07115e-10	0.641656
1908063	chr1:1908063:G:A	8.22333e-09	-2.07115e-10	-1.18072	8.82076e-05	-2.07115e-10	-1.17149
1908446	chr1:1908446:A:C	2.79279e-08	-2.07115e-10	0.0419335	0.000516682	-2.07115e-10	0.59624
1908599	chr1:1908599:T:C	3.44966e-09	-0.707043	-1.34238	5.25076e-05	-0.373685	-1.31654
1908966	chr1:1908966:T:C	4.15182e-09	-1.86415	-3.77007e-10	5.13259e-05	-1.71299	-3.77007e-10
1909167	chr1:1909167:G:A	1.98741e-09	-1.32409	-1.27677	1.51239e-05	-1.66381	-1.2711
1909630	chr1:1909630:GC:G	6.7344e-09	-2.07115e-10	-1.38046	7.13341e-05	-2.07115e-10	-1.38381
1910289	chr1:1910289:C:T	2.68426e-09	-1.71956	-0.580727	3.69404e-05	-1.85364	-0.188239
1910364	chr1:1910364:T:G	7.14995e-09	-2.07115e-10	-1.32059	7.61222e-05	-2.07115e-10	-1.31885
1910369	chr1:1910369:G:A	2.73391e-09	-1.70707	-0.574893	3.73444e-05	-1.84986	-0.181147
1910376	chr1:1910376:T:G	6.6996e-09	-2.07115e-10	-1.38565	7.10849e-05	-2.07115e-10	-1.38731
1910480	chr1:1910480:G:A	2.68375e-09	-1.71728	-0.583204	3.68577e-05	-1.85311	-0.191014
1910543	chr1:1910543:C:T	2.25138e-08	-2.07115e-10	-0.173564	0.000233766	-2.07115e-10	-0.196868
1910912	chr1:1910912:C:T	6.76145e-09	-2.07115e-10	-1.37646	7.15505e-05	-2.07115e-10	-1.38078
1911192	chr1:1911192:C:T	6.77327e-09	-2.07115e-10	-1.37471	7.21358e-05	-2.07115e-10	-1.37264
1911800	chr1:1911800:T:C	6.68422e-09	-2.07115e-10	-1.38794	7.12962e-05	-2.07115e-10	-1.38434
1912607	chr1:1912607:C:T	1.96413e-09	-1.39776	-1.21489	1.87293e-05	-1.5173	-1.2038
1912908	chr1:1912908:G:A	4.74455e-09	-1.7307	-3.77007e-10	5.6577e-05	-1.61558	-3.77007e-10
1913643	chr1:1913643:T:C	1.07708e-09	-1.86643	-1.34701	1.21379e-05	-1.81867	-1.33618
1913919	chr1:1913919:A:G	8.48475e-09	-2.07115e-10	-1.14942	0.000155969	-2.07115e-10	-0.601527
1914345	chr1:1914345:C:T	1.13055e-09	-1.80946	-1.35554	1.43919e-05	-1.64677	-1.33775
1914404	chr1:1914404:C:T	8.38158e-09	-2.07115e-10	-1.16166	9.02669e-05	-2.07115e-10	-1.14842
1914421	chr1:1914421:C:T	6.70604e-09	-2.07115e-10	-1.38469	7.113e-05	-2.07115e-10	-1.38668
1914634	chr1:1914634:G:T	1.58584e-09	-1.46692	-1.35966	2.90075e-05	-0.944083	-1.33955
1914918	chr1:1914918:G:A	1.12591e-09	-1.81947	-1.34963	1.42084e-05	-1.66692	-1.33043
1915022	chr1:1915022:C:T	4.49537e-09	-0.463271	-1.32137	6.8226e-05	-0.0866526	-1.34171
1915063	chr1:1915063:C:T	6.82686e-09	-2.07115e-10	-1.36683	7.26203e-05	-2.07115e-10	-1.36594
1915143	chr1:1915143:A:G	1.20879e-09	-1.79686	-1.30121	1.18029e-05	-1.8672	-1.31565
1915271	chr1:1915271:G:C	8.63353e-09	-2.07115e-10	-1.13204	9.29393e-05	-2.07115e-10	-1.11924
1915326	chr1:1915326:G:A	1.12904e-09	-1.79707	-1.36926	1.44653e-05	-1.6241	-1.35533
1915742	chr1:1915742:C:T	8.17872e-09	-2.07115e-10	-1.18616	8.77151e-05	-2.07115e-10	-1.17709
1916092	chr1:1916092:C:T	3.75101e-09	-0.586858	-1.37881	6.25707e-05	-0.127082	-1.38781
1916217	chr1:1916217:C:T	1.10744e-09	-1.8252	-1.36044	1.38519e-05	-1.67893	-1.34384
1916421	chr1:1916421:G:A	6.78214e-09	-2.07115e-10	-1.3734	7.17198e-05	-2.07115e-10	-1.37842
1916540	chr1:1916540:T:C	2.81589e-09	-0.889482	-1.36293	4.41503e-05	-0.482184	-1.3814
1916578	chr1:1916578:T:C	8.98158e-09	-2.07115e-10	-1.09252	9.20638e-05	-2.07115e-10	-1.12871
1916689	chr1:1916689:A:G	1.48285e-08	-2.07115e-10	-0.591145	0.000156938	-2.07115e-10	-0.595339
1916721	chr1:1916721:A:G	3.86783e-09	-0.562414	-1.37259	6.46526e-05	-0.0965803	-1.38558
1916786	chr1:1916786:A:G	7.09645e-09	-2.07115e-10	-1.3281	7.65137e-05	-2.07115e-10	-1.31372
1916804	chr1:1916804:T:C	7.24327e-09	-2.07115e-10	-1.30762	7.67722e-05	-2.07115e-10	-1.31034
1916970	chr1:1916970:G:A	5.81255e-08	-2.07115e-10	0.774911	0.000551273	-2.07115e-10	0.661043
1917162	chr1:1917162:T:C	8.22238e-09	-2.07115e-10	-1.18083	8.82211e-05	-2.07115e-10	-1.17134
1917295	chr1:1917295:A:G	6.16406e-09	-1.46896	-3.77007e-10	5.28097e-05	-1.68449	-3.77007e-10
1917393	chr1:1917393:A:AAC	3.76986e-09	-0.578106	-1.38255	6.31973e-05	-0.116995	-1.38793
1918090	chr1:1918090:A:G	1.1589e-09	-1.76716	-1.37307	1.51437e-05	-1.57255	-1.36105
1918091	chr1:1918091:T:C	3.57901e-09	-0.630072	-1.38254	6.07025e-05	-0.179011	-1.36619
1918305	chr1:1918305:G:A	4.15116e-09	-0.477019	-1.38729	7.11925e-05	-0.000180148	-1.38562
1918311	chr1:1918311:G:A	9.66129e-09	-2.07115e-10	-1.01957	0.000105693	-2.07115e-10	-0.990649
1918484	chr1:1918484:C:A	1.05684e-09	-1.84864	-1.38377	1.10256e-05	-1.8666	-1.38437
1918697	chr1:1918697:C:T	4.70001e-09	-0.503481	-1.23665	7.50751e-05	-0.130159	-1.20254
1918755	chr1:1918755:C:G	8.30799e-09	-2.07115e-10	-1.17048	8.51651e-05	-2.07115e-10	-1.2066
1918989	chr1:1918989:A:G	1.96311e-09	-1.30019	-1.31298	3.77176e-05	-0.733378	-1.28768
1919475	chr1:1919475:A:G	3.94641e-09	-0.54365	-1.37124	6.55704e-05	-0.0828073	-1.38525
1919535	chr1:1919535:G:T	6.68631e-09	-2.07115e-10	-1.38763	7.11494e-05	-2.07115e-10	-1.3864
1919746	chr1:1919746:G:T	4.33645e-09	-0.47831	-1.34233	8.16239e-05	0.0432326	-1.2923
1919749	chr1:1919749:A:G	4.26419e-09	-0.487744	-1.3497	7.98422e-05	0.0319805	-1.30312
1920497	chr1:1920497:C:A	1.23919e-09	-1.75434	-1.31889	1.16578e-05	-1.85981	-1.3354
1920695	chr1:1920695:A:G	1.22882e-09	-1.7723	-1.30934	1.63301e-05	-1.57458	-1.2836
1920784	chr1:1920784:C:T	6.15719e-08	-2.07115e-10	0.832511	0.000602079	-2.07115e-10	0.749201
1921333	chr1:1921333:C:T	1.17724e-09	-1.73658	-1.38794	1.54894e-05	-1.52448	-1.38655
1921745	chr1:1921745:T:C	1.66224e-09	-1.41691	-1.36262	3.03583e-05	-0.863513	-1.3746
1921849	chr1:1921849:G:T	3.28893e-09	-0.737453	-1.35968	4.99727e-05	-0.438367	-1.30134
1921945	chr1:1921945:G:A	2.87638e-09	-0.851268	-1.37989	3.53596e-05	-0.723584	-1.36203
1921955	chr1:1921955:T:C	4.60841e-09	-0.372026	-1.38778	8.04284e-05	0.120158	-1.38398
1922424	chr1:1922424:T:C	6.24492e-09	-0.0824505	-1.37347	0.000121905	0.495299	-1.34324
1922482	chr1:1922482:T:C	4.32089e-09	-0.47613	-1.3481	8.03311e-05	0.0377392	-1.30277
1922517	chr1:1922517:G:A	1.43369e-07	-2.07115e-10	1.67773	0.00133287	-2.07115e-10	1.5439
1922670	chr1:1922670:A:G	2.37347e-09	-1.15456	-1.26878	5.40518e-05	-0.487991	-1.17325
1922882	chr1:1922882:A:G	1.15086e-09	-1.78611	-1.36107	1.11915e-05	-1.86705	-1.36899
1923107	chr1:1923107:C:T	4.50449e-09	-0.491425	-1.2912	8.47743e-05	0.0159605	-1.22716
1923140	chr1:1923140:A:G	8.98713e-09	-2.07115e-10	-1.0919	9.74923e-05	-2.07115e-10	-1.07141
1923278	chr1:1923278:C:T	4.90818e-09	-0.500859	-1.19593	9.3043e-05	-0.00274115	-1.11538
1923880	chr1:1923880:C:T	3.37975e-09	-0.908819	-1.16107	4.68064e-05	-0.736319	-1.06885
1923904	chr1:1923904:G:A	1.38511e-08	-2.07115e-10	-0.659331	0.000147656	-2.07115e-10	-0.656304
1924011	chr1:1924011:A:G	1.23622e-09	-1.845	-1.23063	1.29487e-05	-1.86599	-1.2242
1924650	chr1:1924650:G:A	1.94685e-07	-2.07115e-10	1.98369	0.00179632	-2.07115e-10	1.84231
1924659	chr1:1924659:C:T	4.96139e-09	-0.351849	-1.33416	8.12707e-05	0.00284971	-1.25625
1924788	chr1:1924788:C:T	1.13754e-09	-1.82106	-1.33776	1.43079e-05	-1.67312	-1.31725
1924931	chr1:1924931:G:A	4.41428e-09	-0.41683	-1.38602	7.70964e-05	0.0682184	-1.37435
1925112	chr1:1925112:G:A	9.76069e-09	-2.07115e-10	-1.00933	0.000108274	-2.07115e-10	-0.96652
1925261	chr1:1925261:C:T	6.68423e-09	-2.07115e-10	-1.38794	7.10913e-05	-2.07115e-10	-1.38722
1925478	chr1:1925478:G:A	1.00925e-08	-2.07115e-10	-0.9759	0.000111953	-2.07115e-10	-0.933111
1925601	chr1:1925601:G:A	1.53677e-07	-2.07115e-10	1.74716	0.0014451	-2.07115e-10	1.62475
1925663	chr1:1925663:A:G	4.37002e-09	-0.471335	-1.34159	8.12984e-05	0.0400464	-1.29311
1926326	chr1:1926326:G:A	8.66562e-09	-2.07115e-10	-1.12833	9.07285e-05	-2.07115e-10	-1.14332
1926457	chr1:1926457:G:A	6.71445e-09	-2.07115e-10	-1.38343	7.15778e-05	-2.07115e-10	-1.3804
1926632	chr1:1926632:G:T	4.58797e-09	-0.442985	-1.32127	8.66363e-05	0.0757374	-1.26521
1926661	chr1:1926661:C:T	8.88142e-09	-2.07115e-10	-1.10373	9.18327e-05	-2.07115e-10	-1.13122
1926722	chr1:1926722:C:T	5.15296e-09	-0.380791	-1.26733	9.95321e-05	0.146139	-1.19685
1926870	chr1:1926870:T:C	1.39175e-09	-1.60895	-1.34818	2.34465e-05	-1.136	-1.36047
1927379	chr1:1927379:C:T	9.7362e-09	-2.07115e-10	-1.01184	0.000108629	-2.07115e-10	-0.963245
1927568	chr1:1927568:C:G	7.72854e-09	-2.07115e-10	-1.24277	8.12125e-05	-2.07115e-10	-1.25412
1927692	chr1:1927692:C:T	3.8188e-09	-0.599762	-1.348	5.6884e-05	-0.253162	-1.35701
1927737	chr1:1927737:T:C	4.39666e-09	-0.466997	-1.33985	8.20918e-05	0.0477894	-1.29114
1927840	chr1:1927840:G:A	1.02718e-08	-2.07115e-10	-0.958293	0.00011724	-2.07115e-10	-0.88696
1927857	chr1:1927857:T:C	1.12799e-09	-1.7972	-1.37005	1.44069e-05	-1.62538	-1.3581
1928017	chr1:1928017:C:G	6.74735e-09	-2.07115e-10	-1.37854	7.20245e-05	-2.07115e-10	-1.37418
1928574	chr1:1928574:C:T	6.87853e-09	-2.07115e-10	-1.35929	7.2227e-05	-2.07115e-10	-1.37137
1928648	chr1:1928648:C:T	2.28074e-09	-1.19096	-1.27223	5.11009e-05	-0.539702	-1.17768
1928702	chr1:1928702:C:T	5.84017e-09	-0.332605	-1.19033	0.000116023	0.204366	-1.10177
1929227	chr1:1929227:C:T	6.96869e-09	-2.07115e-10	-1.34627	7.41971e-05	-2.07115e-10	-1.34446
1929558	chr1:1929558:G:A	4.45888e-09	-0.41004	-1.38276	7.81613e-05	0.0745204	-1.36693
1929713	chr1:1929713:G:A	7.06447e-09	-0.503415	-0.829201	0.00010104	-0.158121	-0.87755
1929765	chr1:1929765:G:A	1.43234e-08	-2.07115e-10	-0.625801	0.000156559	-2.07115e-10	-0.597756
1929783	chr1:1929783:G:A	8.55642e-09	-2.07115e-10	-1.14101	9.2669e-05	-2.07115e-10	-1.12215
1929904	chr1:1929904:C:T	1.11915e-09	-1.84417	-1.33095	1.37564e-05	-1.72082	-1.30886
1929937	chr1:1929937:C:T	4.43412e-09	-0.458961	-1.3394	8.27282e-05	0.0546372	-1.29026
1929974	chr1:1929974:G:C	7.52668e-09	-2.07115e-10	-1.26924	7.91931e-05	-2.07115e-10	-1.2793
1930002	chr1:1930002:T:C	4.38381e-09	-0.421913	-1.38786	7.56537e-05	0.0562477	-1.38127
1930142	chr1:1930142:C:A	4.14839e-09	-1.86497	-3.77007e-10	4.43182e-05	-1.85979	-3.77007e-10
1930143	chr1:1930143:C:T	1.21248e-09	-1.83528	-1.25975	1.51757e-05	-1.70459	-1.2269
1930377	chr1:1930377:G:A	1.35696e-08	-2.07115e-10	-0.679862	0.000144656	-2.07115e-10	-0.676829
1930890	chr1:1930890:T:A	8.22939e-09	-2.07115e-10	-1.17998	8.89644e-05	-2.07115e-10	-1.16295
1931474	chr1:1931474:C:T	8.91438e-09	-2.07115e-10	-1.10003	9.6481e-05	-2.07115e-10	-1.08184
1931519	chr1:1931519:A:G	1.10956e-09	-1.86432	-1.31942	1.28337e-05	-1.7653	-1.33381
1931618	chr1:1931618:T:TC	9.77508e-09	-2.07115e-10	-1.00786	0.000109017	-2.07115e-10	-0.959682
1932213	chr1:1932213:G:A	6.6969e-09	-2.07115e-10	-1.38605	7.10603e-05	-2.07115e-10	-1.38766
1932224	chr1:1932224:G:A	6.68563e-09	-2.07115e-10	-1.38773	7.10424e-05	-2.07115e-10	-1.38791
1932321	chr1:1932321:C:T	7.38009e-09	-2.07115e-10	-1.28891	7.88258e-05	-2.07115e-10	-1.28395
1932686	chr1:1932686:C:T	8.09988e-09	-2.07115e-10	-1.19584	8.26257e-05	-2.07115e-10	-1.23687
1933034	chr1:1933034:C:T	1.40957e-08	-2.07115e-10	-0.641825	0.000143397	-2.07115e-10	-0.685568
1933087	chr1:1933087:C:T	1.84703e-09	-1.31222	-1.3619	3.83062e-05	-0.695421	-1.31015
1933640	chr1:1933640:C:T	3.16494e-09	-0.774851	-1.36071	5.45998e-05	-0.321956	-1.3292
1933825	chr1:1933825:G:C	7.95168e-09	-2.07115e-10	-1.21431	8.58363e-05	-2.07115e-10	-1.19875
1933859	chr1:1933859:A:G	2.15343e-09	-1.1991	-1.32153	4.83606e-05	-0.524688	-1.24781
1933939	chr1:1933939:G:C	8.60909e-09	-2.07115e-10	-1.13488	9.28653e-05	-2.07115e-10	-1.12004
1935938	chr1:1935938:T:C	1.96782e-09	-1.34601	-1.26475	3.75397e-05	-0.84872	-1.17707
1935987	chr1:1935987:G:A	1.46526e-09	-1.71715	-1.18851	2.30287e-05	-1.38564	-1.12881
1936165	chr1:1936165:C:T	1.0169e-08	-2.07115e-10	-0.968349	0.000110001	-2.07115e-10	-0.950694
1937046	chr1:1937046:G:A	1.61116e-09	-1.6519	-1.15883	2.33653e-05	-1.33647	-1.16347
1937229	chr1:1937229:G:A	7.93127e-09	-2.07115e-10	-1.21688	8.29252e-05	-2.07115e-10	-1.23325
1937273	chr1:1937273:T:C	2.96333e-09	-1.06115	-1.14023	7.39055e-05	-0.327133	-1.02127
1937802	chr1:1937802:G:T	1.23993e-09	-1.7193	-1.35335	1.70204e-05	-1.4717	-1.34508
1938259	chr1:1938259:A:G	7.42786e-09	-2.07115e-10	-1.28246	0.000122105	-2.07115e-10	-0.846302
1938279	chr1:1938279:A:G	7.61244e-09	-2.07115e-10	-1.25791	8.05821e-05	-2.07115e-10	-1.26191
1938467	chr1:1938467:C:T	9.81932e-09	-0.388258	-0.615084	0.000144118	-0.00960694	-0.670948
1938830	chr1:1938830:C:T	4.3177e-09	-1.82497	-3.77007e-10	4.44444e-05	-1.85695	-3.77007e-10
1939096	chr1:1939096:G:A	8.88207e-09	-2.07115e-10	-1.10366	9.41485e-05	-2.07115e-10	-1.10631
1939898	chr1:1939898:G:A	4.40023e-09	-0.429272	-1.37677	7.62905e-05	0.0700801	-1.38672
1939924	chr1:1939924:T:C	6.76122e-09	-2.07115e-10	-1.37649	7.13242e-05	-2.07115e-10	-1.38395
1939978	chr1:1939978:T:C	1.12511e-09	-1.85696	-1.31285	1.20111e-05	-1.83642	-1.32893
1940066	chr1:1940066:CAT:C	4.76134e-08	-2.07115e-10	0.57542	0.000481966	-2.07115e-10	0.526687
1940077	chr1:1940077:ATGCAGG:A	1.73149e-07	-2.07115e-10	1.86646	0.00161315	-2.07115e-10	1.73476
1940540	chr1:1940540:G:A	2.61869e-09	-1.02687	-1.29815	6.46235e-05	-0.264959	-1.21765
1941139	chr1:1941139:T:G	1.76085e-08	-2.07115e-10	-0.419313	0.000185489	-2.07115e-10	-0.42819
1942014	chr1:1942014:G:A	2.20283e-09	-1.2076	-1.29035	5.06698e-05	-0.514129	-1.21173
1942075	chr1:1942075:A:G	2.11013e-09	-1.22391	-1.31703	4.78116e-05	-0.535973	-1.24795
1942086	chr1:1942086:T:C	2.13528e-09	-1.20832	-1.32078	4.85986e-05	-0.514374	-1.25322
1942186	chr1:1942186:G:A	6.87865e-09	-0.269582	-1.08969	0.000105158	0.128049	-1.12377
1942258	chr1:1942258:G:A	2.08682e-09	-1.22935	-1.32271	4.71119e-05	-0.547154	-1.25151
1942404	chr1:1942404:A:G	1.14172e-08	-2.07115e-10	-0.852575	0.000120427	-2.07115e-10	-0.860145
1942422	chr1:1942422:C:T	6.72411e-09	-2.07115e-10	-1.38199	7.11617e-05	-2.07115e-10	-1.38623
1942516	chr1:1942516:G:C	1.11595e-08	-0.875406	-3.77007e-10	0.000151833	-0.628409	-3.77007e-10
1942675	chr1:1942675:C:G	1.18857e-08	-2.07115e-10	-0.812357	0.000132209	-2.07115e-10	-0.766804
1942786	chr1:1942786:G:T	7.46044e-09	-2.07115e-10	-1.27808	7.91748e-05	-2.07115e-10	-1.27953
1942887	chr1:1942887:C:G	1.26553e-09	-1.77755	-1.27465	1.7374e-05	-1.56879	-1.22742
1943014	chr1:1943014:AC:A	6.69632e-09	-2.07115e-10	-1.38614	7.10793e-05	-2.07115e-10	-1.38739
1943076	chr1:1943076:G:A	7.65311e-09	-2.07115e-10	-1.25258	8.10015e-05	-2.07115e-10	-1.25672
1943142	chr1:1943142:A:G	1.05584e-09	-1.86301	-1.37034	1.16441e-05	-1.81969	-1.3767
1943398	chr1:1943398:A:G	2.90841e-09	-1.39285	-0.827238	2.35115e-05	-1.56464	-0.929054
1943520	chr1:1943520:C:T	6.7174e-09	-2.07115e-10	-1.38299	7.15031e-05	-2.07115e-10	-1.38145
1943535	chr1:1943535:G:A	9.61141e-09	-2.07115e-10	-1.02474	0.000104306	-2.07115e-10	-1.00386
1943661	chr1:1943661:C:A	8.83871e-09	-2.07115e-10	-1.10855	0.000174393	-2.07115e-10	-0.489877
1943706	chr1:1943706:C:T	1.05059e-09	-1.85779	-1.38056	1.13816e-05	-1.83427	-1.38492
1943828	chr1:1943828:A:G	1.04969e-09	-1.85697	-1.38223	1.13428e-05	-1.83664	-1.38597
1943966	chr1:1943966:T:C	6.69777e-09	-2.07115e-10	-1.38592	7.10906e-05	-2.07115e-10	-1.38723
1943993	chr1:1943993:C:A	5.62972e-09	-0.192437	-1.3672	0.00010891	0.374947	-1.33561
1944091	chr1:1944091:G:C	1.21657e-09	-1.70376	-1.38789	1.68197e-05	-1.4441	-1.38454
1944200	chr1:1944200:C:T	1.91309e-08	-2.07115e-10	-0.336387	0.000196511	-2.07115e-10	-0.370468
1944419	chr1:1944419:C:G	1.17088e-09	-1.74709	-1.38285	1.59641e-05	-1.51068	-1.37016
1944420	chr1:1944420:A:G	1.11813e-09	-1.81736	-1.35868	1.51298e-05	-1.64067	-1.29386
1944520	chr1:1944520:T:C	4.25514e-08	-2.07115e-10	0.46302	0.000478377	-2.07115e-10	0.519213
1944576	chr1:1944576:C:T	6.70008e-09	-2.07115e-10	-1.38557	7.15581e-05	-2.07115e-10	-1.38068
1945700	chr1:1945700:C:T	8.04873e-09	-2.07115e-10	-1.20218	8.84431e-05	-2.07115e-10	-1.16883
1945799	chr1:1945799:T:G	1.44109e-09	-1.82282	-1.09947	1.47508e-05	-1.8617	-1.09819
1945913	chr1:1945913:T:C	1.06332e-09	-1.84446	-1.38184	1.3345e-05	-1.68441	-1.37563
1946464	chr1:1946464:G:A	8.21323e-09	-2.07115e-10	-1.18195	0.000153257	-2.07115e-10	-0.619073
1946712	chr1:1946712:C:T	8.40474e-09	-2.07115e-10	-1.1589	0.000160349	-2.07115e-10	-0.573836
1946892	chr1:1946892:A:G	7.74996e-09	-2.07115e-10	-1.24001	0.000102186	-2.07115e-10	-1.02439
1946895	chr1:1946895:A:G	7.74132e-09	-2.07115e-10	-1.24112	0.000102009	-2.07115e-10	-1.02613
1947114	chr1:1947114:GC:G	2.27873e-08	-2.07115e-10	-0.161492	0.000234471	-2.07115e-10	-0.193857
1947189	chr1:1947189:C:T	1.28157e-09	-1.65325	-1.38636	1.83949e-05	-1.36185	-1.37727
1947223	chr1:1947223:G:A	7.51098e-09	-2.07115e-10	-1.27133	8.20352e-05	-2.07115e-10	-1.24404
1947648	chr1:1947648:G:A	1.42043e-08	0.645075	-1.27922	0.000217944	1.03196	-1.29891
1947803	chr1:1947803:A:G	7.81616e-09	-2.07115e-10	-1.2315	8.13245e-05	-2.07115e-10	-1.25274
1948029	chr1:1948029:T:C	4.15893e-09	-1.86244	-3.77007e-10	4.42303e-05	-1.86178	-3.77007e-10
1948515	chr1:1948515:C:T	5.5059e-09	-1.6404	0.0585243	0.000125254	-1.24696	0.426115
1948519	chr1:1948519:T:C	8.10529e-09	-1.59585	0.400674	0.000192068	-1.17319	0.77985
1948733	chr1:1948733:T:C	3.77556e-08	-2.07115e-10	0.343439	0.00116406	-2.07115e-10	1.40849
1948746	chr1:1948746:G:A	1.42842e-08	-2.07115e-10	-0.628543	0.000154816	-2.07115e-10	-0.608948
1949305	chr1:1949305:C:T	1.14998e-09	-1.78022	-1.36773	1.3278e-05	-1.68795	-1.37713
1949564	chr1:1949564:T:TG	1.32852e-09	-1.74992	-1.25371	1.32918e-05	-1.85872	-1.20532
1949580	chr1:1949580:T:G	1.10635e-09	-1.83334	-1.35329	1.28095e-05	-1.76721	-1.33379
1949631	chr1:1949631:G:A	1.11048e-09	-1.82853	-1.35438	1.28852e-05	-1.75976	-1.33534
1949646	chr1:1949646:A:G	1.11455e-09	-1.83999	-1.33926	1.28641e-05	-1.77933	-1.31742
1949783	chr1:1949783:T:C	1.15153e-08	-2.07115e-10	-0.844018	0.000133222	-2.07115e-10	-0.759169
1950139	chr1:1950139:G:A	8.46594e-09	-2.07115e-10	-1.15164	9.63975e-05	-2.07115e-10	-1.08271
1950299	chr1:1950299:A:G	7.78969e-09	-2.07115e-10	-1.23489	8.75546e-05	-2.07115e-10	-1.17892
1950455	chr1:1950455:T:C	1.20649e-08	-2.07115e-10	-0.79739	0.000121723	-2.07115e-10	-0.849435
1950531	chr1:1950531:G:A	5.19858e-08	-2.07115e-10	0.663277	0.000559078	-2.07115e-10	0.675102
1950557	chr1:1950557:C:G	1.15656e-09	-1.7745	-1.36774	1.33998e-05	-1.67931	-1.37664
1950629	chr1:1950629:C:T	6.92107e-09	-2.07115e-10	-1.35312	7.50709e-05	-2.07115e-10	-1.33275
1950630	chr1:1950630:G:A	7.53293e-09	-2.07115e-10	-1.26841	8.13508e-05	-2.07115e-10	-1.25242
1950848	chr1:1950848:A:G	1.30868e-09	-1.72068	-1.298	1.27169e-05	-1.85007	-1.25819
1950913	chr1:1950913:T:C	8.45765e-09	-2.07115e-10	-1.15262	9.56113e-05	-2.07115e-10	-1.0909
1950987	chr1:1950987:A:G	4.66736e-08	-2.07115e-10	0.555485	0.000501755	-2.07115e-10	0.566924
1951041	chr1:1951041:C:T	1.14056e-09	-1.81302	-1.34316	1.29089e-05	-1.73528	-1.35799
1951106	chr1:1951106:G:A	4.19356e-09	-1.5803	-0.273843	0.000122017	-1.15282	0.305796
1951351	chr1:1951351:C:T	7.98268e-09	-2.07115e-10	-1.21042	9.00682e-05	-2.07115e-10	-1.15062
1951498	chr1:1951498:C:T	5.14516e-09	-0.283487	-1.36615	0.000100163	0.326543	-1.37093
1951510	chr1:1951510:A:G	1.35852e-09	-1.70633	-1.27497	1.31335e-05	-1.84559	-1.23042
1951603	chr1:1951603:T:G	6.97297e-09	-2.07115e-10	-1.34565	7.44934e-05	-2.07115e-10	-1.34048
1951642	chr1:1951642:C:T	4.95478e-09	-0.338385	-1.34896	9.69229e-05	0.277768	-1.35504
1951865	chr1:1951865:G:GT	1.7801e-09	-1.48647	-1.22456	2.93893e-05	-1.0191	-1.25146
1951920	chr1:1951920:A:G	1.4034e-09	-1.66398	-1.28482	1.24702e-05	-1.83953	-1.28832
1952011	chr1:1952011:C:T	1.27278e-09	-1.8645	-1.18199	1.37374e-05	-1.86679	-1.16428
1952064	chr1:1952064:G:A	4.0953e-09	-1.58766	-0.290192	0.000118584	-1.16287	0.287311
1952233	chr1:1952233:G:A	1.29375e-09	-1.81689	-1.21326	1.3836e-05	-1.82929	-1.19462
1952346	chr1:1952346:T:C	1.13452e-09	-1.8131	-1.34838	1.28323e-05	-1.73579	-1.36344
1952972	chr1:1952972:A:T	1.47547e-08	-2.07115e-10	-0.596133	0.000147737	-2.07115e-10	-0.655755
1953441	chr1:1953441:G:A	1.15876e-09	-1.8483	-1.29205	1.33885e-05	-1.79516	-1.26163
1953838	chr1:1953838:T:C	7.31859e-09	-2.07115e-10	-1.29728	7.57161e-05	-2.07115e-10	-1.3242
1954330	chr1:1954330:G:A	1.14799e-09	-1.85158	-1.2981	1.32094e-05	-1.80188	-1.26838
1954676	chr1:1954676:C:G	1.16986e-09	-1.8505	-1.28031	1.35232e-05	-1.79937	-1.2474
1954716	chr1:1954716:G:A	4.08042e-08	-2.07115e-10	0.421092	0.00043808	-2.07115e-10	0.431215
1954765	chr1:1954765:A:AGAGT	3.73403e-09	-0.600756	-1.36945	5.80759e-05	-0.238724	-1.35071
1954805	chr1:1954805:T:C	8.0635e-09	-2.07115e-10	-1.20035	8.31523e-05	-2.07115e-10	-1.23051
1954812	chr1:1954812:T:C	1.33984e-08	-2.07115e-10	-0.692556	0.000133963	-2.07115e-10	-0.753623
1954913	chr1:1954913:C:T	6.94731e-09	-2.07115e-10	-1.34934	7.34771e-05	-2.07115e-10	-1.35421
1954946	chr1:1954946:T:C	1.43843e-09	-1.74218	-1.18196	1.47316e-05	-1.8566	-1.10459
1955068	chr1:1955068:ACACCGGAAGTGC:A	2.62146e-09	-0.964691	-1.35927	3.45092e-05	-0.784946	-1.32501
1955420	chr1:1955420:C:T	4.27511e-09	-0.798983	-1.0359	6.7841e-05	-0.420558	-1.01346
1955424	chr1:1955424:T:C	1.11625e-09	-1.83886	-1.33886	1.18325e-05	-1.81289	-1.36745
1955580	chr1:1955580:A:G	2.03337e-09	-1.79573	-0.782269	2.26739e-05	-1.86705	-0.662927
1955672	chr1:1955672:GC:G	3.91746e-09	-0.591604	-1.33065	6.17812e-05	-0.186941	-1.34065
1955806	chr1:1955806:G:A	6.06236e-09	-0.319022	-1.16657	9.307e-05	0.0670563	-1.18489
1955861	chr1:1955861:G:A	9.11186e-09	-2.07115e-10	-1.07812	0.000104469	-2.07115e-10	-1.0023
1956048	chr1:1956048:A:G	1.132e-07	-2.07115e-10	1.44146	0.0160019	-2.07115e-10	4.02927
1956521	chr1:1956521:A:C	1.2635e-08	-2.07115e-10	-0.751222	0.000128749	-2.07115e-10	-0.79332
1956538	chr1:1956538:G:A	1.13949e-07	-2.07115e-10	1.44805	0.0161489	-2.07115e-10	4.03842
1956585	chr1:1956585:C:G	1.13949e-07	-2.07115e-10	1.44805	0.0161489	-2.07115e-10	4.03842
1956798	chr1:1956798:T:C	1.13949e-07	-2.07115e-10	1.44805	0.0161489	-2.07115e-10	4.03842
1956891	chr1:1956891:C:T	3.99573e-09	-0.530099	-1.37237	6.36023e-05	-0.115926	-1.38261
1956892	chr1:1956892:G:A	6.6976e-09	-2.07115e-10	-1.38595	7.11818e-05	-2.07115e-10	-1.38595
1956893	chr1:1956893:C:T	1.43817e-07	-2.07115e-10	1.68085	0.0221488	-2.07115e-10	4.35435
1957014	chr1:1957014:G:A	3.75148e-09	-0.579477	-1.38607	5.99717e-05	-0.169405	-1.38791
1957101	chr1:1957101:G:C	7.15269e-09	-2.07115e-10	-1.32021	7.77366e-05	-2.07115e-10	-1.29786
1957108	chr1:1957108:T:C	1.13949e-07	-2.07115e-10	1.44805	0.0161489	-2.07115e-10	4.03842
1957215	chr1:1957215:T:C	1.11372e-07	-2.07115e-10	1.42519	0.0156287	-2.07115e-10	4.00568
1957243	chr1:1957243:T:C	1.33706e-09	-1.76362	-1.2336	1.67076e-05	-1.71772	-1.1176
1957586	chr1:1957586:A:G	1.22091e-09	-1.78751	-1.30058	1.11804e-05	-1.86601	-1.37102
1957636	chr1:1957636:C:T	3.81587e-09	-0.561201	-1.38732	6.10237e-05	-0.152565	-1.38736
1957688	chr1:1957688:C:T	1.51956e-08	-2.07115e-10	-0.566691	0.000154354	-2.07115e-10	-0.611938
1957760	chr1:1957760:T:C	1.33246e-09	-1.76736	-1.23331	1.66287e-05	-1.72229	-1.11777
1957881	chr1:1957881:GA:G	1.13949e-07	-2.07115e-10	1.44805	0.0161489	-2.07115e-10	4.03842
1957883	chr1:1957883:GGA:G	1.13949e-07	-2.07115e-10	1.44805	0.0161489	-2.07115e-10	4.03842
1957890	chr1:1957890:G:T	1.13949e-07	-2.07115e-10	1.44805	0.0161489	-2.07115e-10	4.03842
1958101	chr1:1958101:T:C	1.14025e-07	-2.07115e-10	1.44872	0.0161628	-2.07115e-10	4.03928
1958114	chr1:1958114:G:A	1.17155e-07	-2.07115e-10	1.4758	0.0167621	-2.07115e-10	4.07569
1958353	chr1:1958353:A:T	1.38764e-09	-1.70063	-1.25945	1.36245e-05	-1.84264	-1.19667
1958459	chr1:1958459:T:C	1.00881e-07	-2.07115e-10	1.32625	0.0136581	-2.07115e-10	3.8709
1958470	chr1:1958470:G:A	1.15588e-07	-2.07115e-10	1.46234	0.0165341	-2.07115e-10	4.06199
1958516	chr1:1958516:G:A	1.19788e-07	-2.07115e-10	1.49803	0.0172325	-2.07115e-10	4.10337
1958543	chr1:1958543:G:T	7.35596e-09	-2.07115e-10	-1.29218	7.6044e-05	-2.07115e-10	-1.31988
1958850	chr1:1958850:A:G	1.28501e-07	-2.07115e-10	1.56824	0.0121807	-2.07115e-10	3.75642
1958853	chr1:1958853:C:T	1.10114e-07	-2.07115e-10	1.41382	0.0153872	-2.07115e-10	3.9901
1959165	chr1:1959165:C:T	3.38298e-08	-2.07115e-10	0.233647	0.000355512	-2.07115e-10	0.222372
1959317	chr1:1959317:C:T	6.61692e-08	-2.07115e-10	0.904521	0.00648767	-2.07115e-10	3.12647
1959503	chr1:1959503:C:T	6.86483e-09	-2.07115e-10	-1.36128	7.37862e-05	-2.07115e-10	-1.35002
1959595	chr1:1959595:C:T	1.0694e-09	-1.84435	-1.37625	1.14763e-05	-1.84212	-1.36878
1959824	chr1:1959824:A:T	7.21916e-09	-2.07115e-10	-1.31096	7.79993e-05	-2.07115e-10	-1.29449
1959855	chr1:1959855:A:G	6.76577e-09	-2.07115e-10	-1.37582	7.38185e-05	-2.07115e-10	-1.34958
1959955	chr1:1959955:C:T	7.48469e-09	-2.07115e-10	-1.27483	8.00548e-05	-2.07115e-10	-1.26848
1960038	chr1:1960038:A:G	1.79856e-09	-1.86035	-0.840358	2.1628e-05	-1.76472	-0.81248
1960047	chr1:1960047:A:G	1.74836e-07	-2.07115e-10	1.87616	0.00286307	-2.07115e-10	2.30846
1960609	chr1:1960609:G:C	1.44838e-09	-1.5294	-1.38785	2.18306e-05	-1.18019	-1.38768
1960886	chr1:1960886:T:C	7.01859e-09	-1.82241	0.483281	9.17582e-05	-1.76266	0.630628
1961213	chr1:1961213:A:G	1.3976e-08	-2.07115e-10	-0.650355	0.000145633	-2.07115e-10	-0.670101
1961216	chr1:1961216:G:C	7.3287e-09	-2.07115e-10	-1.2959	7.76441e-05	-2.07115e-10	-1.29905
1961566	chr1:1961566:C:T	7.48371e-09	-2.07115e-10	-1.27497	8.2119e-05	-2.07115e-10	-1.24302
1962845	chr1:1962845:T:C	2.28694e-09	-1.86054	-0.599944	2.86928e-05	-1.77945	-0.515088
1962899	chr1:1962899:A:C	2.08768e-09	-1.73184	-0.819799	2.18966e-05	-1.81365	-0.75121
1962906	chr1:1962906:G:A	7.55572e-09	-2.07115e-10	-1.26539	8.2157e-05	-2.07115e-10	-1.24255
1963238	chr1:1963238:G:A	2.15699e-08	-0.216397	-3.77007e-10	0.000958932	1.21463	-3.77007e-10
1963269	chr1:1963269:G:A	6.72317e-09	-2.07115e-10	-1.38213	7.12049e-05	-2.07115e-10	-1.38563
1963306	chr1:1963306:C:T	4.41429e-09	-1.59708	-0.20577	4.32428e-05	-1.6282	-0.256156
1963312	chr1:1963312:G:A	4.52748e-09	-1.60564	-0.171886	4.4345e-05	-1.63612	-0.223068
1963533	chr1:1963533:C:CA	1.09777e-09	-1.86231	-1.3321	1.24451e-05	-1.82755	-1.3023
1963619	chr1:1963619:C:A	1.20426e-09	-1.74444	-1.35739	1.32103e-05	-1.71877	-1.35141
1963655	chr1:1963655:T:C	6.72254e-09	-2.07115e-10	-1.38223	7.12009e-05	-2.07115e-10	-1.38568
1964118	chr1:1964118:C:T	1.22949e-09	-1.84127	-1.23983	1.31551e-05	-1.82322	-1.25115
1964552	chr1:1964552:G:A	1.06506e-08	-2.07115e-10	-0.922082	0.000122893	-2.07115e-10	-0.839877
1964580	chr1:1964580:A:G	8.35955e-09	-2.07115e-10	-1.16429	0.000136333	-2.07115e-10	-0.736087
1964663	chr1:1964663:G:A	1.2229e-09	-1.86267	-1.2238	1.379e-05	-1.79611	-1.23113
1964703	chr1:1964703:T:C	8.00962e-09	-2.07115e-10	-1.20705	8.75044e-05	-2.07115e-10	-1.1795
1964746	chr1:1964746:T:C	1.23571e-09	-1.86119	-1.21486	1.4095e-05	-1.78309	-1.22228
1964750	chr1:1964750:G:A	7.25159e-09	-2.07115e-10	-1.30647	7.8583e-05	-2.07115e-10	-1.28703
1964784	chr1:1964784:C:T	1.22316e-09	-1.86107	-1.22519	1.39591e-05	-1.78265	-1.23241
1964894	chr1:1964894:G:A	6.75827e-09	-2.07115e-10	-1.37693	7.18849e-05	-2.07115e-10	-1.37612
1964940	chr1:1964940:C:T	6.86644e-09	-2.07115e-10	-1.36105	7.39448e-05	-2.07115e-10	-1.34787
1964994	chr1:1964994:C:T	3.49038e-08	-2.07115e-10	0.264902	0.00040716	-2.07115e-10	0.35802
1965001	chr1:1965001:G:A	1.57157e-09	-1.86614	-0.969477	1.64126e-05	-1.81357	-1.03957
1965114	chr1:1965114:C:T	1.19276e-09	-1.80058	-1.31084	1.56308e-05	-1.58834	-1.31361
1965250	chr1:1965250:G:GA	1.8617e-09	-1.85048	-0.815723	2.27751e-05	-1.75915	-0.766368
1965567	chr1:1965567:C:T	3.41528e-09	-1.68122	-0.378215	3.57004e-05	-1.79488	-0.281148
1965660	chr1:1965660:G:A	1.06887e-08	-0.918509	-3.77007e-10	0.000110504	-0.946135	-3.77007e-10
1965852	chr1:1965852:G:A	8.33588e-09	-2.07115e-10	-1.16712	8.31911e-05	-2.07115e-10	-1.23005
1966030	chr1:1966030:A:G	1.22471e-09	-1.85949	-1.2255	1.40339e-05	-1.77758	-1.23213
1966152	chr1:1966152:C:T	1.20702e-09	-1.85983	-1.23972	1.36587e-05	-1.7899	-1.24691
1966299	chr1:1966299:G:A	6.69379e-09	-2.07115e-10	-1.38651	7.15194e-05	-2.07115e-10	-1.38122
1966314	chr1:1966314:C:G	1.27023e-09	-1.85784	-1.19066	1.45914e-05	-1.77244	-1.19831
1966393	chr1:1966393:T:C	6.8996e-09	-2.07115e-10	-1.35623	7.41896e-05	-2.07115e-10	-1.34456
1966450	chr1:1966450:G:C	8.5648e-09	-2.07115e-10	-1.14003	8.50646e-05	-2.07115e-10	-1.20778
1966521	chr1:1966521:G:A	6.72479e-09	-2.07115e-10	-1.38189	7.20752e-05	-2.07115e-10	-1.37348
1966606	chr1:1966606:G:A	1.07781e-09	-1.85011	-1.36266	1.26698e-05	-1.74881	-1.36315
1966616	chr1:1966616:G:A	7.98138e-09	-2.07115e-10	-1.21058	8.63213e-05	-2.07115e-10	-1.19311
1966792	chr1:1966792:G:A	5.54619e-08	-2.07115e-10	0.728003	0.000633391	-2.07115e-10	0.7999
1966930	chr1:1966930:G:A	1.20432e-09	-1.86151	-1.24027	1.37417e-05	-1.784	-1.24675
1967246	chr1:1967246:T:C	1.20087e-09	-1.85949	-1.24515	1.37688e-05	-1.77689	-1.25189
1967325	chr1:1967325:C:T	6.74944e-09	-2.07115e-10	-1.37823	7.24549e-05	-2.07115e-10	-1.36822
1967340	chr1:1967340:C:A	1.22966e-09	-1.86576	-1.2152	1.37976e-05	-1.80414	-1.22256
1967389	chr1:1967389:T:C	1.21514e-09	-1.85697	-1.23586	1.40051e-05	-1.76875	-1.24302
1967420	chr1:1967420:G:A	1.25871e-09	-1.85068	-1.20692	1.46749e-05	-1.75058	-1.21447
1967495	chr1:1967495:T:C	1.225e-09	-1.85527	-1.22948	1.4167e-05	-1.76369	-1.23658
1967536	chr1:1967536:G:A	1.22763e-09	-1.85875	-1.22386	1.40874e-05	-1.7749	-1.23101
1967583	chr1:1967583:G:A	8.36417e-09	-2.07115e-10	-1.16374	8.97679e-05	-2.07115e-10	-1.15396
1968383	chr1:1968383:C:T	4.31183e-09	-1.82633	-3.77007e-10	5.5421e-05	-1.63623	-3.77007e-10
1968422	chr1:1968422:C:T	1.23627e-09	-1.8533	-1.22229	1.43853e-05	-1.75811	-1.22687
1968585	chr1:1968585:TG:T	1.18745e-09	-1.85994	-1.25594	1.33465e-05	-1.79659	-1.26334
1968644	chr1:1968644:C:T	7.02284e-09	-2.07115e-10	-1.33853	7.59544e-05	-2.07115e-10	-1.32105
1968869	chr1:1968869:T:C	4.48442e-08	-2.07115e-10	0.5155	0.00045061	-2.07115e-10	0.459414
1968900	chr1:1968900:A:G	1.15771e-09	-1.86511	-1.27614	1.32932e-05	-1.78814	-1.2758
1969006	chr1:1969006:C:T	1.51061e-09	-1.85048	-1.02471	1.78227e-05	-1.73673	-1.03399
1969015	chr1:1969015:A:G	1.08146e-09	-1.82825	-1.38113	1.10458e-05	-1.86421	-1.38493
1970506	chr1:1970506:T:A	1.87171e-09	-1.70944	-0.9514	2.88231e-05	-1.40764	-0.882373
1970786	chr1:1970786:G:A	6.69296e-09	-2.07115e-10	-1.38664	7.10403e-05	-2.07115e-10	-1.38794
1970872	chr1:1970872:C:T	6.87263e-09	-2.07115e-10	-1.36015	7.19657e-05	-2.07115e-10	-1.375
1971042	chr1:1971042:C:T	6.73741e-09	-2.07115e-10	-1.38002	7.15096e-05	-2.07115e-10	-1.38136
1971228	chr1:1971228:C:T	6.86053e-09	-2.07115e-10	-1.36191	7.42805e-05	-2.07115e-10	-1.34334
1971236	chr1:1971236:C:T	7.95624e-09	-2.07115e-10	-1.21374	8.79796e-05	-2.07115e-10	-1.17408
1971350	chr1:1971350:CAT:C	6.87324e-09	-2.07115e-10	-1.36006	7.38964e-05	-2.07115e-10	-1.34852
1971386	chr1:1971386:CA:C	9.51476e-09	-2.07115e-10	-1.03485	0.000115327	-2.07115e-10	-0.903417
1971829	chr1:1971829:C:T	1.0008e-08	-2.07115e-10	-0.984311	0.000160498	-2.07115e-10	-0.572902
1971864	chr1:1971864:C:T	1.88231e-09	-1.28009	-1.3751	4.23473e-05	-0.539028	-1.36626
1971969	chr1:1971969:C:T	7.8891e-09	-2.07115e-10	-1.22221	8.84788e-05	-2.07115e-10	-1.16842
1972741	chr1:1972741:G:A	7.77548e-09	-2.07115e-10	-1.23672	8.48817e-05	-2.07115e-10	-1.20993
1973151	chr1:1973151:C:CT	8.47363e-09	-2.07115e-10	-1.15073	9.14537e-05	-2.07115e-10	-1.13535
1973328	chr1:1973328:G:A	3.04462e-09	-1.01554	-1.15878	3.51173e-05	-0.912462	-1.18003
1973352	chr1:1973352:G:A	2.76977e-08	-2.07115e-10	0.0336571	0.00031168	-2.07115e-10	0.0907901
1973391	chr1:1973391:G:A	1.04202e-07	1.35864	-3.77007e-10	0.000897517	1.14845	-3.77007e-10
1973867	chr1:1973867:C:A	1.04933e-09	-1.85479	-1.38476	1.1508e-05	-1.82244	-1.38571
1974117	chr1:1974117:C:T	1.25879e-08	-2.07115e-10	-0.754959	0.000146863	-2.07115e-10	-0.66169
1974351	chr1:1974351:A:G	1.68453e-09	-1.67169	-1.09452	1.72132e-05	-1.75914	-1.04637
1974701	chr1:1974701:C:A	9.3005e-09	-2.07115e-10	-1.05763	0.000101483	-2.07115e-10	-1.0313
1975149	chr1:1975149:T:G	1.23262e-08	-2.07115e-10	-0.775963	0.000163709	-2.07115e-10	-0.553094
1975350	chr1:1975350:C:T	1.12888e-08	-0.863879	-3.77007e-10	0.000173769	-0.49346	-3.77007e-10
1975657	chr1:1975657:A:G	1.28631e-09	-1.81008	-1.22584	1.33863e-05	-1.86274	-1.19421
1975785	chr1:1975785:C:T	1.18641e-09	-1.75579	-1.36097	1.34515e-05	-1.71122	-1.34088
1976300	chr1:1976300:C:T	9.12528e-09	-0.68769	-0.388955	0.000217177	-0.44123	0.170754
1976454	chr1:1976454:C:T	8.48889e-09	-2.07115e-10	-1.14894	8.76029e-05	-2.07115e-10	-1.17837
1976466	chr1:1976466:C:T	2.99144e-08	-2.07115e-10	0.110645	0.000320653	-2.07115e-10	0.119172
1976573	chr1:1976573:T:C	2.73795e-09	-1.02133	-1.25915	4.95044e-05	-0.451749	-1.29738
1976644	chr1:1976644:G:A	1.72825e-09	-1.78042	-0.960162	1.65881e-05	-1.85383	-0.988671
1976699	chr1:1976699:C:T	1.23125e-08	-2.07115e-10	-0.777076	0.000139915	-2.07115e-10	-0.710149
1976709	chr1:1976709:G:A	1.34385e-09	-1.80476	-1.18739	1.55694e-05	-1.77591	-1.12997
1976779	chr1:1976779:G:A	6.75154e-09	-2.07115e-10	-1.37792	7.23674e-05	-2.07115e-10	-1.36943
1976803	chr1:1976803:A:G	5.02373e-09	-1.67352	-3.77007e-10	4.68132e-05	-1.80502	-3.77007e-10
1976946	chr1:1976946:C:T	2.65118e-09	-1.05534	-1.25735	4.7468e-05	-0.495293	-1.29584
1976990	chr1:1976990:T:C	3.46701e-09	-0.955881	-1.08852	6.25557e-05	-0.37955	-1.13558
1977264	chr1:1977264:C:G	2.78635e-09	-1.00088	-1.26208	5.06681e-05	-0.42607	-1.29982
1977702	chr1:1977702:C:A	9.86526e-09	-2.07115e-10	-0.998675	0.000126483	-2.07115e-10	-0.81108
1977765	chr1:1977765:A:G	2.58982e-09	-1.05275	-1.28336	4.64761e-05	-0.493898	-1.31835
1977879	chr1:1977879:G:A	2.34129e-09	-1.08296	-1.35403	4.42286e-05	-0.532418	-1.3294
1978006	chr1:1978006:A:G	2.37227e-09	-1.06175	-1.3621	4.34012e-05	-0.503424	-1.37728
1978055	chr1:1978055:C:T	2.35938e-09	-1.11352	-1.31577	4.17366e-05	-0.576093	-1.34371
1978114	chr1:1978114:T:A	2.5986e-09	-1.08705	-1.24567	4.5537e-05	-0.547706	-1.28496
1978241	chr1:1978241:C:T	1.45638e-08	-2.07115e-10	-0.609157	0.000199538	-2.07115e-10	-0.355184
1978262	chr1:1978262:C:T	2.726e-09	-0.918285	-1.36657	5.2457e-05	-0.314065	-1.37713
1978404	chr1:1978404:C:T	2.63788e-09	-0.930437	-1.38728	5.13215e-05	-0.325592	-1.38749
1978415	chr1:1978415:G:A	2.64285e-09	-0.930053	-1.38578	5.14085e-05	-0.323438	-1.38794
1978429	chr1:1978429:G:A	2.35632e-09	-1.1215	-1.30909	4.60221e-05	-0.507651	-1.31442
1978573	chr1:1978573:T:C	2.86254e-09	-0.970461	-1.26552	5.25866e-05	-0.387439	-1.30129
1978646	chr1:1978646:C:T	8.20105e-09	-2.07115e-10	-1.18343	8.41513e-05	-2.07115e-10	-1.21857
1978797	chr1:1978797:T:C	2.84654e-09	-0.982856	-1.25873	5.20843e-05	-0.402881	-1.29544
1978963	chr1:1978963:T:C	3.79426e-08	-2.07115e-10	0.34838	0.00044511	-2.07115e-10	0.447135
1979928	chr1:1979928:C:T	6.98941e-09	-2.07115e-10	-1.3433	7.4572e-05	-2.07115e-10	-1.33942
1979939	chr1:1979939:C:T	1.82616e-09	-1.31177	-1.37371	2.1826e-05	-1.20292	-1.36517
1980060	chr1:1980060:C:T	3.63933e-08	-2.07115e-10	0.30669	0.000391964	-2.07115e-10	0.319982
1980499	chr1:1980499:A:G	2.36471e-09	-1.05155	-1.37549	4.37328e-05	-0.488153	-1.38494
1980529	chr1:1980529:T:A	2.53255e-09	-1.03157	-1.32689	4.64203e-05	-0.462353	-1.3511
1980563	chr1:1980563:C:T	8.41977e-09	-2.07115e-10	-1.15711	9.2255e-05	-2.07115e-10	-1.12663
1980626	chr1:1980626:C:T	6.75504e-09	-2.07115e-10	-1.37741	7.24244e-05	-2.07115e-10	-1.36864
1980742	chr1:1980742:C:T	2.34084e-09	-1.10528	-1.3319	1.40662e-05	-1.66963	-1.33778
1980830	chr1:1980830:G:A	6.2444e-08	-2.07115e-10	0.846576	0.00073974	-2.07115e-10	0.955111
1980953	chr1:1980953:G:A	2.58545e-09	-1.00675	-1.33104	4.78586e-05	-0.428137	-1.3548
1980987	chr1:1980987:G:A	9.38345e-09	-2.07115e-10	-1.04875	0.000102907	-2.07115e-10	-1.01736
1981046	chr1:1981046:A:G	7.47895e-09	-2.07115e-10	-1.2756	7.88243e-05	-2.07115e-10	-1.28397
1981058	chr1:1981058:C:T	2.05208e-08	-2.07115e-10	-0.266257	0.000212473	-2.07115e-10	-0.292374
1981062	chr1:1981062:A:G	7.48041e-09	-1.13142	-0.143982	0.000105198	-0.726446	-0.268895
1981144	chr1:1981144:T:G	2.14939e-09	-1.18806	-1.33445	4.14286e-05	-0.593161	-1.33406
1981155	chr1:1981155:G:A	6.6948e-09	-2.07115e-10	-1.38636	7.121e-05	-2.07115e-10	-1.38555
1981291	chr1:1981291:A:G	6.64678e-09	-1.14658	-0.246982	9.40596e-05	-0.744506	-0.362753
1981295	chr1:1981295:T:C	6.60166e-09	-1.12019	-0.28018	9.4355e-05	-0.709735	-0.394388
1981319	chr1:1981319:G:C	2.6236e-09	-1.0117	-1.31144	4.81004e-05	-0.437775	-1.34012
1981993	chr1:1981993:C:A	7.60297e-09	-2.07115e-10	-1.25915	8.09588e-05	-2.07115e-10	-1.25725
1982685	chr1:1982685:C:T	1.96547e-09	-1.75569	-0.856271	1.9365e-05	-1.77061	-0.917106
1982826	chr1:1982826:T:C	2.68962e-09	-1.00443	-1.29387	4.91921e-05	-0.430072	-1.32538
1983048	chr1:1983048:A:G	4.92972e-09	-1.52543	-0.166978	5.65783e-05	-1.26086	-0.354699
1983124	chr1:1983124:G:A	1.73786e-08	-2.07115e-10	-0.432454	0.000194396	-2.07115e-10	-0.381291
1983166	chr1:1983166:A:T	2.4952e-09	-1.03167	-1.34165	4.57764e-05	-0.464137	-1.36328
1983507	chr1:1983507:C:T	2.97626e-09	-1.18494	-1.01209	5.49355e-05	-0.603795	-1.04123
1983749	chr1:1983749:C:T	1.26329e-08	-2.07115e-10	-0.751387	0.000220721	-2.07115e-10	-0.254288
1983814	chr1:1983814:G:A	9.98757e-09	-2.07115e-10	-0.986352	9.84114e-05	-2.07115e-10	-1.06203
1983910	chr1:1983910:C:T	9.49348e-09	-2.07115e-10	-1.03709	9.37768e-05	-2.07115e-10	-1.11027
1983923	chr1:1983923:T:G	2.43053e-08	-2.07115e-10	-0.0969982	0.000252886	-2.07115e-10	-0.118247
1983956	chr1:1983956:TGG:T	2.61013e-09	-1.00395	-1.32434	4.81344e-05	-0.426886	-1.35031
1984004	chr1:1984004:A:T	7.40195e-09	-2.07115e-10	-1.28595	8.07544e-05	-2.07115e-10	-1.25977
1984429	chr1:1984429:T:C	9.73342e-09	-2.07115e-10	-1.01213	9.58975e-05	-2.07115e-10	-1.08791
1984562	chr1:1984562:T:C	3.38916e-08	-2.07115e-10	0.235472	0.000360154	-2.07115e-10	0.235345
1984586	chr1:1984586:G:A	2.81355e-09	-0.878194	-1.37505	5.50255e-05	-0.261342	-1.38205
1984966	chr1:1984966:C:T	8.54294e-09	-2.07115e-10	-1.14259	9.3629e-05	-2.07115e-10	-1.11185
1985090	chr1:1985090:C:T	6.9295e-09	-1.50634	0.154434	8.26413e-05	-1.23036	-0.00631568
1985148	chr1:1985148:G:T	2.55438e-09	-1.01678	-1.33311	4.70192e-05	-0.443676	-1.35695
1985151	chr1:1985151:A:G	7.34342e-09	-2.07115e-10	-1.29389	7.54872e-05	-2.07115e-10	-1.32722
1985215	chr1:1985215:G:A	9.74692e-09	-2.07115e-10	-1.01074	0.000107747	-2.07115e-10	-0.9714
1985367	chr1:1985367:C:T	2.825e-09	-1.06633	-1.18285	3.27277e-05	-0.96004	-1.20293
1985451	chr1:1985451:C:T	5.20648e-09	-1.54819	-0.0895997	6.0338e-05	-1.29839	-0.252833
1985619	chr1:1985619:A:G	2.57669e-09	-1.54796	-0.793231	3.20883e-05	-1.28395	-0.898742
1985696	chr1:1985696:C:T	7.3411e-09	-2.07115e-10	-1.29421	7.54664e-05	-2.07115e-10	-1.3275
1985704	chr1:1985704:G:A	1.22862e-08	-2.07115e-10	-0.779218	0.000169739	-2.07115e-10	-0.516927
1986007	chr1:1986007:G:A	3.65465e-08	-2.07115e-10	0.310891	0.000393604	-2.07115e-10	0.324159
1986010	chr1:1986010:T:G	2.68284e-09	-0.935367	-1.36545	5.09074e-05	-0.346077	-1.3751
1986033	chr1:1986033:G:A	2.70663e-09	-0.971026	-1.32096	5.03172e-05	-0.3853	-1.34754
1986176	chr1:1986176:A:T	2.66461e-09	-0.987138	-1.3205	4.9272e-05	-0.406562	-1.34727
1986211	chr1:1986211:T:C	2.67937e-09	-0.982724	-1.31939	4.9581e-05	-0.40115	-1.34643
1986300	chr1:1986300:T:C	3.4371e-08	-2.07115e-10	0.249519	0.000355777	-2.07115e-10	0.223117
1986469	chr1:1986469:A:C	2.73756e-09	-0.944225	-1.3364	5.14298e-05	-0.351513	-1.35946
1986564	chr1:1986564:G:A	1.28646e-07	1.56937	-3.77007e-10	0.00111448	1.36496	-3.77007e-10
1986580	chr1:1986580:G:A	7.18814e-09	-2.07115e-10	-1.31526	7.7223e-05	-2.07115e-10	-1.30449
1986724	chr1:1986724:C:T	6.75541e-09	-2.07115e-10	-1.37735	7.24229e-05	-2.07115e-10	-1.36866
1986857	chr1:1986857:C:T	3.08055e-09	-0.971563	-1.19102	3.58586e-05	-0.861062	-1.21054
1987049	chr1:1987049:A:G	4.45892e-09	-1.86554	0.0727525	5.81467e-05	-1.73066	0.142439
1987096	chr1:1987096:A:T	2.66675e-09	-0.983256	-1.32358	4.94098e-05	-0.401801	-1.34924
1987156	chr1:1987156:G:A	2.62373e-09	-1.00499	-1.31811	4.8299e-05	-0.428436	-1.34534
1987188	chr1:1987188:C:T	2.7936e-08	-2.07115e-10	0.0422235	0.00030996	-2.07115e-10	0.0852551
1987195	chr1:1987195:A:C	1.34819e-08	-2.07115e-10	-0.686346	0.000144101	-2.07115e-10	-0.680671
1987263	chr1:1987263:T:C	4.28301e-09	-1.83304	-3.77007e-10	4.74243e-05	-1.79205	-3.77007e-10
1987326	chr1:1987326:A:G	1.38324e-08	-2.07115e-10	-0.66068	0.000149063	-2.07115e-10	-0.646817
1987365	chr1:1987365:C:T	2.36183e-08	-2.07115e-10	-0.125671	0.000245442	-2.07115e-10	-0.148128
1987416	chr1:1987416:C:A	8.03336e-09	-2.07115e-10	-1.20409	8.53985e-05	-2.07115e-10	-1.20386
1987598	chr1:1987598:G:A	4.32439e-09	-1.82342	-3.77007e-10	5.54461e-05	-1.63578	-3.77007e-10
1987645	chr1:1987645:G:A	9.44175e-09	-2.07115e-10	-1.04255	9.33821e-05	-2.07115e-10	-1.11449
1987702	chr1:1987702:C:T	3.28745e-09	-1.06907	-1.02851	2.54025e-05	-1.36134	-1.055
1987886	chr1:1987886:G:A	2.75518e-09	-1.06826	-1.20595	3.16702e-05	-0.970934	-1.22488
1988205	chr1:1988205:T:C	8.75599e-09	-2.07115e-10	-1.11796	8.74126e-05	-2.07115e-10	-1.18055
1988264	chr1:1988264:C:A	4.72437e-08	-2.07115e-10	0.567626	0.000507381	-2.07115e-10	0.578075
1989478	chr1:1989478:A:G	2.24551e-08	-2.07115e-10	-0.176178	0.0002309	-2.07115e-10	-0.209201
1989491	chr1:1989491:GTC:G	8.7139e-09	-1.12277	-3.77007e-10	0.000247664	-0.139114	-3.77007e-10
1989523	chr1:1989523:T:C	8.67906e-09	-1.85049	0.723714	0.000101428	-1.84568	0.81384
1989708	chr1:1989708:G:A	9.51659e-09	-2.07115e-10	-1.03466	0.000106695	-2.07115e-10	-0.98121
1989803	chr1:1989803:A:G	6.78568e-09	-0.969145	-0.403734	6.99074e-05	-1.10801	-0.296008
1989879	chr1:1989879:G:A	1.06058e-08	-2.07115e-10	-0.926295	0.000169692	-2.07115e-10	-0.517202
1990027	chr1:1990027:C:CT	3.52322e-09	-0.999153	-1.02917	3.43403e-05	-1.1207	-0.994163
1990187	chr1:1990187:T:G	1.61229e-08	-2.07115e-10	-0.507453	0.000176758	-2.07115e-10	-0.476407
1990265	chr1:1990265:C:T	1.39588e-08	-2.07115e-10	-0.651586	0.000148852	-2.07115e-10	-0.648232
1990369	chr1:1990369:C:T	7.82831e-09	-2.07115e-10	-1.22995	8.66989e-05	-2.07115e-10	-1.18875
1991019	chr1:1991019:T:C	9.39706e-09	-2.07115e-10	-1.0473	8.5657e-05	-2.07115e-10	-1.20084
1991039	chr1:1991039:C:T	6.84873e-09	-2.07115e-10	-1.36363	7.26599e-05	-2.07115e-10	-1.3654
1991116	chr1:1991116:A:G	1.24188e-09	-1.68511	-1.38596	1.40213e-05	-1.62269	-1.38792
1991213	chr1:1991213:T:C	6.30365e-09	-1.64797	0.201404	6.23427e-05	-1.84378	0.325235
1991395	chr1:1991395:T:C	6.47078e-09	-1.41491	-0.00548366	6.25572e-05	-1.55753	0.0424222
1991468	chr1:1991468:T:C	1.63961e-09	-1.84055	-0.952679	1.97189e-05	-1.74821	-0.921405
1991527	chr1:1991527:C:T	5.74336e-09	-1.53965	-3.77007e-10	5.46015e-05	-1.65112	-3.77007e-10
1991852	chr1:1991852:G:A	6.77144e-08	2.06558	-1.13798	0.000372907	1.30173	-1.03159
1991913	chr1:1991913:G:A	6.97652e-09	-2.07115e-10	-1.34514	7.43098e-05	-2.07115e-10	-1.34294
1991997	chr1:1991997:G:A	6.9955e-09	-2.07115e-10	-1.34243	7.3705e-05	-2.07115e-10	-1.35112
1992068	chr1:1992068:C:T	1.27784e-08	-2.07115e-10	-0.739934	0.000146078	-2.07115e-10	-0.667044
1992121	chr1:1992121:G:A	7.59998e-09	-2.07115e-10	-1.25955	8.16275e-05	-2.07115e-10	-1.24902
1992226	chr1:1992226:A:G	1.30852e-09	-1.66418	-1.35462	1.11405e-05	-1.8673	-1.3733
1992242	chr1:1992242:A:G	2.22386e-09	-1.18336	-1.30509	1.85127e-05	-1.44511	-1.28762
1992432	chr1:1992432:TG:T	2.15454e-08	-2.07115e-10	-0.217531	0.000229214	-2.07115e-10	-0.21653
1992504	chr1:1992504:C:T	7.48781e-09	-2.07115e-10	-1.27442	7.76273e-05	-2.07115e-10	-1.29927
1992535	chr1:1992535:G:A	4.05792e-09	-1.26226	-0.624768	2.4686e-05	-1.78238	-0.662567
1992764	chr1:1992764:A:G	7.02375e-09	-2.07115e-10	-1.3384	7.29138e-05	-2.07115e-10	-1.36191
1993215	chr1:1993215:A:G	1.03338e-08	-2.07115e-10	-0.952276	0.000109611	-2.07115e-10	-0.954245
1993346	chr1:1993346:G:A	1.50569e-09	-1.73613	-1.14231	1.38846e-05	-1.85025	-1.17016
1993370	chr1:1993370:C:G	1.28854e-09	-1.64842	-1.38577	1.09991e-05	-1.86543	-1.38794
1993433	chr1:1993433:G:A	8.48027e-09	-2.07115e-10	-1.14995	9.31855e-05	-2.07115e-10	-1.1166
1993533	chr1:1993533:G:A	7.02861e-09	-2.07115e-10	-1.3377	7.1726e-05	-2.07115e-10	-1.37833
1993845	chr1:1993845:G:A	2.21234e-08	-0.191057	-3.77007e-10	0.000489315	0.54182	-3.77007e-10
1994282	chr1:1994282:G:A	1.34192e-09	-1.85439	-1.1392	2.15677e-05	-1.43161	-1.14838
1994531	chr1:1994531:A:C	1.14432e-08	-2.07115e-10	-0.850298	0.000123744	-2.07115e-10	-0.832971
1994557	chr1:1994557:C:G	1.25097e-08	-2.07115e-10	-0.761188	0.00015504	-2.07115e-10	-0.607506
1994648	chr1:1994648:T:C	2.07461e-09	-1.35913	-1.19879	1.8627e-05	-1.54738	-1.1792
1994651	chr1:1994651:G:A	7.05877e-09	-2.07115e-10	-1.33342	7.65211e-05	-2.07115e-10	-1.31362
1994659	chr1:1994659:C:T	6.68783e-09	-2.07115e-10	-1.3874	7.10852e-05	-2.07115e-10	-1.38731
1994824	chr1:1994824:C:G	9.26875e-09	-2.07115e-10	-1.06104	9.49266e-05	-2.07115e-10	-1.09808
1994839	chr1:1994839:A:T	1.10496e-09	-1.80584	-1.38205	2.23458e-05	-1.16083	-1.38372
1995079	chr1:1995079:C:A	1.84951e-08	-2.07115e-10	-0.370186	0.000240894	-2.07115e-10	-0.166829
1995264	chr1:1995264:C:T	7.02074e-09	-2.07115e-10	-1.33883	7.42558e-05	-2.07115e-10	-1.34367
1995349	chr1:1995349:G:A	6.69118e-09	-2.07115e-10	-1.3869	7.1103e-05	-2.07115e-10	-1.38706
1995362	chr1:1995362:C:T	1.92382e-08	-2.07115e-10	-0.330797	0.000217503	-2.07115e-10	-0.268974
1995777	chr1:1995777:G:A	6.69483e-09	-2.07115e-10	-1.38636	7.12105e-05	-2.07115e-10	-1.38555
1995856	chr1:1995856:C:T	2.6782e-09	-1.71178	-0.590767	4.44491e-05	-1.44731	-0.409537
1996023	chr1:1996023:C:T	2.83511e-08	-2.07115e-10	0.0569725	0.000372764	-2.07115e-10	0.269759
1997149	chr1:1997149:G:A	1.10803e-09	-1.81855	-1.36656	2.09748e-05	-1.2479	-1.35997
1997151	chr1:1997151:G:A	1.40796e-08	-2.07115e-10	-0.64297	0.000157917	-2.07115e-10	-0.589117
1997160	chr1:1997160:C:T	1.08641e-09	-1.83658	-1.36824	1.95418e-05	-1.3173	-1.36134
1997161	chr1:1997161:G:A	8.00107e-09	-2.07115e-10	-1.20812	8.74305e-05	-2.07115e-10	-1.18034
1997860	chr1:1997860:C:T	6.6926e-09	-2.07115e-10	-1.38669	7.11414e-05	-2.07115e-10	-1.38652
1997968	chr1:1997968:T:C	1.21896e-09	-1.85888	-1.23082	2.0884e-05	-1.40499	-1.20721
1998049	chr1:1998049:G:A	4.81627e-09	-1.71569	-3.77007e-10	4.55687e-05	-1.83197	-3.77007e-10
1998227	chr1:1998227:A:G	1.38273e-09	-1.82763	-1.136	2.62688e-05	-1.26848	-1.11432
1998395	chr1:1998395:A:C	1.49738e-09	-1.86718	-1.0168	2.26114e-05	-1.55661	-0.976125
1998420	chr1:1998420:T:C	1.48431e-09	-1.8632	-1.02954	2.44332e-05	-1.46388	-0.991368
1998543	chr1:1998543:T:C	8.00279e-09	-2.07115e-10	-1.2079	8.73314e-05	-2.07115e-10	-1.18148
1998564	chr1:1998564:T:C	3.4371e-09	-1.73851	-0.314556	5.72356e-05	-1.49685	-0.107162
1998621	chr1:1998621:TC:T	7.87534e-09	-2.07115e-10	-1.22396	8.67863e-05	-2.07115e-10	-1.18774
1998623	chr1:1998623:C:A	1.70449e-08	-2.07115e-10	-0.451844	0.000184776	-2.07115e-10	-0.43204
1998843	chr1:1998843:C:T	6.7917e-09	-2.07115e-10	-1.37199	7.21752e-05	-2.07115e-10	-1.37209
1998952	chr1:1998952:C:G	1.38736e-09	-1.83219	-1.1281	2.5966e-05	-1.28817	-1.10623
1999073	chr1:1999073:A:G	1.05892e-09	-1.85495	-1.3755	1.78164e-05	-1.3923	-1.37876
1999315	chr1:1999315:C:T	1.38454e-09	-1.84407	-1.11826	2.52286e-05	-1.33885	-1.08436
1999504	chr1:1999504:C:T	1.10842e-09	-1.86048	-1.32428	1.82315e-05	-1.42295	-1.32509
1999533	chr1:1999533:C:T	1.57562e-08	-2.07115e-10	-0.530463	0.000180338	-2.07115e-10	-0.456352
1999542	chr1:1999542:T:C	1.37534e-09	-1.84807	-1.12093	2.46826e-05	-1.35748	-1.08761
1999860	chr1:1999860:A:T	4.39683e-09	-1.20459	-0.60222	0.000122536	-0.321544	-0.521241
2000057	chr1:2000057:A:G	3.42078e-09	-1.57319	-0.484637	3.42102e-05	-1.75524	-0.363426
2000090	chr1:2000090:T:G	1.97446e-09	-1.53101	-1.07639	1.82819e-05	-1.72332	-1.02196
2000265	chr1:2000265:A:C	6.88605e-09	-2.07115e-10	-1.3582	7.22494e-05	-2.07115e-10	-1.37106
2000381	chr1:2000381:T:C	7.9123e-09	-2.07115e-10	-1.21927	8.81216e-05	-2.07115e-10	-1.17247
2000399	chr1:2000399:A:G	6.69867e-09	-2.07115e-10	-1.38578	7.16602e-05	-2.07115e-10	-1.37925
2001028	chr1:2001028:G:A	1.12812e-09	-1.8501	-1.31704	1.96094e-05	-1.35703	-1.31815
2001369	chr1:2001369:G:A	6.89763e-09	-2.07115e-10	-1.35652	7.23199e-05	-2.07115e-10	-1.37009
2001430	chr1:2001430:C:T	6.5815e-09	-1.40343	-3.77007e-10	0.000142197	-0.693975	-3.77007e-10
2001448	chr1:2001448:G:A	4.27092e-08	-2.07115e-10	0.466721	0.00088656	-2.07115e-10	1.13616
2001547	chr1:2001547:C:T	6.79478e-09	-2.07115e-10	-1.37154	7.15683e-05	-2.07115e-10	-1.38054
2001596	chr1:2001596:G:A	1.48555e-09	-1.55224	-1.33967	1.39067e-05	-1.69838	-1.32043
2001918	chr1:2001918:G:A	9.70375e-09	-2.07115e-10	-1.01518	0.000111473	-2.07115e-10	-0.937405
2002428	chr1:2002428:T:C	1.17721e-09	-1.85478	-1.26977	1.67175e-05	-1.54938	-1.28535
2002486	chr1:2002486:T:C	6.74754e-09	-2.07115e-10	-1.37852	7.2432e-05	-2.07115e-10	-1.36854
2002931	chr1:2002931:TATATAA:T	1.38922e-08	-2.07115e-10	-0.656369	0.000167369	-2.07115e-10	-0.530985
2003063	chr1:2003063:TG:T	1.41162e-08	-2.07115e-10	-0.640374	0.000157699	-2.07115e-10	-0.590501
2003397	chr1:2003397:C:T	1.38606e-08	-2.07115e-10	-0.658644	0.000167061	-2.07115e-10	-0.532829
2003419	chr1:2003419:C:CA	1.20669e-08	-2.07115e-10	-0.797224	0.000135853	-2.07115e-10	-0.739616
2003636	chr1:2003636:G:C	2.8056e-09	-1.30137	-0.954704	7.35847e-05	-0.457019	-0.895731
2003961	chr1:2003961:C:T	4.41702e-09	-1.80223	-3.77007e-10	4.60918e-05	-1.82055	-3.77007e-10
2004098	chr1:2004098:G:A	6.68725e-09	-2.07115e-10	-1.38749	7.10429e-05	-2.07115e-10	-1.3879
2004141	chr1:2004141:A:C	1.07665e-09	-1.85468	-1.35916	1.45996e-05	-1.61852	-1.35168
2004363	chr1:2004363:A:G	2.05583e-08	-2.07115e-10	-0.264427	0.000253449	-2.07115e-10	-0.116024
2004695	chr1:2004695:G:A	2.09446e-09	-1.33716	-1.21123	0.000120526	0.285529	-1.14485
2004731	chr1:2004731:T:C	4.24972e-09	-1.84084	-3.77007e-10	5.43321e-05	-1.65607	-3.77007e-10
2004857	chr1:2004857:G:A	1.32034e-08	-2.07115e-10	-0.707217	0.000158594	-2.07115e-10	-0.58484
2004931	chr1:2004931:C:T	1.02982e-08	-2.07115e-10	-0.955723	0.000118174	-2.07115e-10	-0.87903
2005104	chr1:2005104:A:G	1.60397e-08	-2.07115e-10	-0.512624	0.000184866	-2.07115e-10	-0.431554
2005317	chr1:2005317:T:C	1.03671e-08	-2.07115e-10	-0.949055	0.000119057	-2.07115e-10	-0.871589
2005768	chr1:2005768:G:A	5.85527e-09	-1.1802	-0.340155	0.000226403	-0.059145	-0.169726
2005908	chr1:2005908:CTCTCTCTCTCTCTCTCTCGT:C	7.06807e-09	-1.33211	-3.77007e-10	0.000372419	0.268832	-3.77007e-10
2006055	chr1:2006055:C:T	1.28006e-08	-2.07115e-10	-0.738202	0.000145644	-2.07115e-10	-0.670025
2006100	chr1:2006100:A:G	1.20758e-08	-2.07115e-10	-0.796491	0.000146326	-2.07115e-10	-0.665352
2006130	chr1:2006130:A:T	1.38448e-08	-2.07115e-10	-0.659783	0.000166982	-2.07115e-10	-0.5333
2006190	chr1:2006190:T:G	6.7524e-09	-2.07115e-10	-1.3778	7.25471e-05	-2.07115e-10	-1.36695
2006334	chr1:2006334:C:T	6.75508e-09	-2.07115e-10	-1.3774	7.17651e-05	-2.07115e-10	-1.37779
2006475	chr1:2006475:G:A	5.33744e-09	-1.21783	-0.39512	0.000200862	-0.119817	-0.22875
2006759	chr1:2006759:C:T	2.60439e-08	-2.07115e-10	-0.0279115	0.000273108	-2.07115e-10	-0.04132
2007239	chr1:2007239:G:A	5.66553e-09	-1.55329	-3.77007e-10	4.83372e-05	-1.77299	-3.77007e-10
2007384	chr1:2007384:C:T	7.09251e-09	-2.07115e-10	-1.32866	7.7496e-05	-2.07115e-10	-1.30096
2007838	chr1:2007838:G:A	2.18844e-08	-2.07115e-10	-0.201919	0.000260298	-2.07115e-10	-0.0893613
2007895	chr1:2007895:G:A	4.34761e-08	-0.207779	0.692297	0.000526304	-0.0939854	0.708678
2008185	chr1:2008185:T:C	7.78178e-09	-2.07115e-10	-1.23591	8.44632e-05	-2.07115e-10	-1.21487
2008387	chr1:2008387:C:T	1.24871e-09	-1.77721	-1.28838	3.90466e-05	-0.759346	-1.22708
2008395	chr1:2008395:C:T	1.45371e-08	-0.610987	-3.77007e-10	0.000246769	-0.142733	-3.77007e-10
2008493	chr1:2008493:C:T	7.19675e-09	-2.07115e-10	-1.31406	7.86335e-05	-2.07115e-10	-1.28639
2008598	chr1:2008598:G:A	7.52474e-09	-2.07115e-10	-1.2695	8.2777e-05	-2.07115e-10	-1.23504
2008635	chr1:2008635:G:A	3.3836e-08	-1.02175	1.25558	0.000364985	-1.03847	1.28714
2008795	chr1:2008795:A:G	1.51579e-08	-2.07115e-10	-0.569172	0.000181314	-2.07115e-10	-0.450959
2009203	chr1:2009203:C:T	9.8448e-09	-2.07115e-10	-1.00075	0.00010442	-2.07115e-10	-1.00276
2009414	chr1:2009414:G:A	4.37174e-09	-1.81253	-3.77007e-10	4.49472e-05	-1.8457	-3.77007e-10
2009432	chr1:2009432:T:C	1.72395e-08	-2.07115e-10	-0.44049	0.000209698	-2.07115e-10	-0.305519
2009756	chr1:2009756:T:C	1.08315e-08	-2.07115e-10	-0.905233	0.000117746	-2.07115e-10	-0.882653
2009834	chr1:2009834:C:T	1.27501e-09	-1.76586	-1.27887	4.05392e-05	-0.721014	-1.2279
2010190	chr1:2010190:C:T	5.83549e-08	-2.07115e-10	0.77885	0.000591967	-2.07115e-10	0.732264
2010219	chr1:2010219:C:T	1.58391e-09	-1.80323	-1.02457	5.36032e-05	-0.795325	-0.874253
2010272	chr1:2010272:G:A	1.01981e-08	-2.07115e-10	-0.965492	0.000112845	-2.07115e-10	-0.925171
2010342	chr1:2010342:C:T	8.10151e-09	-2.07115e-10	-1.19564	8.9985e-05	-2.07115e-10	-1.15154
2010360	chr1:2010360:G:A	8.79896e-08	-2.07115e-10	1.18952	0.00107051	-2.07115e-10	1.32471
2010389	chr1:2010389:T:C	1.1248e-09	-1.82078	-1.34931	3.00461e-05	-0.876437	-1.37202
2010394	chr1:2010394:A:G	1.18672e-09	-1.80418	-1.31232	3.30603e-05	-0.807047	-1.34581
2010406	chr1:2010406:G:A	1.72718e-09	-1.72423	-1.01698	5.62617e-05	-0.580885	-1.04029
2010975	chr1:2010975:T:C	1.35119e-09	-1.77865	-1.20805	3.99245e-05	-0.7015	-1.2627
2011008	chr1:2011008:C:T	7.32102e-09	-2.07115e-10	-1.29694	8.30205e-05	-2.07115e-10	-1.2321
2011369	chr1:2011369:G:A	8.11837e-09	-2.07115e-10	-1.19356	9.00764e-05	-2.07115e-10	-1.15053
2011811	chr1:2011811:C:T	2.67057e-08	-2.07115e-10	-0.00281774	0.000279862	-2.07115e-10	-0.0168897
2011852	chr1:2011852:C:T	1.45762e-09	-1.59403	-1.31685	5.73304e-05	-0.338847	-1.26351
2012662	chr1:2012662:C:G	1.36873e-09	-1.80535	-1.16846	1.66283e-05	-1.70566	-1.13442
2012684	chr1:2012684:A:G	8.00245e-09	-1.20795	-3.77007e-10	6.57368e-05	-1.46553	-3.77007e-10
2012849	chr1:2012849:G:A	9.26187e-09	-2.07115e-10	-1.06179	0.000103165	-2.07115e-10	-1.01486
2013156	chr1:2013156:G:A	9.18339e-09	-2.07115e-10	-1.0703	0.000110244	-2.07115e-10	-0.948487
2013187	chr1:2013187:G:A	5.20817e-09	-1.63746	-3.77007e-10	5.3402e-05	-1.67334	-3.77007e-10
2013354	chr1:2013354:C:T	1.04373e-08	-2.07115e-10	-0.942312	0.000127871	-2.07115e-10	-0.800162
2013550	chr1:2013550:G:A	2.6278e-08	-2.07115e-10	-0.0189604	0.000315164	-2.07115e-10	0.101906
2014149	chr1:2014149:AG:A	9.83983e-09	-2.07115e-10	-1.00126	0.00011952	-2.07115e-10	-0.867701
2014313	chr1:2014313:C:T	7.01351e-09	-2.07115e-10	-1.33986	7.49159e-05	-2.07115e-10	-1.33482
2014521	chr1:2014521:G:A	9.6548e-09	-2.07115e-10	-1.02024	0.000106228	-2.07115e-10	-0.9856
2014868	chr1:2014868:T:A	7.90551e-09	-2.07115e-10	-1.22013	8.78741e-05	-2.07115e-10	-1.17528
2014986	chr1:2014986:A:G	6.68486e-09	-2.07115e-10	-1.38785	7.11675e-05	-2.07115e-10	-1.38615
2015152	chr1:2015152:G:A	1.25091e-09	-1.80765	-1.25618	1.50894e-05	-1.70841	-1.22878
2015370	chr1:2015370:C:T	1.27301e-09	-1.79848	-1.24783	1.54547e-05	-1.6935	-1.21977
2016316	chr1:2016316:C:A	1.24853e-09	-1.7933	-1.27242	1.51783e-05	-1.68454	-1.24677
2017062	chr1:2017062:C:T	1.16844e-08	-2.07115e-10	-0.829441	0.000138368	-2.07115e-10	-0.72127
2017081	chr1:2017081:C:T	8.4045e-09	-2.07115e-10	-1.15893	9.91696e-05	-2.07115e-10	-1.05436
2017202	chr1:2017202:C:T	1.35132e-09	-1.70864	-1.27797	4.96391e-05	-0.523685	-1.22272
2017366	chr1:2017366:T:C	1.30002e-09	-1.80146	-1.22385	1.57971e-05	-1.69754	-1.19382
2017703	chr1:2017703:A:C	8.05352e-09	-2.07115e-10	-1.20158	8.98477e-05	-2.07115e-10	-1.15307
2018088	chr1:2018088:C:T	7.83366e-09	-2.07115e-10	-1.22926	8.70672e-05	-2.07115e-10	-1.18451
2018105	chr1:2018105:G:T	1.41014e-09	-1.81229	-1.13171	1.74349e-05	-1.71074	-1.08198
2018196	chr1:2018196:A:G	7.4971e-09	-2.07115e-10	-1.27318	8.28176e-05	-2.07115e-10	-1.23455
2018407	chr1:2018407:A:G	7.83776e-09	-2.07115e-10	-1.22874	8.71187e-05	-2.07115e-10	-1.18392
2019105	chr1:2019105:C:G	1.4943e-08	-2.07115e-10	-0.58345	0.000176136	-2.07115e-10	-0.47993
2019117	chr1:2019117:G:A	8.65495e-09	-2.07115e-10	-1.12956	9.30363e-05	-2.07115e-10	-1.1182
2019781	chr1:2019781:C:T	7.58778e-09	-2.07115e-10	-1.26115	8.38213e-05	-2.07115e-10	-1.2225
2020388	chr1:2020388:A:G	1.14234e-09	-1.79891	-1.35571	1.37969e-05	-1.69412	-1.33262
2021171	chr1:2021171:T:C	1.1379e-09	-1.83268	-1.32583	1.35581e-05	-1.75043	-1.29377
2021343	chr1:2021343:C:A	1.64943e-09	-1.85218	-0.935086	2.10486e-05	-1.78645	-0.817908
2021579	chr1:2021579:G:A	3.14194e-09	-1.84864	-0.29421	4.89553e-05	-1.50421	-0.256068
2021813	chr1:2021813:T:C	1.60411e-09	-1.85005	-0.965068	2.04157e-05	-1.78291	-0.851975
2021814	chr1:2021814:G:A	8.44293e-09	-2.07115e-10	-1.15436	8.98822e-05	-2.07115e-10	-1.15269
2021882	chr1:2021882:C:T	6.68489e-09	-2.07115e-10	-1.38784	7.10408e-05	-2.07115e-10	-1.38793
2022137	chr1:2022137:G:A	2.64842e-09	-1.06949	-1.24424	3.6445e-05	-0.825773	-1.22961
2022166	chr1:2022166:C:T	6.70935e-09	-2.07115e-10	-1.38419	7.2515e-05	-2.07115e-10	-1.36739
2022373	chr1:2022373:C:T	1.39495e-09	-1.69246	-1.26238	4.7213e-05	-0.606897	-1.18962
2022661	chr1:2022661:G:T	9.1384e-09	-2.07115e-10	-1.07521	0.000109858	-2.07115e-10	-0.951994
2022740	chr1:2022740:G:A	4.77885e-09	-1.72349	-3.77007e-10	5.11946e-05	-1.71555	-3.77007e-10
2022997	chr1:2022997:G:A	1.19861e-09	-1.80751	-1.29902	1.45468e-05	-1.70744	-1.26638
2023411	chr1:2023411:G:A	6.79836e-09	-2.07115e-10	-1.37101	7.36351e-05	-2.07115e-10	-1.35207
2023455	chr1:2023455:G:A	7.28797e-09	-2.07115e-10	-1.30147	7.53502e-05	-2.07115e-10	-1.32904
2023641	chr1:2023641:G:A	1.11133e-09	-1.83999	-1.34214	1.30856e-05	-1.76369	-1.31599
2024545	chr1:2024545:C:T	1.05291e-09	-1.8485	-1.38764	1.19394e-05	-1.78358	-1.38777
2024579	chr1:2024579:G:A	1.0713e-08	-2.07115e-10	-0.916236	0.000134026	-2.07115e-10	-0.75315
2024923	chr1:2024923:G:A	1.10748e-09	-1.80607	-1.37954	1.32251e-05	-1.6895	-1.37957
2025079	chr1:2025079:G:C	1.57572e-08	-2.07115e-10	-0.530394	0.000191713	-2.07115e-10	-0.395188
2025598	chr1:2025598:T:C	2.04697e-09	-1.82814	-0.743191	5.21823e-05	-1.07092	-0.625524
2025682	chr1:2025682:G:A	6.80684e-09	-2.07115e-10	-1.36977	7.18213e-05	-2.07115e-10	-1.37701
2025860	chr1:2025860:C:T	2.77535e-09	-1.3314	-0.93552	7.44402e-05	-0.428941	-0.91225
2026413	chr1:2026413:C:G	4.23817e-09	-1.84356	-3.77007e-10	4.50058e-05	-1.84439	-3.77007e-10
2026703	chr1:2026703:T:C	2.99089e-08	-2.07115e-10	0.110463	0.000425353	-2.07115e-10	0.401731
2026966	chr1:2026966:C:A	6.83711e-09	-2.07115e-10	-1.36533	7.3097e-05	-2.07115e-10	-1.3594
2027285	chr1:2027285:C:T	8.16416e-09	-2.07115e-10	-1.18794	8.70176e-05	-2.07115e-10	-1.18508
2027438	chr1:2027438:G:A	7.73195e-09	-2.07115e-10	-1.24233	8.31136e-05	-2.07115e-10	-1.23098
2027682	chr1:2027682:T:C	1.14653e-08	-2.07115e-10	-0.848365	0.000130321	-2.07115e-10	-0.781187
2027747	chr1:2027747:C:T	1.11303e-08	-2.07115e-10	-0.878019	0.000125707	-2.07115e-10	-0.817237
2027822	chr1:2027822:A:G	1.38249e-09	-1.81239	-1.15141	1.71459e-05	-1.67129	-1.13814
2027869	chr1:2027869:G:A	6.69113e-09	-2.07115e-10	-1.38691	7.14445e-05	-2.07115e-10	-1.38227
2027874	chr1:2027874:A:G	2.3378e-08	-2.07115e-10	-0.135899	0.000275885	-2.07115e-10	-0.031202
2028260	chr1:2028260:G:A	2.1075e-08	-0.239606	-3.77007e-10	0.000143451	-0.685193	-3.77007e-10
2028422	chr1:2028422:G:GC	3.53227e-09	-1.85258	-0.173175	4.5022e-05	-1.85404	0.0100008
2028539	chr1:2028539:C:T	1.45255e-09	-1.72449	-1.18989	2.88192e-05	-1.18742	-1.10273
2028631	chr1:2028631:T:C	1.95285e-08	-2.07115e-10	-0.31582	0.00019305	-2.07115e-10	-0.38824
2028919	chr1:2028919:G:C	7.7794e-09	-2.07115e-10	-1.23621	8.46072e-05	-2.07115e-10	-1.21317
2028949	chr1:2028949:C:T	4.79237e-09	-1.72067	-3.77007e-10	4.72999e-05	-1.79468	-3.77007e-10
2029487	chr1:2029487:T:C	1.4326e-09	-1.76517	-1.16303	1.77176e-05	-1.58597	-1.19066
2029525	chr1:2029525:A:G	1.02237e-08	-2.07115e-10	-0.962986	0.000115071	-2.07115e-10	-0.905641
2029800	chr1:2029800:G:A	1.1547e-08	-2.07115e-10	-0.841267	0.000121909	-2.07115e-10	-0.847916
2029864	chr1:2029864:C:T	6.98864e-09	-2.07115e-10	-1.34341	7.40348e-05	-2.07115e-10	-1.34665
2030027	chr1:2030027:C:T	4.4022e-09	-1.80559	-3.77007e-10	5.00258e-05	-1.73865	-3.77007e-10
2030526	chr1:2030526:T:G	3.22179e-08	-2.07115e-10	0.184827	0.000422374	-2.07115e-10	0.394705
2030673	chr1:2030673:C:T	4.37912e-09	-1.81085	-3.77007e-10	4.64091e-05	-1.81369	-3.77007e-10
2031194	chr1:2031194:A:G	6.76591e-09	-1.8456	0.469805	0.000195001	-1.05893	0.680744
2031244	chr1:2031244:A:G	1.29273e-08	-2.07115e-10	-0.728354	0.000137986	-2.07115e-10	-0.724035
2031380	chr1:2031380:T:A	1.79882e-09	-1.86561	-0.834955	3.81241e-05	-1.25909	-0.751248
2031629	chr1:2031629:GTGTCTGGGGCGCTAC:G	1.72703e-09	-1.86687	-0.874419	3.54109e-05	-1.28939	-0.794779
2031719	chr1:2031719:C:T	2.04855e-09	-1.86702	-0.703536	4.05827e-05	-1.34436	-0.603481
2031976	chr1:2031976:A:G	1.17319e-09	-1.81934	-1.30864	1.40565e-05	-1.67696	-1.33114
2033185	chr1:2033185:G:A	8.31567e-09	-2.07115e-10	-1.16955	8.93066e-05	-2.07115e-10	-1.15911
2033696	chr1:2033696:G:A	1.45091e-08	-2.07115e-10	-0.612915	0.000165344	-2.07115e-10	-0.54316
2033753	chr1:2033753:G:A	9.31643e-09	-2.07115e-10	-1.05591	0.000105773	-2.07115e-10	-0.989893
2033807	chr1:2033807:G:A	7.52369e-09	-2.07115e-10	-1.26964	7.80654e-05	-2.07115e-10	-1.29364
2033837	chr1:2033837:C:T	6.82284e-09	-2.07115e-10	-1.36742	7.24547e-05	-2.07115e-10	-1.36823
2033988	chr1:2033988:G:A	1.85745e-09	-1.8656	-0.802886	3.9488e-05	-1.25949	-0.715703
2034592	chr1:2034592:A:G	7.03226e-09	-2.07115e-10	-1.33719	7.30921e-05	-2.07115e-10	-1.35947
2034805	chr1:2034805:G:T	7.21116e-09	-1.79355	0.481487	8.4098e-05	-1.82103	0.601826
2034806	chr1:2034806:C:T	7.21169e-09	-1.78778	0.475791	8.32315e-05	-1.82549	0.595926
2035084	chr1:2035084:G:A	2.12642e-08	-2.07115e-10	-0.230671	0.000242328	-2.07115e-10	-0.160895
2035177	chr1:2035177:A:G	1.1662e-09	-1.8641	-1.26985	1.28169e-05	-1.80491	-1.29551
2035389	chr1:2035389:A:G	6.73728e-09	-2.07115e-10	-1.38004	7.14888e-05	-2.07115e-10	-1.38165
2035510	chr1:2035510:G:A	8.42109e-09	-2.07115e-10	-1.15696	8.74405e-05	-2.07115e-10	-1.18023
2035575	chr1:2035575:G:A	1.39912e-09	-1.8633	-1.08855	1.58408e-05	-1.86486	-1.02374
2035619	chr1:2035619:C:T	4.3033e-09	-1.82831	-3.77007e-10	4.45602e-05	-1.85434	-3.77007e-10
2035965	chr1:2035965:G:A	3.84247e-09	-1.80512	-0.136458	4.40097e-05	-1.84955	-0.0172268
2036515	chr1:2036515:C:T	1.52323e-09	-1.83545	-1.03141	1.7348e-05	-1.863	-0.934709
2037105	chr1:2037105:G:T	7.88009e-09	-2.07115e-10	-1.22335	8.73766e-05	-2.07115e-10	-1.18096
2037160	chr1:2037160:C:T	6.71228e-09	-2.07115e-10	-1.38375	7.12765e-05	-2.07115e-10	-1.38462
2037392	chr1:2037392:A:G	1.51529e-09	-1.78391	-1.08817	1.7875e-05	-1.63658	-1.1312
2037520	chr1:2037520:G:A	1.37257e-09	-1.8398	-1.13121	1.56537e-05	-1.86383	-1.03665
2037780	chr1:2037780:C:CA	1.04308e-09	-1.86427	-1.38124	1.51162e-05	-1.55217	-1.38325
2038162	chr1:2038162:G:A	7.47931e-09	-1.83462	0.559071	9.5314e-05	-1.77622	0.68221
2038224	chr1:2038224:G:A	6.93921e-09	-2.07115e-10	-1.35051	7.30756e-05	-2.07115e-10	-1.35969
2038313	chr1:2038313:C:T	4.37616e-09	-1.81152	-3.77007e-10	4.46267e-05	-1.85285	-3.77007e-10
2039156	chr1:2039156:T:C	7.58762e-09	-2.07115e-10	-1.26118	8.14529e-05	-2.07115e-10	-1.25116
2039163	chr1:2039163:C:T	4.29566e-09	-1.83009	-3.77007e-10	4.42781e-05	-1.8607	-3.77007e-10
2039289	chr1:2039289:A:T	7.63048e-09	-2.07115e-10	-1.25554	8.18936e-05	-2.07115e-10	-1.24577
2039298	chr1:2039298:G:A	6.69997e-09	-2.07115e-10	-1.38559	7.13665e-05	-2.07115e-10	-1.38336
2039914	chr1:2039914:G:A	1.85085e-08	-2.07115e-10	-0.369461	0.000186635	-2.07115e-10	-0.422035
2039996	chr1:2039996:G:A	3.42394e-09	-1.69949	-0.357411	4.57988e-05	-1.50075	-0.326185
2040229	chr1:2040229:A:G	6.80459e-09	-2.07115e-10	-1.3701	7.3499e-05	-2.07115e-10	-1.35391
2040323	chr1:2040323:A:G	7.48486e-09	-1.29944	0.0246255	5.38821e-05	-1.85521	0.190824
2040432	chr1:2040432:T:A	7.34472e-09	-1.44789	0.154175	6.09314e-05	-1.86732	0.325883
2040932	chr1:2040932:C:G	8.11473e-09	-2.07115e-10	-1.19401	8.56149e-05	-2.07115e-10	-1.20133
2041023	chr1:2041023:T:C	1.35254e-09	-1.60478	-1.38093	1.11387e-05	-1.86378	-1.37698
2041449	chr1:2041449:C:T	7.82356e-09	-2.07115e-10	-1.23055	8.75645e-05	-2.07115e-10	-1.17881
2041479	chr1:2041479:A:C	7.17484e-09	-2.07115e-10	-1.31711	7.88714e-05	-2.07115e-10	-1.28337
2042065	chr1:2042065:C:T	1.35704e-09	-1.59782	-1.38457	1.11783e-05	-1.85863	-1.37858
2042181	chr1:2042181:G:A	1.10305e-08	-2.07115e-10	-0.88703	0.00014057	-2.07115e-10	-0.705484
2042324	chr1:2042324:C:A	1.44603e-08	-2.07115e-10	-0.616287	0.000191257	-2.07115e-10	-0.397571
2042691	chr1:2042691:G:A	4.76673e-09	-1.72603	-3.77007e-10	4.46986e-05	-1.85124	-3.77007e-10
2043456	chr1:2043456:T:C	2.54277e-09	-1.5806	-0.77384	2.2543e-05	-1.86219	-0.673572
2043498	chr1:2043498:G:A	7.64407e-09	-2.07115e-10	-1.25376	8.26021e-05	-2.07115e-10	-1.23715
2043528	chr1:2043528:G:A	1.24648e-09	-1.70577	-1.3616	1.13887e-05	-1.85066	-1.3679
2044120	chr1:2044120:CA:C	2.63601e-08	-2.07115e-10	-0.015841	0.000397808	-2.07115e-10	0.334781
2044405	chr1:2044405:C:T	1.0658e-08	-2.07115e-10	-0.921383	0.000125961	-2.07115e-10	-0.815217
2044651	chr1:2044651:A:G	6.80525e-09	-2.07115e-10	-1.37	7.28297e-05	-2.07115e-10	-1.36306
2044843	chr1:2044843:C:A	2.00136e-08	-0.29128	-3.77007e-10	0.000134084	-0.752721	-3.77007e-10
2044942	chr1:2044942:C:T	1.37024e-08	-2.07115e-10	-0.670125	0.000172051	-2.07115e-10	-0.503396
2045119	chr1:2045119:T:C	2.04675e-09	-1.78143	-0.79001	2.32112e-05	-1.79991	-0.706642
2045307	chr1:2045307:G:T	6.8005e-09	-2.07115e-10	-1.3707	7.21129e-05	-2.07115e-10	-1.37295
2045412	chr1:2045412:G:T	1.93621e-09	-1.84869	-0.778277	2.99942e-05	-1.47673	-0.773451
2045766	chr1:2045766:C:T	6.69061e-09	-2.07115e-10	-1.38699	7.10524e-05	-2.07115e-10	-1.38777
2045844	chr1:2045844:G:A	7.11416e-09	-2.07115e-10	-1.32561	7.56937e-05	-2.07115e-10	-1.32449
2046013	chr1:2046013:C:T	7.01223e-09	-2.07115e-10	-1.34004	7.3873e-05	-2.07115e-10	-1.34884
2046056	chr1:2046056:A:G	7.78654e-09	-2.07115e-10	-1.2353	7.86113e-05	-2.07115e-10	-1.28667
2046191	chr1:2046191:C:T	5.70336e-09	-1.54664	-3.77007e-10	6.02633e-05	-1.55246	-3.77007e-10
2046536	chr1:2046536:C:T	6.68674e-09	-2.07115e-10	-1.38757	7.13723e-05	-2.07115e-10	-1.38328
2047625	chr1:2047625:C:T	3.27071e-09	-0.725848	-1.37684	1.93361e-05	-1.31024	-1.37897
2047662	chr1:2047662:G:A	1.97051e-08	-2.07115e-10	-0.306816	0.000205836	-2.07115e-10	-0.324105
2047814	chr1:2047814:G:A	2.71815e-09	-0.936755	-1.35099	2.50647e-05	-1.08255	-1.34718
2047906	chr1:2047906:C:T	1.29227e-08	-2.07115e-10	-0.728711	0.000180052	-2.07115e-10	-0.457943
2048285	chr1:2048285:C:A	2.91567e-09	-0.831259	-1.38633	1.79478e-05	-1.37626	-1.38746
2048403	chr1:2048403:A:G	1.10227e-08	0.489649	-1.37738	8.19937e-05	0.119497	-1.36404
2048533	chr1:2048533:A:C	6.70655e-09	-2.07115e-10	-1.38461	7.10891e-05	-2.07115e-10	-1.38725
2048561	chr1:2048561:G:T	7.55041e-09	-1.26609	-3.77007e-10	0.000130862	-0.777045	-3.77007e-10
2048746	chr1:2048746:G:A	6.87615e-09	-2.07115e-10	-1.35963	7.49769e-05	-2.07115e-10	-1.33401
2048963	chr1:2048963:C:T	1.98582e-09	-1.21577	-1.38589	1.55299e-05	-1.52964	-1.37878
2049679	chr1:2049679:A:C	3.75514e-09	-0.663879	-1.30069	3.15542e-05	-0.922903	-1.27658
2049698	chr1:2049698:G:A	6.68743e-09	-2.07115e-10	-1.38746	7.11259e-05	-2.07115e-10	-1.38673
2050397	chr1:2050397:C:T	6.13927e-09	-0.0869023	-1.38609	3.16097e-05	-0.817991	-1.37973
2050497	chr1:2050497:A:C	9.55771e-09	-2.07115e-10	-1.03035	0.000116724	-2.07115e-10	-0.891375
2050958	chr1:2050958:T:C	2.59034e-09	-0.953803	-1.3821	2.75713e-05	-0.966964	-1.36745
2050961	chr1:2050961:T:C	7.15784e-09	-2.07115e-10	-1.31949	7.35509e-05	-2.07115e-10	-1.35321
2051107	chr1:2051107:G:A	3.63766e-09	-0.618883	-1.37747	2.92506e-05	-0.896589	-1.3787
2051125	chr1:2051125:A:C	6.68465e-09	-2.07115e-10	-1.38788	7.10561e-05	-2.07115e-10	-1.38772
2051236	chr1:2051236:AC:A	3.00338e-09	-0.800403	-1.38755	2.8897e-05	-0.904644	-1.3828
2051689	chr1:2051689:A:T	1.4813e-09	-1.85994	-1.03483	2.22528e-05	-1.53872	-1.01
2051703	chr1:2051703:C:T	9.45785e-09	0.265137	-1.30599	3.73462e-05	-0.711862	-1.31909
2051721	chr1:2051721:C:A	1.12001e-07	1.48198	-0.0511646	0.000142925	-0.96206	0.27319
2051769	chr1:2051769:C:T	2.72269e-09	-1.84117	-0.444899	3.41554e-05	-1.74789	-0.372375
2051982	chr1:2051982:T:C	4.43097e-09	-1.76434	-0.0347378	5.06212e-05	-1.82754	0.100723
2052262	chr1:2052262:G:A	4.33568e-09	-0.434854	-1.38596	3.4885e-05	-0.715592	-1.38354
2052695	chr1:2052695:G:A	1.07942e-08	-2.07115e-10	-0.908684	0.000122525	-2.07115e-10	-0.842875
2052788	chr1:2052788:C:T	3.38226e-09	-0.902382	-1.16677	2.24493e-05	-1.37443	-1.1655
2053061	chr1:2053061:C:T	6.71599e-09	-2.07115e-10	-1.3832	7.16271e-05	-2.07115e-10	-1.37971
2053253	chr1:2053253:A:G	2.39866e-08	-0.0885978	-0.0215988	0.000209126	-0.307537	-0.000713979
2053372	chr1:2053372:G:T	1.33504e-09	-1.76681	-1.23192	1.74895e-05	-1.65106	-1.13853
2053378	chr1:2053378:C:T	7.24267e-09	-2.07115e-10	-1.3077	7.80216e-05	-2.07115e-10	-1.2942
2053412	chr1:2053412:G:A	1.36516e-08	-0.585653	-0.0881846	0.000272	-0.33933	0.293944
2053731	chr1:2053731:G:A	2.78943e-08	-1.05026	1.09099	0.000117542	-1.7915	0.907111
2053966	chr1:2053966:G:A	3.36134e-08	-2.07115e-10	0.227231	0.00050858	-2.07115e-10	0.580435
2053978	chr1:2053978:C:T	7.4512e-09	-2.07115e-10	-1.27932	7.68211e-05	-2.07115e-10	-1.30971
2054114	chr1:2054114:T:C	9.77006e-08	-1.51208	2.80629	0.00132167	-1.81824	3.3537
2054266	chr1:2054266:G:A	7.06386e-09	-2.07115e-10	-1.3327	7.79411e-05	-2.07115e-10	-1.29523
2054370	chr1:2054370:G:C	1.25979e-07	-2.07115e-10	1.54842	0.00374075	-2.07115e-10	2.57585
2054659	chr1:2054659:A:G	3.51198e-08	-2.07115e-10	0.271071	0.00081107	-2.07115e-10	1.04717
2054813	chr1:2054813:A:G	5.19575e-09	-1.63985	-3.77007e-10	0.000107227	-0.976238	-3.77007e-10
2055091	chr1:2055091:C:T	2.36637e-08	-0.12375	-3.77007e-10	8.26427e-05	-1.23666	-3.77007e-10
2055097	chr1:2055097:C:T	1.24756e-09	-1.81165	-1.25486	1.22862e-05	-1.86713	-1.27559
2055098	chr1:2055098:G:A	9.82846e-09	-2.07115e-10	-1.00241	0.0001257	-2.07115e-10	-0.81729
2055132	chr1:2055132:C:T	2.88648e-08	-1.81754	1.89247	0.000663202	-1.80927	2.65517
2055769	chr1:2055769:T:C	1.64585e-09	-1.44185	-1.34758	1.38497e-05	-1.64756	-1.37536
2055978	chr1:2055978:T:C	9.65995e-09	-2.07115e-10	-1.01971	0.000105181	-2.07115e-10	-0.995505
2056247	chr1:2056247:G:A	7.2433e-09	-2.07115e-10	-1.30762	7.41815e-05	-2.07115e-10	-1.34467
2056364	chr1:2056364:G:A	4.97789e-08	-2.07115e-10	0.619897	0.000526215	-2.07115e-10	0.614522
2056778	chr1:2056778:G:T	7.12973e-09	-1.76698	0.443562	0.000137971	-1.76185	1.03771
2057403	chr1:2057403:G:A	1.13777e-08	-2.07115e-10	-0.856035	0.000124877	-2.07115e-10	-0.823856
2057679	chr1:2057679:A:C	2.27445e-09	-1.65916	-0.806796	1.90022e-05	-1.86633	-0.840297
2057878	chr1:2057878:T:C	7.82095e-09	-2.07115e-10	-1.23089	8.42578e-05	-2.07115e-10	-1.21731
2058057	chr1:2058057:C:T	1.10349e-09	-1.80344	-1.38577	1.09864e-05	-1.86692	-1.38762
2058659	chr1:2058659:G:A	1.02311e-08	-2.07115e-10	-0.962265	0.000107801	-2.07115e-10	-0.970901
2058780	chr1:2058780:C:A	9.51171e-09	-2.07115e-10	-1.03517	0.000103747	-2.07115e-10	-1.00923
2059222	chr1:2059222:T:C	9.59405e-09	-2.07115e-10	-1.02655	0.000101182	-2.07115e-10	-1.03427
2059575	chr1:2059575:A:G	1.10413e-09	-1.81416	-1.37447	1.1554e-05	-1.86196	-1.3422
2059684	chr1:2059684:G:A	1.07829e-09	-1.82437	-1.38794	1.10372e-05	-1.86645	-1.38347
2059723	chr1:2059723:G:A	1.81526e-08	-1.22323	0.834355	0.000185441	-1.45285	1.0244
2059920	chr1:2059920:C:T	1.32598e-08	-2.07115e-10	-0.702959	0.00012932	-2.07115e-10	-0.788895
2060213	chr1:2060213:C:T	5.35384e-09	-1.69321	0.0833357	9.57218e-05	-1.67165	0.581905
2060607	chr1:2060607:C:T	4.59988e-09	-1.71033	-0.0513365	3.77531e-05	-1.86019	-0.159928
2061187	chr1:2061187:A:G	1.92295e-09	-1.76278	-0.871056	1.84037e-05	-1.83146	-0.907179
2061309	chr1:2061309:C:T	1.1068e-09	-1.79962	-1.3866	1.09934e-05	-1.86676	-1.38714
2061456	chr1:2061456:T:C	1.18662e-08	-2.07115e-10	-0.813999	0.000136984	-2.07115e-10	-0.731325
2061762	chr1:2061762:C:A	2.98504e-09	-1.66495	-0.529127	2.49164e-05	-1.86523	-0.570431
2062220	chr1:2062220:T:C	6.87796e-09	-2.07115e-10	-1.35937	7.21973e-05	-2.07115e-10	-1.37178
2062283	chr1:2062283:C:T	2.61946e-09	-1.83819	-0.486535	2.78002e-05	-1.79239	-0.533753
2062671	chr1:2062671:A:G	1.3362e-08	-0.69528	-3.77007e-10	7.18666e-05	-1.37638	-3.77007e-10
2063069	chr1:2063069:T:C	9.96266e-08	-2.07115e-10	1.31374	0.00305313	-2.07115e-10	2.37274
2063382	chr1:2063382:G:A	1.14135e-09	-1.76806	-1.38743	1.10621e-05	-1.86147	-1.3862
2063734	chr1:2063734:T:G	1.11496e-09	-1.79248	-1.38639	1.10013e-05	-1.86608	-1.3871
2063811	chr1:2063811:G:A	7.1761e-09	-2.07115e-10	-1.31694	7.44936e-05	-2.07115e-10	-1.34047
2063995	chr1:2063995:G:A	1.28464e-08	-2.07115e-10	-0.734631	0.000141527	-2.07115e-10	-0.698698
2064022	chr1:2064022:T:G	1.07726e-08	-2.07115e-10	-0.910684	0.000131015	-2.07115e-10	-0.775874
2064837	chr1:2064837:C:T	1.01634e-08	-1.81901	0.850115	0.000224191	-1.82192	1.58323
2065480	chr1:2065480:C:T	6.92263e-09	-2.07115e-10	-1.3529	7.25658e-05	-2.07115e-10	-1.36669
2065488	chr1:2065488:T:C	6.68941e-09	-2.07115e-10	-1.38717	7.20929e-05	-2.07115e-10	-1.37323
2065495	chr1:2065495:A:G	2.80968e-08	-1.58101	1.62897	0.000311729	-1.46407	1.55501
2065556	chr1:2065556:G:A	7.4415e-08	-2.07115e-10	1.02196	0.00199235	-2.07115e-10	1.94588
2065571	chr1:2065571:C:T	8.11289e-09	-2.07115e-10	-1.19424	8.77422e-05	-2.07115e-10	-1.17678
2065711	chr1:2065711:G:A	1.85471e-09	-1.83996	-0.830005	3.17636e-05	-1.43199	-0.760874
2065748	chr1:2065748:A:G	1.09025e-09	-1.83366	-1.36762	1.10511e-05	-1.86623	-1.38243
2066032	chr1:2066032:A:G	7.61837e-09	-2.07115e-10	-1.25713	8.07272e-05	-2.07115e-10	-1.26011
2067213	chr1:2067213:C:T	4.68495e-09	-0.495931	-1.24741	1.67071e-05	-1.59954	-1.23582
2067277	chr1:2067277:C:T	2.51024e-08	-2.07115e-10	-0.064732	0.000515718	-2.07115e-10	0.594373
2067525	chr1:2067525:T:C	7.4896e-09	-2.07115e-10	-1.27418	7.58502e-05	-2.07115e-10	-1.32243
2067567	chr1:2067567:G:A	2.27951e-09	-1.09713	-1.36661	1.26109e-05	-1.73133	-1.3853
2067906	chr1:2067906:T:C	2.08271e-09	-1.34392	-1.2101	1.34452e-05	-1.84559	-1.20697
2068161	chr1:2068161:A:T	4.67138e-09	-1.79081	0.0445758	9.10109e-05	-1.80713	0.666921
2068224	chr1:2068224:C:T	6.6847e-09	-2.07115e-10	-1.38787	7.11799e-05	-2.07115e-10	-1.38598
2068231	chr1:2068231:G:A	1.12964e-08	-2.07115e-10	-0.863209	0.000123383	-2.07115e-10	-0.835898
2068268	chr1:2068268:A:AC	1.34766e-09	-1.67069	-1.31864	1.22838e-05	-1.83135	-1.31156
2068401	chr1:2068401:C:T	6.6131e-09	-1.03134	-0.367303	3.32828e-05	-1.69693	-0.449217
2068522	chr1:2068522:C:T	2.30286e-08	-2.07115e-10	-0.150957	0.000261571	-2.07115e-10	-0.0844796
2068898	chr1:2068898:G:A	4.89007e-09	-1.70049	-3.77007e-10	4.50743e-05	-1.84288	-3.77007e-10
2068965	chr1:2068965:G:A	1.37858e-09	-1.64723	-1.31941	1.24365e-05	-1.81951	-1.31104
2068966	chr1:2068966:C:T	1.39679e-08	-2.07115e-10	-0.650931	0.000130694	-2.07115e-10	-0.778331
2069032	chr1:2069032:C:T	1.49996e-08	-2.07115e-10	-0.579674	0.000141762	-2.07115e-10	-0.697038
2069153	chr1:2069153:C:A	7.30967e-09	-0.557062	-0.741433	5.40192e-05	-1.05625	-0.605593
2069658	chr1:2069658:G:A	7.06209e-09	-2.07115e-10	-1.33295	7.79291e-05	-2.07115e-10	-1.29539
2069762	chr1:2069762:G:C	2.99655e-09	-1.73114	-0.459088	5.30432e-05	-1.75887	0.0787877
2069834	chr1:2069834:A:G	7.00551e-09	-1.86246	0.521466	7.75996e-05	-1.74881	0.449186
2069856	chr1:2069856:A:C	1.10732e-08	-1.8472	0.964034	0.000122368	-1.73665	0.892498
2070047	chr1:2070047:G:A	9.37458e-09	-2.07115e-10	-1.04969	0.000102144	-2.07115e-10	-1.0248
2070129	chr1:2070129:T:C	6.72855e-09	-0.841249	-0.540085	3.19006e-05	-1.60902	-0.579541
2070226	chr1:2070226:C:T	1.76804e-08	-2.07115e-10	-0.415239	0.000173161	-2.07115e-10	-0.496966
2070586	chr1:2070586:G:A	2.80384e-08	-2.07115e-10	0.0458812	0.000313068	-2.07115e-10	0.0952318
2071368	chr1:2071368:C:T	2.86002e-08	-2.07115e-10	0.0657203	0.000325989	-2.07115e-10	0.135677
2071582	chr1:2071582:C:T	3.80456e-08	-2.07115e-10	0.351092	0.00082168	-2.07115e-10	1.06016
2072272	chr1:2072272:G:A	7.13245e-09	-2.07115e-10	-1.32304	7.42667e-05	-2.07115e-10	-1.34352
2072553	chr1:2072553:GC:G	5.95269e-09	-1.8609	0.357049	6.14167e-05	-1.81813	0.284626
2072659	chr1:2072659:G:A	5.44553e-09	-0.339575	-1.25332	1.48341e-05	-1.63264	-1.32162
2073123	chr1:2073123:C:T	7.09652e-09	-2.07115e-10	-1.32809	7.36042e-05	-2.07115e-10	-1.35249
2073469	chr1:2073469:G:A	3.46778e-09	-1.81091	-0.233272	6.51489e-05	-1.82687	0.352359
2073497	chr1:2073497:G:C	3.82982e-08	-2.07115e-10	0.35771	0.000827391	-2.07115e-10	1.06709
2073508	chr1:2073508:T:C	5.958e-09	-1.8587	0.355736	6.56581e-05	-1.75397	0.287244
2074366	chr1:2074366:C:G	7.34079e-09	0.0860064	-1.38025	1.6744e-05	-1.44551	-1.38764
2074470	chr1:2074470:C:T	1.70482e-08	-0.451648	-3.77007e-10	6.82758e-05	-1.42763	-3.77007e-10
2074624	chr1:2074624:C:T	4.25896e-08	-2.07115e-10	0.463916	0.000935884	-2.07115e-10	1.1903
2074669	chr1:2074669:A:G	7.87468e-09	-1.8568	0.632758	8.66655e-05	-1.74702	0.557886
2075002	chr1:2075002:G:A	3.3307e-09	-1.11315	-0.971358	1.89651e-05	-1.70214	-1.00645
2075289	chr1:2075289:T:C	5.26912e-08	1.60102	-0.92427	2.4445e-05	-1.58022	-0.874542
2075323	chr1:2075323:G:A	1.5656e-06	-2.07115e-10	4.06833	0.0984918	-2.07115e-10	5.84654
2075464	chr1:2075464:G:A	3.40991e-09	-1.71459	-0.346418	5.28314e-05	-1.70463	0.020545
2075502	chr1:2075502:A:G	3.16962e-09	-1.73266	-0.401422	4.86053e-05	-1.72367	-0.0437892
2075725	chr1:2075725:A:C	1.46437e-08	-2.07115e-10	-0.603681	0.000154802	-2.07115e-10	-0.609037
2075852	chr1:2075852:C:T	4.13769e-09	-1.63344	-0.234115	7.7151e-05	-1.66102	0.355603
2075853	chr1:2075853:G:A	9.12064e-09	-2.07115e-10	-1.07715	0.000103286	-2.07115e-10	-1.01368
2075942	chr1:2075942:A:G	2.24742e-09	-1.13365	-1.34426	1.1639e-05	-1.82362	-1.37321
2076235	chr1:2076235:A:G	7.05412e-09	0.0337101	-1.36779	1.10706e-05	-1.86172	-1.38517
2076254	chr1:2076254:C:T	5.26794e-09	-1.62605	-3.77007e-10	4.5117e-05	-1.84193	-3.77007e-10
2076701	chr1:2076701:C:T	6.8455e-09	-2.07115e-10	-1.3641	7.11708e-05	-2.07115e-10	-1.38611
2076704	chr1:2076704:C:T	7.87621e-08	-2.07115e-10	1.07874	0.00224156	-2.07115e-10	2.06374
2076945	chr1:2076945:T:C	4.59303e-09	-1.81967	0.0565174	4.2306e-05	-1.85702	-0.049233
2077003	chr1:2077003:T:C	4.42874e-09	-1.81645	0.016871	4.06792e-05	-1.85837	-0.0871029
2077005	chr1:2077005:T:C	1.27165e-09	-1.66912	-1.37826	1.29248e-05	-1.85008	-1.24196
2077119	chr1:2077119:C:T	4.08394e-09	-1.67583	-0.204799	7.73588e-05	-1.70341	0.400673
2077249	chr1:2077249:T:C	2.44912e-09	-1.01099	-1.38097	1.17036e-05	-1.80364	-1.38766
2077297	chr1:2077297:G:T	4.38625e-09	-1.83894	0.0297219	4.17807e-05	-1.84407	-0.0746843
2077443	chr1:2077443:C:T	7.87427e-08	-2.07115e-10	1.07849	0.00223992	-2.07115e-10	2.06301
2077520	chr1:2077520:A:C	6.10125e-09	-1.4792	-3.77007e-10	4.52115e-05	-1.83984	-3.77007e-10
2077855	chr1:2077855:T:C	4.15334e-09	-1.86378	-3.77007e-10	5.63029e-05	-1.62044	-3.77007e-10
2078078	chr1:2078078:T:C	4.02264e-09	-1.67939	-0.216366	7.60504e-05	-1.70713	0.387343
2078127	chr1:2078127:C:T	8.89855e-09	-2.07115e-10	-1.10181	9.86588e-05	-2.07115e-10	-1.05952
2078147	chr1:2078147:C:T	2.63326e-09	-1.36936	-0.950107	1.7458e-05	-1.7986	-0.992786
2078391	chr1:2078391:G:A	6.85158e-09	-2.07115e-10	-1.36321	7.11882e-05	-2.07115e-10	-1.38586
2078604	chr1:2078604:C:T	4.74904e-09	-1.72975	-3.77007e-10	4.57554e-05	-1.82788	-3.77007e-10
2079109	chr1:2079109:C:T	2.36045e-09	-1.06667	-1.36217	1.1581e-05	-1.81748	-1.38434
2079131	chr1:2079131:T:C	2.32847e-09	-1.07112	-1.37136	1.15268e-05	-1.81938	-1.38713
2079137	chr1:2079137:C:T	4.10937e-09	-0.771701	-1.10272	2.36736e-05	-1.75981	-0.727012
2079172	chr1:2079172:G:A	7.79638e-08	-2.07115e-10	1.06855	0.00221471	-2.07115e-10	2.05169
2079230	chr1:2079230:A:G	2.16178e-09	-1.15716	-1.35961	2.7138e-05	-1.02636	-1.32389
2079294	chr1:2079294:C:T	1.66632e-09	-1.83595	-0.941124	1.73848e-05	-1.85993	-0.935657
2079357	chr1:2079357:A:G	3.91073e-09	-1.68426	-0.23971	7.35115e-05	-1.71189	0.358144
2079428	chr1:2079428:C:T	7.88799e-09	-2.07115e-10	-1.22235	8.03556e-05	-2.07115e-10	-1.26473
2079548	chr1:2079548:G:A	1.29788e-08	-2.07115e-10	-0.724374	0.000126969	-2.07115e-10	-0.807242
2079555	chr1:2079555:G:A	3.8789e-09	-1.15757	-0.774572	2.3066e-05	-1.6791	-0.833723
2079677	chr1:2079677:C:G	3.65262e-09	-0.969227	-1.02302	1.50889e-05	-1.79322	-1.14401
2079800	chr1:2079800:C:G	4.93894e-09	-1.69054	-3.77007e-10	4.4035e-05	-1.8662	-3.77007e-10
2079861	chr1:2079861:C:T	1.58744e-09	-1.5833	-1.24227	1.27801e-05	-1.86328	-1.24001
2079902	chr1:2079902:A:G	4.38082e-09	-1.84796	0.0375034	4.23737e-05	-1.84121	-0.0634541
2079939	chr1:2079939:C:G	8.29974e-08	-2.07115e-10	1.13112	0.00238472	-2.07115e-10	2.12565
2079949	chr1:2079949:C:T	1.50185e-08	-2.07115e-10	-0.578411	0.000139547	-2.07115e-10	-0.712787
2080079	chr1:2080079:C:T	3.05562e-07	-2.07115e-10	2.43446	0.0145235	-2.07115e-10	3.93234
2080155	chr1:2080155:C:T	7.79638e-08	-2.07115e-10	1.06855	0.00221471	-2.07115e-10	2.05169
2080519	chr1:2080519:A:G	2.95221e-09	-1.86377	-0.341373	3.12229e-05	-1.81033	-0.399708
2080893	chr1:2080893:C:T	6.68893e-09	-2.07115e-10	-1.38724	7.13888e-05	-2.07115e-10	-1.38305
2080927	chr1:2080927:C:T	2.72734e-08	-2.07115e-10	0.0182198	0.000297294	-2.07115e-10	0.0435353
2080979	chr1:2080979:A:G	2.94017e-09	-1.86415	-0.345082	3.11615e-05	-1.80868	-0.403323
2081169	chr1:2081169:C:T	8.70631e-09	-2.07115e-10	-1.12365	9.72984e-05	-2.07115e-10	-1.0734
2081307	chr1:2081307:C:T	2.0708e-09	-1.42238	-1.13738	1.44381e-05	-1.80674	-1.17458
2081365	chr1:2081365:G:C	3.58781e-08	-2.07115e-10	0.292434	0.000505815	-2.07115e-10	0.574983
2081375	chr1:2081375:G:A	1.60119e-08	-2.07115e-10	-0.514359	0.0001647	-2.07115e-10	-0.547059
2081714	chr1:2081714:C:T	2.30073e-09	-1.5994	-0.855066	1.9163e-05	-1.84536	-0.852849
2081981	chr1:2081981:TC:T	9.46405e-09	-2.07115e-10	-1.04019	0.00010923	-2.07115e-10	-0.957734
2082283	chr1:2082283:C:T	1.56935e-08	-2.07115e-10	-0.534447	0.000161718	-2.07115e-10	-0.565334
2082907	chr1:2082907:G:A	4.18687e-09	-1.85574	-3.77007e-10	5.56641e-05	-1.63185	-3.77007e-10
2083306	chr1:2083306:C:T	3.2066e-09	-1.71799	-0.40449	5.55562e-05	-1.75556	0.121768
2084504	chr1:2084504:C:T	1.52253e-08	-2.07115e-10	-0.564738	0.000196015	-2.07115e-10	-0.372998
2084530	chr1:2084530:A:C	1.3589e-07	-1.83009	3.45424	0.00251057	-1.85957	4.03665
2084719	chr1:2084719:G:T	7.12231e-09	-2.07115e-10	-1.32446	8.20868e-05	-2.07115e-10	-1.24341
2084776	chr1:2084776:A:G	1.86615e-07	-1.83746	3.77881	0.00362501	-1.85624	4.40066
2084904	chr1:2084904:G:A	2.22712e-08	-1.86501	1.68061	0.000400415	-1.83047	2.17178
2085196	chr1:2085196:A:G	7.70514e-08	-1.83596	2.89273	0.00141801	-1.85668	3.4625
2085363	chr1:2085363:T:C	1.9896e-09	-1.24969	-1.35007	1.1386e-05	-1.84603	-1.37277
2085406	chr1:2085406:G:A	1.95672e-09	-1.25901	-1.35741	1.13151e-05	-1.84769	-1.37735
2085428	chr1:2085428:T:C	9.38673e-09	-1.0484	-3.77007e-10	8.11439e-05	-1.25496	-3.77007e-10
2085579	chr1:2085579:G:A	6.68578e-09	-2.07115e-10	-1.38771	7.10927e-05	-2.07115e-10	-1.3872
2085589	chr1:2085589:T:C	7.78171e-09	-1.23592	-3.77007e-10	5.16556e-05	-1.70659	-3.77007e-10
2085597	chr1:2085597:G:C	5.44705e-08	-2.07115e-10	0.709965	0.000764554	-2.07115e-10	0.988105
2085644	chr1:2085644:C:T	1.34503e-07	-2.07115e-10	1.61389	0.00418543	-2.07115e-10	2.68818
2085858	chr1:2085858:T:C	1.35404e-08	-1.8667	1.18469	0.000181745	-1.8138	1.36522
2086833	chr1:2086833:G:A	6.7946e-09	-2.07115e-10	-1.37157	7.1041e-05	-2.07115e-10	-1.38793
2087213	chr1:2087213:G:A	2.92884e-08	-1.8385	1.928	0.000351329	-1.8515	2.06204
2087314	chr1:2087314:C:G	1.37564e-08	-2.07115e-10	-0.666188	0.00013995	-2.07115e-10	-0.709902
2087379	chr1:2087379:G:A	7.32346e-09	-2.07115e-10	-1.29661	7.61094e-05	-2.07115e-10	-1.31902
2087436	chr1:2087436:G:A	1.75103e-09	-1.36126	-1.36623	1.11249e-05	-1.85992	-1.38208
2087480	chr1:2087480:C:T	6.85555e-09	-2.07115e-10	-1.36264	7.71114e-05	-2.07115e-10	-1.30594
2087631	chr1:2087631:G:A	2.40304e-09	-1.39517	-1.01578	1.63896e-05	-1.79909	-1.05545
2087942	chr1:2087942:G:A	8.24993e-09	-1.86724	0.689753	0.000109407	-1.81105	0.854937
2088267	chr1:2088267:G:C	7.21066e-09	-1.84672	0.534588	8.76916e-05	-1.84747	0.670105
2088504	chr1:2088504:C:T	8.44882e-09	-2.07115e-10	-1.15367	0.000100592	-2.07115e-10	-1.04011
2088861	chr1:2088861:C:T	8.56278e-09	-1.85562	0.715348	0.00010689	-1.83656	0.857171
2088869	chr1:2088869:A:G	7.06759e-09	-2.07115e-10	-1.33217	7.35883e-05	-2.07115e-10	-1.3527
2088904	chr1:2088904:T:C	5.2566e-09	-1.70908	0.0808706	7.85651e-05	-1.48863	0.201373
2089050	chr1:2089050:C:T	3.01174e-09	-1.85677	-0.328409	3.67402e-05	-1.85302	-0.194294
2089068	chr1:2089068:G:A	7.42778e-09	-1.85147	0.569004	9.12791e-05	-1.84234	0.70508
2089083	chr1:2089083:G:A	7.38796e-09	-1.85276	0.564923	9.10478e-05	-1.84066	0.700859
2089092	chr1:2089092:C:T	6.79443e-09	-2.07115e-10	-1.37159	7.18151e-05	-2.07115e-10	-1.37709
2089201	chr1:2089201:G:A	1.17813e-07	-2.07115e-10	1.48141	0.00349129	-2.07115e-10	2.50684
2089466	chr1:2089466:C:T	4.79573e-09	-1.33412	-0.385847	4.10662e-05	-1.77883	-0.157177
2089675	chr1:2089675:C:T	1.64092e-09	-1.54713	-1.24531	1.27738e-05	-1.8199	-1.28389
2089757	chr1:2089757:C:T	1.19462e-07	-2.07115e-10	1.4953	0.00352638	-2.07115e-10	2.51684
2089758	chr1:2089758:A:G	1.65595e-09	-1.48173	-1.30158	1.23928e-05	-1.86733	-1.26675
2089946	chr1:2089946:T:C	4.37419e-09	-1.8017	-0.0102749	3.76057e-05	-1.8672	-0.156832
2090215	chr1:2090215:G:A	2.71414e-07	-2.07115e-10	2.31595	0.00910864	-2.07115e-10	3.46579
2090332	chr1:2090332:C:T	1.49833e-08	-1.84638	1.26562	0.000252708	-1.86239	1.74344
2090403	chr1:2090403:G:A	1.16721e-07	-2.07115e-10	1.47209	0.00343875	-2.07115e-10	2.49168
2090626	chr1:2090626:G:A	1.06864e-07	-2.07115e-10	1.38386	0.0031038	-2.07115e-10	2.38919
2090656	chr1:2090656:C:T	8.4217e-09	-2.07115e-10	-1.15688	0.000100189	-2.07115e-10	-1.04413
2090659	chr1:2090659:G:A	2.2215e-09	-1.31019	-1.17932	1.42515e-05	-1.84977	-1.14455
2090729	chr1:2090729:G:A	2.1039e-09	-1.49015	-1.05375	1.51576e-05	-1.84112	-1.09157
2090873	chr1:2090873:G:A	1.18584e-08	-2.07115e-10	-0.814658	0.000120824	-2.07115e-10	-0.856853
2090943	chr1:2090943:G:A	1.7838e-09	-1.32897	-1.37998	1.10998e-05	-1.85661	-1.38764
2091118	chr1:2091118:G:A	2.23492e-09	-1.28462	-1.19887	1.40156e-05	-1.84505	-1.16596
2091127	chr1:2091127:G:A	2.09872e-09	-1.48044	-1.06593	1.50188e-05	-1.83839	-1.10349
2091238	chr1:2091238:C:T	2.33084e-09	-1.27227	-1.1692	1.45096e-05	-1.84262	-1.13375
2091284	chr1:2091284:G:A	6.68858e-09	-2.07115e-10	-1.38729	7.1704e-05	-2.07115e-10	-1.37864
2091533	chr1:2091533:C:T	1.20994e-08	-2.07115e-10	-0.79454	0.000153315	-2.07115e-10	-0.61869
2091780	chr1:2091780:G:A	3.82422e-09	-1.66692	-0.279418	3.4526e-05	-1.86574	-0.243729
2091957	chr1:2091957:G:A	9.12537e-08	-2.07115e-10	1.22595	0.00217652	-2.07115e-10	2.03429
2092065	chr1:2092065:T:C	7.95978e-09	-1.52735	0.314053	5.41312e-05	-1.79866	0.138882
2092073	chr1:2092073:C:T	9.65657e-09	-1.02006	-3.77007e-10	5.69302e-05	-1.60936	-3.77007e-10
2092353	chr1:2092353:T:C	4.62387e-09	-1.83048	0.074015	4.09356e-05	-1.85893	-0.0802567
2092357	chr1:2092357:A:G	4.68414e-09	-1.83335	0.0898338	4.1615e-05	-1.85743	-0.0652934
2092415	chr1:2092415:G:A	2.20772e-09	-1.58801	-0.907725	1.68602e-05	-1.86122	-0.96501
2092603	chr1:2092603:A:G	3.75072e-09	-1.43465	-0.531095	5.83211e-05	-1.44777	-0.137449
2093000	chr1:2093000:C:T	1.75524e-08	-2.07115e-10	-0.422504	0.000184746	-2.07115e-10	-0.432204
2093065	chr1:2093065:CA:C	6.97206e-09	-2.07115e-10	-1.34578	7.67525e-05	-2.07115e-10	-1.3106
2093113	chr1:2093113:T:C	9.13746e-09	-2.07115e-10	-1.07531	9.10973e-05	-2.07115e-10	-1.13926
2093338	chr1:2093338:G:A	5.6055e-08	-2.07115e-10	0.73864	0.00143458	-2.07115e-10	1.61744
2093604	chr1:2093604:C:T	1.67268e-07	1.29569	0.536209	0.000124999	-1.80611	0.98323
2093894	chr1:2093894:C:T	2.25978e-09	-1.54287	-0.929552	1.66476e-05	-1.85315	-0.985774
2093902	chr1:2093902:T:C	9.29419e-09	-2.07115e-10	-1.0583	9.24333e-05	-2.07115e-10	-1.1247
2093978	chr1:2093978:G:A	6.70597e-09	-2.07115e-10	-1.3847	7.1665e-05	-2.07115e-10	-1.37918
2094100	chr1:2094100:G:A	1.9054e-09	-1.62202	-1.02098	1.45675e-05	-1.86441	-1.10798
2094114	chr1:2094114:A:G	9.24223e-09	-2.07115e-10	-1.06391	9.19786e-05	-2.07115e-10	-1.12963
2094168	chr1:2094168:G:A	3.07236e-07	3.50168	-1.06176	5.99607e-05	-0.434815	-1.12268
2094270	chr1:2094270:C:T	6.77893e-09	-2.07115e-10	-1.37388	7.37105e-05	-2.07115e-10	-1.35104
2094964	chr1:2094964:T:C	2.29807e-08	-0.436364	0.283326	4.452e-05	-1.86694	0.0116922
2095241	chr1:2095241:C:T	1.247e-08	-2.07115e-10	-0.764371	0.00013198	-2.07115e-10	-0.768537
2095310	chr1:2095310:A:G	3.55783e-07	-0.148373	2.735	0.000966133	-1.85666	3.07877
2095417	chr1:2095417:A:G	9.2329e-09	-2.07115e-10	-1.06492	9.18954e-05	-2.07115e-10	-1.13054
2095555	chr1:2095555:G:A	1.71518e-08	-2.07115e-10	-0.445592	0.000160835	-2.07115e-10	-0.570805
2095665	chr1:2095665:C:T	6.88117e-09	-2.07115e-10	-1.3589	7.28636e-05	-2.07115e-10	-1.3626
2095780	chr1:2095780:C:T	9.80373e-09	-2.07115e-10	-1.00493	0.000118401	-2.07115e-10	-0.87711
2095952	chr1:2095952:C:T	1.20307e-08	-2.07115e-10	-0.800231	0.000116724	-2.07115e-10	-0.891377
2095985	chr1:2095985:G:A	4.26232e-09	-1.83788	-3.77007e-10	7.68826e-05	-1.30891	-3.77007e-10
2096110	chr1:2096110:G:A	3.12013e-07	-2.07115e-10	2.45535	0.00913054	-2.07115e-10	3.46819
2096394	chr1:2096394:G:A	8.9127e-09	-2.07115e-10	-1.10022	8.91038e-05	-2.07115e-10	-1.16139
2096418	chr1:2096418:C:T	4.20268e-09	-1.85197	-3.77007e-10	4.43465e-05	-1.85915	-3.77007e-10
2096420	chr1:2096420:C:T	7.24652e-09	-1.30717	-3.77007e-10	4.91029e-05	-1.75727	-3.77007e-10
2096462	chr1:2096462:G:A	1.90768e-08	1.04857	-1.38779	1.15021e-05	-1.83528	-1.37338
2096534	chr1:2096534:C:T	1.60668e-08	-2.07115e-10	-0.510937	0.000169801	-2.07115e-10	-0.516558
2096611	chr1:2096611:G:A	7.06451e-09	-2.07115e-10	-1.33261	7.81906e-05	-2.07115e-10	-1.29204
2096621	chr1:2096621:C:T	1.42814e-06	3.97643	-3.77007e-10	0.00154544	1.69187	-3.77007e-10
2096682	chr1:2096682:G:A	1.17386e-07	-2.07115e-10	1.47778	0.00343083	-2.07115e-10	2.48937
2096823	chr1:2096823:G:A	9.5328e-09	-1.03296	-3.77007e-10	5.65211e-05	-1.61657	-3.77007e-10
2096833	chr1:2096833:A:G	9.43485e-09	-2.07115e-10	-1.04328	9.37481e-05	-2.07115e-10	-1.11058
2096834	chr1:2096834:A:G	7.03288e-09	-2.07115e-10	-1.3371	7.76712e-05	-2.07115e-10	-1.2987
2096920	chr1:2096920:C:G	8.9127e-09	-2.07115e-10	-1.10022	8.91038e-05	-2.07115e-10	-1.16139
2097118	chr1:2097118:C:T	1.04061e-08	-0.945301	-3.77007e-10	0.000199157	-0.357091	-3.77007e-10
2097140	chr1:2097140:C:G	7.98742e-09	-2.07115e-10	-1.20983	9.77459e-05	-2.07115e-10	-1.06882
2097141	chr1:2097141:T:G	8.00461e-09	-2.07115e-10	-1.20768	9.80271e-05	-2.07115e-10	-1.06594
2097198	chr1:2097198:C:T	6.88275e-09	-2.07115e-10	-1.35868	7.54594e-05	-2.07115e-10	-1.32759
2097244	chr1:2097244:C:T	6.8313e-09	-2.07115e-10	-1.36618	7.12176e-05	-2.07115e-10	-1.38545
2097280	chr1:2097280:C:T	1.09297e-06	0.546946	3.16202	0.00178095	-1.70101	3.53473
2097345	chr1:2097345:C:T	6.8057e-09	-2.07115e-10	-1.36993	7.33237e-05	-2.07115e-10	-1.3563
2097564	chr1:2097564:T:C	1.62498e-08	-2.07115e-10	-0.499611	0.000208737	-2.07115e-10	-0.310111
2097594	chr1:2097594:C:T	6.68446e-09	-2.07115e-10	-1.38791	7.10653e-05	-2.07115e-10	-1.38759
2097668	chr1:2097668:C:T	1.21163e-08	-2.07115e-10	-0.793145	0.000156681	-2.07115e-10	-0.596972
2097701	chr1:2097701:CA:C	1.47434e-07	-2.07115e-10	1.70569	0.00447772	-2.07115e-10	2.75568
2097877	chr1:2097877:C:T	6.71376e-09	-2.07115e-10	-1.38353	7.11667e-05	-2.07115e-10	-1.38616
2097898	chr1:2097898:C:T	6.77861e-09	-2.07115e-10	-1.37392	7.35158e-05	-2.07115e-10	-1.35369
2097953	chr1:2097953:T:C	1.67156e-09	-1.60006	-1.17387	1.41711e-05	-1.86617	-1.13381
2098405	chr1:2098405:C:T	6.69101e-09	-2.07115e-10	-1.38693	7.17673e-05	-2.07115e-10	-1.37776
2098440	chr1:2098440:T:C	6.70178e-09	-2.07115e-10	-1.38532	7.31109e-05	-2.07115e-10	-1.35921
2098568	chr1:2098568:CCT:C	7.53661e-07	2.11141	1.22584	0.000272669	-1.6006	1.55767
2098743	chr1:2098743:G:A	1.33233e-08	-2.07115e-10	-0.698179	0.000167341	-2.07115e-10	-0.531155
2098961	chr1:2098961:G:A	8.9598e-09	-2.07115e-10	-1.09495	8.96517e-05	-2.07115e-10	-1.15526
2099538	chr1:2099538:G:A	2.95309e-08	1.47765	-1.3799	1.30645e-05	-1.73082	-1.35047
2099664	chr1:2099664:G:A	1.44923e-07	1.68851	-3.77007e-10	0.000230774	-0.209749	-3.77007e-10
2099903	chr1:2099903:T:C	1.02739e-06	0.299198	3.34789	0.00202608	-1.76784	3.73051
2099918	chr1:2099918:A:T	4.18683e-09	-1.59568	-0.260071	6.9729e-05	-1.61387	0.207296
2100551	chr1:2100551:G:C	6.91853e-09	-2.07115e-10	-1.35349	7.15622e-05	-2.07115e-10	-1.38062
2100585	chr1:2100585:G:A	1.36277e-08	-2.07115e-10	-0.675588	0.000171518	-2.07115e-10	-0.506498
2100592	chr1:2100592:C:T	6.95861e-09	-2.07115e-10	-1.34771	7.44081e-05	-2.07115e-10	-1.34162
2100614	chr1:2100614:G:A	2.07377e-08	-2.07115e-10	-0.25574	0.000212334	-2.07115e-10	-0.293026
2100752	chr1:2100752:G:A	1.53297e-08	-2.07115e-10	-0.557902	0.000161321	-2.07115e-10	-0.567791
2101670	chr1:2101670:C:T	2.83641e-08	1.43205	-1.37462	1.26028e-05	-1.73793	-1.37934
2101768	chr1:2101768:A:G	6.68442e-09	-2.07115e-10	-1.38791	7.14421e-05	-2.07115e-10	-1.3823
2101817	chr1:2101817:G:A	4.16541e-08	1.77636	-1.33465	1.57053e-05	-1.52652	-1.37067
2101935	chr1:2101935:G:A	1.14322e-07	0.764611	0.686717	9.70368e-05	-1.50427	0.428169
2101945	chr1:2101945:G:C	5.5139e-07	2.30293	0.721821	0.000195132	-1.39435	1.01684
2102062	chr1:2102062:C:G	6.68422e-09	-2.07115e-10	-1.38794	7.11483e-05	-2.07115e-10	-1.38642
2102495	chr1:2102495:G:A	2.69989e-08	-2.07115e-10	0.00810273	0.00026436	-2.07115e-10	-0.0738759
2102522	chr1:2102522:T:C	3.20739e-09	-1.06935	-1.05289	3.84452e-05	-1.16772	-0.834228
2102670	chr1:2102670:A:G	6.2187e-08	0.842451	-3.77007e-10	0.0012613	1.48871	-3.77007e-10
2103147	chr1:2103147:C:T	6.75055e-09	-2.07115e-10	-1.37807	7.16986e-05	-2.07115e-10	-1.37872
2103358	chr1:2103358:A:G	6.72612e-09	-2.07115e-10	-1.3817	7.14565e-05	-2.07115e-10	-1.3821
2103363	chr1:2103363:G:A	6.04744e-09	-1.30412	-0.183935	6.26334e-05	-1.40486	-0.109033
2103436	chr1:2103436:C:G	1.70294e-08	-2.07115e-10	-0.452751	0.000220738	-2.07115e-10	-0.254211
2103514	chr1:2103514:A:G	4.61886e-09	-1.75755	-3.77007e-10	7.73626e-05	-1.30268	-3.77007e-10
2103523	chr1:2103523:C:T	2.34781e-09	-1.36676	-1.06745	2.35375e-05	-1.43003	-1.06256
2103857	chr1:2103857:G:A	7.27771e-08	-2.07115e-10	0.999707	0.00071246	-2.07115e-10	0.917537
2104245	chr1:2104245:C:T	2.0359e-08	0.207112	-0.481285	2.60433e-05	-1.76433	-0.627103
2104360	chr1:2104360:G:A	1.75879e-08	0.0321493	-0.452634	2.89412e-05	-1.71933	-0.566596
2104507	chr1:2104507:A:G	1.77041e-08	-2.07115e-10	-0.413896	0.000202326	-2.07115e-10	-0.341306
2104539	chr1:2104539:C:T	6.70276e-09	-2.07115e-10	-1.38518	7.16129e-05	-2.07115e-10	-1.37991
2104540	chr1:2104540:G:A	6.68582e-09	-2.07115e-10	-1.3877	7.12059e-05	-2.07115e-10	-1.38561
2104768	chr1:2104768:C:T	6.77362e-09	-2.07115e-10	-1.37466	7.25905e-05	-2.07115e-10	-1.36635
2104824	chr1:2104824:G:A	2.02135e-08	0.123852	-0.405194	2.84576e-05	-1.74131	-0.56146
2105093	chr1:2105093:C:T	6.73271e-09	-2.07115e-10	-1.38072	7.15626e-05	-2.07115e-10	-1.38061
2105126	chr1:2105126:T:G	2.97775e-08	-2.07115e-10	0.10606	0.000348424	-2.07115e-10	0.202232
2105211	chr1:2105211:T:C	1.87543e-07	1.94632	-3.77007e-10	0.000248317	-0.136481	-3.77007e-10
2105801	chr1:2105801:T:C	4.2817e-09	-1.39459	-0.438752	4.44749e-05	-1.49006	-0.366207
2105932	chr1:2105932:A:C	2.1136e-08	-2.07115e-10	-0.236714	0.000291685	-2.07115e-10	0.0244879
2105944	chr1:2105944:T:G	1.30835e-09	-1.8161	-1.20283	2.0753e-05	-1.31221	-1.30629
2106116	chr1:2106116:C:T	3.88634e-08	-2.07115e-10	0.372358	0.000380037	-2.07115e-10	0.289081
2106212	chr1:2106212:G:A	5.31209e-08	-2.07115e-10	0.684877	0.000517123	-2.07115e-10	0.597094
2106310	chr1:2106310:A:G	6.71142e-09	-2.07115e-10	-1.38388	7.25407e-05	-2.07115e-10	-1.36704
2106873	chr1:2106873:C:T	6.94167e-09	-2.07115e-10	-1.35015	7.87718e-05	-2.07115e-10	-1.28463
2107293	chr1:2107293:C:T	2.35887e-08	1.08217	-1.2091	1.23696e-05	-1.84972	-1.28622
2107385	chr1:2107385:G:A	4.29082e-08	1.07344	-0.602073	2.35414e-05	-1.83969	-0.652733
2107491	chr1:2107491:G:A	1.2745e-08	-2.07115e-10	-0.742553	0.000137831	-2.07115e-10	-0.725156
2108082	chr1:2108082:G:T	9.59474e-09	0.281482	-1.30796	1.29924e-05	-1.7214	-1.36542
2108113	chr1:2108113:G:A	1.07551e-08	-2.07115e-10	-0.91231	0.000131586	-2.07115e-10	-0.771524
2108540	chr1:2108540:G:A	7.77915e-09	-2.07115e-10	-1.23625	8.8593e-05	-2.07115e-10	-1.16713
2108657	chr1:2108657:T:C	1.03304e-09	-1.8673	-1.38789	1.13567e-05	-1.84003	-1.38136
2108769	chr1:2108769:T:C	2.59694e-08	-2.07115e-10	-0.0307748	0.000273825	-2.07115e-10	-0.0386995
2108949	chr1:2108949:G:A	1.06137e-09	-1.86107	-1.36706	1.18757e-05	-1.79255	-1.38415
2109014	chr1:2109014:G:A	6.71347e-09	-2.07115e-10	-1.38358	7.1045e-05	-2.07115e-10	-1.38787
2109034	chr1:2109034:C:T	1.13359e-08	-2.07115e-10	-0.859716	0.000110687	-2.07115e-10	-0.944476
2109324	chr1:2109324:G:A	1.06428e-09	-1.85735	-1.36805	1.19921e-05	-1.78414	-1.3828
2109401	chr1:2109401:C:T	9.60596e-09	-2.07115e-10	-1.02531	0.000115205	-2.07115e-10	-0.904476
2109497	chr1:2109497:T:C	1.15415e-09	-1.86108	-1.28325	1.26207e-05	-1.81365	-1.3022
2109603	chr1:2109603:G:A	1.01312e-08	-2.07115e-10	-0.972075	0.000122657	-2.07115e-10	-0.841794
2109614	chr1:2109614:G:A	6.75203e-09	-2.07115e-10	-1.37785	7.17857e-05	-2.07115e-10	-1.3775
2109716	chr1:2109716:C:T	6.68574e-09	-0.0748433	-1.31287	1.44267e-05	-1.61446	-1.36765
2109797	chr1:2109797:G:A	1.89695e-09	-1.86341	-0.784038	2.09015e-05	-1.85843	-0.75294
2110022	chr1:2110022:C:T	9.36242e-09	0.251539	-1.30253	1.28396e-05	-1.73562	-1.36303
2110124	chr1:2110124:C:T	6.70979e-09	-2.07115e-10	-1.38413	7.10405e-05	-2.07115e-10	-1.38794
2110219	chr1:2110219:C:T	6.68457e-09	-2.07115e-10	-1.38789	7.12299e-05	-2.07115e-10	-1.38527
2110352	chr1:2110352:T:C	1.04997e-08	-2.07115e-10	-0.936349	0.000114192	-2.07115e-10	-0.913308
2110868	chr1:2110868:G:A	6.68756e-09	-2.07115e-10	-1.38744	7.14888e-05	-2.07115e-10	-1.38165
2110897	chr1:2110897:G:A	6.73757e-09	-2.07115e-10	-1.37999	7.16308e-05	-2.07115e-10	-1.37966
2110911	chr1:2110911:G:A	2.21929e-08	1.19374	-1.38166	1.1454e-05	-1.86733	-1.34552
2111104	chr1:2111104:A:G	1.76516e-08	0.888491	-1.30536	1.16284e-05	-1.82747	-1.37027
2111468	chr1:2111468:G:A	6.86939e-09	-2.07115e-10	-1.36062	7.52299e-05	-2.07115e-10	-1.33064
2111555	chr1:2111555:C:G	1.1225e-09	-1.78451	-1.38763	1.262e-05	-1.72924	-1.38666
2111657	chr1:2111657:G:A	1.35734e-09	-1.85126	-1.13091	1.44775e-05	-1.84389	-1.13469
2112187	chr1:2112187:T:C	7.50707e-09	-2.07115e-10	-1.27185	7.3735e-05	-2.07115e-10	-1.35071
2112353	chr1:2112353:G:A	3.57652e-08	1.66707	-1.37779	1.09943e-05	-1.86684	-1.38697
2112441	chr1:2112441:C:T	1.11444e-08	-2.07115e-10	-0.876756	0.000142035	-2.07115e-10	-0.695113
2112522	chr1:2112522:T:G	7.62391e-09	-2.07115e-10	-1.2564	7.44398e-05	-2.07115e-10	-1.3412
2112542	chr1:2112542:G:C	1.1279e-08	-2.07115e-10	-0.864749	0.000137896	-2.07115e-10	-0.72469
2112598	chr1:2112598:T:C	1.20136e-08	0.430275	-1.23193	1.65567e-05	-1.75796	-1.08644
2112929	chr1:2112929:C:T	6.7354e-09	-2.07115e-10	-1.38032	7.1649e-05	-2.07115e-10	-1.37941
2112988	chr1:2112988:G:A	8.30889e-09	-2.07115e-10	-1.17037	8.83688e-05	-2.07115e-10	-1.16967
2113103	chr1:2113103:T:C	5.97338e-09	-0.123986	-1.3764	1.46666e-05	-1.62275	-1.34286
2113551	chr1:2113551:G:A	6.69318e-09	-2.07115e-10	-1.3866	7.10563e-05	-2.07115e-10	-1.38772
2113726	chr1:2113726:G:A	1.45314e-08	0.499806	-1.11119	1.41143e-05	-1.76775	-1.23625
2113906	chr1:2113906:T:C	7.99554e-09	-2.07115e-10	-1.20881	8.8196e-05	-2.07115e-10	-1.17163
2114015	chr1:2114015:C:T	6.70373e-09	-2.07115e-10	-1.38503	7.17698e-05	-2.07115e-10	-1.37772
2114437	chr1:2114437:G:A	3.688e-08	1.69791	-1.37794	1.09922e-05	-1.86709	-1.38692
2114540	chr1:2114540:C:T	6.83896e-09	-2.07115e-10	-1.36506	7.29365e-05	-2.07115e-10	-1.3616
2114790	chr1:2114790:A:G	8.68676e-09	-1.12589	-3.77007e-10	4.89428e-05	-1.76054	-3.77007e-10
2115032	chr1:2115032:G:A	3.42773e-09	-1.86515	-0.190648	5.15595e-05	-1.86597	0.157521
2115277	chr1:2115277:A:T	8.86354e-09	-2.07115e-10	-1.10575	8.96034e-05	-2.07115e-10	-1.15579
2115347	chr1:2115347:G:A	5.77138e-09	-0.156921	-1.37786	1.46614e-05	-1.62005	-1.34592
2115435	chr1:2115435:A:G	1.24944e-08	-0.762415	-3.77007e-10	7.00291e-05	-1.40228	-3.77007e-10
2115499	chr1:2115499:G:T	6.29073e-09	-0.06554	-1.38308	1.43209e-05	-1.63254	-1.35692
2115704	chr1:2115704:G:A	6.96706e-09	-2.07115e-10	-1.3465	7.32024e-05	-2.07115e-10	-1.35796
2115711	chr1:2115711:A:G	6.74687e-09	-2.07115e-10	-1.37861	7.25139e-05	-2.07115e-10	-1.36741
2115913	chr1:2115913:C:T	1.03849e-08	-0.947345	-3.77007e-10	5.5227e-05	-1.63974	-3.77007e-10
2116061	chr1:2116061:TC:T	7.11011e-09	-2.07115e-10	-1.32618	7.88671e-05	-2.07115e-10	-1.28342
2116140	chr1:2116140:C:T	8.74045e-09	-2.07115e-10	-1.11973	9.7064e-05	-2.07115e-10	-1.07582
2117155	chr1:2117155:G:T	1.45978e-08	-2.07115e-10	-0.606826	0.00016311	-2.07115e-10	-0.556761
2117228	chr1:2117228:A:G	1.37396e-08	-2.07115e-10	-0.66741	0.000153218	-2.07115e-10	-0.619323
2117290	chr1:2117290:G:A	1.50697e-08	0.812616	-1.38763	1.17392e-05	-1.81898	-1.36927
2117338	chr1:2117338:A:G	2.81036e-08	-2.07115e-10	0.0482051	0.000289153	-2.07115e-10	0.0157706
2118589	chr1:2118589:G:A	6.66081e-09	-1.39145	-3.77007e-10	4.40521e-05	-1.86581	-3.77007e-10
2118622	chr1:2118622:C:G	5.79326e-09	-1.531	-3.77007e-10	4.4438e-05	-1.85709	-3.77007e-10
2118744	chr1:2118744:TGTGTGTGTGTGA:T	6.73423e-09	-2.07115e-10	-1.38049	7.15014e-05	-2.07115e-10	-1.38147
2119195	chr1:2119195:T:C	1.3365e-08	-2.07115e-10	-0.695054	0.000148999	-2.07115e-10	-0.647249
2119255	chr1:2119255:CCCAGG:C	1.2931e-08	-2.07115e-10	-0.728068	0.000144462	-2.07115e-10	-0.678173
2119486	chr1:2119486:T:A	4.96384e-09	-1.68551	-3.77007e-10	4.54835e-05	-1.83384	-3.77007e-10
2120054	chr1:2120054:T:C	8.80399e-09	0.0914544	-1.20394	1.22589e-05	-1.86614	-1.2788
2120635	chr1:2120635:C:T	1.41702e-08	-2.07115e-10	-0.636554	0.000158294	-2.07115e-10	-0.586735
2120821	chr1:2120821:T:C	6.79809e-09	-2.07115e-10	-1.37105	7.14084e-05	-2.07115e-10	-1.38277
2121058	chr1:2121058:T:C	1.19993e-09	-1.80514	-1.3003	1.36867e-05	-1.75048	-1.28428
2121074	chr1:2121074:A:G	4.06544e-08	1.79773	-1.38031	1.1006e-05	-1.8673	-1.38545
2121106	chr1:2121106:G:A	2.87451e-08	-2.07115e-10	0.0707724	0.000295649	-2.07115e-10	0.0379845
2121289	chr1:2121289:T:A	3.90964e-09	-0.539812	-1.38444	1.78341e-05	-1.40557	-1.36451
2121318	chr1:2121318:A:G	2.54171e-08	-2.07115e-10	-0.0522731	0.00026174	-2.07115e-10	-0.0838338
2121326	chr1:2121326:G:A	7.1858e-09	-2.07115e-10	-1.31559	7.43587e-05	-2.07115e-10	-1.34229
2121377	chr1:2121377:T:C	6.74924e-09	-2.07115e-10	-1.37826	7.11371e-05	-2.07115e-10	-1.38658
2124570	chr1:2124570:G:A	7.00603e-09	-2.07115e-10	-1.34092	7.33257e-05	-2.07115e-10	-1.35628
2124676	chr1:2124676:A:G	6.24584e-07	3.46199	-0.312601	3.97913e-05	-1.47936	-0.48818
2124811	chr1:2124811:G:A	8.10024e-09	-2.07115e-10	-1.1958	8.62509e-05	-2.07115e-10	-1.19393
2125219	chr1:2125219:G:A	1.22552e-08	-2.07115e-10	-0.781746	0.000150743	-2.07115e-10	-0.635608
2125435	chr1:2125435:C:T	6.68571e-09	-2.07115e-10	-1.38772	7.14542e-05	-2.07115e-10	-1.38213
2126064	chr1:2126064:A:G	7.30255e-09	-2.07115e-10	-1.29947	7.56932e-05	-2.07115e-10	-1.3245
2126100	chr1:2126100:C:G	6.88027e-09	-2.07115e-10	-1.35904	7.19108e-05	-2.07115e-10	-1.37576
2126188	chr1:2126188:G:A	9.76363e-09	-2.07115e-10	-1.00903	0.000107394	-2.07115e-10	-0.97468
2126486	chr1:2126486:G:T	1.84587e-08	-0.372158	-3.77007e-10	9.53504e-05	-1.09363	-3.77007e-10
2126520	chr1:2126520:G:A	7.19316e-09	-2.07115e-10	-1.31456	7.47394e-05	-2.07115e-10	-1.33718
2126584	chr1:2126584:A:G	1.31152e-09	-1.83924	-1.17727	1.52672e-05	-1.79424	-1.13124
2126684	chr1:2126684:G:T	7.44818e-09	-2.07115e-10	-1.27972	7.699e-05	-2.07115e-10	-1.30751
2127112	chr1:2127112:G:C	6.69605e-09	-2.07115e-10	-1.38618	7.11143e-05	-2.07115e-10	-1.3869
2127141	chr1:2127141:G:C	5.20652e-08	2.04542	-1.38062	1.1038e-05	-1.86469	-1.38515
2127343	chr1:2127343:CA:C	1.81001e-08	0.64614	-1.03792	1.43474e-05	-1.79506	-1.19256
2127573	chr1:2127573:G:A	1.17795e-07	1.48125	-3.77007e-10	0.000217917	-0.267075	-3.77007e-10
2127704	chr1:2127704:G:A	5.33017e-08	2.06664	-1.37836	1.10319e-05	-1.86409	-1.38631
2128418	chr1:2128418:G:A	2.36923e-08	-2.07115e-10	-0.122542	0.000354488	-2.07115e-10	0.219487
2128463	chr1:2128463:T:C	6.9874e-09	-2.07115e-10	-1.34358	7.69223e-05	-2.07115e-10	-1.30839
2128619	chr1:2128619:C:T	1.44887e-09	-1.57929	-1.33762	1.47419e-05	-1.58088	-1.37961
2128856	chr1:2128856:G:A	6.81658e-09	-2.07115e-10	-1.36834	7.38655e-05	-2.07115e-10	-1.34894
2128917	chr1:2128917:G:A	6.94271e-09	-2.07115e-10	-1.35	7.62568e-05	-2.07115e-10	-1.31708
2128980	chr1:2128980:G:A	6.88948e-09	-2.07115e-10	-1.3577	7.54507e-05	-2.07115e-10	-1.32771
2129056	chr1:2129056:G:A	1.26523e-08	-2.07115e-10	-0.749857	0.00014612	-2.07115e-10	-0.66676
2129085	chr1:2129085:T:C	2.33227e-08	1.12556	-1.26383	1.42476e-05	-1.8524	-1.1422
2129113	chr1:2129113:C:T	1.30806e-08	-2.07115e-10	-0.716565	0.00015131	-2.07115e-10	-0.631853
2129191	chr1:2129191:T:C	2.27886e-08	1.05178	-1.21321	1.5325e-05	-1.84671	-1.07499
2129293	chr1:2129293:C:T	1.60036e-08	0.421893	-0.936773	1.63782e-05	-1.73916	-1.11607
2130024	chr1:2130024:T:G	6.71786e-09	-2.07115e-10	-1.38292	7.15287e-05	-2.07115e-10	-1.38109
2130087	chr1:2130087:A:G	6.74367e-09	-2.07115e-10	-1.37909	7.14865e-05	-2.07115e-10	-1.38168
2130224	chr1:2130224:G:A	6.72945e-09	-2.07115e-10	-1.3812	7.14109e-05	-2.07115e-10	-1.38274
2130334	chr1:2130334:C:T	6.90892e-09	-2.07115e-10	-1.35488	7.21053e-05	-2.07115e-10	-1.37306
2130407	chr1:2130407:C:T	4.82355e-09	-1.71418	-3.77007e-10	8.67118e-05	-1.1886	-3.77007e-10
2130485	chr1:2130485:AC:A	4.79445e-08	-2.07115e-10	0.58235	0.000604045	-2.07115e-10	0.752462
2130530	chr1:2130530:T:C	3.05598e-08	1.48691	-1.35492	1.23446e-05	-1.86198	-1.27599
2131655	chr1:2131655:G:A	3.12797e-09	-1.72429	-0.423014	4.10393e-05	-1.69697	-0.239686
2131710	chr1:2131710:C:T	6.60297e-08	2.28367	-1.38126	1.11107e-05	-1.85817	-1.38511
2131912	chr1:2131912:C:T	5.93109e-08	-2.07115e-10	0.795099	0.000771907	-2.07115e-10	0.997677
2132053	chr1:2132053:T:C	3.88668e-08	-2.07115e-10	0.372448	0.000410627	-2.07115e-10	0.366497
2132354	chr1:2132354:A:G	1.08913e-08	-2.07115e-10	-0.899731	0.000109804	-2.07115e-10	-0.952489
2132536	chr1:2132536:G:A	7.23599e-09	-2.07115e-10	-1.30863	7.46488e-05	-2.07115e-10	-1.33839
2132990	chr1:2132990:A:C	5.31036e-09	-0.90745	-0.710584	2.08464e-05	-1.81086	-0.803143
2133519	chr1:2133519:C:T	8.33313e-09	-2.07115e-10	-1.16745	7.8739e-05	-2.07115e-10	-1.28505
2133904	chr1:2133904:G:C	2.16725e-08	0.951892	-1.16354	1.64203e-05	-1.85574	-0.996923
2134117	chr1:2134117:C:A	1.77981e-08	-2.07115e-10	-0.408604	0.000227842	-2.07115e-10	-0.222534
2134140	chr1:2134140:G:T	5.09732e-09	-1.65898	-3.77007e-10	4.56106e-05	-1.83105	-3.77007e-10
2134510	chr1:2134510:C:T	9.91932e-08	2.68319	-1.37382	1.1986e-05	-1.84756	-1.31989
2134519	chr1:2134519:C:T	9.09457e-08	2.59807	-1.3755	1.18819e-05	-1.85251	-1.32366
2135164	chr1:2135164:C:T	1.17593e-08	-2.07115e-10	-0.823051	0.000114499	-2.07115e-10	-0.910623
2135551	chr1:2135551:C:T	4.14075e-09	-1.86682	-3.77007e-10	6.00108e-05	-1.55666	-3.77007e-10
2135900	chr1:2135900:G:A	1.44152e-08	-2.07115e-10	-0.619414	0.000180946	-2.07115e-10	-0.45299
2136269	chr1:2136269:G:A	5.09476e-09	-1.65948	-3.77007e-10	5.3386e-05	-1.67364	-3.77007e-10
2136747	chr1:2136747:C:A	6.99476e-09	-2.07115e-10	-1.34253	8.77809e-05	-2.07115e-10	-1.17634
2136985	chr1:2136985:G:A	1.44201e-08	-2.07115e-10	-0.619071	0.000181015	-2.07115e-10	-0.45261
2137041	chr1:2137041:C:T	1.88452e-08	0.806815	-1.15825	1.65763e-05	-1.85299	-0.99022
2137084	chr1:2137084:C:T	1.75447e-08	-2.07115e-10	-0.422944	0.000180303	-2.07115e-10	-0.456547
2137128	chr1:2137128:G:A	9.18593e-09	-2.07115e-10	-1.07002	0.000109189	-2.07115e-10	-0.958109
2137222	chr1:2137222:G:A	6.69352e-09	-2.07115e-10	-1.38655	7.10774e-05	-2.07115e-10	-1.38742
2137275	chr1:2137275:G:A	1.31112e-08	0.670373	-1.3846	1.14945e-05	-1.82326	-1.38606
2137483	chr1:2137483:G:A	5.34739e-09	-0.60888	-1.00221	5.55286e-05	-0.995102	-0.639187
2137585	chr1:2137585:GCCT:G	1.29375e-09	-1.64342	-1.38673	1.49625e-05	-1.56678	-1.37887
2138242	chr1:2138242:C:T	9.38877e-09	-2.07115e-10	-1.04818	9.41923e-05	-2.07115e-10	-1.10585
2138378	chr1:2138378:G:T	1.41792e-07	1.66667	-3.77007e-10	0.000265987	-0.06774	-3.77007e-10
2138392	chr1:2138392:G:A	1.36914e-08	-2.07115e-10	-0.670926	0.000160228	-2.07115e-10	-0.574587
2138661	chr1:2138661:C:T	1.97033e-09	-1.72844	-0.881056	2.03653e-05	-1.81454	-0.822816
2139162	chr1:2139162:C:T	9.41529e-09	-2.07115e-10	-1.04536	9.14035e-05	-2.07115e-10	-1.1359
2139202	chr1:2139202:G:A	1.45575e-08	-2.07115e-10	-0.609586	0.000182993	-2.07115e-10	-0.441739
2139204	chr1:2139204:CTG:C	2.93949e-08	-2.07115e-10	0.0931264	0.0003818	-2.07115e-10	0.29371
2139901	chr1:2139901:C:A	2.03639e-08	1.11388	-1.38781	1.16487e-05	-1.86013	-1.33586
2139934	chr1:2139934:T:A	7.65102e-09	-2.07115e-10	-1.25285	8.77431e-05	-2.07115e-10	-1.17677
2140117	chr1:2140117:A:G	1.14588e-07	2.8411	-1.38745	1.14715e-05	-1.83782	-1.37351
2140158	chr1:2140158:A:G	1.33393e-08	-2.07115e-10	-0.696978	0.000114492	-2.07115e-10	-0.910683
2140261	chr1:2140261:A:G	4.85101e-09	-1.70851	-3.77007e-10	8.99992e-05	-1.15139	-3.77007e-10
2140299	chr1:2140299:C:T	2.20104e-09	-1.73062	-0.768137	2.28888e-05	-1.81597	-0.704567
2140326	chr1:2140326:A:G	1.94548e-08	1.0675	-1.3871	1.17921e-05	-1.85642	-1.32733
2141206	chr1:2141206:T:G	7.42246e-09	-2.07115e-10	-1.28318	8.44838e-05	-2.07115e-10	-1.21463
2141561	chr1:2141561:A:G	8.27921e-08	2.51539	-1.38675	1.12011e-05	-1.85831	-1.37687
2141910	chr1:2141910:G:A	9.29576e-09	-2.07115e-10	-1.05814	0.000111236	-2.07115e-10	-0.93953
2143098	chr1:2143098:G:A	6.68766e-09	-2.07115e-10	-1.38743	7.32564e-05	-2.07115e-10	-1.35722
2143178	chr1:2143178:G:A	2.18572e-08	-2.07115e-10	-0.203162	0.000232718	-2.07115e-10	-0.201358
2143280	chr1:2143280:C:T	1.42864e-08	-2.07115e-10	-0.628383	0.000137806	-2.07115e-10	-0.725342
2143588	chr1:2143588:A:C	6.85099e-09	-2.07115e-10	-1.3633	7.12203e-05	-2.07115e-10	-1.38541
2143812	chr1:2143812:A:G	2.18048e-05	5.1906	1.51159	0.000157236	-1.68702	1.09358
2143822	chr1:2143822:A:G	9.00485e-09	-2.07115e-10	-1.08993	8.86942e-05	-2.07115e-10	-1.16599
2143901	chr1:2143901:G:A	6.71138e-09	-2.07115e-10	-1.38389	7.10401e-05	-2.07115e-10	-1.38794
2144121	chr1:2144121:T:G	8.63028e-08	2.55723	-1.38706	1.12337e-05	-1.8565	-1.37577
2144131	chr1:2144131:T:C	3.11993e-08	1.37108	-1.21838	1.72644e-05	-1.86732	-0.935219
2144375	chr1:2144375:C:T	1.17397e-09	-1.78397	-1.34333	1.2594e-05	-1.84218	-1.27579
2144616	chr1:2144616:G:A	9.21751e-08	1.67788	-0.441886	6.45668e-05	-0.921022	-0.562465
2144785	chr1:2144785:C:T	6.71063e-09	-2.07115e-10	-1.384	7.10404e-05	-2.07115e-10	-1.38794
2144889	chr1:2144889:C:T	6.91004e-09	-2.07115e-10	-1.35472	7.42044e-05	-2.07115e-10	-1.34436
2144924	chr1:2144924:G:A	6.94337e-09	-2.07115e-10	-1.34991	7.46127e-05	-2.07115e-10	-1.33888
2145081	chr1:2145081:A:G	6.71021e-09	-2.07115e-10	-1.38406	7.10406e-05	-2.07115e-10	-1.38794
2145217	chr1:2145217:A:C	6.71044e-09	-2.07115e-10	-1.38403	7.10405e-05	-2.07115e-10	-1.38794
2145302	chr1:2145302:A:G	6.91048e-08	0.991926	-0.0439952	3.12e-05	-1.85536	-0.355413
2145614	chr1:2145614:CATAA:C	6.71059e-09	-2.07115e-10	-1.38401	7.10404e-05	-2.07115e-10	-1.38794
2145689	chr1:2145689:A:G	3.17038e-08	1.39709	-1.22835	1.68216e-05	-1.86712	-0.961404
2145821	chr1:2145821:C:T	8.29144e-08	2.51773	-1.38762	1.12442e-05	-1.85829	-1.37305
2145827	chr1:2145827:G:A	1.57333e-09	-1.73931	-1.09519	2.00201e-05	-1.81234	-0.842108
2145970	chr1:2145970:A:G	7.87593e-08	2.46639	-1.38769	1.12266e-05	-1.86033	-1.37257
2146433	chr1:2146433:A:G	3.0519e-08	1.3407	-1.21004	1.75098e-05	-1.8673	-0.921129
2146575	chr1:2146575:T:TG	6.71059e-09	-2.07115e-10	-1.38401	7.10404e-05	-2.07115e-10	-1.38794
2146811	chr1:2146811:T:G	4.64595e-09	-1.7517	-3.77007e-10	5.32803e-05	-1.67562	-3.77007e-10
2147043	chr1:2147043:T:A	8.60994e-08	2.55523	-1.38742	1.12513e-05	-1.85651	-1.37419
2147118	chr1:2147118:T:A	7.33021e-08	2.39287	-1.38598	1.11266e-05	-1.86309	-1.37876
2147138	chr1:2147138:G:A	7.07956e-09	-2.07115e-10	-1.33048	7.92025e-05	-2.07115e-10	-1.27918
2147394	chr1:2147394:G:T	6.89032e-09	-2.07115e-10	-1.35758	7.51854e-05	-2.07115e-10	-1.33123
2147483	chr1:2147483:C:T	4.41233e-08	0.443982	0.0553122	3.64429e-05	-1.78892	-0.266518
2148410	chr1:2148410:A:G	1.80853e-08	-0.132472	-0.260121	0.000189737	-0.677149	0.271603
2148489	chr1:2148489:C:T	2.44536e-08	-2.07115e-10	-0.0909169	0.000450034	-2.07115e-10	0.458135
2149374	chr1:2149374:G:T	8.84615e-08	2.5821	-1.38723	1.12567e-05	-1.85512	-1.3751
2149591	chr1:2149591:C:T	6.69006e-09	-2.07115e-10	-1.38707	7.10453e-05	-2.07115e-10	-1.38787
2149718	chr1:2149718:G:A	6.70959e-09	-2.07115e-10	-1.38416	7.1041e-05	-2.07115e-10	-1.38793
2150110	chr1:2150110:C:T	1.19669e-08	-2.07115e-10	-0.805547	0.000116797	-2.07115e-10	-0.890754
2150155	chr1:2150155:C:T	1.36048e-08	-2.07115e-10	-0.677271	0.00013201	-2.07115e-10	-0.768309
2150781	chr1:2150781:C:T	8.51343e-09	-2.07115e-10	-1.14605	0.000102224	-2.07115e-10	-1.02402
2151019	chr1:2151019:C:T	8.64618e-08	2.55955	-1.38754	1.1262e-05	-1.85623	-1.37352
2151050	chr1:2151050:G:A	3.2019e-08	1.53946	-1.36083	1.27184e-05	-1.86481	-1.24333
2151127	chr1:2151127:T:C	6.06955e-08	0.870512	-0.0523366	3.04867e-05	-1.8436	-0.390301
2151163	chr1:2151163:A:G	3.04234e-08	1.34863	-1.22111	1.71939e-05	-1.86732	-0.939318
2151283	chr1:2151283:T:C	1.02282e-07	2.72799	-1.38795	1.14396e-05	-1.84645	-1.36766
2151390	chr1:2151390:G:A	2.09625e-09	-1.61913	-0.928408	2.02603e-05	-1.7421	-0.900427
2151734	chr1:2151734:A:G	8.31552e-08	2.52013	-1.38711	1.12176e-05	-1.85814	-1.37556
2152077	chr1:2152077:C:T	7.43748e-09	-2.07115e-10	-1.28116	8.47055e-05	-2.07115e-10	-1.21201
2152298	chr1:2152298:T:C	2.41123e-05	5.22421	1.57857	0.000168105	-1.68345	1.15685
2152985	chr1:2152985:CT:C	7.83161e-09	-2.07115e-10	-1.22953	9.07278e-05	-2.07115e-10	-1.14332
2153159	chr1:2153159:T:C	2.36216e-08	1.1739	-1.29943	1.10573e-05	-1.86075	-1.38735
2153547	chr1:2153547:A:G	1.44835e-08	-2.07115e-10	-0.614686	0.000139832	-2.07115e-10	-0.710749
2153594	chr1:2153594:A:G	2.91941e-08	1.30727	-1.221	1.72008e-05	-1.86709	-0.939144
2153701	chr1:2153701:G:A	1.11545e-09	-1.7968	-1.38164	1.10731e-05	-1.8617	-1.38497
2153785	chr1:2153785:C:T	7.74768e-09	-2.07115e-10	-1.2403	8.90925e-05	-2.07115e-10	-1.16151
2154091	chr1:2154091:G:A	7.07615e-09	-2.07115e-10	-1.33096	7.91418e-05	-2.07115e-10	-1.27995
2154227	chr1:2154227:G:A	7.51758e-09	-2.07115e-10	-1.27045	8.58739e-05	-2.07115e-10	-1.19831
2154374	chr1:2154374:G:A	7.20043e-09	-2.07115e-10	-1.31355	7.74043e-05	-2.07115e-10	-1.30214
2154653	chr1:2154653:G:A	1.01285e-08	-2.07115e-10	-0.972337	0.000114788	-2.07115e-10	-0.908098
2154694	chr1:2154694:T:C	1.46556e-08	-2.07115e-10	-0.602872	0.000184332	-2.07115e-10	-0.43445
2154873	chr1:2154873:A:G	5.45054e-08	0.896552	-0.185946	2.77783e-05	-1.84643	-0.480505
2155058	chr1:2155058:G:A	4.48844e-09	-1.78619	-3.77007e-10	4.59659e-05	-1.82329	-3.77007e-10
2155288	chr1:2155288:GGTA:G	1.09825e-08	-2.07115e-10	-0.891391	0.000107692	-2.07115e-10	-0.971908
2155425	chr1:2155425:CAGTGACGGT:C	7.73749e-09	-2.07115e-10	-1.24162	8.90057e-05	-2.07115e-10	-1.16249
2156118	chr1:2156118:T:C	1.18601e-09	-1.7914	-1.3257	1.2891e-05	-1.84643	-1.24823
2156389	chr1:2156389:C:A	2.86966e-08	-2.07115e-10	0.0690849	0.000371976	-2.07115e-10	0.267642
2156550	chr1:2156550:T:C	6.86181e-09	-2.07115e-10	-1.36172	7.35949e-05	-2.07115e-10	-1.35261
2156665	chr1:2156665:A:G	8.94322e-08	2.57868	-1.37289	1.1909e-05	-1.85517	-1.31872
2156747	chr1:2156747:C:T	4.87151e-09	-1.70429	-3.77007e-10	4.44146e-05	-1.85762	-3.77007e-10
2156922	chr1:2156922:G:A	1.43638e-08	-2.07115e-10	-0.622985	0.00015724	-2.07115e-10	-0.593413
2157138	chr1:2157138:G:A	1.00665e-07	2.71066	-1.38655	1.13171e-05	-1.84745	-1.37742
2157362	chr1:2157362:GCA:G	2.86126e-08	-2.07115e-10	0.0661539	0.000370816	-2.07115e-10	0.26452
2157391	chr1:2157391:T:C	1.4947e-08	-2.07115e-10	-0.58318	0.000144067	-2.07115e-10	-0.680907
2157477	chr1:2157477:G:A	7.36564e-09	-2.07115e-10	-1.29087	7.56176e-05	-2.07115e-10	-1.3255
2157493	chr1:2157493:C:T	1.19689e-09	-1.78811	-1.31986	1.30261e-05	-1.84464	-1.23959
2157766	chr1:2157766:C:A	7.29847e-09	-2.07115e-10	-1.30003	8.2965e-05	-2.07115e-10	-1.23277
2157891	chr1:2157891:C:T	6.74609e-09	-2.07115e-10	-1.37873	7.1104e-05	-2.07115e-10	-1.38704
2158087	chr1:2158087:G:A	8.23043e-08	2.41454	-1.29181	1.14534e-05	-1.86147	-1.35144
2158624	chr1:2158624:G:A	6.68436e-09	-2.07115e-10	-1.38792	7.16129e-05	-2.07115e-10	-1.37991
2158770	chr1:2158770:T:C	8.26178e-09	-2.07115e-10	-1.17605	9.28902e-05	-2.07115e-10	-1.11977
2158851	chr1:2158851:A:G	7.21424e-08	-2.07115e-10	0.990949	0.000720521	-2.07115e-10	0.928787
2159124	chr1:2159124:C:T	2.51679e-08	-0.0621242	-3.77007e-10	0.000119465	-0.86816	-3.77007e-10
2159377	chr1:2159377:T:C	8.36608e-08	2.52696	-1.38789	1.13275e-05	-1.85788	-1.36608
2159772	chr1:2159772:A:G	7.62945e-09	-2.07115e-10	-1.25568	7.95697e-05	-2.07115e-10	-1.27455
2159958	chr1:2159958:A:G	8.37258e-08	2.52751	-1.38765	1.12522e-05	-1.85781	-1.37282
2160844	chr1:2160844:C:T	1.76981e-09	-1.65113	-1.06569	2.20997e-05	-1.75494	-0.800684
2160874	chr1:2160874:G:A	6.70985e-09	-2.07115e-10	-1.38412	7.10408e-05	-2.07115e-10	-1.38793
2161463	chr1:2161463:G:A	7.48321e-09	-2.07115e-10	-1.27503	8.53687e-05	-2.07115e-10	-1.20421
2161476	chr1:2161476:G:A	3.12899e-09	-1.43402	-0.712961	2.56641e-05	-1.6062	-0.799894
2161685	chr1:2161685:G:A	4.93764e-09	-1.69081	-3.77007e-10	4.78174e-05	-1.7838	-3.77007e-10
2162295	chr1:2162295:C:T	1.036e-07	2.74064	-1.3878	1.1478e-05	-1.84668	-1.36407
2162567	chr1:2162567:A:G	1.92706e-08	-0.329116	-3.77007e-10	0.000101343	-1.03268	-3.77007e-10
2162568	chr1:2162568:C:G	1.92924e-08	-0.327985	-3.77007e-10	0.000101427	-1.03185	-3.77007e-10
2163093	chr1:2163093:G:A	4.1626e-09	-1.86155	-3.77007e-10	5.40865e-05	-1.6606	-3.77007e-10
2163206	chr1:2163206:C:T	1.45874e-08	-2.07115e-10	-0.607537	0.000183402	-2.07115e-10	-0.439508
2163373	chr1:2163373:C:T	6.68448e-09	-2.07115e-10	-1.38791	7.11138e-05	-2.07115e-10	-1.38691
2163618	chr1:2163618:C:T	1.38138e-08	-2.07115e-10	-0.662029	0.000133694	-2.07115e-10	-0.755635
2163759	chr1:2163759:T:C	2.86341e-08	1.37471	-1.3078	1.0989e-05	-1.86645	-1.38784
2164166	chr1:2164166:T:C	7.63183e-09	-2.07115e-10	-1.25537	7.95933e-05	-2.07115e-10	-1.27426
2164260	chr1:2164260:C:T	1.08533e-07	2.77507	-1.37571	1.12417e-05	-1.84478	-1.38678
2164801	chr1:2164801:G:C	1.10773e-09	-1.8313	-1.35408	1.20656e-05	-1.86414	-1.29669
2164817	chr1:2164817:C:T	1.09281e-08	-2.07115e-10	-0.896352	0.000106387	-2.07115e-10	-0.984105
2165199	chr1:2165199:C:T	1.11281e-09	-1.8268	-1.354	1.20841e-05	-1.86271	-1.29659
2166440	chr1:2166440:C:T	1.4633e-08	-2.07115e-10	-0.604415	0.000135015	-2.07115e-10	-0.745799
2166847	chr1:2166847:C:T	1.38294e-09	-1.79783	-1.16565	1.74003e-05	-1.84844	-0.946256
2166938	chr1:2166938:G:C	1.10938e-09	-1.82852	-1.35537	1.20512e-05	-1.86325	-1.29877
2167073	chr1:2167073:G:A	6.20278e-09	-1.4627	-3.77007e-10	4.39985e-05	-1.86703	-3.77007e-10
2167392	chr1:2167392:G:C	1.10085e-09	-1.83198	-1.35963	1.19518e-05	-1.86432	-1.30598
2167940	chr1:2167940:C:T	1.09741e-08	-2.07115e-10	-0.892155	0.00010691	-2.07115e-10	-0.979203
2168443	chr1:2168443:G:A	4.15521e-09	-1.86333	-3.77007e-10	5.47703e-05	-1.64804	-3.77007e-10
2168793	chr1:2168793:C:T	7.04826e-09	-2.07115e-10	-1.33491	7.87144e-05	-2.07115e-10	-1.28536
2169011	chr1:2169011:C:T	9.98651e-09	-0.986459	-3.77007e-10	5.36448e-05	-1.6688	-3.77007e-10
2169339	chr1:2169339:G:A	9.3531e-09	-2.07115e-10	-1.05199	0.000102557	-2.07115e-10	-1.02076
2169401	chr1:2169401:C:T	2.93407e-08	-2.07115e-10	0.0912819	0.000597001	-2.07115e-10	0.740732
2170248	chr1:2170248:G:A	9.31724e-08	2.63456	-1.3878	1.13302e-05	-1.85224	-1.37148
2170282	chr1:2170282:G:A	1.04719e-08	-2.07115e-10	-0.938995	9.31908e-05	-2.07115e-10	-1.11654
2170854	chr1:2170854:G:A	1.17421e-08	-2.07115e-10	-0.824515	0.000142986	-2.07115e-10	-0.68844
2171094	chr1:2171094:G:A	7.59864e-09	-2.07115e-10	-1.25972	8.24772e-05	-2.07115e-10	-1.23867
2172339	chr1:2172339:C:T	7.56665e-09	-2.07115e-10	-1.26394	7.82002e-05	-2.07115e-10	-1.29191
2172996	chr1:2172996:C:T	9.37631e-08	2.16568	-0.912601	1.47142e-05	-1.86689	-1.09548
2173095	chr1:2173095:TCCAC:T	2.65844e-09	-1.66152	-0.648437	2.30541e-05	-1.6464	-0.86694
2173542	chr1:2173542:A:G	7.15774e-08	2.15402	-1.17093	1.17986e-05	-1.86696	-1.31625
2173730	chr1:2173730:A:G	1.0055e-08	-2.07115e-10	-0.979628	9.87447e-05	-2.07115e-10	-1.05865
2174045	chr1:2174045:C:T	6.83211e-09	-2.07115e-10	-1.36606	7.15205e-05	-2.07115e-10	-1.3812
2174182	chr1:2174182:C:T	1.40799e-08	-2.07115e-10	-0.642945	0.000176278	-2.07115e-10	-0.479127
2174439	chr1:2174439:G:A	1.63679e-09	-1.73813	-1.05683	1.59035e-05	-1.82471	-1.05994
2174491	chr1:2174491:G:A	8.25592e-09	-2.07115e-10	-1.17676	0.000106649	-2.07115e-10	-0.981648
2175009	chr1:2175009:A:C	6.83211e-09	-2.07115e-10	-1.36606	7.15205e-05	-2.07115e-10	-1.3812
2175323	chr1:2175323:C:A	9.03641e-09	-2.07115e-10	-1.08643	0.000115027	-2.07115e-10	-0.906022
2175324	chr1:2175324:A:G	8.39327e-09	-2.07115e-10	-1.16026	7.77645e-05	-2.07115e-10	-1.2975
2175574	chr1:2175574:C:T	7.21442e-09	-2.07115e-10	-1.31161	8.29065e-05	-2.07115e-10	-1.23347
2175651	chr1:2175651:G:A	6.47575e-09	-1.41963	-3.77007e-10	4.42861e-05	-1.86052	-3.77007e-10
2175856	chr1:2175856:C:T	1.75059e-08	-0.425157	-3.77007e-10	6.9898e-05	-1.40415	-3.77007e-10
2175951	chr1:2175951:G:A	7.22851e-09	-2.07115e-10	-1.30966	8.1248e-05	-2.07115e-10	-1.25368
2176504	chr1:2176504:A:G	2.93326e-08	-2.07115e-10	0.091004	0.000380163	-2.07115e-10	0.289414
2176855	chr1:2176855:C:T	1.35665e-08	-2.07115e-10	-0.680094	0.000168925	-2.07115e-10	-0.521733
2177928	chr1:2177928:G:A	2.58339e-08	-2.07115e-10	-0.0360045	0.00051084	-2.07115e-10	0.58487
2178256	chr1:2178256:G:A	9.63702e-09	-2.07115e-10	-1.02208	9.51274e-05	-2.07115e-10	-1.09597
2178273	chr1:2178273:G:A	5.77163e-09	-1.53474	-3.77007e-10	4.45606e-05	-1.85434	-3.77007e-10
2178821	chr1:2178821:G:A	7.18547e-08	2.34469	-1.35774	1.21543e-05	-1.86475	-1.28876
2178886	chr1:2178886:G:A	7.96043e-09	-2.07115e-10	-1.21321	8.2813e-05	-2.07115e-10	-1.2346
2179155	chr1:2179155:C:G	1.91174e-08	-2.07115e-10	-0.337093	0.000280657	-2.07115e-10	-0.0140551
2179240	chr1:2179240:C:T	7.87504e-09	-2.07115e-10	-1.224	8.5708e-05	-2.07115e-10	-1.20024
2179294	chr1:2179294:G:A	8.05612e-09	-2.07115e-10	-1.20126	8.78187e-05	-2.07115e-10	-1.17591
2179347	chr1:2179347:G:A	9.41802e-09	-2.07115e-10	-1.04507	0.00010344	-2.07115e-10	-1.0122
2179409	chr1:2179409:T:G	3.60114e-09	-1.50522	-0.501224	3.0138e-05	-1.49969	-0.745711
2179591	chr1:2179591:T:C	7.51913e-08	0.881476	0.150867	3.72079e-05	-1.84455	-0.190116
2179733	chr1:2179733:C:G	6.98965e-09	-2.07115e-10	-1.34326	7.52251e-05	-2.07115e-10	-1.3307
2179815	chr1:2179815:C:G	7.64974e-09	-2.07115e-10	-1.25302	7.98203e-05	-2.07115e-10	-1.27141
2179855	chr1:2179855:G:A	5.82063e-09	-1.52629	-3.77007e-10	4.44815e-05	-1.85611	-3.77007e-10
2179878	chr1:2179878:C:T	7.75809e-09	-2.07115e-10	-1.23896	8.08802e-05	-2.07115e-10	-1.25822
2179937	chr1:2179937:A:G	1.78161e-08	0.384858	-0.792448	1.80464e-05	-1.77226	-0.985983
2179972	chr1:2179972:G:A	1.53191e-08	-0.558591	-3.77007e-10	8.627e-05	-1.1937	-3.77007e-10
2180412	chr1:2180412:C:T	1.42712e-08	-2.07115e-10	-0.629453	0.000203715	-2.07115e-10	-0.334466
2180413	chr1:2180413:G:A	8.09429e-09	-2.07115e-10	-1.19653	8.42e-05	-2.07115e-10	-1.21799
2180660	chr1:2180660:T:C	9.70485e-09	-2.07115e-10	-1.01507	0.000127957	-2.07115e-10	-0.799495
2181022	chr1:2181022:T:C	6.48486e-06	4.88159	0.607944	7.92365e-05	-1.45739	0.178641
2181226	chr1:2181226:G:A	1.98393e-08	1.05002	-1.35005	1.1124e-05	-1.86105	-1.38103
2181237	chr1:2181237:A:G	6.48868e-07	2.52331	0.664228	5.94576e-05	-1.84995	0.284028
2181741	chr1:2181741:C:G	2.98662e-08	-2.07115e-10	0.109033	0.000605977	-2.07115e-10	0.755655
2181743	chr1:2181743:T:C	1.17336e-08	-2.07115e-10	-0.82524	0.000142872	-2.07115e-10	-0.689241
2181827	chr1:2181827:G:A	8.26062e-09	-0.0179947	-1.1582	1.28578e-05	-1.85151	-1.24572
2182461	chr1:2182461:T:C	6.99256e-09	-2.07115e-10	-1.34285	7.5755e-05	-2.07115e-10	-1.32368
2182832	chr1:2182832:C:T	4.13907e-09	-1.86722	-3.77007e-10	6.04639e-05	-1.54914	-3.77007e-10
2183231	chr1:2183231:A:G	8.05088e-09	-2.07115e-10	-1.20191	8.776e-05	-2.07115e-10	-1.17658
2183270	chr1:2183270:C:G	6.9106e-09	-2.07115e-10	-1.35464	7.4688e-05	-2.07115e-10	-1.33787
2183301	chr1:2183301:CAGG:C	7.9122e-09	-2.07115e-10	-1.21929	8.61404e-05	-2.07115e-10	-1.19521
2183874	chr1:2183874:A:C	6.82533e-09	-2.07115e-10	-1.36705	7.40972e-05	-2.07115e-10	-1.34581
2184040	chr1:2184040:G:A	1.33485e-08	-2.07115e-10	-0.696289	0.000206759	-2.07115e-10	-0.319632
2184298	chr1:2184298:A:C	6.91217e-09	-2.07115e-10	-1.35441	7.4702e-05	-2.07115e-10	-1.33768
2184736	chr1:2184736:C:T	2.0149e-08	-2.07115e-10	-0.284539	0.000260065	-2.07115e-10	-0.0902547
2184848	chr1:2184848:C:T	5.06407e-09	-1.66552	-3.77007e-10	4.41351e-05	-1.86393	-3.77007e-10
2184860	chr1:2184860:C:T	9.45522e-09	-2.07115e-10	-1.04113	0.000102494	-2.07115e-10	-1.02139
2185716	chr1:2185716:G:A	6.8363e-08	2.32225	-1.38511	1.10938e-05	-1.86428	-1.38052
2185791	chr1:2185791:C:T	6.94504e-09	-2.07115e-10	-1.34967	7.46456e-05	-2.07115e-10	-1.33843
2185952	chr1:2185952:C:T	7.43582e-09	-2.07115e-10	-1.28138	8.05732e-05	-2.07115e-10	-1.26202
2186119	chr1:2186119:C:T	1.66899e-09	-1.76353	-1.01195	1.45264e-05	-1.80021	-1.17501
2186900	chr1:2186900:A:G	1.44989e-08	0.616335	-1.22996	1.18937e-05	-1.80297	-1.3722
2186907	chr1:2186907:T:G	6.8736e-09	-2.07115e-10	-1.36001	7.59195e-05	-2.07115e-10	-1.32151
2187100	chr1:2187100:T:C	1.76615e-05	5.06604	1.42541	0.000137671	-1.73835	1.01202
2187283	chr1:2187283:T:G	9.98184e-09	-2.07115e-10	-0.986927	9.82258e-05	-2.07115e-10	-1.06392
2188198	chr1:2188198:T:C	1.85631e-08	-2.07115e-10	-0.36652	0.000200579	-2.07115e-10	-0.34998
2189679	chr1:2189679:C:T	2.05386e-07	3.14103	-1.10383	2.17938e-05	-1.68116	-0.888403
2190045	chr1:2190045:C:T	6.73379e-09	-2.07115e-10	-1.38056	7.12686e-05	-2.07115e-10	-1.38473
2190733	chr1:2190733:T:A	7.42444e-09	-2.07115e-10	-1.28292	7.77635e-05	-2.07115e-10	-1.29751
2190787	chr1:2190787:G:A	8.95919e-09	-2.07115e-10	-1.09501	9.83966e-05	-2.07115e-10	-1.06218
2191068	chr1:2191068:A:G	4.29775e-09	-1.8296	-3.77007e-10	4.49025e-05	-1.84669	-3.77007e-10
2191444	chr1:2191444:G:A	8.97228e-09	-2.07115e-10	-1.09355	8.26005e-05	-2.07115e-10	-1.23717
2191522	chr1:2191522:C:T	6.73746e-09	-1.38001	-3.77007e-10	5.25265e-05	-1.68987	-3.77007e-10
2191523	chr1:2191523:G:A	4.27974e-09	-1.8338	-3.77007e-10	6.11158e-05	-1.53842	-3.77007e-10
2193035	chr1:2193035:C:T	8.37048e-09	-2.07115e-10	-1.16298	9.15991e-05	-2.07115e-10	-1.13377
2193142	chr1:2193142:G:A	1.10831e-08	-2.07115e-10	-0.882268	0.000106616	-2.07115e-10	-0.981949
2193733	chr1:2193733:G:A	1.95626e-08	-1.58855	1.27448	0.000224071	-1.68916	1.44993
2195307	chr1:2195307:G:A	2.79741e-08	-2.07115e-10	0.0435844	0.000520961	-2.07115e-10	0.604489
2195342	chr1:2195342:T:G	8.68584e-09	-2.07115e-10	-1.126	9.39398e-05	-2.07115e-10	-1.10853
2196630	chr1:2196630:A:G	7.22962e-09	-1.34242	0.0329096	8.11355e-05	-1.51708	0.262017
2197019	chr1:2197019:A:G	6.68786e-09	-2.07115e-10	-1.3874	7.20216e-05	-2.07115e-10	-1.37422
2197209	chr1:2197209:G:A	1.39344e-09	-1.63562	-1.3203	1.34634e-05	-1.74123	-1.30998
2197221	chr1:2197221:C:T	5.68673e-09	-1.54956	-3.77007e-10	4.46444e-05	-1.85246	-3.77007e-10
2197362	chr1:2197362:G:C	1.73107e-09	-1.68321	-1.05575	1.79067e-05	-1.73952	-1.02649
2197391	chr1:2197391:G:A	1.61449e-09	-1.77523	-1.03345	1.6979e-05	-1.8166	-1.0026
2198294	chr1:2198294:T:A	8.42602e-09	-2.07115e-10	-1.15637	8.79861e-05	-2.07115e-10	-1.17401
2198513	chr1:2198513:T:A	1.18747e-08	-2.07115e-10	-0.813283	0.000114077	-2.07115e-10	-0.914311
2198650	chr1:2198650:C:T	1.0981e-08	-2.07115e-10	-0.891526	9.68985e-05	-2.07115e-10	-1.07752
2198913	chr1:2198913:A:C	7.71027e-09	-2.07115e-10	-1.24514	8.83158e-05	-2.07115e-10	-1.17027
2199471	chr1:2199471:CT:C	8.45313e-09	-2.07115e-10	-1.15316	9.26567e-05	-2.07115e-10	-1.12229
2201608	chr1:2201608:G:A	2.53744e-08	-2.07115e-10	-0.0539515	0.000501758	-2.07115e-10	0.566931
2201613	chr1:2201613:G:T	2.79501e-08	0.232769	-0.190043	2.94336e-05	-1.78484	-0.484207
2201823	chr1:2201823:T:C	4.48377e-09	-1.78723	-3.77007e-10	4.49117e-05	-1.84649	-3.77007e-10
2202313	chr1:2202313:C:T	1.09813e-09	-1.84905	-1.34503	1.18934e-05	-1.82039	-1.35482
2202870	chr1:2202870:G:A	1.14397e-08	-2.07115e-10	-0.850606	9.99721e-05	-2.07115e-10	-1.0463
2203222	chr1:2203222:G:A	1.22146e-08	-2.07115e-10	-0.785058	0.000105358	-2.07115e-10	-0.993825
2203504	chr1:2203504:G:A	1.02396e-08	-2.07115e-10	-0.961434	0.00012272	-2.07115e-10	-0.841284
2204652	chr1:2204652:A:G	1.16928e-08	-1.60036	0.771641	0.000123623	-1.6808	0.846845
2205617	chr1:2205617:C:G	1.41339e-08	-2.07115e-10	-0.639115	0.000154774	-2.07115e-10	-0.609222
2205929	chr1:2205929:T:C	3.52249e-08	0.0168942	0.257165	5.01693e-05	-1.61536	-0.120421
2205938	chr1:2205938:T:C	7.00839e-09	-2.07115e-10	-1.34059	7.43391e-05	-2.07115e-10	-1.34255
2206812	chr1:2206812:A:G	2.87818e-08	0.235186	-0.163136	3.40094e-05	-1.70256	-0.421993
2207111	chr1:2207111:G:C	1.16352e-09	-1.75082	-1.38543	1.16018e-05	-1.81474	-1.38528
2207240	chr1:2207240:A:G	1.73381e-08	0.10441	-0.539197	2.45913e-05	-1.64347	-0.805329
2207868	chr1:2207868:C:T	5.6709e-06	4.40236	0.953053	0.00010027	-1.69869	0.655367
2208066	chr1:2208066:G:A	1.2855e-08	-2.07115e-10	-0.733962	0.00012279	-2.07115e-10	-0.840713
2208460	chr1:2208460:T:G	8.18752e-09	-2.07115e-10	-1.18508	7.98587e-05	-2.07115e-10	-1.27093
2208822	chr1:2208822:G:A	7.75814e-09	-0.187022	-1.05193	1.38513e-05	-1.86628	-1.15653
2209954	chr1:2209954:C:T	1.11574e-09	-1.83192	-1.34626	1.1646e-05	-1.84033	-1.35589
2210401	chr1:2210401:C:A	1.69796e-08	-1.66363	1.20795	0.000191412	-1.71089	1.31413
2210427	chr1:2210427:C:T	5.18118e-08	2.03559	-1.37566	1.17964e-05	-1.86594	-1.31745
2210904	chr1:2210904:C:T	6.71551e-09	-2.07115e-10	-1.38327	7.28315e-05	-2.07115e-10	-1.36304
2211079	chr1:2211079:A:C	6.89833e-08	2.32367	-1.3775	1.11322e-05	-1.85579	-1.38555
2212668	chr1:2212668:A:G	4.29825e-09	-0.491359	-1.33813	1.28344e-05	-1.71422	-1.38484
2212748	chr1:2212748:G:T	7.619e-09	-2.07115e-10	-1.25705	7.67138e-05	-2.07115e-10	-1.31111
2212844	chr1:2212844:G:A	7.24097e-09	-2.07115e-10	-1.30794	7.72777e-05	-2.07115e-10	-1.30378
2213543	chr1:2213543:G:T	4.58498e-07	3.85696	-1.01669	1.53667e-05	-1.74815	-1.17083
2214085	chr1:2214085:G:A	6.91911e-09	-2.07115e-10	-1.35341	7.15951e-05	-2.07115e-10	-1.38016
2214726	chr1:2214726:C:A	0.00122864	10.6961	0.0376111	0.0117884	4.10866	-0.384978
2215385	chr1:2215385:G:A	6.68798e-09	-2.07115e-10	-1.38738	7.18859e-05	-2.07115e-10	-1.37611
2215547	chr1:2215547:T:C	7.07852e-09	-2.07115e-10	-1.33063	7.96171e-05	-2.07115e-10	-1.27396
2215707	chr1:2215707:T:C	7.56404e-07	4.63735	-1.29647	1.19339e-05	-1.81746	-1.35434
2215972	chr1:2215972:G:A	1.30811e-08	-2.07115e-10	-0.716525	0.000171954	-2.07115e-10	-0.503961
2216004	chr1:2216004:C:T	8.26869e-09	-2.07115e-10	-1.17522	8.06894e-05	-2.07115e-10	-1.26058
2216011	chr1:2216011:TC:T	8.6526e-09	-2.07115e-10	-1.12983	8.71689e-05	-2.07115e-10	-1.18334
2216191	chr1:2216191:C:A	7.75114e-07	4.67517	-1.30985	2.04733e-05	-1.25038	-1.38169
2216211	chr1:2216211:C:G	7.28833e-09	-2.07115e-10	-1.30142	7.36617e-05	-2.07115e-10	-1.3517
2216926	chr1:2216926:G:T	1.26557e-08	-2.07115e-10	-0.749585	0.000157656	-2.07115e-10	-0.590773
2217175	chr1:2217175:G:T	5.02498e-09	-1.67327	-3.77007e-10	4.39991e-05	-1.86702	-3.77007e-10
2217219	chr1:2217219:G:A	7.96301e-09	-2.07115e-10	-1.21289	7.79893e-05	-2.07115e-10	-1.29462
2217665	chr1:2217665:C:T	3.82348e-08	-0.38878	0.744832	7.96477e-05	-1.54129	0.267719
2217699	chr1:2217699:C:G	1.39599e-09	-1.65586	-1.29823	2.03146e-05	-1.57006	-1.06979
2217798	chr1:2217798:G:A	6.68685e-09	-2.07115e-10	-1.38755	7.17799e-05	-2.07115e-10	-1.37758
2217853	chr1:2217853:C:T	2.61359e-08	1.3622	-1.38659	4.24057e-05	-0.5588	-1.3451
2218243	chr1:2218243:T:C	5.3235e-09	-1.61556	-3.77007e-10	5.50206e-05	-1.64348	-3.77007e-10
2218370	chr1:2218370:A:G	1.3623e-08	-2.07115e-10	-0.675933	0.000179635	-2.07115e-10	-0.460257
2218565	chr1:2218565:C:G	7.57011e-09	-2.07115e-10	-1.26349	7.37657e-05	-2.07115e-10	-1.35029
2218668	chr1:2218668:G:T	1.0061e-08	-2.07115e-10	-0.979028	9.57972e-05	-2.07115e-10	-1.08895
2220140	chr1:2220140:C:A	1.64401e-09	-1.70349	-1.08706	3.12219e-05	-1.50188	-0.708191
2220329	chr1:2220329:G:A	6.69353e-09	-2.07115e-10	-1.38655	7.12044e-05	-2.07115e-10	-1.38563
2220432	chr1:2220432:G:A	2.73293e-08	-2.07115e-10	0.0202671	0.000249485	-2.07115e-10	-0.131789
2220871	chr1:2220871:C:T	8.51636e-08	-2.07115e-10	1.15688	0.000746935	-2.07115e-10	0.964791
2221609	chr1:2221609:A:G	1.79643e-06	5.53124	-1.32538	4.78481e-05	-0.459686	-1.32347
2221645	chr1:2221645:G:A	1.00084e-06	4.99793	-1.37703	2.11813e-05	-1.39436	-1.20371
2221701	chr1:2221701:T:C	7.37976e-09	-2.07115e-10	-1.28895	8.39316e-05	-2.07115e-10	-1.22119
2222192	chr1:2222192:C:G	1.38847e-08	-2.07115e-10	-0.656907	0.000183163	-2.07115e-10	-0.440809
2222256	chr1:2222256:T:C	1.39671e-06	5.33575	-1.38157	2.36678e-05	-1.30499	-1.18208
2222257	chr1:2222257:G:C	1.31673e-06	5.27614	-1.38093	2.32223e-05	-1.32031	-1.18577
2222258	chr1:2222258:T:C	1.30818e-06	5.26623	-1.37753	2.285e-05	-1.32049	-1.20174
2222298	chr1:2222298:G:A	1.85396e-09	-1.33998	-1.33039	1.23699e-05	-1.76116	-1.37476
2222655	chr1:2222655:C:G	9.37207e-09	-2.07115e-10	-1.04996	0.000117312	-2.07115e-10	-0.886353
2222748	chr1:2222748:G:A	6.69913e-09	-2.07115e-10	-1.38572	7.11431e-05	-2.07115e-10	-1.38649
2223795	chr1:2223795:G:A	7.43813e-09	-2.07115e-10	-1.28107	7.58588e-05	-2.07115e-10	-1.32231
2223911	chr1:2223911:A:C	2.1823e-08	-0.204731	-3.77007e-10	8.53171e-05	-1.20481	-3.77007e-10
2224430	chr1:2224430:C:T	1.25317e-08	0.118153	-0.877582	1.62976e-05	-1.83689	-1.02328
2224923	chr1:2224923:A:G	7.05815e-07	4.65832	-1.38666	1.14664e-05	-1.82385	-1.38792
2224956	chr1:2224956:G:A	2.06624e-08	-2.07115e-10	-0.259377	0.000191147	-2.07115e-10	-0.398143
2225252	chr1:2225252:CACCAGAGGA:C	6.9562e-09	-2.07115e-10	-1.34806	7.10966e-05	-2.07115e-10	-1.38715
2225276	chr1:2225276:C:G	6.80952e-09	-2.07115e-10	-1.36937	7.13226e-05	-2.07115e-10	-1.38397
2225560	chr1:2225560:G:C	6.92834e-07	4.17187	-0.918778	2.05821e-05	-1.81017	-0.816593
2225772	chr1:2225772:A:T	7.99199e-09	-2.07115e-10	-1.20925	7.64217e-05	-2.07115e-10	-1.31492
2226386	chr1:2226386:G:T	4.96405e-09	-1.68547	-3.77007e-10	4.39877e-05	-1.86728	-3.77007e-10
2227486	chr1:2227486:C:G	8.80611e-09	-2.07115e-10	-1.11225	8.04611e-05	-2.07115e-10	-1.26341
2227589	chr1:2227589:T:C	7.39215e-09	-2.07115e-10	-1.28728	7.28276e-05	-2.07115e-10	-1.36309
2228865	chr1:2228865:C:G	7.29258e-07	3.30433	-3.77007e-10	0.000982056	1.23846	-3.77007e-10
2228951	chr1:2228951:C:G	6.98914e-06	6.73217	-1.16775	0.000478776	1.76549	-1.24544
2229222	chr1:2229222:C:T	4.90112e-09	-1.69823	-3.77007e-10	4.40068e-05	-1.86684	-3.77007e-10
2230051	chr1:2230051:C:T	2.80658e-06	6.03658	-1.38455	3.36201e-05	-1.11567	-1.02039
2230058	chr1:2230058:C:T	6.756e-09	-2.07115e-10	-1.37726	7.10632e-05	-2.07115e-10	-1.38762
2230445	chr1:2230445:C:G	8.85827e-09	-2.07115e-10	-1.10634	8.07896e-05	-2.07115e-10	-1.25934
2231034	chr1:2231034:C:T	3.24e-06	6.04162	-1.24599	0.000124218	-0.206855	-0.622295
2231505	chr1:2231505:C:T	3.09087e-08	1.52427	-1.38092	4.05531e-05	-0.625129	-1.32345
2232056	chr1:2232056:C:T	2.32001e-08	-2.07115e-10	-0.143536	0.000323621	-2.07115e-10	0.128387
2232327	chr1:2232327:G:A	1.18413e-08	-2.07115e-10	-0.816099	0.000171062	-2.07115e-10	-0.50916
2232414	chr1:2232414:G:A	6.81065e-09	-2.07115e-10	-1.36921	7.12325e-05	-2.07115e-10	-1.38524
2232677	chr1:2232677:T:C	3.01145e-06	6.02223	-1.29975	1.73414e-05	-1.41411	-1.38398
2232732	chr1:2232732:C:T	1.26735e-08	-2.07115e-10	-0.748177	0.000185703	-2.07115e-10	-0.42704
2232941	chr1:2232941:C:T	9.21603e-09	-2.07115e-10	-1.06675	9.06961e-05	-2.07115e-10	-1.14367
2233260	chr1:2233260:C:T	2.97129e-08	1.46809	-1.36421	4.29182e-05	-0.513218	-1.37867
2233261	chr1:2233261:G:A	1.78489e-09	-1.8403	-0.868034	2.87637e-05	-1.25639	-1.03569
2234084	chr1:2234084:G:A	1.15809e-09	-1.8402	-1.30072	1.31776e-05	-1.68486	-1.38781
2234182	chr1:2234182:C:T	1.04726e-09	-1.85832	-1.3832	2.07046e-05	-1.27589	-1.34495
2234857	chr1:2234857:C:G	7.41633e-09	-2.07115e-10	-1.28401	8.48533e-05	-2.07115e-10	-1.21026
2234971	chr1:2234971:T:C	7.43242e-06	5.60814	0.0177733	3.78015e-05	-1.41157	-0.607272
2235128	chr1:2235128:C:T	2.39421e-08	-0.112054	-3.77007e-10	8.33329e-05	-1.22834	-3.77007e-10
2235370	chr1:2235370:C:T	8.39543e-07	4.65049	-1.20532	5.67485e-05	-0.224767	-1.38779
2236091	chr1:2236091:G:A	4.14735e-09	-1.86522	-3.77007e-10	6.5807e-05	-1.46446	-3.77007e-10
2236920	chr1:2236920:G:A	7.85257e-09	-1.22685	-3.77007e-10	4.71305e-05	-1.79827	-3.77007e-10
2237165	chr1:2237165:C:T	4.81304e-07	4.01212	-1.12331	4.31326e-05	-0.509752	-1.37716
2237274	chr1:2237274:C:T	1.83696e-06	5.53757	-1.30939	8.06394e-05	-0.439588	-0.821612
2237918	chr1:2237918:A:G	6.32232e-08	-2.07115e-10	0.858977	0.000574861	-2.07115e-10	0.702942
2238217	chr1:2238217:C:T	1.18073e-08	-2.07115e-10	-0.818976	0.000116625	-2.07115e-10	-0.892226
2238621	chr1:2238621:G:A	0.000656537	11.3518	-1.24481	0.000369019	1.64372	-1.38406
2238941	chr1:2238941:C:T	7.42917e-09	-2.07115e-10	-1.28228	8.61243e-05	-2.07115e-10	-1.1954
2239010	chr1:2239010:C:T	8.55326e-09	-2.07115e-10	-1.14138	8.41077e-05	-2.07115e-10	-1.21909
2239403	chr1:2239403:C:T	7.46496e-09	-2.07115e-10	-1.27747	7.47982e-05	-2.07115e-10	-1.33639
2239606	chr1:2239606:G:T	6.77894e-09	-2.07115e-10	-1.37387	7.10793e-05	-2.07115e-10	-1.38739
2239638	chr1:2239638:G:A	6.73726e-09	-2.07115e-10	-1.38004	7.27975e-05	-2.07115e-10	-1.36351
2239654	chr1:2239654:T:C	5.06701e-09	-1.66494	-3.77007e-10	4.45179e-05	-1.8553	-3.77007e-10
2239835	chr1:2239835:G:A	4.25528e-09	-1.83953	-3.77007e-10	7.11759e-05	-1.38603	-3.77007e-10
2240277	chr1:2240277:C:T	1.25046e-08	-2.07115e-10	-0.761596	0.000183051	-2.07115e-10	-0.441423
2240818	chr1:2240818:C:G	7.23994e-09	-2.07115e-10	-1.30808	8.18043e-05	-2.07115e-10	-1.24686
2241066	chr1:2241066:A:G	1.41093e-08	-2.07115e-10	-0.640863	0.000189904	-2.07115e-10	-0.40467
2241347	chr1:2241347:A:G	1.12366e-08	-2.07115e-10	-0.868516	0.000111479	-2.07115e-10	-0.937353
2241358	chr1:2241358:T:C	1.42493e-08	-2.07115e-10	-0.630989	0.00019222	-2.07115e-10	-0.392547
2241478	chr1:2241478:T:C	3.26266e-08	1.5757	-1.37827	4.56506e-05	-0.499692	-1.33048
2241480	chr1:2241480:T:C	3.31283e-08	1.58345	-1.37076	4.48015e-05	-0.503976	-1.34497
2241549	chr1:2241549:T:C	0.606821	17.6772	-0.741123	1.15282e-05	-1.82586	-1.38053
2241617	chr1:2241617:TCTC:T	1.38896e-08	-2.07115e-10	-0.656553	0.000186661	-2.07115e-10	-0.421893
2241629	chr1:2241629:G:A	1.3225e-08	-2.07115e-10	-0.705587	0.000178233	-2.07115e-10	-0.468093
2241740	chr1:2241740:A:G	6.72158e-09	-2.07115e-10	-1.38237	7.49148e-05	-2.07115e-10	-1.33484
2242080	chr1:2242080:C:T	7.7673e-09	-2.07115e-10	-1.23777	7.79035e-05	-2.07115e-10	-1.29572
2242417	chr1:2242417:C:T	1.35983e-08	-2.07115e-10	-0.67775	0.000202934	-2.07115e-10	-0.338305
2242522	chr1:2242522:C:T	6.73271e-09	-2.07115e-10	-1.38072	7.10609e-05	-2.07115e-10	-1.38765
2242710	chr1:2242710:T:C	9.97251e-09	-2.07115e-10	-0.987861	8.77688e-05	-2.07115e-10	-1.17648
2243052	chr1:2243052:C:T	1.12212e-08	-2.07115e-10	-0.869885	9.4777e-05	-2.07115e-10	-1.09966
2244036	chr1:2244036:G:C	2.5887e-08	-2.07115e-10	-0.0339536	0.00042124	-2.07115e-10	0.392016
2244114	chr1:2244114:C:T	3.69248e-06	6.16854	-1.24218	0.00030797	1.38302	-1.3042
2244139	chr1:2244139:G:A	9.36047e-09	-2.07115e-10	-1.0512	8.41992e-05	-2.07115e-10	-1.218
2244687	chr1:2244687:T:A	7.37523e-06	6.84866	-1.23047	0.000414233	1.74695	-1.37171
2244722	chr1:2244722:C:T	6.18029e-05	8.90342	-1.15941	1.14423e-05	-1.82592	-1.38794
2244736	chr1:2244736:A:G	1.5331e-08	-2.07115e-10	-0.557814	0.00020863	-2.07115e-10	-0.310623
2244782	chr1:2244782:A:G	7.08339e-08	-2.07115e-10	0.972644	0.000627073	-2.07115e-10	0.789875
2245179	chr1:2245179:G:A	7.26747e-09	-2.07115e-10	-1.30429	8.41841e-05	-2.07115e-10	-1.21818
2245526	chr1:2245526:G:T	1.38218e-08	-2.07115e-10	-0.661445	0.000118837	-2.07115e-10	-0.873431
2245578	chr1:2245578:C:T	3.82998e-09	-0.806813	-1.13802	1.77941e-05	-1.54585	-1.22648
2245631	chr1:2245631:A:G	3.93071e-07	3.93965	-1.25335	4.37125e-05	-0.568468	-1.30508
2245723	chr1:2245723:G:A	2.1137e-05	7.67926	-1.00818	0.000694224	2.16459	-1.27298
2245902	chr1:2245902:T:G	1.5724e-08	-0.532508	-3.77007e-10	0.000660483	0.841784	-3.77007e-10
2245940	chr1:2245940:G:A	1.62102e-08	-2.07115e-10	-0.502055	0.000222056	-2.07115e-10	-0.248255
2246288	chr1:2246288:T:C	2.08737e-08	1.08515	-1.33435	8.64746e-05	0.186659	-1.37799
2247560	chr1:2247560:C:T	3.84917e-08	1.33006	-0.967312	7.76531e-05	-0.0409716	-1.25796
2248244	chr1:2248244:C:T	8.98241e-09	-2.07115e-10	-1.09243	0.000105421	-2.07115e-10	-0.993223
2248556	chr1:2248556:C:T	9.65467e-09	-2.07115e-10	-1.02025	8.58784e-05	-2.07115e-10	-1.19825
2248794	chr1:2248794:G:A	6.96345e-09	-2.07115e-10	-1.34702	7.20826e-05	-2.07115e-10	-1.37337
2249085	chr1:2249085:G:A	5.67805e-05	8.79778	-1.13852	1.24662e-05	-1.74058	-1.38759
2249089	chr1:2249089:G:A	4.15304e-09	-1.86385	-3.77007e-10	6.72023e-05	-1.44348	-3.77007e-10
2250309	chr1:2250309:C:T	4.55614e-06	6.52406	-1.38753	0.000354345	1.55923	-1.34015
2250524	chr1:2250524:C:T	2.32182e-06	5.85009	-1.38768	6.49303e-05	-0.329057	-1.14882
2250739	chr1:2250739:G:A	2.29004e-08	-2.07115e-10	-0.156541	0.000365607	-2.07115e-10	0.250371
2250903	chr1:2250903:T:C	4.04228e-08	1.79159	-1.37989	3.61195e-05	-0.744651	-1.3197
2251211	chr1:2251211:G:A	2.95145e-05	7.61359	-0.608643	0.00106322	2.24694	-0.929074
2251349	chr1:2251349:C:T	8.85222e-09	-2.07115e-10	-1.10703	8.95681e-05	-2.07115e-10	-1.15619
2251481	chr1:2251481:A:G	9.32326e-08	-2.07115e-10	1.2474	0.000814317	-2.07115e-10	1.05116
2251617	chr1:2251617:G:A	2.49091e-05	7.50186	-0.666564	0.000945643	2.17353	-0.972849
2252315	chr1:2252315:C:G	2.11493e-08	1.05709	-1.29318	8.14332e-05	0.1334	-1.3848
2252841	chr1:2252841:T:C	2.95048e-08	1.47587	-1.37901	4.36374e-05	-0.558107	-1.31717
2253253	chr1:2253253:G:C	1.38188e-07	2.89807	-1.25715	3.01985e-05	-0.858444	-1.38495
2253316	chr1:2253316:C:T	9.22691e-09	-0.670642	-0.394928	2.45517e-05	-1.67539	-0.775016
2253416	chr1:2253416:G:C	1.23825e-05	7.3771	-1.24076	0.00056946	2.06843	-1.37493
2253549	chr1:2253549:A:G	2.23663e-06	5.80485	-1.37981	7.22027e-05	-0.353683	-1.01803
2253720	chr1:2253720:G:A	0.334331	17.4281	-1.08818	1.16533e-05	-1.83298	-1.36261
2253871	chr1:2253871:G:C	1.21445e-05	7.33452	-1.21758	0.000558206	2.041	-1.36746
2253961	chr1:2253961:T:C	2.38383e-07	3.29183	-1.10564	4.52468e-05	-0.585122	-1.25393
2254447	chr1:2254447:C:T	2.18709e-08	-0.202538	-3.77007e-10	7.55758e-05	-1.32605	-3.77007e-10
2254676	chr1:2254676:G:A	5.36819e-08	0.695383	-3.77007e-10	9.1878e-05	-1.13073	-3.77007e-10
2254781	chr1:2254781:C:T	2.84903e-09	-0.934702	-1.30601	1.16691e-05	-1.86014	-1.3341
2256472	chr1:2256472:G:A	3.00965e-05	7.47987	-0.455405	0.00161309	2.30789	-0.573172
2256504	chr1:2256504:C:G	1.69847e-08	-0.455383	-3.77007e-10	5.28217e-05	-1.68426	-3.77007e-10
2256593	chr1:2256593:A:G	1.57469e-05	7.59424	-1.21753	0.000665676	2.21663	-1.36701
2256901	chr1:2256901:G:A	6.75556e-09	-2.07115e-10	-1.37733	7.49097e-05	-2.07115e-10	-1.3349
2257387	chr1:2257387:C:T	1.63981e-08	-2.07115e-10	-0.490529	0.000225303	-2.07115e-10	-0.233743
2257558	chr1:2257558:G:GCTT	3.09184e-08	0.143658	-3.77007e-10	9.78867e-05	-1.06738	-3.77007e-10
2257757	chr1:2257757:A:T	3.05386e-08	1.08564	-0.954344	9.52306e-05	0.15588	-1.25077
2258141	chr1:2258141:C:T	1.12039e-07	2.76445	-1.3333	2.86322e-05	-0.91324	-1.38342
2258456	chr1:2258456:TGTCA:T	1.65913e-08	-2.07115e-10	-0.478814	0.000228471	-2.07115e-10	-0.219779
2259251	chr1:2259251:C:T	7.85214e-09	-2.07115e-10	-1.22691	7.75414e-05	-2.07115e-10	-1.30038
2260887	chr1:2260887:G:T	8.81223e-09	-2.07115e-10	-1.11155	8.91822e-05	-2.07115e-10	-1.16051
2260994	chr1:2260994:A:G	1.79446e-07	3.15569	-1.25351	3.39835e-05	-0.740913	-1.3844
2261251	chr1:2261251:T:TA	1.69624e-08	-2.07115e-10	-0.456697	0.000206325	-2.07115e-10	-0.321735
2261261	chr1:2261261:C:T	5.48159e-09	-1.5863	-3.77007e-10	0.000299432	0.0506989	-3.77007e-10
2261509	chr1:2261509:T:C	2.27489e-08	1.08053	-1.24371	8.16401e-05	0.126296	-1.37516
2263789	chr1:2263789:C:A	8.51004e-09	-2.07115e-10	-1.14645	8.20728e-05	-2.07115e-10	-1.24358
2264694	chr1:2264694:G:T	5.21215e-09	-1.6367	-3.77007e-10	4.42323e-05	-1.86173	-3.77007e-10
2264787	chr1:2264787:C:T	7.5794e-09	-2.07115e-10	-1.26226	8.76617e-05	-2.07115e-10	-1.1777
2264957	chr1:2264957:C:T	1.63415e-08	-2.07115e-10	-0.493986	0.000144505	-2.07115e-10	-0.677872
2265894	chr1:2265894:G:C	4.2246e-09	-1.84677	-3.77007e-10	7.44262e-05	-1.34138	-3.77007e-10
2266287	chr1:2266287:T:C	4.50845e-09	-1.78174	-3.77007e-10	6.64871e-05	-1.45418	-3.77007e-10
2267790	chr1:2267790:G:A	1.67277e-08	-2.07115e-10	-0.470627	0.000230615	-2.07115e-10	-0.210435
2268618	chr1:2268618:C:G	5.59182e-08	-2.07115e-10	0.736196	0.000512549	-2.07115e-10	0.58821
2268730	chr1:2268730:T:C	2.18942e-07	3.23256	-1.13145	1.61925e-05	-1.50849	-1.35815
2268738	chr1:2268738:A:G	2.18793e-08	-2.07115e-10	-0.202152	0.000356904	-2.07115e-10	0.226279
2268864	chr1:2268864:C:T	7.72414e-09	-2.07115e-10	-1.24334	7.43359e-05	-2.07115e-10	-1.34259
2268902	chr1:2268902:G:T	1.11695e-08	-0.874506	-3.77007e-10	4.41375e-05	-1.86388	-3.77007e-10
2268951	chr1:2268951:C:A	2.56303e-05	8.06375	-1.19992	1.3688e-05	-1.64826	-1.38641
2268965	chr1:2268965:C:T	6.69165e-09	-0.149777	-1.23706	0.00031794	1.49022	-1.37954
2269393	chr1:2269393:G:A	1.78486e-07	3.16234	-1.26552	3.86181e-05	-0.644275	-1.35319
2269994	chr1:2269994:G:C	4.91771e-08	-2.07115e-10	0.607735	0.000454924	-2.07115e-10	0.468943
2270305	chr1:2270305:G:T	9.27384e-06	7.05244	-1.20518	0.000555434	1.94462	-1.27606
2270709	chr1:2270709:G:A	4.23388e-06	6.41869	-1.35551	2.11953e-05	-1.31796	-1.27945
2271335	chr1:2271335:C:T	4.4074e-07	4.09602	-1.29526	2.40413e-05	-1.61301	-0.858401
2271448	chr1:2271448:G:A	3.26193e-07	3.50828	-1.00848	6.12238e-05	-0.423522	-1.11313
2271528	chr1:2271528:T:C	0.0563284	15.5327	-0.973685	1.10213e-05	-1.86393	-1.38743
2271889	chr1:2271889:A:G	1.93891e-08	-2.07115e-10	-0.322982	0.000309637	-2.07115e-10	0.0842134
2272051	chr1:2272051:C:T	2.11083e-08	1.08969	-1.32772	7.74703e-05	0.0866117	-1.3879
2272519	chr1:2272519:C:T	1.65533e-08	-2.07115e-10	-0.481107	0.000216846	-2.07115e-10	-0.272
2272687	chr1:2272687:G:A	1.59452e-08	-2.07115e-10	-0.518534	0.000200733	-2.07115e-10	-0.349213
2272796	chr1:2272796:T:G	1.4987e-08	-2.07115e-10	-0.58051	0.000203023	-2.07115e-10	-0.337869
2272850	chr1:2272850:G:A	1.97331e-08	-2.07115e-10	-0.305397	0.000316088	-2.07115e-10	0.104833
2273316	chr1:2273316:G:A	2.42307e-07	3.08137	-0.878856	1.92417e-05	-1.47729	-1.21682
2273351	chr1:2273351:G:A	1.77613e-08	0.568177	-0.978847	1.38754e-05	-1.8672	-1.15387
2273699	chr1:2273699:G:A	1.57963e-08	-0.527921	-3.77007e-10	5.59514e-05	-1.6267	-3.77007e-10
2273872	chr1:2273872:T:C	9.10167e-09	-2.07115e-10	-1.07924	8.26143e-05	-2.07115e-10	-1.237
2273920	chr1:2273920:C:T	4.1388e-09	-1.86729	-3.77007e-10	7.9175e-05	-1.27953	-3.77007e-10
2274088	chr1:2274088:A:G	5.0304e-05	8.6709	-1.13276	1.25232e-05	-1.73586	-1.38774
2274142	chr1:2274142:C:A	3.84705e-08	1.22397	-0.861771	3.51738e-05	-0.944339	-1.14655
2274325	chr1:2274325:G:A	1.01942e-08	-2.07115e-10	-0.965871	0.000100803	-2.07115e-10	-1.03802
2274517	chr1:2274517:C:T	8.49993e-09	-2.07115e-10	-1.14764	8.15359e-05	-2.07115e-10	-1.25014
2275005	chr1:2275005:A:G	2.85575e-09	-1.27244	-0.965921	1.56298e-05	-1.62042	-1.28159
2275234	chr1:2275234:G:C	3.56309e-08	-2.07115e-10	0.285519	0.000319339	-2.07115e-10	0.115066
2275281	chr1:2275281:G:A	9.99555e-06	7.09445	-1.17224	0.000745273	2.18781	-1.22525
2275511	chr1:2275511:G:A	1.40762e-08	-2.07115e-10	-0.643207	0.000147928	-2.07115e-10	-0.654462
2276041	chr1:2276041:C:G	1.31629e-09	-1.86045	-1.15242	5.69785e-05	-0.263618	-1.34489
2276684	chr1:2276684:C:T	6.50874e-06	6.72836	-1.23515	0.000550679	1.93968	-1.27972
2277312	chr1:2277312:A:C	2.51959e-08	0.288562	-0.349575	2.67346e-05	-1.79326	-0.571969
2277469	chr1:2277469:T:G	2.19415e-06	5.66244	-1.25659	0.000243529	1.15607	-1.31202
2277493	chr1:2277493:G:A	2.48396e-08	-2.07115e-10	-0.0752542	0.000308696	-2.07115e-10	0.0811696
2277526	chr1:2277526:C:T	6.93502e-09	-2.07115e-10	-1.35111	7.79026e-05	-2.07115e-10	-1.29573
2277834	chr1:2277834:G:A	1.4136e-08	-2.07115e-10	-0.638971	0.000148954	-2.07115e-10	-0.647547
2278341	chr1:2278341:G:A	2.15687e-09	-1.32762	-1.19142	1.25083e-05	-1.86196	-1.26284
2278996	chr1:2278996:A:C	1.72978e-08	-2.07115e-10	-0.437112	0.000161302	-2.07115e-10	-0.567908
2279329	chr1:2279329:G:A	1.93586e-09	-1.3762	-1.25094	1.19031e-05	-1.86525	-1.30913
2280291	chr1:2280291:G:A	1.24308e-08	-2.07115e-10	-0.767519	0.000114033	-2.07115e-10	-0.914703
2280505	chr1:2280505:A:G	1.63561e-09	-1.86424	-0.931438	1.68699e-05	-1.69816	-1.12749
2282755	chr1:2282755:G:A	1.02687e-08	-2.07115e-10	-0.95859	9.89296e-05	-2.07115e-10	-1.05678
2282992	chr1:2282992:C:T	1.23479e-09	-1.86459	-1.2122	3.81914e-05	-0.660905	-1.34767
2283014	chr1:2283014:A:G	6.13834e-08	1.43095	-0.601505	2.12139e-05	-1.8341	-0.762424
2283044	chr1:2283044:C:T	1.56707e-08	-2.07115e-10	-0.535904	0.000138186	-2.07115e-10	-0.722586
2283136	chr1:2283136:C:T	6.69305e-09	-2.07115e-10	-1.38662	7.10472e-05	-2.07115e-10	-1.38784
2283148	chr1:2283148:G:C	4.2379e-07	3.96972	-1.20817	8.02562e-05	0.0161399	-1.2821
2283304	chr1:2283304:C:T	5.22554e-09	-0.395762	-1.23837	1.36099e-05	-1.74062	-1.29977
2283374	chr1:2283374:A:G	1.16946e-09	-1.81727	-1.31389	1.53334e-05	-1.66625	-1.2549
2283483	chr1:2283483:G:A	1.11019e-08	-2.07115e-10	-0.88058	9.23491e-05	-2.07115e-10	-1.12561
2283870	chr1:2283870:C:T	2.02819e-09	-1.3955	-1.18505	1.25215e-05	-1.86515	-1.25859
2283903	chr1:2283903:C:T	6.69457e-09	-2.07115e-10	-1.3864	7.27955e-05	-2.07115e-10	-1.36353
2284070	chr1:2284070:C:T	2.10918e-09	-1.83215	-0.709245	3.73088e-05	-1.37567	-0.656287
2284152	chr1:2284152:T:C	6.72307e-09	-2.07115e-10	-1.38215	7.23275e-05	-2.07115e-10	-1.36998
2284474	chr1:2284474:G:C	2.83051e-09	-1.41936	-0.827881	1.59306e-05	-1.85768	-1.02527
2284584	chr1:2284584:G:A	6.68603e-09	-2.07115e-10	-1.38767	7.43679e-05	-2.07115e-10	-1.34216
2284602	chr1:2284602:C:G	8.12266e-09	-2.07115e-10	-1.19304	8.45884e-05	-2.07115e-10	-1.21339
2284952	chr1:2284952:A:G	2.99798e-09	-1.02542	-1.16433	1.42521e-05	-1.81339	-1.18089
2285487	chr1:2285487:C:T	7.30126e-09	-2.07115e-10	-1.29965	7.1689e-05	-2.07115e-10	-1.37885
2285616	chr1:2285616:G:A	8.09143e-09	-2.07115e-10	-1.19689	9.58517e-05	-2.07115e-10	-1.08838
2285650	chr1:2285650:C:T	9.25513e-09	-2.07115e-10	-1.06252	9.0968e-05	-2.07115e-10	-1.14068
2285947	chr1:2285947:C:T	9.19697e-09	-2.07115e-10	-1.06882	0.000100418	-2.07115e-10	-1.04184
2285976	chr1:2285976:C:T	6.75248e-09	-2.07115e-10	-1.37778	7.13269e-05	-2.07115e-10	-1.38391
2286595	chr1:2286595:C:T	4.46112e-09	-1.7923	-3.77007e-10	4.4647e-05	-1.8524	-3.77007e-10
2286661	chr1:2286661:C:T	1.27959e-09	-1.862	-1.17915	1.68182e-05	-1.68628	-1.14244
2286690	chr1:2286690:T:C	1.71875e-09	-1.86233	-0.883761	2.87898e-05	-1.64564	-0.645527
2286826	chr1:2286826:T:C	1.74316e-09	-1.85735	-0.874639	2.99182e-05	-1.61752	-0.635199
2287207	chr1:2287207:C:T	7.01573e-09	-2.07115e-10	-1.33954	7.10657e-05	-2.07115e-10	-1.38758
2287481	chr1:2287481:T:C	2.87913e-09	-1.86003	-0.370178	4.0565e-05	-1.66259	-0.285689
2287498	chr1:2287498:A:G	1.68653e-09	-1.85942	-0.905604	2.38893e-05	-1.65713	-0.820623
2287506	chr1:2287506:T:C	3.0633e-08	-2.07115e-10	0.134385	0.000270875	-2.07115e-10	-0.0495314
2287526	chr1:2287526:C:T	1.41295e-09	-1.55565	-1.38637	1.11133e-05	-1.86269	-1.38035
2287529	chr1:2287529:G:A	1.62904e-09	-1.41257	-1.38714	1.15637e-05	-1.8392	-1.36412
2287839	chr1:2287839:C:T	1.08583e-08	-2.07115e-10	-0.902762	0.000108727	-2.07115e-10	-0.962349
2288174	chr1:2288174:A:T	1.17701e-09	-1.81636	-1.30836	1.13327e-05	-1.86606	-1.35743
2288207	chr1:2288207:G:A	9.22349e-09	-1.06594	-3.77007e-10	5.1509e-05	-1.70943	-3.77007e-10
2288267	chr1:2288267:G:A	5.02765e-09	-1.67274	-3.77007e-10	4.43832e-05	-1.85833	-3.77007e-10
2288441	chr1:2288441:A:C	6.43703e-09	-1.28351	-0.142121	4.98603e-05	-1.61858	-0.123383
2288631	chr1:2288631:T:A	1.89873e-07	3.34219	-1.38353	0.000163245	0.831893	-1.38783
2288952	chr1:2288952:C:T	4.14044e-09	-0.584641	-1.28225	4.46601e-05	-0.693754	-1.15835
2288986	chr1:2288986:T:C	5.85301e-09	-1.40929	-0.111451	4.42492e-05	-1.79005	-0.0712987
2289210	chr1:2289210:C:T	2.86194e-09	-0.923607	-1.31259	5.33294e-05	-0.375843	-1.29886
2289669	chr1:2289669:G:A	1.02784e-08	-2.07115e-10	-0.957651	0.000125359	-2.07115e-10	-0.820009
2289764	chr1:2289764:C:T	1.0549e-08	-2.07115e-10	-0.931664	0.000120958	-2.07115e-10	-0.855746
2289834	chr1:2289834:C:A	8.76231e-09	-0.0984318	-1.0188	0.000247954	0.858947	-0.996889
2290095	chr1:2290095:A:G	6.3412e-09	-0.289588	-1.15104	0.000170633	0.618111	-1.12978
2290105	chr1:2290105:G:C	6.7073e-09	-2.07115e-10	-1.3845	7.17868e-05	-2.07115e-10	-1.37749
2290197	chr1:2290197:A:T	7.68832e-09	-0.186493	-1.0615	0.000214749	0.754503	-1.03622
2290399	chr1:2290399:G:A	3.39697e-08	1.58188	-1.34411	8.6948e-05	0.188548	-1.37443
2290573	chr1:2290573:A:AG	1.18378e-08	-2.07115e-10	-0.816398	0.000147325	-2.07115e-10	-0.658546
2290637	chr1:2290637:G:A	5.95207e-09	-0.319144	-1.18481	0.00016228	0.602602	-1.16447
2290738	chr1:2290738:G:A	4.85533e-08	1.29151	-0.696544	0.000238776	0.481421	-0.657081
2290779	chr1:2290779:C:T	1.03437e-08	-2.07115e-10	-0.951316	0.000122331	-2.07115e-10	-0.844457
2290929	chr1:2290929:G:A	2.88872e-08	1.45624	-1.38054	0.000574067	2.08615	-1.38459
2291058	chr1:2291058:G:A	2.89408e-08	1.4608	-1.38324	0.000574001	2.08771	-1.38627
2291144	chr1:2291144:T:C	5.01008e-09	-1.12986	-0.546381	3.75511e-05	-1.46173	-0.563752
2291282	chr1:2291282:G:A	8.32808e-09	-2.07115e-10	-1.16806	8.36571e-05	-2.07115e-10	-1.22446
2291819	chr1:2291819:T:C	5.15796e-09	-1.1929	-0.454251	3.92576e-05	-1.50827	-0.472771
2292206	chr1:2292206:C:T	3.23378e-08	1.55075	-1.36221	8.34588e-05	0.156592	-1.38343
2292245	chr1:2292245:C:T	1.23467e-08	-2.07115e-10	-0.774307	0.000119569	-2.07115e-10	-0.867293
2292363	chr1:2292363:G:A	1.58155e-08	-0.526702	-3.77007e-10	0.0009921	1.24864	-3.77007e-10
2292788	chr1:2292788:G:A	1.28087e-08	-2.07115e-10	-0.737566	0.000137484	-2.07115e-10	-0.727682
2292806	chr1:2292806:C:T	7.11288e-09	-2.07115e-10	-1.32579	7.6113e-05	-2.07115e-10	-1.31897
2292843	chr1:2292843:A:G	5.58634e-09	-1.1113	-0.456074	4.15844e-05	-1.44723	-0.476236
2293170	chr1:2293170:T:G	4.8376e-09	-1.1498	-0.561474	3.61015e-05	-1.47191	-0.592942
2293206	chr1:2293206:A:G	5.14e-09	-1.18175	-0.468895	3.90555e-05	-1.49819	-0.488017
2293286	chr1:2293286:C:T	8.81692e-09	-1.11102	-3.77007e-10	5.13648e-05	-1.71223	-3.77007e-10
2293397	chr1:2293397:G:A	5.52813e-08	1.7868	-1.06206	0.000288734	0.978472	-0.964155
2293719	chr1:2293719:T:A	1.54978e-08	0.840619	-1.38761	8.90062e-05	0.21942	-1.3819
2293797	chr1:2293797:C:T	5.78627e-09	-1.53221	-3.77007e-10	4.7612e-05	-1.7881	-3.77007e-10
2293812	chr1:2293812:C:T	2.16688e-09	-1.2088	-1.30561	1.14732e-05	-1.86536	-1.34582
2293826	chr1:2293826:G:A	7.88748e-09	-2.07115e-10	-1.22242	8.21836e-05	-2.07115e-10	-1.24223
2293845	chr1:2293845:G:A	1.99888e-08	1.09231	-1.38483	2.67994e-05	-0.982502	-1.3803
2293973	chr1:2293973:T:C	1.53429e-09	-1.76778	-1.09184	3.30426e-05	-1.00025	-1.15314
2294058	chr1:2294058:A:C	6.79645e-09	-2.07115e-10	-1.37129	7.10806e-05	-2.07115e-10	-1.38737
2294912	chr1:2294912:C:T	1.74047e-08	-2.07115e-10	-0.430952	0.000165671	-2.07115e-10	-0.54118
2295062	chr1:2295062:G:A	2.76641e-08	-2.07115e-10	0.0324433	0.000272471	-2.07115e-10	-0.0436557
2295668	chr1:2295668:C:T	6.71147e-09	-2.07115e-10	-1.38388	7.27093e-05	-2.07115e-10	-1.36472
2295983	chr1:2295983:C:T	1.10301e-09	-1.81204	-1.37762	1.14926e-05	-1.84937	-1.36011
2296742	chr1:2296742:CTTG:C	1.08449e-08	-0.903998	-3.77007e-10	0.000541737	0.643594	-3.77007e-10
2296838	chr1:2296838:T:C	6.93232e-09	-2.07115e-10	-1.3515	7.73042e-05	-2.07115e-10	-1.30344
2297047	chr1:2297047:G:A	5.3688e-08	-2.07115e-10	0.695496	0.00082813	-2.07115e-10	1.06798
2297400	chr1:2297400:C:T	3.52445e-08	-2.07115e-10	0.274616	0.000526886	-2.07115e-10	0.615797
2297701	chr1:2297701:C:T	2.58126e-08	-1.69656	1.65973	0.000349399	-1.40348	1.6085
2297717	chr1:2297717:C:T	5.90653e-07	4.46661	-1.37307	0.00166458	3.15282	-1.38668
2297720	chr1:2297720:C:T	1.58631e-08	-2.07115e-10	-0.523696	0.000151599	-2.07115e-10	-0.62995
2297862	chr1:2297862:C:T	2.18128e-09	-1.17419	-1.33359	3.9511e-05	-0.618407	-1.3562
2297914	chr1:2297914:G:A	6.69684e-09	-2.07115e-10	-1.38606	7.11228e-05	-2.07115e-10	-1.38678
2297948	chr1:2297948:G:A	6.76557e-09	-2.07115e-10	-1.37585	7.23662e-05	-2.07115e-10	-1.36945
2298114	chr1:2298114:C:T	5.62422e-09	-1.1972	-0.363415	4.18277e-05	-1.53427	-0.383359
2298396	chr1:2298396:G:T	6.68628e-09	-2.07115e-10	-1.38764	7.19467e-05	-2.07115e-10	-1.37526
2298478	chr1:2298478:C:T	4.49206e-07	4.13109	-1.31131	0.0013773	2.92834	-1.35165
2299072	chr1:2299072:C:A	1.01847e-08	-2.07115e-10	-0.966804	0.000125121	-2.07115e-10	-0.821907
2299360	chr1:2299360:T:C	1.70647e-09	-1.36629	-1.38698	2.77399e-05	-0.945298	-1.38302
2299617	chr1:2299617:C:T	7.47049e-09	-2.07115e-10	-1.27673	8.22621e-05	-2.07115e-10	-1.24128
2299714	chr1:2299714:C:T	6.72171e-09	-2.07115e-10	-1.38235	7.49217e-05	-2.07115e-10	-1.33474
2300024	chr1:2300024:C:T	1.506e-09	-1.85623	-1.022	2.17959e-05	-1.64625	-0.92322
2300127	chr1:2300127:C:T	6.69121e-09	-2.07115e-10	-1.3869	7.14761e-05	-2.07115e-10	-1.38182
2300156	chr1:2300156:A:C	3.90113e-09	-0.542801	-1.38363	4.29018e-05	-0.510985	-1.38129
2300899	chr1:2300899:C:T	6.68455e-09	-2.07115e-10	-1.38789	7.1065e-05	-2.07115e-10	-1.38759
2301098	chr1:2301098:A:G	1.68479e-08	-2.07115e-10	-0.463466	0.000158768	-2.07115e-10	-0.583741
2301225	chr1:2301225:T:C	3.01624e-08	-2.07115e-10	0.118904	0.000439495	-2.07115e-10	0.434439
2301582	chr1:2301582:T:C	7.80076e-09	-2.07115e-10	-1.23347	8.07934e-05	-2.07115e-10	-1.25929
2301873	chr1:2301873:A:G	3.24653e-09	-1.288	-0.822105	2.30331e-05	-1.69091	-0.823341
2302522	chr1:2302522:G:A	8.24982e-06	6.98921	-1.25896	0.014236	5.13693	-1.22458
2302601	chr1:2302601:CAGG:C	1.26324e-05	7.48885	-1.33252	0.019123	5.52749	-1.32003
2302812	chr1:2302812:A:G	2.07817e-09	-1.21383	-1.34238	1.48132e-05	-1.63025	-1.32542
2303193	chr1:2303193:G:A	8.30654e-06	7.07573	-1.33862	0.0140896	5.22875	-1.32674
2303246	chr1:2303246:T:C	7.31728e-09	-2.07115e-10	-1.29745	7.87923e-05	-2.07115e-10	-1.28437
2303411	chr1:2303411:G:A	7.14136e-09	-2.07115e-10	-1.32179	7.47475e-05	-2.07115e-10	-1.33707
2303470	chr1:2303470:C:T	1.29859e-08	-0.723832	-3.77007e-10	6.5648e-05	-1.46688	-3.77007e-10
2303573	chr1:2303573:C:T	2.99149e-08	-2.07115e-10	0.110662	0.000434856	-2.07115e-10	0.423827
2303580	chr1:2303580:T:C	1.2655e-06	4.86031	-1.00478	0.00914558	4.39144	-0.921605
2303787	chr1:2303787:TG:T	6.77484e-09	-2.07115e-10	-1.37448	7.27134e-05	-2.07115e-10	-1.36466
2304217	chr1:2304217:G:A	1.90334e-06	5.59469	-1.33102	0.00956975	4.84134	-1.32617
2304223	chr1:2304223:G:A	3.34013e-09	-0.715753	-1.36593	1.23089e-05	-1.78642	-1.35444
2304233	chr1:2304233:C:T	1.04533e-08	0.427666	-1.36844	3.03998e-05	-0.861579	-1.37517
2304622	chr1:2304622:C:T	7.90633e-09	-2.07115e-10	-1.22003	9.02115e-05	-2.07115e-10	-1.14903
2304695	chr1:2304695:G:A	8.03381e-09	-2.07115e-10	-1.20404	8.40004e-05	-2.07115e-10	-1.22037
2304900	chr1:2304900:T:C	1.32663e-05	7.52132	-1.31604	0.0218256	5.6596	-1.31995
2305258	chr1:2305258:A:G	3.15401e-09	-1.37778	-0.761241	2.35206e-05	-1.73684	-0.75647
2305481	chr1:2305481:G:C	1.18675e-08	-2.07115e-10	-0.813893	0.000148549	-2.07115e-10	-0.650275
2305713	chr1:2305713:T:G	1.20888e-09	-1.7688	-1.3292	1.40528e-05	-1.69373	-1.31463
2306331	chr1:2306331:C:T	1.83139e-08	-2.07115e-10	-0.380034	0.000199187	-2.07115e-10	-0.356943
2306507	chr1:2306507:G:T	7.3458e-09	-2.07115e-10	-1.29356	7.64009e-05	-2.07115e-10	-1.31519
2306534	chr1:2306534:A:G	9.06109e-08	-2.07115e-10	1.21888	0.00144852	-2.07115e-10	1.62711
2306798	chr1:2306798:A:T	1.05528e-09	-1.8461	-1.38779	1.09996e-05	-1.86708	-1.38625
2306804	chr1:2306804:G:A	7.98136e-09	-2.07115e-10	-1.21059	8.20682e-05	-2.07115e-10	-1.24364
2307288	chr1:2307288:G:A	6.12489e-09	-1.47533	-3.77007e-10	4.53497e-05	-1.83678	-3.77007e-10
2307457	chr1:2307457:G:A	1.11301e-08	-2.07115e-10	-0.878039	0.00012579	-2.07115e-10	-0.816574
2307670	chr1:2307670:A:G	4.13898e-09	-1.86724	-3.77007e-10	4.55042e-05	-1.83338	-3.77007e-10
2309133	chr1:2309133:C:T	6.75272e-09	-2.07115e-10	-1.37775	7.12838e-05	-2.07115e-10	-1.38452
2309162	chr1:2309162:G:A	9.98647e-09	-2.07115e-10	-0.986463	0.000120066	-2.07115e-10	-0.863148
2309331	chr1:2309331:AAAG:A	6.94959e-09	-2.07115e-10	-1.34901	7.27778e-05	-2.07115e-10	-1.36378
2311414	chr1:2311414:C:T	2.08965e-08	-2.07115e-10	-0.248111	0.000269432	-2.07115e-10	-0.0548711
2311479	chr1:2311479:G:A	6.8254e-09	-2.07115e-10	-1.36704	7.51092e-05	-2.07115e-10	-1.33224
2311682	chr1:2311682:G:C	2.45677e-09	-1.72857	-0.660274	2.58804e-05	-1.85292	-0.544777
2312079	chr1:2312079:C:T	1.63162e-09	-1.72185	-1.07627	2.91951e-05	-1.18696	-1.09023
2313329	chr1:2313329:A:C	1.58786e-08	-2.07115e-10	-0.52272	0.000158448	-2.07115e-10	-0.585761
2313466	chr1:2313466:C:T	3.36991e-08	1.2192	-0.989425	0.000201733	0.685954	-1.0302
2313553	chr1:2313553:G:A	9.81831e-09	-2.07115e-10	-1.00344	0.000110548	-2.07115e-10	-0.945741
2313668	chr1:2313668:C:T	7.21287e-09	-2.07115e-10	-1.31183	7.52666e-05	-2.07115e-10	-1.33015
2314000	chr1:2314000:T:C	2.63574e-09	-0.980263	-1.33827	6.53159e-05	-0.123667	-1.34828
2314194	chr1:2314194:C:T	2.52698e-09	-0.985231	-1.37544	6.23733e-05	-0.136552	-1.3815
2314262	chr1:2314262:C:A	7.84022e-09	-2.07115e-10	-1.22843	8.68311e-05	-2.07115e-10	-1.18722
2314613	chr1:2314613:G:A	1.29926e-08	-2.07115e-10	-0.723311	0.000154268	-2.07115e-10	-0.612498
2314754	chr1:2314754:G:C	5.00617e-09	-1.67702	-3.77007e-10	8.77357e-05	-1.17686	-3.77007e-10
2315661	chr1:2315661:C:T	7.71624e-09	-2.07115e-10	-1.24437	8.11748e-05	-2.07115e-10	-1.25458
2315960	chr1:2315960:T:C	2.35932e-09	-1.04218	-1.38714	5.88429e-05	-0.19147	-1.38485
2316048	chr1:2316048:A:G	2.15119e-09	-1.16376	-1.35792	5.05939e-05	-0.376086	-1.35127
2316206	chr1:2316206:C:T	6.79278e-09	-2.07115e-10	-1.37183	7.20182e-05	-2.07115e-10	-1.37427
2316487	chr1:2316487:G:A	2.32077e-08	-2.07115e-10	-0.143208	0.000265785	-2.07115e-10	-0.0684978
2316546	chr1:2316546:T:C	2.40632e-09	-1.21718	-1.19241	5.40622e-05	-0.473058	-1.18799
2316560	chr1:2316560:A:G	7.79839e-07	-2.07115e-10	3.37139	0.0127779	-2.07115e-10	3.80428
2316943	chr1:2316943:G:GC	2.62562e-09	-1.17664	-1.14574	5.41111e-05	-0.519433	-1.14072
2316944	chr1:2316944:G:T	2.61403e-09	-1.18106	-1.14574	5.37775e-05	-0.525638	-1.14069
2317164	chr1:2317164:C:T	8.04758e-09	-2.07115e-10	-1.20232	7.89491e-05	-2.07115e-10	-1.28238
2317766	chr1:2317766:C:T	8.19484e-09	-2.07115e-10	-1.18419	8.4694e-05	-2.07115e-10	-1.21214
2317797	chr1:2317797:G:A	2.59111e-09	-1.22509	-1.11052	5.21389e-05	-0.593064	-1.10421
2317818	chr1:2317818:G:A	5.53794e-09	-1.57607	-3.77007e-10	4.76644e-05	-1.787	-3.77007e-10
2318372	chr1:2318372:G:A	6.69721e-09	-2.07115e-10	-1.386	7.17364e-05	-2.07115e-10	-1.37819
2318708	chr1:2318708:C:T	2.03822e-08	-2.07115e-10	-0.273034	0.000192266	-2.07115e-10	-0.392308
2318923	chr1:2318923:G:A	6.78261e-09	-2.07115e-10	-1.37333	7.14777e-05	-2.07115e-10	-1.3818
2319256	chr1:2319256:A:G	4.14651e-09	-1.86543	-3.77007e-10	4.63149e-05	-1.81572	-3.77007e-10
2319470	chr1:2319470:C:T	2.75789e-08	-2.07115e-10	0.0293562	0.000355293	-2.07115e-10	0.221755
2319680	chr1:2319680:A:G	3.13655e-09	-0.758972	-1.3856	8.8642e-05	0.215625	-1.38221
2319707	chr1:2319707:C:T	6.75323e-09	-2.07115e-10	-1.37767	7.2862e-05	-2.07115e-10	-1.36262
2319810	chr1:2319810:G:T	6.96001e-09	-2.07115e-10	-1.34751	7.22914e-05	-2.07115e-10	-1.37048
2319811	chr1:2319811:C:T	6.96001e-09	-2.07115e-10	-1.34751	7.22914e-05	-2.07115e-10	-1.37048
2319909	chr1:2319909:G:A	3.98152e-09	-1.16331	-0.742715	9.35101e-05	-0.383686	-0.729432
2319918	chr1:2319918:C:A	4.62375e-09	-0.76954	-0.986949	0.000129502	0.148494	-0.935982
2320382	chr1:2320382:C:T	1.15089e-08	-2.07115e-10	-0.844571	0.000109357	-2.07115e-10	-0.956567
2320383	chr1:2320383:G:A	7.84334e-09	-1.22803	-3.77007e-10	8.38591e-05	-1.22205	-3.77007e-10
2320508	chr1:2320508:G:A	4.71896e-08	1.78577	-1.21929	0.00106428	2.5361	-1.21723
2320543	chr1:2320543:C:T	1.64991e-09	-1.42219	-1.36478	2.71152e-05	-0.973736	-1.37736
2320752	chr1:2320752:A:G	2.47805e-09	-1.00249	-1.37773	4.52117e-05	-0.454583	-1.38525
2320766	chr1:2320766:C:T	1.50058e-09	-1.81804	-1.06381	2.40805e-05	-1.42257	-1.04721
2320841	chr1:2320841:C:T	1.01467e-08	-1.09082	0.120276	8.24782e-05	-1.3584	0.119745
2321231	chr1:2321231:G:T	7.33129e-09	-2.07115e-10	-1.29554	7.97562e-05	-2.07115e-10	-1.27221
2321320	chr1:2321320:A:G	4.68304e-09	-0.367937	-1.37581	5.54349e-05	-0.255961	-1.38002
2321763	chr1:2321763:G:A	6.7429e-09	-2.07115e-10	-1.3792	7.13631e-05	-2.07115e-10	-1.38341
2321888	chr1:2321888:C:T	1.1568e-09	-1.86309	-1.27895	1.226e-05	-1.8534	-1.29144
2322453	chr1:2322453:T:TC	1.09025e-08	-2.07115e-10	-0.898705	0.000118634	-2.07115e-10	-0.875147
2323070	chr1:2323070:C:T	1.3841e-09	-1.65533	-1.30731	2.25487e-05	-1.18178	-1.35373
2323077	chr1:2323077:G:A	1.16375e-09	-1.81066	-1.32538	1.12863e-05	-1.85976	-1.36783
2323119	chr1:2323119:C:T	8.66655e-09	-1.12822	-3.77007e-10	6.04108e-05	-1.55002	-3.77007e-10
2323185	chr1:2323185:C:T	7.00096e-09	-2.07115e-10	-1.34165	7.39098e-05	-2.07115e-10	-1.34834
2323195	chr1:2323195:C:T	4.15994e-09	-1.86219	-3.77007e-10	4.69782e-05	-1.8015	-3.77007e-10
2323263	chr1:2323263:T:C	2.4468e-09	-1.28819	-1.10472	1.71941e-05	-1.71478	-1.09184
2323659	chr1:2323659:C:T	9.32019e-09	-2.07115e-10	-1.05551	9.33947e-05	-2.07115e-10	-1.11435
2323895	chr1:2323895:G:A	6.75064e-09	-2.07115e-10	-1.37806	7.13897e-05	-2.07115e-10	-1.38303
2324037	chr1:2324037:C:T	5.17978e-08	-2.07115e-10	0.659654	0.000621879	-2.07115e-10	0.781558
2324130	chr1:2324130:C:T	4.61311e-08	-2.07115e-10	0.543794	0.000516305	-2.07115e-10	0.595511
2324183	chr1:2324183:T:C	9.72698e-08	-2.07115e-10	1.28979	0.00115052	-2.07115e-10	1.39678
2324194	chr1:2324194:G:A	3.83124e-09	-0.562886	-1.38162	2.9449e-05	-0.911745	-1.35678
2324806	chr1:2324806:A:T	2.91106e-09	-1.04571	-1.17347	7.13095e-05	-0.182062	-1.2021
2324849	chr1:2324849:C:A	1.26496e-09	-1.84985	-1.2028	1.39644e-05	-1.8123	-1.20237
2324851	chr1:2324851:C:T	4.61151e-09	-1.75914	-3.77007e-10	5.42171e-05	-1.65819	-3.77007e-10
2325021	chr1:2325021:C:T	5.40434e-09	-1.78082	0.18033	5.71642e-05	-1.83627	0.231013
2325032	chr1:2325032:T:A	1.16251e-09	-1.86525	-1.27186	1.29691e-05	-1.86188	-1.22674
2325195	chr1:2325195:CCTT:C	7.14669e-09	-2.07115e-10	-1.32104	7.35884e-05	-2.07115e-10	-1.3527
2325299	chr1:2325299:T:TGC	1.52905e-09	-1.76835	-1.0947	1.97574e-05	-1.59864	-1.06902
2325338	chr1:2325338:G:A	7.13059e-09	-2.07115e-10	-1.3233	7.76493e-05	-2.07115e-10	-1.29898
2325548	chr1:2325548:T:C	6.87817e-09	-2.07115e-10	-1.35934	7.26727e-05	-2.07115e-10	-1.36522
2325694	chr1:2325694:C:T	7.21342e-09	-2.07115e-10	-1.31175	7.40878e-05	-2.07115e-10	-1.34594
2325802	chr1:2325802:T:G	4.69889e-08	-2.07115e-10	0.562218	0.000545324	-2.07115e-10	0.650192
2326052	chr1:2326052:C:T	1.06115e-09	-1.8404	-1.38794	1.218e-05	-1.7677	-1.38369
2326256	chr1:2326256:G:A	5.95741e-09	-0.152909	-1.35015	9.4551e-05	0.207496	-1.30954
2326262	chr1:2326262:C:T	8.15432e-09	-2.07115e-10	-1.18915	8.97641e-05	-2.07115e-10	-1.154
2326424	chr1:2326424:C:T	5.85242e-09	-0.289897	-1.23094	0.000188316	0.734516	-1.14758
2326727	chr1:2326727:C:T	6.74493e-09	-2.07115e-10	-1.3789	7.15008e-05	-2.07115e-10	-1.38148
2326769	chr1:2326769:A:AC	8.67456e-09	-2.07115e-10	-1.1273	9.59435e-05	-2.07115e-10	-1.08743
2327164	chr1:2327164:A:C	9.32278e-09	-2.07115e-10	-1.05523	9.48528e-05	-2.07115e-10	-1.09886
2327451	chr1:2327451:G:A	8.09633e-09	-2.07115e-10	-1.19628	8.15334e-05	-2.07115e-10	-1.25017
2327765	chr1:2327765:G:A	9.28699e-08	-2.07115e-10	1.24351	0.00113797	-2.07115e-10	1.38581
2328421	chr1:2328421:C:A	6.68936e-09	-2.07115e-10	-1.38717	7.27317e-05	-2.07115e-10	-1.36441
2328611	chr1:2328611:G:A	1.08266e-09	-1.83858	-1.36969	1.24692e-05	-1.74468	-1.38324
2329106	chr1:2329106:G:A	1.78906e-09	-1.80436	-0.901639	2.18206e-05	-1.60531	-0.963025
2329124	chr1:2329124:C:T	6.73349e-09	-2.07115e-10	-1.3806	7.31951e-05	-2.07115e-10	-1.35806
2329224	chr1:2329224:CCGCTGAG:C	6.73614e-09	-2.07115e-10	-1.38021	7.18248e-05	-2.07115e-10	-1.37696
2329364	chr1:2329364:C:T	4.86394e-09	-1.70585	-3.77007e-10	4.40681e-05	-1.86545	-3.77007e-10
2329629	chr1:2329629:T:G	6.88314e-09	-2.07115e-10	-1.35862	7.21351e-05	-2.07115e-10	-1.37265
2329738	chr1:2329738:C:T	3.55236e-09	-0.635306	-1.38478	4.60743e-05	-0.451636	-1.3693
2330023	chr1:2330023:G:A	4.84752e-09	-1.70923	-3.77007e-10	4.7717e-05	-1.7859	-3.77007e-10
2330544	chr1:2330544:C:A	1.18558e-09	-1.79869	-1.31877	1.41494e-05	-1.69778	-1.30373
2330726	chr1:2330726:C:T	2.03126e-08	-2.07115e-10	-0.276451	0.00026432	-2.07115e-10	-0.0740279
2330786	chr1:2330786:G:A	4.89041e-08	-2.07115e-10	0.602167	0.000563218	-2.07115e-10	0.68248
2331185	chr1:2331185:T:C	5.02106e-09	-1.67405	-3.77007e-10	4.42283e-05	-1.86182	-3.77007e-10
2331225	chr1:2331225:G:A	2.47235e-09	-1.09645	-1.28607	1.72179e-05	-1.48905	-1.31619
2331810	chr1:2331810:C:T	7.87062e-09	-2.07115e-10	-1.22456	9.14359e-05	-2.07115e-10	-1.13555
2332196	chr1:2332196:C:T	8.97543e-09	-2.07115e-10	-1.0932	9.93075e-05	-2.07115e-10	-1.05297
2332449	chr1:2332449:C:T	1.2844e-09	-1.801	-1.2364	1.5334e-05	-1.70344	-1.21767
2332731	chr1:2332731:CT:C	6.8675e-09	-2.07115e-10	-1.36089	7.26079e-05	-2.07115e-10	-1.36611
2332752	chr1:2332752:T:A	5.21953e-08	-2.07115e-10	0.667299	0.000601883	-2.07115e-10	0.748876
2332809	chr1:2332809:C:T	2.30841e-08	-2.07115e-10	-0.148551	0.000205575	-2.07115e-10	-0.325375
2333539	chr1:2333539:C:T	6.70427e-09	-2.07115e-10	-1.38495	7.11518e-05	-2.07115e-10	-1.38637
2333587	chr1:2333587:G:A	1.05105e-09	-1.86713	-1.37077	1.14169e-05	-1.83359	-1.38251
2333660	chr1:2333660:C:T	1.87952e-09	-1.3458	-1.31087	1.26689e-05	-1.83498	-1.27706
2333737	chr1:2333737:T:C	2.91901e-09	-0.861206	-1.35524	7.86361e-05	0.063688	-1.35004
2333780	chr1:2333780:C:T	1.08469e-09	-1.86636	-1.34004	1.17196e-05	-1.82616	-1.36377
2333899	chr1:2333899:TGCTGGAAAGAACA:T	1.17182e-09	-1.81725	-1.31188	1.35396e-05	-1.72601	-1.31955
2333938	chr1:2333938:G:A	3.87145e-08	-2.07115e-10	0.368521	0.00032999	-2.07115e-10	0.147875
2334349	chr1:2334349:G:A	6.72189e-09	-2.07115e-10	-1.38233	7.16384e-05	-2.07115e-10	-1.37956
2334355	chr1:2334355:G:A	2.33146e-09	-1.08736	-1.35384	3.2786e-05	-0.792251	-1.36894
2334519	chr1:2334519:C:T	5.25496e-09	-1.62852	-3.77007e-10	6.78776e-05	-1.43348	-3.77007e-10
2334639	chr1:2334639:T:C	3.02006e-09	-1.31902	-0.863396	6.17077e-05	-0.704621	-0.824158
2334792	chr1:2334792:C:T	2.84311e-09	-1.86732	-0.375472	2.93045e-05	-1.84079	-0.43266
2334873	chr1:2334873:C:T	1.48886e-09	-1.8276	-1.06209	1.53389e-05	-1.86668	-1.05411
2335017	chr1:2335017:A:C	6.83029e-09	-2.07115e-10	-1.36633	7.13545e-05	-2.07115e-10	-1.38353
2335275	chr1:2335275:G:C	3.46877e-09	-1.19107	-0.852828	1.98409e-05	-1.8051	-0.858345
2335327	chr1:2335327:G:A	8.56203e-09	-2.07115e-10	-1.14036	0.000101232	-2.07115e-10	-1.03377
2335494	chr1:2335494:C:T	1.15509e-09	-1.80569	-1.33783	1.84825e-05	-1.35654	-1.37782
2335684	chr1:2335684:C:T	1.58652e-09	-1.86664	-0.959518	1.71275e-05	-1.83164	-0.978861
2335709	chr1:2335709:C:T	1.15634e-08	-2.07115e-10	-0.839852	0.000137382	-2.07115e-10	-0.728422
2335953	chr1:2335953:C:T	4.4876e-09	-1.78638	-3.77007e-10	4.39889e-05	-1.86725	-3.77007e-10
2336030	chr1:2336030:G:C	6.70013e-09	-2.07115e-10	-1.38557	7.1155e-05	-2.07115e-10	-1.38633
2336036	chr1:2336036:G:A	4.45977e-08	-2.07115e-10	0.509988	0.000561888	-2.07115e-10	0.680115
2336118	chr1:2336118:T:C	7.35654e-09	-2.07115e-10	-1.2921	7.5323e-05	-2.07115e-10	-1.3294
2336224	chr1:2336224:G:A	6.78579e-09	-2.07115e-10	-1.37286	7.12621e-05	-2.07115e-10	-1.38482
2336601	chr1:2336601:T:A	6.89745e-09	-2.07115e-10	-1.35654	7.21436e-05	-2.07115e-10	-1.37253
2336669	chr1:2336669:T:C	7.54608e-09	-2.07115e-10	-1.26667	7.72741e-05	-2.07115e-10	-1.30383
2337199	chr1:2337199:C:T	6.79642e-09	-2.07115e-10	-1.3713	7.202e-05	-2.07115e-10	-1.37424
2337229	chr1:2337229:A:G	1.9003e-09	-1.31981	-1.32587	2.18493e-05	-1.28151	-1.28551
2337239	chr1:2337239:T:C	1.18748e-09	-1.73273	-1.38313	1.72781e-05	-1.42165	-1.3801
2337299	chr1:2337299:A:G	1.06522e-09	-1.8474	-1.37712	1.97256e-05	-1.30214	-1.36713
2337352	chr1:2337352:A:G	1.08538e-09	-1.86355	-1.34222	1.3962e-05	-1.6837	-1.33115
2338232	chr1:2338232:A:C	9.50335e-08	-2.07115e-10	1.26654	0.000853149	-2.07115e-10	1.09775
2338442	chr1:2338442:A:G	2.27922e-09	-1.0912	-1.37266	1.16656e-05	-1.8084	-1.38614
2338509	chr1:2338509:C:T	4.1719e-09	-0.716601	-1.14272	1.62875e-05	-1.66727	-1.19352
2338570	chr1:2338570:C:T	5.11214e-09	-0.954057	-0.702019	6.49933e-05	-0.799905	-0.676999
2338720	chr1:2338720:A:G	5.03263e-09	-1.67175	-3.77007e-10	4.88692e-05	-1.76204	-3.77007e-10
2338731	chr1:2338731:A:G	9.05471e-09	-1.08441	-3.77007e-10	6.74873e-05	-1.43925	-3.77007e-10
2339296	chr1:2339296:C:T	5.73364e-09	-1.63049	0.0891422	5.41179e-05	-1.7331	0.0730774
2339884	chr1:2339884:G:A	1.30541e-07	-2.07115e-10	1.58399	0.00174241	-2.07115e-10	1.81184
2340203	chr1:2340203:C:T	1.99754e-08	-2.07115e-10	-0.29319	0.000237675	-2.07115e-10	-0.180282
2340250	chr1:2340250:C:T	9.2413e-09	-2.07115e-10	-1.06401	8.87122e-05	-2.07115e-10	-1.16579
2340267	chr1:2340267:T:C	3.89603e-09	-0.632579	-1.29516	1.55135e-05	-1.5945	-1.31498
2340296	chr1:2340296:C:A	1.14253e-08	-2.07115e-10	-0.851863	0.000125087	-2.07115e-10	-0.822174
2340388	chr1:2340388:C:T	1.4282e-08	-2.07115e-10	-0.628697	0.000167022	-2.07115e-10	-0.533062
2340425	chr1:2340425:C:T	2.08978e-09	-1.72565	-0.824981	1.89793e-05	-1.83665	-0.871194
2340564	chr1:2340564:G:A	2.4663e-09	-1.81647	-0.568508	3.71898e-05	-1.56703	-0.468122
2340625	chr1:2340625:G:A	2.19014e-09	-1.8218	-0.681931	2.89939e-05	-1.58274	-0.70136
2340761	chr1:2340761:G:A	1.18823e-07	-2.07115e-10	1.48994	0.00163067	-2.07115e-10	1.74556
2340807	chr1:2340807:G:A	1.34287e-09	-1.80315	-1.18973	1.85686e-05	-1.53706	-1.19265
2341061	chr1:2341061:C:T	1.23319e-08	-2.07115e-10	-0.775503	0.000139662	-2.07115e-10	-0.711964
2341464	chr1:2341464:A:G	2.86135e-09	-1.86684	-0.369555	4.59268e-05	-1.49564	-0.328499
2342137	chr1:2342137:G:A	1.17716e-08	0.117425	-0.939426	5.80986e-05	-0.643848	-0.945197
2342152	chr1:2342152:C:T	4.16624e-09	-1.86068	-3.77007e-10	4.95077e-05	-1.74906	-3.77007e-10
2342175	chr1:2342175:C:T	7.99222e-09	-1.20922	-3.77007e-10	0.000194468	-0.38092	-3.77007e-10
2342181	chr1:2342181:C:T	4.14141e-09	-1.86666	-3.77007e-10	4.47554e-05	-1.84997	-3.77007e-10
2342653	chr1:2342653:T:C	1.4097e-08	-2.07115e-10	-0.641733	0.000136699	-2.07115e-10	-0.733407
2342657	chr1:2342657:A:T	1.56915e-08	-2.07115e-10	-0.534573	0.000151224	-2.07115e-10	-0.632426
2342999	chr1:2342999:A:G	2.86095e-09	-0.881755	-1.35479	2.87897e-05	-0.923358	-1.36781
2343290	chr1:2343290:C:T	8.24133e-09	-2.07115e-10	-1.17853	9.28352e-05	-2.07115e-10	-1.12036
2343594	chr1:2343594:C:T	1.08164e-08	-2.07115e-10	-0.906633	0.000101415	-2.07115e-10	-1.03196
2343806	chr1:2343806:C:T	8.30922e-09	-2.07115e-10	-1.17033	9.3546e-05	-2.07115e-10	-1.11273
2344256	chr1:2344256:A:T	1.29059e-09	-1.79485	-1.23774	1.72782e-05	-1.54149	-1.26025
2344510	chr1:2344510:C:G	3.23142e-09	-0.844989	-1.26978	1.5002e-05	-1.68673	-1.25628
2344583	chr1:2344583:G:A	2.46864e-09	-1.79728	-0.586749	2.97998e-05	-1.70493	-0.551755
2344634	chr1:2344634:T:C	1.5501e-09	-1.8401	-1.00928	1.55585e-05	-1.86651	-1.04006
2344849	chr1:2344849:C:T	7.76567e-09	-2.07115e-10	-1.23798	8.67602e-05	-2.07115e-10	-1.18804
2344980	chr1:2344980:A:G	1.13264e-09	-1.8292	-1.33394	1.27278e-05	-1.74741	-1.35999
2344990	chr1:2344990:C:T	7.93243e-09	-2.07115e-10	-1.21673	8.87594e-05	-2.07115e-10	-1.16526
2345148	chr1:2345148:G:A	4.25899e-08	-0.0477722	0.511696	0.000294144	-0.482933	0.515814
2345364	chr1:2345364:C:T	6.69908e-09	-2.07115e-10	-1.38572	7.17003e-05	-2.07115e-10	-1.37869
2345442	chr1:2345442:G:A	1.61891e-09	-1.85043	-0.955505	1.56348e-05	-1.86694	-1.03475
2345557	chr1:2345557:C:T	1.26255e-09	-1.8398	-1.21477	1.8089e-05	-1.52858	-1.2273
2345562	chr1:2345562:C:T	6.07802e-09	-1.48302	-3.77007e-10	0.000124608	-0.826016	-3.77007e-10
2345727	chr1:2345727:G:A	1.87614e-09	-1.86712	-0.791356	1.95482e-05	-1.85046	-0.827847
2345774	chr1:2345774:T:C	1.12057e-09	-1.82914	-1.34472	1.2626e-05	-1.74832	-1.3671
2345953	chr1:2345953:G:A	1.6879e-09	-1.84428	-0.91993	1.61373e-05	-1.86732	-1.00273
2346232	chr1:2346232:A:G	7.56052e-09	-2.07115e-10	-1.26475	8.39805e-05	-2.07115e-10	-1.2206
2346267	chr1:2346267:G:A	7.3147e-09	-2.07115e-10	-1.29781	8.24193e-05	-2.07115e-10	-1.23937
2346277	chr1:2346277:G:A	6.70843e-09	-2.07115e-10	-1.38433	7.13304e-05	-2.07115e-10	-1.38386
2346388	chr1:2346388:G:A	1.85686e-09	-1.61021	-1.0586	1.64932e-05	-1.82023	-1.02801
2346790	chr1:2346790:C:T	7.89129e-09	-2.07115e-10	-1.22193	8.81879e-05	-2.07115e-10	-1.17172
2346801	chr1:2346801:C:T	2.20586e-09	-1.757	-0.739579	2.21342e-05	-1.77441	-0.779658
2347212	chr1:2347212:C:T	4.7321e-09	-0.420846	-1.31248	2.44213e-05	-1.1135	-1.34223
2347402	chr1:2347402:C:T	1.18668e-08	-2.07115e-10	-0.813951	0.000126471	-2.07115e-10	-0.811175
2347480	chr1:2347480:C:T	5.52205e-09	-1.57894	-3.77007e-10	4.66025e-05	-1.80953	-3.77007e-10
2347542	chr1:2347542:C:T	1.15115e-09	-1.80427	-1.34266	1.39151e-05	-1.66925	-1.34896
2347681	chr1:2347681:G:A	8.79217e-09	-2.07115e-10	-1.11383	9.17526e-05	-2.07115e-10	-1.13209
2348124	chr1:2348124:G:A	8.15931e-09	-2.07115e-10	-1.18853	9.43576e-05	-2.07115e-10	-1.1041
2348313	chr1:2348313:C:G	9.16705e-09	-2.07115e-10	-1.07208	0.000105737	-2.07115e-10	-0.990234
2348340	chr1:2348340:G:A	9.25905e-09	-2.07115e-10	-1.06209	0.000106927	-2.07115e-10	-0.979038
2348378	chr1:2348378:C:T	1.51208e-09	-1.86395	-1.01027	1.56567e-05	-1.84778	-1.05251
2348547	chr1:2348547:C:T	1.37617e-08	-0.665804	-3.77007e-10	0.000178465	-0.466797	-3.77007e-10
2348554	chr1:2348554:C:T	8.63427e-09	-2.07115e-10	-1.13195	9.23283e-05	-2.07115e-10	-1.12584
2348747	chr1:2348747:ACGCACACACACGCACACCTGCGCAGGCACGCACACACACGCACGCACACGCACTCCTGCGCG:A	8.23211e-09	-2.07115e-10	-1.17965	9.33031e-05	-2.07115e-10	-1.11533
2348845	chr1:2348845:G:A	8.1114e-09	-2.07115e-10	-1.19442	9.16922e-05	-2.07115e-10	-1.13275
2348852	chr1:2348852:C:T	1.37702e-08	-2.07115e-10	-0.665185	0.000149485	-2.07115e-10	-0.643993
2349161	chr1:2349161:T:G	7.13031e-09	-2.07115e-10	-1.32334	7.44089e-05	-2.07115e-10	-1.34161
2349222	chr1:2349222:G:A	2.01927e-09	-1.71086	-0.874097	1.88013e-05	-1.8118	-0.905462
2349331	chr1:2349331:G:A	1.68736e-08	-2.07115e-10	-0.461945	0.000162108	-2.07115e-10	-0.562923
2350287	chr1:2350287:A:C	2.45108e-08	1.12892	-1.2175	8.49607e-05	0.0402131	-1.24921
2350540	chr1:2350540:T:C	1.31505e-09	-1.84943	-1.16438	1.94988e-05	-1.5038	-1.17703
2350578	chr1:2350578:G:A	1.66835e-08	-2.07115e-10	-0.473271	0.000191902	-2.07115e-10	-0.3942
2350696	chr1:2350696:G:A	1.18441e-09	-1.85784	-1.26061	1.2107e-05	-1.86688	-1.29052
2350727	chr1:2350727:G:A	4.26441e-08	-2.07115e-10	0.465195	0.000530475	-2.07115e-10	0.622586
2350750	chr1:2350750:AGGGGTGGCACG:A	4.57746e-09	-0.465793	-1.30076	2.58732e-05	-1.08396	-1.31402
2350765	chr1:2350765:G:A	7.59678e-09	-1.25997	-3.77007e-10	5.12209e-05	-1.71504	-3.77007e-10
2350805	chr1:2350805:C:T	7.99039e-09	-2.07115e-10	-1.20945	8.54057e-05	-2.07115e-10	-1.20377
2350962	chr1:2350962:C:T	7.2306e-09	-2.07115e-10	-1.30937	8.01046e-05	-2.07115e-10	-1.26785
2351215	chr1:2351215:T:G	1.90091e-08	0.264636	-0.60741	8.89524e-05	-0.543652	-0.619434
2351241	chr1:2351241:C:T	2.21522e-09	-1.78158	-0.710768	2.16747e-05	-1.80051	-0.77453
2351614	chr1:2351614:G:A	7.24308e-09	-2.07115e-10	-1.30765	7.49437e-05	-2.07115e-10	-1.33445
2351722	chr1:2351722:A:G	1.44333e-09	-1.59918	-1.32156	4.64797e-05	-0.504567	-1.3076
2351786	chr1:2351786:C:T	8.25192e-09	-2.07115e-10	-1.17725	9.03187e-05	-2.07115e-10	-1.14784
2352457	chr1:2352457:A:G	1.53626e-09	-1.86363	-0.994715	2.05846e-05	-1.62212	-1.00453
2352564	chr1:2352564:T:C	1.36921e-09	-1.64776	-1.3257	1.2604e-05	-1.80395	-1.31322
2352590	chr1:2352590:C:T	7.92394e-09	-2.07115e-10	-1.2178	8.21323e-05	-2.07115e-10	-1.24286
2352728	chr1:2352728:C:T	7.38688e-09	-2.07115e-10	-1.28799	8.45551e-05	-2.07115e-10	-1.21378
2353047	chr1:2353047:C:T	3.21965e-08	1.2533	-1.06914	0.000108309	0.1464	-1.1126
2353069	chr1:2353069:C:A	4.74653e-09	-1.73028	-3.77007e-10	4.52765e-05	-1.8384	-3.77007e-10
2353743	chr1:2353743:A:T	1.35603e-09	-1.8665	-1.11663	1.42527e-05	-1.85898	-1.13525
2353853	chr1:2353853:G:T	1.6097e-08	-2.07115e-10	-0.509062	0.000201901	-2.07115e-10	-0.34341
2353975	chr1:2353975:G:A	1.59652e-09	-1.66425	-1.15561	1.54045e-05	-1.79451	-1.12202
2354022	chr1:2354022:C:T	8.2266e-09	-2.07115e-10	-1.18032	8.39872e-05	-2.07115e-10	-1.22052
2354397	chr1:2354397:T:G	8.52312e-09	-2.07115e-10	-1.14491	8.7782e-05	-2.07115e-10	-1.17633
2354645	chr1:2354645:C:T	1.58757e-08	0.11008	-0.632981	7.39421e-05	-0.700703	-0.647202
2354664	chr1:2354664:G:A	6.82083e-09	-2.07115e-10	-1.36771	7.15186e-05	-2.07115e-10	-1.38123
2354689	chr1:2354689:G:A	6.87008e-09	-2.07115e-10	-1.36052	7.16271e-05	-2.07115e-10	-1.37971
2354825	chr1:2354825:G:A	6.69584e-09	-1.38621	-3.77007e-10	0.000145209	-0.67301	-3.77007e-10
2354969	chr1:2354969:C:T	1.15095e-09	-1.82768	-1.31943	1.59105e-05	-1.55714	-1.32707
2355412	chr1:2355412:C:T	6.88352e-09	-2.07115e-10	-1.35856	7.29159e-05	-2.07115e-10	-1.36188
2355481	chr1:2355481:C:T	5.53498e-09	-1.82362	0.247011	6.64954e-05	-1.73794	0.283887
2355508	chr1:2355508:A:G	1.35454e-09	-1.6761	-1.30813	1.3126e-05	-1.78734	-1.28925
2355671	chr1:2355671:C:T	1.18854e-09	-1.84343	-1.27154	1.75261e-05	-1.50608	-1.28142
2355688	chr1:2355688:C:T	1.99619e-08	-2.07115e-10	-0.293869	0.000228879	-2.07115e-10	-0.217994
2356078	chr1:2356078:T:C	1.49038e-09	-1.65188	-1.23678	1.38722e-05	-1.80325	-1.21806
2356095	chr1:2356095:C:T	1.09223e-09	-1.85213	-1.34735	1.13208e-05	-1.86732	-1.35723
2356158	chr1:2356158:C:T	1.20563e-09	-1.83395	-1.26674	1.70176e-05	-1.54002	-1.27692
2356177	chr1:2356177:T:C	1.79742e-09	-1.86317	-0.838168	2.32087e-05	-1.62703	-0.879631
2356262	chr1:2356262:C:T	8.87324e-09	-2.07115e-10	-1.10465	9.12113e-05	-2.07115e-10	-1.13801
2356268	chr1:2356268:G:A	8.15717e-09	-2.07115e-10	-1.1888	8.52793e-05	-2.07115e-10	-1.20525
2356409	chr1:2356409:G:C	1.40526e-09	-1.76214	-1.18534	1.37709e-05	-1.78713	-1.24151
2356792	chr1:2356792:C:T	9.08015e-09	-2.07115e-10	-1.0816	9.32188e-05	-2.07115e-10	-1.11624
2357054	chr1:2357054:C:T	6.88611e-09	-2.07115e-10	-1.35819	7.23205e-05	-2.07115e-10	-1.37008
2357208	chr1:2357208:C:T	6.70489e-09	-2.07115e-10	-1.38486	7.14091e-05	-2.07115e-10	-1.38276
2357231	chr1:2357231:G:C	2.19586e-08	-2.07115e-10	-0.198537	0.000268198	-2.07115e-10	-0.0594597
2357238	chr1:2357238:C:T	6.91071e-09	-2.07115e-10	-1.35462	7.35773e-05	-2.07115e-10	-1.35285
2357308	chr1:2357308:T:C	1.2691e-09	-1.85592	-1.19347	1.57554e-05	-1.66944	-1.22457
2357413	chr1:2357413:G:A	1.20712e-09	-1.84747	-1.25199	1.8159e-05	-1.48991	-1.26211
2357646	chr1:2357646:T:G	2.89789e-08	-2.07115e-10	0.0788757	0.000358786	-2.07115e-10	0.23154
2357811	chr1:2357811:C:G	2.29778e-08	1.19608	-1.34924	8.15776e-05	0.102493	-1.35213
2357812	chr1:2357812:T:C	2.35176e-08	1.21893	-1.34888	8.3128e-05	0.120978	-1.35178
2357856	chr1:2357856:C:A	7.84801e-09	-2.07115e-10	-1.22743	8.53379e-05	-2.07115e-10	-1.20457
2357882	chr1:2357882:G:A	1.16669e-09	-1.84724	-1.28628	1.20134e-05	-1.86721	-1.29796
2358041	chr1:2358041:A:G	1.18629e-09	-1.86162	-1.25524	1.97311e-05	-1.40342	-1.26557
2358704	chr1:2358704:G:A	4.49328e-09	-1.78511	-3.77007e-10	6.24388e-05	-1.517	-3.77007e-10
2358817	chr1:2358817:G:A	1.22094e-09	-1.85745	-1.23062	1.95008e-05	-1.4394	-1.24133
2358897	chr1:2358897:C:T	1.32111e-08	-2.07115e-10	-0.706633	0.000123232	-2.07115e-10	-0.837119
2359016	chr1:2359016:C:T	6.89001e-09	-2.07115e-10	-1.35762	7.26242e-05	-2.07115e-10	-1.36589
2359219	chr1:2359219:C:T	9.26499e-09	-1.8298	0.768353	0.000112179	-1.76827	0.837174
2359221	chr1:2359221:T:C	1.41114e-09	-1.56188	-1.38141	1.13088e-05	-1.84201	-1.3836
2359230	chr1:2359230:C:T	7.32524e-09	-2.07115e-10	-1.29637	7.73085e-05	-2.07115e-10	-1.30338
2359451	chr1:2359451:C:T	1.35366e-09	-1.62245	-1.36243	1.19348e-05	-1.81792	-1.35381
2359472	chr1:2359472:G:A	1.04425e-09	-1.86477	-1.37963	1.53602e-05	-1.55452	-1.36488
2359716	chr1:2359716:T:C	1.62928e-08	-2.07115e-10	-0.496971	0.000163201	-2.07115e-10	-0.556207
2360075	chr1:2360075:G:C	6.71319e-09	-2.07115e-10	-1.38362	7.23656e-05	-2.07115e-10	-1.36946
2360241	chr1:2360241:T:C	1.27812e-09	-1.65536	-1.38694	1.17154e-05	-1.80456	-1.38573
2360356	chr1:2360356:G:A	1.99224e-08	-2.07115e-10	-0.295848	0.000228395	-2.07115e-10	-0.22011
2360970	chr1:2360970:T:C	1.33555e-09	-1.86699	-1.13135	1.88503e-05	-1.57879	-1.13587
2360971	chr1:2360971:G:A	8.48007e-09	-2.07115e-10	-1.14998	8.582e-05	-2.07115e-10	-1.19893
2361115	chr1:2361115:T:C	8.30993e-09	-2.07115e-10	-1.17024	8.57524e-05	-2.07115e-10	-1.19972
2361249	chr1:2361249:C:G	1.2726e-09	-1.8348	-1.21183	1.79889e-05	-1.53808	-1.22335
2361548	chr1:2361548:A:ACT	1.33524e-09	-1.86733	-1.13126	1.926e-05	-1.55744	-1.13572
2361630	chr1:2361630:A:G	1.62509e-08	-2.07115e-10	-0.499547	0.000162482	-2.07115e-10	-0.56062
2361727	chr1:2361727:G:A	1.37772e-09	-1.62913	-1.33814	1.23013e-05	-1.81378	-1.3277
2362229	chr1:2362229:A:G	1.20886e-08	-0.251655	-0.543773	6.15823e-05	-0.974865	-0.555947
2362285	chr1:2362285:A:C	2.3233e-08	-2.07115e-10	-0.142118	0.000229759	-2.07115e-10	-0.214154
2362352	chr1:2362352:G:C	6.74705e-09	-2.07115e-10	-1.37859	7.10847e-05	-2.07115e-10	-1.38732
2362718	chr1:2362718:G:A	4.15039e-09	-1.83316	-0.0313327	4.08389e-05	-1.85364	-0.0879146
2362820	chr1:2362820:C:T	2.07213e-08	-2.07115e-10	-0.25653	0.00023795	-2.07115e-10	-0.179128
2362910	chr1:2362910:C:T	4.63944e-09	-1.7531	-3.77007e-10	4.48604e-05	-1.84763	-3.77007e-10
2363405	chr1:2363405:C:T	2.8184e-09	-1.84471	-0.40681	3.23123e-05	-1.81703	-0.358711
2363829	chr1:2363829:A:T	1.30811e-08	-1.65521	0.938684	0.000144926	-1.68775	1.01279
2366366	chr1:2366366:T:C	2.17353e-08	-2.07115e-10	-0.208756	0.000274039	-2.07115e-10	-0.0379158
2366555	chr1:2366555:G:C	2.58386e-09	-1.71338	-0.625029	2.8277e-05	-1.7361	-0.573036
2366595	chr1:2366595:C:T	9.46879e-09	-1.03969	-3.77007e-10	0.000105025	-0.996988	-3.77007e-10
2366816	chr1:2366816:A:G	6.00679e-09	-1.71089	0.216084	6.26283e-05	-1.73279	0.21882
2366983	chr1:2366983:AAT:A	6.687e-09	-2.07115e-10	-1.38753	7.10562e-05	-2.07115e-10	-1.38772
2367055	chr1:2367055:C:A	1.16331e-09	-1.86168	-1.27475	1.28463e-05	-1.86619	-1.23195
2367095	chr1:2367095:TCTC:T	7.14166e-09	-2.07115e-10	-1.32175	8.00542e-05	-2.07115e-10	-1.26848
2367197	chr1:2367197:G:A	1.7814e-09	-1.68214	-1.02815	1.86035e-05	-1.70672	-1.02112
2367215	chr1:2367215:A:T	9.15786e-09	-2.07115e-10	-1.07308	9.21189e-05	-2.07115e-10	-1.12811
2367540	chr1:2367540:AC:A	9.92128e-09	-2.07115e-10	-0.993011	0.000111105	-2.07115e-10	-0.940713
2367644	chr1:2367644:G:A	1.61613e-09	-1.62191	-1.18575	1.76222e-05	-1.59854	-1.18349
2367872	chr1:2367872:A:G	1.22212e-08	-1.55587	0.771352	0.000117235	-1.59175	0.704738
2368188	chr1:2368188:T:C	9.35707e-09	-1.56113	0.509564	8.93695e-05	-1.59465	0.436241
2368212	chr1:2368212:T:C	1.6479e-09	-1.44801	-1.34019	1.16562e-05	-1.86225	-1.3331
2368473	chr1:2368473:T:C	1.56435e-08	-1.53398	0.996347	0.0001675	-1.57491	1.04471
2368718	chr1:2368718:C:A	2.29864e-09	-1.60118	-0.854194	2.39103e-05	-1.63231	-0.844569
2368939	chr1:2368939:G:C	2.00288e-09	-1.64351	-0.949598	2.1078e-05	-1.66198	-0.940973
2369118	chr1:2369118:G:A	7.32131e-09	-0.947305	-0.349599	4.41824e-05	-1.48198	-0.380878
2369187	chr1:2369187:T:TA	4.93685e-09	-1.86328	0.172318	5.65456e-05	-1.79792	0.181782
2369210	chr1:2369210:C:T	4.787e-09	-1.85667	0.134883	4.79453e-05	-1.83614	0.0550166
2369336	chr1:2369336:A:G	5.96764e-09	-0.604518	-0.896824	3.96082e-05	-1.07898	-0.89317
2369396	chr1:2369396:A:G	8.45365e-09	-2.07115e-10	-1.1531	9.48951e-05	-2.07115e-10	-1.09842
2369713	chr1:2369713:ATAAT:A	5.51637e-09	-0.583078	-0.996895	2.91228e-05	-1.26434	-1.01533
2370032	chr1:2370032:C:G	1.26748e-09	-1.83683	-1.21384	3.18894e-05	-0.958511	-1.2304
2370110	chr1:2370110:A:G	7.21374e-09	-2.07115e-10	-1.31171	7.78428e-05	-2.07115e-10	-1.2965
2370252	chr1:2370252:G:A	8.5959e-09	-1.81688	0.680467	9.61425e-05	-1.77958	0.694229
2370293	chr1:2370293:A:G	6.68423e-09	-2.07115e-10	-1.38794	7.11366e-05	-2.07115e-10	-1.38659
2370364	chr1:2370364:T:A	5.46525e-09	-1.58928	-3.77007e-10	5.0552e-05	-1.72818	-3.77007e-10
2370557	chr1:2370557:G:A	6.82973e-09	-2.07115e-10	-1.36641	7.34399e-05	-2.07115e-10	-1.35472
2371032	chr1:2371032:C:T	1.80123e-09	-1.35765	-1.34157	3.07056e-05	-0.864219	-1.36252
2371077	chr1:2371077:T:C	2.49972e-09	-0.988074	-1.38344	5.40201e-05	-0.281003	-1.38083
2371126	chr1:2371126:T:C	5.61877e-08	-2.07115e-10	0.741003	0.000735909	-2.07115e-10	0.94992
2371164	chr1:2371164:G:A	9.33048e-09	-2.07115e-10	-1.05441	0.000102758	-2.07115e-10	-1.01881
2371472	chr1:2371472:G:A	1.10823e-09	-1.85848	-1.32645	1.28997e-05	-1.78961	-1.30437
2371840	chr1:2371840:G:A	8.89496e-09	-2.07115e-10	-1.10221	9.77028e-05	-2.07115e-10	-1.06926
2372073	chr1:2372073:G:A	2.00868e-09	-1.21438	-1.37584	3.37945e-05	-0.775177	-1.35571
2372127	chr1:2372127:A:G	1.41728e-09	-1.67248	-1.26648	2.55209e-05	-1.14744	-1.26425
2372172	chr1:2372172:G:A	9.1345e-09	-2.07115e-10	-1.07564	0.000100415	-2.07115e-10	-1.04188
2372186	chr1:2372186:G:A	7.41531e-09	-2.07115e-10	-1.28415	7.66305e-05	-2.07115e-10	-1.31219
2372189	chr1:2372189:T:C	8.17426e-09	-2.07115e-10	-1.1867	8.92466e-05	-2.07115e-10	-1.15978
2373261	chr1:2373261:G:A	9.01281e-08	-2.07115e-10	1.21354	0.00121839	-2.07115e-10	1.4541
2373778	chr1:2373778:G:A	1.97273e-07	-2.07115e-10	1.99689	0.00265597	-2.07115e-10	2.23338
2373955	chr1:2373955:G:A	1.1426e-08	-2.07115e-10	-0.851804	0.000125186	-2.07115e-10	-0.821384
2374278	chr1:2374278:G:A	8.8161e-09	-2.07115e-10	-1.11111	9.68712e-05	-2.07115e-10	-1.0778
2374436	chr1:2374436:C:A	1.33471e-08	-2.07115e-10	-0.696393	0.000150094	-2.07115e-10	-0.639924
2374713	chr1:2374713:C:T	1.93544e-09	-1.26209	-1.36526	2.24804e-05	-1.17333	-1.36522
2375223	chr1:2375223:T:C	8.12429e-09	-2.07115e-10	-1.19284	8.88067e-05	-2.07115e-10	-1.16472
2375256	chr1:2375256:C:T	2.00285e-09	-1.22745	-1.36567	2.35141e-05	-1.13121	-1.36238
2375392	chr1:2375392:C:A	4.23146e-09	-1.84515	-3.77007e-10	4.6301e-05	-1.81602	-3.77007e-10
2375533	chr1:2375533:G:A	1.34365e-09	-1.6436	-1.3487	1.62837e-05	-1.51767	-1.34335
2375572	chr1:2375572:G:A	8.25783e-09	-2.07115e-10	-1.17653	9.037e-05	-2.07115e-10	-1.14727
2375644	chr1:2375644:C:T	1.11423e-09	-1.79159	-1.38794	1.12684e-05	-1.84135	-1.38783
2375666	chr1:2375666:C:T	1.19526e-09	-1.78832	-1.321	1.25116e-05	-1.84559	-1.27894
2375821	chr1:2375821:T:A	1.12723e-09	-1.78001	-1.38792	1.12981e-05	-1.84422	-1.38233
2376130	chr1:2376130:G:A	3.23241e-09	-0.791833	-1.32263	2.26454e-05	-1.19376	-1.33747
2376239	chr1:2376239:G:C	1.35538e-09	-1.67297	-1.31064	1.35636e-05	-1.77801	-1.26579
2376249	chr1:2376249:T:C	1.09813e-07	1.41108	-3.77007e-10	0.000285731	0.00386509	-3.77007e-10
2376590	chr1:2376590:G:A	1.27968e-09	-1.86574	-1.17534	1.3217e-05	-1.86689	-1.20279
2376741	chr1:2376741:G:A	1.37323e-08	-2.07115e-10	-0.667942	0.000152583	-2.07115e-10	-0.623476
2376966	chr1:2376966:G:T	1.26604e-08	-2.07115e-10	-0.749215	0.000140578	-2.07115e-10	-0.705426
2377078	chr1:2377078:C:G	1.55488e-09	-1.57581	-1.27048	1.39651e-05	-1.77213	-1.2425
2377173	chr1:2377173:G:A	4.37365e-09	-1.11568	-0.696412	7.07094e-05	-0.643022	-0.749586
2377569	chr1:2377569:G:A	7.28124e-09	-2.07115e-10	-1.30239	8.00208e-05	-2.07115e-10	-1.2689
2377587	chr1:2377587:A:G	7.50374e-09	-2.07115e-10	-1.27229	8.08649e-05	-2.07115e-10	-1.25841
2378754	chr1:2378754:G:A	1.42934e-09	-1.54365	-1.38683	1.19884e-05	-1.79065	-1.3766
2378781	chr1:2378781:C:A	5.12343e-09	-1.65387	-3.77007e-10	7.15226e-05	-1.38117	-3.77007e-10
2378782	chr1:2378782:C:T	5.11552e-09	-1.65541	-3.77007e-10	7.13553e-05	-1.38352	-3.77007e-10
2379031	chr1:2379031:A:T	1.28592e-09	-1.64868	-1.38754	1.14118e-05	-1.83714	-1.3794
2379112	chr1:2379112:C:T	8.18544e-09	-2.07115e-10	-1.18534	8.94728e-05	-2.07115e-10	-1.15725
2379143	chr1:2379143:G:A	1.25072e-07	-2.07115e-10	1.54119	0.00166463	-2.07115e-10	1.76617
2379954	chr1:2379954:A:G	5.84923e-09	-0.231025	-1.29036	3.71625e-05	-0.740122	-1.29577
2379983	chr1:2379983:T:C	6.53078e-09	-1.41117	-3.77007e-10	5.39384e-05	-1.66334	-3.77007e-10
2380105	chr1:2380105:C:T	5.29628e-09	-0.611504	-1.00919	4.11264e-05	-0.915112	-1.01942
2380366	chr1:2380366:G:A	5.09703e-09	-1.65904	-3.77007e-10	4.97706e-05	-1.74376	-3.77007e-10
2380644	chr1:2380644:A:C	9.646e-09	-2.07115e-10	-1.02115	0.000105889	-2.07115e-10	-0.988798
2380956	chr1:2380956:C:T	1.31928e-09	-1.62329	-1.38732	1.09936e-05	-1.86733	-1.38655
2381021	chr1:2381021:G:A	6.94548e-09	-2.07115e-10	-1.3496	7.41363e-05	-2.07115e-10	-1.34528
2381119	chr1:2381119:C:T	6.6843e-09	-2.07115e-10	-1.38793	7.10506e-05	-2.07115e-10	-1.3878
2381276	chr1:2381276:T:C	8.04907e-09	-2.07115e-10	-1.20214	8.26324e-05	-2.07115e-10	-1.23679
2381282	chr1:2381282:G:A	7.04115e-08	-2.07115e-10	0.966663	0.000957742	-2.07115e-10	1.21339
2381344	chr1:2381344:C:G	1.30585e-09	-1.63933	-1.38151	1.15775e-05	-1.83694	-1.36518
2381538	chr1:2381538:G:A	8.07151e-09	-2.07115e-10	-1.19935	8.28361e-05	-2.07115e-10	-1.23432
2382101	chr1:2382101:A:G	1.33344e-09	-1.61273	-1.3872	1.09968e-05	-1.86722	-1.38636
2382173	chr1:2382173:G:A	1.42525e-09	-1.57215	-1.3612	1.22677e-05	-1.80479	-1.33942
2382423	chr1:2382423:G:A	3.36503e-08	-2.07115e-10	0.228328	0.000364572	-2.07115e-10	0.247537
2382517	chr1:2382517:G:A	7.02854e-09	-2.07115e-10	-1.33772	7.94378e-05	-2.07115e-10	-1.27621
2382777	chr1:2382777:G:A	6.94548e-09	-2.07115e-10	-1.3496	7.41363e-05	-2.07115e-10	-1.34528
2382811	chr1:2382811:C:G	1.99204e-08	-0.295952	-3.77007e-10	0.000268773	-0.0573194	-3.77007e-10
2382880	chr1:2382880:T:C	1.15742e-09	-1.80145	-1.34005	1.15145e-05	-1.86586	-1.34172
2382983	chr1:2382983:C:T	6.94548e-09	-2.07115e-10	-1.3496	7.41363e-05	-2.07115e-10	-1.34528
2383024	chr1:2383024:G:T	1.35025e-09	-1.642	-1.34541	1.61623e-05	-1.52788	-1.34063
2383062	chr1:2383062:C:T	1.29037e-09	-1.64493	-1.38784	1.13665e-05	-1.83913	-1.38138
2383336	chr1:2383336:G:C	6.80017e-09	-2.07115e-10	-1.37075	7.18698e-05	-2.07115e-10	-1.37633
2383593	chr1:2383593:G:A	1.28171e-09	-1.69606	-1.34344	1.28966e-05	-1.79333	-1.30089
2383716	chr1:2383716:CA:C	1.29848e-09	-1.67892	-1.34758	1.54167e-05	-1.57282	-1.34292
2383747	chr1:2383747:G:A	2.10469e-08	-0.240943	-3.77007e-10	0.000145119	-0.673636	-3.77007e-10
2383824	chr1:2383824:C:G	2.99965e-09	-1.39814	-0.791059	3.00509e-05	-1.47123	-0.777063
2383975	chr1:2383975:C:T	1.92614e-09	-1.76613	-0.866045	2.31957e-05	-1.62209	-0.88513
2384241	chr1:2384241:A:G	2.21773e-09	-1.16052	-1.3307	3.74842e-05	-0.686441	-1.34083
2384876	chr1:2384876:A:G	2.8035e-09	-1.15457	-1.10225	4.76072e-05	-0.687241	-1.10096
2385050	chr1:2385050:G:A	6.12693e-08	-2.07115e-10	0.827585	0.000809604	-2.07115e-10	1.04536
2385078	chr1:2385078:C:T	6.73982e-09	-2.07115e-10	-1.37966	7.24616e-05	-2.07115e-10	-1.36813
2385139	chr1:2385139:C:T	6.80959e-09	-2.07115e-10	-1.36936	7.16103e-05	-2.07115e-10	-1.37995
2385144	chr1:2385144:C:T	1.76381e-09	-1.50467	-1.21555	1.56675e-05	-1.76934	-1.13025
2385152	chr1:2385152:G:A	6.73911e-09	-2.07115e-10	-1.37977	7.11518e-05	-2.07115e-10	-1.38637
2385297	chr1:2385297:G:A	1.01675e-07	-2.07115e-10	1.33409	0.00139075	-2.07115e-10	1.58641
2386055	chr1:2386055:C:G	1.86358e-09	-1.39301	-1.27219	2.89718e-05	-1.03382	-1.25105
2386357	chr1:2386357:G:A	6.84882e-09	-2.07115e-10	-1.36362	7.31985e-05	-2.07115e-10	-1.35801
2386462	chr1:2386462:G:A	6.86502e-09	-2.07115e-10	-1.36126	7.24597e-05	-2.07115e-10	-1.36816
2386481	chr1:2386481:G:A	6.68711e-09	-2.07115e-10	-1.38751	7.10783e-05	-2.07115e-10	-1.3874
2386621	chr1:2386621:G:A	2.92902e-09	-1.22214	-0.990891	3.60431e-05	-1.05847	-1.008
2387167	chr1:2387167:C:T	3.36703e-08	-2.07115e-10	0.228922	0.000443475	-2.07115e-10	0.443454
2387181	chr1:2387181:G:A	9.52129e-08	-2.07115e-10	1.26842	0.00129927	-2.07115e-10	1.51837
2387214	chr1:2387214:G:A	1.30853e-09	-1.66177	-1.35702	1.18178e-05	-1.8423	-1.33928
2387432	chr1:2387432:G:A	3.00396e-08	-2.07115e-10	0.114822	0.000393245	-2.07115e-10	0.323246
2387924	chr1:2387924:C:T	1.40409e-08	-0.645719	-3.77007e-10	0.000102975	-1.0167	-3.77007e-10
2388091	chr1:2388091:G:T	4.14281e-09	-1.86632	-3.77007e-10	4.48099e-05	-1.84876	-3.77007e-10
2389055	chr1:2389055:T:C	4.92316e-08	-2.07115e-10	0.608843	0.00042071	-2.07115e-10	0.390758
2389256	chr1:2389256:G:A	6.73387e-09	-2.07115e-10	-1.38054	7.15407e-05	-2.07115e-10	-1.38092
2389263	chr1:2389263:T:C	7.80426e-09	-0.144172	-1.08885	4.49467e-05	-0.714692	-1.13102
2389660	chr1:2389660:T:C	1.23229e-09	-1.69647	-1.38235	1.12993e-05	-1.85514	-1.37131
2390550	chr1:2390550:C:A	6.81845e-09	-2.07115e-10	-1.36806	7.16718e-05	-2.07115e-10	-1.37909
2391182	chr1:2391182:G:A	7.41403e-09	-2.07115e-10	-1.28432	8.16957e-05	-2.07115e-10	-1.24819
2391208	chr1:2391208:C:T	1.35499e-08	-2.07115e-10	-0.681313	0.000149099	-2.07115e-10	-0.646577
2391287	chr1:2391287:G:A	2.34097e-09	-1.17556	-1.26157	7.67862e-05	-0.0709945	-1.23917
2391557	chr1:2391557:C:A	6.72862e-09	-2.07115e-10	-1.38132	7.12807e-05	-2.07115e-10	-1.38456
2392128	chr1:2392128:T:C	2.89045e-09	-1.2622	-0.964081	6.42025e-05	-0.567865	-0.92128
2392249	chr1:2392249:A:G	6.68602e-09	-2.07115e-10	-1.38767	7.104e-05	-2.07115e-10	-1.38794
2392307	chr1:2392307:C:T	7.41635e-09	-2.07115e-10	-1.28401	7.77011e-05	-2.07115e-10	-1.29832
2392431	chr1:2392431:C:T	7.05628e-09	-2.07115e-10	-1.33378	7.6591e-05	-2.07115e-10	-1.31271
2392569	chr1:2392569:C:T	1.29424e-09	-1.70315	-1.32663	1.19757e-05	-1.85696	-1.31135
2392897	chr1:2392897:T:C	4.82686e-09	-1.61208	-0.101415	6.61357e-05	-1.5202	0.060725
2393356	chr1:2393356:G:A	2.34806e-08	-2.07115e-10	-0.131521	0.000244013	-2.07115e-10	-0.153967
2393721	chr1:2393721:T:C	6.76812e-09	-2.07115e-10	-1.37547	7.18267e-05	-2.07115e-10	-1.37693
2394109	chr1:2394109:G:A	4.94731e-09	-1.68885	-3.77007e-10	4.85225e-05	-1.76916	-3.77007e-10
2394236	chr1:2394236:C:T	7.31128e-09	-2.07115e-10	-1.29828	7.87905e-05	-2.07115e-10	-1.28439
2394321	chr1:2394321:G:A	4.73304e-09	-1.73313	-3.77007e-10	6.23945e-05	-1.51771	-3.77007e-10
2394349	chr1:2394349:C:T	6.76846e-09	-2.07115e-10	-1.37542	7.25912e-05	-2.07115e-10	-1.36634
2394548	chr1:2394548:G:C	6.68971e-09	-2.07115e-10	-1.38712	7.12064e-05	-2.07115e-10	-1.3856
2394570	chr1:2394570:G:A	1.48406e-09	-1.83296	-1.05995	2.09193e-05	-1.60061	-1.0099
2395373	chr1:2395373:A:G	1.48115e-09	-1.84152	-1.05335	2.0337e-05	-1.62053	-1.01821
2395521	chr1:2395521:A:C	1.53073e-09	-1.66933	-1.19262	2.10557e-05	-1.40006	-1.20396
2395636	chr1:2395636:C:T	2.94347e-09	-1.84416	-0.36394	3.28117e-05	-1.70314	-0.457267
2396214	chr1:2396214:C:T	7.45744e-09	-2.07115e-10	-1.27848	8.06834e-05	-2.07115e-10	-1.26065
2396274	chr1:2396274:G:A	7.66457e-09	-2.07115e-10	-1.25108	8.07065e-05	-2.07115e-10	-1.26037
2396376	chr1:2396376:C:T	1.57916e-09	-1.44955	-1.38125	2.2314e-05	-1.16877	-1.3772
2396646	chr1:2396646:C:T	5.24158e-08	-2.07115e-10	0.671514	0.000585138	-2.07115e-10	0.720661
2396650	chr1:2396650:CAT:C	1.46748e-08	-2.07115e-10	-0.60156	0.000148012	-2.07115e-10	-0.653893
2396711	chr1:2396711:T:G	6.86321e-09	-2.07115e-10	-1.36152	7.21604e-05	-2.07115e-10	-1.3723
2397275	chr1:2397275:A:G	2.428e-09	-1.16101	-1.23962	2.53538e-05	-1.21076	-1.2075
2397613	chr1:2397613:C:T	6.92761e-09	-2.07115e-10	-1.35218	7.34806e-05	-2.07115e-10	-1.35417
2397773	chr1:2397773:G:A	5.6518e-09	-1.55572	-3.77007e-10	4.76445e-05	-1.78742	-3.77007e-10
2398125	chr1:2398125:G:A	1.35395e-08	-2.07115e-10	-0.682086	0.000146857	-2.07115e-10	-0.661725
2398243	chr1:2398243:C:T	1.03087e-08	-2.07115e-10	-0.954702	0.000112849	-2.07115e-10	-0.925138
2398369	chr1:2398369:A:G	2.4221e-09	-1.07647	-1.32659	2.45059e-05	-1.16376	-1.28852
2398561	chr1:2398561:GTA:G	6.74916e-09	-2.07115e-10	-1.37828	7.18235e-05	-2.07115e-10	-1.37698
2398563	chr1:2398563:A:G	2.08089e-09	-1.64694	-0.907961	1.86218e-05	-1.84122	-0.885637
2398751	chr1:2398751:T:G	1.3299e-09	-1.8614	-1.14119	1.6966e-05	-1.70916	-1.11081
2399215	chr1:2399215:T:C	9.68186e-09	-2.07115e-10	-1.01744	0.000106476	-2.07115e-10	-0.98327
2399222	chr1:2399222:A:G	1.34233e-08	-2.07115e-10	-0.690699	0.000139606	-2.07115e-10	-0.712361
2399248	chr1:2399248:C:T	8.4491e-09	-2.07115e-10	-1.15363	8.4486e-05	-2.07115e-10	-1.2146
2399362	chr1:2399362:C:T	6.79088e-09	-2.07115e-10	-1.37211	7.15949e-05	-2.07115e-10	-1.38016
2399700	chr1:2399700:G:A	1.45296e-09	-1.57009	-1.344	2.11939e-05	-1.25382	-1.34366
2399892	chr1:2399892:C:T	1.8304e-08	-2.07115e-10	-0.380576	0.000198731	-2.07115e-10	-0.359233
2399944	chr1:2399944:G:A	8.83232e-09	-2.07115e-10	-1.10928	9.13849e-05	-2.07115e-10	-1.13611
2400361	chr1:2400361:G:A	1.05279e-08	-2.07115e-10	-0.933666	0.000114141	-2.07115e-10	-0.913749
2400599	chr1:2400599:A:G	1.56928e-09	-1.77111	-1.06596	1.52221e-05	-1.86717	-1.06127
2400952	chr1:2400952:C:T	1.30216e-09	-1.81162	-1.21204	1.81343e-05	-1.57199	-1.18139
2401549	chr1:2401549:T:C	1.30955e-09	-1.63085	-1.38717	1.31003e-05	-1.69093	-1.38762
2401550	chr1:2401550:G:A	8.07965e-09	-2.07115e-10	-1.19835	8.42422e-05	-2.07115e-10	-1.21749
2402583	chr1:2402583:C:T	1.55791e-08	-2.07115e-10	-0.541762	0.000170374	-2.07115e-10	-0.513193
2402809	chr1:2402809:A:C	7.28394e-09	-2.07115e-10	-1.30202	7.87094e-05	-2.07115e-10	-1.28542
2403417	chr1:2403417:C:T	5.39407e-09	-1.60239	-3.77007e-10	4.88762e-05	-1.7619	-3.77007e-10
2403887	chr1:2403887:C:T	2.11102e-08	-2.07115e-10	-0.237939	0.000250147	-2.07115e-10	-0.129137
2403976	chr1:2403976:A:G	9.39374e-09	-2.07115e-10	-1.04765	9.63184e-05	-2.07115e-10	-1.08353
2404237	chr1:2404237:A:G	1.57993e-09	-1.48592	-1.3444	1.53333e-05	-1.5628	-1.35836
2404289	chr1:2404289:T:C	1.50749e-08	-2.07115e-10	-0.574664	0.000151484	-2.07115e-10	-0.630708
2404432	chr1:2404432:G:A	1.13823e-09	-1.81117	-1.34705	1.19045e-05	-1.84903	-1.32524
2404434	chr1:2404434:T:C	1.10495e-09	-1.81148	-1.37641	1.14469e-05	-1.84935	-1.36412
2404449	chr1:2404449:C:T	2.0267e-08	-2.07115e-10	-0.278698	0.00022893	-2.07115e-10	-0.21777
2404674	chr1:2404674:G:A	1.03539e-08	-2.07115e-10	-0.950329	0.00011221	-2.07115e-10	-0.930812
2404771	chr1:2404771:C:T	2.87722e-09	-1.83288	-0.397991	3.29671e-05	-1.69429	-0.461389
2405090	chr1:2405090:G:A	7.27644e-09	-2.07115e-10	-1.30305	7.86056e-05	-2.07115e-10	-1.28674
2405593	chr1:2405593:C:T	1.49589e-09	-1.86616	-1.01881	1.5594e-05	-1.85203	-1.05227
2405660	chr1:2405660:TGA:T	7.28082e-09	-2.07115e-10	-1.30245	7.86694e-05	-2.07115e-10	-1.28593
2405755	chr1:2405755:C:T	1.59493e-09	-1.56146	-1.25941	2.30176e-05	-1.25671	-1.25822
2405838	chr1:2405838:C:T	1.19686e-09	-1.79578	-1.31221	1.17875e-05	-1.86381	-1.32034
2406012	chr1:2406012:G:T	1.03695e-08	-2.07115e-10	-0.94882	0.000108844	-2.07115e-10	-0.961275
2406115	chr1:2406115:G:C	1.06577e-08	-2.07115e-10	-0.921415	0.000115653	-2.07115e-10	-0.900593
2406121	chr1:2406121:G:A	4.97724e-09	-1.68282	-3.77007e-10	4.8765e-05	-1.76417	-3.77007e-10
2406553	chr1:2406553:C:T	6.98897e-09	-2.07115e-10	-1.34336	7.49078e-05	-2.07115e-10	-1.33493
2406576	chr1:2406576:T:C	4.14638e-09	-1.86546	-3.77007e-10	4.94709e-05	-1.7498	-3.77007e-10
2406811	chr1:2406811:C:G	1.67106e-08	-2.07115e-10	-0.47165	0.000180527	-2.07115e-10	-0.455306
2407130	chr1:2407130:T:C	2.35066e-09	-1.0697	-1.3633	1.96324e-05	-1.30022	-1.37379
2407219	chr1:2407219:G:A	1.09544e-09	-1.82711	-1.36943	1.14709e-05	-1.85733	-1.35405
2407226	chr1:2407226:G:A	7.11105e-09	-2.07115e-10	-1.32604	7.61463e-05	-2.07115e-10	-1.31853
2407440	chr1:2407440:G:A	1.23326e-09	-1.6902	-1.38783	1.55704e-05	-1.52086	-1.38496
2407635	chr1:2407635:C:T	3.29557e-09	-1.12921	-0.965901	2.66857e-05	-1.33555	-1.0315
2407676	chr1:2407676:T:C	2.64945e-09	-0.940001	-1.37334	2.46259e-05	-1.07909	-1.36829
2407689	chr1:2407689:G:A	6.7757e-09	-2.07115e-10	-1.37435	7.15015e-05	-2.07115e-10	-1.38147
2407700	chr1:2407700:G:A	1.46091e-09	-1.7189	-1.18973	2.19399e-05	-1.39917	-1.1637
2407703	chr1:2407703:C:T	7.27181e-09	-2.07115e-10	-1.30369	7.85515e-05	-2.07115e-10	-1.28743
2407956	chr1:2407956:A:G	1.49234e-09	-1.53331	-1.35404	1.96292e-05	-1.32671	-1.34746
2408170	chr1:2408170:A:G	1.75788e-09	-1.71271	-1.01087	2.18052e-05	-1.53307	-1.03597
2408414	chr1:2408414:C:T	6.75007e-09	-2.07115e-10	-1.37814	7.21485e-05	-2.07115e-10	-1.37246
2408720	chr1:2408720:A:G	7.43381e-09	-2.07115e-10	-1.28166	8.54937e-05	-2.07115e-10	-1.20274
2408761	chr1:2408761:T:C	1.04594e-09	-1.85485	-1.38792	1.16078e-05	-1.8141	-1.3854
2408773	chr1:2408773:G:A	5.00649e-09	-1.67696	-3.77007e-10	5.35886e-05	-1.66985	-3.77007e-10
2409621	chr1:2409621:C:T	8.91548e-09	0.0562974	-1.1562	7.87707e-05	-0.19938	-1.08527
2410982	chr1:2410982:TCTC:T	1.32893e-08	-2.07115e-10	-0.700736	0.000153735	-2.07115e-10	-0.61596
2411128	chr1:2411128:C:T	1.46605e-09	-1.68632	-1.2188	1.30583e-05	-1.86563	-1.21614
2411727	chr1:2411727:G:C	1.07489e-08	-2.07115e-10	-0.912893	0.000109328	-2.07115e-10	-0.956839
2411755	chr1:2411755:T:C	5.00095e-09	-0.55555	-1.12252	4.0473e-05	-0.905517	-1.04503
2411804	chr1:2411804:C:T	1.13645e-08	-2.07115e-10	-0.857196	0.000115294	-2.07115e-10	-0.903705
2411894	chr1:2411894:A:G	1.12375e-08	-2.07115e-10	-0.868439	0.000122066	-2.07115e-10	-0.846623
2412248	chr1:2412248:G:A	6.82254e-09	-2.07115e-10	-1.36746	7.32571e-05	-2.07115e-10	-1.35721
2412302	chr1:2412302:G:A	8.03864e-09	-2.07115e-10	-1.20343	8.73615e-05	-2.07115e-10	-1.18113
2412552	chr1:2412552:CCA:C	7.18935e-09	-2.07115e-10	-1.31509	7.48179e-05	-2.07115e-10	-1.33613
2412603	chr1:2412603:G:C	4.3912e-09	-1.80809	-3.77007e-10	4.44753e-05	-1.85625	-3.77007e-10
2413252	chr1:2413252:A:G	1.38581e-09	-1.70554	-1.25587	1.23696e-05	-1.86588	-1.27006
2413486	chr1:2413486:T:C	1.4312e-09	-1.62219	-1.30699	1.19822e-05	-1.84956	-1.3182
2413745	chr1:2413745:C:T	7.27139e-09	-2.07115e-10	-1.30375	7.55408e-05	-2.07115e-10	-1.32651
2413933	chr1:2413933:C:T	7.16735e-09	-2.07115e-10	-1.31816	7.64745e-05	-2.07115e-10	-1.31423
2413968	chr1:2413968:A:C	9.68804e-09	-2.07115e-10	-1.0168	0.000105023	-2.07115e-10	-0.997012
2414318	chr1:2414318:T:C	8.03785e-09	-2.07115e-10	-1.20353	8.72347e-05	-2.07115e-10	-1.18258
2414578	chr1:2414578:C:T	4.16307e-09	-1.86144	-3.77007e-10	4.82173e-05	-1.77547	-3.77007e-10
2414660	chr1:2414660:C:G	2.04427e-09	-1.21062	-1.36204	1.45566e-05	-1.61556	-1.35758
2415019	chr1:2415019:G:T	2.67537e-05	6.90674	-3.77007e-10	0.0276516	4.57625	-3.77007e-10
2415135	chr1:2415135:T:C	9.44645e-09	-2.07115e-10	-1.04206	0.000107592	-2.07115e-10	-0.972841
2415620	chr1:2415620:C:T	4.30872e-09	-1.82705	-3.77007e-10	4.59802e-05	-1.82298	-3.77007e-10
2415838	chr1:2415838:G:A	7.25528e-09	-2.07115e-10	-1.30596	7.67468e-05	-2.07115e-10	-1.31068
2416027	chr1:2416027:C:T	3.55706e-09	-0.667403	-1.35136	1.82791e-05	-1.40352	-1.34191
2416228	chr1:2416228:C:T	8.9829e-09	-2.07115e-10	-1.09237	0.000101458	-2.07115e-10	-1.03155
2416293	chr1:2416293:G:A	1.67897e-09	-1.85351	-0.91601	1.59415e-05	-1.86074	-1.02152
2416503	chr1:2416503:C:T	8.35591e-09	-1.16472	-3.77007e-10	7.89011e-05	-1.28299	-3.77007e-10
2416601	chr1:2416601:T:C	1.0717e-09	-1.83521	-1.38324	1.37787e-05	-1.6426	-1.38546
2416867	chr1:2416867:C:T	7.03336e-09	-2.07115e-10	-1.33703	7.39976e-05	-2.07115e-10	-1.34715
2417544	chr1:2417544:G:A	4.17297e-09	-1.85907	-3.77007e-10	4.46751e-05	-1.85177	-3.77007e-10
2418330	chr1:2418330:G:A	1.32098e-09	-1.81941	-1.18991	1.24184e-05	-1.86646	-1.26555
2418469	chr1:2418469:C:T	3.83216e-09	-1.79293	-0.151333	4.49485e-05	-1.86419	0.0185255
2418470	chr1:2418470:C:T	6.9298e-09	-2.07115e-10	-1.35186	7.30291e-05	-2.07115e-10	-1.36033
2418537	chr1:2418537:C:G	6.77033e-09	-2.07115e-10	-1.37514	7.166e-05	-2.07115e-10	-1.37925
2418545	chr1:2418545:G:T	4.14015e-09	-1.86696	-3.77007e-10	4.55929e-05	-1.83144	-3.77007e-10
2418597	chr1:2418597:C:T	8.69672e-09	-2.07115e-10	-1.12475	9.48642e-05	-2.07115e-10	-1.09874
2418601	chr1:2418601:G:A	7.837e-09	-2.07115e-10	-1.22884	8.07066e-05	-2.07115e-10	-1.26037
2418739	chr1:2418739:G:A	5.85705e-08	-2.07115e-10	0.782537	0.000582155	-2.07115e-10	0.715549
2419005	chr1:2419005:C:T	3.09405e-09	-1.75789	-0.400325	3.2171e-05	-1.86732	-0.312798
2419431	chr1:2419431:G:A	7.5726e-09	-2.07115e-10	-1.26316	8.31851e-05	-2.07115e-10	-1.23012
2419473	chr1:2419473:G:A	1.44611e-09	-1.86161	-1.0572	1.49365e-05	-1.78595	-1.16143
2419480	chr1:2419480:G:A	7.12624e-09	-2.07115e-10	-1.32391	7.48784e-05	-2.07115e-10	-1.33532
2419657	chr1:2419657:A:G	1.40007e-09	-1.84079	-1.11038	1.33285e-05	-1.86592	-1.19536
2419910	chr1:2419910:G:C	8.20836e-09	-2.07115e-10	-1.18254	9.07398e-05	-2.07115e-10	-1.14319
2419956	chr1:2419956:G:A	1.73439e-09	-1.36265	-1.37439	3.91843e-05	-0.595659	-1.38725
2420136	chr1:2420136:G:A	1.24473e-09	-1.86462	-1.20415	1.25543e-05	-1.84141	-1.27972
2420260	chr1:2420260:T:C	1.44253e-09	-1.86713	-1.05416	1.44385e-05	-1.82634	-1.15495
2420329	chr1:2420329:C:T	9.84756e-09	-2.07115e-10	-1.00047	0.000108377	-2.07115e-10	-0.965567
2420570	chr1:2420570:G:T	1.62294e-08	-2.07115e-10	-0.500872	0.000169589	-2.07115e-10	-0.517811
2420707	chr1:2420707:C:T	2.63613e-09	-0.942189	-1.37619	1.49054e-05	-1.57899	-1.37047
2420841	chr1:2420841:G:A	2.6663e-09	-1.78121	-0.525793	2.82721e-05	-1.86656	-0.442746
2420890	chr1:2420890:T:C	3.39817e-08	-2.07115e-10	0.238128	0.000371939	-2.07115e-10	0.267543
2420908	chr1:2420908:C:T	7.01359e-09	-2.07115e-10	-1.33984	7.38599e-05	-2.07115e-10	-1.34902
2421513	chr1:2421513:C:T	6.99148e-09	-2.07115e-10	-1.343	7.49028e-05	-2.07115e-10	-1.335
2421646	chr1:2421646:A:G	1.24814e-09	-1.86629	-1.19976	1.26541e-05	-1.83271	-1.2805
2421677	chr1:2421677:T:C	4.5499e-09	-1.77259	-3.77007e-10	5.67569e-05	-1.61241	-3.77007e-10
2421856	chr1:2421856:C:T	1.25094e-09	-1.86535	-1.19845	1.27091e-05	-1.83888	-1.26999
2421930	chr1:2421930:C:T	1.0539e-09	-1.84942	-1.38577	1.51933e-05	-1.54241	-1.38792
2422217	chr1:2422217:C:T	2.85616e-09	-1.71247	-0.525743	2.83829e-05	-1.86328	-0.442119
2422225	chr1:2422225:C:T	2.71651e-09	-1.73302	-0.555329	2.74652e-05	-1.86603	-0.472242
2422391	chr1:2422391:T:C	7.61071e-09	-2.07115e-10	-1.25814	8.26641e-05	-2.07115e-10	-1.2364
2422533	chr1:2422533:T:C	8.76502e-09	-1.11693	-3.77007e-10	8.23248e-05	-1.24051	-3.77007e-10
2422931	chr1:2422931:T:C	1.06326e-09	-1.8565	-1.36985	1.15946e-05	-1.86145	-1.3392
2423124	chr1:2423124:C:T	6.26704e-09	-0.238806	-1.21358	4.46981e-05	-0.6376	-1.21366
2424124	chr1:2424124:G:T	1.39066e-09	-1.82406	-1.13386	1.52305e-05	-1.78523	-1.14266
2424298	chr1:2424298:TA:T	4.45969e-09	-0.417803	-1.37481	0.000100022	0.332583	-1.37838
2424306	chr1:2424306:T:C	5.74256e-09	-0.171503	-1.36829	0.000139397	0.65861	-1.37247
2424400	chr1:2424400:A:G	3.16261e-09	-1.63356	-0.502738	4.2369e-05	-1.56561	-0.339163
2424708	chr1:2424708:C:T	8.51756e-09	-2.07115e-10	-1.14556	9.14664e-05	-2.07115e-10	-1.13522
2424710	chr1:2424710:G:A	9.309e-08	-2.07115e-10	1.24587	0.000986644	-2.07115e-10	1.24312
2424795	chr1:2424795:G:A	6.79926e-09	-2.07115e-10	-1.37088	7.25961e-05	-2.07115e-10	-1.36628
2425138	chr1:2425138:A:G	8.9497e-09	-2.07115e-10	-1.09607	9.42416e-05	-2.07115e-10	-1.10533
2425473	chr1:2425473:G:A	1.24013e-09	-1.84394	-1.22854	1.87342e-05	-1.48375	-1.23708
2425928	chr1:2425928:C:T	4.15555e-09	-1.86325	-3.77007e-10	4.44404e-05	-1.85704	-3.77007e-10
2425979	chr1:2425979:C:T	8.04056e-09	-2.07115e-10	-1.2032	8.36572e-05	-2.07115e-10	-1.22446
2426038	chr1:2426038:G:C	7.60885e-09	-2.07115e-10	-1.25838	7.76286e-05	-2.07115e-10	-1.29925
2426371	chr1:2426371:C:T	4.40505e-09	-1.16519	-0.639751	3.02306e-05	-1.61022	-0.632112
2426634	chr1:2426634:C:T	1.92957e-09	-1.27031	-1.36009	3.27048e-05	-0.815659	-1.34801
2426826	chr1:2426826:G:A	6.77682e-09	-2.07115e-10	-1.37419	7.17468e-05	-2.07115e-10	-1.37804
2427046	chr1:2427046:G:T	7.33524e-09	-2.07115e-10	-1.295	7.69263e-05	-2.07115e-10	-1.30834
2427316	chr1:2427316:G:C	1.94192e-09	-1.58092	-1.0431	1.57043e-05	-1.84179	-1.05546
2428467	chr1:2428467:T:C	9.00416e-09	-2.07115e-10	-1.09001	9.60544e-05	-2.07115e-10	-1.08627
2428478	chr1:2428478:T:C	1.10805e-09	-1.8665	-1.31859	1.24349e-05	-1.8063	-1.32438
2428501	chr1:2428501:C:T	1.20603e-09	-1.81506	-1.2853	1.26526e-05	-1.83287	-1.28045
2428542	chr1:2428542:G:T	6.10689e-09	-0.472947	-1.00533	3.6399e-05	-1.12021	-0.936438
2428720	chr1:2428720:G:A	4.33025e-09	-1.82207	-3.77007e-10	4.74282e-05	-1.79197	-3.77007e-10
2428903	chr1:2428903:G:A	1.34154e-09	-1.85582	-1.13806	1.41909e-05	-1.81714	-1.18145
2429003	chr1:2429003:C:A	9.24666e-09	-2.07115e-10	-1.06343	9.54359e-05	-2.07115e-10	-1.09273
2429381	chr1:2429381:C:G	1.36183e-09	-1.63428	-1.34458	1.14246e-05	-1.85467	-1.36075
2429689	chr1:2429689:C:T	7.68296e-09	-2.07115e-10	-1.24869	8.00312e-05	-2.07115e-10	-1.26877
2429693	chr1:2429693:C:T	1.28284e-09	-1.80335	-1.23527	1.34204e-05	-1.82258	-1.23183
2429778	chr1:2429778:C:T	7.26926e-09	-2.07115e-10	-1.30404	7.75647e-05	-2.07115e-10	-1.30007
2429870	chr1:2429870:C:A	1.17975e-09	-1.76371	-1.35869	1.14715e-05	-1.84731	-1.36401
2430227	chr1:2430227:C:T	1.0721e-09	-1.83062	-1.38746	1.23445e-05	-1.75253	-1.38545
2430360	chr1:2430360:A:C	7.56179e-09	-1.26459	-3.77007e-10	5.85247e-05	-1.58174	-3.77007e-10
2430393	chr1:2430393:C:T	1.37381e-08	-0.692633	0.0251113	8.8472e-05	-1.28119	0.112694
2430562	chr1:2430562:G:A	1.34542e-09	-1.65532	-1.33566	2.8956e-05	-0.96435	-1.32106
2430581	chr1:2430581:G:T	1.64211e-09	-1.61917	-1.17254	1.93684e-05	-1.51137	-1.17617
2430715	chr1:2430715:G:A	4.681e-09	-1.74418	-3.77007e-10	4.43498e-05	-1.85908	-3.77007e-10
2431325	chr1:2431325:A:T	1.46906e-09	-1.70567	-1.19741	1.56248e-05	-1.69519	-1.20714
2431388	chr1:2431388:C:T	1.63131e-09	-1.62969	-1.16862	1.67823e-05	-1.645	-1.18586
2431542	chr1:2431542:A:G	4.14744e-09	-1.8652	-3.77007e-10	4.44015e-05	-1.85791	-3.77007e-10
2431782	chr1:2431782:G:A	7.49648e-09	-2.07115e-10	-1.27326	7.81913e-05	-2.07115e-10	-1.29203
2431982	chr1:2431982:C:T	5.34961e-09	-0.687742	-0.922928	3.50012e-05	-1.25249	-0.843317
2432170	chr1:2432170:G:A	6.86248e-09	-2.07115e-10	-1.36162	7.21942e-05	-2.07115e-10	-1.37183
2432821	chr1:2432821:C:T	7.11003e-09	-2.07115e-10	-1.32619	7.50919e-05	-2.07115e-10	-1.33247
2433069	chr1:2433069:A:G	1.6534e-09	-1.86636	-0.918506	1.89719e-05	-1.86675	-0.841485
2433223	chr1:2433223:G:A	6.75532e-09	-2.07115e-10	-1.37736	7.1856e-05	-2.07115e-10	-1.37652
2433465	chr1:2433465:TGC:T	6.82834e-09	-2.07115e-10	-1.36661	7.1523e-05	-2.07115e-10	-1.38117
2433471	chr1:2433471:A:G	6.83879e-09	-2.07115e-10	-1.36508	7.15858e-05	-2.07115e-10	-1.38029
2433473	chr1:2433473:T:TTC	6.83413e-09	-2.07115e-10	-1.36576	7.15578e-05	-2.07115e-10	-1.38068
2433474	chr1:2433474:A:AGGGC	6.83445e-09	-2.07115e-10	-1.36572	7.15592e-05	-2.07115e-10	-1.38066
2433565	chr1:2433565:A:G	1.18013e-08	-0.819485	-3.77007e-10	8.35859e-05	-1.22531	-3.77007e-10
2433890	chr1:2433890:A:G	6.89964e-09	-2.07115e-10	-1.35622	7.34175e-05	-2.07115e-10	-1.35503
2434052	chr1:2434052:C:T	6.8324e-09	-2.07115e-10	-1.36602	7.19402e-05	-2.07115e-10	-1.37535
2434100	chr1:2434100:C:T	7.07214e-09	-2.07115e-10	-1.33153	7.38069e-05	-2.07115e-10	-1.34974
2434446	chr1:2434446:T:A	1.89201e-09	-1.55639	-1.09366	1.57719e-05	-1.84939	-1.04356
2435047	chr1:2435047:G:A	7.79772e-09	-2.07115e-10	-1.23386	8.38994e-05	-2.07115e-10	-1.22157
2435078	chr1:2435078:G:A	1.78238e-09	-1.36393	-1.34581	1.21156e-05	-1.82505	-1.33165
2435140	chr1:2435140:C:G	1.57779e-09	-1.44988	-1.38179	1.13699e-05	-1.84507	-1.37515
2435172	chr1:2435172:G:A	1.10307e-09	-1.81957	-1.37002	1.13226e-05	-1.86412	-1.36027
2435303	chr1:2435303:G:A	7.29206e-09	-2.07115e-10	-1.30091	7.81371e-05	-2.07115e-10	-1.29272
2435360	chr1:2435360:C:T	1.32399e-09	-1.79743	-1.20961	1.32156e-05	-1.86567	-1.20412
2435655	chr1:2435655:C:T	9.97862e-09	-2.07115e-10	-0.987249	0.000105338	-2.07115e-10	-0.994013
2435670	chr1:2435670:G:T	7.46743e-09	-1.27714	-3.77007e-10	0.000101145	-1.03463	-3.77007e-10
2436633	chr1:2436633:C:A	6.94969e-09	-2.07115e-10	-1.349	7.30606e-05	-2.07115e-10	-1.3599
2436784	chr1:2436784:C:T	3.24479e-09	-1.72694	-0.383699	3.89647e-05	-1.63532	-0.353209
2436793	chr1:2436793:T:C	1.53753e-09	-1.49153	-1.36598	1.16707e-05	-1.81496	-1.37915
2437267	chr1:2437267:T:C	1.31603e-09	-1.8065	-1.20657	2.29289e-05	-1.30558	-1.21321
2437569	chr1:2437569:C:T	1.08247e-08	-2.07115e-10	-0.905865	0.000113487	-2.07115e-10	-0.919495
2437814	chr1:2437814:C:T	1.27663e-08	-2.07115e-10	-0.740886	0.000129507	-2.07115e-10	-0.787455
2437847	chr1:2437847:G:A	4.3197e-09	-1.82451	-3.77007e-10	4.47926e-05	-1.84914	-3.77007e-10
2437952	chr1:2437952:C:G	1.16993e-09	-1.8029	-1.32785	1.48664e-05	-1.63669	-1.31539
2438199	chr1:2438199:G:A	7.32281e-09	-2.07115e-10	-1.2967	7.65912e-05	-2.07115e-10	-1.3127
2438460	chr1:2438460:T:C	2.89106e-09	-1.7939	-0.432166	2.72605e-05	-1.80208	-0.543672
2439700	chr1:2439700:C:T	7.84909e-09	-2.07115e-10	-1.2273	8.12538e-05	-2.07115e-10	-1.25361
2439866	chr1:2439866:C:T	8.46153e-09	-2.07115e-10	-1.15216	9.43633e-05	-2.07115e-10	-1.10404
2439933	chr1:2439933:C:T	1.24232e-08	-2.07115e-10	-0.768127	0.000129774	-2.07115e-10	-0.78539
2440123	chr1:2440123:T:C	1.07039e-08	-2.07115e-10	-0.917084	0.000118607	-2.07115e-10	-0.875374
2440247	chr1:2440247:C:T	8.91816e-09	-2.07115e-10	-1.0996	9.98815e-05	-2.07115e-10	-1.0472
2440350	chr1:2440350:ATGGTGG:A	1.00719e-08	-2.07115e-10	-0.977947	0.000101842	-2.07115e-10	-1.02777
2440881	chr1:2440881:A:G	1.59293e-09	-1.85559	-0.966534	1.84922e-05	-1.84001	-0.893824
2440882	chr1:2440882:C:T	3.73369e-09	-1.66894	-0.301361	7.72808e-05	-0.946348	-0.357394
2440995	chr1:2440995:A:G	5.66148e-09	-1.55401	-3.77007e-10	0.000114427	-0.911248	-3.77007e-10
2441185	chr1:2441185:C:A	9.93297e-09	-2.07115e-10	-0.991834	0.000111181	-2.07115e-10	-0.940026
2441187	chr1:2441187:G:A	1.02901e-08	-2.07115e-10	-0.956516	0.000115584	-2.07115e-10	-0.901186
2441324	chr1:2441324:G:A	7.0336e-09	-2.07115e-10	-1.337	7.46222e-05	-2.07115e-10	-1.33875
2441419	chr1:2441419:T:C	1.65775e-09	-1.7921	-0.99013	3.98023e-05	-0.950919	-1.01634
2442149	chr1:2442149:G:A	4.22892e-09	-1.84575	-3.77007e-10	4.51684e-05	-1.84079	-3.77007e-10
2442170	chr1:2442170:CT:C	1.63859e-09	-1.85782	-0.936038	1.91537e-05	-1.83582	-0.862867
2442548	chr1:2442548:G:T	1.77794e-09	-1.81638	-0.895865	1.78967e-05	-1.8086	-0.95797
2442681	chr1:2442681:C:T	2.82951e-09	-1.18353	-1.06407	9.99665e-05	0.051762	-1.09811
2442922	chr1:2442922:C:T	1.17076e-08	-0.827458	-3.77007e-10	0.000110537	-0.945834	-3.77007e-10
2442992	chr1:2442992:G:A	1.90749e-09	-1.79864	-0.84327	1.91172e-05	-1.78936	-0.911242
2443319	chr1:2443319:A:G	1.20873e-09	-1.71155	-1.38658	3.11259e-05	-0.828513	-1.38463
2443353	chr1:2443353:T:A	4.61487e-09	-1.70987	-0.0485372	5.08468e-05	-1.81231	0.089945
2443410	chr1:2443410:C:A	7.36465e-09	-2.07115e-10	-1.291	7.72386e-05	-2.07115e-10	-1.30429
2443697	chr1:2443697:C:A	4.00485e-09	-1.74021	-0.15998	4.44217e-05	-1.82944	-0.0280156
2443701	chr1:2443701:G:T	3.31552e-07	2.51609	-3.77007e-10	0.000725444	0.935597	-3.77007e-10
2444067	chr1:2444067:C:T	1.2082e-09	-1.80104	-1.29753	2.92158e-05	-1.01048	-1.266
2444148	chr1:2444148:C:T	1.90741e-09	-1.83544	-0.806509	1.90519e-05	-1.82935	-0.874668
2444405	chr1:2444405:T:G	1.45146e-09	-1.67245	-1.24268	3.88208e-05	-0.748835	-1.2434
2444536	chr1:2444536:G:GT	2.43816e-09	-1.32413	-1.07232	7.75149e-05	-0.195304	-1.10541
2444578	chr1:2444578:T:C	8.10945e-09	-2.07115e-10	-1.19466	8.8015e-05	-2.07115e-10	-1.17368
2444607	chr1:2444607:G:A	2.89057e-09	-1.64955	-0.576692	3.33365e-05	-1.6258	-0.518738
2444831	chr1:2444831:G:A	8.2225e-09	-2.07115e-10	-1.18082	9.13756e-05	-2.07115e-10	-1.13621
2445294	chr1:2445294:G:A	6.53789e-09	-1.72678	0.316697	7.3449e-05	-1.82215	0.467556
2445590	chr1:2445590:C:T	6.9346e-09	-2.07115e-10	-1.35117	7.41803e-05	-2.07115e-10	-1.34469
2446351	chr1:2446351:C:T	5.51408e-09	-1.58039	-3.77007e-10	4.94468e-05	-1.75029	-3.77007e-10
2446364	chr1:2446364:G:C	8.92442e-09	-2.07115e-10	-1.0989	9.20672e-05	-2.07115e-10	-1.12867
2446505	chr1:2446505:G:A	9.02994e-09	-2.07115e-10	-1.08715	0.000103318	-2.07115e-10	-1.01338
2446799	chr1:2446799:C:T	1.41259e-09	-1.78028	-1.16199	1.52389e-05	-1.76106	-1.16628
2447173	chr1:2447173:C:T	6.75529e-09	-2.07115e-10	-1.37737	7.18712e-05	-2.07115e-10	-1.37631
2447363	chr1:2447363:C:T	6.95366e-09	-2.07115e-10	-1.34843	7.36396e-05	-2.07115e-10	-1.352
2447809	chr1:2447809:G:A	2.23111e-09	-1.11875	-1.36645	8.2926e-05	0.138416	-1.37165
2448266	chr1:2448266:A:G	1.40735e-09	-1.57085	-1.37514	4.4213e-05	-0.482196	-1.37997
2448639	chr1:2448639:C:T	8.06964e-09	-2.07115e-10	-1.19959	8.35809e-05	-2.07115e-10	-1.22537
2448708	chr1:2448708:C:A	1.3644e-09	-1.81745	-1.15953	1.38886e-05	-1.81648	-1.20364
2448834	chr1:2448834:C:T	1.38411e-09	-1.78478	-1.17785	1.39286e-05	-1.86712	-1.15012
2448840	chr1:2448840:A:G	7.16668e-09	-2.07115e-10	-1.31825	7.71132e-05	-2.07115e-10	-1.30591
2448853	chr1:2448853:G:A	1.34399e-09	-1.85902	-1.13303	1.35914e-05	-1.86195	-1.17981
2448945	chr1:2448945:C:T	1.25726e-09	-1.8228	-1.23596	1.30041e-05	-1.8636	-1.22233
2448963	chr1:2448963:G:A	8.07928e-09	-2.07115e-10	-1.19839	8.71926e-05	-2.07115e-10	-1.18307
2449080	chr1:2449080:G:A	9.44986e-09	-2.07115e-10	-1.04169	0.000103249	-2.07115e-10	-1.01404
2449408	chr1:2449408:C:T	1.45816e-09	-1.82663	-1.08389	2.00447e-05	-1.53254	-1.12068
2449725	chr1:2449725:A:G	4.23273e-09	-1.84485	-3.77007e-10	4.43847e-05	-1.85829	-3.77007e-10
2450100	chr1:2450100:C:T	2.40944e-09	-1.02238	-1.38592	9.32702e-05	0.271583	-1.38727
2450129	chr1:2450129:A:G	1.39217e-09	-1.56977	-1.38706	4.33633e-05	-0.493663	-1.38791
2450183	chr1:2450183:A:G	1.286e-09	-1.66167	-1.37449	2.87885e-05	-0.918478	-1.37273
2450802	chr1:2450802:A:G	1.00577e-08	-2.07115e-10	-0.979353	0.000101682	-2.07115e-10	-1.02934
2450833	chr1:2450833:C:A	7.66908e-09	-2.07115e-10	-1.2505	8.26553e-05	-2.07115e-10	-1.23651
2451529	chr1:2451529:A:G	6.69798e-09	-2.07115e-10	-1.38589	7.11342e-05	-2.07115e-10	-1.38662
2451600	chr1:2451600:A:G	1.54529e-09	-1.64897	-1.20351	4.30998e-05	-0.656726	-1.23094
2451653	chr1:2451653:G:T	1.54815e-09	-1.55281	-1.29783	1.62567e-05	-1.56928	-1.29341
2451782	chr1:2451782:C:T	1.52878e-08	-2.07115e-10	-0.560642	0.000162384	-2.07115e-10	-0.561224
2451891	chr1:2451891:C:T	8.63266e-09	-2.07115e-10	-1.13214	8.93719e-05	-2.07115e-10	-1.15838
2451909	chr1:2451909:G:A	7.12061e-09	-2.07115e-10	-1.3247	7.68488e-05	-2.07115e-10	-1.30935
2451935	chr1:2451935:C:T	1.37174e-09	-1.62152	-1.35009	1.45073e-05	-1.61008	-1.36645
2452045	chr1:2452045:C:T	8.81555e-09	-2.07115e-10	-1.11118	9.06687e-05	-2.07115e-10	-1.14397
2452150	chr1:2452150:C:T	7.5201e-09	-2.07115e-10	-1.27011	8.07388e-05	-2.07115e-10	-1.25997
2452554	chr1:2452554:C:T	7.22192e-09	-2.07115e-10	-1.31057	7.80347e-05	-2.07115e-10	-1.29403
2452578	chr1:2452578:T:G	1.59041e-09	-1.47831	-1.34539	1.66533e-05	-1.49601	-1.34256
2452669	chr1:2452669:T:C	1.28854e-09	-1.65783	-1.37636	3.59149e-05	-0.689531	-1.3805
2453094	chr1:2453094:A:T	5.50515e-09	-1.58201	-3.77007e-10	5.79599e-05	-1.59144	-3.77007e-10
2453185	chr1:2453185:A:G	1.49058e-09	-1.57931	-1.30922	1.56464e-05	-1.56785	-1.3331
2453797	chr1:2453797:T:C	1.25715e-09	-1.73546	-1.32339	3.17224e-05	-0.868693	-1.32547
2454659	chr1:2454659:A:G	1.77892e-09	-1.54958	-1.16211	1.80013e-05	-1.58531	-1.17544
2454986	chr1:2454986:G:A	8.7395e-09	-1.11984	-3.77007e-10	0.000138056	-0.723529	-3.77007e-10
2455008	chr1:2455008:C:T	6.93632e-09	-2.07115e-10	-1.35092	7.34006e-05	-2.07115e-10	-1.35525
2455439	chr1:2455439:G:A	1.12966e-09	-1.77887	-1.38691	1.16636e-05	-1.8122	-1.38251
2455695	chr1:2455695:G:C	4.13866e-09	-1.86732	-3.77007e-10	4.42765e-05	-1.86073	-3.77007e-10
2455830	chr1:2455830:G:A	6.90747e-09	-0.15447	-1.20062	0.000321016	1.32167	-1.20137
2455915	chr1:2455915:T:C	7.0644e-09	-2.07115e-10	-1.33263	7.74208e-05	-2.07115e-10	-1.30193
2456474	chr1:2456474:A:G	1.11259e-09	-1.8672	-1.3138	1.1798e-05	-1.86708	-1.31618
2456853	chr1:2456853:C:A	1.58507e-09	-1.64878	-1.17828	1.49504e-05	-1.71921	-1.22723
2457099	chr1:2457099:G:A	7.60488e-09	-2.07115e-10	-1.2589	7.94797e-05	-2.07115e-10	-1.27568
2457258	chr1:2457258:G:A	4.13879e-09	-1.86729	-3.77007e-10	4.41296e-05	-1.86406	-3.77007e-10
2457610	chr1:2457610:C:G	7.56852e-09	-2.07115e-10	-1.2637	7.87466e-05	-2.07115e-10	-1.28495
2457713	chr1:2457713:G:A	2.8494e-09	-0.951247	-1.28934	0.000164167	0.73377	-1.28407
2457937	chr1:2457937:T:A	1.49258e-09	-1.4993	-1.38789	1.53718e-05	-1.53088	-1.38777
2457996	chr1:2457996:G:A	1.53779e-09	-1.64995	-1.2074	4.44551e-05	-0.67099	-1.18572
2458147	chr1:2458147:G:A	6.75212e-09	-2.07115e-10	-1.37784	7.18137e-05	-2.07115e-10	-1.37711
2458242	chr1:2458242:C:T	2.26291e-08	-2.07115e-10	-0.168458	0.000242326	-2.07115e-10	-0.160905
2458263	chr1:2458263:T:C	1.73998e-09	-1.43944	-1.29437	1.61244e-05	-1.5496	-1.32125
2458406	chr1:2458406:G:C	1.64173e-09	-1.43516	-1.35678	1.54123e-05	-1.54443	-1.37159
2458440	chr1:2458440:C:A	7.10398e-09	-2.07115e-10	-1.32704	7.4644e-05	-2.07115e-10	-1.33846
2458694	chr1:2458694:C:T	1.98133e-09	-1.25237	-1.35156	2.01827e-05	-1.3165	-1.32986
2458710	chr1:2458710:G:A	6.82318e-09	-2.07115e-10	-1.36737	7.21086e-05	-2.07115e-10	-1.37301
2458765	chr1:2458765:C:T	6.78118e-09	-2.07115e-10	-1.37354	7.25015e-05	-2.07115e-10	-1.36758
2458892	chr1:2458892:G:A	4.32147e-09	-0.7056	-1.1185	0.000314994	1.22055	-1.11918
2458914	chr1:2458914:G:A	1.43426e-09	-1.53995	-1.38709	1.47898e-05	-1.56991	-1.38734
2459027	chr1:2459027:C:T	7.00417e-09	-2.07115e-10	-1.34119	7.4275e-05	-2.07115e-10	-1.34341
2459030	chr1:2459030:GC:G	4.3992e-09	-1.80627	-3.77007e-10	5.76024e-05	-1.59762	-3.77007e-10
2459149	chr1:2459149:T:C	1.49431e-09	-1.8618	-1.02423	2.36038e-05	-1.51847	-0.971307
2459169	chr1:2459169:G:A	4.65039e-09	-1.75074	-3.77007e-10	4.95741e-05	-1.74772	-3.77007e-10
2459211	chr1:2459211:G:A	7.55186e-09	-0.714574	-0.551326	8.43363e-05	-0.723234	-0.493141
2459276	chr1:2459276:C:G	1.27776e-09	-1.81343	-1.22915	1.6325e-05	-1.66493	-1.19356
2459813	chr1:2459813:A:C	1.22115e-09	-1.86717	-1.22073	2.14089e-05	-1.40265	-1.18473
2459928	chr1:2459928:G:A	6.07611e-09	-0.0965117	-1.38682	0.000415223	1.75918	-1.38155
2460026	chr1:2460026:C:T	7.75177e-09	-2.07115e-10	-1.23977	8.35495e-05	-2.07115e-10	-1.22575
2460039	chr1:2460039:C:T	7.59026e-09	-2.07115e-10	-1.26083	8.17768e-05	-2.07115e-10	-1.24719
2460052	chr1:2460052:G:A	4.45628e-09	-0.453473	-1.33991	0.00027036	1.30625	-1.35769
2460098	chr1:2460098:C:T	1.01648e-08	-2.07115e-10	-0.968761	0.000103956	-2.07115e-10	-1.00722
2460122	chr1:2460122:C:G	1.66444e-09	-1.468	-1.3102	1.55577e-05	-1.57234	-1.33429
2460702	chr1:2460702:G:A	6.60754e-09	-1.39948	-3.77007e-10	7.04359e-05	-1.39648	-3.77007e-10
2460900	chr1:2460900:C:T	1.91785e-09	-1.37437	-1.26212	1.7569e-05	-1.49149	-1.29356
2461268	chr1:2461268:A:G	2.41001e-08	-0.105478	-3.77007e-10	0.000147996	-0.654004	-3.77007e-10
2461332	chr1:2461332:T:C	6.68681e-09	-2.07115e-10	-1.38756	7.14135e-05	-2.07115e-10	-1.3827
2462018	chr1:2462018:C:T	3.12881e-09	-0.760579	-1.38646	3.05289e-05	-0.845263	-1.38725
2462084	chr1:2462084:C:A	2.18927e-09	-1.18046	-1.32367	1.97917e-05	-1.31963	-1.34629
2462476	chr1:2462476:AC:A	3.82186e-09	-1.05606	-0.890897	4.2582e-05	-1.0534	-0.846356
2462910	chr1:2462910:G:A	6.86103e-09	-2.07115e-10	-1.36184	7.2675e-05	-2.07115e-10	-1.36519
2463209	chr1:2463209:C:T	1.22057e-09	-1.80728	-1.28109	1.21026e-05	-1.86458	-1.29319
2463385	chr1:2463385:G:A	2.08574e-09	-1.2257	-1.32687	1.90119e-05	-1.35837	-1.34775
2463952	chr1:2463952:G:A	7.24927e-09	-2.07115e-10	-1.30679	7.80426e-05	-2.07115e-10	-1.29393
2464013	chr1:2464013:C:T	1.72647e-09	-1.3568	-1.38481	1.44216e-05	-1.60314	-1.37932
2464099	chr1:2464099:G:C	1.32541e-09	-1.86122	-1.14475	2.51327e-05	-1.23559	-1.19142
2464168	chr1:2464168:C:G	1.23307e-08	-2.07115e-10	-0.775602	0.0001219	-2.07115e-10	-0.847987
2464563	chr1:2464563:C:T	6.89561e-09	-2.07115e-10	-1.35681	7.34951e-05	-2.07115e-10	-1.35397
2464836	chr1:2464836:G:T	1.91575e-09	-1.25357	-1.38401	1.55622e-05	-1.52821	-1.37813
2464873	chr1:2464873:C:T	4.31955e-09	-1.82454	-3.77007e-10	4.46508e-05	-1.85231	-3.77007e-10
2465015	chr1:2465015:G:T	6.93595e-09	-2.07115e-10	-1.35098	7.22649e-05	-2.07115e-10	-1.37085
2465172	chr1:2465172:G:A	2.45932e-08	-0.085225	-3.77007e-10	0.000273229	-0.0408754	-3.77007e-10
2465235	chr1:2465235:G:A	4.62262e-09	-1.75673	-3.77007e-10	6.36738e-05	-1.49741	-3.77007e-10
2465316	chr1:2465316:C:T	1.60353e-09	-1.56416	-1.25133	5.42953e-05	-0.380884	-1.27587
2465697	chr1:2465697:C:T	5.10986e-09	-0.473562	-1.18296	0.000283876	1.21662	-1.21927
2465735	chr1:2465735:G:A	4.48032e-09	-0.576399	-1.2116	0.000240554	1.10209	-1.27034
2465844	chr1:2465844:G:A	4.56953e-09	-1.76828	-3.77007e-10	7.4346e-05	-1.34246	-3.77007e-10
2465880	chr1:2465880:G:A	2.12703e-09	-1.56945	-0.963513	7.01159e-05	-0.384562	-1.01648
2465941	chr1:2465941:C:T	8.72793e-09	-2.07115e-10	-1.12117	9.06448e-05	-2.07115e-10	-1.14424
2466092	chr1:2466092:G:A	3.5934e-09	-1.00002	-1.00858	3.87726e-05	-1.00026	-0.993216
2466310	chr1:2466310:G:A	1.92989e-09	-1.24938	-1.38085	1.54966e-05	-1.52438	-1.38619
2466557	chr1:2466557:C:T	2.09115e-09	-1.64358	-0.9064	6.12943e-05	-0.573213	-0.962287
2466610	chr1:2466610:C:T	1.01257e-08	-2.07115e-10	-0.972614	0.000104873	-2.07115e-10	-0.998437
2466611	chr1:2466611:G:A	1.79343e-09	-1.31627	-1.3873	1.47326e-05	-1.57345	-1.38768
2466937	chr1:2466937:A:G	2.12534e-09	-1.66589	-0.867869	6.01843e-05	-0.628326	-0.92545
2466973	chr1:2466973:C:T	6.69156e-09	-2.07115e-10	-1.38685	7.10701e-05	-2.07115e-10	-1.38752
2467324	chr1:2467324:T:C	1.85929e-09	-1.66761	-0.999885	5.20528e-05	-0.649365	-1.04956
2467552	chr1:2467552:C:CCGG	1.05605e-08	-0.930571	-3.77007e-10	9.86191e-05	-1.05992	-3.77007e-10
2467710	chr1:2467710:A:G	1.20344e-09	-1.86358	-1.23893	1.94523e-05	-1.44003	-1.24319
2467963	chr1:2467963:C:G	1.91584e-09	-1.24979	-1.38775	1.55595e-05	-1.51939	-1.38713
2467986	chr1:2467986:C:A	1.19137e-08	-2.07115e-10	-0.810003	0.000119396	-2.07115e-10	-0.868742
2468043	chr1:2468043:C:T	4.52004e-09	-1.77917	-3.77007e-10	4.56394e-05	-1.83042	-3.77007e-10
2468175	chr1:2468175:A:G	2.19398e-09	-1.6478	-0.854176	6.37562e-05	-0.583234	-0.912887
2468861	chr1:2468861:C:T	8.05773e-09	-2.07115e-10	-1.20106	8.78856e-05	-2.07115e-10	-1.17515
2469095	chr1:2469095:C:T	4.11828e-09	-0.524009	-1.34825	0.000212372	1.0704	-1.36325
2469240	chr1:2469240:C:T	5.89831e-09	-1.51303	-3.77007e-10	7.90836e-05	-1.28068	-3.77007e-10
2469304	chr1:2469304:G:A	4.82543e-09	-0.568145	-1.14565	4.45725e-05	-0.744138	-1.10993
2469366	chr1:2469366:G:A	6.70802e-09	-2.07115e-10	-1.38439	7.10741e-05	-2.07115e-10	-1.38746
2469685	chr1:2469685:T:C	1.42523e-08	-2.07115e-10	-0.630772	0.000143023	-2.07115e-10	-0.688181
2469788	chr1:2469788:G:A	6.7166e-09	-2.07115e-10	-1.38311	7.13978e-05	-2.07115e-10	-1.38292
2469799	chr1:2469799:GGGTGGAGTT:G	8.26533e-09	-2.07115e-10	-1.17562	8.54661e-05	-2.07115e-10	-1.20307
2469915	chr1:2469915:G:C	7.69506e-09	-2.07115e-10	-1.24712	8.12776e-05	-2.07115e-10	-1.25332
2469925	chr1:2469925:T:G	2.9408e-09	-1.01989	-1.18912	0.000126341	0.375806	-1.18801
2469933	chr1:2469933:G:A	8.46763e-09	-2.07115e-10	-1.15144	9.15524e-05	-2.07115e-10	-1.13428
2470057	chr1:2470057:A:G	8.58234e-09	-2.07115e-10	-1.13799	8.76106e-05	-2.07115e-10	-1.17829
2470127	chr1:2470127:T:C	4.63401e-09	-1.31223	-0.442044	4.36209e-05	-1.41578	-0.459873
2470140	chr1:2470140:A:G	6.763e-09	-2.07115e-10	-1.37623	7.13974e-05	-2.07115e-10	-1.38293
2470229	chr1:2470229:C:T	6.80055e-09	-1.37069	-3.77007e-10	6.68433e-05	-1.44884	-3.77007e-10
2470398	chr1:2470398:G:A	6.81362e-09	-2.07115e-10	-1.36877	7.17624e-05	-2.07115e-10	-1.37783
2470687	chr1:2470687:C:A	9.45666e-09	-2.07115e-10	-1.04097	9.53934e-05	-2.07115e-10	-1.09318
2470753	chr1:2470753:C:T	1.36845e-08	-2.07115e-10	-0.67143	0.000144839	-2.07115e-10	-0.675563
2470928	chr1:2470928:G:A	7.07587e-09	-2.07115e-10	-1.331	7.39722e-05	-2.07115e-10	-1.3475
2471180	chr1:2471180:G:A	7.8106e-09	-2.07115e-10	-1.23221	8.07538e-05	-2.07115e-10	-1.25978
2471198	chr1:2471198:G:A	8.62353e-09	-2.07115e-10	-1.1332	8.77286e-05	-2.07115e-10	-1.17694
2472415	chr1:2472415:G:A	5.90167e-09	-0.197168	-1.31529	3.7283e-05	-0.722498	-1.31015
2472635	chr1:2472635:G:C	7.05156e-09	-2.07115e-10	-1.33445	7.51875e-05	-2.07115e-10	-1.3312
2472817	chr1:2472817:C:T	1.07698e-09	-1.82725	-1.38629	1.32721e-05	-1.68552	-1.38
2472852	chr1:2472852:GT:G	8.32746e-09	-2.07115e-10	-1.16814	8.84762e-05	-2.07115e-10	-1.16845
2472868	chr1:2472868:C:T	1.4789e-09	-1.68091	-1.21548	2.64321e-05	-1.15487	-1.22174
2472962	chr1:2472962:C:CA	1.0689e-09	-1.8525	-1.36856	1.30492e-05	-1.73348	-1.34898
2473124	chr1:2473124:C:T	4.3869e-09	-1.80907	-3.77007e-10	5.13874e-05	-1.71179	-3.77007e-10
2473557	chr1:2473557:T:C	8.16898e-09	-2.07115e-10	-1.18735	8.66282e-05	-2.07115e-10	-1.18956
2474242	chr1:2474242:GC:G	1.13973e-08	-2.07115e-10	-0.854317	0.000127462	-2.07115e-10	-0.803366
2474298	chr1:2474298:T:C	3.39327e-08	-2.07115e-10	0.236686	0.000339094	-2.07115e-10	0.175089
2474395	chr1:2474395:AG:A	2.76611e-09	-1.70377	-0.566479	2.69866e-05	-1.78629	-0.569555
2474558	chr1:2474558:C:T	6.78101e-09	-2.07115e-10	-1.37357	7.30219e-05	-2.07115e-10	-1.36043
2474927	chr1:2474927:C:G	7.55057e-09	-2.07115e-10	-1.26607	7.83789e-05	-2.07115e-10	-1.28963
2475207	chr1:2475207:G:A	6.91512e-09	-2.07115e-10	-1.35398	7.29653e-05	-2.07115e-10	-1.3612
2475218	chr1:2475218:C:T	6.88786e-09	-2.07115e-10	-1.35793	7.44503e-05	-2.07115e-10	-1.34105
2475282	chr1:2475282:C:T	6.6906e-09	-2.07115e-10	-1.38699	7.1074e-05	-2.07115e-10	-1.38747
2475318	chr1:2475318:GGAGCCAGTA:G	1.7433e-09	-1.34523	-1.38668	1.54977e-05	-1.5258	-1.38469
2475448	chr1:2475448:C:T	4.48596e-09	-0.643282	-1.14346	3.03561e-05	-1.11473	-1.12346
2476342	chr1:2476342:C:T	1.11907e-09	-1.83655	-1.33865	1.16444e-05	-1.86707	-1.32929
2476606	chr1:2476606:C:T	1.22142e-08	-2.07115e-10	-0.785097	0.000152256	-2.07115e-10	-0.625624
2476879	chr1:2476879:C:T	8.53943e-09	-2.07115e-10	-1.143	8.79819e-05	-2.07115e-10	-1.17406
2476940	chr1:2476940:C:A	1.07471e-08	-2.07115e-10	-0.913057	0.000112692	-2.07115e-10	-0.926529
2477146	chr1:2477146:G:A	7.39894e-09	-2.07115e-10	-1.28636	7.73394e-05	-2.07115e-10	-1.30298
2477222	chr1:2477222:A:G	3.39013e-09	-1.20248	-0.864345	3.19544e-05	-1.29458	-0.892297
2477747	chr1:2477747:G:A	8.00372e-09	-2.07115e-10	-1.20779	8.70554e-05	-2.07115e-10	-1.18464
2477921	chr1:2477921:G:A	1.59617e-09	-1.83527	-0.984813	1.77028e-05	-1.81329	-0.964172
2477944	chr1:2477944:G:A	1.35575e-08	0.134099	-0.814851	7.41685e-05	-0.486207	-0.85864
2477946	chr1:2477946:G:C	6.78743e-09	-2.07115e-10	-1.37262	7.21636e-05	-2.07115e-10	-1.37225
2478417	chr1:2478417:GTC:G	6.77913e-09	-2.07115e-10	-1.37385	7.18573e-05	-2.07115e-10	-1.3765
2479168	chr1:2479168:G:T	8.61701e-09	-2.07115e-10	-1.13396	9.44486e-05	-2.07115e-10	-1.10313
2479272	chr1:2479272:C:T	5.37707e-09	-0.250798	-1.35475	6.02327e-05	-0.205922	-1.34705
2479688	chr1:2479688:G:A	1.00043e-08	-2.07115e-10	-0.984677	0.000102367	-2.07115e-10	-1.02263
2479840	chr1:2479840:C:T	7.907e-09	-2.07115e-10	-1.21994	8.34102e-05	-2.07115e-10	-1.22742
2480012	chr1:2480012:A:G	1.72042e-09	-1.81222	-0.932908	1.81527e-05	-1.83184	-0.920526
2480350	chr1:2480350:G:A	1.36736e-08	-2.07115e-10	-0.672228	0.000140302	-2.07115e-10	-0.707392
2480840	chr1:2480840:A:T	2.50109e-09	-1.66238	-0.708587	2.54122e-05	-1.70741	-0.708553
2481211	chr1:2481211:G:A	8.59063e-09	-2.07115e-10	-1.13702	8.97485e-05	-2.07115e-10	-1.15418
2481547	chr1:2481547:C:T	1.01957e-08	-2.07115e-10	-0.965726	0.000103279	-2.07115e-10	-1.01375
2481710	chr1:2481710:C:T	1.01957e-08	-2.07115e-10	-0.965726	0.000103279	-2.07115e-10	-1.01375
2481727	chr1:2481727:A:G	4.22139e-09	-1.84753	-3.77007e-10	4.45628e-05	-1.85429	-3.77007e-10
2481812	chr1:2481812:C:T	1.15603e-08	-2.07115e-10	-0.840116	0.00011911	-2.07115e-10	-0.871137
2482195	chr1:2482195:G:C	1.3449e-09	-1.68816	-1.30321	1.37079e-05	-1.73013	-1.30308
2482561	chr1:2482561:C:T	9.96614e-09	-2.07115e-10	-0.9885	0.000110534	-2.07115e-10	-0.945868
2482582	chr1:2482582:C:A	6.10769e-08	-2.07115e-10	0.824441	0.000620473	-2.07115e-10	0.779295
2482680	chr1:2482680:T:C	7.08615e-09	-2.07115e-10	-1.32955	7.48118e-05	-2.07115e-10	-1.33621
2483457	chr1:2483457:T:C	3.16112e-09	-1.11469	-1.02207	3.22538e-05	-1.12237	-1.05518
2483669	chr1:2483669:T:C	6.67386e-09	-1.3895	-3.77007e-10	5.66541e-05	-1.61422	-3.77007e-10
2483998	chr1:2483998:C:A	1.24705e-08	-2.07115e-10	-0.764328	0.000123291	-2.07115e-10	-0.836638
2484029	chr1:2484029:G:GC	2.8219e-08	-2.07115e-10	0.0523028	0.000290079	-2.07115e-10	0.0189647
2484918	chr1:2484918:G:A	1.55586e-09	-1.51299	-1.33267	1.53565e-05	-1.59718	-1.32247
2485091	chr1:2485091:G:A	7.62743e-09	-2.07115e-10	-1.25594	8.13767e-05	-2.07115e-10	-1.2521
2485984	chr1:2485984:G:A	1.1389e-08	-2.07115e-10	-0.85505	0.000126671	-2.07115e-10	-0.809593
2486023	chr1:2486023:G:A	1.04762e-08	-2.07115e-10	-0.938589	0.000110661	-2.07115e-10	-0.944716
2486245	chr1:2486245:C:T	6.47685e-08	-2.07115e-10	0.883126	0.000676059	-2.07115e-10	0.865094
2486500	chr1:2486500:G:C	9.94785e-09	-2.07115e-10	-0.990338	0.000107567	-2.07115e-10	-0.973071
2486519	chr1:2486519:G:A	1.81055e-09	-1.36304	-1.33102	1.83598e-05	-1.4203	-1.32072
2486593	chr1:2486593:C:T	1.00007e-08	-2.07115e-10	-0.985039	0.000110956	-2.07115e-10	-0.942057
2487186	chr1:2487186:C:T	1.35399e-08	-0.196685	-0.485366	7.45575e-05	-0.802119	-0.537498
2487496	chr1:2487496:C:T	1.46169e-09	-1.544	-1.3641	1.46876e-05	-1.60186	-1.36233
2489056	chr1:2489056:C:A	1.01059e-08	-2.07115e-10	-0.974571	0.000112145	-2.07115e-10	-0.931394
2489474	chr1:2489474:A:G	6.9484e-09	-1.46214	0.112954	6.78009e-05	-1.53357	0.0989628
2489587	chr1:2489587:G:A	8.40416e-09	-2.07115e-10	-1.15897	8.81861e-05	-2.07115e-10	-1.17174
2489682	chr1:2489682:C:T	6.82446e-09	-2.07115e-10	-1.36718	7.27046e-05	-2.07115e-10	-1.36478
2490402	chr1:2490402:C:T	9.98402e-09	-2.07115e-10	-0.986708	0.00010429	-2.07115e-10	-1.00401
2490419	chr1:2490419:C:T	9.33376e-09	-2.07115e-10	-1.05406	9.74285e-05	-2.07115e-10	-1.07207
2490805	chr1:2490805:G:A	9.02757e-09	-2.07115e-10	-1.08741	9.52772e-05	-2.07115e-10	-1.0944
2491019	chr1:2491019:G:A	4.35438e-09	-1.81651	-3.77007e-10	4.46162e-05	-1.85309	-3.77007e-10
2491175	chr1:2491175:G:A	1.35053e-09	-1.65186	-1.33533	1.33873e-05	-1.7192	-1.33768
2491821	chr1:2491821:G:A	7.35319e-09	-2.07115e-10	-1.29256	7.75623e-05	-2.07115e-10	-1.30011
2491924	chr1:2491924:G:C	6.71636e-09	-2.07115e-10	-1.38315	7.1229e-05	-2.07115e-10	-1.38529
2491979	chr1:2491979:G:A	6.68621e-09	-2.07115e-10	-1.38765	7.14071e-05	-2.07115e-10	-1.38279
2492587	chr1:2492587:C:T	6.75577e-09	-2.07115e-10	-1.3773	7.17184e-05	-2.07115e-10	-1.37844
2492683	chr1:2492683:G:A	1.15038e-09	-1.77018	-1.37742	1.41198e-05	-1.63167	-1.37194
2492880	chr1:2492880:G:A	4.45527e-09	-1.79361	-3.77007e-10	4.40719e-05	-1.86537	-3.77007e-10
2492978	chr1:2492978:T:C	1.07485e-09	-1.82894	-1.38657	1.11455e-05	-1.85299	-1.38717
2493102	chr1:2493102:T:C	6.86189e-09	-2.07115e-10	-1.36171	7.29387e-05	-2.07115e-10	-1.36157
2493194	chr1:2493194:G:A	7.40548e-09	-2.07115e-10	-1.28547	7.72122e-05	-2.07115e-10	-1.30463
2493277	chr1:2493277:G:A	6.7066e-09	-2.07115e-10	-1.3846	7.12306e-05	-2.07115e-10	-1.38526
2493455	chr1:2493455:T:C	1.08322e-09	-1.8272	-1.38056	1.10894e-05	-1.86733	-1.37787
2493609	chr1:2493609:T:C	4.14004e-09	-1.86699	-3.77007e-10	4.41634e-05	-1.86329	-3.77007e-10
2493679	chr1:2493679:T:C	6.92011e-09	-2.07115e-10	-1.35326	7.40089e-05	-2.07115e-10	-1.347
2494553	chr1:2494553:C:T	1.09884e-09	-1.85938	-1.33406	1.21426e-05	-1.82514	-1.32933
2494608	chr1:2494608:C:T	4.20057e-09	-1.85247	-3.77007e-10	4.40788e-05	-1.86521	-3.77007e-10
2494710	chr1:2494710:C:A	1.46751e-09	-1.52002	-1.38411	1.25072e-05	-1.74532	-1.37957
2495250	chr1:2495250:C:T	1.44322e-09	-1.53545	-1.38537	1.23691e-05	-1.75442	-1.38157
2495327	chr1:2495327:A:G	1.30409e-09	-1.81079	-1.2114	1.32684e-05	-1.85248	-1.21332
2495836	chr1:2495836:G:A	6.68626e-09	-2.07115e-10	-1.38764	7.10774e-05	-2.07115e-10	-1.38742
2495929	chr1:2495929:T:C	1.80477e-09	-1.36205	-1.33521	1.42465e-05	-1.64675	-1.34793
2496354	chr1:2496354:G:A	7.59412e-09	-2.07115e-10	-1.26032	7.97287e-05	-2.07115e-10	-1.27256
2497045	chr1:2497045:G:A	1.06185e-08	-2.07115e-10	-0.925096	0.000118735	-2.07115e-10	-0.874291
2498283	chr1:2498283:G:A	7.15703e-09	-2.07115e-10	-1.3196	7.71129e-05	-2.07115e-10	-1.30592
2499031	chr1:2499031:G:T	6.99139e-09	-2.07115e-10	-1.34301	7.55424e-05	-2.07115e-10	-1.32649
2499267	chr1:2499267:C:T	1.30948e-08	-2.07115e-10	-0.715475	0.000136312	-2.07115e-10	-0.736242
2499432	chr1:2499432:C:G	1.0436e-08	-2.07115e-10	-0.942435	0.000116181	-2.07115e-10	-0.896036
2499618	chr1:2499618:C:T	1.47919e-09	-1.57014	-1.32606	1.23438e-05	-1.79546	-1.34257
2499660	chr1:2499660:A:G	1.08055e-08	-2.07115e-10	-0.907639	0.000120532	-2.07115e-10	-0.859272
2499663	chr1:2499663:A:G	1.03405e-08	-2.07115e-10	-0.951621	0.000115204	-2.07115e-10	-0.90448
2499936	chr1:2499936:T:G	1.0176e-08	-2.07115e-10	-0.967658	0.000113282	-2.07115e-10	-0.921307
2500415	chr1:2500415:C:T	5.17057e-09	-1.64471	-3.77007e-10	4.92494e-05	-1.75429	-3.77007e-10
2501025	chr1:2501025:A:C	1.89331e-09	-1.26297	-1.3864	1.47064e-05	-1.57497	-1.38794
2501096	chr1:2501096:G:A	1.47348e-08	-2.07115e-10	-0.597483	0.000150692	-2.07115e-10	-0.635952
2501310	chr1:2501310:G:A	1.73904e-09	-1.36078	-1.37358	1.38667e-05	-1.64299	-1.37871
2501323	chr1:2501323:G:A	1.38593e-09	-1.7779	-1.18342	1.39839e-05	-1.82213	-1.19116
2501848	chr1:2501848:C:T	9.86138e-09	-2.07115e-10	-0.999067	0.000107144	-2.07115e-10	-0.977016
2501986	chr1:2501986:C:T	7.13754e-09	-2.07115e-10	-1.32232	7.71495e-05	-2.07115e-10	-1.30544
2502535	chr1:2502535:G:A	6.85856e-09	-2.07115e-10	-1.3622	7.35575e-05	-2.07115e-10	-1.35312
2502536	chr1:2502536:G:A	1.28443e-08	-2.07115e-10	-0.734797	0.000133076	-2.07115e-10	-0.760268
2502537	chr1:2502537:C:T	7.29208e-09	-2.07115e-10	-1.3009	7.69821e-05	-2.07115e-10	-1.30761
2503084	chr1:2503084:T:C	6.84627e-09	-2.07115e-10	-1.36399	7.23748e-05	-2.07115e-10	-1.36933
2503222	chr1:2503222:C:T	7.71658e-09	-2.07115e-10	-1.24432	8.09913e-05	-2.07115e-10	-1.25684
2503305	chr1:2503305:C:T	1.12206e-09	-1.8054	-1.36713	1.139e-05	-1.85026	-1.3682
2504299	chr1:2504299:G:A	1.34366e-09	-1.86715	-1.12514	1.42724e-05	-1.85135	-1.14151
2504337	chr1:2504337:G:A	8.25563e-09	-2.07115e-10	-1.1768	8.64623e-05	-2.07115e-10	-1.19148
2504817	chr1:2504817:G:A	4.36616e-09	-1.81381	-3.77007e-10	4.47724e-05	-1.8496	-3.77007e-10
2504965	chr1:2504965:G:C	6.83999e-09	-2.07115e-10	-1.36491	7.24845e-05	-2.07115e-10	-1.36781
2505216	chr1:2505216:G:A	1.0789e-08	-2.07115e-10	-0.909163	0.00011938	-2.07115e-10	-0.868877
2505961	chr1:2505961:C:T	1.18368e-08	-2.07115e-10	-0.816484	0.000131466	-2.07115e-10	-0.772438
2506315	chr1:2506315:C:T	6.68967e-09	-2.07115e-10	-1.38713	7.10968e-05	-2.07115e-10	-1.38714
2506456	chr1:2506456:G:A	1.45394e-09	-1.54749	-1.36593	1.21554e-05	-1.78088	-1.37254
2506868	chr1:2506868:C:T	1.27722e-09	-1.69663	-1.34638	1.15492e-05	-1.8471	-1.35747
2507173	chr1:2507173:C:T	1.41279e-09	-1.61648	-1.32564	1.21533e-05	-1.81409	-1.3395
2507214	chr1:2507214:C:T	6.50468e-09	-1.41517	-3.77007e-10	7.27168e-05	-1.36461	-3.77007e-10
2507324	chr1:2507324:G:A	6.99769e-09	-2.07115e-10	-1.34211	7.38977e-05	-2.07115e-10	-1.34851
2507389	chr1:2507389:C:T	1.31913e-09	-1.67519	-1.33553	1.19482e-05	-1.83299	-1.33762
2507427	chr1:2507427:T:C	1.61365e-08	-2.07115e-10	-0.506613	0.00016461	-2.07115e-10	-0.547608
2507641	chr1:2507641:T:C	7.985e-09	-2.07115e-10	-1.21013	8.29873e-05	-2.07115e-10	-1.2325
2507752	chr1:2507752:A:G	1.5834e-09	-1.49437	-1.33375	1.31551e-05	-1.72738	-1.34699
2507978	chr1:2507978:C:T	1.36766e-09	-1.84838	-1.12621	1.40328e-05	-1.86648	-1.14331
2508160	chr1:2508160:C:A	1.12595e-09	-1.84232	-1.32674	1.18534e-05	-1.86476	-1.31381
2508242	chr1:2508242:C:T	1.07266e-09	-1.86613	-1.35142	1.15435e-05	-1.85929	-1.34577
2509236	chr1:2509236:G:A	7.98587e-09	-2.07115e-10	-1.21002	8.59785e-05	-2.07115e-10	-1.19709
2509242	chr1:2509242:C:G	1.09848e-08	-2.07115e-10	-0.89118	0.000122287	-2.07115e-10	-0.844817
2509567	chr1:2509567:C:T	9.68927e-09	-2.07115e-10	-1.01667	9.85089e-05	-2.07115e-10	-1.06104
2509919	chr1:2509919:T:C	1.37829e-09	-1.74073	-1.22612	1.29383e-05	-1.85592	-1.23508
2509953	chr1:2509953:T:C	1.37375e-09	-1.74723	-1.22293	1.29559e-05	-1.85782	-1.23181
2511514	chr1:2511514:C:A	1.50416e-09	-1.55403	-1.32543	1.27959e-05	-1.76221	-1.33985
2511773	chr1:2511773:G:A	1.48417e-09	-1.54382	-1.34902	1.26552e-05	-1.75283	-1.36029
2511880	chr1:2511880:G:A	7.88721e-09	-2.07115e-10	-1.22245	8.58683e-05	-2.07115e-10	-1.19837
2511917	chr1:2511917:C:G	6.81835e-09	-2.07115e-10	-1.36808	7.21066e-05	-2.07115e-10	-1.37304
2512138	chr1:2512138:C:T	7.66221e-09	-2.07115e-10	-1.25139	8.04292e-05	-2.07115e-10	-1.26381
2512216	chr1:2512216:G:A	1.57873e-09	-1.5118	-1.31927	1.31274e-05	-1.74909	-1.32739
2512304	chr1:2512304:G:A	7.6254e-09	-2.07115e-10	-1.25621	8.00603e-05	-2.07115e-10	-1.26841
2512509	chr1:2512509:G:A	6.70111e-09	-2.07115e-10	-1.38542	7.12916e-05	-2.07115e-10	-1.38441
2512787	chr1:2512787:C:T	1.29753e-09	-1.75962	-1.26761	1.23673e-05	-1.86118	-1.27495
2512975	chr1:2512975:G:A	3.00274e-09	-1.06343	-1.12474	2.05773e-05	-1.49524	-1.13175
2513031	chr1:2513031:C:T	6.68967e-09	-2.07115e-10	-1.38713	7.10968e-05	-2.07115e-10	-1.38714
2513196	chr1:2513196:A:G	9.21711e-09	-2.07115e-10	-1.06663	0.000100032	-2.07115e-10	-1.0457
2513204	chr1:2513204:G:C	7.55932e-09	-2.07115e-10	-1.26491	7.93999e-05	-2.07115e-10	-1.27669
2513496	chr1:2513496:T:C	1.3651e-09	-1.85624	-1.12022	1.41056e-05	-1.86732	-1.13729
2513514	chr1:2513514:C:T	4.46037e-09	-1.79246	-3.77007e-10	4.45335e-05	-1.85494	-3.77007e-10
2513650	chr1:2513650:A:G	1.50937e-09	-1.72828	-1.14772	1.39823e-05	-1.85079	-1.1626
2513967	chr1:2513967:A:G	1.32853e-09	-1.75427	-1.24935	1.2594e-05	-1.85982	-1.25814
2514137	chr1:2514137:C:T	1.96029e-09	-1.38536	-1.22924	2.35746e-05	-1.29498	-1.19604
2515199	chr1:2515199:G:A	1.15168e-08	-2.07115e-10	-0.84389	0.000141635	-2.07115e-10	-0.697931
2515272	chr1:2515272:G:A	6.74099e-09	-2.07115e-10	-1.37949	7.16812e-05	-2.07115e-10	-1.37896
2515441	chr1:2515441:A:G	1.32354e-09	-1.76657	-1.24082	1.26711e-05	-1.86276	-1.24911
2515521	chr1:2515521:T:C	1.34665e-09	-1.75324	-1.23683	1.2749e-05	-1.85963	-1.2461
2515522	chr1:2515522:G:A	1.24407e-08	-2.07115e-10	-0.766722	0.000138781	-2.07115e-10	-0.718288
2515551	chr1:2515551:G:A	7.27529e-09	-2.07115e-10	-1.30321	7.86897e-05	-2.07115e-10	-1.28568
2515802	chr1:2515802:T:C	1.11801e-08	-2.07115e-10	-0.873559	0.000123914	-2.07115e-10	-0.831597
2515829	chr1:2515829:C:T	7.2995e-09	-2.07115e-10	-1.29989	7.68183e-05	-2.07115e-10	-1.30974
2516351	chr1:2516351:C:T	7.00838e-09	-2.07115e-10	-1.34059	7.457e-05	-2.07115e-10	-1.33945
2516376	chr1:2516376:C:T	1.51595e-08	-0.569069	-3.77007e-10	6.57725e-05	-1.46498	-3.77007e-10
2516471	chr1:2516471:G:A	1.54929e-09	-1.55213	-1.29777	1.31075e-05	-1.76107	-1.31693
2516486	chr1:2516486:C:T	6.73988e-09	-2.07115e-10	-1.37965	7.16299e-05	-2.07115e-10	-1.37967
2516749	chr1:2516749:A:G	1.41247e-09	-1.63152	-1.31083	1.24108e-05	-1.80536	-1.32726
2517429	chr1:2517429:C:T	6.80366e-09	-2.07115e-10	-1.37023	7.21726e-05	-2.07115e-10	-1.37213
2517525	chr1:2517525:A:G	9.0364e-09	-2.07115e-10	-1.08643	9.70282e-05	-2.07115e-10	-1.07619
2517753	chr1:2517753:G:A	7.67865e-09	-2.07115e-10	-1.24925	8.34539e-05	-2.07115e-10	-1.22689
2518272	chr1:2518272:G:A	6.74358e-09	-2.07115e-10	-1.3791	7.15705e-05	-2.07115e-10	-1.3805
2518440	chr1:2518440:C:T	7.5993e-09	-2.07115e-10	-1.25964	8.24962e-05	-2.07115e-10	-1.23844
2518485	chr1:2518485:G:A	1.09367e-09	-1.86636	-1.33179	1.16242e-05	-1.86078	-1.33732
2518955	chr1:2518955:A:G	1.32414e-09	-1.75905	-1.24788	1.25966e-05	-1.86101	-1.25675
2519105	chr1:2519105:T:G	5.19964e-09	-1.6391	-3.77007e-10	5.00719e-05	-1.73773	-3.77007e-10
2519850	chr1:2519850:G:A	1.04829e-08	-2.07115e-10	-0.937945	0.000116445	-2.07115e-10	-0.893767
2520177	chr1:2520177:G:A	9.77816e-09	-2.07115e-10	-1.00754	9.88687e-05	-2.07115e-10	-1.05739
2520641	chr1:2520641:A:C	1.06133e-08	-2.07115e-10	-0.925585	0.000117402	-2.07115e-10	-0.885587
2520882	chr1:2520882:C:T	7.34093e-09	-2.07115e-10	-1.29423	7.94765e-05	-2.07115e-10	-1.27573
2520918	chr1:2520918:G:A	1.349e-09	-1.73681	-1.25152	1.26331e-05	-1.85499	-1.25988
2521005	chr1:2521005:A:G	1.55794e-09	-1.7333	-1.11103	1.44766e-05	-1.8537	-1.12496
2521130	chr1:2521130:T:C	1.05492e-09	-1.84651	-1.38772	1.09863e-05	-1.8669	-1.38764
2521540	chr1:2521540:C:G	6.69178e-09	-2.07115e-10	-1.38681	7.11238e-05	-2.07115e-10	-1.38676
2522319	chr1:2522319:C:G	7.86521e-09	-2.07115e-10	-1.22524	8.3138e-05	-2.07115e-10	-1.23068
2522373	chr1:2522373:G:A	1.49783e-09	-1.5382	-1.34548	1.26858e-05	-1.75367	-1.35703
2522536	chr1:2522536:A:C	1.04892e-08	-2.07115e-10	-0.937345	0.000105836	-2.07115e-10	-0.9893
2523270	chr1:2523270:T:C	1.95024e-09	-1.81826	-0.801485	1.92798e-05	-1.86169	-0.830434
2523491	chr1:2523491:G:C	1.21235e-09	-1.78718	-1.30795	1.18408e-05	-1.8667	-1.31294
2524061	chr1:2524061:A:C	1.1252e-09	-1.83023	-1.33951	1.14842e-05	-1.86685	-1.34337
2524423	chr1:2524423:C:T	4.61326e-09	-1.75876	-3.77007e-10	5.61939e-05	-1.62238	-3.77007e-10
2524424	chr1:2524424:A:C	1.61675e-08	-0.504694	-3.77007e-10	0.000101644	-1.02971	-3.77007e-10
2524533	chr1:2524533:C:T	7.80817e-09	-2.07115e-10	-1.23252	8.10234e-05	-2.07115e-10	-1.25645
2525429	chr1:2525429:G:A	6.68912e-09	-2.07115e-10	-1.38721	7.13044e-05	-2.07115e-10	-1.38423
2525515	chr1:2525515:G:C	9.56602e-09	-0.513597	-0.51588	0.000146445	-0.170146	-0.494394
2525664	chr1:2525664:G:A	1.1387e-08	-2.07115e-10	-0.855219	0.00012697	-2.07115e-10	-0.807237
2527083	chr1:2527083:T:A	1.18557e-08	-2.07115e-10	-0.814888	0.000132424	-2.07115e-10	-0.765175
2527435	chr1:2527435:C:T	7.81687e-09	-2.07115e-10	-1.23141	8.11058e-05	-2.07115e-10	-1.25543
2528458	chr1:2528458:G:A	7.73834e-09	-2.07115e-10	-1.24151	8.29509e-05	-2.07115e-10	-1.23294
2528809	chr1:2528809:CTG:C	6.33967e-09	-1.44087	-3.77007e-10	7.4362e-05	-1.34224	-3.77007e-10
2529026	chr1:2529026:C:T	4.18543e-09	-1.85608	-3.77007e-10	4.49702e-05	-1.84519	-3.77007e-10
2529169	chr1:2529169:A:G	1.22393e-09	-1.70923	-1.3764	1.52867e-05	-1.55349	-1.37071
2529768	chr1:2529768:G:A	6.69529e-09	-2.07115e-10	-1.38629	7.15247e-05	-2.07115e-10	-1.38114
2530132	chr1:2530132:G:A	7.44661e-09	-2.07115e-10	-1.27994	7.82158e-05	-2.07115e-10	-1.29171
2530740	chr1:2530740:C:T	7.99034e-09	-2.07115e-10	-1.20946	8.55611e-05	-2.07115e-10	-1.20196
2530744	chr1:2530744:C:T	7.3948e-09	-2.07115e-10	-1.28692	7.77033e-05	-2.07115e-10	-1.29829
2530936	chr1:2530936:TGGAGCCCGGCACCCGGCAGCTCTCCCCGC:T	1.17399e-09	-1.747	-1.38029	1.44107e-05	-1.60766	-1.37555
2531299	chr1:2531299:T:G	6.81287e-09	-2.07115e-10	-1.36888	7.33893e-05	-2.07115e-10	-1.35541
2531379	chr1:2531379:T:C	5.27216e-09	-1.8498	0.224546	5.32857e-05	-1.86467	0.189154
2531396	chr1:2531396:A:G	2.25052e-09	-1.80053	-0.676008	2.21942e-05	-1.85597	-0.695388
2531724	chr1:2531724:C:T	8.78264e-09	-2.07115e-10	-1.11492	9.13191e-05	-2.07115e-10	-1.13683
2531975	chr1:2531975:G:A	1.62112e-09	-1.86713	-0.937448	1.72463e-05	-1.85713	-0.946459
2532310	chr1:2532310:G:T	1.3656e-09	-1.86728	-1.10882	1.44416e-05	-1.86214	-1.11893
2532606	chr1:2532606:G:A	1.41027e-09	-1.67586	-1.26806	1.31913e-05	-1.79043	-1.2812
2532946	chr1:2532946:C:T	6.96062e-09	-2.07115e-10	-1.34742	7.44538e-05	-2.07115e-10	-1.34101
2533313	chr1:2533313:G:A	6.96304e-09	-2.07115e-10	-1.34708	7.35132e-05	-2.07115e-10	-1.35372
2533630	chr1:2533630:G:A	7.00088e-09	-2.07115e-10	-1.34166	7.48245e-05	-2.07115e-10	-1.33604
2533656	chr1:2533656:C:T	1.45753e-09	-1.84728	-1.06367	1.5788e-05	-1.81927	-1.07267
2533705	chr1:2533705:C:T	1.47501e-09	-1.58079	-1.31824	1.34899e-05	-1.72047	-1.32877
2533890	chr1:2533890:G:A	1.25767e-09	-1.86624	-1.1922	1.34141e-05	-1.85477	-1.20012
2533916	chr1:2533916:C:T	1.43587e-09	-1.54606	-1.37987	1.25398e-05	-1.74842	-1.37386
2534232	chr1:2534232:T:C	1.36005e-09	-1.65423	-1.32595	1.36524e-05	-1.71707	-1.3202
2534353	chr1:2534353:C:T	1.39963e-09	-1.60729	-1.3442	1.29368e-05	-1.74665	-1.34445
2534535	chr1:2534535:G:A	5.6315e-09	-1.55932	-3.77007e-10	5.38477e-05	-1.66503	-3.77007e-10
2534855	chr1:2534855:C:G	1.00612e-08	-2.07115e-10	-0.97901	0.000108253	-2.07115e-10	-0.966716
2534938	chr1:2534938:C:T	2.00168e-09	-1.58515	-1.00856	2.33684e-05	-1.49862	-1.00119
2534986	chr1:2534986:T:G	1.3365e-09	-1.62532	-1.37232	1.63295e-05	-1.47992	-1.37829
2535021	chr1:2535021:G:A	2.16358e-08	-2.07115e-10	-0.213345	0.000243979	-2.07115e-10	-0.154106
2535194	chr1:2535194:A:G	2.58607e-09	-1.79771	-0.539844	2.74644e-05	-1.84015	-0.498146
2535213	chr1:2535213:C:T	6.78291e-09	-2.07115e-10	-1.37329	7.20994e-05	-2.07115e-10	-1.37314
2535688	chr1:2535688:G:A	1.18072e-08	-0.818985	-3.77007e-10	0.000135916	-0.739153	-3.77007e-10
2536187	chr1:2536187:C:T	1.71432e-08	-2.07115e-10	-0.446091	0.000186707	-2.07115e-10	-0.421649
2536284	chr1:2536284:A:C	1.50779e-08	-0.574461	-3.77007e-10	0.000219994	-0.257588	-3.77007e-10
2536325	chr1:2536325:A:G	1.25825e-09	-1.75205	-1.30592	1.51633e-05	-1.62185	-1.31046
2536406	chr1:2536406:C:T	1.91223e-08	-2.07115e-10	-0.336838	0.000195253	-2.07115e-10	-0.376893
2536738	chr1:2536738:T:C	3.67134e-09	-0.868753	-1.11838	5.74614e-05	-0.508909	-1.09116
2536858	chr1:2536858:G:A	2.70935e-08	-2.07115e-10	0.0115997	0.000294371	-2.07115e-10	0.0336525
2537347	chr1:2537347:CT:C	3.79636e-09	-0.871637	-1.08201	5.95052e-05	-0.512133	-1.05299
2537418	chr1:2537418:G:A	7.84166e-09	-2.07115e-10	-1.22824	8.45261e-05	-2.07115e-10	-1.21413
2537804	chr1:2537804:C:T	4.74405e-09	-0.616005	-1.1148	7.67272e-05	-0.219569	-1.09136
2538044	chr1:2538044:GGGTGGGC:G	7.9284e-09	-2.07115e-10	-1.21724	8.32717e-05	-2.07115e-10	-1.22908
2538052	chr1:2538052:T:TA	7.797e-09	-2.07115e-10	-1.23395	8.19419e-05	-2.07115e-10	-1.24518
2538073	chr1:2538073:G:A	3.78961e-09	-0.88125	-1.07418	5.93395e-05	-0.522831	-1.04508
2538553	chr1:2538553:G:GA	1.05804e-08	-0.92869	-3.77007e-10	0.00015072	-0.635762	-3.77007e-10
2538563	chr1:2538563:T:C	6.69898e-09	-2.07115e-10	-1.38574	7.10731e-05	-2.07115e-10	-1.38748
2538852	chr1:2538852:C:T	1.11565e-08	-2.07115e-10	-0.875672	0.000118874	-2.07115e-10	-0.873126
2538929	chr1:2538929:A:G	3.91048e-09	-0.873113	-1.05092	6.1406e-05	-0.513338	-1.02034
2538937	chr1:2538937:A:G	4.52597e-09	-1.77786	-3.77007e-10	4.49838e-05	-1.84488	-3.77007e-10
2539236	chr1:2539236:T:C	1.48482e-09	-1.59156	-1.30084	1.58224e-05	-1.61058	-1.27918
2539361	chr1:2539361:A:C	4.13904e-09	-1.86723	-3.77007e-10	4.40409e-05	-1.86607	-3.77007e-10
2539438	chr1:2539438:T:C	3.73201e-09	-0.915082	-1.05567	5.81322e-05	-0.562783	-1.02568
2539464	chr1:2539464:T:A	6.9366e-09	-2.07115e-10	-1.35088	7.43531e-05	-2.07115e-10	-1.34236
2540316	chr1:2540316:T:C	1.13949e-08	-2.07115e-10	-0.854527	0.000117501	-2.07115e-10	-0.884743
2540516	chr1:2540516:A:T	4.52378e-09	-0.80359	-0.974756	7.17556e-05	-0.434926	-0.942995
2540651	chr1:2540651:T:C	3.49792e-09	-0.872677	-1.16285	5.46676e-05	-0.511365	-1.13855
2540995	chr1:2540995:G:A	6.86089e-09	-2.07115e-10	-1.36186	7.22715e-05	-2.07115e-10	-1.37076
2540996	chr1:2540996:C:G	6.79499e-09	-2.07115e-10	-1.37151	7.17157e-05	-2.07115e-10	-1.37848
2541752	chr1:2541752:C:T	4.53391e-09	-1.77611	-3.77007e-10	5.36351e-05	-1.66898	-3.77007e-10
2541786	chr1:2541786:G:A	1.18979e-08	-2.07115e-10	-0.81133	0.00012747	-2.07115e-10	-0.803307
2541819	chr1:2541819:A:G	3.46565e-09	-0.873937	-1.17086	5.41388e-05	-0.513162	-1.14647
2542766	chr1:2542766:T:C	1.25807e-09	-1.74498	-1.31314	1.27357e-05	-1.79445	-1.31232
2542874	chr1:2542874:C:G	1.927e-08	-0.329142	-3.77007e-10	0.000235436	-0.189749	-3.77007e-10
2543037	chr1:2543037:C:T	6.88695e-09	-2.07115e-10	-1.35807	7.40621e-05	-2.07115e-10	-1.34628
2543674	chr1:2543674:G:A	2.44318e-09	-1.11009	-1.2843	1.81371e-05	-1.50243	-1.25079
2544005	chr1:2544005:G:A	6.90951e-09	-2.07115e-10	-1.35479	7.37096e-05	-2.07115e-10	-1.35105
2544035	chr1:2544035:C:T	1.14014e-09	-1.76905	-1.38749	1.38486e-05	-1.63535	-1.38765
2544487	chr1:2544487:C:A	6.71361e-09	-2.07115e-10	-1.38356	7.11453e-05	-2.07115e-10	-1.38646
2544795	chr1:2544795:C:T	6.73602e-09	-2.07115e-10	-1.38022	7.1721e-05	-2.07115e-10	-1.3784
2545060	chr1:2545060:G:A	6.79385e-09	-2.07115e-10	-1.37168	7.17202e-05	-2.07115e-10	-1.37841
2545919	chr1:2545919:T:A	7.99757e-09	-0.206515	-1.00204	5.28567e-05	-0.720301	-0.963302
2546186	chr1:2546186:C:T	1.01546e-08	-2.07115e-10	-0.969771	0.000105388	-2.07115e-10	-0.993538
2546489	chr1:2546489:C:T	1.26036e-08	-2.07115e-10	-0.75371	0.000141159	-2.07115e-10	-0.7013
2546510	chr1:2546510:G:A	6.96877e-09	-2.07115e-10	-1.34625	7.42219e-05	-2.07115e-10	-1.34413
2546584	chr1:2546584:C:G	7.47321e-09	-2.07115e-10	-1.27637	8.06975e-05	-2.07115e-10	-1.26048
2548035	chr1:2548035:G:T	3.46882e-09	-0.896535	-1.14734	5.11438e-05	-0.577518	-1.13903
2548544	chr1:2548544:A:G	1.14309e-09	-1.77093	-1.38302	1.17231e-05	-1.80868	-1.38095
2548771	chr1:2548771:G:A	1.55958e-08	-2.07115e-10	-0.540691	0.000162873	-2.07115e-10	-0.558219
2548898	chr1:2548898:G:A	6.68656e-09	-2.07115e-10	-1.38759	7.10425e-05	-2.07115e-10	-1.38791
2548984	chr1:2548984:C:T	6.68423e-09	-2.07115e-10	-1.38794	7.11079e-05	-2.07115e-10	-1.38699
2549846	chr1:2549846:C:T	8.87985e-09	-2.07115e-10	-1.10391	9.52027e-05	-2.07115e-10	-1.09518
2550318	chr1:2550318:T:C	9.58141e-09	-2.07115e-10	-1.02787	9.96604e-05	-2.07115e-10	-1.04942
2550914	chr1:2550914:A:G	4.19245e-09	-1.85441	-3.77007e-10	4.42613e-05	-1.86108	-3.77007e-10
2551053	chr1:2551053:A:G	1.01992e-08	-2.07115e-10	-0.965382	0.00010543	-2.07115e-10	-0.99314
2551100	chr1:2551100:C:T	1.43946e-08	-2.07115e-10	-0.620841	0.000151607	-2.07115e-10	-0.629898
2551252	chr1:2551252:C:G	6.6919e-09	-2.07115e-10	-1.3868	7.1324e-05	-2.07115e-10	-1.38395
2551395	chr1:2551395:T:C	4.14577e-09	-1.86561	-3.77007e-10	4.4161e-05	-1.86335	-3.77007e-10
2551403	chr1:2551403:G:T	4.14924e-09	-1.86477	-3.77007e-10	4.41137e-05	-1.86442	-3.77007e-10
2551409	chr1:2551409:C:T	4.1391e-09	-1.86722	-3.77007e-10	4.4368e-05	-1.85867	-3.77007e-10
2551482	chr1:2551482:T:C	1.26369e-09	-1.74476	-1.3089	1.28043e-05	-1.79213	-1.30928
2551493	chr1:2551493:C:T	5.18512e-09	-1.6419	-3.77007e-10	6.46884e-05	-1.48161	-3.77007e-10
2551702	chr1:2551702:C:T	6.74639e-09	-2.07115e-10	-1.37869	7.17426e-05	-2.07115e-10	-1.3781
2551831	chr1:2551831:T:C	1.65743e-09	-1.56313	-1.2193	1.72497e-05	-1.59795	-1.20544
2552129	chr1:2552129:C:T	1.49531e-08	-2.07115e-10	-0.582773	0.000157314	-2.07115e-10	-0.592942
2552311	chr1:2552311:T:C	6.68954e-09	-2.07115e-10	-1.38715	7.12764e-05	-2.07115e-10	-1.38462
2552440	chr1:2552440:C:T	6.68423e-09	-2.07115e-10	-1.38794	7.11118e-05	-2.07115e-10	-1.38693
2552673	chr1:2552673:G:A	6.69747e-09	-2.07115e-10	-1.38596	7.1426e-05	-2.07115e-10	-1.38252
2553660	chr1:2553660:A:G	6.70107e-09	-2.07115e-10	-1.38543	7.12682e-05	-2.07115e-10	-1.38474
2553802	chr1:2553802:C:T	5.0037e-09	-1.67752	-3.77007e-10	6.16485e-05	-1.52974	-3.77007e-10
2554382	chr1:2554382:C:T	6.7062e-09	-2.07115e-10	-1.38466	7.12624e-05	-2.07115e-10	-1.38482
2554671	chr1:2554671:G:A	1.37437e-08	-0.667116	-3.77007e-10	0.0005578	0.672814	-3.77007e-10
2555429	chr1:2555429:C:T	1.21313e-09	-1.70902	-1.38546	1.11778e-05	-1.85337	-1.38389
2556224	chr1:2556224:C:A	1.69266e-09	-1.61676	-1.14463	1.81404e-05	-1.63342	-1.11963
2556327	chr1:2556327:T:C	1.2024e-09	-1.71552	-1.38786	1.23113e-05	-1.75282	-1.38785
2556416	chr1:2556416:C:T	4.33105e-08	-2.07115e-10	0.480702	0.00047107	-2.07115e-10	0.50382
2556714	chr1:2556714:A:G	1.44207e-09	-1.71218	-1.20944	1.55321e-05	-1.72707	-1.18121
2557121	chr1:2557121:A:C	8.08432e-09	-2.07115e-10	-1.19777	8.67711e-05	-2.07115e-10	-1.18791
2557169	chr1:2557169:T:C	1.13326e-09	-1.81579	-1.3468	1.19361e-05	-1.83915	-1.33247
2557474	chr1:2557474:C:T	1.60518e-08	-2.07115e-10	-0.511871	0.000168727	-2.07115e-10	-0.522902
2557761	chr1:2557761:C:T	4.52666e-09	-1.77771	-3.77007e-10	5.35797e-05	-1.67002	-3.77007e-10
2558158	chr1:2558158:C:T	1.1483e-08	-2.07115e-10	-0.846824	0.000117072	-2.07115e-10	-0.888402
2559360	chr1:2559360:T:C	8.29639e-09	-2.07115e-10	-1.17187	8.66708e-05	-2.07115e-10	-1.18907
2559621	chr1:2559621:C:T	5.03737e-09	-1.55636	-0.114446	6.61146e-05	-1.37118	-0.0886161
2559693	chr1:2559693:T:G	6.89485e-09	-2.07115e-10	-1.35692	7.33147e-05	-2.07115e-10	-1.35643
2559725	chr1:2559725:G:A	5.35498e-09	-1.60967	-3.77007e-10	4.72194e-05	-1.79638	-3.77007e-10
2559867	chr1:2559867:G:A	8.9562e-09	-2.07115e-10	-1.09535	9.24104e-05	-2.07115e-10	-1.12495
2560460	chr1:2560460:C:T	1.25795e-08	-2.07115e-10	-0.755623	0.000133503	-2.07115e-10	-0.757065
2560684	chr1:2560684:G:A	1.29844e-08	-2.07115e-10	-0.723944	0.000132557	-2.07115e-10	-0.764178
2560972	chr1:2560972:C:A	9.86822e-09	-2.07115e-10	-0.998375	0.000103352	-2.07115e-10	-1.01305
2560996	chr1:2560996:C:T	1.18561e-08	-2.07115e-10	-0.814851	0.000125823	-2.07115e-10	-0.81631
2561226	chr1:2561226:G:T	4.05999e-09	-1.77311	-0.113402	4.09686e-05	-1.86469	-0.0736917
2561921	chr1:2561921:C:T	1.34091e-08	-2.07115e-10	-0.691762	0.000145623	-2.07115e-10	-0.670163
2562172	chr1:2562172:G:A	7.20689e-09	-2.07115e-10	-1.31266	7.6842e-05	-2.07115e-10	-1.30944
2562266	chr1:2562266:C:T	6.08327e-09	-1.48215	-3.77007e-10	5.13e-05	-1.7135	-3.77007e-10
2562316	chr1:2562316:G:A	7.08379e-09	-2.07115e-10	-1.32989	7.56292e-05	-2.07115e-10	-1.32534
2562453	chr1:2562453:G:A	8.56886e-09	-2.07115e-10	-1.13956	9.00963e-05	-2.07115e-10	-1.15031
2562891	chr1:2562891:G:A	2.45368e-09	-1.84434	-0.545761	2.64564e-05	-1.86221	-0.513477
2563346	chr1:2563346:G:A	1.27327e-09	-1.75166	-1.29444	1.32769e-05	-1.79702	-1.26814
2563649	chr1:2563649:C:T	7.14263e-09	-2.07115e-10	-1.32161	7.62439e-05	-2.07115e-10	-1.31725
2564472	chr1:2564472:G:A	6.91444e-09	-2.07115e-10	-1.35408	7.26673e-05	-2.07115e-10	-1.36529
2564507	chr1:2564507:G:A	6.74387e-09	-2.07115e-10	-1.37906	7.12715e-05	-2.07115e-10	-1.38469
2564740	chr1:2564740:C:T	6.93698e-09	-2.07115e-10	-1.35083	7.39569e-05	-2.07115e-10	-1.3477
2564768	chr1:2564768:G:A	1.51039e-08	-2.07115e-10	-0.572743	0.000152999	-2.07115e-10	-0.620753
2564775	chr1:2564775:C:T	1.46046e-09	-1.73994	-1.169	1.52934e-05	-1.78751	-1.13626
2564880	chr1:2564880:C:T	6.86888e-09	-2.07115e-10	-1.36069	7.39997e-05	-2.07115e-10	-1.34713
2565214	chr1:2565214:A:G	1.45189e-09	-1.72805	-1.18677	1.46909e-05	-1.78478	-1.17918
2565488	chr1:2565488:G:A	5.37498e-09	-1.60594	-3.77007e-10	6.87986e-05	-1.42	-3.77007e-10
2566202	chr1:2566202:G:A	1.30703e-09	-1.75565	-1.26428	1.325e-05	-1.8026	-1.26459
2566588	chr1:2566588:A:G	1.24296e-09	-1.76894	-1.30126	1.26572e-05	-1.81572	-1.29724
2566613	chr1:2566613:C:T	1.26586e-09	-1.77929	-1.27265	1.3171e-05	-1.81668	-1.25649
2566938	chr1:2566938:C:T	7.48669e-09	-2.07115e-10	-1.27457	8.0683e-05	-2.07115e-10	-1.26066
2567586	chr1:2567586:G:T	6.79891e-09	-2.07115e-10	-1.37093	7.19061e-05	-2.07115e-10	-1.37583
2567744	chr1:2567744:T:C	6.90333e-09	-2.07115e-10	-1.35569	7.28628e-05	-2.07115e-10	-1.36261
2567815	chr1:2567815:G:A	1.71545e-09	-1.50994	-1.23808	1.97286e-05	-1.45404	-1.21508
2569200	chr1:2569200:A:G	4.81784e-09	-1.71537	-3.77007e-10	4.48692e-05	-1.84744	-3.77007e-10
2569454	chr1:2569454:G:A	1.47329e-09	-1.622	-1.2782	1.55488e-05	-1.64872	-1.25849
2569461	chr1:2569461:C:T	1.29052e-08	-2.07115e-10	-0.730064	0.000138361	-2.07115e-10	-0.721317
2569535	chr1:2569535:G:A	1.50068e-08	-2.07115e-10	-0.579189	0.000152094	-2.07115e-10	-0.62669
2569625	chr1:2569625:G:A	1.12024e-09	-1.86665	-1.3075	1.26834e-05	-1.80123	-1.30966
2569783	chr1:2569783:G:T	1.27994e-09	-1.65625	-1.38463	1.15879e-05	-1.81457	-1.38665
2569899	chr1:2569899:C:T	1.63927e-09	-1.55302	-1.24042	1.72844e-05	-1.58341	-1.21797
2570283	chr1:2570283:T:C	6.78694e-09	-2.07115e-10	-1.37269	7.17997e-05	-2.07115e-10	-1.37731
2570571	chr1:2570571:T:C	1.2927e-09	-1.69876	-1.3322	1.32429e-05	-1.75294	-1.31478
2570959	chr1:2570959:G:A	6.87832e-09	-2.07115e-10	-1.35932	7.26337e-05	-2.07115e-10	-1.36576
2571168	chr1:2571168:C:T	6.8958e-09	-2.07115e-10	-1.35678	7.28017e-05	-2.07115e-10	-1.36345
2571229	chr1:2571229:C:T	7.09731e-09	-2.07115e-10	-1.32798	7.61595e-05	-2.07115e-10	-1.31836
2571341	chr1:2571341:C:T	1.42206e-09	-1.67808	-1.25751	1.45688e-05	-1.7346	-1.23771
2571395	chr1:2571395:A:G	1.41264e-09	-1.68141	-1.26082	1.44726e-05	-1.73748	-1.24145
2571481	chr1:2571481:G:A	7.30919e-09	-2.07115e-10	-1.29856	7.78999e-05	-2.07115e-10	-1.29576
2571763	chr1:2571763:C:T	7.02449e-09	-2.07115e-10	-1.33829	7.45469e-05	-2.07115e-10	-1.33976
2572037	chr1:2572037:A:C	4.18507e-09	-1.85617	-3.77007e-10	5.03474e-05	-1.73224	-3.77007e-10
2572152	chr1:2572152:G:A	5.87123e-09	-1.51763	-3.77007e-10	7.84626e-05	-1.28857	-3.77007e-10
2572543	chr1:2572543:C:T	7.53493e-09	-2.07115e-10	-1.26814	7.97644e-05	-2.07115e-10	-1.27211
2572795	chr1:2572795:C:A	1.61247e-09	-1.49693	-1.31299	1.65048e-05	-1.54422	-1.30331
2572924	chr1:2572924:T:C	1.93792e-09	-1.86627	-0.759812	2.16824e-05	-1.83099	-0.743698
2574117	chr1:2574117:T:C	6.83191e-09	-2.07115e-10	-1.36609	7.21933e-05	-2.07115e-10	-1.37184
2574620	chr1:2574620:C:T	7.19e-09	-2.07115e-10	-1.315	7.66306e-05	-2.07115e-10	-1.31219
2574848	chr1:2574848:A:G	1.00298e-08	-2.07115e-10	-0.982136	0.00010945	-2.07115e-10	-0.955717
2574958	chr1:2574958:A:C	6.70003e-09	-2.07115e-10	-1.38558	7.1421e-05	-2.07115e-10	-1.3826
2575016	chr1:2575016:A:G	1.01018e-08	-2.07115e-10	-0.974981	0.000105187	-2.07115e-10	-0.995444
2575049	chr1:2575049:C:T	1.28582e-09	-1.66952	-1.36678	1.29236e-05	-1.7318	-1.36033
2575055	chr1:2575055:G:A	8.40431e-09	-2.07115e-10	-1.15895	8.67553e-05	-2.07115e-10	-1.1881
2575237	chr1:2575237:G:T	7.33935e-09	-2.07115e-10	-1.29444	7.69663e-05	-2.07115e-10	-1.30782
2575949	chr1:2575949:A:G	5.90564e-09	-1.51179	-3.77007e-10	7.7601e-05	-1.29961	-3.77007e-10
2576499	chr1:2576499:A:G	1.48527e-09	-1.60476	-1.28734	1.56934e-05	-1.62948	-1.26847
2577043	chr1:2577043:G:A	7.72656e-09	-2.07115e-10	-1.24303	8.08094e-05	-2.07115e-10	-1.25909
2577090	chr1:2577090:C:T	4.41125e-09	-1.80354	-3.77007e-10	4.65935e-05	-1.80973	-3.77007e-10
2577277	chr1:2577277:T:C	5.86305e-09	-1.51902	-3.77007e-10	7.68697e-05	-1.30908	-3.77007e-10
2577283	chr1:2577283:C:T	5.8098e-09	-1.52815	-3.77007e-10	7.59911e-05	-1.32057	-3.77007e-10
2577930	chr1:2577930:G:C	5.67236e-09	-1.55209	-3.77007e-10	7.3751e-05	-1.35049	-3.77007e-10
2578429	chr1:2578429:C:G	5.67912e-09	-1.5509	-3.77007e-10	7.38647e-05	-1.34895	-3.77007e-10
2578938	chr1:2578938:G:A	5.52076e-09	-1.57918	-3.77007e-10	7.11678e-05	-1.38615	-3.77007e-10
2579166	chr1:2579166:C:G	4.59435e-09	-1.76287	-3.77007e-10	6.06673e-05	-1.54578	-3.77007e-10
2579369	chr1:2579369:C:T	8.86008e-09	-2.07115e-10	-1.10614	9.20328e-05	-2.07115e-10	-1.12904
2579474	chr1:2579474:C:A	8.63799e-09	-2.07115e-10	-1.13152	8.98263e-05	-2.07115e-10	-1.15331
2579477	chr1:2579477:T:C	7.97114e-09	-2.07115e-10	-1.21187	8.32265e-05	-2.07115e-10	-1.22962
2579841	chr1:2579841:C:T	1.26246e-09	-1.70567	-1.34896	1.27995e-05	-1.76095	-1.34083
2579949	chr1:2579949:G:A	1.07304e-09	-1.83497	-1.38223	1.11038e-05	-1.86583	-1.37807
2580711	chr1:2580711:G:A	5.47391e-09	-1.5877	-3.77007e-10	7.05095e-05	-1.39544	-3.77007e-10
2580850	chr1:2580850:C:T	5.37148e-09	-1.60659	-3.77007e-10	6.88171e-05	-1.41973	-3.77007e-10
2581013	chr1:2581013:G:A	1.16807e-09	-1.74833	-1.38401	1.18685e-05	-1.79607	-1.38123
2581211	chr1:2581211:T:C	1.24522e-09	-1.68389	-1.38449	1.28563e-05	-1.71584	-1.38152
2581271	chr1:2581271:T:C	1.29299e-09	-1.6456	-1.38514	1.3331e-05	-1.67866	-1.38244
2581616	chr1:2581616:A:T	1.15273e-09	-1.75765	-1.38792	1.17136e-05	-1.80308	-1.38736
2581777	chr1:2581777:C:T	1.27977e-09	-1.65884	-1.38217	1.32274e-05	-1.69038	-1.37852
2582193	chr1:2582193:C:G	1.14477e-09	-1.76457	-1.38792	1.16512e-05	-1.80839	-1.38739
2582239	chr1:2582239:A:T	1.26948e-09	-1.66604	-1.38305	1.31308e-05	-1.69659	-1.37964
2582822	chr1:2582822:C:T	7.93594e-09	-2.07115e-10	-1.21629	8.53429e-05	-2.07115e-10	-1.20451
2583136	chr1:2583136:C:T	1.18419e-09	-1.73179	-1.38684	1.19556e-05	-1.78516	-1.38483
2583427	chr1:2583427:G:C	4.99014e-09	-1.68023	-3.77007e-10	6.2381e-05	-1.51793	-3.77007e-10
2583659	chr1:2583659:CAA:C	5.06996e-09	-1.66436	-3.77007e-10	6.37857e-05	-1.49566	-3.77007e-10
2583714	chr1:2583714:G:A	9.72161e-09	-2.07115e-10	-1.01334	0.000101969	-2.07115e-10	-1.02652
2583874	chr1:2583874:G:A	1.63042e-08	-2.07115e-10	-0.496271	0.000173479	-2.07115e-10	-0.495129
2584176	chr1:2584176:C:T	7.1178e-09	-2.07115e-10	-1.32509	7.57521e-05	-2.07115e-10	-1.32372
2584518	chr1:2584518:A:G	4.13984e-09	-1.86704	-3.77007e-10	4.63652e-05	-1.81464	-3.77007e-10
2585111	chr1:2585111:G:A	1.09023e-08	-2.07115e-10	-0.898724	0.000113467	-2.07115e-10	-0.919676
2585610	chr1:2585610:G:A	6.70709e-09	-2.07115e-10	-1.38453	7.11387e-05	-2.07115e-10	-1.38656
2586412	chr1:2586412:C:T	4.13915e-09	-1.8672	-3.77007e-10	4.40437e-05	-1.866	-3.77007e-10
2586775	chr1:2586775:G:A	1.66458e-08	-0.475539	-3.77007e-10	0.000255013	-0.109874	-3.77007e-10
2587082	chr1:2587082:G:T	7.00292e-09	-2.07115e-10	-1.34137	7.50039e-05	-2.07115e-10	-1.33365
2587415	chr1:2587415:G:T	7.47388e-09	-2.07115e-10	-1.27628	7.97101e-05	-2.07115e-10	-1.27279
2587541	chr1:2587541:C:G	4.9224e-09	-1.6939	-3.77007e-10	6.10861e-05	-1.5389	-3.77007e-10
2587605	chr1:2587605:C:T	7.18369e-09	-2.07115e-10	-1.31588	7.64566e-05	-2.07115e-10	-1.31446
2588160	chr1:2588160:A:G	9.67102e-09	-2.07115e-10	-1.01856	9.9514e-05	-2.07115e-10	-1.05089
2588536	chr1:2588536:C:A	2.60646e-08	-2.07115e-10	-0.027114	0.00025897	-2.07115e-10	-0.0944753
2588863	chr1:2588863:T:C	1.70461e-09	-1.70814	-1.04622	1.5524e-05	-1.84642	-1.06238
2589061	chr1:2589061:G:A	1.51858e-09	-1.72486	-1.14505	1.40226e-05	-1.85199	-1.15853
2589304	chr1:2589304:C:T	4.22122e-09	-1.84757	-3.77007e-10	4.51761e-05	-1.84062	-3.77007e-10
2589619	chr1:2589619:C:T	9.82019e-09	-2.07115e-10	-1.00325	0.000107098	-2.07115e-10	-0.977443
2589991	chr1:2589991:C:T	1.38372e-09	-1.86567	-1.09726	1.5476e-05	-1.80595	-1.10595
2590953	chr1:2590953:G:A	3.7291e-09	-0.591773	-1.37975	2.15336e-05	-1.20379	-1.37779
2591486	chr1:2591486:T:C	7.29755e-09	-2.07115e-10	-1.30016	7.82475e-05	-2.07115e-10	-1.29131
2591773	chr1:2591773:G:C	1.61917e-09	-1.4327	-1.37308	1.36912e-05	-1.66447	-1.36996
2591905	chr1:2591905:T:A	5.29404e-09	-1.62111	-3.77007e-10	6.71573e-05	-1.44415	-3.77007e-10
2592257	chr1:2592257:C:G	4.90074e-09	-1.69831	-3.77007e-10	6.05176e-05	-1.54825	-3.77007e-10
2592267	chr1:2592267:C:T	1.9509e-09	-1.23523	-1.38417	1.55792e-05	-1.52248	-1.38277
2592284	chr1:2592284:C:T	1.52124e-09	-1.48727	-1.38089	1.26682e-05	-1.73314	-1.37895
2592725	chr1:2592725:G:A	7.60384e-09	-2.07115e-10	-1.25904	8.12822e-05	-2.07115e-10	-1.25326
2592766	chr1:2592766:C:T	1.57545e-09	-1.45013	-1.38302	1.33813e-05	-1.67596	-1.38137
2592803	chr1:2592803:C:T	1.13112e-08	-2.07115e-10	-0.861898	0.000121727	-2.07115e-10	-0.849408
2593018	chr1:2593018:T:C	1.55785e-09	-1.66407	-1.18032	1.40047e-05	-1.82722	-1.18457
2593046	chr1:2593046:C:T	1.26442e-09	-1.73288	-1.3202	1.16198e-05	-1.86278	-1.3357
2593347	chr1:2593347:G:A	9.46611e-09	-2.07115e-10	-1.03998	0.000100474	-2.07115e-10	-1.04128
2593456	chr1:2593456:G:C	1.10706e-09	-1.82855	-1.35743	1.12358e-05	-1.86345	-1.36863
2593476	chr1:2593476:G:T	1.52921e-09	-1.48185	-1.3811	1.31417e-05	-1.69626	-1.37914
2593504	chr1:2593504:G:A	1.41215e-09	-1.70372	-1.23886	1.30035e-05	-1.84363	-1.24234
2593527	chr1:2593527:C:T	1.72873e-09	-1.55081	-1.1895	1.50851e-05	-1.74279	-1.19469
2593631	chr1:2593631:C:T	1.48813e-09	-1.57747	-1.3127	1.91669e-05	-1.38266	-1.31534
2593713	chr1:2593713:T:C	5.32929e-09	-1.61448	-3.77007e-10	6.77397e-05	-1.43551	-3.77007e-10
2593769	chr1:2593769:C:T	1.48976e-09	-1.57627	-1.31281	1.92075e-05	-1.38043	-1.31545
2594897	chr1:2594897:C:T	1.22584e-09	-1.71764	-1.36643	1.23347e-05	-1.77386	-1.36491
2595084	chr1:2595084:G:A	3.91493e-08	-2.07115e-10	0.379688	0.000483801	-2.07115e-10	0.530487
2595098	chr1:2595098:C:T	9.46611e-09	-2.07115e-10	-1.03998	0.000100474	-2.07115e-10	-1.04128
2595132	chr1:2595132:G:A	3.64782e-09	-1.48514	-0.508427	4.30932e-05	-1.41645	-0.471369
2595182	chr1:2595182:G:A	5.24958e-09	-1.62955	-3.77007e-10	6.64071e-05	-1.45538	-3.77007e-10
2595307	chr1:2595307:A:G	1.4429e-09	-1.6762	-1.24483	1.30667e-05	-1.83274	-1.24838
2595497	chr1:2595497:G:A	7.03252e-09	-2.07115e-10	-1.33715	7.45006e-05	-2.07115e-10	-1.34038
2595741	chr1:2595741:C:G	5.30501e-09	-1.61904	-3.77007e-10	6.7324e-05	-1.44167	-3.77007e-10
2595904	chr1:2595904:C:T	6.77281e-09	-2.07115e-10	-1.37478	7.19313e-05	-2.07115e-10	-1.37548
2596255	chr1:2596255:C:T	5.3677e-09	-1.60729	-3.77007e-10	6.82923e-05	-1.42739	-3.77007e-10
2596462	chr1:2596462:TG:T	1.45832e-09	-1.80191	-1.1085	1.54729e-05	-1.81754	-1.09455
2596694	chr1:2596694:T:C	1.62491e-09	-1.41833	-1.38391	1.37735e-05	-1.6465	-1.38194
2597132	chr1:2597132:TC:T	1.30561e-08	-2.07115e-10	-0.71844	0.00013516	-2.07115e-10	-0.744729
2597243	chr1:2597243:T:C	1.65917e-09	-1.41335	-1.36803	1.3979e-05	-1.64321	-1.37042
2597336	chr1:2597336:C:A	1.41986e-09	-1.63753	-1.29961	1.60987e-05	-1.58042	-1.29203
2597560	chr1:2597560:G:T	1.5475e-09	-1.66758	-1.18347	1.39651e-05	-1.82654	-1.18809
2597658	chr1:2597658:T:C	1.45923e-09	-1.6716	-1.23819	1.31997e-05	-1.82823	-1.24276
2597921	chr1:2597921:G:A	1.63132e-09	-1.65841	-1.13989	1.46537e-05	-1.82258	-1.14392
2598113	chr1:2598113:G:A	3.67511e-09	-1.78431	-0.2018	4.47715e-05	-1.70282	-0.146794
2598806	chr1:2598806:G:A	1.06258e-08	-2.07115e-10	-0.924405	0.000111092	-2.07115e-10	-0.940827
2598856	chr1:2598856:T:C	1.29811e-08	-2.07115e-10	-0.724199	0.000136875	-2.07115e-10	-0.732118
2598972	chr1:2598972:C:T	1.29453e-08	-2.07115e-10	-0.726958	0.0001365	-2.07115e-10	-0.73486
2599119	chr1:2599119:T:C	1.5847e-09	-1.47769	-1.34961	1.35992e-05	-1.68784	-1.35333
2599255	chr1:2599255:G:A	1.48619e-09	-1.50362	-1.38785	1.29123e-05	-1.70565	-1.38736
2600028	chr1:2600028:T:C	1.66945e-09	-1.43261	-1.34259	1.41147e-05	-1.65756	-1.34641
2600066	chr1:2600066:C:T	1.49906e-09	-1.70395	-1.17891	1.38158e-05	-1.84201	-1.18337
2600075	chr1:2600075:C:A	1.5789e-09	-1.48203	-1.34894	1.35646e-05	-1.69105	-1.35268
2600607	chr1:2600607:G:A	9.61912e-09	-2.07115e-10	-1.02394	0.000102564	-2.07115e-10	-1.0207
2600634	chr1:2600634:C:T	4.14514e-09	-1.86576	-3.77007e-10	4.49307e-05	-1.84607	-3.77007e-10
2600977	chr1:2600977:T:C	1.62429e-09	-1.45671	-1.34592	1.38547e-05	-1.67187	-1.3507
2601014	chr1:2601014:C:CT	1.60124e-09	-1.46045	-1.35647	1.3686e-05	-1.67416	-1.36066
2601040	chr1:2601040:A:T	1.1176e-08	-2.07115e-10	-0.873922	0.000123811	-2.07115e-10	-0.83243
2601067	chr1:2601067:G:A	1.63275e-09	-1.44204	-1.35538	1.38724e-05	-1.66227	-1.35902
2601088	chr1:2601088:G:A	1.9579e-09	-1.36535	-1.25048	2.7129e-05	-1.10683	-1.24375
2601185	chr1:2601185:C:T	1.74335e-09	-1.47683	-1.25505	1.48721e-05	-1.68524	-1.26646
2601726	chr1:2601726:G:A	6.75264e-09	-2.07115e-10	-1.37776	7.21167e-05	-2.07115e-10	-1.3729
2601811	chr1:2601811:C:A	1.80738e-09	-1.48523	-1.21059	1.54023e-05	-1.69139	-1.22528
2601872	chr1:2601872:C:T	8.16864e-09	-2.07115e-10	-1.18739	8.86608e-05	-2.07115e-10	-1.16637
2602648	chr1:2602648:C:T	1.41846e-09	-1.55339	-1.38473	1.26097e-05	-1.73519	-1.38152
2602683	chr1:2602683:C:T	6.10895e-09	-1.47794	-3.77007e-10	9.04209e-05	-1.14671	-3.77007e-10
2602758	chr1:2602758:T:C	1.11082e-08	-2.07115e-10	-0.88001	0.000121141	-2.07115e-10	-0.854229
2602808	chr1:2602808:G:C	1.77682e-09	-1.35993	-1.35294	2.45667e-05	-1.10353	-1.34626
2602866	chr1:2602866:AGCT:A	1.45575e-08	-2.07115e-10	-0.609586	0.000159672	-2.07115e-10	-0.578066
2602871	chr1:2602871:ATCCT:A	1.4145e-08	-2.07115e-10	-0.638333	0.000155037	-2.07115e-10	-0.60752
2602936	chr1:2602936:G:A	2.23126e-09	-1.61532	-0.869808	2.59513e-05	-1.55647	-0.838493
2602947	chr1:2602947:T:A	1.21094e-08	-2.07115e-10	-0.793715	0.0001261	-2.07115e-10	-0.814108
2603289	chr1:2603289:C:T	7.11453e-09	-2.07115e-10	-1.32555	7.60471e-05	-2.07115e-10	-1.31983
2603362	chr1:2603362:G:C	1.62693e-09	-1.48125	-1.31975	1.39283e-05	-1.68897	-1.32829
2603539	chr1:2603539:G:A	1.46249e-09	-1.52069	-1.38686	1.28404e-05	-1.71376	-1.38483
2603653	chr1:2603653:ACT:A	1.45023e-09	-1.52973	-1.38624	1.2781e-05	-1.7194	-1.38383
2603836	chr1:2603836:C:T	1.12776e-08	-2.07115e-10	-0.864878	0.000119211	-2.07115e-10	-0.870295
2604001	chr1:2604001:C:T	7.92685e-09	-2.07115e-10	-1.21744	8.20362e-05	-2.07115e-10	-1.24403
2604057	chr1:2604057:C:A	1.53079e-09	-1.85213	-1.00978	1.6148e-05	-1.86163	-1.00777
2604445	chr1:2604445:C:T	9.87594e-09	-2.07115e-10	-0.997592	0.000103963	-2.07115e-10	-1.00715
2604456	chr1:2604456:C:T	1.62252e-09	-1.50812	-1.2956	1.39913e-05	-1.70746	-1.30529
2605374	chr1:2605374:C:A	1.30131e-09	-1.67357	-1.35075	1.46224e-05	-1.62083	-1.3478
2605406	chr1:2605406:C:T	7.12918e-09	-2.07115e-10	-1.3235	7.63252e-05	-2.07115e-10	-1.31618
2605633	chr1:2605633:C:T	5.63141e-09	-1.55933	-3.77007e-10	6.33495e-05	-1.50252	-3.77007e-10
2605656	chr1:2605656:G:A	1.24983e-09	-1.70752	-1.35717	1.17297e-05	-1.82923	-1.35983
2605727	chr1:2605727:A:T	1.8115e-09	-1.64176	-1.05178	2.19198e-05	-1.47062	-1.09317
2605974	chr1:2605974:C:T	9.05365e-09	-2.07115e-10	-1.08453	9.54933e-05	-2.07115e-10	-1.09213
2606025	chr1:2606025:A:G	1.50818e-09	-1.77914	-1.09765	1.46951e-05	-1.86445	-1.09922
2606362	chr1:2606362:G:A	6.87481e-09	-2.07115e-10	-1.35983	7.33478e-05	-2.07115e-10	-1.35597
2606770	chr1:2606770:G:A	1.21425e-09	-1.72092	-1.37265	1.14606e-05	-1.83399	-1.37828
2606905	chr1:2606905:A:G	3.05888e-09	-1.77837	-0.391277	3.8661e-05	-1.66269	-0.33367
2606910	chr1:2606910:G:A	1.21187e-09	-1.71908	-1.37645	1.14383e-05	-1.83305	-1.38117
2607005	chr1:2607005:C:T	6.79788e-09	-2.07115e-10	-1.37108	7.24321e-05	-2.07115e-10	-1.36854
2607081	chr1:2607081:C:T	6.68459e-09	-2.07115e-10	-1.38789	7.10563e-05	-2.07115e-10	-1.38771
2607267	chr1:2607267:C:T	3.12583e-08	0.15459	-3.77007e-10	0.000322763	0.125731	-3.77007e-10
2607299	chr1:2607299:C:T	1.19124e-09	-1.72567	-1.38703	1.32641e-05	-1.67866	-1.38747
2607447	chr1:2607447:G:T	1.28024e-09	-1.68033	-1.36032	1.20241e-05	-1.81328	-1.35099
2607567	chr1:2607567:T:C	2.70676e-09	-1.77642	-0.51552	2.61068e-05	-1.86394	-0.52505
2607790	chr1:2607790:C:T	4.501e-09	-1.78339	-3.77007e-10	5.31899e-05	-1.67732	-3.77007e-10
2607961	chr1:2607961:T:C	1.36975e-09	-1.75525	-1.21782	1.29161e-05	-1.85758	-1.23513
2608093	chr1:2608093:A:G	2.59071e-09	-1.75198	-0.583785	2.45345e-05	-1.85812	-0.592984
2608116	chr1:2608116:A:G	2.59703e-09	-1.77081	-0.562512	2.49383e-05	-1.86282	-0.571957
2608151	chr1:2608151:C:T	1.97023e-09	-1.76751	-0.842034	1.8882e-05	-1.86228	-0.850698
2608164	chr1:2608164:G:A	1.21762e-09	-1.71282	-1.37797	1.14619e-05	-1.82994	-1.38222
2608235	chr1:2608235:C:A	4.50543e-09	-1.78241	-3.77007e-10	5.32677e-05	-1.67586	-3.77007e-10
2608507	chr1:2608507:CAT:C	1.64413e-09	-1.58441	-1.20607	1.44266e-05	-1.75675	-1.22536
2608823	chr1:2608823:C:T	1.89971e-09	-1.78323	-0.862763	1.84421e-05	-1.86528	-0.871269
2608925	chr1:2608925:G:A	1.58492e-09	-1.77893	-1.04823	1.54177e-05	-1.86459	-1.05108
2609155	chr1:2609155:T:G	7.13565e-09	-2.07115e-10	-1.32259	7.62645e-05	-2.07115e-10	-1.31698
2609830	chr1:2609830:A:G	2.58038e-09	-1.77428	-0.565479	2.48459e-05	-1.86344	-0.575051
2610288	chr1:2610288:C:T	1.84277e-09	-1.80808	-0.868345	1.9267e-05	-1.82882	-0.863978
2610936	chr1:2610936:A:G	1.76211e-08	-2.07115e-10	-0.418597	0.000178981	-2.07115e-10	-0.463908
2612436	chr1:2612436:C:T	4.40701e-09	-1.8045	-3.77007e-10	5.14761e-05	-1.71007	-3.77007e-10
2613201	chr1:2613201:G:A	1.21674e-09	-1.70849	-1.38303	1.14462e-05	-1.82756	-1.38597
2613208	chr1:2613208:G:A	6.68985e-09	-2.07115e-10	-1.3871	7.10893e-05	-2.07115e-10	-1.38725
2613567	chr1:2613567:G:A	9.10554e-09	-2.07115e-10	-1.07881	9.67662e-05	-2.07115e-10	-1.07889
2613649	chr1:2613649:C:T	4.18425e-09	-1.85637	-3.77007e-10	4.39943e-05	-1.86713	-3.77007e-10
2613830	chr1:2613830:G:C	9.69052e-09	-2.07115e-10	-1.01655	0.000105879	-2.07115e-10	-0.988894
2614394	chr1:2614394:C:T	1.0818e-08	-2.07115e-10	-0.906487	0.000118894	-2.07115e-10	-0.872958
2614790	chr1:2614790:G:A	1.19876e-09	-1.73567	-1.37074	1.14044e-05	-1.84056	-1.37662
2615039	chr1:2615039:A:C	1.47466e-08	-2.07115e-10	-0.596678	0.00015173	-2.07115e-10	-0.629086
2615154	chr1:2615154:G:A	2.59114e-09	-1.7811	-0.554492	2.47837e-05	-1.86695	-0.574049
2615369	chr1:2615369:T:C	4.87999e-09	-1.70255	-3.77007e-10	4.99522e-05	-1.74012	-3.77007e-10
2615855	chr1:2615855:C:T	9.78249e-09	-2.07115e-10	-1.0071	0.000104007	-2.07115e-10	-1.00673
2616028	chr1:2616028:C:T	6.73129e-09	-2.07115e-10	-1.38093	7.17424e-05	-2.07115e-10	-1.37811
2616121	chr1:2616121:A:T	1.70962e-08	-2.07115e-10	-0.44884	0.000182598	-2.07115e-10	-0.4439
2616170	chr1:2616170:A:G	4.35858e-09	-1.81555	-3.77007e-10	5.05793e-05	-1.72764	-3.77007e-10
2616410	chr1:2616410:C:T	4.28119e-09	-1.83346	-3.77007e-10	4.91133e-05	-1.75706	-3.77007e-10
2616522	chr1:2616522:A:G	1.76408e-08	-2.07115e-10	-0.417479	0.000188289	-2.07115e-10	-0.41321
2616802	chr1:2616802:C:T	2.2974e-08	-2.07115e-10	-0.153332	0.000254654	-2.07115e-10	-0.111282
2616910	chr1:2616910:C:G	1.7274e-08	-2.07115e-10	-0.438492	0.000184827	-2.07115e-10	-0.431768
2617299	chr1:2617299:C:T	4.13864e-09	-1.86733	-3.77007e-10	4.4635e-05	-1.85267	-3.77007e-10
2617344	chr1:2617344:G:A	7.21446e-09	-1.31161	-3.77007e-10	7.02462e-05	-1.39918	-3.77007e-10
2617650	chr1:2617650:T:G	9.46857e-09	-2.07115e-10	-1.03972	0.000103349	-2.07115e-10	-1.01307
2617710	chr1:2617710:A:G	9.38372e-09	-2.07115e-10	-1.04872	0.000102389	-2.07115e-10	-1.0224
2617802	chr1:2617802:G:T	9.76478e-09	-2.07115e-10	-1.00891	0.000103818	-2.07115e-10	-1.00854
2618904	chr1:2618904:C:T	6.68809e-09	-2.07115e-10	-1.38736	7.10732e-05	-2.07115e-10	-1.38748
2619503	chr1:2619503:C:T	8.49836e-09	-2.07115e-10	-1.14782	9.03968e-05	-2.07115e-10	-1.14698
2619526	chr1:2619526:C:T	7.49896e-09	-2.07115e-10	-1.27293	8.0845e-05	-2.07115e-10	-1.25865
2619614	chr1:2619614:T:C	1.64855e-09	-1.71996	-1.06784	1.53041e-05	-1.84912	-1.07394
2620346	chr1:2620346:C:T	1.45648e-09	-1.8673	-1.04437	1.58071e-05	-1.83785	-1.05288
2620632	chr1:2620632:T:C	1.77642e-09	-1.79115	-0.921941	1.73721e-05	-1.86639	-0.92993
2621383	chr1:2621383:G:A	7.73281e-09	-2.07115e-10	-1.24222	8.18472e-05	-2.07115e-10	-1.24633
2621392	chr1:2621392:A:G	4.46768e-09	-1.79082	-3.77007e-10	5.26148e-05	-1.68819	-3.77007e-10
2621644	chr1:2621644:G:A	1.67039e-09	-1.78757	-0.987062	1.62933e-05	-1.86597	-0.994458
2621652	chr1:2621652:C:T	4.26715e-09	-1.83675	-3.77007e-10	4.45055e-05	-1.85557	-3.77007e-10
2622055	chr1:2622055:G:A	6.81652e-09	-2.07115e-10	-1.36835	7.26565e-05	-2.07115e-10	-1.36544
2622103	chr1:2622103:TAGG:T	1.51108e-09	-1.80613	-1.06874	1.495e-05	-1.8673	-1.07917
2622185	chr1:2622185:T:C	1.1957e-09	-1.72194	-1.38703	1.13412e-05	-1.83486	-1.38789
2622218	chr1:2622218:C:T	2.05709e-09	-1.71823	-0.848176	2.08462e-05	-1.76714	-0.846874
2622319	chr1:2622319:C:T	1.77196e-09	-1.78629	-0.929315	1.72456e-05	-1.8657	-0.937927
2622571	chr1:2622571:T:C	6.68502e-09	-1.38782	-3.77007e-10	6.70541e-05	-1.44569	-3.77007e-10
2622606	chr1:2622606:C:T	4.31492e-09	-1.82562	-3.77007e-10	4.42789e-05	-1.86068	-3.77007e-10
2622681	chr1:2622681:T:G	5.00813e-09	-1.08828	-0.588348	4.43597e-05	-1.28011	-0.57875
2622815	chr1:2622815:C:T	1.2648e-08	-2.07115e-10	-0.750197	0.000133703	-2.07115e-10	-0.755564
2622905	chr1:2622905:T:G	1.59657e-09	-1.78189	-1.03794	1.54889e-05	-1.86002	-1.05104
2623124	chr1:2623124:A:G	1.24337e-09	-1.70087	-1.369	1.16152e-05	-1.82415	-1.37472
2623690	chr1:2623690:C:T	1.20804e-09	-1.72749	-1.37121	1.34859e-05	-1.68158	-1.36797
2624201	chr1:2624201:T:A	1.24689e-09	-1.69004	-1.377	1.15877e-05	-1.82072	-1.38052
2624317	chr1:2624317:G:C	8.06488e-09	-2.07115e-10	-1.20017	8.64737e-05	-2.07115e-10	-1.19135
2624337	chr1:2624337:C:T	4.16118e-09	-1.8619	-3.77007e-10	4.42647e-05	-1.861	-3.77007e-10
2624371	chr1:2624371:A:G	3.06868e-08	-2.07115e-10	0.136139	0.000307235	-2.07115e-10	0.0764259
2624686	chr1:2624686:C:T	1.21494e-09	-1.71549	-1.37751	1.14431e-05	-1.83136	-1.38244
2624907	chr1:2624907:C:T	9.60318e-09	-2.07115e-10	-1.0256	0.00010441	-2.07115e-10	-1.00287
2625090	chr1:2625090:A:G	4.31594e-09	-1.82538	-3.77007e-10	4.97479e-05	-1.74422	-3.77007e-10
2625109	chr1:2625109:C:T	1.34937e-09	-1.66119	-1.32686	1.22993e-05	-1.80313	-1.33852
2625270	chr1:2625270:G:A	1.29955e-09	-1.69688	-1.32879	1.20424e-05	-1.82256	-1.3402
2625328	chr1:2625328:A:T	1.08027e-08	-2.07115e-10	-0.907898	0.000114609	-2.07115e-10	-0.909657
2625752	chr1:2625752:C:T	1.31458e-09	-1.68137	-1.3328	1.20832e-05	-1.81559	-1.34378
2626092	chr1:2626092:C:T	1.33719e-09	-1.66632	-1.33081	1.22011e-05	-1.80771	-1.34195
2626770	chr1:2626770:C:T	4.30678e-09	-1.8275	-3.77007e-10	4.95838e-05	-1.74752	-3.77007e-10
2626771	chr1:2626771:G:A	1.46427e-08	-2.07115e-10	-0.603755	0.00015552	-2.07115e-10	-0.604415
2626869	chr1:2626869:A:C	1.33712e-09	-1.66933	-1.32784	1.22113e-05	-1.80941	-1.33941
2627179	chr1:2627179:T:TTC	8.34522e-09	-2.07115e-10	-1.166	8.81985e-05	-2.07115e-10	-1.1716
2627255	chr1:2627255:C:T	1.24013e-08	-2.07115e-10	-0.769889	0.000134417	-2.07115e-10	-0.750244
2627301	chr1:2627301:C:T	1.29265e-09	-1.70605	-1.32495	1.2015e-05	-1.8278	-1.33723
2627444	chr1:2627444:T:C	4.44848e-09	-1.79513	-3.77007e-10	5.22439e-05	-1.69526	-3.77007e-10
2628064	chr1:2628064:G:A	4.34902e-09	-1.81774	-3.77007e-10	5.03999e-05	-1.7312	-3.77007e-10
2628150	chr1:2628150:T:G	1.29236e-09	-1.67598	-1.35524	1.18794e-05	-1.81212	-1.36426
2628548	chr1:2628548:G:C	8.3872e-09	-2.07115e-10	-1.16099	9.0595e-05	-2.07115e-10	-1.14479
2629296	chr1:2629296:A:G	1.2544e-09	-1.70039	-1.36065	1.16673e-05	-1.82593	-1.36847
2629938	chr1:2629938:G:A	8.5845e-09	-2.07115e-10	-1.13774	9.11401e-05	-2.07115e-10	-1.13879
2630136	chr1:2630136:T:A	6.71978e-09	-2.07115e-10	-1.38264	7.13142e-05	-2.07115e-10	-1.38409
2630313	chr1:2630313:TGA:T	6.79807e-09	-2.07115e-10	-1.37106	7.26228e-05	-2.07115e-10	-1.36591
2630477	chr1:2630477:TGTGTGTGCAC:T	6.7385e-09	-2.07115e-10	-1.37986	7.18496e-05	-2.07115e-10	-1.37661
2630638	chr1:2630638:C:T	4.367e-09	-1.81362	-3.77007e-10	5.07966e-05	-1.72336	-3.77007e-10
2630730	chr1:2630730:C:T	1.70054e-09	-1.66509	-1.09166	1.5643e-05	-1.80164	-1.09952
2631020	chr1:2631020:T:C	8.64866e-09	-2.07115e-10	-1.13029	9.35825e-05	-2.07115e-10	-1.11234
2631811	chr1:2631811:G:T	1.45437e-09	-1.77778	-1.13534	1.41559e-05	-1.86489	-1.13617
2631823	chr1:2631823:C:T	8.47884e-09	-2.07115e-10	-1.15012	8.9891e-05	-2.07115e-10	-1.15259
2632398	chr1:2632398:G:A	1.10471e-08	-2.07115e-10	-0.88553	0.000121171	-2.07115e-10	-0.853987
2632528	chr1:2632528:C:T	1.53623e-08	-0.555775	-3.77007e-10	0.000113007	-0.923736	-3.77007e-10
2632573	chr1:2632573:G:A	1.26293e-09	-1.85869	-1.19557	1.36441e-05	-1.83135	-1.20653
2632719	chr1:2632719:A:G	6.75024e-09	-2.07115e-10	-1.37812	7.18545e-05	-2.07115e-10	-1.37654
2632744	chr1:2632744:T:C	1.27039e-09	-1.70153	-1.34684	1.18291e-05	-1.82587	-1.35476
2633026	chr1:2633026:T:C	1.32863e-09	-1.66506	-1.33849	1.21513e-05	-1.80658	-1.34717
2633048	chr1:2633048:C:A	9.4104e-09	-2.07115e-10	-1.04588	0.000102175	-2.07115e-10	-1.0245
2633366	chr1:2633366:A:G	1.20958e-09	-1.7443	-1.35312	1.20007e-05	-1.81341	-1.35282
2633560	chr1:2633560:G:A	8.23014e-09	-2.07115e-10	-1.17989	8.67576e-05	-2.07115e-10	-1.18807
2633888	chr1:2633888:G:T	4.2961e-09	-1.82999	-3.77007e-10	4.40658e-05	-1.8655	-3.77007e-10
2634586	chr1:2634586:C:T	1.18746e-09	-1.74481	-1.37106	1.17751e-05	-1.81409	-1.37111
2635498	chr1:2635498:G:C	1.06662e-09	-1.86603	-1.35717	1.15934e-05	-1.83396	-1.36679
2636052	chr1:2636052:A:G	1.18129e-09	-1.77338	-1.34771	1.18194e-05	-1.83417	-1.34727
2636061	chr1:2636061:A:G	1.49948e-09	-1.74974	-1.13283	1.41823e-05	-1.84894	-1.15026
2636123	chr1:2636123:A:G	6.83287e-09	-2.07115e-10	-1.36595	7.26744e-05	-2.07115e-10	-1.3652
2636212	chr1:2636212:A:G	4.44675e-09	-1.79552	-3.77007e-10	5.22683e-05	-1.6948	-3.77007e-10
2636428	chr1:2636428:G:A	4.15363e-09	-1.86371	-3.77007e-10	5.8206e-05	-1.5872	-3.77007e-10
2636921	chr1:2636921:T:C	5.48909e-09	-1.58493	-3.77007e-10	6.47345e-05	-1.48089	-3.77007e-10
2636986	chr1:2636986:T:C	1.15033e-09	-1.77846	-1.36918	1.15304e-05	-1.83696	-1.36924
2637322	chr1:2637322:T:C	1.84247e-08	-2.07115e-10	-0.374	0.000188178	-2.07115e-10	-0.413797
2637400	chr1:2637400:A:C	1.92743e-08	-2.07115e-10	-0.32892	0.000206043	-2.07115e-10	-0.323101
2637731	chr1:2637731:A:G	6.89538e-09	-2.07115e-10	-1.35684	7.37119e-05	-2.07115e-10	-1.35102
2637733	chr1:2637733:TCA:T	6.77934e-09	-2.07115e-10	-1.37381	7.20043e-05	-2.07115e-10	-1.37446
2638488	chr1:2638488:G:A	6.93308e-09	-2.07115e-10	-1.35139	7.41177e-05	-2.07115e-10	-1.34553
2638573	chr1:2638573:G:A	6.69114e-09	-2.07115e-10	-1.38691	7.12297e-05	-2.07115e-10	-1.38528
2638584	chr1:2638584:A:G	1.2229e-09	-1.71629	-1.37018	1.14951e-05	-1.83228	-1.37698
2638625	chr1:2638625:C:T	1.93175e-08	-2.07115e-10	-0.326683	0.000206506	-2.07115e-10	-0.320859
2638632	chr1:2638632:G:A	8.60148e-09	-2.07115e-10	-1.13576	9.30292e-05	-2.07115e-10	-1.11827
2638687	chr1:2638687:A:G	9.02894e-09	-2.07115e-10	-1.08726	9.86353e-05	-2.07115e-10	-1.05976
2638746	chr1:2638746:A:G	9.60868e-09	-2.07115e-10	-1.02503	0.000104468	-2.07115e-10	-1.00231
2638952	chr1:2638952:A:G	4.42475e-09	-1.80048	-3.77007e-10	4.40164e-05	-1.86662	-3.77007e-10
2639601	chr1:2639601:T:G	6.69091e-09	-2.07115e-10	-1.38694	7.10777e-05	-2.07115e-10	-1.38741
2639723	chr1:2639723:G:A	1.84579e-08	-2.07115e-10	-0.372202	0.000197427	-2.07115e-10	-0.36582
2639763	chr1:2639763:C:T	6.71825e-09	-2.07115e-10	-1.38287	7.12465e-05	-2.07115e-10	-1.38504
2640037	chr1:2640037:T:C	8.54382e-09	-2.07115e-10	-1.14249	9.26667e-05	-2.07115e-10	-1.12218
2640236	chr1:2640236:C:T	9.18678e-09	-2.07115e-10	-1.06993	9.97516e-05	-2.07115e-10	-1.0485
2640384	chr1:2640384:A:G	1.31135e-09	-1.65376	-1.36288	1.19043e-05	-1.80311	-1.37117
2641546	chr1:2641546:C:T	1.15619e-08	-0.839976	-3.77007e-10	0.000144553	-0.677544	-3.77007e-10
2641760	chr1:2641760:A:G	1.3416e-09	-1.63176	-1.36206	1.50098e-05	-1.58471	-1.35778
2642288	chr1:2642288:A:C	1.44311e-09	-1.53296	-1.38793	1.62627e-05	-1.4744	-1.38792
2642639	chr1:2642639:T:C	1.20911e-09	-1.73775	-1.36006	1.14286e-05	-1.84614	-1.36893
2642975	chr1:2642975:C:T	7.98912e-09	-2.07115e-10	-1.20961	8.59035e-05	-2.07115e-10	-1.19796
2643024	chr1:2643024:G:A	1.12184e-08	-2.07115e-10	-0.870135	0.000116139	-2.07115e-10	-0.8964
2643135	chr1:2643135:C:T	6.72121e-09	-2.07115e-10	-1.38243	7.12488e-05	-2.07115e-10	-1.38501
2643793	chr1:2643793:G:A	1.47807e-08	-2.07115e-10	-0.594373	0.000158433	-2.07115e-10	-0.585856
2643858	chr1:2643858:A:C	4.21707e-09	-1.84855	-3.77007e-10	4.55426e-05	-1.83254	-3.77007e-10
2644130	chr1:2644130:C:T	6.75258e-09	-2.07115e-10	-1.37777	7.19579e-05	-2.07115e-10	-1.37511
2644433	chr1:2644433:C:T	4.35251e-08	-2.07115e-10	0.485645	0.000498528	-2.07115e-10	0.560472
2645016	chr1:2645016:T:C	4.57925e-09	-1.76616	-3.77007e-10	4.83931e-05	-1.77183	-3.77007e-10
2645284	chr1:2645284:G:A	8.78553e-09	-2.07115e-10	-1.11459	9.53083e-05	-2.07115e-10	-1.09407
2645841	chr1:2645841:G:A	6.72434e-09	-2.07115e-10	-1.38196	7.16174e-05	-2.07115e-10	-1.37985
2645997	chr1:2645997:C:T	6.82092e-09	-2.07115e-10	-1.3677	7.27946e-05	-2.07115e-10	-1.36354
2646174	chr1:2646174:T:C	1.1547e-09	-1.75621	-1.38764	1.40165e-05	-1.62301	-1.38794
2646781	chr1:2646781:G:T	1.14575e-09	-1.77992	-1.37172	1.14793e-05	-1.83903	-1.3716
2647364	chr1:2647364:C:T	6.72283e-09	-2.07115e-10	-1.38218	7.13002e-05	-2.07115e-10	-1.38429
2647461	chr1:2647461:A:G	2.04495e-08	-2.07115e-10	-0.269738	0.000210012	-2.07115e-10	-0.304022
2647628	chr1:2647628:C:T	6.74578e-09	-2.07115e-10	-1.37878	7.16452e-05	-2.07115e-10	-1.37946
2647657	chr1:2647657:CTTTTA:C	4.44916e-09	-1.79498	-3.77007e-10	5.22785e-05	-1.6946	-3.77007e-10
2647981	chr1:2647981:T:G	6.88353e-09	-2.07115e-10	-1.35856	7.35078e-05	-2.07115e-10	-1.3538
2648159	chr1:2648159:ACTT:A	6.89864e-09	-2.07115e-10	-1.35637	7.37208e-05	-2.07115e-10	-1.3509
2649633	chr1:2649633:A:C	4.44128e-09	-1.79675	-3.77007e-10	5.2159e-05	-1.69689	-3.77007e-10
```
