## Supplementary material for "Characterization of shared and ancestry-specific signals driving complex traits using multi-ancestry fine-mapping": susiex_nc2.cs80.summary

```
# chr1:1741549-2741549
CS_ID	CS_LENGTH	CS_PURITY	MAX_PIP_SNP	BP	REF_ALLELE	ALT_ALLELE	REF_FRQ	BETA	SE	-LOG10P	MAX_PIP	POST-HOC_PROB_POP1	POST-HOC_PROB_POP2
1	2	0.990212	chr1:2241549:T:C	2241549	C,C	T,T	1,1	inf,inf	inf,inf	9.78842,0.554518	0.606821	0.999952	0.292398
2	529	0	chr1:2075323:G:A	2075323	NA,A	NA,G	NA,1	NA,-inf	NA,inf	NA,3.9799	0.0984918	0.494287	0.489125
```
