## Supplementary material for "Characterization of shared and ancestry-specific signals driving complex traits using multi-ancestry fine-mapping": susiex_nc3.cs80.cs

```
CS_ID	SNP	BP	REF_ALLELE	ALT_ALLELE	REF_FRQ	BETA	SE	-LOG10P	CS_PIP	OVRL_PIP
1	chr1:2241549:T:C	2241549	C,C	T,T	1,1	inf,inf	inf,inf	9.78842,0.554518	0.60866	0.608674
1	chr1:2253720:G:A	2253720	A,A	G,G	1,1	inf,inf	inf,inf	9.67408,0.32175	0.332247	0.332271
2	chr1:2075323:G:A	2075323	NA,A	NA,G	NA,1	NA,-inf	NA,inf	NA,3.9799	0.0284975	0.121517
2	chr1:2415019:G:T	2415019	T,NA	G,NA	1,NA	inf,NA	inf,NA	4.88133,NA	0.0248984	0.0578183
2	chr1:1956893:C:T	1956893	NA,T	NA,C	NA,1	NA,inf	NA,inf	NA,3.2609	0.0231198	0.0256866
2	chr1:1958516:G:A	1958516	NA,A	NA,G	NA,1	NA,inf	NA,inf	NA,3.13713	0.0181228	0.0202701
2	chr1:1958114:G:A	1958114	NA,A	NA,G	NA,1	NA,inf	NA,inf	NA,3.12293	0.0176296	0.0197326
2	chr1:1958470:G:A	1958470	NA,A	NA,G	NA,1	NA,inf	NA,inf	NA,3.11487	0.0173122	0.0193978
2	chr1:1958101:T:C	1958101	NA,C	NA,T	NA,1	NA,inf	NA,inf	NA,3.10507	0.0170161	0.0190635
2	chr1:1957108:T:C	1957108	NA,C	NA,T	NA,1	NA,inf	NA,inf	NA,3.10461	0.0170021	0.0190482
2	chr1:1956538:G:A	1956538	NA,A	NA,G	NA,1	NA,inf	NA,inf	NA,3.10461	0.0170021	0.0190482
2	chr1:1956585:C:G	1956585	NA,G	NA,C	NA,1	NA,inf	NA,inf	NA,3.10461	0.0170021	0.0190482
2	chr1:1956798:T:C	1956798	NA,C	NA,T	NA,1	NA,inf	NA,inf	NA,3.10461	0.0170021	0.0190482
2	chr1:1957881:GA:G	1957881	NA,G	NA,GA	NA,1	NA,inf	NA,inf	NA,3.10461	0.0170021	0.0190482
2	chr1:1957883:GGA:G	1957883	NA,G	NA,GGA	NA,1	NA,inf	NA,inf	NA,3.10461	0.0170021	0.0190482
2	chr1:1957890:G:T	1957890	NA,T	NA,G	NA,1	NA,inf	NA,inf	NA,3.10461	0.0170021	0.0190482
2	chr1:1956048:A:G	1956048	NA,G	NA,A	NA,1	NA,inf	NA,inf	NA,3.10012	0.0168514	0.0188843
2	chr1:1957215:T:C	1957215	NA,C	NA,T	NA,1	NA,inf	NA,inf	NA,3.08846	0.0164691	0.0184699
2	chr1:1958853:C:T	1958853	NA,T	NA,C	NA,1	NA,inf	NA,inf	NA,3.08078	0.0162217	0.0182002
2	chr1:1958459:T:C	1958459	NA,C	NA,T	NA,1	NA,inf	NA,inf	NA,3.0217	0.0143808	0.0162016
2	chr1:2214726:C:A	2214726	A,A	C,C	1,1	inf,inf	inf,inf	6.51076,1.03578	0.0142597	0.0318094
2	chr1:1958850:A:G	1958850	NA,G	NA,A	NA,1	NA,inf	NA,inf	NA,2.97509	0.0137277	0.0160115
2	chr1:2316560:A:G	2316560	NA,G	NA,A	NA,1	NA,-inf	NA,inf	NA,2.94918	0.0136271	0.0301568
2	chr1:2304900:T:C	2304900	C,C	T,T	1,1	-inf,-inf	inf,inf	5.61083,0.159369	0.00974869	0.0308913
2	chr1:2302601:CAGG:C	2302601	C,C	CAGG,CAGG	1,1	-inf,inf	inf,inf	5.59964,0.133755	0.00858685	0.0273411
2	chr1:1959317:C:T	1959317	NA,T	NA,C	NA,1	NA,inf	NA,inf	NA,2.65614	0.00708924	0.00828372
2	chr1:2302522:G:A	2302522	A,A	G,G	1,1	-inf,inf	inf,inf	5.34937,0.243725	0.0065398	0.0203603
2	chr1:2303193:G:A	2303193	A,A	G,G	1,1	-inf,inf	inf,inf	5.39056,0.125141	0.00651068	0.0205249
2	chr1:2090215:G:A	2090215	NA,A	NA,G	NA,1	NA,-inf	NA,inf	NA,2.65956	0.00620547	0.0164944
2	chr1:2080079:C:T	2080079	NA,T	NA,C	NA,1	NA,-inf	NA,inf	NA,3.00077	0.00586975	0.0206123
2	chr1:2096110:G:A	2096110	NA,A	NA,G	NA,1	NA,-inf	NA,inf	NA,2.79828	0.00545869	0.0157811
2	chr1:2303580:T:C	2303580	C,C	T,T	1,1	-inf,-inf	inf,inf	4.15022,0.47396	0.00531444	0.0148214
2	chr1:2304217:G:A	2304217	A,A	G,G	1,1	-inf,inf	inf,inf	4.59497,0.136304	0.00493743	0.0149311
2	chr1:1960047:A:G	1960047	NA,G	NA,A	NA,1	NA,inf	NA,inf	NA,2.27454	0.00379982	0.00692541
2	chr1:2373778:G:A	2373778	NA,A	NA,G	NA,1	NA,-inf	NA,inf	NA,2.201	0.00310661	0.00700768
2	chr1:2097701:CA:C	2097701	NA,C	NA,CA	NA,1	NA,-inf	NA,inf	NA,2.34642	0.00309658	0.00824843
2	chr1:2085644:C:T	2085644	NA,T	NA,C	NA,1	NA,-inf	NA,inf	NA,2.27564	0.00301103	0.00795029
2	chr1:2084776:A:G	2084776	G,G	A,A	1,1	inf,inf	inf,inf	0.101579,3.36748	0.00298525	0.00672251
2	chr1:2089757:C:T	2089757	NA,T	NA,C	NA,1	NA,-inf	NA,inf	NA,2.21214	0.00255019	0.00667254
2	chr1:2089201:G:A	2089201	NA,A	NA,G	NA,1	NA,-inf	NA,inf	NA,2.20776	0.00251946	0.00658079
2	chr1:1898894:G:C	1898894	NA,C	NA,G	NA,1	NA,inf	NA,inf	NA,2.02029	0.00249618	0.00406251
2	chr1:2090403:G:A	2090403	NA,A	NA,G	NA,1	NA,-inf	NA,inf	NA,2.20139	0.00248706	0.00649583
2	chr1:2096682:G:A	2096682	NA,A	NA,G	NA,1	NA,-inf	NA,inf	NA,2.2188	0.00242349	0.00640804
2	chr1:1924650:G:A	1924650	NA,A	NA,G	NA,1	NA,-inf	NA,inf	NA,2.06163	0.0023724	0.00576219
2	chr1:2090626:G:A	2090626	NA,A	NA,G	NA,1	NA,-inf	NA,inf	NA,2.15144	0.00226476	0.00589959
2	chr1:2054370:G:C	2054370	NA,C	NA,G	NA,1	NA,-inf	NA,inf	NA,2.3596	0.00220045	0.00670749
2	chr1:2084530:A:C	2084530	C,C	A,A	1,1	inf,inf	inf,inf	0.114036,3.1903	0.00214272	0.00481058
2	chr1:1940077:ATGCAGG:A	1940077	NA,A	NA,ATGCAGG	NA,1	NA,-inf	NA,inf	NA,2.0016	0.00212199	0.00517174
2	chr1:2339884:G:A	2339884	NA,A	NA,G	NA,1	NA,-inf	NA,inf	NA,2.01757	0.00206025	0.00462738
2	chr1:2063069:T:C	2063069	NA,C	NA,T	NA,1	NA,-inf	NA,inf	NA,2.18159	0.00202444	0.00578
2	chr1:1925601:G:A	1925601	NA,A	NA,G	NA,1	NA,inf	NA,inf	NA,1.98989	0.00198765	0.00447314
2	chr1:2379143:G:A	2379143	NA,A	NA,G	NA,1	NA,-inf	NA,inf	NA,1.96106	0.00197739	0.00444199
2	chr1:2340761:G:A	2340761	NA,A	NA,G	NA,1	NA,-inf	NA,inf	NA,1.96684	0.00193403	0.00433345
2	chr1:1892887:C:A	1892887	NA,A	NA,C	NA,1	NA,-inf	NA,inf	NA,1.96856	0.00191691	0.00412977
2	chr1:2256472:G:A	2256472	A,A	G,G	1,1	inf,inf	inf,inf	4.99477,0.802136	0.00190827	0.00422794
2	chr1:2096621:C:T	2096621	T,NA	C,NA	1,NA	-inf,NA	inf,NA	3.38521,NA	0.00183537	0.00418842
2	chr1:1922517:G:A	1922517	NA,A	NA,G	NA,1	NA,-inf	NA,inf	NA,1.90678	0.00176657	0.0042622
2	chr1:2102670:A:G	2102670	G,NA	A,NA	1,NA	-inf,NA	inf,NA	1.73815,NA	0.00173749	0.00375862
2	chr1:2099903:T:C	2099903	C,C	T,T	1,1	inf,inf	inf,inf	1.48067,3.14361	0.00169003	0.00388421
2	chr1:2091957:G:A	2091957	NA,A	NA,G	NA,1	NA,-inf	NA,inf	NA,2.04651	0.00165672	0.00436756
2	chr1:2385297:G:A	2385297	NA,A	NA,G	NA,1	NA,-inf	NA,inf	NA,1.85806	0.00163977	0.00368665
2	chr1:2079939:C:G	2079939	NA,G	NA,C	NA,1	NA,-inf	NA,inf	NA,2.06186	0.00160535	0.00445809
2	chr1:2306534:A:G	2306534	NA,G	NA,A	NA,1	NA,-inf	NA,inf	NA,1.85778	0.00156137	0.00355496
2	chr1:2387181:G:A	2387181	NA,A	NA,G	NA,1	NA,-inf	NA,inf	NA,1.82274	0.00153699	0.00345172
2	chr1:1897695:C:A	1897695	NA,A	NA,C	NA,1	NA,inf	NA,inf	NA,1.76332	0.00152363	0.0025674
2	chr1:2076704:C:T	2076704	NA,T	NA,C	NA,1	NA,-inf	NA,inf	NA,2.03109	0.00151953	0.00420899
2	chr1:2077443:C:T	2077443	NA,T	NA,C	NA,1	NA,-inf	NA,inf	NA,2.03116	0.00151826	0.00420517
2	chr1:1986564:G:A	1986564	A,NA	G,NA	1,NA	-inf,NA	inf,NA	2.114,NA	0.00151205	0.0032885
2	chr1:2080155:C:T	2080155	NA,T	NA,C	NA,1	NA,-inf	NA,inf	NA,2.02508	0.00150335	0.00416221
2	chr1:2079172:G:A	2079172	NA,A	NA,G	NA,1	NA,-inf	NA,inf	NA,2.02508	0.00150335	0.00416221
2	chr1:2097280:C:T	2097280	T,T	C,C	1,1	inf,inf	inf,inf	1.60965,3.04263	0.00149383	0.00345298
2	chr1:2065556:G:A	2065556	NA,A	NA,G	NA,1	NA,-inf	NA,inf	NA,1.96658	0.00149246	0.00403273
2	chr1:1948733:T:C	1948733	NA,C	NA,T	NA,1	NA,inf	NA,inf	NA,1.83137	0.00145795	0.00209918
2	chr1:1963238:G:A	1963238	A,NA	G,NA	1,NA	-inf,NA	inf,NA	1.14762,NA	0.00145279	0.00307731
2	chr1:2054114:T:C	2054114	C,C	T,T	1,1	-inf,inf	inf,inf	0.398281,2.75324	0.00144942	0.00309466
2	chr1:2373261:G:A	2373261	NA,A	NA,G	NA,1	NA,-inf	NA,inf	NA,1.79104	0.00144832	0.00325372
2	chr1:2327765:G:A	2327765	NA,A	NA,G	NA,1	NA,-inf	NA,inf	NA,1.78328	0.00143371	0.00315904
2	chr1:2324183:T:C	2324183	NA,C	NA,T	NA,1	NA,-inf	NA,inf	NA,1.82238	0.00139772	0.00310076
2	chr1:2424710:G:A	2424710	NA,A	NA,G	NA,1	NA,inf	NA,inf	NA,1.75746	0.00135818	0.00296065
2	chr1:2251211:G:A	2251211	A,A	G,G	1,1	inf,inf	inf,inf	5.05554,0.66701	0.0013275	0.00289979
2	chr1:2292363:G:A	2292363	A,NA	G,NA	1,NA	inf,NA	inf,NA	1.03707,NA	0.00128142	0.00282814
2	chr1:2010360:G:A	2010360	NA,A	NA,G	NA,1	NA,-inf	NA,inf	NA,1.75761	0.00127193	0.00311322
2	chr1:1973391:G:A	1973391	A,NA	G,NA	1,NA	-inf,NA	inf,NA	2.00867,NA	0.00121959	0.00265264
2	chr1:2085196:A:G	2085196	G,G	A,A	1,1	inf,inf	inf,inf	0.104275,2.91006	0.00120927	0.00270852
2	chr1:2228865:C:G	2228865	G,NA	C,NA	1,NA	inf,NA	inf,NA	3.02314,NA	0.00120419	0.00266299
2	chr1:2338232:A:C	2338232	NA,C	NA,A	NA,1	NA,inf	NA,inf	NA,1.7535	0.0011972	0.00257515
2	chr1:2251617:G:A	2251617	A,A	G,G	1,1	inf,inf	inf,inf	5.00312,0.630936	0.00118121	0.00257905
2	chr1:2381282:G:A	2381282	NA,A	NA,G	NA,1	NA,-inf	NA,inf	NA,1.65949	0.00115734	0.00258961
2	chr1:2001448:G:A	2001448	NA,A	NA,G	NA,1	NA,inf	NA,inf	NA,1.62052	0.0011453	0.00198613
2	chr1:2093338:G:A	2093338	NA,A	NA,G	NA,1	NA,-inf	NA,inf	NA,1.78681	0.00111047	0.00285266
2	chr1:2251481:A:G	2251481	NA,G	NA,A	NA,1	NA,inf	NA,inf	NA,1.77682	0.0010988	0.00236981
2	chr1:1895880:G:A	1895880	NA,A	NA,G	NA,1	NA,inf	NA,inf	NA,1.6017	0.00108018	0.00180652
2	chr1:2297717:C:T	2297717	T,T	C,C	1,1	-inf,-inf	inf,inf	3.98563,0.0712219	0.00106539	0.00299754
2	chr1:1980830:G:A	1980830	NA,A	NA,G	NA,1	NA,-inf	NA,inf	NA,1.54207	0.00104544	0.00225355
2	chr1:1843766:A:G	1843766	NA,G	NA,A	NA,1	NA,-inf	NA,inf	NA,1.55818	0.00103072	0.00234425
2	chr1:2220871:C:T	2220871	NA,T	NA,C	NA,1	NA,inf	NA,inf	NA,1.72754	0.00100946	0.0021791
2	chr1:2385050:G:A	2385050	NA,A	NA,G	NA,1	NA,-inf	NA,inf	NA,1.58031	0.000989032	0.00219971
2	chr1:2158851:A:G	2158851	NA,G	NA,A	NA,1	NA,inf	NA,inf	NA,1.63973	0.000985409	0.00212344
2	chr1:2103857:G:A	2103857	NA,A	NA,G	NA,1	NA,inf	NA,inf	NA,1.6651	0.000955819	0.0020443
2	chr1:2486245:C:T	2486245	NA,T	NA,C	NA,1	NA,inf	NA,inf	NA,1.56212	0.000951391	0.00203962
2	chr1:2131912:C:T	2131912	NA,T	NA,C	NA,1	NA,-inf	NA,inf	NA,1.59324	0.000923261	0.00211395
2	chr1:2297047:G:A	2297047	NA,A	NA,G	NA,1	NA,-inf	NA,inf	NA,1.56217	0.000920204	0.00211061
2	chr1:2371126:T:C	2371126	NA,C	NA,T	NA,1	NA,-inf	NA,inf	NA,1.52937	0.000908065	0.00201585
2	chr1:2275281:G:A	2275281	A,A	G,G	1,1	inf,inf	inf,inf	4.80743,0.30421	0.000905251	0.00198276
2	chr1:1751659:G:A	1751659	NA,A	NA,G	NA,1	NA,-inf	NA,inf	NA,1.4713	0.000902815	0.00191852
2	chr1:2245902:T:G	2245902	G,NA	T,NA	1,NA	-inf,NA	inf,NA	1.01518,NA	0.00089917	0.00195308
2	chr1:2085597:G:C	2085597	NA,C	NA,G	NA,1	NA,-inf	NA,inf	NA,1.55167	0.00089799	0.00203993
2	chr1:1966792:G:A	1966792	NA,A	NA,G	NA,1	NA,-inf	NA,inf	NA,1.49928	0.000892103	0.00188284
2	chr1:2298478:C:T	2298478	T,T	C,C	1,1	-inf,-inf	inf,inf	3.82011,0.169524	0.000890019	0.0024847
2	chr1:2245723:G:A	2245723	A,A	G,G	1,1	inf,inf	inf,inf	5.087,0.36692	0.000886964	0.00191736
2	chr1:2482582:C:A	2482582	NA,A	NA,C	NA,1	NA,inf	NA,inf	NA,1.52491	0.000877878	0.00188447
2	chr1:2418739:G:A	2418739	NA,A	NA,G	NA,1	NA,inf	NA,inf	NA,1.46738	0.000874283	0.00184926
2	chr1:2320508:G:A	2320508	A,A	G,G	1,1	-inf,inf	inf,inf	2.46767,0.251457	0.000869754	0.00225445
2	chr1:2324037:C:T	2324037	NA,T	NA,C	NA,1	NA,inf	NA,inf	NA,1.45537	0.000848626	0.00184326
2	chr1:2244782:A:G	2244782	NA,G	NA,A	NA,1	NA,inf	NA,inf	NA,1.63066	0.000847354	0.00182854
2	chr1:2443701:G:T	2443701	T,NA	G,NA	1,NA	inf,NA	inf,NA	2.6817,NA	0.000836304	0.00187962
2	chr1:2095310:A:G	2095310	G,G	A,A	1,1	inf,inf	inf,inf	1.2428,2.815	0.000833769	0.00190875
2	chr1:2256593:A:G	2256593	G,G	A,A	1,1	inf,inf	inf,inf	5.04681,0.203218	0.000831699	0.00180429
2	chr1:1920784:C:T	1920784	NA,T	NA,C	NA,1	NA,inf	NA,inf	NA,1.51384	0.000826212	0.00185011
2	chr1:2396646:C:T	2396646	NA,T	NA,C	NA,1	NA,inf	NA,inf	NA,1.44288	0.000823719	0.00178135
2	chr1:2010190:C:T	2010190	NA,T	NA,C	NA,1	NA,inf	NA,inf	NA,1.50634	0.000811471	0.00179307
2	chr1:2554671:G:A	2554671	A,NA	G,NA	1,NA	-inf,NA	inf,NA	0.915465,NA	0.000809907	0.00173267
2	chr1:1906734:T:C	1906734	NA,C	NA,T	NA,1	NA,inf	NA,inf	NA,1.41876	0.000809199	0.0014026
2	chr1:2336036:G:A	2336036	NA,A	NA,G	NA,1	NA,inf	NA,inf	NA,1.37547	0.000765391	0.00166371
2	chr1:2237918:A:G	2237918	NA,G	NA,A	NA,1	NA,inf	NA,inf	NA,1.57587	0.0007646	0.00165984
2	chr1:1950531:G:A	1950531	NA,A	NA,G	NA,1	NA,-inf	NA,inf	NA,1.47555	0.000755911	0.00160835
2	chr1:2332752:T:A	2332752	NA,A	NA,T	NA,1	NA,-inf	NA,inf	NA,1.48101	0.000754426	0.00166362
2	chr1:2056364:G:A	2056364	NA,A	NA,G	NA,1	NA,inf	NA,inf	NA,1.46727	0.000749666	0.00149187
2	chr1:1916970:G:A	1916970	NA,A	NA,G	NA,1	NA,-inf	NA,inf	NA,1.44737	0.00074145	0.00173389
2	chr1:2181741:C:G	2181741	NA,G	NA,C	NA,1	NA,inf	NA,inf	NA,1.27532	0.000738878	0.00152857
2	chr1:2055132:C:T	2055132	T,T	C,C	1,1	-inf,inf	inf,inf	0.122209,2.28037	0.000737035	0.00155069
2	chr1:2007895:G:A	2007895	A,A	G,G	1,1	inf,-inf	inf,inf	1.1917,1.46915	0.000736429	0.00153817
2	chr1:2130485:AC:A	2130485	NA,A	NA,AC	NA,1	NA,-inf	NA,inf	NA,1.47279	0.000734157	0.00166807
2	chr1:2074624:C:T	2074624	NA,T	NA,C	NA,1	NA,-inf	NA,inf	NA,1.63601	0.000731283	0.00192901
2	chr1:2169401:C:T	2169401	NA,T	NA,C	NA,1	NA,inf	NA,inf	NA,1.26575	0.000726543	0.00150359
2	chr1:2350727:G:A	2350727	NA,A	NA,G	NA,1	NA,inf	NA,inf	NA,1.34821	0.00071951	0.0015725
2	chr1:2253416:G:C	2253416	C,C	G,G	1,1	inf,inf	inf,inf	4.94485,0.182529	0.000710659	0.00154251
2	chr1:2324130:C:T	2324130	NA,T	NA,C	NA,1	NA,inf	NA,inf	NA,1.38219	0.000709159	0.0015474
2	chr1:2330786:G:A	2330786	NA,A	NA,G	NA,1	NA,-inf	NA,inf	NA,1.44495	0.000707281	0.00155951
2	chr1:2296742:CTTG:C	2296742	C,NA	CTTG,NA	1,NA	inf,NA	inf,NA	0.819839,NA	0.000704772	0.00155395
2	chr1:1908446:A:C	1908446	NA,C	NA,A	NA,1	NA,inf	NA,inf	NA,1.34062	0.000699802	0.00122208
2	chr1:2253871:G:C	2253871	C,C	G,G	1,1	inf,inf	inf,inf	4.92485,0.203132	0.000699478	0.0015167
2	chr1:1907620:A:G	1907620	NA,G	NA,A	NA,1	NA,inf	NA,inf	NA,1.37009	0.000698793	0.00118085
2	chr1:2106212:G:A	2106212	NA,A	NA,G	NA,1	NA,inf	NA,inf	NA,1.49807	0.000695026	0.00148251
2	chr1:1988264:C:A	1988264	NA,A	NA,C	NA,1	NA,inf	NA,inf	NA,1.37868	0.000690826	0.00154505
2	chr1:2644433:C:T	2644433	NA,T	NA,C	NA,1	NA,inf	NA,inf	NA,1.39283	0.000684729	0.00142978
2	chr1:2268618:C:G	2268618	NA,G	NA,C	NA,1	NA,inf	NA,inf	NA,1.50896	0.000682966	0.00148259
2	chr1:1950987:A:G	1950987	NA,G	NA,A	NA,1	NA,-inf	NA,inf	NA,1.41602	0.000679282	0.00144599
2	chr1:2053966:G:A	2053966	NA,A	NA,G	NA,1	NA,inf	NA,inf	NA,1.24559	0.000678937	0.00146029
2	chr1:2325802:T:G	2325802	NA,G	NA,T	NA,1	NA,-inf	NA,inf	NA,1.42634	0.000677257	0.00149808
2	chr1:1879682:G:A	1879682	A,A	G,G	1,1	inf,-inf	inf,inf	2.0146,0.0795241	0.00067647	0.00147678
2	chr1:1993845:G:A	1993845	A,NA	G,NA	1,NA	-inf,NA	inf,NA	1.19964,NA	0.000675846	0.0014654
2	chr1:1944520:T:C	1944520	NA,C	NA,T	NA,1	NA,-inf	NA,inf	NA,1.35178	0.000675356	0.00142629
2	chr1:2270305:G:T	2270305	T,T	G,G	1,1	inf,inf	inf,inf	4.78898,0.281197	0.000674396	0.00147643
2	chr1:2276684:C:T	2276684	T,T	C,C	1,1	inf,inf	inf,inf	4.63506,0.248054	0.000673287	0.00147082
2	chr1:1968869:T:C	1968869	NA,C	NA,T	NA,1	NA,inf	NA,inf	NA,1.28769	0.000671425	0.00148577
2	chr1:2595084:G:A	2595084	NA,A	NA,G	NA,1	NA,inf	NA,inf	NA,1.352	0.00066944	0.00137291
2	chr1:2556416:C:T	2556416	NA,T	NA,C	NA,1	NA,-inf	NA,inf	NA,1.33798	0.000667137	0.00144266
2	chr1:2081365:G:C	2081365	NA,C	NA,G	NA,1	NA,inf	NA,inf	NA,1.40031	0.000661474	0.00128145
2	chr1:2054659:A:G	2054659	NA,G	NA,A	NA,1	NA,-inf	NA,inf	NA,1.52467	0.000661423	0.00173145
2	chr1:2073497:G:C	2073497	NA,C	NA,G	NA,1	NA,-inf	NA,inf	NA,1.572	0.000655845	0.00172008
2	chr1:2071582:C:T	2071582	NA,T	NA,C	NA,1	NA,-inf	NA,inf	NA,1.56843	0.000651881	0.00170809
2	chr1:1940066:CAT:C	1940066	NA,C	NA,CAT	NA,1	NA,-inf	NA,inf	NA,1.34868	0.000648112	0.00150518
2	chr1:1870050:G:A	1870050	NA,A	NA,G	NA,1	NA,-inf	NA,inf	NA,1.36128	0.000640103	0.00136575
2	chr1:1903309:A:G	1903309	G,G	A,A	1,1	inf,inf	inf,inf	1.66625,0.73757	0.000634873	0.00131161
2	chr1:1978963:T:C	1978963	NA,C	NA,T	NA,1	NA,-inf	NA,inf	NA,1.27077	0.000628805	0.00135555
2	chr1:2177928:G:A	2177928	NA,A	NA,G	NA,1	NA,inf	NA,inf	NA,1.18779	0.000628149	0.00129932
2	chr1:2290929:G:A	2290929	A,A	G,G	1,1	inf,-inf	inf,inf	2.17009,0.0433248	0.000624532	0.00146591
2	chr1:2291058:G:A	2291058	A,A	G,G	1,1	inf,-inf	inf,inf	2.17242,0.0338494	0.000624072	0.00146564
2	chr1:2269994:G:C	2269994	NA,C	NA,G	NA,1	NA,inf	NA,inf	NA,1.41995	0.000621328	0.00135398
2	chr1:2201608:G:A	2201608	NA,A	NA,G	NA,1	NA,inf	NA,inf	NA,1.17504	0.000614334	0.00127824
2	chr1:2389055:T:C	2389055	NA,C	NA,T	NA,1	NA,-inf	NA,inf	NA,1.37899	0.000602216	0.00132972
2	chr1:2297400:C:T	2297400	NA,T	NA,C	NA,1	NA,-inf	NA,inf	NA,1.32197	0.000598283	0.00136772
2	chr1:1954716:G:A	1954716	NA,A	NA,G	NA,1	NA,-inf	NA,inf	NA,1.33769	0.000595862	0.00127056
2	chr1:2459928:G:A	2459928	A,A	G,G	1,1	-inf,-inf	inf,inf	1.23254,0.0233443	0.000587123	0.00125294
2	chr1:2228951:C:G	2228951	G,G	C,C	1,1	inf,inf	inf,inf	4.63781,0.315854	0.000581584	0.00127275
2	chr1:1878651:C:T	1878651	T,T	C,C	1,1	inf,-inf	inf,inf	1.92585,0.138109	0.000580844	0.00127446
2	chr1:1873952:G:A	1873952	A,A	G,G	1,1	inf,-inf	inf,inf	1.92018,0.142355	0.000573038	0.00125768
2	chr1:1806103:A:T	1806103	NA,T	NA,A	NA,1	NA,inf	NA,inf	NA,1.28197	0.000561131	0.0011126
2	chr1:2148489:C:T	2148489	NA,T	NA,C	NA,1	NA,inf	NA,inf	NA,1.15513	0.000557061	0.0011475
2	chr1:2387167:C:T	2387167	NA,T	NA,C	NA,1	NA,-inf	NA,inf	NA,1.25151	0.000549286	0.00121673
2	chr1:2132053:T:C	2132053	NA,C	NA,T	NA,1	NA,inf	NA,inf	NA,1.30819	0.000548932	0.00119926
2	chr1:1986007:G:A	1986007	NA,A	NA,G	NA,1	NA,-inf	NA,inf	NA,1.27718	0.000541994	0.00114944
2	chr1:1980060:C:T	1980060	NA,T	NA,C	NA,1	NA,-inf	NA,inf	NA,1.27492	0.000539801	0.00114463
2	chr1:1964994:C:T	1964994	NA,T	NA,C	NA,1	NA,-inf	NA,inf	NA,1.25677	0.000538538	0.00119201
2	chr1:2420890:T:C	2420890	NA,C	NA,T	NA,1	NA,inf	NA,inf	NA,1.19004	0.000533718	0.00116308
2	chr1:2030526:T:G	2030526	NA,G	NA,T	NA,1	NA,-inf	NA,inf	NA,1.24251	0.000531057	0.00119607
2	chr1:2244036:G:C	2244036	NA,C	NA,G	NA,1	NA,-inf	NA,inf	NA,1.1028	0.000530434	0.00119127
2	chr1:1986300:T:C	1986300	NA,C	NA,T	NA,1	NA,inf	NA,inf	NA,1.16274	0.000524059	0.00114106
2	chr1:2005908:CTCTCTCTCTCTCTCTCTCGT:C	2005908	C,NA	CTCTCTCTCTCTCTCTCTCGT,NA	1,NA	inf,NA	inf,NA	0.526444,NA	0.000520859	0.00112364
2	chr1:2244687:T:A	2244687	A,A	T,T	1,1	inf,inf	inf,inf	4.6969,0.192046	0.000520127	0.00112749
2	chr1:2008635:G:A	2008635	A,A	G,G	1,1	inf,-inf	inf,inf	0.73032,1.7702	0.000516693	0.00107782
2	chr1:1996023:C:T	1996023	NA,T	NA,C	NA,1	NA,inf	NA,inf	NA,1.09864	0.000516213	0.00113682
2	chr1:2106116:C:T	2106116	NA,T	NA,C	NA,1	NA,inf	NA,inf	NA,1.3229	0.000513527	0.00109701
2	chr1:1991852:G:A	1991852	A,A	G,G	1,1	inf,inf	inf,inf	2.35223,0.403141	0.000511724	0.00107214
2	chr1:1772089:G:A	1772089	NA,A	NA,G	NA,1	NA,-inf	NA,inf	NA,1.23338	0.000509152	0.00108671
2	chr1:2301225:T:C	2301225	NA,C	NA,T	NA,1	NA,-inf	NA,inf	NA,1.23175	0.000504268	0.00114333
2	chr1:2319470:C:T	2319470	NA,T	NA,C	NA,1	NA,-inf	NA,inf	NA,1.09267	0.000503537	0.0010905
2	chr1:2382423:G:A	2382423	NA,A	NA,G	NA,1	NA,inf	NA,inf	NA,1.20745	0.000503016	0.0011
2	chr1:2357646:T:G	2357646	NA,G	NA,T	NA,1	NA,-inf	NA,inf	NA,1.13307	0.000502857	0.00107932
2	chr1:1959165:C:T	1959165	NA,T	NA,C	NA,1	NA,inf	NA,inf	NA,1.17937	0.00049941	0.00110842
2	chr1:2303573:C:T	2303573	NA,T	NA,C	NA,1	NA,-inf	NA,inf	NA,1.2263	0.000499364	0.00113258
2	chr1:1984562:T:C	1984562	NA,C	NA,T	NA,1	NA,inf	NA,inf	NA,1.19403	0.000493205	0.00109979
2	chr1:2026703:T:C	2026703	NA,C	NA,T	NA,1	NA,-inf	NA,inf	NA,1.24619	0.000492215	0.00113854
2	chr1:2387432:G:A	2387432	NA,A	NA,G	NA,1	NA,-inf	NA,inf	NA,1.18445	0.000491458	0.00108788
2	chr1:2105126:T:G	2105126	NA,G	NA,T	NA,1	NA,-inf	NA,inf	NA,1.12144	0.000490733	0.00107312
2	chr1:2333938:G:A	2333938	NA,A	NA,G	NA,1	NA,inf	NA,inf	NA,1.25226	0.000487401	0.00102843
2	chr1:2128418:G:A	2128418	NA,A	NA,G	NA,1	NA,inf	NA,inf	NA,1.03168	0.000479741	0.00103889
2	chr1:2139204:CTG:C	2139204	NA,C	NA,CTG	NA,1	NA,-inf	NA,inf	NA,1.18142	0.000477226	0.00106841
2	chr1:1757280:C:A	1757280	NA,A	NA,C	NA,1	NA,-inf	NA,inf	NA,1.19523	0.000477174	0.00101795
2	chr1:2176504:A:G	2176504	NA,G	NA,A	NA,1	NA,-inf	NA,inf	NA,1.17981	0.000475728	0.0010646
2	chr1:2474298:T:C	2474298	NA,C	NA,T	NA,1	NA,inf	NA,inf	NA,1.20147	0.000475039	0.00103076
2	chr1:2067277:C:T	2067277	NA,T	NA,C	NA,1	NA,-inf	NA,inf	NA,1.28124	0.000466618	0.00118178
2	chr1:2458892:G:A	2458892	A,A	G,G	1,1	-inf,inf	inf,inf	0.879988,0.355655	0.000466252	0.000991614
2	chr1:2156389:C:A	2156389	NA,A	NA,C	NA,1	NA,-inf	NA,inf	NA,1.16739	0.000465512	0.00104176
2	chr1:2157362:GCA:G	2157362	NA,G	NA,GCA	NA,1	NA,-inf	NA,inf	NA,1.16568	0.000464114	0.0010386
2	chr1:2297701:C:T	2297701	T,T	C,C	1,1	inf,-inf	inf,inf	0.28766,1.98878	0.000462969	0.000986868
2	chr1:2250739:G:A	2250739	NA,A	NA,G	NA,1	NA,-inf	NA,inf	NA,1.02998	0.000462768	0.00103758
2	chr1:2195307:G:A	2195307	NA,A	NA,G	NA,1	NA,-inf	NA,inf	NA,1.34383	0.000459858	0.00119942
2	chr1:2065495:A:G	2065495	G,G	A,A	1,1	-inf,inf	inf,inf	0.341611,2.00337	0.000455593	0.000889147
2	chr1:1791389:G:A	1791389	A,A	G,G	1,1	inf,-inf	inf,inf	1.6887,0.390713	0.000453208	0.000962488
2	chr1:1830566:A:T	1830566	T,T	A,A	1,1	inf,-inf	inf,inf	1.83544,0.0833768	0.000449871	0.000982992
2	chr1:2455830:G:A	2455830	A,A	G,G	1,1	-inf,-inf	inf,inf	1.21146,0.28001	0.000448822	0.000955495
2	chr1:1774165:A:G	1774165	G,G	A,A	1,1	inf,-inf	inf,inf	1.68971,0.400695	0.000447906	0.00100514
2	chr1:2044120:CA:C	2044120	NA,C	NA,CA	NA,1	NA,-inf	NA,inf	NA,1.20196	0.000447711	0.00103354
2	chr1:2624371:A:G	2624371	NA,G	NA,A	NA,1	NA,inf	NA,inf	NA,1.13405	0.000446397	0.000949343
2	chr1:2070586:G:A	2070586	NA,A	NA,G	NA,1	NA,-inf	NA,inf	NA,1.07596	0.000446042	0.000977998
2	chr1:2013550:G:A	2013550	NA,A	NA,G	NA,1	NA,-inf	NA,inf	NA,1.07173	0.000444902	0.000949477
2	chr1:2607267:C:T	2607267	T,NA	C,NA	1,NA	inf,NA	inf,NA	1.39124,NA	0.000444469	0.000968684
2	chr1:2232056:C:T	2232056	NA,T	NA,C	NA,1	NA,-inf	NA,inf	NA,1.00931	0.000443485	0.000949528
2	chr1:2277493:G:A	2277493	NA,A	NA,G	NA,1	NA,-inf	NA,inf	NA,1.02103	0.000442086	0.000954637
2	chr1:2238621:G:A	2238621	A,A	G,G	1,1	inf,inf	inf,inf	6.85632,0.179932	0.000441992	0.00154574
2	chr1:1976466:C:T	1976466	NA,T	NA,C	NA,1	NA,inf	NA,inf	NA,1.12428	0.000438858	0.000978614
2	chr1:2071368:C:T	2071368	NA,T	NA,C	NA,1	NA,-inf	NA,inf	NA,1.12817	0.000437465	0.000959406
2	chr1:1973352:G:A	1973352	NA,A	NA,G	NA,1	NA,-inf	NA,inf	NA,1.10851	0.000435859	0.000925968
2	chr1:2275234:G:C	2275234	NA,C	NA,G	NA,1	NA,inf	NA,inf	NA,1.24341	0.000435263	0.000951319
2	chr1:1987188:C:T	1987188	NA,T	NA,C	NA,1	NA,-inf	NA,inf	NA,1.11352	0.000432408	0.000920124
2	chr1:2250309:C:T	2250309	T,T	C,C	1,1	inf,-inf	inf,inf	4.54033,0.0431613	0.000431753	0.000945333
2	chr1:2268965:C:T	2268965	T,T	C,C	1,1	inf,inf	inf,inf	1.24255,0.250805	0.000428497	0.000907983
2	chr1:1774308:G:A	1774308	A,A	G,G	1,1	inf,-inf	inf,inf	1.64641,0.390445	0.000427632	0.000958666
2	chr1:2536858:G:A	2536858	NA,A	NA,G	NA,1	NA,-inf	NA,inf	NA,1.08411	0.000417566	0.000893279
2	chr1:2261261:C:T	2261261	T,NA	C,NA	1,NA	-inf,NA	inf,NA	0.347723,NA	0.000415535	0.000897714
2	chr1:2484029:G:GC	2484029	NA,GC	NA,G	NA,1	NA,inf	NA,inf	NA,1.09612	0.000412947	0.000885657
2	chr1:2080927:C:T	2080927	NA,T	NA,C	NA,1	NA,inf	NA,inf	NA,1.08869	0.000403519	0.000893352
2	chr1:2345148:G:A	2345148	A,A	G,G	1,1	inf,-inf	inf,inf	1.30387,1.3631	0.000402391	0.000859936
2	chr1:2121106:G:A	2121106	NA,A	NA,G	NA,1	NA,inf	NA,inf	NA,1.13187	0.000401167	0.000874418
2	chr1:2105932:A:C	2105932	NA,C	NA,A	NA,1	NA,inf	NA,inf	NA,0.948961	0.000401069	0.000876736
2	chr1:2465697:C:T	2465697	T,T	C,C	1,1	-inf,inf	inf,inf	1.02898,0.278865	0.000400101	0.000865655
2	chr1:2117338:A:G	2117338	NA,G	NA,A	NA,1	NA,inf	NA,inf	NA,1.1189	0.000392473	0.000855439
2	chr1:1815169:T:C	1815169	NA,C	NA,T	NA,1	NA,inf	NA,inf	NA,1.02506	0.000386388	0.000733177
2	chr1:2268738:A:G	2268738	NA,G	NA,A	NA,1	NA,-inf	NA,inf	NA,1.10216	0.000385142	0.000921247
2	chr1:2084904:G:A	2084904	A,A	G,G	1,1	inf,inf	inf,inf	0.0305457,2.2123	0.000384363	0.000855674
2	chr1:2011811:C:T	2011811	NA,T	NA,C	NA,1	NA,inf	NA,inf	NA,1.07809	0.000383989	0.00084334
2	chr1:2027874:A:G	2027874	NA,G	NA,A	NA,1	NA,-inf	NA,inf	NA,0.98482	0.000383907	0.00084756
2	chr1:2460052:G:A	2460052	A,A	G,G	1,1	-inf,inf	inf,inf	1.03925,0.116054	0.000382932	0.000819745
2	chr1:2316487:G:A	2316487	NA,A	NA,G	NA,1	NA,-inf	NA,inf	NA,0.976956	0.000382698	0.00082538
2	chr1:2287506:T:C	2287506	NA,C	NA,T	NA,1	NA,-inf	NA,inf	NA,1.14971	0.000382054	0.000820871
2	chr1:2179155:C:G	2179155	NA,G	NA,C	NA,1	NA,inf	NA,inf	NA,0.903713	0.000381324	0.0008249
2	chr1:2244114:C:T	2244114	T,T	C,C	1,1	inf,inf	inf,inf	4.37257,0.246688	0.000378298	0.000826288
2	chr1:2465172:G:A	2465172	A,NA	G,NA	1,NA	-inf,NA	inf,NA	1.26046,NA	0.000378281	0.000822507
2	chr1:1842333:G:A	1842333	A,A	G,G	1,1	inf,-inf	inf,inf	1.75978,0.0450037	0.000377613	0.000822071
2	chr1:2295062:G:A	2295062	NA,A	NA,G	NA,1	NA,inf	NA,inf	NA,1.10013	0.000377492	0.000818942
2	chr1:2102495:G:A	2102495	NA,A	NA,G	NA,1	NA,-inf	NA,inf	NA,1.0791	0.000376098	0.000801073
2	chr1:2006759:C:T	2006759	NA,T	NA,C	NA,1	NA,inf	NA,inf	NA,1.06364	0.000375066	0.000823057
2	chr1:2330726:C:T	2330726	NA,T	NA,C	NA,1	NA,inf	NA,inf	NA,0.910059	0.000374418	0.000811203
2	chr1:2108769:T:C	2108769	NA,C	NA,T	NA,1	NA,inf	NA,inf	NA,1.09102	0.000373757	0.000799383
2	chr1:2588536:C:A	2588536	NA,A	NA,C	NA,1	NA,inf	NA,inf	NA,1.03612	0.000371086	0.000802942
2	chr1:1803531:C:T	1803531	T,T	C,C	1,1	inf,-inf	inf,inf	1.73812,0.0938442	0.000367651	0.000804174
2	chr1:1888667:A:C	1888667	C,C	A,A	1,1	inf,-inf	inf,inf	1.6545,0.272329	0.000367554	0.00079012
2	chr1:1815061:G:A	1815061	NA,A	NA,G	NA,1	NA,inf	NA,inf	NA,1.03411	0.000366919	0.00081179
2	chr1:1989491:GTC:G	1989491	G,NA	GTC,NA	1,NA	-inf,NA	inf,NA	0.640848,NA	0.000366551	0.000782444
2	chr1:2311414:C:T	2311414	NA,T	NA,C	NA,1	NA,-inf	NA,inf	NA,0.951679	0.000365213	0.000805147
2	chr1:2087213:G:A	2087213	A,A	G,G	1,1	inf,inf	inf,inf	0.0998967,2.27798	0.000364504	0.000832553
2	chr1:2366366:T:C	2366366	NA,C	NA,T	NA,1	NA,-inf	NA,inf	NA,0.986549	0.0003635	0.000787035
2	chr1:1767762:C:A	1767762	A,A	C,C	1,1	inf,-inf	inf,inf	1.59061,0.347312	0.000363089	0.000811456
2	chr1:2586775:G:A	2586775	A,NA	G,NA	1,NA	-inf,NA	inf,NA	1.03296,NA	0.000362913	0.000782859
2	chr1:2121318:A:G	2121318	NA,G	NA,A	NA,1	NA,inf	NA,inf	NA,1.06067	0.000355888	0.000775503
2	chr1:1761511:G:A	1761511	NA,A	NA,G	NA,1	NA,-inf	NA,inf	NA,1.02592	0.000355689	0.000760508
2	chr1:1761455:A:G	1761455	NA,G	NA,A	NA,1	NA,-inf	NA,inf	NA,1.02592	0.000355689	0.000760508
2	chr1:2007838:G:A	2007838	NA,A	NA,G	NA,1	NA,inf	NA,inf	NA,0.999518	0.0003548	0.000751684
2	chr1:2616802:C:T	2616802	NA,T	NA,C	NA,1	NA,inf	NA,inf	NA,1.01838	0.000352996	0.000744234
2	chr1:2068522:C:T	2068522	NA,T	NA,C	NA,1	NA,-inf	NA,inf	NA,1.00177	0.000352698	0.000772911
2	chr1:2403887:C:T	2403887	NA,T	NA,C	NA,1	NA,-inf	NA,inf	NA,0.927169	0.000352552	0.000770892
2	chr1:2138378:G:T	2138378	T,NA	G,NA	1,NA	inf,NA	inf,NA	2.19991,NA	0.000351273	0.000775227
2	chr1:1783324:T:C	1783324	NA,C	NA,T	NA,1	NA,inf	NA,inf	NA,1.00766	0.000350909	0.000776758
2	chr1:1878070:C:T	1878070	T,T	C,C	1,1	inf,-inf	inf,inf	1.66557,0.189516	0.000349204	0.000752749
2	chr1:2272850:G:A	2272850	NA,A	NA,G	NA,1	NA,-inf	NA,inf	NA,1.0277	0.000348905	0.000829224
2	chr1:1983923:T:G	1983923	NA,G	NA,T	NA,1	NA,inf	NA,inf	NA,1.00312	0.000347382	0.000775201
2	chr1:2357231:G:C	2357231	NA,C	NA,G	NA,1	NA,-inf	NA,inf	NA,0.991801	0.000346019	0.000759006
2	chr1:2535021:G:A	2535021	NA,A	NA,G	NA,1	NA,-inf	NA,inf	NA,0.941286	0.00034585	0.000751429
2	chr1:2458242:C:T	2458242	NA,T	NA,C	NA,1	NA,inf	NA,inf	NA,0.968868	0.000345182	0.000743669
2	chr1:1842237:T:C	1842237	C,C	T,T	1,1	inf,-inf	inf,inf	1.69345,0.140154	0.000343228	0.000754005
2	chr1:2465735:G:A	2465735	A,A	G,G	1,1	-inf,inf	inf,inf	0.970626,0.250151	0.000343126	0.000734018
2	chr1:2271889:A:G	2271889	NA,G	NA,A	NA,1	NA,-inf	NA,inf	NA,1.01668	0.000342153	0.000813061
2	chr1:1753440:A:G	1753440	NA,G	NA,A	NA,1	NA,inf	NA,inf	NA,0.977735	0.000342067	0.000684235
2	chr1:2220432:G:A	2220432	NA,A	NA,G	NA,1	NA,inf	NA,inf	NA,1.09886	0.000341571	0.000739201
2	chr1:2008395:C:T	2008395	T,NA	C,NA	1,NA	-inf,NA	inf,NA	0.970682,NA	0.000341294	0.000741341
2	chr1:2376249:T:C	2376249	C,NA	T,NA	1,NA	inf,NA	inf,NA	2.12936,NA	0.000339429	0.000758442
2	chr1:2293397:G:A	2293397	A,A	G,G	1,1	inf,-inf	inf,inf	2.32535,0.393802	0.0003383	0.000783281
2	chr1:1987365:C:T	1987365	NA,T	NA,C	NA,1	NA,inf	NA,inf	NA,0.987184	0.00033704	0.000751732
2	chr1:2035084:G:A	2035084	NA,A	NA,G	NA,1	NA,-inf	NA,inf	NA,0.953527	0.000333947	0.000729416
2	chr1:2267790:G:A	2267790	NA,A	NA,G	NA,1	NA,-inf	NA,inf	NA,0.78	0.000333641	0.000720003
2	chr1:2393356:G:A	2393356	NA,A	NA,G	NA,1	NA,-inf	NA,inf	NA,1.01628	0.000331965	0.000725534
2	chr1:2105211:T:C	2105211	C,NA	T,NA	1,NA	inf,NA	inf,NA	2.33469,NA	0.000331824	0.000731485
2	chr1:2382811:C:G	2382811	G,NA	C,NA	1,NA	-inf,NA	inf,NA	1.21012,NA	0.000330883	0.00074478
2	chr1:2004363:A:G	2004363	NA,G	NA,A	NA,1	NA,-inf	NA,inf	NA,0.95963	0.000330745	0.000736091
2	chr1:2258456:TGTCA:T	2258456	NA,T	NA,TGTCA	NA,1	NA,-inf	NA,inf	NA,0.774919	0.00033053	0.000713341
2	chr1:2542874:C:G	2542874	G,NA	C,NA	1,NA	-inf,NA	inf,NA	1.12377,NA	0.000329548	0.000715114
2	chr1:1782430:T:G	1782430	G,G	T,T	1,1	inf,-inf	inf,inf	1.66118,0.195534	0.000329411	0.000711057
2	chr1:2404449:C:T	2404449	NA,T	NA,C	NA,1	NA,-inf	NA,inf	NA,0.887277	0.000328588	0.000719418
2	chr1:1995079:C:A	1995079	NA,A	NA,C	NA,1	NA,inf	NA,inf	NA,0.985507	0.000327759	0.000645174
2	chr1:2362820:C:T	2362820	NA,T	NA,C	NA,1	NA,inf	NA,inf	NA,0.935432	0.000327396	0.000711655
2	chr1:2184736:C:T	2184736	NA,T	NA,C	NA,1	NA,-inf	NA,inf	NA,0.964705	0.000326192	0.000728798
2	chr1:2257387:C:T	2257387	NA,T	NA,C	NA,1	NA,-inf	NA,inf	NA,0.767462	0.000326135	0.000703743
2	chr1:1947114:GC:G	1947114	NA,G	NA,GC	NA,1	NA,inf	NA,inf	NA,0.966841	0.000324985	0.000717313
2	chr1:1797783:C:T	1797783	NA,T	NA,C	NA,1	NA,inf	NA,inf	NA,0.963274	0.000324632	0.000718162
2	chr1:2340203:C:T	2340203	NA,T	NA,C	NA,1	NA,inf	NA,inf	NA,0.915468	0.00032414	0.00070785
2	chr1:1910543:C:T	1910543	NA,T	NA,C	NA,1	NA,inf	NA,inf	NA,0.961065	0.000323305	0.000714001
2	chr1:2245940:G:A	2245940	NA,A	NA,G	NA,1	NA,-inf	NA,inf	NA,0.759583	0.000321448	0.00069414
2	chr1:1805416:A:G	1805416	G,G	A,A	1,1	inf,-inf	inf,inf	1.52401,0.481823	0.000321191	0.000697501
2	chr1:1989478:A:G	1989478	NA,G	NA,A	NA,1	NA,inf	NA,inf	NA,0.950951	0.000320227	0.00071281
2	chr1:1759451:A:G	1759451	NA,G	NA,A	NA,1	NA,inf	NA,inf	NA,0.9324	0.000318799	0.000638137
2	chr1:2053412:G:A	2053412	A,A	G,G	1,1	-inf,inf	inf,inf	0.973755,1.17451	0.000318485	0.000674558
2	chr1:1834655:A:C	1834655	C,C	A,A	1,1	inf,-inf	inf,inf	1.65585,0.150433	0.000316507	0.000682913
2	chr1:1992432:TG:T	1992432	NA,T	NA,TG	NA,1	NA,inf	NA,inf	NA,0.951688	0.000315385	0.000692013
2	chr1:2355688:C:T	2355688	NA,T	NA,C	NA,1	NA,inf	NA,inf	NA,0.912653	0.000315038	0.000685066
2	chr1:1852145:G:A	1852145	A,A	G,G	1,1	inf,-inf	inf,inf	1.64046,0.0830722	0.000315029	0.000680563
2	chr1:2362285:A:C	2362285	NA,C	NA,A	NA,1	NA,-inf	NA,inf	NA,0.976672	0.000314707	0.000701079
2	chr1:2143178:G:A	2143178	NA,A	NA,G	NA,1	NA,inf	NA,inf	NA,0.978182	0.000314665	0.000685156
2	chr1:2360356:G:A	2360356	NA,A	NA,G	NA,1	NA,inf	NA,inf	NA,0.912018	0.00031437	0.000683265
2	chr1:2053253:A:G	2053253	G,G	A,A	1,1	inf,-inf	inf,inf	1.24193,1.04088	0.000312485	0.000658595
2	chr1:1862405:C:T	1862405	NA,T	NA,C	NA,1	NA,inf	NA,inf	NA,0.921855	0.000311393	0.000589968
2	chr1:2536284:A:C	2536284	C,NA	A,NA	1,NA	-inf,NA	inf,NA	0.983782,NA	0.000310013	0.000671076
2	chr1:2099664:G:A	2099664	A,NA	G,NA	1,NA	inf,NA	inf,NA	2.20679,NA	0.000308202	0.000679312
2	chr1:2277469:T:G	2277469	G,G	T,T	1,1	inf,inf	inf,inf	4.1219,0.230869	0.00030544	0.000664727
2	chr1:1995362:C:T	1995362	NA,T	NA,C	NA,1	NA,-inf	NA,inf	NA,0.894582	0.000304198	0.000652393
2	chr1:1863887:T:C	1863887	NA,C	NA,T	NA,1	NA,-inf	NA,inf	NA,0.940823	0.000303089	0.000649697
2	chr1:2272519:C:T	2272519	NA,T	NA,C	NA,1	NA,-inf	NA,inf	NA,0.800482	0.000302367	0.000645798
2	chr1:2244736:A:G	2244736	NA,G	NA,A	NA,1	NA,-inf	NA,inf	NA,0.725518	0.000301633	0.000651468
2	chr1:2332809:C:T	2332809	NA,T	NA,C	NA,1	NA,inf	NA,inf	NA,0.963019	0.000301047	0.000638303
2	chr1:1827114:T:A	1827114	NA,A	NA,T	NA,1	NA,-inf	NA,inf	NA,0.937314	0.000300201	0.000643289
2	chr1:2005768:G:A	2005768	A,A	G,G	1,1	-inf,-inf	inf,inf	0.634769,0.899583	0.000300063	0.00065223
2	chr1:2469095:C:T	2469095	T,T	C,C	1,1	-inf,inf	inf,inf	1.00089,0.104661	0.000299955	0.000644876
2	chr1:1766719:C:T	1766719	NA,T	NA,C	NA,1	NA,-inf	NA,inf	NA,0.893825	0.000298568	0.000637098
2	chr1:2290738:G:A	2290738	A,A	G,G	1,1	inf,-inf	inf,inf	2.047,0.664628	0.000295402	0.00065276
2	chr1:2261251:T:TA	2261251	NA,TA	NA,T	NA,1	NA,-inf	NA,inf	NA,0.795138	0.000294998	0.000637496
2	chr1:1754520:C:T	1754520	NA,T	NA,C	NA,1	NA,inf	NA,inf	NA,0.887403	0.000294587	0.000591281
2	chr1:2272796:T:G	2272796	NA,G	NA,T	NA,1	NA,-inf	NA,inf	NA,0.71124	0.000293397	0.000633917
2	chr1:1981058:C:T	1981058	NA,T	NA,C	NA,1	NA,inf	NA,inf	NA,0.903204	0.000292846	0.000652643
2	chr1:2647461:A:G	2647461	NA,G	NA,A	NA,1	NA,-inf	NA,inf	NA,0.923557	0.000292511	0.000632476
2	chr1:1947648:G:A	1947648	A,A	G,G	1,1	inf,inf	inf,inf	1.64383,0.168659	0.000292028	0.000642327
2	chr1:1983749:C:T	1983749	NA,T	NA,C	NA,1	NA,inf	NA,inf	NA,0.868182	0.000291841	0.000529733
2	chr1:2047662:G:A	2047662	NA,A	NA,G	NA,1	NA,inf	NA,inf	NA,0.900759	0.000290195	0.00062462
2	chr1:2638625:C:T	2638625	NA,T	NA,C	NA,1	NA,inf	NA,inf	NA,0.886078	0.000289617	0.000624901
2	chr1:2127573:G:A	2127573	A,NA	G,NA	1,NA	inf,NA	inf,NA	2.10633,NA	0.000289285	0.000637803
2	chr1:2637400:A:C	2637400	NA,C	NA,A	NA,1	NA,inf	NA,inf	NA,0.884734	0.000288971	0.000623511
2	chr1:1976300:C:T	1976300	T,T	C,C	1,1	inf,inf	inf,inf	0.911522,1.10838	0.000288926	0.000514462
2	chr1:2098568:CCT:C	2098568	C,C	CCT,CCT	1,1	inf,inf	inf,inf	2.39094,1.93353	0.000288199	0.000636881
2	chr1:1877465:T:A	1877465	NA,A	NA,T	NA,1	NA,inf	NA,inf	NA,0.874864	0.000287871	0.000547902
2	chr1:2100614:G:A	2100614	NA,A	NA,G	NA,1	NA,inf	NA,inf	NA,0.937587	0.000287743	0.000631088
2	chr1:2009432:T:C	2009432	NA,C	NA,T	NA,1	NA,inf	NA,inf	NA,0.857303	0.000286995	0.000607261
2	chr1:2134117:C:A	2134117	NA,A	NA,C	NA,1	NA,-inf	NA,inf	NA,0.889111	0.000286507	0.00064024
2	chr1:2104507:A:G	2104507	NA,G	NA,A	NA,1	NA,-inf	NA,inf	NA,0.816498	0.000285449	0.000624084
2	chr1:1869545:G:A	1869545	NA,A	NA,G	NA,1	NA,-inf	NA,inf	NA,0.831624	0.000285401	0.000610982
2	chr1:1763942:G:A	1763942	NA,A	NA,G	NA,1	NA,-inf	NA,inf	NA,0.866823	0.000285318	0.000609513
2	chr1:1840287:G:T	1840287	NA,T	NA,G	NA,1	NA,-inf	NA,inf	NA,0.91605	0.000284696	0.000606948
2	chr1:2306331:C:T	2306331	NA,T	NA,C	NA,1	NA,inf	NA,inf	NA,0.851476	0.000283442	0.000607038
2	chr1:2097118:C:T	2097118	T,NA	C,NA	1,NA	inf,NA	inf,NA	0.767436,NA	0.000282889	0.000612058
2	chr1:2399892:C:T	2399892	NA,T	NA,C	NA,1	NA,-inf	NA,inf	NA,0.846209	0.0002817	0.000610053
2	chr1:1773387:C:T	1773387	NA,T	NA,C	NA,1	NA,inf	NA,inf	NA,0.829591	0.000281448	0.000621543
2	chr1:1978241:C:T	1978241	NA,T	NA,C	NA,1	NA,inf	NA,inf	NA,0.833575	0.000278644	0.000540344
2	chr1:1782373:G:A	1782373	NA,A	NA,G	NA,1	NA,-inf	NA,inf	NA,0.889659	0.000278616	0.000597118
2	chr1:1884183:G:A	1884183	A,A	G,G	1,1	inf,-inf	inf,inf	1.57225,0.170739	0.00027835	0.000601658
2	chr1:1897325:G:A	1897325	A,A	G,G	1,1	inf,-inf	inf,inf	1.43473,0.423588	0.000278169	0.000595886
2	chr1:1890770:C:T	1890770	T,T	C,C	1,1	inf,-inf	inf,inf	1.56632,0.183286	0.000277976	0.000599354
2	chr1:2241358:T:C	2241358	NA,C	NA,T	NA,1	NA,-inf	NA,inf	NA,0.680176	0.000277889	0.000599619
2	chr1:2639723:G:A	2639723	NA,A	NA,G	NA,1	NA,inf	NA,inf	NA,0.858628	0.000276919	0.00059761
2	chr1:2039914:G:A	2039914	NA,A	NA,G	NA,1	NA,inf	NA,inf	NA,0.828626	0.000276432	0.000587637
2	chr1:2536406:C:T	2536406	NA,T	NA,C	NA,1	NA,inf	NA,inf	NA,0.869834	0.000274518	0.000597066
2	chr1:2241066:A:G	2241066	NA,G	NA,A	NA,1	NA,-inf	NA,inf	NA,0.673968	0.000274513	0.000592304
2	chr1:1983124:G:A	1983124	NA,A	NA,G	NA,1	NA,-inf	NA,inf	NA,0.81989	0.000274482	0.000592261
2	chr1:2353853:G:T	2353853	NA,T	NA,G	NA,1	NA,-inf	NA,inf	NA,0.797907	0.00027374	0.000589942
2	chr1:1944200:C:T	1944200	NA,T	NA,C	NA,1	NA,inf	NA,inf	NA,0.864509	0.000273406	0.000601085
2	chr1:2188198:T:C	2188198	NA,C	NA,T	NA,1	NA,inf	NA,inf	NA,0.880583	0.00027181	0.00059187
2	chr1:2059723:G:A	2059723	A,A	G,G	1,1	-inf,inf	inf,inf	0.589311,1.57259	0.000271601	0.000535789
2	chr1:2272687:G:A	2272687	NA,A	NA,G	NA,1	NA,-inf	NA,inf	NA,0.787816	0.000271407	0.000595904
2	chr1:2028631:T:C	2028631	NA,C	NA,T	NA,1	NA,-inf	NA,inf	NA,0.897879	0.000270147	0.000577667
2	chr1:2241617:TCTC:T	2241617	NA,T	NA,TCTC	NA,1	NA,-inf	NA,inf	NA,0.664141	0.000269568	0.000581892
2	chr1:1780791:C:T	1780791	T,T	C,C	1,1	inf,-inf	inf,inf	1.5284,0.237794	0.000268698	0.000579634
2	chr1:2193733:G:A	2193733	A,A	G,G	1,1	-inf,inf	inf,inf	0.343381,1.89839	0.000268416	0.00056812
2	chr1:2350578:G:A	2350578	NA,A	NA,G	NA,1	NA,inf	NA,inf	NA,0.800315	0.000268326	0.000581606
2	chr1:1813745:C:T	1813745	NA,T	NA,C	NA,1	NA,inf	NA,inf	NA,0.828495	0.00026715	0.000510981
2	chr1:2342175:C:T	2342175	T,NA	C,NA	1,NA	inf,NA	inf,NA	0.619788,NA	0.0002669	0.000582483
2	chr1:2006475:G:A	2006475	A,A	G,G	1,1	-inf,-inf	inf,inf	0.610851,0.865999	0.000266588	0.000579426
2	chr1:2637322:T:C	2637322	NA,C	NA,T	NA,1	NA,inf	NA,inf	NA,0.844581	0.000265866	0.000575937
2	chr1:1794321:C:T	1794321	T,T	C,C	1,1	inf,-inf	inf,inf	1.55039,0.180521	0.00026572	0.000573336
2	chr1:2318708:C:T	2318708	NA,T	NA,C	NA,1	NA,inf	NA,inf	NA,0.918292	0.000265221	0.000580328
2	chr1:2222192:C:G	2222192	NA,G	NA,C	NA,1	NA,-inf	NA,inf	NA,0.663926	0.00026512	0.000571552
2	chr1:2616522:A:G	2616522	NA,G	NA,A	NA,1	NA,inf	NA,inf	NA,0.831146	0.00026418	0.000570094
2	chr1:2536187:C:T	2536187	NA,T	NA,C	NA,1	NA,-inf	NA,inf	NA,0.814796	0.000263493	0.000567605
2	chr1:2224956:G:A	2224956	NA,A	NA,G	NA,1	NA,inf	NA,inf	NA,0.929667	0.000262668	0.000574521
2	chr1:2084504:C:T	2084504	NA,T	NA,C	NA,1	NA,inf	NA,inf	NA,0.861187	0.000262155	0.000525565
2	chr1:1755072:A:G	1755072	NA,G	NA,A	NA,1	NA,-inf	NA,inf	NA,0.8119	0.00026067	0.000557772
2	chr1:1869595:G:A	1869595	A,A	G,G	1,1	inf,-inf	inf,inf	1.50118,0.187895	0.000260289	0.000561043
2	chr1:1851762:G:A	1851762	A,A	G,G	1,1	inf,-inf	inf,inf	1.527,0.153473	0.000259921	0.00056088
2	chr1:2097564:T:C	2097564	NA,C	NA,T	NA,1	NA,-inf	NA,inf	NA,0.840245	0.000259903	0.000581981
2	chr1:2218370:A:G	2218370	NA,G	NA,A	NA,1	NA,-inf	NA,inf	NA,0.652351	0.000259849	0.000560077
2	chr1:2616910:C:G	2616910	NA,G	NA,C	NA,1	NA,inf	NA,inf	NA,0.819349	0.000259014	0.000559052
2	chr1:1827127:A:C	1827127	NA,C	NA,A	NA,1	NA,inf	NA,inf	NA,0.809508	0.000258911	0.00049631
2	chr1:2103436:C:G	2103436	NA,G	NA,C	NA,1	NA,-inf	NA,inf	NA,0.92436	0.000257579	0.000588489
2	chr1:2093000:C:T	2093000	NA,T	NA,C	NA,1	NA,inf	NA,inf	NA,0.838377	0.000257327	0.00055859
2	chr1:2616121:A:T	2616121	NA,T	NA,A	NA,1	NA,inf	NA,inf	NA,0.811965	0.00025619	0.000552962
2	chr1:2031194:A:G	2031194	G,G	A,A	1,1	-inf,-inf	inf,inf	0.0760638,1.35447	0.000255727	0.000574206
2	chr1:1948519:T:C	1948519	C,C	T,T	1,1	-inf,inf	inf,inf	0.340993,1.52029	0.000255325	0.000460815
2	chr1:2406811:C:G	2406811	NA,G	NA,C	NA,1	NA,-inf	NA,inf	NA,0.792929	0.000255228	0.000552513
2	chr1:1941139:T:G	1941139	NA,G	NA,T	NA,1	NA,-inf	NA,inf	NA,0.803442	0.000255059	0.000571046
2	chr1:2005104:A:G	2005104	NA,G	NA,A	NA,1	NA,inf	NA,inf	NA,0.811577	0.000253371	0.000537032
2	chr1:1900918:G:A	1900918	A,A	G,G	1,1	inf,-inf	inf,inf	1.42304,0.430132	0.000253358	0.000538496
2	chr1:2289834:C:A	2289834	A,A	C,C	1,1	-inf,-inf	inf,inf	1.38524,0.431316	0.000251325	0.000613907
2	chr1:1792647:G:A	1792647	NA,A	NA,G	NA,1	NA,-inf	NA,inf	NA,0.807711	0.00025107	0.00053997
2	chr1:1807627:C:T	1807627	NA,T	NA,C	NA,1	NA,inf	NA,inf	NA,0.789013	0.000250387	0.000481037
2	chr1:1820247:T:C	1820247	C,NA	T,NA	1,NA	inf,NA	inf,NA	0.932249,NA	0.000250277	0.000542788
2	chr1:2137084:C:T	2137084	NA,T	NA,C	NA,1	NA,inf	NA,inf	NA,0.836361	0.000249405	0.000541014
2	chr1:2610936:A:G	2610936	NA,G	NA,A	NA,1	NA,-inf	NA,inf	NA,0.833322	0.000249286	0.00053959
2	chr1:1999533:C:T	1999533	NA,T	NA,C	NA,1	NA,inf	NA,inf	NA,0.792126	0.000249227	0.000528385
2	chr1:2070226:C:T	2070226	NA,T	NA,C	NA,1	NA,-inf	NA,inf	NA,0.823625	0.000249007	0.000531464
2	chr1:1865353:G:A	1865353	NA,A	NA,G	NA,1	NA,inf	NA,inf	NA,0.786998	0.000248989	0.000478551
2	chr1:2215972:G:A	2215972	NA,A	NA,G	NA,1	NA,-inf	NA,inf	NA,0.62891	0.0002483	0.000534285
2	chr1:1837911:C:T	1837911	NA,T	NA,C	NA,1	NA,inf	NA,inf	NA,0.783181	0.000248184	0.000477172
2	chr1:2348547:C:T	2348547	T,NA	C,NA	1,NA	inf,NA	inf,NA	0.94341,NA	0.000247322	0.000539181
2	chr1:2241629:G:A	2241629	NA,A	NA,G	NA,1	NA,-inf	NA,inf	NA,0.655198	0.000246785	0.000535124
2	chr1:2090332:C:T	2090332	T,T	C,C	1,1	inf,inf	inf,inf	0.0837845,1.988	0.000246699	0.000548421
2	chr1:1783572:C:A	1783572	A,A	C,C	1,1	inf,-inf	inf,inf	1.45875,0.264089	0.000246401	0.00053128
2	chr1:2583874:G:A	2583874	NA,A	NA,G	NA,1	NA,inf	NA,inf	NA,0.776556	0.000246276	0.000529596
2	chr1:2008795:A:G	2008795	NA,G	NA,A	NA,1	NA,-inf	NA,inf	NA,0.768069	0.000245639	0.000530923
2	chr1:1990187:T:G	1990187	NA,G	NA,T	NA,1	NA,-inf	NA,inf	NA,0.796456	0.000245279	0.000522836
2	chr1:1889227:C:A	1889227	A,NA	C,NA	1,NA	inf,NA	inf,NA	1.16534,NA	0.000244686	0.000530464
2	chr1:1865901:T:G	1865901	NA,G	NA,T	NA,1	NA,-inf	NA,inf	NA,0.80711	0.000244024	0.000523852
2	chr1:2025079:G:C	2025079	NA,C	NA,G	NA,1	NA,-inf	NA,inf	NA,0.822643	0.000243563	0.000546622
2	chr1:2064837:C:T	2064837	T,T	C,C	1,1	-inf,inf	inf,inf	0.121092,1.72943	0.000243306	0.000522657
2	chr1:2457713:G:A	2457713	A,A	G,G	1,1	-inf,inf	inf,inf	0.739891,0.196407	0.000242627	0.000516833
2	chr1:1975350:C:T	1975350	T,NA	C,NA	1,NA	-inf,NA	inf,NA	0.823919,NA	0.000241579	0.000524053
2	chr1:1998623:C:A	1998623	NA,A	NA,C	NA,1	NA,-inf	NA,inf	NA,0.853654	0.000241529	0.000534245
2	chr1:1759182:G:A	1759182	NA,A	NA,G	NA,1	NA,inf	NA,inf	NA,0.749305	0.000240931	0.000526923
2	chr1:1790609:C:T	1790609	NA,T	NA,C	NA,1	NA,inf	NA,inf	NA,0.764585	0.000240547	0.000464479
2	chr1:2557474:C:T	2557474	NA,T	NA,C	NA,1	NA,inf	NA,inf	NA,0.76045	0.000239359	0.00051764
2	chr1:2152298:T:C	2152298	C,C	T,T	1,1	inf,inf	inf,inf	3.90032,1.95877	0.000238753	0.000517093
2	chr1:2148410:A:G	2148410	G,G	A,A	1,1	-inf,inf	inf,inf	1.21983,1.04954	0.000238647	0.000493544
2	chr1:1838543:C:T	1838543	NA,T	NA,C	NA,1	NA,-inf	NA,inf	NA,0.790529	0.0002376	0.000510135
2	chr1:2294912:C:T	2294912	NA,T	NA,C	NA,1	NA,-inf	NA,inf	NA,0.809536	0.000236792	0.000510128
2	chr1:2042324:C:A	2042324	NA,A	NA,C	NA,1	NA,-inf	NA,inf	NA,0.791696	0.000236747	0.000532418
2	chr1:2047906:C:T	2047906	NA,T	NA,C	NA,1	NA,inf	NA,inf	NA,0.690431	0.000236589	0.00051025
2	chr1:2096534:C:T	2096534	NA,T	NA,C	NA,1	NA,inf	NA,inf	NA,0.784369	0.000236483	0.000513323
2	chr1:1803537:C:T	1803537	NA,T	NA,C	NA,1	NA,-inf	NA,inf	NA,0.786577	0.000236178	0.000507139
2	chr1:2420570:G:T	2420570	NA,T	NA,G	NA,1	NA,inf	NA,inf	NA,0.781119	0.000235985	0.000511368
2	chr1:2402583:C:T	2402583	NA,T	NA,C	NA,1	NA,-inf	NA,inf	NA,0.751698	0.000235631	0.000516293
2	chr1:1757140:C:A	1757140	NA,A	NA,C	NA,1	NA,inf	NA,inf	NA,0.748784	0.000235373	0.000476623
2	chr1:1762833:G:A	1762833	NA,A	NA,G	NA,1	NA,-inf	NA,inf	NA,0.795314	0.000235201	0.000501902
2	chr1:2044942:C:T	2044942	NA,T	NA,C	NA,1	NA,inf	NA,inf	NA,0.675244	0.000234978	0.000517925
2	chr1:1837455:C:T	1837455	T,T	C,C	1,1	inf,-inf	inf,inf	1.4887,0.11316	0.00023494	0.00050733
2	chr1:2154694:T:C	2154694	NA,C	NA,T	NA,1	NA,-inf	NA,inf	NA,0.764332	0.000234905	0.000523031
2	chr1:2368473:T:C	2368473	C,C	T,T	1,1	inf,-inf	inf,inf	0.350842,1.6347	0.000234762	0.000507887
2	chr1:2163206:C:T	2163206	NA,T	NA,C	NA,1	NA,-inf	NA,inf	NA,0.761247	0.000233779	0.000520528
2	chr1:2507427:T:C	2507427	NA,C	NA,T	NA,1	NA,inf	NA,inf	NA,0.765545	0.000233773	0.000504333
2	chr1:2313466:C:T	2313466	T,T	C,C	1,1	-inf,inf	inf,inf	2.04262,0.432971	0.000233504	0.0005403
2	chr1:2139202:G:A	2139202	NA,A	NA,G	NA,1	NA,-inf	NA,inf	NA,0.759915	0.000233285	0.000519411
2	chr1:2242417:C:T	2242417	NA,T	NA,C	NA,1	NA,-inf	NA,inf	NA,0.788766	0.000231574	0.000542048
2	chr1:1985704:G:A	1985704	NA,A	NA,G	NA,1	NA,inf	NA,inf	NA,0.734225	0.000231526	0.000454444
2	chr1:2136985:G:A	2136985	NA,A	NA,G	NA,1	NA,-inf	NA,inf	NA,0.754428	0.000230721	0.00051353
2	chr1:2135900:G:A	2135900	NA,A	NA,G	NA,1	NA,-inf	NA,inf	NA,0.754201	0.000230639	0.000513345
2	chr1:1989879:G:A	1989879	NA,A	NA,G	NA,1	NA,inf	NA,inf	NA,0.716932	0.000230588	0.000425186
2	chr1:2095555:G:A	2095555	NA,A	NA,G	NA,1	NA,-inf	NA,inf	NA,0.807937	0.00023057	0.000490595
2	chr1:2033696:G:A	2033696	NA,A	NA,G	NA,1	NA,-inf	NA,inf	NA,0.71827	0.000230293	0.000494735
2	chr1:2210401:C:A	2210401	A,A	C,C	1,1	-inf,inf	inf,inf	0.281531,1.85907	0.000229964	0.000488158
2	chr1:2548771:G:A	2548771	NA,A	NA,G	NA,1	NA,inf	NA,inf	NA,0.75599	0.000229909	0.000494127
2	chr1:1748374:G:A	1748374	NA,A	NA,G	NA,1	NA,inf	NA,inf	NA,0.737788	0.000229689	0.000467116
2	chr1:2340388:C:T	2340388	NA,T	NA,C	NA,1	NA,inf	NA,inf	NA,0.707295	0.000229133	0.000499991
2	chr1:2081375:G:A	2081375	NA,A	NA,G	NA,1	NA,inf	NA,inf	NA,0.781184	0.000228698	0.000497712
2	chr1:1827381:T:C	1827381	NA,C	NA,T	NA,1	NA,-inf	NA,inf	NA,0.765278	0.000228337	0.000490402
2	chr1:1975149:T:G	1975149	NA,G	NA,T	NA,1	NA,inf	NA,inf	NA,0.71634	0.000227965	0.000448816
2	chr1:1943661:C:A	1943661	NA,A	NA,C	NA,1	NA,inf	NA,inf	NA,0.742671	0.000227286	0.00038545
2	chr1:2180412:C:T	2180412	NA,T	NA,C	NA,1	NA,-inf	NA,inf	NA,0.824642	0.000227076	0.000539745
2	chr1:2451782:C:T	2451782	NA,T	NA,C	NA,1	NA,inf	NA,inf	NA,0.731141	0.000226852	0.000498517
2	chr1:2301098:A:G	2301098	NA,G	NA,A	NA,1	NA,-inf	NA,inf	NA,0.791501	0.000226549	0.000487763
2	chr1:2019105:C:G	2019105	NA,G	NA,C	NA,1	NA,-inf	NA,inf	NA,0.769128	0.000226123	0.000511018
2	chr1:1762894:G:A	1762894	NA,A	NA,G	NA,1	NA,-inf	NA,inf	NA,0.742071	0.000225989	0.000487576
2	chr1:2100752:G:A	2100752	NA,A	NA,G	NA,1	NA,inf	NA,inf	NA,0.752985	0.000225611	0.000489473
2	chr1:2174182:C:T	2174182	NA,T	NA,C	NA,1	NA,-inf	NA,inf	NA,0.737862	0.000225291	0.000501231
2	chr1:2082283:C:T	2082283	NA,T	NA,C	NA,1	NA,inf	NA,inf	NA,0.768715	0.000224533	0.000488704
2	chr1:2359716:T:C	2359716	NA,C	NA,T	NA,1	NA,-inf	NA,inf	NA,0.768027	0.000224345	0.000497029
2	chr1:2349331:G:A	2349331	NA,A	NA,G	NA,1	NA,inf	NA,inf	NA,0.805895	0.000223984	0.000489314
2	chr1:1816760:T:C	1816760	NA,C	NA,T	NA,1	NA,inf	NA,inf	NA,0.719802	0.000223927	0.000433099
2	chr1:2361630:A:G	2361630	NA,G	NA,A	NA,1	NA,-inf	NA,inf	NA,0.764157	0.000223861	0.000496147
2	chr1:2643793:G:A	2643793	NA,A	NA,G	NA,1	NA,inf	NA,inf	NA,0.710167	0.000223756	0.000485958
2	chr1:2552129:C:T	2552129	NA,T	NA,C	NA,1	NA,-inf	NA,inf	NA,0.7196	0.000223729	0.000483283
2	chr1:2143812:A:G	2143812	G,G	A,A	1,1	inf,inf	inf,inf	3.88445,1.92342	0.000223292	0.000483048
2	chr1:2003063:TG:T	2003063	NA,T	NA,TG	NA,1	NA,-inf	NA,inf	NA,0.67808	0.000222798	0.000485536
2	chr1:1997151:G:A	1997151	NA,A	NA,G	NA,1	NA,inf	NA,inf	NA,0.689232	0.000222475	0.000480391
2	chr1:1929765:G:A	1929765	NA,A	NA,G	NA,1	NA,-inf	NA,inf	NA,0.711835	0.000221196	0.00047141
2	chr1:2278996:A:C	2278996	NA,C	NA,A	NA,1	NA,inf	NA,inf	NA,0.821119	0.000220794	0.00048338
2	chr1:2117155:G:T	2117155	NA,T	NA,G	NA,1	NA,-inf	NA,inf	NA,0.7351	0.00022073	0.000483414
2	chr1:2602866:AGCT:A	2602866	NA,A	NA,AGCT	NA,1	NA,-inf	NA,inf	NA,0.705839	0.000220488	0.000488337
2	chr1:2002931:TATATAA:T	2002931	NA,T	NA,TATATAA	NA,1	NA,-inf	NA,inf	NA,0.71874	0.000220342	0.000487417
2	chr1:2003397:C:T	2003397	NA,T	NA,C	NA,1	NA,-inf	NA,inf	NA,0.71671	0.000220115	0.000486811
2	chr1:2314613:G:A	2314613	NA,A	NA,G	NA,1	NA,-inf	NA,inf	NA,0.637835	0.000220036	0.000471001
2	chr1:2101945:G:C	2101945	C,C	G,G	1,1	inf,inf	inf,inf	2.47618,1.63116	0.000220027	0.00048311
2	chr1:2626771:G:A	2626771	NA,A	NA,G	NA,1	NA,inf	NA,inf	NA,0.701576	0.000219911	0.000478267
2	chr1:2006130:A:T	2006130	NA,T	NA,A	NA,1	NA,-inf	NA,inf	NA,0.716526	0.000219885	0.000486322
2	chr1:1780277:C:T	1780277	NA,T	NA,C	NA,1	NA,inf	NA,inf	NA,0.706369	0.000219694	0.000480622
2	chr1:2290197:A:T	2290197	T,T	A,A	1,1	-inf,-inf	inf,inf	1.33555,0.399628	0.000219202	0.000533519
2	chr1:1916689:A:G	1916689	NA,G	NA,A	NA,1	NA,-inf	NA,inf	NA,0.742455	0.000218717	0.000469023
2	chr1:1900530:G:A	1900530	NA,A	NA,G	NA,1	NA,-inf	NA,inf	NA,0.74929	0.000218043	0.000465452
2	chr1:2313329:A:C	2313329	NA,C	NA,A	NA,1	NA,inf	NA,inf	NA,0.778566	0.000217628	0.000473203
2	chr1:1942516:G:C	1942516	C,NA	G,NA	1,NA	inf,NA	inf,NA	0.80125,NA	0.000217411	0.00046761
2	chr1:1843736:A:G	1843736	G,G	A,A	1,1	inf,-inf	inf,inf	0.273549,1.61424	0.000217361	0.000484828
2	chr1:2410982:TCTC:T	2410982	NA,T	NA,TCTC	NA,1	NA,-inf	NA,inf	NA,0.641308	0.000217235	0.00047418
2	chr1:2156922:G:A	2156922	NA,A	NA,G	NA,1	NA,inf	NA,inf	NA,0.704519	0.000217188	0.000474503
2	chr1:2297720:C:T	2297720	NA,T	NA,C	NA,1	NA,-inf	NA,inf	NA,0.752947	0.000216814	0.000466651
2	chr1:2176855:C:T	2176855	NA,T	NA,C	NA,1	NA,-inf	NA,inf	NA,0.712743	0.000216539	0.000481461
2	chr1:2184040:G:A	2184040	NA,A	NA,G	NA,1	NA,-inf	NA,inf	NA,0.827369	0.000216354	0.000526399
2	chr1:1897537:C:T	1897537	NA,T	NA,C	NA,1	NA,-inf	NA,inf	NA,0.729189	0.000216318	0.000464679
2	chr1:2100585:G:A	2100585	NA,A	NA,G	NA,1	NA,-inf	NA,inf	NA,0.724892	0.000216305	0.000482755
2	chr1:1827615:G:A	1827615	A,A	G,G	1,1	inf,-inf	inf,inf	1.43877,0.145407	0.000216023	0.000466175
2	chr1:2232732:C:T	2232732	NA,T	NA,C	NA,1	NA,-inf	NA,inf	NA,0.731067	0.000215995	0.000503104
2	chr1:2138392:G:A	2138392	NA,A	NA,G	NA,1	NA,-inf	NA,inf	NA,0.674262	0.000215728	0.000474474
2	chr1:2216926:G:T	2216926	NA,T	NA,G	NA,1	NA,-inf	NA,inf	NA,0.632479	0.000215641	0.000466343
2	chr1:1957688:C:T	1957688	NA,T	NA,C	NA,1	NA,-inf	NA,inf	NA,0.746345	0.000215329	0.000462373
2	chr1:1948746:G:A	1948746	NA,A	NA,G	NA,1	NA,-inf	NA,inf	NA,0.706628	0.000215295	0.00046607
2	chr1:2551100:C:T	2551100	NA,T	NA,C	NA,1	NA,inf	NA,inf	NA,0.692129	0.000215199	0.000465314
2	chr1:2075725:A:C	2075725	NA,C	NA,A	NA,1	NA,inf	NA,inf	NA,0.723934	0.000214906	0.000468319
2	chr1:1971829:C:T	1971829	NA,T	NA,C	NA,1	NA,inf	NA,inf	NA,0.680474	0.000214423	0.000400127
2	chr1:2404289:T:C	2404289	NA,C	NA,T	NA,1	NA,inf	NA,inf	NA,0.720297	0.000214356	0.000465975
2	chr1:2120635:C:T	2120635	NA,T	NA,C	NA,1	NA,-inf	NA,inf	NA,0.71654	0.000214242	0.000469109
2	chr1:2602871:ATCCT:A	2602871	NA,A	NA,ATCCT	NA,1	NA,-inf	NA,inf	NA,0.6875	0.000214196	0.000474208
2	chr1:2538553:G:GA	2538553	GA,NA	G,NA	1,NA	-inf,NA	inf,NA	0.775268,NA	0.000214148	0.000462185
2	chr1:2564768:G:A	2564768	NA,A	NA,G	NA,1	NA,-inf	NA,inf	NA,0.73492	0.000213787	0.00046341
2	chr1:2376741:G:A	2376741	NA,A	NA,G	NA,1	NA,inf	NA,inf	NA,0.67031	0.000213786	0.00046487
2	chr1:2205617:C:G	2205617	NA,G	NA,C	NA,1	NA,inf	NA,inf	NA,0.696264	0.000213718	0.000466175
2	chr1:2240277:C:T	2240277	NA,T	NA,C	NA,1	NA,-inf	NA,inf	NA,0.721819	0.00021331	0.000496165
2	chr1:2374436:C:A	2374436	NA,A	NA,C	NA,1	NA,-inf	NA,inf	NA,0.651587	0.000213138	0.000458617
2	chr1:2569535:G:A	2569535	NA,A	NA,G	NA,1	NA,-inf	NA,inf	NA,0.730848	0.000212548	0.000460703
2	chr1:1994557:C:G	1994557	NA,G	NA,C	NA,1	NA,inf	NA,inf	NA,0.714591	0.00021246	0.000429164
2	chr1:2396650:CAT:C	2396650	NA,C	NA,CAT	NA,1	NA,inf	NA,inf	NA,0.695492	0.000212261	0.000459877
2	chr1:2615039:A:C	2615039	NA,C	NA,A	NA,1	NA,-inf	NA,inf	NA,0.720116	0.000211977	0.000459522
2	chr1:1952972:A:T	1952972	NA,T	NA,A	NA,1	NA,-inf	NA,inf	NA,0.678725	0.000211686	0.000468777
2	chr1:2098743:G:A	2098743	NA,A	NA,G	NA,1	NA,-inf	NA,inf	NA,0.709744	0.000211328	0.000471555
2	chr1:2342657:A:T	2342657	NA,T	NA,A	NA,1	NA,-inf	NA,inf	NA,0.724067	0.000210971	0.00046846
2	chr1:2476606:C:T	2476606	NA,T	NA,C	NA,1	NA,inf	NA,inf	NA,0.644985	0.000210761	0.000442393
2	chr1:2391208:C:T	2391208	NA,T	NA,C	NA,1	NA,-inf	NA,inf	NA,0.664544	0.000210062	0.000454464
2	chr1:2275511:G:A	2275511	NA,A	NA,G	NA,1	NA,-inf	NA,inf	NA,0.665424	0.000209746	0.000461286
2	chr1:2348852:C:T	2348852	NA,T	NA,C	NA,1	NA,-inf	NA,inf	NA,0.674464	0.000209678	0.000454597
2	chr1:1946712:C:T	1946712	NA,T	NA,C	NA,1	NA,inf	NA,inf	NA,0.691647	0.000209488	0.000359653
2	chr1:2004857:G:A	2004857	NA,A	NA,G	NA,1	NA,-inf	NA,inf	NA,0.6845	0.000209482	0.000462901
2	chr1:2501096:G:A	2501096	NA,A	NA,G	NA,1	NA,-inf	NA,inf	NA,0.727736	0.00020914	0.000453033
2	chr1:1992068:C:T	1992068	NA,T	NA,C	NA,1	NA,inf	NA,inf	NA,0.644007	0.000208808	0.000435601
2	chr1:2277834:G:A	2277834	NA,A	NA,G	NA,1	NA,inf	NA,inf	NA,0.696382	0.000208212	0.000450152
2	chr1:1754642:G:A	1754642	A,NA	G,NA	1,NA	-inf,NA	inf,NA	1.14872,NA	0.000208011	0.000452375
2	chr1:1974117:C:T	1974117	NA,T	NA,C	NA,1	NA,inf	NA,inf	NA,0.669249	0.000207777	0.000426894
2	chr1:2117228:A:G	2117228	NA,G	NA,A	NA,1	NA,-inf	NA,inf	NA,0.695792	0.000207701	0.000454691
2	chr1:2461268:A:G	2461268	G,NA	A,NA	1,NA	-inf,NA	inf,NA	1.24933,NA	0.00020751	0.00045144
2	chr1:2264957:C:T	2264957	NA,T	NA,C	NA,1	NA,-inf	NA,inf	NA,0.76634	0.000207313	0.000446031
2	chr1:2469685:T:C	2469685	NA,C	NA,T	NA,1	NA,inf	NA,inf	NA,0.672121	0.000207304	0.000444427
2	chr1:2091533:C:T	2091533	NA,T	NA,C	NA,1	NA,inf	NA,inf	NA,0.706941	0.00020665	0.000416733
2	chr1:1990265:C:T	1990265	NA,T	NA,C	NA,1	NA,-inf	NA,inf	NA,0.701357	0.000206377	0.00044164
2	chr1:1987326:A:G	1987326	NA,G	NA,A	NA,1	NA,inf	NA,inf	NA,0.685037	0.000205988	0.000447564
2	chr1:2525515:G:C	2525515	C,C	G,G	1,1	-inf,-inf	inf,inf	1.01808,0.770615	0.000205984	0.000442829
2	chr1:2398125:G:A	2398125	NA,A	NA,G	NA,1	NA,inf	NA,inf	NA,0.657916	0.000205915	0.000448757
2	chr1:1961213:A:G	1961213	NA,G	NA,A	NA,1	NA,inf	NA,inf	NA,0.684529	0.000204987	0.000441884
2	chr1:1913919:A:G	1913919	NA,G	NA,A	NA,1	NA,inf	NA,inf	NA,0.672521	0.000204793	0.000356942
2	chr1:2470753:C:T	2470753	NA,T	NA,C	NA,1	NA,inf	NA,inf	NA,0.668007	0.000204767	0.000440789
2	chr1:1923904:G:A	1923904	NA,A	NA,G	NA,1	NA,-inf	NA,inf	NA,0.695265	0.000204207	0.000438008
2	chr1:2129113:C:T	2129113	NA,T	NA,C	NA,1	NA,-inf	NA,inf	NA,0.674363	0.000203467	0.00044464
2	chr1:2561921:C:T	2561921	NA,T	NA,C	NA,1	NA,inf	NA,inf	NA,0.653889	0.000203465	0.00044405
2	chr1:2069032:C:T	2069032	NA,T	NA,C	NA,1	NA,-inf	NA,inf	NA,0.724487	0.000203117	0.000432676
2	chr1:2641546:C:T	2641546	T,NA	C,NA	1,NA	inf,NA	inf,NA	0.836193,NA	0.000203039	0.000440826
2	chr1:2028260:G:A	2028260	A,NA	G,NA	1,NA	-inf,NA	inf,NA	1.16999,NA	0.000202744	0.000439417
2	chr1:2006055:C:T	2006055	NA,T	NA,C	NA,1	NA,inf	NA,inf	NA,0.65991	0.000202737	0.00042907
2	chr1:2326424:C:T	2326424	T,T	C,C	1,1	inf,inf	inf,inf	1.27078,0.256133	0.000202141	0.000466593
2	chr1:2119195:T:C	2119195	NA,C	NA,T	NA,1	NA,-inf	NA,inf	NA,0.678204	0.000202037	0.000442175
2	chr1:1933034:C:T	1933034	NA,T	NA,C	NA,1	NA,-inf	NA,inf	NA,0.678492	0.000201866	0.000441649
2	chr1:1809759:G:A	1809759	NA,A	NA,G	NA,1	NA,-inf	NA,inf	NA,0.695204	0.000201615	0.000454523
2	chr1:2063995:G:A	2063995	NA,A	NA,G	NA,1	NA,-inf	NA,inf	NA,0.61033	0.000201069	0.00043869
2	chr1:1742855:G:A	1742855	NA,A	NA,G	NA,1	NA,inf	NA,inf	NA,0.646302	0.000201028	0.000410821
2	chr1:2232327:G:A	2232327	NA,A	NA,G	NA,1	NA,-inf	NA,inf	NA,0.682644	0.000200775	0.000465762
2	chr1:1946464:G:A	1946464	NA,A	NA,G	NA,1	NA,inf	NA,inf	NA,0.663537	0.000200694	0.000347331
2	chr1:1987195:A:C	1987195	NA,C	NA,A	NA,1	NA,inf	NA,inf	NA,0.643899	0.000200664	0.000443656
2	chr1:2087314:C:G	2087314	NA,G	NA,C	NA,1	NA,inf	NA,inf	NA,0.662215	0.000200664	0.000435474
2	chr1:1930377:G:A	1930377	NA,A	NA,G	NA,1	NA,-inf	NA,inf	NA,0.681901	0.000200112	0.000429291
2	chr1:2354825:G:A	2354825	A,NA	G,NA	1,NA	inf,NA	inf,NA	0.5029,NA	0.000199989	0.000436151
2	chr1:2097668:C:T	2097668	NA,T	NA,C	NA,1	NA,-inf	NA,inf	NA,0.653323	0.000199706	0.000448319
2	chr1:2166440:C:T	2166440	NA,T	NA,C	NA,1	NA,inf	NA,inf	NA,0.677846	0.000198743	0.000426284
2	chr1:2001430:C:T	2001430	T,NA	C,NA	1,NA	inf,NA	inf,NA	0.483687,NA	0.000198608	0.000430766
2	chr1:2363829:A:T	2363829	T,T	A,A	1,1	inf,-inf	inf,inf	0.257631,1.63128	0.000198064	0.000419327
2	chr1:2454986:G:A	2454986	A,NA	G,NA	1,NA	-inf,NA	inf,NA	0.6551,NA	0.000197948	0.000425976
2	chr1:2031244:A:G	2031244	NA,G	NA,A	NA,1	NA,-inf	NA,inf	NA,0.619351	0.000197909	0.000427218
2	chr1:2480350:G:A	2480350	NA,A	NA,G	NA,1	NA,inf	NA,inf	NA,0.664824	0.000197357	0.000427619
2	chr1:2515199:G:A	2515199	NA,A	NA,G	NA,1	NA,inf	NA,inf	NA,0.605167	0.000197079	0.000412485
2	chr1:2399222:A:G	2399222	NA,G	NA,A	NA,1	NA,inf	NA,inf	NA,0.652959	0.000196835	0.000426869
2	chr1:2376966:G:T	2376966	NA,T	NA,G	NA,1	NA,inf	NA,inf	NA,0.61857	0.000196729	0.000427916
2	chr1:2129056:G:A	2129056	NA,A	NA,G	NA,1	NA,-inf	NA,inf	NA,0.652007	0.000196701	0.000429801
2	chr1:2569461:C:T	2569461	NA,T	NA,C	NA,1	NA,-inf	NA,inf	NA,0.626279	0.000196251	0.000425097
2	chr1:2112441:C:T	2112441	NA,T	NA,C	NA,1	NA,inf	NA,inf	NA,0.549786	0.000196217	0.000425234
2	chr1:2187100:T:C	2187100	C,C	T,T	1,1	inf,inf	inf,inf	3.81962,1.8764	0.000196178	0.000422982
2	chr1:2305481:G:C	2305481	NA,C	NA,G	NA,1	NA,-inf	NA,inf	NA,0.620643	0.000195966	0.000432457
2	chr1:2119255:CCCAGG:C	2119255	NA,C	NA,CCCAGG	NA,1	NA,-inf	NA,inf	NA,0.65697	0.000195883	0.000428711
2	chr1:2079949:C:T	2079949	NA,T	NA,C	NA,1	NA,-inf	NA,inf	NA,0.734903	0.000195811	0.000419462
2	chr1:1938467:C:T	1938467	T,T	C,C	1,1	inf,inf	inf,inf	1.09765,0.637716	0.000195461	0.000446173
2	chr1:2546489:C:T	2546489	NA,T	NA,C	NA,1	NA,inf	NA,inf	NA,0.652408	0.00019545	0.000414182
2	chr1:2383747:G:A	2383747	A,NA	G,NA	1,NA	inf,NA	inf,NA	1.19262,NA	0.000195196	0.000424311
2	chr1:2598856:T:C	2598856	NA,C	NA,T	NA,1	NA,inf	NA,inf	NA,0.627558	0.000194729	0.000419664
2	chr1:2292788:G:A	2292788	NA,A	NA,G	NA,1	NA,inf	NA,inf	NA,0.624565	0.000194399	0.0004202
2	chr1:2598972:C:T	2598972	NA,T	NA,C	NA,1	NA,inf	NA,inf	NA,0.625761	0.000194194	0.000418513
2	chr1:2085858:T:C	2085858	C,C	T,T	1,1	inf,inf	inf,inf	0.0185213,1.87297	0.000193917	0.000438855
2	chr1:2061456:T:C	2061456	NA,C	NA,T	NA,1	NA,-inf	NA,inf	NA,0.575858	0.00019375	0.000417091
2	chr1:2157391:T:C	2157391	NA,C	NA,T	NA,1	NA,inf	NA,inf	NA,0.746307	0.000193687	0.000424762
2	chr1:2341061:C:T	2341061	NA,T	NA,C	NA,1	NA,inf	NA,inf	NA,0.607799	0.000193516	0.000420857
2	chr1:2290573:A:AG	2290573	NA,AG	NA,A	NA,1	NA,-inf	NA,inf	NA,0.625358	0.000193343	0.000426313
2	chr1:1976699:C:T	1976699	NA,T	NA,C	NA,1	NA,inf	NA,inf	NA,0.587085	0.000193272	0.000428647
2	chr1:2499267:C:T	2499267	NA,T	NA,C	NA,1	NA,inf	NA,inf	NA,0.632698	0.000193218	0.00041783
2	chr1:2335709:C:T	2335709	NA,T	NA,C	NA,1	NA,inf	NA,inf	NA,0.579958	0.000192819	0.000410381
2	chr1:2535688:G:A	2535688	A,NA	G,NA	1,NA	inf,NA	inf,NA	0.843195,NA	0.000192808	0.000417491
2	chr1:2006100:A:G	2006100	NA,G	NA,A	NA,1	NA,-inf	NA,inf	NA,0.636225	0.000192511	0.000423599
2	chr1:2515522:G:A	2515522	NA,A	NA,G	NA,1	NA,inf	NA,inf	NA,0.638188	0.000192072	0.000409383
2	chr1:1954812:T:C	1954812	NA,C	NA,T	NA,1	NA,-inf	NA,inf	NA,0.625182	0.000191635	0.000421134
2	chr1:2112542:G:C	2112542	NA,C	NA,G	NA,1	NA,inf	NA,inf	NA,0.548393	0.000191226	0.000417235
2	chr1:2560684:G:A	2560684	NA,A	NA,G	NA,1	NA,inf	NA,inf	NA,0.618659	0.000191072	0.000409631
2	chr1:2059920:C:T	2059920	NA,T	NA,C	NA,1	NA,inf	NA,inf	NA,0.61111	0.000191048	0.000411053
2	chr1:2342653:T:C	2342653	NA,C	NA,T	NA,1	NA,-inf	NA,inf	NA,0.657706	0.000190851	0.000423128
2	chr1:2622815:C:T	2622815	NA,T	NA,C	NA,1	NA,-inf	NA,inf	NA,0.597065	0.000190739	0.000416803
2	chr1:2597132:TC:T	2597132	NA,T	NA,TC	NA,1	NA,inf	NA,inf	NA,0.629118	0.000190328	0.000414673
2	chr1:2003419:C:CA	2003419	NA,CA	NA,C	NA,1	NA,inf	NA,inf	NA,0.613153	0.000189038	0.000402572
2	chr1:1771912:A:G	1771912	NA,G	NA,A	NA,1	NA,inf	NA,inf	NA,0.616791	0.000188942	0.000410053
2	chr1:2627255:C:T	2627255	NA,T	NA,C	NA,1	NA,inf	NA,inf	NA,0.61082	0.00018868	0.000406944
2	chr1:1949783:T:C	1949783	NA,C	NA,T	NA,1	NA,-inf	NA,inf	NA,0.571731	0.000188519	0.000402015
2	chr1:2153547:A:G	2153547	NA,G	NA,A	NA,1	NA,inf	NA,inf	NA,0.725765	0.000188277	0.000412753
2	chr1:2283044:C:T	2283044	NA,T	NA,C	NA,1	NA,-inf	NA,inf	NA,0.763379	0.000188109	0.000411714
2	chr1:2044843:C:A	2044843	A,NA	C,NA	1,NA	inf,NA	inf,NA	1.14695,NA	0.000188057	0.00040861
2	chr1:2560460:C:T	2560460	NA,T	NA,C	NA,1	NA,-inf	NA,inf	NA,0.607929	0.00018784	0.000409562
2	chr1:2502536:G:A	2502536	NA,A	NA,G	NA,1	NA,inf	NA,inf	NA,0.621014	0.000187614	0.000407816
2	chr1:2064022:T:G	2064022	NA,G	NA,T	NA,1	NA,inf	NA,inf	NA,0.53097	0.000186553	0.000386727
2	chr1:2107491:G:A	2107491	NA,A	NA,G	NA,1	NA,-inf	NA,inf	NA,0.65081	0.000186106	0.000405242
2	chr1:2143280:C:T	2143280	NA,T	NA,C	NA,1	NA,inf	NA,inf	NA,0.71565	0.000185646	0.000407405
2	chr1:1755269:A:C	1755269	NA,C	NA,A	NA,1	NA,-inf	NA,inf	NA,0.613503	0.000185559	0.000400072
2	chr1:2125219:G:A	2125219	NA,A	NA,G	NA,1	NA,-inf	NA,inf	NA,0.691119	0.000184748	0.000416064
2	chr1:2437814:C:T	2437814	NA,T	NA,C	NA,1	NA,-inf	NA,inf	NA,0.588333	0.000184408	0.000408881
2	chr1:1942675:C:G	1942675	NA,G	NA,C	NA,1	NA,-inf	NA,inf	NA,0.602033	0.000183999	0.000393521
2	chr1:2095241:C:T	2095241	NA,T	NA,C	NA,1	NA,inf	NA,inf	NA,0.623414	0.000183854	0.000398768
2	chr1:2527083:T:A	2527083	NA,A	NA,T	NA,1	NA,inf	NA,inf	NA,0.608995	0.000183494	0.000389787
2	chr1:2068966:C:T	2068966	NA,T	NA,C	NA,1	NA,-inf	NA,inf	NA,0.688556	0.000183459	0.000393269
2	chr1:1902056:G:A	1902056	A,A	G,G	1,1	inf,-inf	inf,inf	1.39378,0.200378	0.000182936	0.000391706
2	chr1:2027682:T:C	2027682	NA,C	NA,T	NA,1	NA,-inf	NA,inf	NA,0.542802	0.000182304	0.000400326
2	chr1:2439933:C:T	2439933	NA,T	NA,C	NA,1	NA,inf	NA,inf	NA,0.595466	0.000182167	0.000399509
2	chr1:2505961:C:T	2505961	NA,T	NA,C	NA,1	NA,inf	NA,inf	NA,0.603384	0.00018216	0.000388654
2	chr1:2108113:G:A	2108113	NA,A	NA,G	NA,1	NA,inf	NA,inf	NA,0.522387	0.000181928	0.000395992
2	chr1:2017062:C:T	2017062	NA,T	NA,C	NA,1	NA,-inf	NA,inf	NA,0.618427	0.000181924	0.000400586
2	chr1:1964580:A:G	1964580	NA,G	NA,A	NA,1	NA,inf	NA,inf	NA,0.599715	0.000181665	0.0003308
2	chr1:2048561:G:T	2048561	T,NA	G,NA	1,NA	-inf,NA	inf,NA	0.579397,NA	0.000181429	0.000394128
2	chr1:1852289:C:T	1852289	NA,T	NA,C	NA,1	NA,-inf	NA,inf	NA,0.550684	0.000180709	0.000387258
2	chr1:2541786:G:A	2541786	NA,A	NA,G	NA,1	NA,-inf	NA,inf	NA,0.572857	0.000180701	0.000391315
2	chr1:2163618:C:T	2163618	NA,T	NA,C	NA,1	NA,inf	NA,inf	NA,0.695291	0.000180265	0.000395106
2	chr1:2483998:C:A	2483998	NA,A	NA,C	NA,1	NA,inf	NA,inf	NA,0.582281	0.000180229	0.000386711
2	chr1:2424306:T:C	2424306	C,C	T,T	1,1	-inf,-inf	inf,inf	1.23851,0.0661199	0.000180019	0.000397049
2	chr1:2288631:T:A	2288631	A,A	T,T	1,1	-inf,-inf	inf,inf	3.16611,0.0418009	0.00017871	0.000423436
2	chr1:1956521:A:C	1956521	NA,C	NA,A	NA,1	NA,inf	NA,inf	NA,0.614141	0.000178557	0.000391549
2	chr1:2474242:GC:G	2474242	NA,G	NA,GC	NA,1	NA,-inf	NA,inf	NA,0.555249	0.000178346	0.000386641
2	chr1:2469925:T:G	2469925	G,G	T,T	1,1	-inf,-inf	inf,inf	0.719369,0.289074	0.000178295	0.000382647
2	chr1:2150155:C:T	2150155	NA,T	NA,C	NA,1	NA,inf	NA,inf	NA,0.68555	0.000178096	0.0003902
2	chr1:2042181:G:A	2042181	NA,A	NA,G	NA,1	NA,-inf	NA,inf	NA,0.603897	0.000177635	0.000397399
2	chr1:2602947:T:A	2602947	NA,A	NA,T	NA,1	NA,-inf	NA,inf	NA,0.591416	0.000177493	0.000384228
2	chr1:1964552:G:A	1964552	NA,A	NA,G	NA,1	NA,inf	NA,inf	NA,0.559459	0.000177357	0.000359148
2	chr1:2057403:G:A	2057403	NA,A	NA,G	NA,1	NA,-inf	NA,inf	NA,0.529735	0.000177345	0.000386683
2	chr1:2079548:G:A	2079548	NA,A	NA,G	NA,1	NA,inf	NA,inf	NA,0.641447	0.000177322	0.000385133
2	chr1:2051721:C:A	2051721	A,A	C,C	1,1	inf,inf	inf,inf	2.08035,1.15047	0.000177301	0.000376941
2	chr1:2170854:G:A	2170854	NA,A	NA,G	NA,1	NA,-inf	NA,inf	NA,0.655274	0.000177107	0.00039813
2	chr1:2560996:C:T	2560996	NA,T	NA,C	NA,1	NA,-inf	NA,inf	NA,0.568909	0.000177068	0.000385832
2	chr1:2181743:T:C	2181743	NA,C	NA,T	NA,1	NA,-inf	NA,inf	NA,0.654757	0.000176978	0.000397831
2	chr1:1862283:T:C	1862283	NA,C	NA,T	NA,1	NA,-inf	NA,inf	NA,0.536026	0.000176934	0.00037919
2	chr1:2340296:C:A	2340296	NA,A	NA,C	NA,1	NA,-inf	NA,inf	NA,0.536068	0.000176795	0.000386896
2	chr1:1788773:C:T	1788773	NA,T	NA,C	NA,1	NA,inf	NA,inf	NA,0.562253	0.000176663	0.000385744
2	chr1:1977702:C:A	1977702	NA,A	NA,C	NA,1	NA,inf	NA,inf	NA,0.550328	0.000176604	0.000352904
2	chr1:2373955:G:A	2373955	NA,A	NA,G	NA,1	NA,inf	NA,inf	NA,0.562203	0.000176454	0.000378481
2	chr1:2290095:A:G	2290095	G,G	A,A	1,1	-inf,-inf	inf,inf	1.27685,0.327087	0.000176345	0.000426489
2	chr1:2525664:G:A	2525664	NA,A	NA,G	NA,1	NA,inf	NA,inf	NA,0.580753	0.000176047	0.000374271
2	chr1:2485984:G:A	2485984	NA,A	NA,G	NA,1	NA,inf	NA,inf	NA,0.579932	0.00017601	0.000373822
2	chr1:1994531:A:C	1994531	NA,C	NA,A	NA,1	NA,inf	NA,inf	NA,0.577926	0.000175708	0.000369967
2	chr1:2358897:C:T	2358897	NA,T	NA,C	NA,1	NA,-inf	NA,inf	NA,0.625935	0.000175702	0.000383092
2	chr1:2027747:C:T	2027747	NA,T	NA,C	NA,1	NA,-inf	NA,inf	NA,0.522733	0.000175649	0.000385695
2	chr1:2069856:A:C	2069856	C,C	A,A	1,1	-inf,inf	inf,inf	0.0695012,1.65339	0.000175527	0.000347354
2	chr1:1754447:C:T	1754447	NA,T	NA,C	NA,1	NA,-inf	NA,inf	NA,0.530299	0.000174808	0.000374825
2	chr1:1885588:G:A	1885588	NA,A	NA,G	NA,1	NA,inf	NA,inf	NA,0.551024	0.0001745	0.000381299
2	chr1:1950455:T:C	1950455	NA,C	NA,T	NA,1	NA,-inf	NA,inf	NA,0.550969	0.000174051	0.000384335
2	chr1:2464168:C:G	2464168	NA,G	NA,C	NA,1	NA,-inf	NA,inf	NA,0.578673	0.000173948	0.000379274
2	chr1:2289764:C:T	2289764	NA,T	NA,C	NA,1	NA,-inf	NA,inf	NA,0.48313	0.000173632	0.000373958
2	chr1:1779511:A:G	1779511	NA,G	NA,A	NA,1	NA,-inf	NA,inf	NA,0.535034	0.000173626	0.000373657
2	chr1:2601040:A:T	2601040	NA,T	NA,A	NA,1	NA,inf	NA,inf	NA,0.543686	0.000173314	0.000374185
2	chr1:2052695:G:A	2052695	NA,A	NA,G	NA,1	NA,-inf	NA,inf	NA,0.509556	0.000173311	0.000373728
2	chr1:1881984:T:C	1881984	NA,C	NA,T	NA,1	NA,-inf	NA,inf	NA,0.542322	0.000173084	0.000371368
2	chr1:2055098:G:A	2055098	NA,A	NA,G	NA,1	NA,inf	NA,inf	NA,0.471227	0.000172984	0.000372082
2	chr1:2029800:G:A	2029800	NA,A	NA,G	NA,1	NA,inf	NA,inf	NA,0.550661	0.000172452	0.000373901
2	chr1:2290779:C:T	2290779	NA,T	NA,C	NA,1	NA,-inf	NA,inf	NA,0.478234	0.000172323	0.000374627
2	chr1:2347402:C:T	2347402	NA,T	NA,C	NA,1	NA,-inf	NA,inf	NA,0.598347	0.000172171	0.00037813
2	chr1:1756352:C:T	1756352	T,NA	C,NA	1,NA	inf,NA	inf,NA	0.749889,NA	0.000172121	0.000373131
2	chr1:2345562:C:T	2345562	T,NA	C,NA	1,NA	inf,NA	inf,NA	0.434575,NA	0.000171978	0.000374883
2	chr1:2515802:T:C	2515802	NA,C	NA,T	NA,1	NA,inf	NA,inf	NA,0.563711	0.000171861	0.000366909
2	chr1:1942404:A:G	1942404	NA,G	NA,A	NA,1	NA,-inf	NA,inf	NA,0.538487	0.000170865	0.000370995
2	chr1:2411894:A:G	2411894	NA,G	NA,A	NA,1	NA,inf	NA,inf	NA,0.537383	0.000170863	0.000371927
2	chr1:2068231:G:A	2068231	NA,A	NA,G	NA,1	NA,inf	NA,inf	NA,0.546863	0.000170805	0.000372762
2	chr1:2292245:C:T	2292245	NA,T	NA,C	NA,1	NA,-inf	NA,inf	NA,0.591407	0.000170761	0.000368259
2	chr1:2044405:C:T	2044405	NA,T	NA,C	NA,1	NA,inf	NA,inf	NA,0.518936	0.000170737	0.000375205
2	chr1:2245526:G:T	2245526	NA,T	NA,G	NA,1	NA,-inf	NA,inf	NA,0.656579	0.000170612	0.000367584
2	chr1:2603836:C:T	2603836	NA,T	NA,C	NA,1	NA,-inf	NA,inf	NA,0.522916	0.000170098	0.00037034
2	chr1:2053731:G:A	2053731	A,A	G,G	1,1	-inf,-inf	inf,inf	0.726438,1.69656	0.000169967	0.00034374
2	chr1:2440123:T:C	2440123	NA,C	NA,T	NA,1	NA,-inf	NA,inf	NA,0.491056	0.000169917	0.000367335
2	chr1:2090873:G:A	2090873	NA,A	NA,G	NA,1	NA,inf	NA,inf	NA,0.568752	0.000169681	0.000371017
2	chr1:2509242:C:G	2509242	NA,G	NA,C	NA,1	NA,inf	NA,inf	NA,0.55523	0.000169671	0.000360935
2	chr1:2109603:G:A	2109603	NA,A	NA,G	NA,1	NA,inf	NA,inf	NA,0.480002	0.000169598	0.000369079
2	chr1:2632398:G:A	2632398	NA,A	NA,G	NA,1	NA,inf	NA,inf	NA,0.534347	0.000169567	0.000366831
2	chr1:2592803:C:T	2592803	NA,T	NA,C	NA,1	NA,-inf	NA,inf	NA,0.546758	0.000169097	0.000369652
2	chr1:2140158:A:G	2140158	NA,G	NA,A	NA,1	NA,inf	NA,inf	NA,0.609508	0.000169044	0.000363394
2	chr1:2290637:G:A	2290637	A,A	G,G	1,1	-inf,-inf	inf,inf	1.25752,0.297393	0.000169037	0.000407682
2	chr1:2307457:G:A	2307457	NA,A	NA,G	NA,1	NA,-inf	NA,inf	NA,0.533515	0.000169033	0.000379172
2	chr1:2095952:C:T	2095952	NA,T	NA,C	NA,1	NA,inf	NA,inf	NA,0.564888	0.000168847	0.000364218
2	chr1:2467986:C:A	2467986	NA,A	NA,C	NA,1	NA,-inf	NA,inf	NA,0.573141	0.00016876	0.000364969
2	chr1:2024579:G:A	2024579	NA,A	NA,G	NA,1	NA,-inf	NA,inf	NA,0.579538	0.000168349	0.00037935
2	chr1:2602758:T:C	2602758	NA,C	NA,T	NA,1	NA,-inf	NA,inf	NA,0.527382	0.000168052	0.000370617
2	chr1:1791825:A:G	1791825	NA,G	NA,A	NA,1	NA,inf	NA,inf	NA,0.528445	0.000167989	0.000366726
2	chr1:1922424:T:C	1922424	C,C	T,T	1,1	-inf,-inf	inf,inf	1.25651,0.110862	0.000167789	0.000359216
2	chr1:2538852:C:T	2538852	NA,T	NA,C	NA,1	NA,-inf	NA,inf	NA,0.525726	0.000167772	0.000365216
2	chr1:1999860:A:T	1999860	T,T	A,A	1,1	-inf,-inf	inf,inf	0.622285,0.729398	0.000167645	0.000356266
2	chr1:2481812:C:T	2481812	NA,T	NA,C	NA,1	NA,inf	NA,inf	NA,0.558195	0.000167086	0.000362118
2	chr1:1897304:A:T	1897304	NA,T	NA,A	NA,1	NA,inf	NA,inf	NA,0.517548	0.000167044	0.000364691
2	chr1:2499660:A:G	2499660	NA,G	NA,A	NA,1	NA,inf	NA,inf	NA,0.540637	0.000166983	0.000356801
2	chr1:2005317:T:C	2005317	NA,C	NA,T	NA,1	NA,inf	NA,inf	NA,0.505905	0.000166477	0.000355462
2	chr1:2299072:C:A	2299072	NA,A	NA,C	NA,1	NA,-inf	NA,inf	NA,0.511645	0.000166412	0.000366174
2	chr1:2289669:G:A	2289669	NA,A	NA,G	NA,1	NA,-inf	NA,inf	NA,0.522363	0.000166159	0.000365489
2	chr1:2614394:C:T	2614394	NA,T	NA,C	NA,1	NA,-inf	NA,inf	NA,0.507262	0.000165877	0.00036463
2	chr1:2208066:G:A	2208066	NA,A	NA,G	NA,1	NA,inf	NA,inf	NA,0.650471	0.00016583	0.000362655
2	chr1:2110352:T:C	2110352	NA,C	NA,T	NA,1	NA,-inf	NA,inf	NA,0.472139	0.000165702	0.00035652
2	chr1:2505216:G:A	2505216	NA,A	NA,G	NA,1	NA,inf	NA,inf	NA,0.538366	0.000165677	0.000353872
2	chr1:2540316:T:C	2540316	NA,C	NA,T	NA,1	NA,inf	NA,inf	NA,0.540697	0.000165654	0.000359926
2	chr1:1948515:C:T	1948515	T,T	C,C	1,1	-inf,inf	inf,inf	0.304889,1.32421	0.000165599	0.000303078
2	chr1:2497045:G:A	2497045	NA,A	NA,G	NA,1	NA,-inf	NA,inf	NA,0.501832	0.000165293	0.00036159
2	chr1:2004931:C:T	2004931	NA,T	NA,C	NA,1	NA,inf	NA,inf	NA,0.500874	0.000165261	0.000352933
2	chr1:2154653:G:A	2154653	NA,A	NA,G	NA,1	NA,-inf	NA,inf	NA,0.444578	0.000165248	0.000358483
2	chr1:2159124:C:T	2159124	T,NA	C,NA	1,NA	inf,NA	inf,NA	1.28136,NA	0.000164791	0.000358642
2	chr1:1887361:T:C	1887361	NA,C	NA,T	NA,1	NA,-inf	NA,inf	NA,0.539278	0.000164788	0.000354943
2	chr1:2440995:A:G	2440995	G,NA	A,NA	1,NA	-inf,NA	inf,NA	0.362261,NA	0.000164597	0.000353932
2	chr1:2004695:G:A	2004695	A,A	G,G	1,1	inf,inf	inf,inf	0.523794,0.293531	0.000164512	0.000355354
2	chr1:1795493:C:T	1795493	NA,T	NA,C	NA,1	NA,inf	NA,inf	NA,0.522028	0.000164483	0.000361669
2	chr1:1927840:G:A	1927840	NA,A	NA,G	NA,1	NA,-inf	NA,inf	NA,0.486645	0.000164438	0.000352669
2	chr1:2558158:C:T	2558158	NA,T	NA,C	NA,1	NA,-inf	NA,inf	NA,0.555419	0.000164084	0.000355395
2	chr1:2238217:C:T	2238217	NA,T	NA,C	NA,1	NA,inf	NA,inf	NA,0.56922	0.00016393	0.000355895
2	chr1:2643024:G:A	2643024	NA,A	NA,G	NA,1	NA,-inf	NA,inf	NA,0.529077	0.000163858	0.000356286
2	chr1:2367872:A:G	2367872	G,G	A,A	1,1	inf,-inf	inf,inf	0.334587,1.51476	0.000163131	0.000353551
2	chr1:2411804:C:T	2411804	NA,T	NA,C	NA,1	NA,inf	NA,inf	NA,0.53625	0.000163118	0.000354461
2	chr1:2222655:C:G	2222655	NA,G	NA,C	NA,1	NA,inf	NA,inf	NA,0.420935	0.000163087	0.000353205
2	chr1:2520641:A:C	2520641	NA,C	NA,A	NA,1	NA,inf	NA,inf	NA,0.526627	0.000162953	0.000348153
2	chr1:1938259:A:G	1938259	NA,G	NA,A	NA,1	NA,inf	NA,inf	NA,0.518156	0.000162732	0.000294525
2	chr1:2322453:T:TC	2322453	NA,TC	NA,T	NA,1	NA,-inf	NA,inf	NA,0.53267	0.000162602	0.000356897
2	chr1:1789842:T:C	1789842	NA,C	NA,T	NA,1	NA,inf	NA,inf	NA,0.503765	0.00016222	0.000354029
2	chr1:2135164:C:T	2135164	NA,T	NA,C	NA,1	NA,-inf	NA,inf	NA,0.56577	0.000162095	0.000349291
2	chr1:2625328:A:T	2625328	NA,T	NA,A	NA,1	NA,inf	NA,inf	NA,0.507451	0.000162059	0.000349986
2	chr1:2406115:G:C	2406115	NA,C	NA,G	NA,1	NA,inf	NA,inf	NA,0.500285	0.000161969	0.000352497
2	chr1:2050497:A:C	2050497	NA,C	NA,A	NA,1	NA,inf	NA,inf	NA,0.445895	0.00016171	0.000347881
2	chr1:2519850:G:A	2519850	NA,A	NA,G	NA,1	NA,inf	NA,inf	NA,0.521295	0.000161706	0.000344312
2	chr1:1773356:TC:T	1773356	T,T	TC,TC	1,1	inf,-inf	inf,inf	1.48466,0.537087	0.000161375	0.000355839
2	chr1:1971386:CA:C	1971386	NA,C	NA,CA	NA,1	NA,inf	NA,inf	NA,0.505312	0.000161348	0.000327679
2	chr1:2437569:C:T	2437569	NA,T	NA,C	NA,1	NA,inf	NA,inf	NA,0.508074	0.000161295	0.000347352
2	chr1:2499432:C:G	2499432	NA,G	NA,C	NA,1	NA,inf	NA,inf	NA,0.514959	0.000161154	0.00034447
2	chr1:1886852:C:T	1886852	NA,T	NA,C	NA,1	NA,-inf	NA,inf	NA,0.492528	0.00016109	0.000345943
2	chr1:2029525:A:G	2029525	NA,G	NA,A	NA,1	NA,-inf	NA,inf	NA,0.463879	0.000160762	0.000352662
2	chr1:1900161:G:A	1900161	NA,A	NA,G	NA,1	NA,-inf	NA,inf	NA,0.490544	0.000160564	0.000342628
2	chr1:2013354:C:T	2013354	NA,T	NA,C	NA,1	NA,-inf	NA,inf	NA,0.563599	0.000160547	0.000363236
2	chr1:2398243:C:T	2398243	NA,T	NA,C	NA,1	NA,-inf	NA,inf	NA,0.471267	0.000160306	0.00034695
2	chr1:2309162:G:A	2309162	NA,A	NA,G	NA,1	NA,-inf	NA,inf	NA,0.499189	0.000159988	0.000351257
2	chr1:2400361:G:A	2400361	NA,A	NA,G	NA,1	NA,inf	NA,inf	NA,0.490735	0.000159872	0.000348166
2	chr1:2499663:A:G	2499663	NA,G	NA,A	NA,1	NA,inf	NA,inf	NA,0.508811	0.000159802	0.000341502
2	chr1:2109401:C:T	2109401	NA,T	NA,C	NA,1	NA,inf	NA,inf	NA,0.439608	0.000159525	0.000347148
2	chr1:1925478:G:A	1925478	NA,A	NA,G	NA,1	NA,inf	NA,inf	NA,0.489324	0.000159423	0.000334248
2	chr1:2441187:G:A	2441187	NA,A	NA,G	NA,1	NA,-inf	NA,inf	NA,0.490216	0.000159347	0.000346702
2	chr1:2632528:C:T	2632528	T,NA	C,NA	1,NA	-inf,NA	inf,NA	1.00037,NA	0.000159101	0.000345717
2	chr1:1928702:C:T	1928702	T,T	C,C	1,1	-inf,-inf	inf,inf	1.12186,0.346733	0.00015905	0.000333352
2	chr1:2367540:AC:A	2367540	NA,A	NA,AC	NA,1	NA,-inf	NA,inf	NA,0.439362	0.000158825	0.000343618
2	chr1:2476940:C:A	2476940	NA,A	NA,C	NA,1	NA,inf	NA,inf	NA,0.501543	0.00015866	0.000344851
2	chr1:2231034:C:T	2231034	T,T	C,C	1,1	-inf,inf	inf,inf	4.32761,0.294919	0.000158515	0.000344939
2	chr1:2054813:A:G	2054813	G,NA	A,NA	1,NA	inf,NA	inf,NA	0.284552,NA	0.000158448	0.000338676
2	chr1:2585111:G:A	2585111	NA,A	NA,G	NA,1	NA,inf	NA,inf	NA,0.525013	0.000158436	0.000343509
2	chr1:1892370:G:A	1892370	NA,A	NA,G	NA,1	NA,-inf	NA,inf	NA,0.479618	0.000158349	0.0003388
2	chr1:2150110:C:T	2150110	NA,T	NA,C	NA,1	NA,inf	NA,inf	NA,0.599867	0.000158295	0.000346453
2	chr1:1833630:G:A	1833630	NA,A	NA,G	NA,1	NA,inf	NA,inf	NA,0.493874	0.000158246	0.000347656
2	chr1:2486023:G:A	2486023	NA,A	NA,G	NA,1	NA,-inf	NA,inf	NA,0.476467	0.000157582	0.000342074
2	chr1:2280291:G:A	2280291	NA,A	NA,G	NA,1	NA,inf	NA,inf	NA,0.616011	0.000157558	0.000343084
2	chr1:2404674:G:A	2404674	NA,A	NA,G	NA,1	NA,inf	NA,inf	NA,0.47921	0.000157208	0.00034219
2	chr1:2499936:T:G	2499936	NA,G	NA,T	NA,1	NA,inf	NA,inf	NA,0.496925	0.000157188	0.000336005
2	chr1:2056778:G:T	2056778	T,T	G,G	1,1	-inf,inf	inf,inf	0.184293,1.48267	0.000157046	0.000336054
2	chr1:2009756:T:C	2009756	NA,C	NA,T	NA,1	NA,-inf	NA,inf	NA,0.53025	0.000157033	0.00035166
2	chr1:2010272:G:A	2010272	NA,A	NA,G	NA,1	NA,-inf	NA,inf	NA,0.479225	0.00015696	0.000340901
2	chr1:2109034:C:T	2109034	NA,T	NA,C	NA,1	NA,-inf	NA,inf	NA,0.540071	0.00015681	0.000337907
2	chr1:2241347:A:G	2241347	NA,G	NA,A	NA,1	NA,inf	NA,inf	NA,0.535706	0.000156687	0.000340154
2	chr1:1794444:A:G	1794444	NA,G	NA,A	NA,1	NA,inf	NA,inf	NA,0.479607	0.000156652	0.000341816
2	chr1:1951106:G:A	1951106	A,A	G,G	1,1	-inf,inf	inf,inf	0.35178,1.23641	0.000156318	0.000269866
2	chr1:1936165:C:T	1936165	NA,T	NA,C	NA,1	NA,-inf	NA,inf	NA,0.472296	0.000156292	0.000335488
2	chr1:2598806:G:A	2598806	NA,A	NA,G	NA,1	NA,inf	NA,inf	NA,0.512352	0.000156105	0.000334688
2	chr1:2489056:C:A	2489056	NA,A	NA,C	NA,1	NA,inf	NA,inf	NA,0.494479	0.000155955	0.000332012
2	chr1:1816922:G:A	1816922	A,NA	G,NA	1,NA	-inf,NA	inf,NA	0.774464,NA	0.000155818	0.000337601
2	chr1:2203222:G:A	2203222	NA,A	NA,G	NA,1	NA,inf	NA,inf	NA,0.543531	0.00015566	0.000336024
2	chr1:2320382:C:T	2320382	NA,T	NA,C	NA,1	NA,-inf	NA,inf	NA,0.538173	0.000155613	0.000338325
2	chr1:2406012:G:T	2406012	NA,T	NA,G	NA,1	NA,inf	NA,inf	NA,0.475243	0.000155266	0.000334222
2	chr1:2420329:C:T	2420329	NA,T	NA,C	NA,1	NA,inf	NA,inf	NA,0.43111	0.000154847	0.000336128
2	chr1:2141910:G:A	2141910	NA,A	NA,G	NA,1	NA,inf	NA,inf	NA,0.405485	0.000154836	0.000337902
2	chr1:2319918:C:A	2319918	A,A	C,C	1,1	inf,-inf	inf,inf	0.938767,0.454816	0.000154809	0.000351373
2	chr1:2081981:TC:T	2081981	NA,T	NA,TC	NA,1	NA,inf	NA,inf	NA,0.412713	0.000154721	0.000335357
2	chr1:1965660:G:A	1965660	A,NA	G,NA	1,NA	-inf,NA	inf,NA	0.791947,NA	0.000154718	0.000335817
2	chr1:2411727:G:C	2411727	NA,C	NA,G	NA,1	NA,inf	NA,inf	NA,0.497704	0.000154674	0.000336063
2	chr1:1931618:T:TC	1931618	NA,TC	NA,T	NA,1	NA,-inf	NA,inf	NA,0.453397	0.000154595	0.000329664
2	chr1:2203504:G:A	2203504	NA,A	NA,G	NA,1	NA,-inf	NA,inf	NA,0.552673	0.000154559	0.000345929
2	chr1:2198513:T:A	2198513	NA,A	NA,T	NA,1	NA,inf	NA,inf	NA,0.595013	0.00015455	0.000338047
2	chr1:2313553:G:A	2313553	NA,A	NA,G	NA,1	NA,-inf	NA,inf	NA,0.4499	0.000154507	0.000334601
2	chr1:2175323:C:A	2175323	NA,A	NA,C	NA,1	NA,inf	NA,inf	NA,0.429829	0.00015449	0.000332213
2	chr1:2486593:C:T	2486593	NA,T	NA,C	NA,1	NA,inf	NA,inf	NA,0.486584	0.000154327	0.000328634
2	chr1:1993215:A:G	1993215	NA,G	NA,A	NA,1	NA,-inf	NA,inf	NA,0.452711	0.000154315	0.000342859
2	chr1:1925112:G:A	1925112	NA,A	NA,G	NA,1	NA,inf	NA,inf	NA,0.464803	0.00015424	0.000323423
2	chr1:1830419:G:A	1830419	NA,A	NA,G	NA,1	NA,-inf	NA,inf	NA,0.442706	0.000154171	0.000330882
2	chr1:1927379:C:T	1927379	NA,T	NA,C	NA,1	NA,-inf	NA,inf	NA,0.450674	0.000154028	0.000328424
2	chr1:2482561:C:T	2482561	NA,T	NA,C	NA,1	NA,inf	NA,inf	NA,0.483882	0.000153807	0.000327483
2	chr1:1757366:G:A	1757366	NA,A	NA,G	NA,1	NA,inf	NA,inf	NA,0.437131	0.000153705	0.000334217
2	chr1:2441185:C:A	2441185	NA,A	NA,C	NA,1	NA,-inf	NA,inf	NA,0.463414	0.000153564	0.000333988
2	chr1:1985215:G:A	1985215	NA,A	NA,G	NA,1	NA,-inf	NA,inf	NA,0.428358	0.000153548	0.000331584
2	chr1:2095780:C:T	2095780	NA,T	NA,C	NA,1	NA,-inf	NA,inf	NA,0.489424	0.000153474	0.000340295
2	chr1:1786460:C:T	1786460	NA,T	NA,C	NA,1	NA,inf	NA,inf	NA,0.463499	0.000153436	0.000334672
2	chr1:2522536:A:C	2522536	NA,C	NA,A	NA,1	NA,inf	NA,inf	NA,0.463122	0.000153181	0.000330961
2	chr1:2132354:A:G	2132354	NA,G	NA,A	NA,1	NA,inf	NA,inf	NA,0.51639	0.000153059	0.000333596
2	chr1:2574848:A:G	2574848	NA,G	NA,A	NA,1	NA,inf	NA,inf	NA,0.470542	0.000152979	0.000330154
2	chr1:2180660:T:C	2180660	NA,C	NA,T	NA,1	NA,-inf	NA,inf	NA,0.533427	0.000152953	0.000353897
2	chr1:2501848:C:T	2501848	NA,T	NA,C	NA,1	NA,inf	NA,inf	NA,0.43686	0.000152938	0.000330857
2	chr1:2534855:C:G	2534855	NA,G	NA,C	NA,1	NA,inf	NA,inf	NA,0.476575	0.000152444	0.000325467
2	chr1:1868514:T:C	1868514	C,C	T,T	1,1	inf,-inf	inf,inf	0.351801,1.31815	0.000152096	0.000321796
2	chr1:1952064:G:A	1952064	A,A	G,G	1,1	-inf,inf	inf,inf	0.346197,1.22548	0.000151965	0.000262631
2	chr1:2137128:G:A	2137128	NA,A	NA,G	NA,1	NA,inf	NA,inf	NA,0.397614	0.000151675	0.000331136
2	chr1:2589619:C:T	2589619	NA,T	NA,C	NA,1	NA,inf	NA,inf	NA,0.435156	0.000151608	0.000329099
2	chr1:2014521:G:A	2014521	NA,A	NA,G	NA,1	NA,inf	NA,inf	NA,0.438778	0.000151409	0.000321875
2	chr1:2486500:G:C	2486500	NA,C	NA,G	NA,1	NA,-inf	NA,inf	NA,0.454477	0.000151359	0.000327601
2	chr1:1981062:A:G	1981062	G,G	A,A	1,1	inf,inf	inf,inf	0.653534,0.938086	0.000151339	0.000337111
2	chr1:1899360:C:T	1899360	NA,T	NA,C	NA,1	NA,inf	NA,inf	NA,0.449918	0.000151309	0.000330392
2	chr1:2014149:AG:A	2014149	NA,A	NA,AG	NA,1	NA,-inf	NA,inf	NA,0.518057	0.000151178	0.000340968
2	chr1:2204652:A:G	2204652	G,G	A,A	1,1	-inf,inf	inf,inf	0.334051,1.61622	0.000150874	0.000321133
2	chr1:2359219:C:T	2359219	T,T	C,C	1,1	-inf,inf	inf,inf	0.112335,1.53976	0.000150769	0.000317963
2	chr1:2366595:C:T	2366595	T,NA	C,NA	1,NA	-inf,NA	inf,NA	0.704427,NA	0.000150717	0.000324794
2	chr1:2287839:C:T	2287839	NA,T	NA,C	NA,1	NA,inf	NA,inf	NA,0.51868	0.000150573	0.000328419
2	chr1:2415135:T:C	2415135	NA,C	NA,T	NA,1	NA,-inf	NA,inf	NA,0.420961	0.000150094	0.000325946
2	chr1:2442922:C:T	2442922	T,NA	C,NA	1,NA	-inf,NA	inf,NA	0.866654,NA	0.000149893	0.000328462
2	chr1:1798387:T:G	1798387	NA,G	NA,T	NA,1	NA,inf	NA,inf	NA,0.41999	0.000149788	0.000325631
2	chr1:1989708:G:A	1989708	NA,A	NA,G	NA,1	NA,-inf	NA,inf	NA,0.42387	0.000149739	0.000324111
2	chr1:1943993:C:A	1943993	A,A	C,C	1,1	-inf,-inf	inf,inf	1.19748,0.122652	0.000149697	0.000320751
2	chr1:2126188:G:A	2126188	NA,A	NA,G	NA,1	NA,inf	NA,inf	NA,0.442145	0.00014967	0.000325848
2	chr1:2435655:C:T	2435655	NA,T	NA,C	NA,1	NA,-inf	NA,inf	NA,0.442652	0.000149658	0.000324937
2	chr1:2466610:C:T	2466610	NA,T	NA,C	NA,1	NA,inf	NA,inf	NA,0.454449	0.000149497	0.000322315
2	chr1:2001918:G:A	2001918	NA,A	NA,G	NA,1	NA,-inf	NA,inf	NA,0.463287	0.000149415	0.000330491
2	chr1:1918311:G:A	1918311	NA,A	NA,G	NA,1	NA,inf	NA,inf	NA,0.416132	0.000149398	0.000326591
2	chr1:2575016:A:G	2575016	NA,G	NA,A	NA,1	NA,inf	NA,inf	NA,0.450437	0.000149272	0.000323549
2	chr1:2399215:T:C	2399215	NA,C	NA,T	NA,1	NA,inf	NA,inf	NA,0.439292	0.000149151	0.000322968
2	chr1:2055978:T:C	2055978	NA,C	NA,T	NA,1	NA,-inf	NA,inf	NA,0.415203	0.000149105	0.000324778
2	chr1:2546186:C:T	2546186	NA,T	NA,C	NA,1	NA,inf	NA,inf	NA,0.456658	0.000148713	0.000323506
2	chr1:2380644:A:C	2380644	NA,C	NA,A	NA,1	NA,inf	NA,inf	NA,0.442428	0.00014867	0.000319426
2	chr1:2551053:A:G	2551053	NA,G	NA,A	NA,1	NA,inf	NA,inf	NA,0.463156	0.000148642	0.000322875
2	chr1:2460098:C:T	2460098	NA,T	NA,C	NA,1	NA,inf	NA,inf	NA,0.455056	0.000148344	0.000320131
2	chr1:2413968:A:C	2413968	NA,C	NA,A	NA,1	NA,-inf	NA,inf	NA,0.431059	0.000148337	0.000321324
2	chr1:2613830:G:C	2613830	NA,C	NA,G	NA,1	NA,-inf	NA,inf	NA,0.426906	0.000148011	0.000324897
2	chr1:1943535:G:A	1943535	NA,A	NA,G	NA,1	NA,-inf	NA,inf	NA,0.428785	0.000147979	0.00031776
2	chr1:2248244:C:T	2248244	NA,T	NA,C	NA,1	NA,inf	NA,inf	NA,0.381013	0.000147757	0.000320098
2	chr1:2033753:G:A	2033753	NA,A	NA,G	NA,1	NA,inf	NA,inf	NA,0.402739	0.0001475	0.000321817
2	chr1:1955861:G:A	1955861	NA,A	NA,G	NA,1	NA,-inf	NA,inf	NA,0.404546	0.000147318	0.000314628
2	chr1:2202870:G:A	2202870	NA,A	NA,G	NA,1	NA,inf	NA,inf	NA,0.501075	0.000147283	0.000317935
2	chr1:2615855:C:T	2615855	NA,T	NA,C	NA,1	NA,inf	NA,inf	NA,0.434394	0.000147251	0.000318181
2	chr1:2058659:G:A	2058659	NA,A	NA,G	NA,1	NA,inf	NA,inf	NA,0.486149	0.000147209	0.000322673
2	chr1:1901995:G:T	1901995	NA,T	NA,G	NA,1	NA,inf	NA,inf	NA,0.430133	0.000147207	0.000321369
2	chr1:2479688:G:A	2479688	NA,A	NA,G	NA,1	NA,inf	NA,inf	NA,0.442688	0.000147143	0.000315577
2	chr1:2617802:G:T	2617802	NA,T	NA,G	NA,1	NA,inf	NA,inf	NA,0.433047	0.000146984	0.000317606
2	chr1:2638746:A:G	2638746	NA,G	NA,A	NA,1	NA,-inf	NA,inf	NA,0.422613	0.000146958	0.000319805
2	chr1:2604445:C:T	2604445	NA,T	NA,C	NA,1	NA,inf	NA,inf	NA,0.43969	0.000146928	0.000318614
2	chr1:2490402:C:T	2490402	NA,T	NA,C	NA,1	NA,inf	NA,inf	NA,0.448565	0.000146859	0.000319202
2	chr1:2624907:C:T	2624907	NA,T	NA,C	NA,1	NA,-inf	NA,inf	NA,0.422401	0.00014684	0.000319549
2	chr1:2155288:GGTA:G	2155288	NA,G	NA,GGTA	NA,1	NA,inf	NA,inf	NA,0.539136	0.000146771	0.000320706
2	chr1:2012849:G:A	2012849	NA,A	NA,G	NA,1	NA,inf	NA,inf	NA,0.406238	0.000146724	0.000313281
2	chr1:2449080:G:A	2449080	NA,A	NA,G	NA,1	NA,-inf	NA,inf	NA,0.400735	0.000146709	0.000318746
2	chr1:2481547:C:T	2481547	NA,T	NA,C	NA,1	NA,inf	NA,inf	NA,0.463566	0.000146287	0.000316578
2	chr1:2481710:C:T	2481710	NA,T	NA,C	NA,1	NA,inf	NA,inf	NA,0.463566	0.000146287	0.000316578
2	chr1:2075853:G:A	2075853	NA,A	NA,G	NA,1	NA,-inf	NA,inf	NA,0.386534	0.000146105	0.000314951
2	chr1:2560972:C:A	2560972	NA,A	NA,C	NA,1	NA,inf	NA,inf	NA,0.446969	0.000146003	0.000314937
2	chr1:2009203:C:T	2009203	NA,T	NA,C	NA,1	NA,inf	NA,inf	NA,0.442066	0.000145564	0.000318115
2	chr1:2193142:G:A	2193142	NA,A	NA,G	NA,1	NA,inf	NA,inf	NA,0.538044	0.000145345	0.000319462
2	chr1:2167940:C:T	2167940	NA,T	NA,C	NA,1	NA,inf	NA,inf	NA,0.539565	0.000145319	0.00031785
2	chr1:1799675:G:A	1799675	NA,A	NA,G	NA,1	NA,inf	NA,inf	NA,0.423846	0.000145124	0.000316477
2	chr1:1780674:G:C	1780674	NA,C	NA,G	NA,1	NA,inf	NA,inf	NA,0.421962	0.000145114	0.000316354
2	chr1:1800752:T:C	1800752	NA,C	NA,T	NA,1	NA,inf	NA,inf	NA,0.423908	0.000145078	0.000316266
2	chr1:2285947:C:T	2285947	NA,T	NA,C	NA,1	NA,inf	NA,inf	NA,0.372712	0.000144802	0.000310708
2	chr1:2164817:C:T	2164817	NA,T	NA,C	NA,1	NA,inf	NA,inf	NA,0.536315	0.000144663	0.000316436
2	chr1:1902919:A:G	1902919	NA,G	NA,A	NA,1	NA,-inf	NA,inf	NA,0.42754	0.000144581	0.000310073
2	chr1:2335327:G:A	2335327	NA,A	NA,G	NA,1	NA,-inf	NA,inf	NA,0.330289	0.000144541	0.000312292
2	chr1:2617650:T:G	2617650	NA,G	NA,T	NA,1	NA,-inf	NA,inf	NA,0.409221	0.000144513	0.000317187
2	chr1:2387924:C:T	2387924	T,NA	C,NA	1,NA	inf,NA	inf,NA	0.951997,NA	0.000144455	0.000314053
2	chr1:2348340:G:A	2348340	NA,A	NA,G	NA,1	NA,-inf	NA,inf	NA,0.42245	0.000144415	0.000316342
2	chr1:1796074:G:A	1796074	NA,A	NA,G	NA,1	NA,inf	NA,inf	NA,0.419938	0.000144374	0.000314828
2	chr1:2371164:G:A	2371164	NA,A	NA,G	NA,1	NA,inf	NA,inf	NA,0.417418	0.000144333	0.000310058
2	chr1:1974701:C:A	1974701	NA,A	NA,C	NA,1	NA,inf	NA,inf	NA,0.426092	0.000144306	0.000304244
2	chr1:2600607:G:A	2600607	NA,A	NA,G	NA,1	NA,-inf	NA,inf	NA,0.421976	0.000144277	0.000314002
2	chr1:2179347:G:A	2179347	NA,A	NA,G	NA,1	NA,inf	NA,inf	NA,0.412614	0.000144252	0.000314588
2	chr1:1980987:G:A	1980987	NA,A	NA,G	NA,1	NA,-inf	NA,inf	NA,0.422244	0.000144124	0.000310132
2	chr1:2450802:A:G	2450802	NA,G	NA,A	NA,1	NA,-inf	NA,inf	NA,0.453619	0.00014399	0.000311389
2	chr1:2583714:G:A	2583714	NA,A	NA,G	NA,1	NA,inf	NA,inf	NA,0.435251	0.000143934	0.00031072
2	chr1:2440350:ATGGTGG:A	2440350	NA,A	NA,ATGGTGG	NA,1	NA,-inf	NA,inf	NA,0.455127	0.000143824	0.00031177
2	chr1:2633048:C:A	2633048	NA,A	NA,C	NA,1	NA,-inf	NA,inf	NA,0.406451	0.000143801	0.000312893
2	chr1:1882689:G:A	1882689	NA,A	NA,G	NA,1	NA,-inf	NA,inf	NA,0.410388	0.000143525	0.000308757
2	chr1:1783244:T:C	1783244	NA,C	NA,T	NA,1	NA,inf	NA,inf	NA,0.412697	0.000143367	0.000312535
2	chr1:2617710:A:G	2617710	NA,G	NA,A	NA,1	NA,-inf	NA,inf	NA,0.402334	0.000143195	0.000314246
2	chr1:1810079:T:A	1810079	NA,A	NA,T	NA,1	NA,-inf	NA,inf	NA,0.421071	0.000143022	0.00030822
2	chr1:2348313:C:G	2348313	NA,G	NA,C	NA,1	NA,-inf	NA,inf	NA,0.414478	0.000142901	0.000312976
2	chr1:1886764:T:C	1886764	NA,C	NA,T	NA,1	NA,-inf	NA,inf	NA,0.40639	0.000142765	0.000307137
2	chr1:2520177:G:A	2520177	NA,A	NA,G	NA,1	NA,inf	NA,inf	NA,0.424126	0.000142716	0.000306279
2	chr1:2513196:A:G	2513196	NA,G	NA,A	NA,1	NA,inf	NA,inf	NA,0.386964	0.000142559	0.000308424
2	chr1:2198650:C:T	2198650	NA,T	NA,C	NA,1	NA,inf	NA,inf	NA,0.473914	0.000142475	0.000307612
2	chr1:2150781:C:T	2150781	NA,T	NA,C	NA,1	NA,inf	NA,inf	NA,0.342304	0.000142373	0.000308377
2	chr1:2593347:G:A	2593347	NA,A	NA,G	NA,1	NA,inf	NA,inf	NA,0.410009	0.000142335	0.000307499
2	chr1:2595098:C:T	2595098	NA,T	NA,C	NA,1	NA,inf	NA,inf	NA,0.410009	0.000142335	0.000307499
2	chr1:1882556:C:T	1882556	NA,T	NA,C	NA,1	NA,inf	NA,inf	NA,0.410966	0.000142316	0.000310814
2	chr1:1989523:T:C	1989523	C,C	T,T	1,1	-inf,inf	inf,inf	0.0732173,1.52971	0.000142159	0.000287079
2	chr1:2509567:C:T	2509567	NA,T	NA,C	NA,1	NA,inf	NA,inf	NA,0.414389	0.000141956	0.000304389
2	chr1:2435670:G:T	2435670	T,NA	G,NA	1,NA	inf,NA	inf,NA	0.570752,NA	0.00014171	0.000307959
2	chr1:1818620:T:C	1818620	NA,C	NA,T	NA,1	NA,-inf	NA,inf	NA,0.398523	0.000141689	0.000303662
2	chr1:2446505:G:A	2446505	NA,A	NA,G	NA,1	NA,-inf	NA,inf	NA,0.395829	0.000141552	0.000308758
2	chr1:2416228:C:T	2416228	NA,T	NA,C	NA,1	NA,inf	NA,inf	NA,0.383929	0.000141517	0.000306263
2	chr1:2078127:C:T	2078127	NA,T	NA,C	NA,1	NA,-inf	NA,inf	NA,0.353001	0.000141472	0.000305296
2	chr1:1942186:G:A	1942186	A,A	G,G	1,1	inf,inf	inf,inf	1.16226,0.333635	0.000141391	0.000315296
2	chr1:2332196:C:T	2332196	NA,T	NA,C	NA,1	NA,-inf	NA,inf	NA,0.36621	0.000141244	0.0003056
2	chr1:2372172:G:A	2372172	NA,A	NA,G	NA,1	NA,inf	NA,inf	NA,0.400018	0.000141159	0.000303297
2	chr1:1892032:C:A	1892032	NA,A	NA,C	NA,1	NA,-inf	NA,inf	NA,0.399301	0.000141112	0.000303973
2	chr1:2058780:C:A	2058780	NA,A	NA,C	NA,1	NA,-inf	NA,inf	NA,0.447385	0.000140993	0.000306292
2	chr1:2353047:C:T	2353047	T,T	C,C	1,1	inf,-inf	inf,inf	1.99903,0.391201	0.000140811	0.000312309
2	chr1:2013156:G:A	2013156	NA,A	NA,G	NA,1	NA,-inf	NA,inf	NA,0.462038	0.000140809	0.000316436
2	chr1:2343594:C:T	2343594	NA,T	NA,C	NA,1	NA,-inf	NA,inf	NA,0.513738	0.000140668	0.000306579
2	chr1:2588160:A:G	2588160	NA,G	NA,A	NA,1	NA,-inf	NA,inf	NA,0.417405	0.000140619	0.000306233
2	chr1:2550318:T:C	2550318	NA,C	NA,T	NA,1	NA,inf	NA,inf	NA,0.418129	0.000140524	0.000305045
2	chr1:2640236:C:T	2640236	NA,T	NA,C	NA,1	NA,-inf	NA,inf	NA,0.38819	0.000140368	0.000305398
2	chr1:1983814:G:A	1983814	NA,A	NA,G	NA,1	NA,-inf	NA,inf	NA,0.381274	0.000140335	0.000319877
2	chr1:2524424:A:C	2524424	C,NA	A,NA	1,NA	inf,NA	inf,NA	1.0434,NA	0.000140325	0.000306394
2	chr1:2169339:G:A	2169339	NA,A	NA,G	NA,1	NA,-inf	NA,inf	NA,0.418961	0.000140225	0.00030835
2	chr1:1749174:G:C	1749174	C,NA	G,NA	1,NA	-inf,NA	inf,NA	0.988706,NA	0.000140173	0.000304914
2	chr1:2022661:G:T	2022661	NA,T	NA,G	NA,1	NA,-inf	NA,inf	NA,0.460102	0.000140012	0.000314938
2	chr1:1946892:A:G	1946892	NA,G	NA,A	NA,1	NA,inf	NA,inf	NA,0.416786	0.000139836	0.000275614
2	chr1:2243052:C:T	2243052	NA,T	NA,C	NA,1	NA,inf	NA,inf	NA,0.483192	0.00013977	0.000300656
2	chr1:1823018:G:A	1823018	NA,A	NA,G	NA,1	NA,inf	NA,inf	NA,0.391942	0.00013971	0.000305311
2	chr1:1946895:A:G	1946895	NA,G	NA,A	NA,1	NA,inf	NA,inf	NA,0.415473	0.000139603	0.000275231
2	chr1:2081169:C:T	2081169	NA,T	NA,C	NA,1	NA,-inf	NA,inf	NA,0.336098	0.000139381	0.000300917
2	chr1:2184860:C:T	2184860	NA,T	NA,C	NA,1	NA,-inf	NA,inf	NA,0.441598	0.000139258	0.000302853
2	chr1:2274325:G:A	2274325	NA,A	NA,G	NA,1	NA,inf	NA,inf	NA,0.478554	0.000139175	0.000303736
2	chr1:1755092:G:T	1755092	NA,T	NA,G	NA,1	NA,-inf	NA,inf	NA,0.378044	0.000139041	0.000299537
2	chr1:2116140:C:T	2116140	NA,T	NA,C	NA,1	NA,-inf	NA,inf	NA,0.339609	0.000138983	0.000299994
2	chr1:1784979:T:A	1784979	NA,A	NA,T	NA,1	NA,inf	NA,inf	NA,0.387859	0.000138872	0.000302607
2	chr1:2638687:A:G	2638687	NA,G	NA,A	NA,1	NA,-inf	NA,inf	NA,0.370308	0.000138871	0.00030307
2	chr1:2070047:G:A	2070047	NA,A	NA,G	NA,1	NA,-inf	NA,inf	NA,0.436885	0.000138797	0.000301506
2	chr1:2207868:C:T	2207868	T,T	C,C	1,1	inf,inf	inf,inf	3.49048,1.6434	0.000138743	0.000293924
2	chr1:2059222:T:C	2059222	NA,C	NA,T	NA,1	NA,inf	NA,inf	NA,0.438025	0.000138581	0.000303447
2	chr1:1771786:G:T	1771786	NA,T	NA,G	NA,1	NA,inf	NA,inf	NA,0.385059	0.000138363	0.000301481
2	chr1:2403976:A:G	2403976	NA,G	NA,A	NA,1	NA,-inf	NA,inf	NA,0.380939	0.000138295	0.000301219
2	chr1:2467552:C:CCGG	2467552	CCGG,NA	C,NA	1,NA	inf,NA	inf,NA	0.786729,NA	0.000138295	0.000300731
2	chr1:2442681:C:T	2442681	T,T	C,C	1,1	-inf,inf	inf,inf	0.622136,0.378777	0.000138223	0.000303045
2	chr1:1923140:A:G	1923140	NA,G	NA,A	NA,1	NA,-inf	NA,inf	NA,0.379538	0.000137735	0.000295823
2	chr1:1830735:C:T	1830735	NA,T	NA,C	NA,1	NA,inf	NA,inf	NA,0.386011	0.000137725	0.000300598
2	chr1:1851781:C:T	1851781	NA,T	NA,C	NA,1	NA,-inf	NA,inf	NA,0.381247	0.00013754	0.000296058
2	chr1:2470687:C:A	2470687	NA,A	NA,C	NA,1	NA,inf	NA,inf	NA,0.391915	0.000137486	0.000295396
2	chr1:1769408:G:A	1769408	NA,A	NA,G	NA,1	NA,inf	NA,inf	NA,0.379239	0.000137415	0.000299364
2	chr1:2371840:G:A	2371840	NA,A	NA,G	NA,1	NA,inf	NA,inf	NA,0.379156	0.000137298	0.000295162
2	chr1:2490419:C:T	2490419	NA,T	NA,C	NA,1	NA,inf	NA,inf	NA,0.396127	0.000137284	0.000298686
2	chr1:2088504:C:T	2088504	NA,T	NA,C	NA,1	NA,inf	NA,inf	NA,0.364541	0.000137259	0.000295112
2	chr1:2440247:C:T	2440247	NA,T	NA,C	NA,1	NA,-inf	NA,inf	NA,0.383232	0.000137199	0.000299311
2	chr1:2613567:G:A	2613567	NA,A	NA,G	NA,1	NA,inf	NA,inf	NA,0.379857	0.000137049	0.00029608
2	chr1:1929713:G:A	1929713	A,A	G,G	1,1	inf,inf	inf,inf	1.03504,0.503119	0.000136944	0.000310227
2	chr1:2170282:G:A	2170282	NA,A	NA,G	NA,1	NA,inf	NA,inf	NA,0.440544	0.000136908	0.000295549
2	chr1:2517525:A:G	2517525	NA,G	NA,A	NA,1	NA,inf	NA,inf	NA,0.375442	0.000136789	0.000296765
2	chr1:1984429:T:C	1984429	NA,C	NA,T	NA,1	NA,-inf	NA,inf	NA,0.361586	0.000136751	0.000311495
2	chr1:2090656:C:T	2090656	NA,T	NA,C	NA,1	NA,inf	NA,inf	NA,0.36165	0.000136747	0.000294019
2	chr1:1862189:T:G	1862189	NA,G	NA,T	NA,1	NA,-inf	NA,inf	NA,0.381386	0.00013674	0.00029383
2	chr1:1838388:A:C	1838388	NA,C	NA,A	NA,1	NA,inf	NA,inf	NA,0.392805	0.000136722	0.000298386
2	chr1:2282755:G:A	2282755	NA,A	NA,G	NA,1	NA,inf	NA,inf	NA,0.485747	0.000136696	0.000297715
2	chr1:1926722:C:T	1926722	T,T	C,C	1,1	-inf,-inf	inf,inf	1.09543,0.267846	0.00013669	0.000288406
2	chr1:2162568:C:G	2162568	G,NA	C,NA	1,NA	inf,NA	inf,NA	1.15231,NA	0.000136643	0.00029825
2	chr1:1774697:T:C	1774697	C,C	T,T	1,1	inf,-inf	inf,inf	0.922161,0.703407	0.000136581	0.00029849
2	chr1:2162567:A:G	2162567	G,NA	A,NA	1,NA	inf,NA	inf,NA	1.15169,NA	0.000136533	0.00029801
2	chr1:2101935:G:A	2101935	A,A	G,G	1,1	inf,inf	inf,inf	1.71603,1.48622	0.000136439	0.000281264
2	chr1:1931474:C:T	1931474	NA,T	NA,C	NA,1	NA,-inf	NA,inf	NA,0.372344	0.000136384	0.000292959
2	chr1:1951498:C:T	1951498	T,T	C,C	1,1	inf,inf	inf,inf	1.14913,0.0660476	0.00013632	0.000296816
2	chr1:1774334:A:G	1774334	G,G	A,A	1,1	inf,-inf	inf,inf	0.964567,0.654476	0.000136264	0.000296814
2	chr1:2374278:G:A	2374278	NA,A	NA,G	NA,1	NA,inf	NA,inf	NA,0.372155	0.000136153	0.000292659
2	chr1:2428467:T:C	2428467	NA,C	NA,T	NA,1	NA,-inf	NA,inf	NA,0.374739	0.000136049	0.000293496
2	chr1:2370252:G:A	2370252	A,A	G,G	1,1	-inf,-inf	inf,inf	0.119475,1.46068	0.000135993	0.000288221
2	chr1:1906095:C:T	1906095	NA,T	NA,C	NA,1	NA,inf	NA,inf	NA,0.386601	0.000135824	0.000296362
2	chr1:2490805:G:A	2490805	NA,A	NA,G	NA,1	NA,-inf	NA,inf	NA,0.364163	0.000135725	0.000294383
2	chr1:1981295:T:C	1981295	C,C	T,T	1,1	inf,inf	inf,inf	0.660437,0.860747	0.000135509	0.000301172
2	chr1:2038162:G:A	2038162	A,A	G,G	1,1	inf,-inf	inf,inf	0.103351,1.39069	0.000135491	0.000288517
2	chr1:2327164:A:C	2327164	NA,C	NA,A	NA,1	NA,inf	NA,inf	NA,0.386183	0.000135458	0.000292848
2	chr1:2326769:A:AC	2326769	NA,AC	NA,A	NA,1	NA,-inf	NA,inf	NA,0.34741	0.000135416	0.000292903
2	chr1:1847737:G:A	1847737	NA,A	NA,G	NA,1	NA,-inf	NA,inf	NA,0.366661	0.000135389	0.000291424
2	chr1:2418597:C:T	2418597	NA,T	NA,C	NA,1	NA,inf	NA,inf	NA,0.334966	0.000135276	0.000293696
2	chr1:1853906:T:C	1853906	NA,C	NA,T	NA,1	NA,inf	NA,inf	NA,0.396923	0.000135206	0.000295315
2	chr1:1852251:C:T	1852251	NA,T	NA,C	NA,1	NA,inf	NA,inf	NA,0.367662	0.000135199	0.000294561
2	chr1:1981291:A:G	1981291	G,G	A,A	1,1	inf,inf	inf,inf	0.644159,0.880075	0.000135082	0.000300409
2	chr1:2429003:C:A	2429003	NA,A	NA,C	NA,1	NA,-inf	NA,inf	NA,0.383305	0.000135044	0.000294142
2	chr1:2645284:G:A	2645284	NA,A	NA,G	NA,1	NA,-inf	NA,inf	NA,0.347838	0.000134984	0.000292919
2	chr1:2605974:C:T	2605974	NA,T	NA,C	NA,1	NA,inf	NA,inf	NA,0.374551	0.000134969	0.000292455
3	chr1:2075323:G:A	2075323	NA,A	NA,G	NA,1	NA,-inf	NA,inf	NA,3.9799	0.0957467	0.121517
3	chr1:2415019:G:T	2415019	T,NA	G,NA	1,NA	inf,NA	inf,NA	4.88133,NA	0.0337388	0.0578183
3	chr1:2304900:T:C	2304900	C,C	T,T	1,1	-inf,-inf	inf,inf	5.61083,0.159369	0.0213413	0.0308913
3	chr1:2302601:CAGG:C	2302601	C,C	CAGG,CAGG	1,1	-inf,inf	inf,inf	5.59964,0.133755	0.0189075	0.0273411
3	chr1:2214726:C:A	2214726	A,A	C,C	1,1	inf,inf	inf,inf	6.51076,1.03578	0.0167951	0.0318094
3	chr1:2316560:A:G	2316560	NA,G	NA,A	NA,1	NA,-inf	NA,inf	NA,2.94918	0.0167573	0.0301568
3	chr1:2080079:C:T	2080079	NA,T	NA,C	NA,1	NA,-inf	NA,inf	NA,3.00077	0.0148293	0.0206123
3	chr1:2303193:G:A	2303193	A,A	G,G	1,1	-inf,inf	inf,inf	5.39056,0.125141	0.0141	0.0205249
3	chr1:2302522:G:A	2302522	A,A	G,G	1,1	-inf,inf	inf,inf	5.34937,0.243725	0.0139054	0.0203603
3	chr1:2096110:G:A	2096110	NA,A	NA,G	NA,1	NA,-inf	NA,inf	NA,2.79828	0.0103788	0.0157811
3	chr1:2090215:G:A	2090215	NA,A	NA,G	NA,1	NA,-inf	NA,inf	NA,2.65956	0.0103529	0.0164944
3	chr1:2304217:G:A	2304217	A,A	G,G	1,1	-inf,inf	inf,inf	4.59497,0.136304	0.0100417	0.0149311
3	chr1:2303580:T:C	2303580	C,C	T,T	1,1	-inf,-inf	inf,inf	4.15022,0.47396	0.00955673	0.0148214
3	chr1:2097701:CA:C	2097701	NA,C	NA,CA	NA,1	NA,-inf	NA,inf	NA,2.34642	0.00516771	0.00824843
3	chr1:2085644:C:T	2085644	NA,T	NA,C	NA,1	NA,-inf	NA,inf	NA,2.27564	0.00495404	0.00795029
3	chr1:2054370:G:C	2054370	NA,C	NA,G	NA,1	NA,-inf	NA,inf	NA,2.3596	0.00451686	0.00670749
3	chr1:2089757:C:T	2089757	NA,T	NA,C	NA,1	NA,-inf	NA,inf	NA,2.21214	0.00413277	0.00667254
3	chr1:2089201:G:A	2089201	NA,A	NA,G	NA,1	NA,-inf	NA,inf	NA,2.20776	0.00407147	0.00658079
3	chr1:2090403:G:A	2090403	NA,A	NA,G	NA,1	NA,-inf	NA,inf	NA,2.20139	0.00401866	0.00649583
3	chr1:2096682:G:A	2096682	NA,A	NA,G	NA,1	NA,-inf	NA,inf	NA,2.2188	0.00399412	0.00640804
3	chr1:2373778:G:A	2373778	NA,A	NA,G	NA,1	NA,-inf	NA,inf	NA,2.201	0.00391301	0.00700768
3	chr1:2063069:T:C	2063069	NA,C	NA,T	NA,1	NA,-inf	NA,inf	NA,2.18159	0.00376308	0.00578
3	chr1:2084776:A:G	2084776	G,G	A,A	1,1	inf,inf	inf,inf	0.101579,3.36748	0.00374828	0.00672251
3	chr1:2090626:G:A	2090626	NA,A	NA,G	NA,1	NA,-inf	NA,inf	NA,2.15144	0.00364298	0.00589959
3	chr1:1924650:G:A	1924650	NA,A	NA,G	NA,1	NA,-inf	NA,inf	NA,2.06163	0.00339762	0.00576219
3	chr1:1960047:A:G	1960047	NA,G	NA,A	NA,1	NA,inf	NA,inf	NA,2.27454	0.0031373	0.00692541
3	chr1:1940077:ATGCAGG:A	1940077	NA,A	NA,ATGCAGG	NA,1	NA,-inf	NA,inf	NA,2.0016	0.00305603	0.00517174
3	chr1:2079939:C:G	2079939	NA,G	NA,C	NA,1	NA,-inf	NA,inf	NA,2.06186	0.00285725	0.00445809
3	chr1:2091957:G:A	2091957	NA,A	NA,G	NA,1	NA,-inf	NA,inf	NA,2.04651	0.00271524	0.00436756
3	chr1:2076704:C:T	2076704	NA,T	NA,C	NA,1	NA,-inf	NA,inf	NA,2.03109	0.00269347	0.00420899
3	chr1:2077443:C:T	2077443	NA,T	NA,C	NA,1	NA,-inf	NA,inf	NA,2.03116	0.00269092	0.00420517
3	chr1:2084530:A:C	2084530	C,C	A,A	1,1	inf,inf	inf,inf	0.114036,3.1903	0.00267346	0.00481058
3	chr1:2080155:C:T	2080155	NA,T	NA,C	NA,1	NA,-inf	NA,inf	NA,2.02508	0.00266278	0.00416221
3	chr1:2079172:G:A	2079172	NA,A	NA,G	NA,1	NA,-inf	NA,inf	NA,2.02508	0.00266278	0.00416221
3	chr1:1956893:C:T	1956893	NA,T	NA,C	NA,1	NA,inf	NA,inf	NA,3.2609	0.00262746	0.0256866
3	chr1:2339884:G:A	2339884	NA,A	NA,G	NA,1	NA,-inf	NA,inf	NA,2.01757	0.00257228	0.00462738
3	chr1:2065556:G:A	2065556	NA,A	NA,G	NA,1	NA,-inf	NA,inf	NA,1.96658	0.00254399	0.00403273
3	chr1:1922517:G:A	1922517	NA,A	NA,G	NA,1	NA,-inf	NA,inf	NA,1.90678	0.00249988	0.0042622
3	chr1:1925601:G:A	1925601	NA,A	NA,G	NA,1	NA,inf	NA,inf	NA,1.98989	0.00249024	0.00447314
3	chr1:2379143:G:A	2379143	NA,A	NA,G	NA,1	NA,-inf	NA,inf	NA,1.96106	0.00246934	0.00444199
3	chr1:2340761:G:A	2340761	NA,A	NA,G	NA,1	NA,-inf	NA,inf	NA,1.96684	0.00240394	0.00433345
3	chr1:2096621:C:T	2096621	T,NA	C,NA	1,NA	-inf,NA	inf,NA	3.38521,NA	0.00235575	0.00418842
3	chr1:1958850:A:G	1958850	NA,G	NA,A	NA,1	NA,inf	NA,inf	NA,2.97509	0.00231555	0.0160115
3	chr1:2256472:G:A	2256472	A,A	G,G	1,1	inf,inf	inf,inf	4.99477,0.802136	0.00229801	0.00422794
3	chr1:1892887:C:A	1892887	NA,A	NA,C	NA,1	NA,-inf	NA,inf	NA,1.96856	0.00221695	0.00412977
3	chr1:2099903:T:C	2099903	C,C	T,T	1,1	inf,inf	inf,inf	1.48067,3.14361	0.0021969	0.00388421
3	chr1:1958516:G:A	1958516	NA,A	NA,G	NA,1	NA,inf	NA,inf	NA,3.13713	0.00218689	0.0202701
3	chr1:1958114:G:A	1958114	NA,A	NA,G	NA,1	NA,inf	NA,inf	NA,3.12293	0.0021406	0.0197326
3	chr1:1958470:G:A	1958470	NA,A	NA,G	NA,1	NA,inf	NA,inf	NA,3.11487	0.00212219	0.0193978
3	chr1:1958101:T:C	1958101	NA,C	NA,T	NA,1	NA,inf	NA,inf	NA,3.10507	0.00208265	0.0190635
3	chr1:1957890:G:T	1957890	NA,T	NA,G	NA,1	NA,inf	NA,inf	NA,3.10461	0.00208137	0.0190482
3	chr1:1957883:GGA:G	1957883	NA,G	NA,GGA	NA,1	NA,inf	NA,inf	NA,3.10461	0.00208137	0.0190482
3	chr1:1957881:GA:G	1957881	NA,G	NA,GA	NA,1	NA,inf	NA,inf	NA,3.10461	0.00208137	0.0190482
3	chr1:1956798:T:C	1956798	NA,C	NA,T	NA,1	NA,inf	NA,inf	NA,3.10461	0.00208137	0.0190482
3	chr1:1956585:C:G	1956585	NA,G	NA,C	NA,1	NA,inf	NA,inf	NA,3.10461	0.00208137	0.0190482
3	chr1:1956538:G:A	1956538	NA,A	NA,G	NA,1	NA,inf	NA,inf	NA,3.10461	0.00208137	0.0190482
3	chr1:1957108:T:C	1957108	NA,C	NA,T	NA,1	NA,inf	NA,inf	NA,3.10461	0.00208137	0.0190482
3	chr1:1956048:A:G	1956048	NA,G	NA,A	NA,1	NA,inf	NA,inf	NA,3.10012	0.00206755	0.0188843
3	chr1:2385297:G:A	2385297	NA,A	NA,G	NA,1	NA,-inf	NA,inf	NA,1.85806	0.00205013	0.00368665
3	chr1:1957215:T:C	1957215	NA,C	NA,T	NA,1	NA,inf	NA,inf	NA,3.08846	0.0020342	0.0184699
3	chr1:2102670:A:G	2102670	G,NA	A,NA	1,NA	-inf,NA	inf,NA	1.73815,NA	0.00202457	0.00375862
3	chr1:1958853:C:T	1958853	NA,T	NA,C	NA,1	NA,inf	NA,inf	NA,3.08078	0.00201102	0.0182002
3	chr1:2306534:A:G	2306534	NA,G	NA,A	NA,1	NA,-inf	NA,inf	NA,1.85778	0.00199662	0.00355496
3	chr1:2097280:C:T	2097280	T,T	C,C	1,1	inf,inf	inf,inf	1.60965,3.04263	0.00196102	0.00345298
3	chr1:2297717:C:T	2297717	T,T	C,C	1,1	-inf,-inf	inf,inf	3.98563,0.0712219	0.00193368	0.00299754
3	chr1:2387181:G:A	2387181	NA,A	NA,G	NA,1	NA,-inf	NA,inf	NA,1.82274	0.00191758	0.00345172
3	chr1:1958459:T:C	1958459	NA,C	NA,T	NA,1	NA,inf	NA,inf	NA,3.0217	0.00184727	0.0162016
3	chr1:2010360:G:A	2010360	NA,A	NA,G	NA,1	NA,-inf	NA,inf	NA,1.75761	0.00184352	0.00311322
3	chr1:2373261:G:A	2373261	NA,A	NA,G	NA,1	NA,-inf	NA,inf	NA,1.79104	0.00180793	0.00325372
3	chr1:1986564:G:A	1986564	A,NA	G,NA	1,NA	-inf,NA	inf,NA	2.114,NA	0.00177899	0.0032885
3	chr1:2093338:G:A	2093338	NA,A	NA,G	NA,1	NA,-inf	NA,inf	NA,1.78681	0.00174408	0.00285266
3	chr1:2327765:G:A	2327765	NA,A	NA,G	NA,1	NA,-inf	NA,inf	NA,1.78328	0.00172771	0.00315904
3	chr1:2324183:T:C	2324183	NA,C	NA,T	NA,1	NA,-inf	NA,inf	NA,1.82238	0.00170532	0.00310076
3	chr1:2054114:T:C	2054114	C,C	T,T	1,1	-inf,inf	inf,inf	0.398281,2.75324	0.00164751	0.00309466
3	chr1:1963238:G:A	1963238	A,NA	G,NA	1,NA	-inf,NA	inf,NA	1.14762,NA	0.00162686	0.00307731
3	chr1:2424710:G:A	2424710	NA,A	NA,G	NA,1	NA,inf	NA,inf	NA,1.75746	0.00160454	0.00296065
3	chr1:2298478:C:T	2298478	T,T	C,C	1,1	-inf,-inf	inf,inf	3.82011,0.169524	0.00159569	0.0024847
3	chr1:1898894:G:C	1898894	NA,C	NA,G	NA,1	NA,inf	NA,inf	NA,2.02029	0.00157015	0.00406251
3	chr1:2292363:G:A	2292363	A,NA	G,NA	1,NA	inf,NA	inf,NA	1.03707,NA	0.00154868	0.00282814
3	chr1:2251211:G:A	2251211	A,A	G,G	1,1	inf,inf	inf,inf	5.05554,0.66701	0.00154804	0.00289979
3	chr1:2085196:A:G	2085196	G,G	A,A	1,1	inf,inf	inf,inf	0.104275,2.91006	0.00150099	0.00270852
3	chr1:2228865:C:G	2228865	G,NA	C,NA	1,NA	inf,NA	inf,NA	3.02314,NA	0.00145978	0.00266299
3	chr1:1973391:G:A	1973391	A,NA	G,NA	1,NA	-inf,NA	inf,NA	2.00867,NA	0.00143467	0.00265264
3	chr1:2381282:G:A	2381282	NA,A	NA,G	NA,1	NA,-inf	NA,inf	NA,1.65949	0.00143385	0.00258961
3	chr1:2320508:G:A	2320508	A,A	G,G	1,1	-inf,inf	inf,inf	2.46767,0.251457	0.00138585	0.00225445
3	chr1:2338232:A:C	2338232	NA,C	NA,A	NA,1	NA,inf	NA,inf	NA,1.7535	0.00137949	0.00257515
3	chr1:2251617:G:A	2251617	A,A	G,G	1,1	inf,inf	inf,inf	5.00312,0.630936	0.00137722	0.00257905
3	chr1:1843766:A:G	1843766	NA,G	NA,A	NA,1	NA,-inf	NA,inf	NA,1.55818	0.0013148	0.00234425
3	chr1:2251481:A:G	2251481	NA,G	NA,A	NA,1	NA,inf	NA,inf	NA,1.77682	0.00127228	0.00236981
3	chr1:2385050:G:A	2385050	NA,A	NA,G	NA,1	NA,-inf	NA,inf	NA,1.58031	0.00121181	0.00219971
3	chr1:1980830:G:A	1980830	NA,A	NA,G	NA,1	NA,-inf	NA,inf	NA,1.54207	0.00120929	0.00225355
3	chr1:1959317:C:T	1959317	NA,T	NA,C	NA,1	NA,inf	NA,inf	NA,2.65614	0.00120294	0.00828372
3	chr1:2074624:C:T	2074624	NA,T	NA,C	NA,1	NA,-inf	NA,inf	NA,1.63601	0.00119856	0.00192901
3	chr1:2131912:C:T	2131912	NA,T	NA,C	NA,1	NA,-inf	NA,inf	NA,1.59324	0.00119172	0.00211395
3	chr1:2297047:G:A	2297047	NA,A	NA,G	NA,1	NA,-inf	NA,inf	NA,1.56217	0.00119144	0.00211061
3	chr1:2220871:C:T	2220871	NA,T	NA,C	NA,1	NA,inf	NA,inf	NA,1.72754	0.00117071	0.0021791
3	chr1:2085597:G:C	2085597	NA,C	NA,G	NA,1	NA,-inf	NA,inf	NA,1.55167	0.0011429	0.00203993
3	chr1:2158851:A:G	2158851	NA,G	NA,A	NA,1	NA,inf	NA,inf	NA,1.63973	0.00113907	0.00212344
3	chr1:2371126:T:C	2371126	NA,C	NA,T	NA,1	NA,-inf	NA,inf	NA,1.52937	0.00110873	0.00201585
3	chr1:2103857:G:A	2103857	NA,A	NA,G	NA,1	NA,inf	NA,inf	NA,1.6651	0.00108943	0.0020443
3	chr1:2486245:C:T	2486245	NA,T	NA,C	NA,1	NA,inf	NA,inf	NA,1.56212	0.00108918	0.00203962
3	chr1:2095310:A:G	2095310	G,G	A,A	1,1	inf,inf	inf,inf	1.2428,2.815	0.00107552	0.00190875
3	chr1:2054659:A:G	2054659	NA,G	NA,A	NA,1	NA,-inf	NA,inf	NA,1.52467	0.00107069	0.00173145
3	chr1:2275281:G:A	2275281	A,A	G,G	1,1	inf,inf	inf,inf	4.80743,0.30421	0.00106955	0.00198276
3	chr1:2073497:G:C	2073497	NA,C	NA,G	NA,1	NA,-inf	NA,inf	NA,1.572	0.00106489	0.00172008
3	chr1:2071582:C:T	2071582	NA,T	NA,C	NA,1	NA,-inf	NA,inf	NA,1.56843	0.00105685	0.00170809
3	chr1:2245902:T:G	2245902	G,NA	T,NA	1,NA	-inf,NA	inf,NA	1.01518,NA	0.00105484	0.00195308
3	chr1:1897695:C:A	1897695	NA,A	NA,C	NA,1	NA,inf	NA,inf	NA,1.76332	0.0010453	0.0025674
3	chr1:2443701:G:T	2443701	T,NA	G,NA	1,NA	inf,NA	inf,NA	2.6817,NA	0.00104384	0.00187962
3	chr1:1920784:C:T	1920784	NA,T	NA,C	NA,1	NA,inf	NA,inf	NA,1.51384	0.00102467	0.00185011
3	chr1:1751659:G:A	1751659	NA,A	NA,G	NA,1	NA,-inf	NA,inf	NA,1.4713	0.00101655	0.00191852
3	chr1:2245723:G:A	2245723	A,A	G,G	1,1	inf,inf	inf,inf	5.087,0.36692	0.00101213	0.00191736
3	chr1:2482582:C:A	2482582	NA,A	NA,C	NA,1	NA,inf	NA,inf	NA,1.52491	0.0010074	0.00188447
3	chr1:2324037:C:T	2324037	NA,T	NA,C	NA,1	NA,inf	NA,inf	NA,1.45537	0.000995412	0.00184326
3	chr1:1916970:G:A	1916970	NA,A	NA,G	NA,1	NA,-inf	NA,inf	NA,1.44737	0.000993108	0.00173389
3	chr1:1966792:G:A	1966792	NA,A	NA,G	NA,1	NA,-inf	NA,inf	NA,1.49928	0.000991547	0.00188284
3	chr1:2010190:C:T	2010190	NA,T	NA,C	NA,1	NA,inf	NA,inf	NA,1.50634	0.00098232	0.00179307
3	chr1:2244782:A:G	2244782	NA,G	NA,A	NA,1	NA,inf	NA,inf	NA,1.63066	0.000981925	0.00182854
3	chr1:2418739:G:A	2418739	NA,A	NA,G	NA,1	NA,inf	NA,inf	NA,1.46738	0.000975757	0.00184926
3	chr1:2256593:A:G	2256593	G,G	A,A	1,1	inf,inf	inf,inf	5.04681,0.203218	0.000959213	0.00180429
3	chr1:2396646:C:T	2396646	NA,T	NA,C	NA,1	NA,inf	NA,inf	NA,1.44288	0.000958355	0.00178135
3	chr1:2130485:AC:A	2130485	NA,A	NA,AC	NA,1	NA,-inf	NA,inf	NA,1.47279	0.000934539	0.00166807
3	chr1:2554671:G:A	2554671	A,NA	G,NA	1,NA	-inf,NA	inf,NA	0.915465,NA	0.000923497	0.00173267
3	chr1:2332752:T:A	2332752	NA,A	NA,T	NA,1	NA,-inf	NA,inf	NA,1.48101	0.000909823	0.00166362
3	chr1:2336036:G:A	2336036	NA,A	NA,G	NA,1	NA,inf	NA,inf	NA,1.37547	0.00089895	0.00166371
3	chr1:2237918:A:G	2237918	NA,G	NA,A	NA,1	NA,inf	NA,inf	NA,1.57587	0.000895844	0.00165984
3	chr1:1940066:CAT:C	1940066	NA,C	NA,CAT	NA,1	NA,-inf	NA,inf	NA,1.34868	0.000857561	0.00150518
3	chr1:1988264:C:A	1988264	NA,A	NA,C	NA,1	NA,inf	NA,inf	NA,1.37868	0.00085475	0.00154505
3	chr1:2350727:G:A	2350727	NA,A	NA,G	NA,1	NA,inf	NA,inf	NA,1.34821	0.000853553	0.0015725
3	chr1:1950531:G:A	1950531	NA,A	NA,G	NA,1	NA,-inf	NA,inf	NA,1.47555	0.000853022	0.00160835
3	chr1:2330786:G:A	2330786	NA,A	NA,G	NA,1	NA,-inf	NA,inf	NA,1.44495	0.00085278	0.00155951
3	chr1:2296742:CTTG:C	2296742	C,NA	CTTG,NA	1,NA	inf,NA	inf,NA	0.819839,NA	0.000849759	0.00155395
3	chr1:2291058:G:A	2291058	A,A	G,G	1,1	inf,-inf	inf,inf	2.17242,0.0338494	0.000842058	0.00146564
3	chr1:2290929:G:A	2290929	A,A	G,G	1,1	inf,-inf	inf,inf	2.17009,0.0433248	0.000841866	0.00146591
3	chr1:2001448:G:A	2001448	NA,A	NA,G	NA,1	NA,inf	NA,inf	NA,1.62052	0.000841742	0.00198613
3	chr1:2324130:C:T	2324130	NA,T	NA,C	NA,1	NA,inf	NA,inf	NA,1.38219	0.000838781	0.0015474
3	chr1:2325802:T:G	2325802	NA,G	NA,T	NA,1	NA,-inf	NA,inf	NA,1.42634	0.000821326	0.00149808
3	chr1:2253416:G:C	2253416	C,C	G,G	1,1	inf,inf	inf,inf	4.94485,0.182529	0.000821254	0.00154251
3	chr1:1968869:T:C	1968869	NA,C	NA,T	NA,1	NA,inf	NA,inf	NA,1.28769	0.000814831	0.00148577
3	chr1:2055132:C:T	2055132	T,T	C,C	1,1	-inf,inf	inf,inf	0.122209,2.28037	0.000814224	0.00155069
3	chr1:2253871:G:C	2253871	C,C	G,G	1,1	inf,inf	inf,inf	4.92485,0.203132	0.000806795	0.0015167
3	chr1:2007895:G:A	2007895	A,A	G,G	1,1	inf,-inf	inf,inf	1.1917,1.46915	0.000802279	0.00153817
3	chr1:1879682:G:A	1879682	A,A	G,G	1,1	inf,-inf	inf,inf	2.0146,0.0795241	0.000800819	0.00147678
3	chr1:2268618:C:G	2268618	NA,G	NA,C	NA,1	NA,inf	NA,inf	NA,1.50896	0.000800099	0.00148259
3	chr1:2270305:G:T	2270305	T,T	G,G	1,1	inf,inf	inf,inf	4.78898,0.281197	0.000794375	0.00147643
3	chr1:2276684:C:T	2276684	T,T	C,C	1,1	inf,inf	inf,inf	4.63506,0.248054	0.0007922	0.00147082
3	chr1:2181741:C:G	2181741	NA,G	NA,C	NA,1	NA,inf	NA,inf	NA,1.27532	0.000790241	0.00152857
3	chr1:1993845:G:A	1993845	A,NA	G,NA	1,NA	-inf,NA	inf,NA	1.19964,NA	0.000790063	0.0014654
3	chr1:2106212:G:A	2106212	NA,A	NA,G	NA,1	NA,inf	NA,inf	NA,1.49807	0.000787968	0.00148251
3	chr1:2053966:G:A	2053966	NA,A	NA,G	NA,1	NA,inf	NA,inf	NA,1.24559	0.000781843	0.00146029
3	chr1:2169401:C:T	2169401	NA,T	NA,C	NA,1	NA,inf	NA,inf	NA,1.26575	0.000777582	0.00150359
3	chr1:2556416:C:T	2556416	NA,T	NA,C	NA,1	NA,-inf	NA,inf	NA,1.33798	0.000775985	0.00144266
3	chr1:2297400:C:T	2297400	NA,T	NA,C	NA,1	NA,-inf	NA,inf	NA,1.32197	0.000769859	0.00136772
3	chr1:1950987:A:G	1950987	NA,G	NA,A	NA,1	NA,-inf	NA,inf	NA,1.41602	0.000767171	0.00144599
3	chr1:1944520:T:C	1944520	NA,C	NA,T	NA,1	NA,-inf	NA,inf	NA,1.35178	0.00075139	0.00142629
3	chr1:2644433:C:T	2644433	NA,T	NA,C	NA,1	NA,inf	NA,inf	NA,1.39283	0.000745503	0.00142978
3	chr1:2056364:G:A	2056364	NA,A	NA,G	NA,1	NA,inf	NA,inf	NA,1.46727	0.000742698	0.00149187
3	chr1:2195307:G:A	2195307	NA,A	NA,G	NA,1	NA,-inf	NA,inf	NA,1.34383	0.000739874	0.00119942
3	chr1:2269994:G:C	2269994	NA,C	NA,G	NA,1	NA,inf	NA,inf	NA,1.41995	0.000733045	0.00135398
3	chr1:2389055:T:C	2389055	NA,C	NA,T	NA,1	NA,-inf	NA,inf	NA,1.37899	0.000727879	0.00132972
3	chr1:1978963:T:C	1978963	NA,C	NA,T	NA,1	NA,-inf	NA,inf	NA,1.27077	0.000727148	0.00135555
3	chr1:1895880:G:A	1895880	NA,A	NA,G	NA,1	NA,inf	NA,inf	NA,1.6017	0.000727082	0.00180652
3	chr1:1870050:G:A	1870050	NA,A	NA,G	NA,1	NA,-inf	NA,inf	NA,1.36128	0.000726057	0.00136575
3	chr1:2067277:C:T	2067277	NA,T	NA,C	NA,1	NA,-inf	NA,inf	NA,1.28124	0.000715465	0.00118178
3	chr1:2595084:G:A	2595084	NA,A	NA,G	NA,1	NA,inf	NA,inf	NA,1.352	0.000703893	0.00137291
3	chr1:1878651:C:T	1878651	T,T	C,C	1,1	inf,-inf	inf,inf	1.92585,0.138109	0.000693989	0.00127446
3	chr1:2228951:C:G	2228951	G,G	C,C	1,1	inf,inf	inf,inf	4.63781,0.315854	0.00068536	0.00127275
3	chr1:1873952:G:A	1873952	A,A	G,G	1,1	inf,-inf	inf,inf	1.92018,0.142355	0.000685006	0.00125768
3	chr1:1903309:A:G	1903309	G,G	A,A	1,1	inf,inf	inf,inf	1.66625,0.73757	0.000677132	0.00131161
3	chr1:1954716:G:A	1954716	NA,A	NA,G	NA,1	NA,-inf	NA,inf	NA,1.33769	0.000675046	0.00127056
3	chr1:2177928:G:A	2177928	NA,A	NA,G	NA,1	NA,inf	NA,inf	NA,1.18779	0.000671561	0.00129932
3	chr1:2387167:C:T	2387167	NA,T	NA,C	NA,1	NA,-inf	NA,inf	NA,1.25151	0.000667771	0.00121673
3	chr1:2459928:G:A	2459928	A,A	G,G	1,1	-inf,-inf	inf,inf	1.23254,0.0233443	0.000666203	0.00125294
3	chr1:2030526:T:G	2030526	NA,G	NA,T	NA,1	NA,-inf	NA,inf	NA,1.24251	0.000665323	0.00119607
3	chr1:2201608:G:A	2201608	NA,A	NA,G	NA,1	NA,inf	NA,inf	NA,1.17504	0.000664288	0.00127824
3	chr1:2244036:G:C	2244036	NA,C	NA,G	NA,1	NA,-inf	NA,inf	NA,1.1028	0.000661152	0.00119127
3	chr1:1964994:C:T	1964994	NA,T	NA,C	NA,1	NA,-inf	NA,inf	NA,1.25677	0.000653777	0.00119201
3	chr1:2132053:T:C	2132053	NA,C	NA,T	NA,1	NA,inf	NA,inf	NA,1.30819	0.000650632	0.00119926
3	chr1:2026703:T:C	2026703	NA,C	NA,T	NA,1	NA,-inf	NA,inf	NA,1.24619	0.000646606	0.00113854
3	chr1:1948733:T:C	1948733	NA,C	NA,T	NA,1	NA,inf	NA,inf	NA,1.83137	0.000642125	0.00209918
3	chr1:2301225:T:C	2301225	NA,C	NA,T	NA,1	NA,-inf	NA,inf	NA,1.23175	0.000639354	0.00114333
3	chr1:2303573:C:T	2303573	NA,T	NA,C	NA,1	NA,-inf	NA,inf	NA,1.2263	0.000633501	0.00113258
3	chr1:2420890:T:C	2420890	NA,C	NA,T	NA,1	NA,inf	NA,inf	NA,1.19004	0.000629655	0.00116308
3	chr1:1996023:C:T	1996023	NA,T	NA,C	NA,1	NA,inf	NA,inf	NA,1.09864	0.000620893	0.00113682
3	chr1:2081365:G:C	2081365	NA,C	NA,G	NA,1	NA,inf	NA,inf	NA,1.40031	0.000620345	0.00128145
3	chr1:1986300:T:C	1986300	NA,C	NA,T	NA,1	NA,inf	NA,inf	NA,1.16274	0.000617276	0.00114106
3	chr1:1959165:C:T	1959165	NA,T	NA,C	NA,1	NA,inf	NA,inf	NA,1.17937	0.000609268	0.00110842
3	chr1:1986007:G:A	1986007	NA,A	NA,G	NA,1	NA,-inf	NA,inf	NA,1.27718	0.000607725	0.00114944
3	chr1:1984562:T:C	1984562	NA,C	NA,T	NA,1	NA,inf	NA,inf	NA,1.19403	0.000606838	0.00109979
3	chr1:1980060:C:T	1980060	NA,T	NA,C	NA,1	NA,-inf	NA,inf	NA,1.27492	0.000605108	0.00114463
3	chr1:2005908:CTCTCTCTCTCTCTCTCTCGT:C	2005908	C,NA	CTCTCTCTCTCTCTCTCTCGT,NA	1,NA	inf,NA	inf,NA	0.526444,NA	0.000603089	0.00112364
3	chr1:2244687:T:A	2244687	A,A	T,T	1,1	inf,inf	inf,inf	4.6969,0.192046	0.000600942	0.00112749
3	chr1:2382423:G:A	2382423	NA,A	NA,G	NA,1	NA,inf	NA,inf	NA,1.20745	0.000597236	0.0011
3	chr1:2387432:G:A	2387432	NA,A	NA,G	NA,1	NA,-inf	NA,inf	NA,1.18445	0.000596681	0.00108788
3	chr1:1906734:T:C	1906734	NA,C	NA,T	NA,1	NA,inf	NA,inf	NA,1.41876	0.000593839	0.0014026
3	chr1:2139204:CTG:C	2139204	NA,C	NA,CTG	NA,1	NA,-inf	NA,inf	NA,1.18142	0.000591432	0.00106841
3	chr1:2148489:C:T	2148489	NA,T	NA,C	NA,1	NA,inf	NA,inf	NA,1.15513	0.000590737	0.0011475
3	chr1:2176504:A:G	2176504	NA,G	NA,A	NA,1	NA,-inf	NA,inf	NA,1.17981	0.000589122	0.0010646
3	chr1:2319470:C:T	2319470	NA,T	NA,C	NA,1	NA,-inf	NA,inf	NA,1.09267	0.000587223	0.0010905
3	chr1:2044120:CA:C	2044120	NA,C	NA,CA	NA,1	NA,-inf	NA,inf	NA,1.20196	0.00058606	0.00103354
3	chr1:2106116:C:T	2106116	NA,T	NA,C	NA,1	NA,inf	NA,inf	NA,1.3229	0.000583734	0.00109701
3	chr1:2105126:T:G	2105126	NA,G	NA,T	NA,1	NA,-inf	NA,inf	NA,1.12144	0.000582633	0.00107312
3	chr1:1772089:G:A	1772089	NA,A	NA,G	NA,1	NA,-inf	NA,inf	NA,1.23338	0.000577813	0.00108671
3	chr1:2357646:T:G	2357646	NA,G	NA,T	NA,1	NA,-inf	NA,inf	NA,1.13307	0.000576711	0.00107932
3	chr1:2156389:C:A	2156389	NA,A	NA,C	NA,1	NA,-inf	NA,inf	NA,1.16739	0.000576481	0.00104176
3	chr1:2250739:G:A	2250739	NA,A	NA,G	NA,1	NA,-inf	NA,inf	NA,1.02998	0.000575053	0.00103758
3	chr1:2157362:GCA:G	2157362	NA,G	NA,GCA	NA,1	NA,-inf	NA,inf	NA,1.16568	0.000574721	0.0010386
3	chr1:2008635:G:A	2008635	A,A	G,G	1,1	inf,-inf	inf,inf	0.73032,1.7702	0.000561369	0.00107782
3	chr1:1991852:G:A	1991852	A,A	G,G	1,1	inf,inf	inf,inf	2.35223,0.403141	0.000560612	0.00107214
3	chr1:2128418:G:A	2128418	NA,A	NA,G	NA,1	NA,inf	NA,inf	NA,1.03168	0.000559383	0.00103889
3	chr1:1774165:A:G	1774165	G,G	A,A	1,1	inf,-inf	inf,inf	1.68971,0.400695	0.000557463	0.00100514
3	chr1:2474298:T:C	2474298	NA,C	NA,T	NA,1	NA,inf	NA,inf	NA,1.20147	0.000555938	0.00103076
3	chr1:1806103:A:T	1806103	NA,T	NA,A	NA,1	NA,inf	NA,inf	NA,1.28197	0.000551741	0.0011126
3	chr1:2333938:G:A	2333938	NA,A	NA,G	NA,1	NA,inf	NA,inf	NA,1.25226	0.000541238	0.00102843
3	chr1:1757280:C:A	1757280	NA,A	NA,C	NA,1	NA,-inf	NA,inf	NA,1.19523	0.000540992	0.00101795
3	chr1:1976466:C:T	1976466	NA,T	NA,C	NA,1	NA,inf	NA,inf	NA,1.12428	0.000539955	0.000978614
3	chr1:2238621:G:A	2238621	A,A	G,G	1,1	inf,inf	inf,inf	6.85632,0.179932	0.000538748	0.00154574
3	chr1:2268738:A:G	2268738	NA,G	NA,A	NA,1	NA,-inf	NA,inf	NA,1.10216	0.000536285	0.000921247
3	chr1:1830566:A:T	1830566	T,T	A,A	1,1	inf,-inf	inf,inf	1.83544,0.0833768	0.000533338	0.000982992
3	chr1:2070586:G:A	2070586	NA,A	NA,G	NA,1	NA,-inf	NA,inf	NA,1.07596	0.000532157	0.000977998
3	chr1:1774308:G:A	1774308	A,A	G,G	1,1	inf,-inf	inf,inf	1.64641,0.390445	0.000531238	0.000958666
3	chr1:2458892:G:A	2458892	A,A	G,G	1,1	-inf,inf	inf,inf	0.879988,0.355655	0.000525602	0.000991614
3	chr1:2607267:C:T	2607267	T,NA	C,NA	1,NA	inf,NA	inf,NA	1.39124,NA	0.000524408	0.000968684
3	chr1:2297701:C:T	2297701	T,T	C,C	1,1	inf,-inf	inf,inf	0.28766,1.98878	0.000524109	0.000986868
3	chr1:1908446:A:C	1908446	NA,C	NA,A	NA,1	NA,inf	NA,inf	NA,1.34062	0.00052261	0.00122208
3	chr1:2071368:C:T	2071368	NA,T	NA,C	NA,1	NA,-inf	NA,inf	NA,1.12817	0.000522134	0.000959406
3	chr1:2275234:G:C	2275234	NA,C	NA,G	NA,1	NA,inf	NA,inf	NA,1.24341	0.000516235	0.000951319
3	chr1:2277493:G:A	2277493	NA,A	NA,G	NA,1	NA,-inf	NA,inf	NA,1.02103	0.000512745	0.000954637
3	chr1:2250309:C:T	2250309	T,T	C,C	1,1	inf,-inf	inf,inf	4.54033,0.0431613	0.000509672	0.000945333
3	chr1:1791389:G:A	1791389	A,A	G,G	1,1	inf,-inf	inf,inf	1.6887,0.390713	0.000509489	0.000962488
3	chr1:2455830:G:A	2455830	A,A	G,G	1,1	-inf,-inf	inf,inf	1.21146,0.28001	0.000506892	0.000955495
3	chr1:2232056:C:T	2232056	NA,T	NA,C	NA,1	NA,-inf	NA,inf	NA,1.00931	0.000506239	0.000949528
3	chr1:2013550:G:A	2013550	NA,A	NA,G	NA,1	NA,-inf	NA,inf	NA,1.07173	0.000504766	0.000949477
3	chr1:2624371:A:G	2624371	NA,G	NA,A	NA,1	NA,inf	NA,inf	NA,1.13405	0.000503131	0.000949343
3	chr1:1973352:G:A	1973352	NA,A	NA,G	NA,1	NA,-inf	NA,inf	NA,1.10851	0.000490288	0.000925968
3	chr1:2080927:C:T	2080927	NA,T	NA,C	NA,1	NA,inf	NA,inf	NA,1.08869	0.000489996	0.000893352
3	chr1:1987188:C:T	1987188	NA,T	NA,C	NA,1	NA,-inf	NA,inf	NA,1.11352	0.000487891	0.000920124
3	chr1:2261261:C:T	2261261	T,NA	C,NA	1,NA	-inf,NA	inf,NA	0.347723,NA	0.000482372	0.000897714
3	chr1:1907620:A:G	1907620	NA,G	NA,A	NA,1	NA,inf	NA,inf	NA,1.37009	0.000482365	0.00118085
3	chr1:2272850:G:A	2272850	NA,A	NA,G	NA,1	NA,-inf	NA,inf	NA,1.0277	0.000480463	0.000829224
3	chr1:2268965:C:T	2268965	T,T	C,C	1,1	inf,inf	inf,inf	1.24255,0.250805	0.000479683	0.000907983
3	chr1:2536858:G:A	2536858	NA,A	NA,G	NA,1	NA,-inf	NA,inf	NA,1.08411	0.000475877	0.000893279
3	chr1:2105932:A:C	2105932	NA,C	NA,A	NA,1	NA,inf	NA,inf	NA,0.948961	0.000475831	0.000876736
3	chr1:2121106:G:A	2121106	NA,A	NA,G	NA,1	NA,inf	NA,inf	NA,1.13187	0.000473405	0.000874418
3	chr1:2484029:G:GC	2484029	NA,GC	NA,G	NA,1	NA,inf	NA,inf	NA,1.09612	0.000472868	0.000885657
3	chr1:2084904:G:A	2084904	A,A	G,G	1,1	inf,inf	inf,inf	0.0305457,2.2123	0.000471469	0.000855674
3	chr1:2271889:A:G	2271889	NA,G	NA,A	NA,1	NA,-inf	NA,inf	NA,1.01668	0.000471046	0.000813061
3	chr1:2087213:G:A	2087213	A,A	G,G	1,1	inf,inf	inf,inf	0.0998967,2.27798	0.000468188	0.000832553
3	chr1:2465697:C:T	2465697	T,T	C,C	1,1	-inf,inf	inf,inf	1.02898,0.278865	0.000465734	0.000865655
3	chr1:2027874:A:G	2027874	NA,G	NA,A	NA,1	NA,-inf	NA,inf	NA,0.98482	0.000463801	0.00084756
3	chr1:2117338:A:G	2117338	NA,G	NA,A	NA,1	NA,inf	NA,inf	NA,1.1189	0.000463111	0.000855439
3	chr1:2011811:C:T	2011811	NA,T	NA,C	NA,1	NA,inf	NA,inf	NA,1.07809	0.000459493	0.00084334
3	chr1:2345148:G:A	2345148	A,A	G,G	1,1	inf,-inf	inf,inf	1.30387,1.3631	0.000457675	0.000859936
3	chr1:1767762:C:A	1767762	A,A	C,C	1,1	inf,-inf	inf,inf	1.59061,0.347312	0.000448511	0.000811456
3	chr1:2006759:C:T	2006759	NA,T	NA,C	NA,1	NA,inf	NA,inf	NA,1.06364	0.000448126	0.000823057
3	chr1:2293397:G:A	2293397	A,A	G,G	1,1	inf,-inf	inf,inf	2.32535,0.393802	0.000445065	0.000783281
3	chr1:1815061:G:A	1815061	NA,A	NA,G	NA,1	NA,inf	NA,inf	NA,1.03411	0.000445001	0.00081179
3	chr1:2244114:C:T	2244114	T,T	C,C	1,1	inf,inf	inf,inf	4.37257,0.246688	0.000444827	0.000826288
3	chr1:1842333:G:A	1842333	A,A	G,G	1,1	inf,-inf	inf,inf	1.75978,0.0450037	0.000444607	0.000822071
3	chr1:2465172:G:A	2465172	A,NA	G,NA	1,NA	-inf,NA	inf,NA	1.26046,NA	0.000444363	0.000822507
3	chr1:2179155:C:G	2179155	NA,G	NA,C	NA,1	NA,inf	NA,inf	NA,0.903713	0.000443721	0.0008249
3	chr1:2316487:G:A	2316487	NA,A	NA,G	NA,1	NA,-inf	NA,inf	NA,0.976956	0.000442821	0.00082538
3	chr1:2295062:G:A	2295062	NA,A	NA,G	NA,1	NA,inf	NA,inf	NA,1.10013	0.000441581	0.000818942
3	chr1:2311414:C:T	2311414	NA,T	NA,C	NA,1	NA,-inf	NA,inf	NA,0.951679	0.000440068	0.000805147
3	chr1:2287506:T:C	2287506	NA,C	NA,T	NA,1	NA,-inf	NA,inf	NA,1.14971	0.000438945	0.000820871
3	chr1:2460052:G:A	2460052	A,A	G,G	1,1	-inf,inf	inf,inf	1.03925,0.116054	0.000436975	0.000819745
3	chr1:2330726:C:T	2330726	NA,T	NA,C	NA,1	NA,inf	NA,inf	NA,0.910059	0.000436922	0.000811203
3	chr1:1803531:C:T	1803531	T,T	C,C	1,1	inf,-inf	inf,inf	1.73812,0.0938442	0.000436664	0.000804174
3	chr1:2065495:A:G	2065495	G,G	A,A	1,1	-inf,inf	inf,inf	0.341611,2.00337	0.000433717	0.000889147
3	chr1:2588536:C:A	2588536	NA,A	NA,C	NA,1	NA,inf	NA,inf	NA,1.03612	0.000431982	0.000802942
3	chr1:1983923:T:G	1983923	NA,G	NA,T	NA,1	NA,inf	NA,inf	NA,1.00312	0.000427936	0.000775201
3	chr1:1783324:T:C	1783324	NA,C	NA,T	NA,1	NA,inf	NA,inf	NA,1.00766	0.000425967	0.000776758
3	chr1:2108769:T:C	2108769	NA,C	NA,T	NA,1	NA,inf	NA,inf	NA,1.09102	0.000425752	0.000799383
3	chr1:2102495:G:A	2102495	NA,A	NA,G	NA,1	NA,-inf	NA,inf	NA,1.0791	0.0004251	0.000801073
3	chr1:2138378:G:T	2138378	T,NA	G,NA	1,NA	inf,NA	inf,NA	2.19991,NA	0.000423931	0.000775227
3	chr1:2366366:T:C	2366366	NA,C	NA,T	NA,1	NA,-inf	NA,inf	NA,0.986549	0.000423662	0.000787035
3	chr1:1888667:A:C	1888667	C,C	A,A	1,1	inf,-inf	inf,inf	1.6545,0.272329	0.000422703	0.00079012
3	chr1:2068522:C:T	2068522	NA,T	NA,C	NA,1	NA,-inf	NA,inf	NA,1.00177	0.000420332	0.000772911
3	chr1:2586775:G:A	2586775	A,NA	G,NA	1,NA	-inf,NA	inf,NA	1.03296,NA	0.000420077	0.000782859
3	chr1:2121318:A:G	2121318	NA,G	NA,A	NA,1	NA,inf	NA,inf	NA,1.06067	0.000419732	0.000775503
3	chr1:2376249:T:C	2376249	C,NA	T,NA	1,NA	inf,NA	inf,NA	2.12936,NA	0.000419039	0.000758442
3	chr1:2403887:C:T	2403887	NA,T	NA,C	NA,1	NA,-inf	NA,inf	NA,0.927169	0.00041846	0.000770892
3	chr1:1989491:GTC:G	1989491	G,NA	GTC,NA	1,NA	-inf,NA	inf,NA	0.640848,NA	0.000416034	0.000782444
3	chr1:1987365:C:T	1987365	NA,T	NA,C	NA,1	NA,inf	NA,inf	NA,0.987184	0.000414802	0.000751732
3	chr1:2382811:C:G	2382811	G,NA	C,NA	1,NA	-inf,NA	inf,NA	1.21012,NA	0.000414009	0.00074478
3	chr1:2357231:G:C	2357231	NA,C	NA,G	NA,1	NA,-inf	NA,inf	NA,0.991801	0.000413104	0.000759006
3	chr1:1842237:T:C	1842237	C,C	T,T	1,1	inf,-inf	inf,inf	1.69345,0.140154	0.000410899	0.000754005
3	chr1:2535021:G:A	2535021	NA,A	NA,G	NA,1	NA,-inf	NA,inf	NA,0.941286	0.000405692	0.000751429
3	chr1:2004363:A:G	2004363	NA,G	NA,A	NA,1	NA,-inf	NA,inf	NA,0.95963	0.000405454	0.000736091
3	chr1:1761455:A:G	1761455	NA,G	NA,A	NA,1	NA,-inf	NA,inf	NA,1.02592	0.000404933	0.000760508
3	chr1:1761511:G:A	1761511	NA,A	NA,G	NA,1	NA,-inf	NA,inf	NA,1.02592	0.000404933	0.000760508
3	chr1:1878070:C:T	1878070	T,T	C,C	1,1	inf,-inf	inf,inf	1.66557,0.189516	0.000403668	0.000752749
3	chr1:2184736:C:T	2184736	NA,T	NA,C	NA,1	NA,-inf	NA,inf	NA,0.964705	0.000402712	0.000728798
3	chr1:2008395:C:T	2008395	T,NA	C,NA	1,NA	-inf,NA	inf,NA	0.970682,NA	0.000400164	0.000741341
3	chr1:2105211:T:C	2105211	C,NA	T,NA	1,NA	inf,NA	inf,NA	2.33469,NA	0.000399564	0.000731485
3	chr1:2458242:C:T	2458242	NA,T	NA,C	NA,1	NA,inf	NA,inf	NA,0.968868	0.000398596	0.000743669
3	chr1:2220432:G:A	2220432	NA,A	NA,G	NA,1	NA,inf	NA,inf	NA,1.09886	0.000397731	0.000739201
3	chr1:2007838:G:A	2007838	NA,A	NA,G	NA,1	NA,inf	NA,inf	NA,0.999518	0.000396997	0.000751684
3	chr1:2035084:G:A	2035084	NA,A	NA,G	NA,1	NA,-inf	NA,inf	NA,0.953527	0.000395574	0.000729416
3	chr1:2393356:G:A	2393356	NA,A	NA,G	NA,1	NA,-inf	NA,inf	NA,1.01628	0.000393669	0.000725534
3	chr1:1797783:C:T	1797783	NA,T	NA,C	NA,1	NA,inf	NA,inf	NA,0.963274	0.000393628	0.000718162
3	chr1:1989478:A:G	1989478	NA,G	NA,A	NA,1	NA,inf	NA,inf	NA,0.950951	0.000392679	0.00071281
3	chr1:1947114:GC:G	1947114	NA,G	NA,GC	NA,1	NA,inf	NA,inf	NA,0.966841	0.000392426	0.000717313
3	chr1:2616802:C:T	2616802	NA,T	NA,C	NA,1	NA,inf	NA,inf	NA,1.01838	0.000391347	0.000744234
3	chr1:2465735:G:A	2465735	A,A	G,G	1,1	-inf,inf	inf,inf	0.970626,0.250151	0.00039102	0.000734018
3	chr1:2404449:C:T	2404449	NA,T	NA,C	NA,1	NA,-inf	NA,inf	NA,0.887277	0.000390931	0.000719418
3	chr1:1910543:C:T	1910543	NA,T	NA,C	NA,1	NA,inf	NA,inf	NA,0.961065	0.000390793	0.000714001
3	chr1:2267790:G:A	2267790	NA,A	NA,G	NA,1	NA,-inf	NA,inf	NA,0.78	0.000386469	0.000720003
3	chr1:2362285:A:C	2362285	NA,C	NA,A	NA,1	NA,-inf	NA,inf	NA,0.976672	0.000386464	0.000701079
3	chr1:2542874:C:G	2542874	G,NA	C,NA	1,NA	-inf,NA	inf,NA	1.12377,NA	0.000385668	0.000715114
3	chr1:2362820:C:T	2362820	NA,T	NA,C	NA,1	NA,inf	NA,inf	NA,0.935432	0.000384358	0.000711655
3	chr1:2340203:C:T	2340203	NA,T	NA,C	NA,1	NA,inf	NA,inf	NA,0.915468	0.000383809	0.00070785
3	chr1:2258456:TGTCA:T	2258456	NA,T	NA,TGTCA	NA,1	NA,-inf	NA,inf	NA,0.774919	0.000382916	0.000713341
3	chr1:1782430:T:G	1782430	G,G	T,T	1,1	inf,-inf	inf,inf	1.66118,0.195534	0.000381755	0.000711057
3	chr1:2257387:C:T	2257387	NA,T	NA,C	NA,1	NA,-inf	NA,inf	NA,0.767462	0.00037771	0.000703743
3	chr1:1992432:TG:T	1992432	NA,T	NA,TG	NA,1	NA,inf	NA,inf	NA,0.951688	0.000376719	0.000692013
3	chr1:1805416:A:G	1805416	G,G	A,A	1,1	inf,-inf	inf,inf	1.52401,0.481823	0.00037641	0.000697501
3	chr1:2245940:G:A	2245940	NA,A	NA,G	NA,1	NA,-inf	NA,inf	NA,0.759583	0.000372791	0.00069414
3	chr1:2099664:G:A	2099664	A,NA	G,NA	1,NA	inf,NA	inf,NA	2.20679,NA	0.000371046	0.000679312
3	chr1:2143178:G:A	2143178	NA,A	NA,G	NA,1	NA,inf	NA,inf	NA,0.978182	0.00037058	0.000685156
3	chr1:2355688:C:T	2355688	NA,T	NA,C	NA,1	NA,inf	NA,inf	NA,0.912653	0.000370119	0.000685066
3	chr1:2360356:G:A	2360356	NA,A	NA,G	NA,1	NA,inf	NA,inf	NA,0.912018	0.000368986	0.000683265
3	chr1:1834655:A:C	1834655	C,C	A,A	1,1	inf,-inf	inf,inf	1.65585,0.150433	0.000366505	0.000682913
3	chr1:1852145:G:A	1852145	A,A	G,G	1,1	inf,-inf	inf,inf	1.64046,0.0830722	0.000365634	0.000680563
3	chr1:2289834:C:A	2289834	A,A	C,C	1,1	-inf,-inf	inf,inf	1.38524,0.431316	0.000362662	0.000613907
3	chr1:2536284:A:C	2536284	C,NA	A,NA	1,NA	-inf,NA	inf,NA	0.983782,NA	0.000361156	0.000671076
3	chr1:1981058:C:T	1981058	NA,T	NA,C	NA,1	NA,inf	NA,inf	NA,0.903204	0.000359876	0.000652643
3	chr1:2290738:G:A	2290738	A,A	G,G	1,1	inf,-inf	inf,inf	2.047,0.664628	0.000357405	0.00065276
3	chr1:2277469:T:G	2277469	G,G	T,T	1,1	inf,inf	inf,inf	4.1219,0.230869	0.000357352	0.000664727
3	chr1:2053412:G:A	2053412	A,A	G,G	1,1	-inf,inf	inf,inf	0.973755,1.17451	0.000356171	0.000674558
3	chr1:2134117:C:A	2134117	NA,A	NA,C	NA,1	NA,-inf	NA,inf	NA,0.889111	0.000353813	0.00064024
3	chr1:2005768:G:A	2005768	A,A	G,G	1,1	-inf,-inf	inf,inf	0.634769,0.899583	0.000352266	0.00065223
3	chr1:1947648:G:A	1947648	A,A	G,G	1,1	inf,inf	inf,inf	1.64383,0.168659	0.000350384	0.000642327
3	chr1:2244736:A:G	2244736	NA,G	NA,A	NA,1	NA,-inf	NA,inf	NA,0.725518	0.000349921	0.000651468
3	chr1:2127573:G:A	2127573	A,NA	G,NA	1,NA	inf,NA	inf,NA	2.10633,NA	0.000348475	0.000637803
3	chr1:1995362:C:T	1995362	NA,T	NA,C	NA,1	NA,-inf	NA,inf	NA,0.894582	0.000348276	0.000652393
3	chr1:2098568:CCT:C	2098568	C,C	CCT,CCT	1,1	inf,inf	inf,inf	2.39094,1.93353	0.000347952	0.000636881
3	chr1:1815169:T:C	1815169	NA,C	NA,T	NA,1	NA,inf	NA,inf	NA,1.02506	0.0003469	0.000733177
3	chr1:1863887:T:C	1863887	NA,C	NA,T	NA,1	NA,-inf	NA,inf	NA,0.940823	0.000346688	0.000649697
3	chr1:2053253:A:G	2053253	G,G	A,A	1,1	inf,-inf	inf,inf	1.24193,1.04088	0.000346187	0.000658595
3	chr1:2469095:C:T	2469095	T,T	C,C	1,1	-inf,inf	inf,inf	1.00089,0.104661	0.000345019	0.000644876
3	chr1:2272519:C:T	2272519	NA,T	NA,C	NA,1	NA,-inf	NA,inf	NA,0.800482	0.000343514	0.000645798
3	chr1:2100614:G:A	2100614	NA,A	NA,G	NA,1	NA,inf	NA,inf	NA,0.937587	0.000343418	0.000631088
3	chr1:1827114:T:A	1827114	NA,A	NA,T	NA,1	NA,-inf	NA,inf	NA,0.937314	0.000343165	0.000643289
3	chr1:2261251:T:TA	2261251	NA,TA	NA,T	NA,1	NA,-inf	NA,inf	NA,0.795138	0.000342577	0.000637496
3	chr1:1753440:A:G	1753440	NA,G	NA,A	NA,1	NA,inf	NA,inf	NA,0.977735	0.000342261	0.000684235
3	chr1:2272796:T:G	2272796	NA,G	NA,T	NA,1	NA,-inf	NA,inf	NA,0.71124	0.0003406	0.000633917
3	chr1:1773387:C:T	1773387	NA,T	NA,C	NA,1	NA,inf	NA,inf	NA,0.829591	0.000340166	0.000621543
3	chr1:2647461:A:G	2647461	NA,G	NA,A	NA,1	NA,-inf	NA,inf	NA,0.923557	0.000340038	0.000632476
3	chr1:2104507:A:G	2104507	NA,G	NA,A	NA,1	NA,-inf	NA,inf	NA,0.816498	0.000338709	0.000624084
3	chr1:1766719:C:T	1766719	NA,T	NA,C	NA,1	NA,-inf	NA,inf	NA,0.893825	0.000338606	0.000637098
3	chr1:2332809:C:T	2332809	NA,T	NA,C	NA,1	NA,inf	NA,inf	NA,0.963019	0.000337327	0.000638303
3	chr1:2638625:C:T	2638625	NA,T	NA,C	NA,1	NA,inf	NA,inf	NA,0.886078	0.000335356	0.000624901
3	chr1:2637400:A:C	2637400	NA,C	NA,A	NA,1	NA,inf	NA,inf	NA,0.884734	0.000334612	0.000623511
3	chr1:2047662:G:A	2047662	NA,A	NA,G	NA,1	NA,inf	NA,inf	NA,0.900759	0.000334496	0.00062462
3	chr1:2103436:C:G	2103436	NA,G	NA,C	NA,1	NA,-inf	NA,inf	NA,0.92436	0.000330975	0.000588489
3	chr1:2097118:C:T	2097118	T,NA	C,NA	1,NA	inf,NA	inf,NA	0.767436,NA	0.000329248	0.000612058
3	chr1:2399892:C:T	2399892	NA,T	NA,C	NA,1	NA,-inf	NA,inf	NA,0.846209	0.000328421	0.000610053
3	chr1:1944200:C:T	1944200	NA,T	NA,C	NA,1	NA,inf	NA,inf	NA,0.864509	0.000327744	0.000601085
3	chr1:1869545:G:A	1869545	NA,A	NA,G	NA,1	NA,-inf	NA,inf	NA,0.831624	0.000325651	0.000610982
3	chr1:2272687:G:A	2272687	NA,A	NA,G	NA,1	NA,-inf	NA,inf	NA,0.787816	0.000324565	0.000595904
3	chr1:1763942:G:A	1763942	NA,A	NA,G	NA,1	NA,-inf	NA,inf	NA,0.866823	0.000324264	0.000609513
3	chr1:2306331:C:T	2306331	NA,T	NA,C	NA,1	NA,inf	NA,inf	NA,0.851476	0.000323664	0.000607038
3	chr1:1884183:G:A	1884183	A,A	G,G	1,1	inf,-inf	inf,inf	1.57225,0.170739	0.000323384	0.000601658
3	chr1:2536406:C:T	2536406	NA,T	NA,C	NA,1	NA,inf	NA,inf	NA,0.869834	0.000322612	0.000597066
3	chr1:1840287:G:T	1840287	NA,T	NA,G	NA,1	NA,-inf	NA,inf	NA,0.91605	0.000322319	0.000606948
3	chr1:2097564:T:C	2097564	NA,C	NA,T	NA,1	NA,-inf	NA,inf	NA,0.840245	0.000322142	0.000581981
3	chr1:2241358:T:C	2241358	NA,C	NA,T	NA,1	NA,-inf	NA,inf	NA,0.680176	0.000321801	0.000599619
3	chr1:1890770:C:T	1890770	T,T	C,C	1,1	inf,-inf	inf,inf	1.56632,0.183286	0.000321452	0.000599354
3	chr1:2639723:G:A	2639723	NA,A	NA,G	NA,1	NA,inf	NA,inf	NA,0.858628	0.000320757	0.00059761
3	chr1:2009432:T:C	2009432	NA,C	NA,T	NA,1	NA,inf	NA,inf	NA,0.857303	0.000320336	0.000607261
3	chr1:2188198:T:C	2188198	NA,C	NA,T	NA,1	NA,inf	NA,inf	NA,0.880583	0.000320123	0.00059187
3	chr1:1759451:A:G	1759451	NA,G	NA,A	NA,1	NA,inf	NA,inf	NA,0.9324	0.000319419	0.000638137
3	chr1:1782373:G:A	1782373	NA,A	NA,G	NA,1	NA,-inf	NA,inf	NA,0.889659	0.000318567	0.000597118
3	chr1:2031194:A:G	2031194	G,G	A,A	1,1	-inf,-inf	inf,inf	0.0760638,1.35447	0.000318553	0.000574206
3	chr1:2241066:A:G	2241066	NA,G	NA,A	NA,1	NA,-inf	NA,inf	NA,0.673968	0.00031786	0.000592304
3	chr1:1983124:G:A	1983124	NA,A	NA,G	NA,1	NA,-inf	NA,inf	NA,0.81989	0.000317844	0.000592261
3	chr1:1897325:G:A	1897325	A,A	G,G	1,1	inf,-inf	inf,inf	1.43473,0.423588	0.000317791	0.000595886
3	chr1:1995079:C:A	1995079	NA,A	NA,C	NA,1	NA,inf	NA,inf	NA,0.985507	0.000317496	0.000645174
3	chr1:2353853:G:T	2353853	NA,T	NA,G	NA,1	NA,-inf	NA,inf	NA,0.797907	0.000316269	0.000589942
3	chr1:1941139:T:G	1941139	NA,G	NA,T	NA,1	NA,-inf	NA,inf	NA,0.803442	0.000316046	0.000571046
3	chr1:2342175:C:T	2342175	T,NA	C,NA	1,NA	inf,NA	inf,NA	0.619788,NA	0.000315656	0.000582483
3	chr1:2318708:C:T	2318708	NA,T	NA,C	NA,1	NA,inf	NA,inf	NA,0.918292	0.000315164	0.000580328
3	chr1:2290197:A:T	2290197	T,T	A,A	1,1	-inf,-inf	inf,inf	1.33555,0.399628	0.000314377	0.000533519
3	chr1:2350578:G:A	2350578	NA,A	NA,G	NA,1	NA,inf	NA,inf	NA,0.800315	0.000313342	0.000581606
3	chr1:2006475:G:A	2006475	A,A	G,G	1,1	-inf,-inf	inf,inf	0.610851,0.865999	0.000312915	0.000579426
3	chr1:2180412:C:T	2180412	NA,T	NA,C	NA,1	NA,-inf	NA,inf	NA,0.824642	0.000312722	0.000539745
3	chr1:2241617:TCTC:T	2241617	NA,T	NA,TCTC	NA,1	NA,-inf	NA,inf	NA,0.664141	0.00031239	0.000581892
3	chr1:2224956:G:A	2224956	NA,A	NA,G	NA,1	NA,inf	NA,inf	NA,0.929667	0.000311909	0.000574521
3	chr1:2039914:G:A	2039914	NA,A	NA,G	NA,1	NA,inf	NA,inf	NA,0.828626	0.000311266	0.000587637
3	chr1:1780791:C:T	1780791	T,T	C,C	1,1	inf,-inf	inf,inf	1.5284,0.237794	0.000311006	0.000579634
3	chr1:2242417:C:T	2242417	NA,T	NA,C	NA,1	NA,-inf	NA,inf	NA,0.788766	0.00031053	0.000542048
3	chr1:2637322:T:C	2637322	NA,C	NA,T	NA,1	NA,inf	NA,inf	NA,0.844581	0.00031013	0.000575937
3	chr1:2184040:G:A	2184040	NA,A	NA,G	NA,1	NA,-inf	NA,inf	NA,0.827369	0.000310096	0.000526399
3	chr1:1794321:C:T	1794321	T,T	C,C	1,1	inf,-inf	inf,inf	1.55039,0.180521	0.000307684	0.000573336
3	chr1:2028631:T:C	2028631	NA,C	NA,T	NA,1	NA,-inf	NA,inf	NA,0.897879	0.000307579	0.000577667
3	chr1:2313466:C:T	2313466	T,T	C,C	1,1	-inf,inf	inf,inf	2.04262,0.432971	0.000306828	0.0005403
3	chr1:2222192:C:G	2222192	NA,G	NA,C	NA,1	NA,-inf	NA,inf	NA,0.663926	0.000306495	0.000571552
3	chr1:2616522:A:G	2616522	NA,G	NA,A	NA,1	NA,inf	NA,inf	NA,0.831146	0.000305973	0.000570094
3	chr1:2536187:C:T	2536187	NA,T	NA,C	NA,1	NA,-inf	NA,inf	NA,0.814796	0.00030417	0.000567605
3	chr1:2025079:G:C	2025079	NA,C	NA,G	NA,1	NA,-inf	NA,inf	NA,0.822643	0.000303114	0.000546622
3	chr1:2090332:C:T	2090332	T,T	C,C	1,1	inf,inf	inf,inf	0.0837845,1.988	0.000301781	0.000548421
3	chr1:2093000:C:T	2093000	NA,T	NA,C	NA,1	NA,inf	NA,inf	NA,0.838377	0.000301318	0.00055859
3	chr1:1851762:G:A	1851762	A,A	G,G	1,1	inf,-inf	inf,inf	1.527,0.153473	0.000301024	0.00056088
3	chr1:1869595:G:A	1869595	A,A	G,G	1,1	inf,-inf	inf,inf	1.50118,0.187895	0.00030082	0.000561043
3	chr1:2218370:A:G	2218370	NA,G	NA,A	NA,1	NA,-inf	NA,inf	NA,0.652351	0.000300288	0.000560077
3	chr1:2616910:C:G	2616910	NA,G	NA,C	NA,1	NA,inf	NA,inf	NA,0.819349	0.000300094	0.000559052
3	chr1:2193733:G:A	2193733	A,A	G,G	1,1	-inf,inf	inf,inf	0.343381,1.89839	0.000299762	0.00056812
3	chr1:2406811:C:G	2406811	NA,G	NA,C	NA,1	NA,-inf	NA,inf	NA,0.792929	0.000297339	0.000552513
3	chr1:1755072:A:G	1755072	NA,G	NA,A	NA,1	NA,-inf	NA,inf	NA,0.8119	0.000297158	0.000557772
3	chr1:2616121:A:T	2616121	NA,T	NA,A	NA,1	NA,inf	NA,inf	NA,0.811965	0.000296826	0.000552962
3	chr1:1754520:C:T	1754520	NA,T	NA,C	NA,1	NA,inf	NA,inf	NA,0.887403	0.000296761	0.000591281
3	chr1:2042324:C:A	2042324	NA,A	NA,C	NA,1	NA,-inf	NA,inf	NA,0.791696	0.000295723	0.000532418
3	chr1:1998623:C:A	1998623	NA,A	NA,C	NA,1	NA,-inf	NA,inf	NA,0.853654	0.000292765	0.000534245
3	chr1:1820247:T:C	1820247	C,NA	T,NA	1,NA	inf,NA	inf,NA	0.932249,NA	0.000292566	0.000542788
3	chr1:2348547:C:T	2348547	T,NA	C,NA	1,NA	inf,NA	inf,NA	0.94341,NA	0.000291914	0.000539181
3	chr1:2137084:C:T	2137084	NA,T	NA,C	NA,1	NA,inf	NA,inf	NA,0.836361	0.00029166	0.000541014
3	chr1:2610936:A:G	2610936	NA,G	NA,A	NA,1	NA,-inf	NA,inf	NA,0.833322	0.000290353	0.00053959
3	chr1:1792647:G:A	1792647	NA,A	NA,G	NA,1	NA,-inf	NA,inf	NA,0.807711	0.000288951	0.00053997
3	chr1:2241629:G:A	2241629	NA,A	NA,G	NA,1	NA,-inf	NA,inf	NA,0.655198	0.000288393	0.000535124
3	chr1:2154694:T:C	2154694	NA,C	NA,T	NA,1	NA,-inf	NA,inf	NA,0.764332	0.000288176	0.000523031
3	chr1:2232732:C:T	2232732	NA,T	NA,C	NA,1	NA,-inf	NA,inf	NA,0.731067	0.000287156	0.000503104
3	chr1:2163206:C:T	2163206	NA,T	NA,C	NA,1	NA,-inf	NA,inf	NA,0.761247	0.000286798	0.000520528
3	chr1:2139202:G:A	2139202	NA,A	NA,G	NA,1	NA,-inf	NA,inf	NA,0.759915	0.000286175	0.000519411
3	chr1:1759182:G:A	1759182	NA,A	NA,G	NA,1	NA,inf	NA,inf	NA,0.749305	0.000286041	0.000526923
3	chr1:2215972:G:A	2215972	NA,A	NA,G	NA,1	NA,-inf	NA,inf	NA,0.62891	0.000286039	0.000534285
3	chr1:1889227:C:A	1889227	A,NA	C,NA	1,NA	inf,NA	inf,NA	1.16534,NA	0.00028582	0.000530464
3	chr1:2008795:A:G	2008795	NA,G	NA,A	NA,1	NA,-inf	NA,inf	NA,0.768069	0.000285335	0.000530923
3	chr1:1900918:G:A	1900918	A,A	G,G	1,1	inf,-inf	inf,inf	1.42304,0.430132	0.000285196	0.000538496
3	chr1:2019105:C:G	2019105	NA,G	NA,C	NA,1	NA,-inf	NA,inf	NA,0.769128	0.000284941	0.000511018
3	chr1:1783572:C:A	1783572	A,A	C,C	1,1	inf,-inf	inf,inf	1.45875,0.264089	0.000284936	0.00053128
3	chr1:2005104:A:G	2005104	NA,G	NA,A	NA,1	NA,inf	NA,inf	NA,0.811577	0.000283712	0.000537032
3	chr1:2583874:G:A	2583874	NA,A	NA,G	NA,1	NA,inf	NA,inf	NA,0.776556	0.000283369	0.000529596
3	chr1:2044942:C:T	2044942	NA,T	NA,C	NA,1	NA,inf	NA,inf	NA,0.675244	0.000282996	0.000517925
3	chr1:2240277:C:T	2240277	NA,T	NA,C	NA,1	NA,-inf	NA,inf	NA,0.721819	0.0002829	0.000496165
3	chr1:2136985:G:A	2136985	NA,A	NA,G	NA,1	NA,-inf	NA,inf	NA,0.754428	0.000282857	0.00051353
3	chr1:2135900:G:A	2135900	NA,A	NA,G	NA,1	NA,-inf	NA,inf	NA,0.754201	0.000282754	0.000513345
3	chr1:1975350:C:T	1975350	T,NA	C,NA	1,NA	-inf,NA	inf,NA	0.823919,NA	0.000282528	0.000524053
3	chr1:2070226:C:T	2070226	NA,T	NA,C	NA,1	NA,-inf	NA,inf	NA,0.823625	0.000282504	0.000531464
3	chr1:2402583:C:T	2402583	NA,T	NA,C	NA,1	NA,-inf	NA,inf	NA,0.751698	0.000280708	0.000516293
3	chr1:1865901:T:G	1865901	NA,G	NA,T	NA,1	NA,-inf	NA,inf	NA,0.80711	0.000279876	0.000523852
3	chr1:2064837:C:T	2064837	T,T	C,C	1,1	-inf,inf	inf,inf	0.121092,1.72943	0.000279407	0.000522657
3	chr1:1999533:C:T	1999533	NA,T	NA,C	NA,1	NA,inf	NA,inf	NA,0.792126	0.000279207	0.000528385
3	chr1:1862405:C:T	1862405	NA,T	NA,C	NA,1	NA,inf	NA,inf	NA,0.921855	0.000278643	0.000589968
3	chr1:2557474:C:T	2557474	NA,T	NA,C	NA,1	NA,inf	NA,inf	NA,0.76045	0.000278327	0.00051764
3	chr1:1990187:T:G	1990187	NA,G	NA,T	NA,1	NA,-inf	NA,inf	NA,0.796456	0.000277605	0.000522836
3	chr1:2096534:C:T	2096534	NA,T	NA,C	NA,1	NA,inf	NA,inf	NA,0.784369	0.000276885	0.000513323
3	chr1:2174182:C:T	2174182	NA,T	NA,C	NA,1	NA,-inf	NA,inf	NA,0.737862	0.000275985	0.000501231
3	chr1:2420570:G:T	2420570	NA,T	NA,G	NA,1	NA,inf	NA,inf	NA,0.781119	0.000275427	0.000511368
3	chr1:2457713:G:A	2457713	A,A	G,G	1,1	-inf,inf	inf,inf	0.739891,0.196407	0.000274269	0.000516833
3	chr1:2047906:C:T	2047906	NA,T	NA,C	NA,1	NA,inf	NA,inf	NA,0.690431	0.00027371	0.00051025
3	chr1:2294912:C:T	2294912	NA,T	NA,C	NA,1	NA,-inf	NA,inf	NA,0.809536	0.000273378	0.000510128
3	chr1:2368473:T:C	2368473	C,C	T,T	1,1	inf,-inf	inf,inf	0.350842,1.6347	0.000273169	0.000507887
3	chr1:2359716:T:C	2359716	NA,C	NA,T	NA,1	NA,-inf	NA,inf	NA,0.768027	0.000272725	0.000497029
3	chr1:1838543:C:T	1838543	NA,T	NA,C	NA,1	NA,-inf	NA,inf	NA,0.790529	0.00027258	0.000510135
3	chr1:1837455:C:T	1837455	T,T	C,C	1,1	inf,-inf	inf,inf	1.4887,0.11316	0.000272443	0.00050733
3	chr1:2361630:A:G	2361630	NA,G	NA,A	NA,1	NA,-inf	NA,inf	NA,0.764157	0.000272327	0.000496147
3	chr1:2451782:C:T	2451782	NA,T	NA,C	NA,1	NA,inf	NA,inf	NA,0.731141	0.000271707	0.000498517
3	chr1:1803537:C:T	1803537	NA,T	NA,C	NA,1	NA,-inf	NA,inf	NA,0.786577	0.000271004	0.000507139
3	chr1:2340388:C:T	2340388	NA,T	NA,C	NA,1	NA,inf	NA,inf	NA,0.707295	0.000270902	0.000499991
3	chr1:2507427:T:C	2507427	NA,C	NA,T	NA,1	NA,inf	NA,inf	NA,0.765545	0.000270602	0.000504333
3	chr1:2081375:G:A	2081375	NA,A	NA,G	NA,1	NA,inf	NA,inf	NA,0.781184	0.000269054	0.000497712
3	chr1:2602866:AGCT:A	2602866	NA,A	NA,AGCT	NA,1	NA,-inf	NA,inf	NA,0.705839	0.000267889	0.000488337
3	chr1:1843736:A:G	1843736	G,G	A,A	1,1	inf,-inf	inf,inf	0.273549,1.61424	0.000267507	0.000484828
3	chr1:2002931:TATATAA:T	2002931	NA,T	NA,TATATAA	NA,1	NA,-inf	NA,inf	NA,0.71874	0.000267116	0.000487417
3	chr1:1762833:G:A	1762833	NA,A	NA,G	NA,1	NA,-inf	NA,inf	NA,0.795314	0.000266742	0.000501902
3	chr1:2003397:C:T	2003397	NA,T	NA,C	NA,1	NA,-inf	NA,inf	NA,0.71671	0.000266737	0.000486811
3	chr1:2100585:G:A	2100585	NA,A	NA,G	NA,1	NA,-inf	NA,inf	NA,0.724892	0.000266491	0.000482755
3	chr1:2006130:A:T	2006130	NA,T	NA,A	NA,1	NA,-inf	NA,inf	NA,0.716526	0.000266478	0.000486322
3	chr1:2349331:G:A	2349331	NA,A	NA,G	NA,1	NA,inf	NA,inf	NA,0.805895	0.000265368	0.000489314
3	chr1:2232327:G:A	2232327	NA,A	NA,G	NA,1	NA,-inf	NA,inf	NA,0.682644	0.000265026	0.000465762
3	chr1:2176855:C:T	2176855	NA,T	NA,C	NA,1	NA,-inf	NA,inf	NA,0.712743	0.000264963	0.000481461
3	chr1:2326424:C:T	2326424	T,T	C,C	1,1	inf,inf	inf,inf	1.27078,0.256133	0.000264499	0.000466593
3	chr1:2033696:G:A	2033696	NA,A	NA,G	NA,1	NA,-inf	NA,inf	NA,0.71827	0.000264485	0.000494735
3	chr1:2548771:G:A	2548771	NA,A	NA,G	NA,1	NA,inf	NA,inf	NA,0.75599	0.000264259	0.000494127
3	chr1:2059723:G:A	2059723	A,A	G,G	1,1	-inf,inf	inf,inf	0.589311,1.57259	0.000264237	0.000535789
3	chr1:2082283:C:T	2082283	NA,T	NA,C	NA,1	NA,inf	NA,inf	NA,0.768715	0.00026421	0.000488704
3	chr1:2100752:G:A	2100752	NA,A	NA,G	NA,1	NA,inf	NA,inf	NA,0.752985	0.000263902	0.000489473
3	chr1:2084504:C:T	2084504	NA,T	NA,C	NA,1	NA,inf	NA,inf	NA,0.861187	0.00026346	0.000525565
3	chr1:2003063:TG:T	2003063	NA,T	NA,TG	NA,1	NA,-inf	NA,inf	NA,0.67808	0.000262779	0.000485536
3	chr1:2117155:G:T	2117155	NA,T	NA,G	NA,1	NA,-inf	NA,inf	NA,0.7351	0.000262723	0.000483414
3	chr1:2278996:A:C	2278996	NA,C	NA,A	NA,1	NA,inf	NA,inf	NA,0.821119	0.000262621	0.00048338
3	chr1:2101945:G:C	2101945	C,C	G,G	1,1	inf,inf	inf,inf	2.47618,1.63116	0.000262504	0.00048311
3	chr1:2643793:G:A	2643793	NA,A	NA,G	NA,1	NA,inf	NA,inf	NA,0.710167	0.000262242	0.000485958
3	chr1:1827381:T:C	1827381	NA,C	NA,T	NA,1	NA,-inf	NA,inf	NA,0.765278	0.000262105	0.000490402
3	chr1:1978241:C:T	1978241	NA,T	NA,C	NA,1	NA,inf	NA,inf	NA,0.833575	0.000261754	0.000540344
3	chr1:1762894:G:A	1762894	NA,A	NA,G	NA,1	NA,-inf	NA,inf	NA,0.742071	0.000261627	0.000487576
3	chr1:2301098:A:G	2301098	NA,G	NA,A	NA,1	NA,-inf	NA,inf	NA,0.791501	0.00026125	0.000487763
3	chr1:1780277:C:T	1780277	NA,T	NA,C	NA,1	NA,inf	NA,inf	NA,0.706369	0.000260967	0.000480622
3	chr1:2098743:G:A	2098743	NA,A	NA,G	NA,1	NA,-inf	NA,inf	NA,0.709744	0.000260266	0.000471555
3	chr1:1877465:T:A	1877465	NA,A	NA,T	NA,1	NA,inf	NA,inf	NA,0.874864	0.000260088	0.000547902
3	chr1:2095555:G:A	2095555	NA,A	NA,G	NA,1	NA,-inf	NA,inf	NA,0.807937	0.000260063	0.000490595
3	chr1:2602871:ATCCT:A	2602871	NA,A	NA,ATCCT	NA,1	NA,-inf	NA,inf	NA,0.6875	0.00026005	0.000474208
3	chr1:2552129:C:T	2552129	NA,T	NA,C	NA,1	NA,-inf	NA,inf	NA,0.7196	0.000259593	0.000483283
3	chr1:2138392:G:A	2138392	NA,A	NA,G	NA,1	NA,-inf	NA,inf	NA,0.674262	0.000258785	0.000474474
3	chr1:2626771:G:A	2626771	NA,A	NA,G	NA,1	NA,inf	NA,inf	NA,0.701576	0.000258394	0.000478267
3	chr1:2210401:C:A	2210401	A,A	C,C	1,1	-inf,inf	inf,inf	0.281531,1.85907	0.000258235	0.000488158
3	chr1:1997151:G:A	1997151	NA,A	NA,G	NA,1	NA,inf	NA,inf	NA,0.689232	0.000257955	0.000480391
3	chr1:2342657:A:T	2342657	NA,T	NA,A	NA,1	NA,-inf	NA,inf	NA,0.724067	0.000257523	0.00046846
3	chr1:2156922:G:A	2156922	NA,A	NA,G	NA,1	NA,inf	NA,inf	NA,0.704519	0.000257352	0.000474503
3	chr1:1952972:A:T	1952972	NA,T	NA,A	NA,1	NA,-inf	NA,inf	NA,0.678725	0.000257126	0.000468777
3	chr1:2410982:TCTC:T	2410982	NA,T	NA,TCTC	NA,1	NA,-inf	NA,inf	NA,0.641308	0.000256983	0.00047418
3	chr1:2313329:A:C	2313329	NA,C	NA,A	NA,1	NA,inf	NA,inf	NA,0.778566	0.00025561	0.000473203
3	chr1:2148410:A:G	2148410	G,G	A,A	1,1	-inf,inf	inf,inf	1.21983,1.04954	0.000254937	0.000493544
3	chr1:2120635:C:T	2120635	NA,T	NA,C	NA,1	NA,-inf	NA,inf	NA,0.71654	0.000254904	0.000469109
3	chr1:2004857:G:A	2004857	NA,A	NA,G	NA,1	NA,-inf	NA,inf	NA,0.6845	0.000253455	0.000462901
3	chr1:2075725:A:C	2075725	NA,C	NA,A	NA,1	NA,inf	NA,inf	NA,0.723934	0.000253448	0.000468319
3	chr1:1809759:G:A	1809759	NA,A	NA,G	NA,1	NA,-inf	NA,inf	NA,0.695204	0.00025294	0.000454523
3	chr1:2205617:C:G	2205617	NA,G	NA,C	NA,1	NA,inf	NA,inf	NA,0.696264	0.000252493	0.000466175
3	chr1:2404289:T:C	2404289	NA,C	NA,T	NA,1	NA,inf	NA,inf	NA,0.720297	0.000251653	0.000465975
3	chr1:2275511:G:A	2275511	NA,A	NA,G	NA,1	NA,-inf	NA,inf	NA,0.665424	0.000251575	0.000461286
3	chr1:2376741:G:A	2376741	NA,A	NA,G	NA,1	NA,inf	NA,inf	NA,0.67031	0.00025112	0.00046487
3	chr1:2314613:G:A	2314613	NA,A	NA,G	NA,1	NA,-inf	NA,inf	NA,0.637835	0.000251003	0.000471001
3	chr1:1948746:G:A	1948746	NA,A	NA,G	NA,1	NA,-inf	NA,inf	NA,0.706628	0.000250811	0.00046607
3	chr1:1938467:C:T	1938467	T,T	C,C	1,1	inf,inf	inf,inf	1.09765,0.637716	0.000250749	0.000446173
3	chr1:2216926:G:T	2216926	NA,T	NA,G	NA,1	NA,-inf	NA,inf	NA,0.632479	0.00025074	0.000466343
3	chr1:1916689:A:G	1916689	NA,G	NA,A	NA,1	NA,-inf	NA,inf	NA,0.742455	0.000250342	0.000469023
3	chr1:1929765:G:A	1929765	NA,A	NA,G	NA,1	NA,-inf	NA,inf	NA,0.711835	0.000250251	0.00047141
3	chr1:1942516:G:C	1942516	C,NA	G,NA	1,NA	inf,NA	inf,NA	0.80125,NA	0.000250239	0.00046761
3	chr1:1827615:G:A	1827615	A,A	G,G	1,1	inf,-inf	inf,inf	1.43877,0.145407	0.000250195	0.000466175
3	chr1:2290095:A:G	2290095	G,G	A,A	1,1	-inf,-inf	inf,inf	1.27685,0.327087	0.000250181	0.000426489
3	chr1:2551100:C:T	2551100	NA,T	NA,C	NA,1	NA,inf	NA,inf	NA,0.692129	0.00025015	0.000465314
3	chr1:2297720:C:T	2297720	NA,T	NA,C	NA,1	NA,-inf	NA,inf	NA,0.752947	0.00024987	0.000466651
3	chr1:2564768:G:A	2564768	NA,A	NA,G	NA,1	NA,-inf	NA,inf	NA,0.73492	0.000249656	0.00046341
3	chr1:2152298:T:C	2152298	C,C	T,T	1,1	inf,inf	inf,inf	3.90032,1.95877	0.000249314	0.000517093
3	chr1:2097668:C:T	2097668	NA,T	NA,C	NA,1	NA,-inf	NA,inf	NA,0.653323	0.000248647	0.000448319
3	chr1:1897537:C:T	1897537	NA,T	NA,C	NA,1	NA,-inf	NA,inf	NA,0.729189	0.000248396	0.000464679
3	chr1:2569535:G:A	2569535	NA,A	NA,G	NA,1	NA,-inf	NA,inf	NA,0.730848	0.000248188	0.000460703
3	chr1:2538553:G:GA	2538553	GA,NA	G,NA	1,NA	-inf,NA	inf,NA	0.775268,NA	0.000248076	0.000462185
3	chr1:2396650:CAT:C	2396650	NA,C	NA,CAT	NA,1	NA,inf	NA,inf	NA,0.695492	0.000247649	0.000459877
3	chr1:2615039:A:C	2615039	NA,C	NA,A	NA,1	NA,-inf	NA,inf	NA,0.720116	0.000247579	0.000459522
3	chr1:1900530:G:A	1900530	NA,A	NA,G	NA,1	NA,-inf	NA,inf	NA,0.74929	0.000247444	0.000465452
3	chr1:1957688:C:T	1957688	NA,T	NA,C	NA,1	NA,-inf	NA,inf	NA,0.746345	0.000247077	0.000462373
3	chr1:2117228:A:G	2117228	NA,G	NA,A	NA,1	NA,-inf	NA,inf	NA,0.695792	0.000247024	0.000454691
3	chr1:2374436:C:A	2374436	NA,A	NA,C	NA,1	NA,-inf	NA,inf	NA,0.651587	0.000245514	0.000458617
3	chr1:2085858:T:C	2085858	C,C	T,T	1,1	inf,inf	inf,inf	0.0185213,1.87297	0.000244971	0.000438855
3	chr1:2348852:C:T	2348852	NA,T	NA,C	NA,1	NA,-inf	NA,inf	NA,0.674464	0.000244953	0.000454597
3	chr1:2288631:T:A	2288631	A,A	T,T	1,1	-inf,-inf	inf,inf	3.16611,0.0418009	0.000244554	0.000423436
3	chr1:2391208:C:T	2391208	NA,T	NA,C	NA,1	NA,-inf	NA,inf	NA,0.664544	0.000244436	0.000454464
3	chr1:1754642:G:A	1754642	A,NA	G,NA	1,NA	-inf,NA	inf,NA	1.14872,NA	0.000244389	0.000452375
3	chr1:2461268:A:G	2461268	G,NA	A,NA	1,NA	-inf,NA	inf,NA	1.24933,NA	0.000243949	0.00045144
3	chr1:2501096:G:A	2501096	NA,A	NA,G	NA,1	NA,-inf	NA,inf	NA,0.727736	0.000243925	0.000453033
3	chr1:1813745:C:T	1813745	NA,T	NA,C	NA,1	NA,inf	NA,inf	NA,0.828495	0.000243879	0.000510981
3	chr1:1987195:A:C	1987195	NA,C	NA,A	NA,1	NA,inf	NA,inf	NA,0.643899	0.000243024	0.000443656
3	chr1:2398125:G:A	2398125	NA,A	NA,G	NA,1	NA,inf	NA,inf	NA,0.657916	0.000242874	0.000448757
3	chr1:2277834:G:A	2277834	NA,A	NA,G	NA,1	NA,inf	NA,inf	NA,0.696382	0.000241972	0.000450152
3	chr1:1987326:A:G	1987326	NA,G	NA,A	NA,1	NA,inf	NA,inf	NA,0.685037	0.000241608	0.000447564
3	chr1:1757140:C:A	1757140	NA,A	NA,C	NA,1	NA,inf	NA,inf	NA,0.748784	0.000241291	0.000476623
3	chr1:2129113:C:T	2129113	NA,T	NA,C	NA,1	NA,-inf	NA,inf	NA,0.674363	0.000241205	0.00044464
3	chr1:2561921:C:T	2561921	NA,T	NA,C	NA,1	NA,inf	NA,inf	NA,0.653889	0.000240617	0.00044405
3	chr1:2119195:T:C	2119195	NA,C	NA,T	NA,1	NA,-inf	NA,inf	NA,0.678204	0.00024017	0.000442175
3	chr1:1933034:C:T	1933034	NA,T	NA,C	NA,1	NA,-inf	NA,inf	NA,0.678492	0.000239812	0.000441649
3	chr1:2264957:C:T	2264957	NA,T	NA,C	NA,1	NA,-inf	NA,inf	NA,0.76634	0.000238747	0.000446031
3	chr1:2290637:G:A	2290637	A,A	G,G	1,1	-inf,-inf	inf,inf	1.25752,0.297393	0.000238679	0.000407682
3	chr1:1983749:C:T	1983749	NA,T	NA,C	NA,1	NA,inf	NA,inf	NA,0.868182	0.000237946	0.000529733
3	chr1:2641546:C:T	2641546	T,NA	C,NA	1,NA	inf,NA	inf,NA	0.836193,NA	0.00023782	0.000440826
3	chr1:2063995:G:A	2063995	NA,A	NA,G	NA,1	NA,-inf	NA,inf	NA,0.61033	0.000237652	0.00043869
3	chr1:1748374:G:A	1748374	NA,A	NA,G	NA,1	NA,inf	NA,inf	NA,0.737788	0.000237465	0.000467116
3	chr1:1827127:A:C	1827127	NA,C	NA,A	NA,1	NA,inf	NA,inf	NA,0.809508	0.000237445	0.00049631
3	chr1:2469685:T:C	2469685	NA,C	NA,T	NA,1	NA,inf	NA,inf	NA,0.672121	0.000237154	0.000444427
3	chr1:1961213:A:G	1961213	NA,G	NA,A	NA,1	NA,inf	NA,inf	NA,0.684529	0.000236927	0.000441884
3	chr1:2525515:G:C	2525515	C,C	G,G	1,1	-inf,-inf	inf,inf	1.01808,0.770615	0.000236882	0.000442829
3	chr1:2028260:G:A	2028260	A,NA	G,NA	1,NA	-inf,NA	inf,NA	1.16999,NA	0.000236694	0.000439417
3	chr1:2305481:G:C	2305481	NA,C	NA,G	NA,1	NA,-inf	NA,inf	NA,0.620643	0.000236522	0.000432457
3	chr1:2354825:G:A	2354825	A,NA	G,NA	1,NA	inf,NA	inf,NA	0.5029,NA	0.000236201	0.000436151
3	chr1:2470753:C:T	2470753	NA,T	NA,C	NA,1	NA,inf	NA,inf	NA,0.668007	0.000236053	0.000440789
3	chr1:1976699:C:T	1976699	NA,T	NA,C	NA,1	NA,inf	NA,inf	NA,0.587085	0.000235405	0.000428647
3	chr1:1990265:C:T	1990265	NA,T	NA,C	NA,1	NA,-inf	NA,inf	NA,0.701357	0.000235294	0.00044164
3	chr1:2087314:C:G	2087314	NA,G	NA,C	NA,1	NA,inf	NA,inf	NA,0.662215	0.000234839	0.000435474
3	chr1:1923904:G:A	1923904	NA,A	NA,G	NA,1	NA,-inf	NA,inf	NA,0.695265	0.000233832	0.000438008
3	chr1:2143812:A:G	2143812	G,G	A,A	1,1	inf,inf	inf,inf	3.88445,1.92342	0.0002335	0.000483048
3	chr1:2129056:G:A	2129056	NA,A	NA,G	NA,1	NA,-inf	NA,inf	NA,0.652007	0.000233129	0.000429801
3	chr1:2290573:A:AG	2290573	NA,AG	NA,A	NA,1	NA,-inf	NA,inf	NA,0.625358	0.000233	0.000426313
3	chr1:2119255:CCCAGG:C	2119255	NA,C	NA,CCCAGG	NA,1	NA,-inf	NA,inf	NA,0.65697	0.000232856	0.000428711
3	chr1:2342653:T:C	2342653	NA,C	NA,T	NA,1	NA,-inf	NA,inf	NA,0.657706	0.000232303	0.000423128
3	chr1:2001430:C:T	2001430	T,NA	C,NA	1,NA	inf,NA	inf,NA	0.483687,NA	0.000232196	0.000430766
3	chr1:2476606:C:T	2476606	NA,T	NA,C	NA,1	NA,inf	NA,inf	NA,0.644985	0.000231665	0.000442393
3	chr1:2125219:G:A	2125219	NA,A	NA,G	NA,1	NA,-inf	NA,inf	NA,0.691119	0.000231344	0.000416064
3	chr1:2376966:G:T	2376966	NA,T	NA,G	NA,1	NA,inf	NA,inf	NA,0.61857	0.000231216	0.000427916
3	chr1:2006100:A:G	2006100	NA,G	NA,A	NA,1	NA,-inf	NA,inf	NA,0.636225	0.000231117	0.000423599
3	chr1:2157391:T:C	2157391	NA,C	NA,T	NA,1	NA,inf	NA,inf	NA,0.746307	0.0002311	0.000424762
3	chr1:1807627:C:T	1807627	NA,T	NA,C	NA,1	NA,inf	NA,inf	NA,0.789013	0.000230691	0.000481037
3	chr1:2480350:G:A	2480350	NA,A	NA,G	NA,1	NA,inf	NA,inf	NA,0.664824	0.000230289	0.000427619
3	chr1:2399222:A:G	2399222	NA,G	NA,A	NA,1	NA,inf	NA,inf	NA,0.652959	0.000230062	0.000426869
3	chr1:1865353:G:A	1865353	NA,A	NA,G	NA,1	NA,inf	NA,inf	NA,0.786998	0.000229604	0.000478551
3	chr1:2069032:C:T	2069032	NA,T	NA,C	NA,1	NA,-inf	NA,inf	NA,0.724487	0.000229587	0.000432676
3	chr1:1954812:T:C	1954812	NA,C	NA,T	NA,1	NA,-inf	NA,inf	NA,0.625182	0.000229525	0.000421134
3	chr1:2031244:A:G	2031244	NA,G	NA,A	NA,1	NA,-inf	NA,inf	NA,0.619351	0.000229337	0.000427218
3	chr1:1930377:G:A	1930377	NA,A	NA,G	NA,1	NA,-inf	NA,inf	NA,0.681901	0.000229207	0.000429291
3	chr1:2383747:G:A	2383747	A,NA	G,NA	1,NA	inf,NA	inf,NA	1.19262,NA	0.000229135	0.000424311
3	chr1:2112441:C:T	2112441	NA,T	NA,C	NA,1	NA,inf	NA,inf	NA,0.549786	0.000229048	0.000425234
3	chr1:1837911:C:T	1837911	NA,T	NA,C	NA,1	NA,inf	NA,inf	NA,0.783181	0.000229029	0.000477172
3	chr1:2569461:C:T	2569461	NA,T	NA,C	NA,1	NA,-inf	NA,inf	NA,0.626279	0.000228874	0.000425097
3	chr1:2454986:G:A	2454986	A,NA	G,NA	1,NA	-inf,NA	inf,NA	0.6551,NA	0.000228062	0.000425976
3	chr1:2166440:C:T	2166440	NA,T	NA,C	NA,1	NA,inf	NA,inf	NA,0.677846	0.000227567	0.000426284
3	chr1:2341061:C:T	2341061	NA,T	NA,C	NA,1	NA,inf	NA,inf	NA,0.607799	0.000227368	0.000420857
3	chr1:1992068:C:T	1992068	NA,T	NA,C	NA,1	NA,inf	NA,inf	NA,0.644007	0.000226824	0.000435601
3	chr1:2006055:C:T	2006055	NA,T	NA,C	NA,1	NA,inf	NA,inf	NA,0.65991	0.000226362	0.00042907
3	chr1:2622815:C:T	2622815	NA,T	NA,C	NA,1	NA,-inf	NA,inf	NA,0.597065	0.00022609	0.000416803
3	chr1:2112542:G:C	2112542	NA,C	NA,G	NA,1	NA,inf	NA,inf	NA,0.548393	0.000226038	0.000417235
3	chr1:2292788:G:A	2292788	NA,A	NA,G	NA,1	NA,inf	NA,inf	NA,0.624565	0.000225828	0.0004202
3	chr1:1976300:C:T	1976300	T,T	C,C	1,1	inf,inf	inf,inf	0.911522,1.10838	0.00022559	0.000514462
3	chr1:2598856:T:C	2598856	NA,C	NA,T	NA,1	NA,inf	NA,inf	NA,0.627558	0.000224962	0.000419664
3	chr1:2535688:G:A	2535688	A,NA	G,NA	1,NA	inf,NA	inf,NA	0.843195,NA	0.000224711	0.000417491
3	chr1:2499267:C:T	2499267	NA,T	NA,C	NA,1	NA,inf	NA,inf	NA,0.632698	0.000224638	0.00041783
3	chr1:2153547:A:G	2153547	NA,G	NA,A	NA,1	NA,inf	NA,inf	NA,0.725765	0.000224499	0.000412753
3	chr1:2437814:C:T	2437814	NA,T	NA,C	NA,1	NA,-inf	NA,inf	NA,0.588333	0.000224497	0.000408881
3	chr1:2597132:TC:T	2597132	NA,T	NA,TC	NA,1	NA,inf	NA,inf	NA,0.629118	0.000224371	0.000414673
3	chr1:2598972:C:T	2598972	NA,T	NA,C	NA,1	NA,inf	NA,inf	NA,0.625761	0.000224346	0.000418513
3	chr1:1790609:C:T	1790609	NA,T	NA,C	NA,1	NA,inf	NA,inf	NA,0.764585	0.00022397	0.000464479
3	chr1:2079949:C:T	2079949	NA,T	NA,C	NA,1	NA,-inf	NA,inf	NA,0.734903	0.000223676	0.000419462
3	chr1:2283044:C:T	2283044	NA,T	NA,C	NA,1	NA,-inf	NA,inf	NA,0.763379	0.000223628	0.000411714
3	chr1:2061456:T:C	2061456	NA,C	NA,T	NA,1	NA,-inf	NA,inf	NA,0.575858	0.000223369	0.000417091
3	chr1:1985704:G:A	1985704	NA,A	NA,G	NA,1	NA,inf	NA,inf	NA,0.734225	0.000222954	0.000454444
3	chr1:2143280:C:T	2143280	NA,T	NA,C	NA,1	NA,inf	NA,inf	NA,0.71565	0.000221782	0.000407405
3	chr1:2560460:C:T	2560460	NA,T	NA,C	NA,1	NA,-inf	NA,inf	NA,0.607929	0.000221748	0.000409562
3	chr1:2363829:A:T	2363829	T,T	A,A	1,1	inf,-inf	inf,inf	0.257631,1.63128	0.000221291	0.000419327
3	chr1:1771912:A:G	1771912	NA,G	NA,A	NA,1	NA,inf	NA,inf	NA,0.616791	0.000221137	0.000410053
3	chr1:2170854:G:A	2170854	NA,A	NA,G	NA,1	NA,-inf	NA,inf	NA,0.655274	0.000221048	0.00039813
3	chr1:1975149:T:G	1975149	NA,G	NA,T	NA,1	NA,inf	NA,inf	NA,0.71634	0.000220886	0.000448816
3	chr1:2181743:T:C	2181743	NA,C	NA,T	NA,1	NA,-inf	NA,inf	NA,0.654757	0.000220878	0.000397831
3	chr1:2044843:C:A	2044843	A,NA	C,NA	1,NA	inf,NA	inf,NA	1.14695,NA	0.000220568	0.00040861
3	chr1:2502536:G:A	2502536	NA,A	NA,G	NA,1	NA,inf	NA,inf	NA,0.621014	0.000220226	0.000407816
3	chr1:2059920:C:T	2059920	NA,T	NA,C	NA,1	NA,inf	NA,inf	NA,0.61111	0.000220029	0.000411053
3	chr1:2042181:G:A	2042181	NA,A	NA,G	NA,1	NA,-inf	NA,inf	NA,0.603897	0.000219789	0.000397399
3	chr1:2107491:G:A	2107491	NA,A	NA,G	NA,1	NA,-inf	NA,inf	NA,0.65081	0.000219161	0.000405242
3	chr1:1974117:C:T	1974117	NA,T	NA,C	NA,1	NA,inf	NA,inf	NA,0.669249	0.000219147	0.000426894
3	chr1:2546489:C:T	2546489	NA,T	NA,C	NA,1	NA,inf	NA,inf	NA,0.652408	0.000218759	0.000414182
3	chr1:2017062:C:T	2017062	NA,T	NA,C	NA,1	NA,-inf	NA,inf	NA,0.618427	0.000218688	0.000400586
3	chr1:2560684:G:A	2560684	NA,A	NA,G	NA,1	NA,inf	NA,inf	NA,0.618659	0.000218583	0.000409631
3	chr1:2627255:C:T	2627255	NA,T	NA,C	NA,1	NA,inf	NA,inf	NA,0.61082	0.000218289	0.000406944
3	chr1:2027682:T:C	2027682	NA,C	NA,T	NA,1	NA,-inf	NA,inf	NA,0.542802	0.000218048	0.000400326
3	chr1:2335709:C:T	2335709	NA,T	NA,C	NA,1	NA,inf	NA,inf	NA,0.579958	0.000217589	0.000410381
3	chr1:2439933:C:T	2439933	NA,T	NA,C	NA,1	NA,inf	NA,inf	NA,0.595466	0.000217366	0.000399509
3	chr1:2515522:G:A	2515522	NA,A	NA,G	NA,1	NA,inf	NA,inf	NA,0.638188	0.000217337	0.000409383
3	chr1:2424306:T:C	2424306	C,C	T,T	1,1	-inf,-inf	inf,inf	1.23851,0.0661199	0.000217061	0.000397049
3	chr1:1994557:C:G	1994557	NA,G	NA,C	NA,1	NA,inf	NA,inf	NA,0.714591	0.000216734	0.000429164
3	chr1:2515199:G:A	2515199	NA,A	NA,G	NA,1	NA,inf	NA,inf	NA,0.605167	0.000215433	0.000412485
3	chr1:2095241:C:T	2095241	NA,T	NA,C	NA,1	NA,inf	NA,inf	NA,0.623414	0.000214938	0.000398768
3	chr1:2163618:C:T	2163618	NA,T	NA,C	NA,1	NA,inf	NA,inf	NA,0.695291	0.000214862	0.000395106
3	chr1:1755269:A:C	1755269	NA,C	NA,A	NA,1	NA,-inf	NA,inf	NA,0.613503	0.000214536	0.000400072
3	chr1:2108113:G:A	2108113	NA,A	NA,G	NA,1	NA,inf	NA,inf	NA,0.522387	0.000214089	0.000395992
3	chr1:2003419:C:CA	2003419	NA,CA	NA,C	NA,1	NA,inf	NA,inf	NA,0.613153	0.000213559	0.000402572
3	chr1:1949783:T:C	1949783	NA,C	NA,T	NA,1	NA,-inf	NA,inf	NA,0.571731	0.000213521	0.000402015
3	chr1:1956521:A:C	1956521	NA,C	NA,A	NA,1	NA,inf	NA,inf	NA,0.614141	0.000213014	0.000391549
3	chr1:2048561:G:T	2048561	T,NA	G,NA	1,NA	-inf,NA	inf,NA	0.579397,NA	0.000212728	0.000394128
3	chr1:2150155:C:T	2150155	NA,T	NA,C	NA,1	NA,inf	NA,inf	NA,0.68555	0.000212125	0.0003902
3	chr1:2024579:G:A	2024579	NA,A	NA,G	NA,1	NA,-inf	NA,inf	NA,0.579538	0.000211024	0.00037935
3	chr1:2541786:G:A	2541786	NA,A	NA,G	NA,1	NA,-inf	NA,inf	NA,0.572857	0.000210636	0.000391315
3	chr1:1950455:T:C	1950455	NA,C	NA,T	NA,1	NA,-inf	NA,inf	NA,0.550969	0.000210304	0.000384335
3	chr1:2307457:G:A	2307457	NA,A	NA,G	NA,1	NA,-inf	NA,inf	NA,0.533515	0.00021016	0.000379172
3	chr1:2340296:C:A	2340296	NA,A	NA,C	NA,1	NA,-inf	NA,inf	NA,0.536068	0.000210124	0.000386896
3	chr1:2091533:C:T	2091533	NA,T	NA,C	NA,1	NA,inf	NA,inf	NA,0.706941	0.000210111	0.000416733
3	chr1:2027747:C:T	2027747	NA,T	NA,C	NA,1	NA,-inf	NA,inf	NA,0.522733	0.000210069	0.000385695
3	chr1:2068966:C:T	2068966	NA,T	NA,C	NA,1	NA,-inf	NA,inf	NA,0.688556	0.00020983	0.000393269
3	chr1:1742855:G:A	1742855	NA,A	NA,G	NA,1	NA,inf	NA,inf	NA,0.646302	0.000209821	0.000410821
3	chr1:1942675:C:G	1942675	NA,G	NA,C	NA,1	NA,-inf	NA,inf	NA,0.602033	0.000209545	0.000393521
3	chr1:2057403:G:A	2057403	NA,A	NA,G	NA,1	NA,-inf	NA,inf	NA,0.529735	0.00020936	0.000386683
3	chr1:1816760:T:C	1816760	NA,C	NA,T	NA,1	NA,inf	NA,inf	NA,0.719802	0.000209204	0.000433099
3	chr1:1788773:C:T	1788773	NA,T	NA,C	NA,1	NA,inf	NA,inf	NA,0.562253	0.000209103	0.000385744
3	chr1:1902056:G:A	1902056	A,A	G,G	1,1	inf,-inf	inf,inf	1.39378,0.200378	0.000208799	0.000391706
3	chr1:2560996:C:T	2560996	NA,T	NA,C	NA,1	NA,-inf	NA,inf	NA,0.568909	0.000208786	0.000385832
3	chr1:2474242:GC:G	2474242	NA,G	NA,GC	NA,1	NA,-inf	NA,inf	NA,0.555249	0.000208317	0.000386641
3	chr1:2079548:G:A	2079548	NA,A	NA,G	NA,1	NA,inf	NA,inf	NA,0.641447	0.000207832	0.000385133
3	chr1:2358897:C:T	2358897	NA,T	NA,C	NA,1	NA,-inf	NA,inf	NA,0.625935	0.00020741	0.000383092
3	chr1:1885588:G:A	1885588	NA,A	NA,G	NA,1	NA,inf	NA,inf	NA,0.551024	0.00020682	0.000381299
3	chr1:2602947:T:A	2602947	NA,A	NA,T	NA,1	NA,-inf	NA,inf	NA,0.591416	0.000206756	0.000384228
3	chr1:1852289:C:T	1852289	NA,T	NA,C	NA,1	NA,-inf	NA,inf	NA,0.550684	0.000206572	0.000387258
3	chr1:2505961:C:T	2505961	NA,T	NA,C	NA,1	NA,inf	NA,inf	NA,0.603384	0.000206517	0.000388654
3	chr1:2483998:C:A	2483998	NA,A	NA,C	NA,1	NA,inf	NA,inf	NA,0.582281	0.000206503	0.000386711
3	chr1:2527083:T:A	2527083	NA,A	NA,T	NA,1	NA,inf	NA,inf	NA,0.608995	0.000206315	0.000389787
3	chr1:2347402:C:T	2347402	NA,T	NA,C	NA,1	NA,-inf	NA,inf	NA,0.598347	0.000205979	0.00037813
3	chr1:1948519:T:C	1948519	C,C	T,T	1,1	-inf,inf	inf,inf	0.340993,1.52029	0.000205533	0.000460815
3	chr1:2464168:C:G	2464168	NA,G	NA,C	NA,1	NA,-inf	NA,inf	NA,0.578673	0.000205346	0.000379274
3	chr1:2187100:T:C	2187100	C,C	T,T	1,1	inf,inf	inf,inf	3.81962,1.8764	0.000205327	0.000422982
3	chr1:2044405:C:T	2044405	NA,T	NA,C	NA,1	NA,inf	NA,inf	NA,0.518936	0.000204489	0.000375205
3	chr1:2469925:T:G	2469925	G,G	T,T	1,1	-inf,-inf	inf,inf	0.719369,0.289074	0.000204384	0.000382647
3	chr1:2345562:C:T	2345562	T,NA	C,NA	1,NA	inf,NA	inf,NA	0.434575,NA	0.000202932	0.000374883
3	chr1:2013354:C:T	2013354	NA,T	NA,C	NA,1	NA,-inf	NA,inf	NA,0.563599	0.000202708	0.000363236
3	chr1:2602758:T:C	2602758	NA,C	NA,T	NA,1	NA,-inf	NA,inf	NA,0.527382	0.000202585	0.000370617
3	chr1:2290779:C:T	2290779	NA,T	NA,C	NA,1	NA,-inf	NA,inf	NA,0.478234	0.000202325	0.000374627
3	chr1:1862283:T:C	1862283	NA,C	NA,T	NA,1	NA,-inf	NA,inf	NA,0.536026	0.000202277	0.00037919
3	chr1:2373955:G:A	2373955	NA,A	NA,G	NA,1	NA,inf	NA,inf	NA,0.562203	0.000202048	0.000378481
3	chr1:2068231:G:A	2068231	NA,A	NA,G	NA,1	NA,inf	NA,inf	NA,0.546863	0.000201977	0.000372762
3	chr1:2029800:G:A	2029800	NA,A	NA,G	NA,1	NA,inf	NA,inf	NA,0.550661	0.000201469	0.000373901
3	chr1:2090873:G:A	2090873	NA,A	NA,G	NA,1	NA,inf	NA,inf	NA,0.568752	0.000201355	0.000371017
3	chr1:2411894:A:G	2411894	NA,G	NA,A	NA,1	NA,inf	NA,inf	NA,0.537383	0.000201083	0.000371927
3	chr1:1756352:C:T	1756352	T,NA	C,NA	1,NA	inf,NA	inf,NA	0.749889,NA	0.000201031	0.000373131
3	chr1:2180660:T:C	2180660	NA,C	NA,T	NA,1	NA,-inf	NA,inf	NA,0.533427	0.000200963	0.000353897
3	chr1:2601040:A:T	2601040	NA,T	NA,A	NA,1	NA,inf	NA,inf	NA,0.543686	0.000200891	0.000374185
3	chr1:2592803:C:T	2592803	NA,T	NA,C	NA,1	NA,-inf	NA,inf	NA,0.546758	0.000200574	0.000369652
3	chr1:2052695:G:A	2052695	NA,A	NA,G	NA,1	NA,-inf	NA,inf	NA,0.509556	0.000200438	0.000373728
3	chr1:2289764:C:T	2289764	NA,T	NA,C	NA,1	NA,-inf	NA,inf	NA,0.48313	0.000200347	0.000373958
3	chr1:2603836:C:T	2603836	NA,T	NA,C	NA,1	NA,-inf	NA,inf	NA,0.522916	0.000200262	0.00037034
3	chr1:2064022:T:G	2064022	NA,G	NA,T	NA,1	NA,inf	NA,inf	NA,0.53097	0.000200198	0.000386727
3	chr1:1942404:A:G	1942404	NA,G	NA,A	NA,1	NA,-inf	NA,inf	NA,0.538487	0.000200149	0.000370995
3	chr1:1779511:A:G	1779511	NA,G	NA,A	NA,1	NA,-inf	NA,inf	NA,0.535034	0.000200051	0.000373657
3	chr1:1754447:C:T	1754447	NA,T	NA,C	NA,1	NA,-inf	NA,inf	NA,0.530299	0.000200037	0.000374825
3	chr1:2299072:C:A	2299072	NA,A	NA,C	NA,1	NA,-inf	NA,inf	NA,0.511645	0.000199782	0.000366174
3	chr1:2051721:C:A	2051721	A,A	C,C	1,1	inf,inf	inf,inf	2.08035,1.15047	0.000199543	0.000376941
3	chr1:2109603:G:A	2109603	NA,A	NA,G	NA,1	NA,inf	NA,inf	NA,0.480002	0.000199502	0.000369079
3	chr1:2289669:G:A	2289669	NA,A	NA,G	NA,1	NA,-inf	NA,inf	NA,0.522363	0.00019935	0.000365489
3	chr1:2055098:G:A	2055098	NA,A	NA,G	NA,1	NA,inf	NA,inf	NA,0.471227	0.00019912	0.000372082
3	chr1:2614394:C:T	2614394	NA,T	NA,C	NA,1	NA,-inf	NA,inf	NA,0.507262	0.000198773	0.00036463
3	chr1:1791825:A:G	1791825	NA,G	NA,A	NA,1	NA,inf	NA,inf	NA,0.528445	0.000198757	0.000366726
3	chr1:1881984:T:C	1881984	NA,C	NA,T	NA,1	NA,-inf	NA,inf	NA,0.542322	0.000198304	0.000371368
3	chr1:2525664:G:A	2525664	NA,A	NA,G	NA,1	NA,inf	NA,inf	NA,0.580753	0.000198245	0.000374271
3	chr1:2485984:G:A	2485984	NA,A	NA,G	NA,1	NA,inf	NA,inf	NA,0.579932	0.000197832	0.000373822
3	chr1:1897304:A:T	1897304	NA,T	NA,A	NA,1	NA,inf	NA,inf	NA,0.517548	0.000197665	0.000364691
3	chr1:2292245:C:T	2292245	NA,T	NA,C	NA,1	NA,-inf	NA,inf	NA,0.591407	0.000197515	0.000368259
3	chr1:2538852:C:T	2538852	NA,T	NA,C	NA,1	NA,-inf	NA,inf	NA,0.525726	0.000197463	0.000365216
3	chr1:2440123:T:C	2440123	NA,C	NA,T	NA,1	NA,-inf	NA,inf	NA,0.491056	0.000197438	0.000367335
3	chr1:2632398:G:A	2632398	NA,A	NA,G	NA,1	NA,inf	NA,inf	NA,0.534347	0.000197283	0.000366831
3	chr1:1795493:C:T	1795493	NA,T	NA,C	NA,1	NA,inf	NA,inf	NA,0.522028	0.000197203	0.000361669
3	chr1:2245526:G:T	2245526	NA,T	NA,G	NA,1	NA,-inf	NA,inf	NA,0.656579	0.000196987	0.000367584
3	chr1:2208066:G:A	2208066	NA,A	NA,G	NA,1	NA,inf	NA,inf	NA,0.650471	0.000196842	0.000362655
3	chr1:2319918:C:A	2319918	A,A	C,C	1,1	inf,-inf	inf,inf	0.938767,0.454816	0.000196589	0.000351373
3	chr1:2497045:G:A	2497045	NA,A	NA,G	NA,1	NA,-inf	NA,inf	NA,0.501832	0.000196316	0.00036159
3	chr1:2467986:C:A	2467986	NA,A	NA,C	NA,1	NA,-inf	NA,inf	NA,0.573141	0.000196226	0.000364969
3	chr1:2095952:C:T	2095952	NA,T	NA,C	NA,1	NA,inf	NA,inf	NA,0.564888	0.000195388	0.000364218
3	chr1:2515802:T:C	2515802	NA,C	NA,T	NA,1	NA,inf	NA,inf	NA,0.563711	0.000195067	0.000366909
3	chr1:2481812:C:T	2481812	NA,T	NA,C	NA,1	NA,inf	NA,inf	NA,0.558195	0.00019505	0.000362118
3	chr1:2009756:T:C	2009756	NA,C	NA,T	NA,1	NA,-inf	NA,inf	NA,0.53025	0.000194644	0.00035166
3	chr1:1989879:G:A	1989879	NA,A	NA,G	NA,1	NA,inf	NA,inf	NA,0.716932	0.000194629	0.000425186
3	chr1:1773356:TC:T	1773356	T,T	TC,TC	1,1	inf,-inf	inf,inf	1.48466,0.537087	0.000194474	0.000355839
3	chr1:2140158:A:G	2140158	NA,G	NA,A	NA,1	NA,inf	NA,inf	NA,0.609508	0.000194365	0.000363394
3	chr1:2322453:T:TC	2322453	NA,TC	NA,T	NA,1	NA,-inf	NA,inf	NA,0.53267	0.000194312	0.000356897
3	chr1:2540316:T:C	2540316	NA,C	NA,T	NA,1	NA,inf	NA,inf	NA,0.540697	0.000194289	0.000359926
3	chr1:1994531:A:C	1994531	NA,C	NA,A	NA,1	NA,inf	NA,inf	NA,0.577926	0.000194279	0.000369967
3	chr1:2159124:C:T	2159124	T,NA	C,NA	1,NA	inf,NA	inf,NA	1.28136,NA	0.000193852	0.000358642
3	chr1:2154653:G:A	2154653	NA,A	NA,G	NA,1	NA,-inf	NA,inf	NA,0.444578	0.000193254	0.000358483
3	chr1:2643024:G:A	2643024	NA,A	NA,G	NA,1	NA,-inf	NA,inf	NA,0.529077	0.000192445	0.000356286
3	chr1:2238217:C:T	2238217	NA,T	NA,C	NA,1	NA,inf	NA,inf	NA,0.56922	0.000191982	0.000355895
3	chr1:2029525:A:G	2029525	NA,G	NA,A	NA,1	NA,-inf	NA,inf	NA,0.463879	0.000191917	0.000352662
3	chr1:1789842:T:C	1789842	NA,C	NA,T	NA,1	NA,inf	NA,inf	NA,0.503765	0.000191827	0.000354029
3	chr1:1922424:T:C	1922424	C,C	T,T	1,1	-inf,-inf	inf,inf	1.25651,0.110862	0.000191452	0.000359216
3	chr1:2203504:G:A	2203504	NA,A	NA,G	NA,1	NA,-inf	NA,inf	NA,0.552673	0.000191387	0.000345929
3	chr1:2411804:C:T	2411804	NA,T	NA,C	NA,1	NA,inf	NA,inf	NA,0.53625	0.000191359	0.000354461
3	chr1:2558158:C:T	2558158	NA,T	NA,C	NA,1	NA,-inf	NA,inf	NA,0.555419	0.000191328	0.000355395
3	chr1:2309162:G:A	2309162	NA,A	NA,G	NA,1	NA,-inf	NA,inf	NA,0.499189	0.000191287	0.000351257
3	chr1:2509242:C:G	2509242	NA,G	NA,C	NA,1	NA,inf	NA,inf	NA,0.55523	0.000191282	0.000360935
3	chr1:2004695:G:A	2004695	A,A	G,G	1,1	inf,inf	inf,inf	0.523794,0.293531	0.000190871	0.000355354
3	chr1:2110352:T:C	2110352	NA,C	NA,T	NA,1	NA,-inf	NA,inf	NA,0.472139	0.000190836	0.00035652
3	chr1:2406115:G:C	2406115	NA,C	NA,G	NA,1	NA,inf	NA,inf	NA,0.500285	0.000190545	0.000352497
3	chr1:2367872:A:G	2367872	G,G	A,A	1,1	inf,-inf	inf,inf	0.334587,1.51476	0.000190436	0.000353551
3	chr1:1887361:T:C	1887361	NA,C	NA,T	NA,1	NA,-inf	NA,inf	NA,0.539278	0.000190172	0.000354943
3	chr1:2222655:C:G	2222655	NA,G	NA,C	NA,1	NA,inf	NA,inf	NA,0.420935	0.000190137	0.000353205
3	chr1:2499660:A:G	2499660	NA,G	NA,A	NA,1	NA,inf	NA,inf	NA,0.540637	0.000189835	0.000356801
3	chr1:2014149:AG:A	2014149	NA,A	NA,AG	NA,1	NA,-inf	NA,inf	NA,0.518057	0.000189807	0.000340968
3	chr1:1833630:G:A	1833630	NA,A	NA,G	NA,1	NA,inf	NA,inf	NA,0.493874	0.000189426	0.000347656
3	chr1:2440995:A:G	2440995	G,NA	A,NA	1,NA	-inf,NA	inf,NA	0.362261,NA	0.000189359	0.000353932
3	chr1:2005317:T:C	2005317	NA,C	NA,T	NA,1	NA,inf	NA,inf	NA,0.505905	0.000189003	0.000355462
3	chr1:1999860:A:T	1999860	T,T	A,A	1,1	-inf,-inf	inf,inf	0.622285,0.729398	0.000188647	0.000356266
3	chr1:1993215:A:G	1993215	NA,G	NA,A	NA,1	NA,-inf	NA,inf	NA,0.452711	0.00018856	0.000342859
3	chr1:2400361:G:A	2400361	NA,A	NA,G	NA,1	NA,inf	NA,inf	NA,0.490735	0.00018831	0.000348166
3	chr1:1927840:G:A	1927840	NA,A	NA,G	NA,1	NA,-inf	NA,inf	NA,0.486645	0.000188249	0.000352669
3	chr1:2505216:G:A	2505216	NA,A	NA,G	NA,1	NA,inf	NA,inf	NA,0.538366	0.000188212	0.000353872
3	chr1:2150110:C:T	2150110	NA,T	NA,C	NA,1	NA,inf	NA,inf	NA,0.599867	0.000188172	0.000346453
3	chr1:2625328:A:T	2625328	NA,T	NA,A	NA,1	NA,inf	NA,inf	NA,0.507451	0.000187943	0.000349986
3	chr1:2004931:C:T	2004931	NA,T	NA,C	NA,1	NA,inf	NA,inf	NA,0.500874	0.00018769	0.000352933
3	chr1:2109401:C:T	2109401	NA,T	NA,C	NA,1	NA,inf	NA,inf	NA,0.439608	0.000187641	0.000347148
3	chr1:2441187:G:A	2441187	NA,A	NA,G	NA,1	NA,-inf	NA,inf	NA,0.490216	0.000187372	0.000346702
3	chr1:2135164:C:T	2135164	NA,T	NA,C	NA,1	NA,-inf	NA,inf	NA,0.56577	0.000187211	0.000349291
3	chr1:2095780:C:T	2095780	NA,T	NA,C	NA,1	NA,-inf	NA,inf	NA,0.489424	0.000186838	0.000340295
3	chr1:2398243:C:T	2398243	NA,T	NA,C	NA,1	NA,-inf	NA,inf	NA,0.471267	0.000186661	0.00034695
3	chr1:2632528:C:T	2632528	T,NA	C,NA	1,NA	-inf,NA	inf,NA	1.00037,NA	0.000186626	0.000345717
3	chr1:2476940:C:A	2476940	NA,A	NA,C	NA,1	NA,inf	NA,inf	NA,0.501543	0.000186207	0.000344851
3	chr1:2050497:A:C	2050497	NA,C	NA,A	NA,1	NA,inf	NA,inf	NA,0.445895	0.000186189	0.000347881
3	chr1:2437569:C:T	2437569	NA,T	NA,C	NA,1	NA,inf	NA,inf	NA,0.508074	0.000186073	0.000347352
3	chr1:1981062:A:G	1981062	G,G	A,A	1,1	inf,inf	inf,inf	0.653534,0.938086	0.00018579	0.000337111
3	chr1:1971829:C:T	1971829	NA,T	NA,C	NA,1	NA,inf	NA,inf	NA,0.680474	0.000185731	0.000400127
3	chr1:2280291:G:A	2280291	NA,A	NA,G	NA,1	NA,inf	NA,inf	NA,0.616011	0.00018554	0.000343084
3	chr1:2520641:A:C	2520641	NA,C	NA,A	NA,1	NA,inf	NA,inf	NA,0.526627	0.000185217	0.000348153
3	chr1:1794444:A:G	1794444	NA,G	NA,A	NA,1	NA,inf	NA,inf	NA,0.479607	0.000185181	0.000341816
3	chr1:2585111:G:A	2585111	NA,A	NA,G	NA,1	NA,inf	NA,inf	NA,0.525013	0.000185088	0.000343509
3	chr1:2404674:G:A	2404674	NA,A	NA,G	NA,1	NA,inf	NA,inf	NA,0.47921	0.000184997	0.00034219
3	chr1:1886852:C:T	1886852	NA,T	NA,C	NA,1	NA,-inf	NA,inf	NA,0.492528	0.000184869	0.000345943
3	chr1:2367540:AC:A	2367540	NA,A	NA,AC	NA,1	NA,-inf	NA,inf	NA,0.439362	0.00018481	0.000343618
3	chr1:2486023:G:A	2486023	NA,A	NA,G	NA,1	NA,-inf	NA,inf	NA,0.476467	0.000184508	0.000342074
3	chr1:2010272:G:A	2010272	NA,A	NA,G	NA,1	NA,-inf	NA,inf	NA,0.479225	0.000183956	0.000340901
3	chr1:2198513:T:A	2198513	NA,A	NA,T	NA,1	NA,inf	NA,inf	NA,0.595013	0.00018351	0.000338047
3	chr1:2241347:A:G	2241347	NA,G	NA,A	NA,1	NA,inf	NA,inf	NA,0.535706	0.000183481	0.000340154
3	chr1:2499432:C:G	2499432	NA,G	NA,C	NA,1	NA,inf	NA,inf	NA,0.514959	0.000183332	0.00034447
3	chr1:2141910:G:A	2141910	NA,A	NA,G	NA,1	NA,inf	NA,inf	NA,0.405485	0.000183083	0.000337902
3	chr1:2231034:C:T	2231034	T,T	C,C	1,1	-inf,inf	inf,inf	4.32761,0.294919	0.000182789	0.000344939
3	chr1:2320382:C:T	2320382	NA,T	NA,C	NA,1	NA,-inf	NA,inf	NA,0.538173	0.000182725	0.000338325
3	chr1:2519850:G:A	2519850	NA,A	NA,G	NA,1	NA,inf	NA,inf	NA,0.521295	0.000182622	0.000344312
3	chr1:1900161:G:A	1900161	NA,A	NA,G	NA,1	NA,-inf	NA,inf	NA,0.490544	0.00018208	0.000342628
3	chr1:1964552:G:A	1964552	NA,A	NA,G	NA,1	NA,inf	NA,inf	NA,0.559459	0.00018181	0.000359148
3	chr1:1816922:G:A	1816922	A,NA	G,NA	1,NA	-inf,NA	inf,NA	0.774464,NA	0.000181799	0.000337601
3	chr1:2499663:A:G	2499663	NA,G	NA,A	NA,1	NA,inf	NA,inf	NA,0.508811	0.000181716	0.000341502
3	chr1:1774174:C:T	1774174	NA,T	NA,C	NA,1	NA,-inf	NA,inf	NA,0.371966	0.000181429	0.000313968
3	chr1:2411727:G:C	2411727	NA,C	NA,G	NA,1	NA,inf	NA,inf	NA,0.497704	0.000181403	0.000336063
3	chr1:2420329:C:T	2420329	NA,T	NA,C	NA,1	NA,inf	NA,inf	NA,0.43111	0.000181297	0.000336128
3	chr1:1786460:C:T	1786460	NA,T	NA,C	NA,1	NA,inf	NA,inf	NA,0.463499	0.00018125	0.000334672
3	chr1:1965660:G:A	1965660	A,NA	G,NA	1,NA	-inf,NA	inf,NA	0.791947,NA	0.000181113	0.000335817
3	chr1:2109034:C:T	2109034	NA,T	NA,C	NA,1	NA,-inf	NA,inf	NA,0.540071	0.000181111	0.000337907
3	chr1:2001918:G:A	2001918	NA,A	NA,G	NA,1	NA,-inf	NA,inf	NA,0.463287	0.00018109	0.000330491
3	chr1:2081981:TC:T	2081981	NA,T	NA,TC	NA,1	NA,inf	NA,inf	NA,0.412713	0.000180652	0.000335357
3	chr1:2132354:A:G	2132354	NA,G	NA,A	NA,1	NA,inf	NA,inf	NA,0.51639	0.000180551	0.000333596
3	chr1:1757366:G:A	1757366	NA,A	NA,G	NA,1	NA,inf	NA,inf	NA,0.437131	0.000180527	0.000334217
3	chr1:1892370:G:A	1892370	NA,A	NA,G	NA,1	NA,-inf	NA,inf	NA,0.479618	0.000180466	0.0003388
3	chr1:2441185:C:A	2441185	NA,A	NA,C	NA,1	NA,-inf	NA,inf	NA,0.463414	0.000180439	0.000333988
3	chr1:2203222:G:A	2203222	NA,A	NA,G	NA,1	NA,inf	NA,inf	NA,0.543531	0.000180375	0.000336024
3	chr1:2054813:A:G	2054813	G,NA	A,NA	1,NA	inf,NA	inf,NA	0.284552,NA	0.00018025	0.000338676
3	chr1:2313553:G:A	2313553	NA,A	NA,G	NA,1	NA,-inf	NA,inf	NA,0.4499	0.000180109	0.000334601
3	chr1:1983814:G:A	1983814	NA,A	NA,G	NA,1	NA,-inf	NA,inf	NA,0.381274	0.000179554	0.000319877
3	chr1:2137128:G:A	2137128	NA,A	NA,G	NA,1	NA,inf	NA,inf	NA,0.397614	0.000179476	0.000331136
3	chr1:1936165:C:T	1936165	NA,T	NA,C	NA,1	NA,-inf	NA,inf	NA,0.472296	0.000179211	0.000335488
3	chr1:1899360:C:T	1899360	NA,T	NA,C	NA,1	NA,inf	NA,inf	NA,0.449918	0.000179097	0.000330392
3	chr1:2056778:G:T	2056778	T,T	G,G	1,1	-inf,inf	inf,inf	0.184293,1.48267	0.000179028	0.000336054
3	chr1:2406012:G:T	2406012	NA,T	NA,G	NA,1	NA,inf	NA,inf	NA,0.475243	0.000178971	0.000334222
3	chr1:2499936:T:G	2499936	NA,G	NA,T	NA,1	NA,inf	NA,inf	NA,0.496925	0.000178832	0.000336005
3	chr1:2598806:G:A	2598806	NA,A	NA,G	NA,1	NA,inf	NA,inf	NA,0.512352	0.000178597	0.000334688
3	chr1:2442922:C:T	2442922	T,NA	C,NA	1,NA	-inf,NA	inf,NA	0.866654,NA	0.000178581	0.000328462
3	chr1:1985215:G:A	1985215	NA,A	NA,G	NA,1	NA,-inf	NA,inf	NA,0.428358	0.00017805	0.000331584
3	chr1:2501848:C:T	2501848	NA,T	NA,C	NA,1	NA,inf	NA,inf	NA,0.43686	0.000177933	0.000330857
3	chr1:2287839:C:T	2287839	NA,T	NA,C	NA,1	NA,inf	NA,inf	NA,0.51868	0.000177859	0.000328419
3	chr1:2522536:A:C	2522536	NA,C	NA,A	NA,1	NA,inf	NA,inf	NA,0.463122	0.000177793	0.000330961
3	chr1:2175323:C:A	2175323	NA,A	NA,C	NA,1	NA,inf	NA,inf	NA,0.429829	0.000177739	0.000332213
3	chr1:2589619:C:T	2589619	NA,T	NA,C	NA,1	NA,inf	NA,inf	NA,0.435156	0.000177505	0.000329099
3	chr1:1918311:G:A	1918311	NA,A	NA,G	NA,1	NA,inf	NA,inf	NA,0.416132	0.000177207	0.000326591
3	chr1:2574848:A:G	2574848	NA,G	NA,A	NA,1	NA,inf	NA,inf	NA,0.470542	0.000177189	0.000330154
3	chr1:2613830:G:C	2613830	NA,C	NA,G	NA,1	NA,-inf	NA,inf	NA,0.426906	0.0001769	0.000324897
3	chr1:1830419:G:A	1830419	NA,A	NA,G	NA,1	NA,-inf	NA,inf	NA,0.442706	0.000176725	0.000330882
3	chr1:1977702:C:A	1977702	NA,A	NA,C	NA,1	NA,inf	NA,inf	NA,0.550328	0.000176319	0.000352904
3	chr1:2486500:G:C	2486500	NA,C	NA,G	NA,1	NA,-inf	NA,inf	NA,0.454477	0.000176256	0.000327601
3	chr1:2126188:G:A	2126188	NA,A	NA,G	NA,1	NA,inf	NA,inf	NA,0.442145	0.000176192	0.000325848
3	chr1:2489056:C:A	2489056	NA,A	NA,C	NA,1	NA,inf	NA,inf	NA,0.494479	0.000176072	0.000332012
3	chr1:2415135:T:C	2415135	NA,C	NA,T	NA,1	NA,-inf	NA,inf	NA,0.420961	0.000175866	0.000325946
3	chr1:1798387:T:G	1798387	NA,G	NA,T	NA,1	NA,inf	NA,inf	NA,0.41999	0.000175857	0.000325631
3	chr1:2055978:T:C	2055978	NA,C	NA,T	NA,1	NA,-inf	NA,inf	NA,0.415203	0.000175686	0.000324778
3	chr1:2013156:G:A	2013156	NA,A	NA,G	NA,1	NA,-inf	NA,inf	NA,0.462038	0.00017564	0.000316436
3	chr1:2058659:G:A	2058659	NA,A	NA,G	NA,1	NA,inf	NA,inf	NA,0.486149	0.000175477	0.000322673
3	chr1:2435655:C:T	2435655	NA,T	NA,C	NA,1	NA,-inf	NA,inf	NA,0.442652	0.000175293	0.000324937
3	chr1:1931618:T:TC	1931618	NA,TC	NA,T	NA,1	NA,-inf	NA,inf	NA,0.453397	0.000175083	0.000329664
3	chr1:2022661:G:T	2022661	NA,T	NA,G	NA,1	NA,-inf	NA,inf	NA,0.460102	0.000174939	0.000314938
3	chr1:1925478:G:A	1925478	NA,A	NA,G	NA,1	NA,inf	NA,inf	NA,0.489324	0.000174839	0.000334248
3	chr1:2546186:C:T	2546186	NA,T	NA,C	NA,1	NA,inf	NA,inf	NA,0.456658	0.000174806	0.000323506
3	chr1:1984429:T:C	1984429	NA,C	NA,T	NA,1	NA,-inf	NA,inf	NA,0.361586	0.000174755	0.000311495
3	chr1:1927379:C:T	1927379	NA,T	NA,C	NA,1	NA,-inf	NA,inf	NA,0.450674	0.00017441	0.000328424
3	chr1:1989708:G:A	1989708	NA,A	NA,G	NA,1	NA,-inf	NA,inf	NA,0.42387	0.000174387	0.000324111
3	chr1:2033753:G:A	2033753	NA,A	NA,G	NA,1	NA,inf	NA,inf	NA,0.402739	0.00017433	0.000321817
3	chr1:1928702:C:T	1928702	T,T	C,C	1,1	-inf,-inf	inf,inf	1.12186,0.346733	0.000174323	0.000333352
3	chr1:2486593:C:T	2486593	NA,T	NA,C	NA,1	NA,inf	NA,inf	NA,0.486584	0.000174321	0.000328634
3	chr1:2575016:A:G	2575016	NA,G	NA,A	NA,1	NA,inf	NA,inf	NA,0.450437	0.00017429	0.000323549
3	chr1:2551053:A:G	2551053	NA,G	NA,A	NA,1	NA,inf	NA,inf	NA,0.463156	0.000174246	0.000322875
3	chr1:1901995:G:T	1901995	NA,T	NA,G	NA,1	NA,inf	NA,inf	NA,0.430133	0.000174175	0.000321369
3	chr1:2193142:G:A	2193142	NA,A	NA,G	NA,1	NA,inf	NA,inf	NA,0.538044	0.000174129	0.000319462
3	chr1:2366595:C:T	2366595	T,NA	C,NA	1,NA	-inf,NA	inf,NA	0.704427,NA	0.000174091	0.000324794
3	chr1:2155288:GGTA:G	2155288	NA,G	NA,GGTA	NA,1	NA,inf	NA,inf	NA,0.539136	0.000173946	0.000320706
3	chr1:1942186:G:A	1942186	A,A	G,G	1,1	inf,inf	inf,inf	1.16226,0.333635	0.000173922	0.000315296
3	chr1:2399215:T:C	2399215	NA,C	NA,T	NA,1	NA,inf	NA,inf	NA,0.439292	0.00017383	0.000322968
3	chr1:2053731:G:A	2053731	A,A	G,G	1,1	-inf,-inf	inf,inf	0.726438,1.69656	0.000173766	0.00034374
3	chr1:2482561:C:T	2482561	NA,T	NA,C	NA,1	NA,inf	NA,inf	NA,0.483882	0.00017369	0.000327483
3	chr1:1929713:G:A	1929713	A,A	G,G	1,1	inf,inf	inf,inf	1.03504,0.503119	0.000173298	0.000310227
3	chr1:2534855:C:G	2534855	NA,G	NA,C	NA,1	NA,inf	NA,inf	NA,0.476575	0.000173036	0.000325467
3	chr1:2413968:A:C	2413968	NA,C	NA,A	NA,1	NA,-inf	NA,inf	NA,0.431059	0.000173	0.000321324
3	chr1:2638746:A:G	2638746	NA,G	NA,A	NA,1	NA,-inf	NA,inf	NA,0.422613	0.00017286	0.000319805
3	chr1:2466610:C:T	2466610	NA,T	NA,C	NA,1	NA,inf	NA,inf	NA,0.454449	0.000172831	0.000322315
3	chr1:2624907:C:T	2624907	NA,T	NA,C	NA,1	NA,-inf	NA,inf	NA,0.422401	0.000172722	0.000319549
3	chr1:2617650:T:G	2617650	NA,G	NA,T	NA,1	NA,-inf	NA,inf	NA,0.409221	0.000172687	0.000317187
3	chr1:2009203:C:T	2009203	NA,T	NA,C	NA,1	NA,inf	NA,inf	NA,0.442066	0.000172563	0.000318115
3	chr1:2167940:C:T	2167940	NA,T	NA,C	NA,1	NA,inf	NA,inf	NA,0.539565	0.000172543	0.00031785
3	chr1:2490402:C:T	2490402	NA,T	NA,C	NA,1	NA,inf	NA,inf	NA,0.448565	0.000172356	0.000319202
3	chr1:2248244:C:T	2248244	NA,T	NA,C	NA,1	NA,inf	NA,inf	NA,0.381013	0.000172354	0.000320098
3	chr1:2449080:G:A	2449080	NA,A	NA,G	NA,1	NA,-inf	NA,inf	NA,0.400735	0.00017205	0.000318746
3	chr1:2348340:G:A	2348340	NA,A	NA,G	NA,1	NA,-inf	NA,inf	NA,0.42245	0.00017194	0.000316342
3	chr1:2069856:A:C	2069856	C,C	A,A	1,1	-inf,inf	inf,inf	0.0695012,1.65339	0.000171844	0.000347354
3	chr1:2460098:C:T	2460098	NA,T	NA,C	NA,1	NA,inf	NA,inf	NA,0.455056	0.0001718	0.000320131
3	chr1:2164817:C:T	2164817	NA,T	NA,C	NA,1	NA,inf	NA,inf	NA,0.536315	0.000171784	0.000316436
3	chr1:2604445:C:T	2604445	NA,T	NA,C	NA,1	NA,inf	NA,inf	NA,0.43969	0.000171698	0.000318614
3	chr1:2353047:C:T	2353047	T,T	C,C	1,1	inf,-inf	inf,inf	1.99903,0.391201	0.000171482	0.000312309
3	chr1:1799675:G:A	1799675	NA,A	NA,G	NA,1	NA,inf	NA,inf	NA,0.423846	0.000171366	0.000316477
3	chr1:1780674:G:C	1780674	NA,C	NA,G	NA,1	NA,inf	NA,inf	NA,0.421962	0.000171252	0.000316354
3	chr1:1800752:T:C	1800752	NA,C	NA,T	NA,1	NA,inf	NA,inf	NA,0.423908	0.0001712	0.000316266
3	chr1:1943993:C:A	1943993	A,A	C,C	1,1	-inf,-inf	inf,inf	1.19748,0.122652	0.000171072	0.000320751
3	chr1:2617710:A:G	2617710	NA,G	NA,A	NA,1	NA,-inf	NA,inf	NA,0.402334	0.000171063	0.000314246
3	chr1:2615855:C:T	2615855	NA,T	NA,C	NA,1	NA,inf	NA,inf	NA,0.434394	0.000170943	0.000318181
3	chr1:2380644:A:C	2380644	NA,C	NA,A	NA,1	NA,inf	NA,inf	NA,0.442428	0.000170769	0.000319426
3	chr1:2202870:G:A	2202870	NA,A	NA,G	NA,1	NA,inf	NA,inf	NA,0.501075	0.000170662	0.000317935
3	chr1:2617802:G:T	2617802	NA,T	NA,G	NA,1	NA,inf	NA,inf	NA,0.433047	0.000170635	0.000317606
3	chr1:2014521:G:A	2014521	NA,A	NA,G	NA,1	NA,inf	NA,inf	NA,0.438778	0.00017048	0.000321875
3	chr1:1796074:G:A	1796074	NA,A	NA,G	NA,1	NA,inf	NA,inf	NA,0.419938	0.000170467	0.000314828
3	chr1:1983910:C:T	1983910	NA,T	NA,C	NA,1	NA,-inf	NA,inf	NA,0.343788	0.000170353	0.000304039
3	chr1:2179347:G:A	2179347	NA,A	NA,G	NA,1	NA,inf	NA,inf	NA,0.412614	0.000170349	0.000314588
3	chr1:2481547:C:T	2481547	NA,T	NA,C	NA,1	NA,inf	NA,inf	NA,0.463566	0.000170302	0.000316578
3	chr1:2481710:C:T	2481710	NA,T	NA,C	NA,1	NA,inf	NA,inf	NA,0.463566	0.000170302	0.000316578
3	chr1:2204652:A:G	2204652	G,G	A,A	1,1	-inf,inf	inf,inf	0.334051,1.61622	0.000170272	0.000321133
3	chr1:2348313:C:G	2348313	NA,G	NA,C	NA,1	NA,-inf	NA,inf	NA,0.414478	0.000170088	0.000312976
3	chr1:1943535:G:A	1943535	NA,A	NA,G	NA,1	NA,-inf	NA,inf	NA,0.428785	0.000169793	0.00031776
3	chr1:2600607:G:A	2600607	NA,A	NA,G	NA,1	NA,-inf	NA,inf	NA,0.421976	0.000169737	0.000314002
3	chr1:1868514:T:C	1868514	C,C	T,T	1,1	inf,-inf	inf,inf	0.351801,1.31815	0.000169715	0.000321796
3	chr1:2387924:C:T	2387924	T,NA	C,NA	1,NA	inf,NA	inf,NA	0.951997,NA	0.000169604	0.000314053
3	chr1:1987645:G:A	1987645	NA,A	NA,G	NA,1	NA,-inf	NA,inf	NA,0.33993	0.000169522	0.000302613
3	chr1:1925112:G:A	1925112	NA,A	NA,G	NA,1	NA,inf	NA,inf	NA,0.464803	0.000169197	0.000323423
3	chr1:1783244:T:C	1783244	NA,C	NA,T	NA,1	NA,inf	NA,inf	NA,0.412697	0.000169179	0.000312535
3	chr1:2633048:C:A	2633048	NA,A	NA,C	NA,1	NA,-inf	NA,inf	NA,0.406451	0.000169104	0.000312893
3	chr1:2560972:C:A	2560972	NA,A	NA,C	NA,1	NA,inf	NA,inf	NA,0.446969	0.000168946	0.000314937
3	chr1:2075853:G:A	2075853	NA,A	NA,G	NA,1	NA,-inf	NA,inf	NA,0.386534	0.000168859	0.000314951
3	chr1:1882556:C:T	1882556	NA,T	NA,C	NA,1	NA,inf	NA,inf	NA,0.410966	0.00016851	0.000310814
3	chr1:2174491:G:A	2174491	NA,A	NA,G	NA,1	NA,-inf	NA,inf	NA,0.3858	0.000168463	0.000301739
3	chr1:2479688:G:A	2479688	NA,A	NA,G	NA,1	NA,inf	NA,inf	NA,0.442688	0.000168446	0.000315577
3	chr1:2169339:G:A	2169339	NA,A	NA,G	NA,1	NA,-inf	NA,inf	NA,0.418961	0.000168136	0.00030835
3	chr1:2440350:ATGGTGG:A	2440350	NA,A	NA,ATGGTGG	NA,1	NA,-inf	NA,inf	NA,0.455127	0.000167957	0.00031177
3	chr1:2335327:G:A	2335327	NA,A	NA,G	NA,1	NA,-inf	NA,inf	NA,0.330289	0.000167765	0.000312292
3	chr1:2450802:A:G	2450802	NA,G	NA,A	NA,1	NA,-inf	NA,inf	NA,0.453619	0.00016741	0.000311389
3	chr1:1955861:G:A	1955861	NA,A	NA,G	NA,1	NA,-inf	NA,inf	NA,0.404546	0.000167323	0.000314628
3	chr1:2446505:G:A	2446505	NA,A	NA,G	NA,1	NA,-inf	NA,inf	NA,0.395829	0.000167219	0.000308758
3	chr1:2359219:C:T	2359219	T,T	C,C	1,1	-inf,inf	inf,inf	0.112335,1.53976	0.000167207	0.000317963
3	chr1:2583714:G:A	2583714	NA,A	NA,G	NA,1	NA,inf	NA,inf	NA,0.435251	0.000166797	0.00031072
3	chr1:2012849:G:A	2012849	NA,A	NA,G	NA,1	NA,inf	NA,inf	NA,0.406238	0.00016657	0.000313281
3	chr1:1971386:CA:C	1971386	NA,C	NA,CA	NA,1	NA,inf	NA,inf	NA,0.505312	0.000166345	0.000327679
3	chr1:2435670:G:T	2435670	T,NA	G,NA	1,NA	inf,NA	inf,NA	0.570752,NA	0.000166263	0.000307959
3	chr1:2524424:A:C	2524424	C,NA	A,NA	1,NA	inf,NA	inf,NA	1.0434,NA	0.000166071	0.000306394
3	chr1:1980987:G:A	1980987	NA,A	NA,G	NA,1	NA,-inf	NA,inf	NA,0.422244	0.00016602	0.000310132
3	chr1:2150781:C:T	2150781	NA,T	NA,C	NA,1	NA,inf	NA,inf	NA,0.342304	0.000166016	0.000308377
3	chr1:2343594:C:T	2343594	NA,T	NA,C	NA,1	NA,-inf	NA,inf	NA,0.513738	0.00016592	0.000306579
3	chr1:2285947:C:T	2285947	NA,T	NA,C	NA,1	NA,inf	NA,inf	NA,0.372712	0.000165918	0.000310708
3	chr1:2513196:A:G	2513196	NA,G	NA,A	NA,1	NA,inf	NA,inf	NA,0.386964	0.000165876	0.000308424
3	chr1:2371164:G:A	2371164	NA,A	NA,G	NA,1	NA,inf	NA,inf	NA,0.417418	0.000165736	0.000310058
3	chr1:1981295:T:C	1981295	C,C	T,T	1,1	inf,inf	inf,inf	0.660437,0.860747	0.000165677	0.000301172
3	chr1:2588160:A:G	2588160	NA,G	NA,A	NA,1	NA,-inf	NA,inf	NA,0.417405	0.000165625	0.000306233
3	chr1:1823018:G:A	1823018	NA,A	NA,G	NA,1	NA,inf	NA,inf	NA,0.391942	0.000165612	0.000305311
3	chr1:1902919:A:G	1902919	NA,G	NA,A	NA,1	NA,-inf	NA,inf	NA,0.42754	0.000165504	0.000310073
3	chr1:1981291:A:G	1981291	G,G	A,A	1,1	inf,inf	inf,inf	0.644159,0.880075	0.000165341	0.000300409
3	chr1:2058780:C:A	2058780	NA,A	NA,C	NA,1	NA,-inf	NA,inf	NA,0.447385	0.00016531	0.000306292
3	chr1:1882689:G:A	1882689	NA,A	NA,G	NA,1	NA,-inf	NA,inf	NA,0.410388	0.000165243	0.000308757
3	chr1:1810079:T:A	1810079	NA,A	NA,T	NA,1	NA,-inf	NA,inf	NA,0.421071	0.00016521	0.00030822
3	chr1:2593347:G:A	2593347	NA,A	NA,G	NA,1	NA,inf	NA,inf	NA,0.410009	0.000165175	0.000307499
3	chr1:2595098:C:T	2595098	NA,T	NA,C	NA,1	NA,inf	NA,inf	NA,0.410009	0.000165175	0.000307499
3	chr1:2198650:C:T	2198650	NA,T	NA,C	NA,1	NA,inf	NA,inf	NA,0.473914	0.000165146	0.000307612
3	chr1:2640236:C:T	2640236	NA,T	NA,C	NA,1	NA,-inf	NA,inf	NA,0.38819	0.000165041	0.000305398
3	chr1:2059222:T:C	2059222	NA,C	NA,T	NA,1	NA,inf	NA,inf	NA,0.438025	0.000164877	0.000303447
3	chr1:2442681:C:T	2442681	T,T	C,C	1,1	-inf,inf	inf,inf	0.622136,0.378777	0.000164841	0.000303045
3	chr1:2416228:C:T	2416228	NA,T	NA,C	NA,1	NA,inf	NA,inf	NA,0.383929	0.000164758	0.000306263
3	chr1:1749174:G:C	1749174	C,NA	G,NA	1,NA	-inf,NA	inf,NA	0.988706,NA	0.000164745	0.000304914
3	chr1:2274325:G:A	2274325	NA,A	NA,G	NA,1	NA,inf	NA,inf	NA,0.478554	0.000164571	0.000303736
3	chr1:2550318:T:C	2550318	NA,C	NA,T	NA,1	NA,inf	NA,inf	NA,0.418129	0.000164531	0.000305045
3	chr1:1886764:T:C	1886764	NA,C	NA,T	NA,1	NA,-inf	NA,inf	NA,0.40639	0.000164383	0.000307137
3	chr1:2332196:C:T	2332196	NA,T	NA,C	NA,1	NA,-inf	NA,inf	NA,0.36621	0.000164367	0.0003056
3	chr1:2638687:A:G	2638687	NA,G	NA,A	NA,1	NA,-inf	NA,inf	NA,0.370308	0.00016421	0.00030307
3	chr1:2078127:C:T	2078127	NA,T	NA,C	NA,1	NA,-inf	NA,inf	NA,0.353001	0.000163835	0.000305296
3	chr1:1784979:T:A	1784979	NA,A	NA,T	NA,1	NA,inf	NA,inf	NA,0.387859	0.000163746	0.000302607
3	chr1:1991019:T:C	1991019	NA,C	NA,T	NA,1	NA,-inf	NA,inf	NA,0.294951	0.000163733	0.000284764
3	chr1:1761754:C:T	1761754	NA,T	NA,C	NA,1	NA,-inf	NA,inf	NA,0.304488	0.000163681	0.000286165
3	chr1:2184860:C:T	2184860	NA,T	NA,C	NA,1	NA,-inf	NA,inf	NA,0.441598	0.000163606	0.000302853
3	chr1:2520177:G:A	2520177	NA,A	NA,G	NA,1	NA,inf	NA,inf	NA,0.424126	0.000163573	0.000306279
3	chr1:1771786:G:T	1771786	NA,T	NA,G	NA,1	NA,inf	NA,inf	NA,0.385059	0.000163129	0.000301481
3	chr1:2403976:A:G	2403976	NA,G	NA,A	NA,1	NA,-inf	NA,inf	NA,0.380939	0.000162934	0.000301219
3	chr1:1830735:C:T	1830735	NA,T	NA,C	NA,1	NA,inf	NA,inf	NA,0.386011	0.000162883	0.000300598
3	chr1:1892032:C:A	1892032	NA,A	NA,C	NA,1	NA,-inf	NA,inf	NA,0.399301	0.000162872	0.000303973
3	chr1:2070047:G:A	2070047	NA,A	NA,G	NA,1	NA,-inf	NA,inf	NA,0.436885	0.00016272	0.000301506
3	chr1:2467552:C:CCGG	2467552	CCGG,NA	C,NA	1,NA	inf,NA	inf,NA	0.786729,NA	0.000162445	0.000300731
3	chr1:2509567:C:T	2509567	NA,T	NA,C	NA,1	NA,inf	NA,inf	NA,0.414389	0.000162444	0.000304389
3	chr1:2372172:G:A	2372172	NA,A	NA,G	NA,1	NA,inf	NA,inf	NA,0.400018	0.000162148	0.000303297
3	chr1:2440247:C:T	2440247	NA,T	NA,C	NA,1	NA,-inf	NA,inf	NA,0.383232	0.000162122	0.000299311
3	chr1:1818620:T:C	1818620	NA,C	NA,T	NA,1	NA,-inf	NA,inf	NA,0.398523	0.000161984	0.000303662
3	chr1:1769408:G:A	1769408	NA,A	NA,G	NA,1	NA,inf	NA,inf	NA,0.379239	0.000161959	0.000299364
3	chr1:1774697:T:C	1774697	C,C	T,T	1,1	inf,-inf	inf,inf	0.922161,0.703407	0.000161922	0.00029849
3	chr1:1838388:A:C	1838388	NA,C	NA,A	NA,1	NA,inf	NA,inf	NA,0.392805	0.000161674	0.000298386
3	chr1:2162568:C:G	2162568	G,NA	C,NA	1,NA	inf,NA	inf,NA	1.15231,NA	0.000161606	0.00029825
3	chr1:2081169:C:T	2081169	NA,T	NA,C	NA,1	NA,-inf	NA,inf	NA,0.336098	0.000161547	0.000300917
3	chr1:2162567:A:G	2162567	G,NA	A,NA	1,NA	inf,NA	inf,NA	1.15169,NA	0.000161475	0.00029801
3	chr1:2490419:C:T	2490419	NA,T	NA,C	NA,1	NA,inf	NA,inf	NA,0.396127	0.000161412	0.000298686
3	chr1:2190787:G:A	2190787	NA,A	NA,G	NA,1	NA,-inf	NA,inf	NA,0.385356	0.000161348	0.000296046
3	chr1:2282755:G:A	2282755	NA,A	NA,G	NA,1	NA,inf	NA,inf	NA,0.485747	0.000161028	0.000297715
3	chr1:2116140:C:T	2116140	NA,T	NA,C	NA,1	NA,-inf	NA,inf	NA,0.339609	0.000161021	0.000299994
3	chr1:2243052:C:T	2243052	NA,T	NA,C	NA,1	NA,inf	NA,inf	NA,0.483192	0.000160894	0.000300656
3	chr1:1774334:A:G	1774334	G,G	A,A	1,1	inf,-inf	inf,inf	0.964567,0.654476	0.000160562	0.000296814
3	chr1:1906095:C:T	1906095	NA,T	NA,C	NA,1	NA,inf	NA,inf	NA,0.386601	0.000160548	0.000296362
3	chr1:1951498:C:T	1951498	T,T	C,C	1,1	inf,inf	inf,inf	1.14913,0.0660476	0.000160511	0.000296816
3	chr1:1755092:G:T	1755092	NA,T	NA,G	NA,1	NA,-inf	NA,inf	NA,0.378044	0.000160507	0.000299537
3	chr1:1853906:T:C	1853906	NA,C	NA,T	NA,1	NA,inf	NA,inf	NA,0.396923	0.000160119	0.000295315
3	chr1:2517525:A:G	2517525	NA,G	NA,A	NA,1	NA,inf	NA,inf	NA,0.375442	0.000159986	0.000296765
3	chr1:1974701:C:A	1974701	NA,A	NA,C	NA,1	NA,inf	NA,inf	NA,0.426092	0.000159949	0.000304244
3	chr1:2173730:A:G	2173730	NA,G	NA,A	NA,1	NA,inf	NA,inf	NA,0.476064	0.000159758	0.000294515
3	chr1:2093604:C:T	2093604	T,T	C,C	1,1	inf,inf	inf,inf	1.98535,1.57451	0.000159675	0.000287987
3	chr1:1852251:C:T	1852251	NA,T	NA,C	NA,1	NA,inf	NA,inf	NA,0.367662	0.000159372	0.000294561
3	chr1:2429003:C:A	2429003	NA,A	NA,C	NA,1	NA,-inf	NA,inf	NA,0.383305	0.000159107	0.000294142
3	chr1:1885339:G:A	1885339	NA,A	NA,G	NA,1	NA,inf	NA,inf	NA,0.365763	0.00015908	0.000294017
3	chr1:2613567:G:A	2613567	NA,A	NA,G	NA,1	NA,inf	NA,inf	NA,0.379857	0.000159041	0.00029608
3	chr1:2187283:T:G	2187283	NA,G	NA,T	NA,1	NA,inf	NA,inf	NA,0.470896	0.000158926	0.00029299
3	chr1:1742379:A:G	1742379	NA,G	NA,A	NA,1	NA,inf	NA,inf	NA,0.362786	0.000158829	0.000293613
3	chr1:2017081:C:T	2017081	NA,T	NA,C	NA,1	NA,-inf	NA,inf	NA,0.384998	0.000158779	0.000287185
3	chr1:2490805:G:A	2490805	NA,A	NA,G	NA,1	NA,-inf	NA,inf	NA,0.364163	0.000158668	0.000294383
3	chr1:2170282:G:A	2170282	NA,A	NA,G	NA,1	NA,inf	NA,inf	NA,0.440544	0.000158648	0.000295549
3	chr1:1851781:C:T	1851781	NA,T	NA,C	NA,1	NA,-inf	NA,inf	NA,0.381247	0.000158529	0.000296058
3	chr1:2425138:A:G	2425138	NA,G	NA,A	NA,1	NA,-inf	NA,inf	NA,0.352185	0.000158481	0.000292284
3	chr1:2418597:C:T	2418597	NA,T	NA,C	NA,1	NA,inf	NA,inf	NA,0.334966	0.000158429	0.000293696
3	chr1:1876539:G:A	1876539	NA,A	NA,G	NA,1	NA,inf	NA,inf	NA,0.360777	0.000158382	0.000291245
3	chr1:1943661:C:A	1943661	NA,A	NA,C	NA,1	NA,inf	NA,inf	NA,0.742671	0.000158189	0.00038545
3	chr1:1923140:A:G	1923140	NA,G	NA,A	NA,1	NA,-inf	NA,inf	NA,0.379538	0.000158098	0.000295823
3	chr1:2645284:G:A	2645284	NA,A	NA,G	NA,1	NA,-inf	NA,inf	NA,0.347838	0.000157945	0.000292919
3	chr1:2470687:C:A	2470687	NA,A	NA,C	NA,1	NA,inf	NA,inf	NA,0.391915	0.000157919	0.000295396
3	chr1:2371840:G:A	2371840	NA,A	NA,G	NA,1	NA,inf	NA,inf	NA,0.379156	0.000157874	0.000295162
3	chr1:2257558:G:GCTT	2257558	GCTT,NA	G,NA	1,NA	inf,NA	inf,NA	1.41486,NA	0.000157873	0.000290224
3	chr1:2088504:C:T	2088504	NA,T	NA,C	NA,1	NA,inf	NA,inf	NA,0.364541	0.000157865	0.000295112
3	chr1:2138242:C:T	2138242	NA,T	NA,C	NA,1	NA,inf	NA,inf	NA,0.395752	0.000157812	0.000290141
3	chr1:1875038:C:T	1875038	NA,T	NA,C	NA,1	NA,inf	NA,inf	NA,0.357725	0.000157755	0.00029012
3	chr1:2549846:C:T	2549846	NA,T	NA,C	NA,1	NA,-inf	NA,inf	NA,0.357782	0.000157542	0.000292426
3	chr1:2326769:A:AC	2326769	NA,AC	NA,A	NA,1	NA,-inf	NA,inf	NA,0.34741	0.000157497	0.000292903
3	chr1:2605974:C:T	2605974	NA,T	NA,C	NA,1	NA,inf	NA,inf	NA,0.374551	0.000157496	0.000292455
3	chr1:2428467:T:C	2428467	NA,C	NA,T	NA,1	NA,-inf	NA,inf	NA,0.374739	0.000157457	0.000293496
3	chr1:2327164:A:C	2327164	NA,C	NA,A	NA,1	NA,inf	NA,inf	NA,0.386183	0.000157399	0.000292848
3	chr1:2090656:C:T	2090656	NA,T	NA,C	NA,1	NA,inf	NA,inf	NA,0.36165	0.000157283	0.000294019
3	chr1:2218668:G:T	2218668	NA,T	NA,G	NA,1	NA,inf	NA,inf	NA,0.462978	0.000157239	0.000289904
3	chr1:1755330:G:A	1755330	NA,A	NA,G	NA,1	NA,inf	NA,inf	NA,0.357351	0.000157198	0.000290779
3	chr1:1862189:T:G	1862189	NA,G	NA,T	NA,1	NA,-inf	NA,inf	NA,0.381386	0.0001571	0.00029383
3	chr1:2348124:G:A	2348124	NA,A	NA,G	NA,1	NA,-inf	NA,inf	NA,0.28569	0.000156817	0.000291406
3	chr1:1988205:T:C	1988205	NA,C	NA,T	NA,1	NA,-inf	NA,inf	NA,0.284806	0.0001568	0.000281254
3	chr1:1985090:C:T	1985090	T,T	C,C	1,1	inf,inf	inf,inf	0.405797,1.06772	0.000156671	0.000274511
3	chr1:1931474:C:T	1931474	NA,T	NA,C	NA,1	NA,-inf	NA,inf	NA,0.372344	0.000156585	0.000292959
3	chr1:2374278:G:A	2374278	NA,A	NA,G	NA,1	NA,inf	NA,inf	NA,0.372155	0.000156515	0.000292659
3	chr1:2096833:A:G	2096833	NA,G	NA,A	NA,1	NA,inf	NA,inf	NA,0.394036	0.000156421	0.000291201
3	chr1:2285616:G:A	2285616	NA,A	NA,G	NA,1	NA,inf	NA,inf	NA,0.293236	0.000156371	0.000290733
3	chr1:2424298:TA:T	2424298	T,T	TA,TA	1,1	-inf,-inf	inf,inf	1.10295,0.0513954	0.000156309	0.000286229
3	chr1:2479168:G:T	2479168	NA,T	NA,G	NA,1	NA,-inf	NA,inf	NA,0.333926	0.000156149	0.000290061
3	chr1:1951642:C:T	1951642	T,T	C,C	1,1	inf,inf	inf,inf	1.1185,0.096037	0.000156057	0.000287996
3	chr1:1847737:G:A	1847737	NA,A	NA,G	NA,1	NA,-inf	NA,inf	NA,0.366661	0.000156044	0.000291424
3	chr1:1852137:A:ATATATAAAAAAACGTTGAATATATAAAAAGAGAT	1852137	NA,ATATATAAAAAAACGTTGAATATATAAAAAGAGAT	NA,A	NA,1	NA,inf	NA,inf	NA,0.350378	0.000155877	0.00028813
3	chr1:1833388:GAA:G	1833388	NA,G	NA,GAA	NA,1	NA,-inf	NA,inf	NA,0.381982	0.000155647	0.0002897
3	chr1:1784982:C:G	1784982	NA,G	NA,C	NA,1	NA,inf	NA,inf	NA,0.347406	0.000155453	0.000287391
3	chr1:1794433:G:A	1794433	NA,A	NA,G	NA,1	NA,inf	NA,inf	NA,0.347122	0.000155381	0.000287256
3	chr1:1817973:T:G	1817973	G,NA	T,NA	1,NA	inf,NA	inf,NA	0.51449,NA	0.000155151	0.000288566
3	chr1:2126486:G:T	2126486	T,NA	G,NA	1,NA	inf,NA	inf,NA	1.11267,NA	0.000155085	0.000287048
3	chr1:1926661:C:T	1926661	NA,T	NA,C	NA,1	NA,inf	NA,inf	NA,0.335187	0.000155024	0.000286483
3	chr1:1950913:T:C	1950913	NA,C	NA,T	NA,1	NA,-inf	NA,inf	NA,0.336753	0.000155002	0.000289745
3	chr1:1984966:C:T	1984966	NA,T	NA,C	NA,1	NA,-inf	NA,inf	NA,0.32439	0.00015486	0.000288073
3	chr1:1994824:C:G	1994824	NA,G	NA,C	NA,1	NA,-inf	NA,inf	NA,0.398732	0.000154793	0.000288545
3	chr1:2097141:T:G	2097141	NA,G	NA,T	NA,1	NA,-inf	NA,inf	NA,0.321035	0.000154764	0.000285286
3	chr1:2631020:T:C	2631020	NA,C	NA,T	NA,1	NA,-inf	NA,inf	NA,0.340364	0.000154716	0.000286358
3	chr1:1993433:G:A	1993433	NA,A	NA,G	NA,1	NA,inf	NA,inf	NA,0.322189	0.000154707	0.000285372
3	chr1:1893259:C:T	1893259	NA,T	NA,C	NA,1	NA,inf	NA,inf	NA,0.320575	0.000154477	0.00028581
3	chr1:2356792:C:T	2356792	NA,T	NA,C	NA,1	NA,inf	NA,inf	NA,0.370694	0.000154356	0.000287974
3	chr1:2097140:C:G	2097140	NA,G	NA,C	NA,1	NA,-inf	NA,inf	NA,0.318946	0.000154352	0.000284536
3	chr1:2093902:T:C	2093902	NA,C	NA,T	NA,1	NA,inf	NA,inf	NA,0.382491	0.000154217	0.000287052
3	chr1:2178256:G:A	2178256	NA,A	NA,G	NA,1	NA,inf	NA,inf	NA,0.44394	0.000154149	0.000284227
3	chr1:1831078:C:T	1831078	NA,T	NA,C	NA,1	NA,inf	NA,inf	NA,0.341439	0.000154143	0.000284938
3	chr1:1916578:T:C	1916578	NA,C	NA,T	NA,1	NA,inf	NA,inf	NA,0.357228	0.000154137	0.000284098
3	chr1:2399944:G:A	2399944	NA,A	NA,G	NA,1	NA,-inf	NA,inf	NA,0.334533	0.000154083	0.000285141
3	chr1:2348554:C:T	2348554	NA,T	NA,C	NA,1	NA,inf	NA,inf	NA,0.333126	0.000153856	0.000286026
3	chr1:1861056:C:T	1861056	NA,T	NA,C	NA,1	NA,-inf	NA,inf	NA,0.364057	0.000153822	0.000287615
3	chr1:2638632:G:A	2638632	NA,A	NA,G	NA,1	NA,-inf	NA,inf	NA,0.335736	0.000153809	0.000284698
3	chr1:2369396:A:G	2369396	NA,G	NA,A	NA,1	NA,-inf	NA,inf	NA,0.333468	0.000153699	0.000285247
3	chr1:2367215:A:T	2367215	NA,T	NA,A	NA,1	NA,-inf	NA,inf	NA,0.375438	0.000153545	0.000284501
3	chr1:1950139:G:A	1950139	NA,A	NA,G	NA,1	NA,-inf	NA,inf	NA,0.351931	0.00015348	0.000287895
3	chr1:2347681:G:A	2347681	NA,A	NA,G	NA,1	NA,inf	NA,inf	NA,0.340306	0.000153472	0.000285982
3	chr1:2640037:T:C	2640037	NA,C	NA,T	NA,1	NA,inf	NA,inf	NA,0.326281	0.000153443	0.000284616
3	chr1:2094114:A:G	2094114	NA,G	NA,A	NA,1	NA,inf	NA,inf	NA,0.378221	0.000153443	0.000285603
3	chr1:1831367:T:C	1831367	NA,C	NA,T	NA,1	NA,inf	NA,inf	NA,0.338017	0.00015343	0.000283612
3	chr1:2439866:C:T	2439866	NA,T	NA,C	NA,1	NA,-inf	NA,inf	NA,0.33913	0.000153411	0.000283358
3	chr1:1753178:C:T	1753178	NA,T	NA,C	NA,1	NA,inf	NA,inf	NA,0.337502	0.000153339	0.000283695
3	chr1:2095417:A:G	2095417	NA,G	NA,A	NA,1	NA,inf	NA,inf	NA,0.377455	0.000153299	0.000285336
3	chr1:2038162:G:A	2038162	A,A	G,G	1,1	inf,-inf	inf,inf	0.103351,1.39069	0.000153037	0.000288517
3	chr1:2469933:G:A	2469933	NA,A	NA,G	NA,1	NA,-inf	NA,inf	NA,0.310635	0.000152797	0.000283567
3	chr1:2019117:G:A	2019117	NA,A	NA,G	NA,1	NA,-inf	NA,inf	NA,0.349437	0.000152695	0.000282136
3	chr1:2559867:G:A	2559867	NA,A	NA,G	NA,1	NA,inf	NA,inf	NA,0.364855	0.000152575	0.000283529
3	chr1:1877684:G:T	1877684	NA,T	NA,G	NA,1	NA,inf	NA,inf	NA,0.332474	0.000152533	0.000282023
3	chr1:2158770:T:C	2158770	NA,C	NA,T	NA,1	NA,inf	NA,inf	NA,0.309699	0.000152498	0.000282199
3	chr1:1980563:C:T	1980563	NA,T	NA,C	NA,1	NA,-inf	NA,inf	NA,0.312786	0.000152423	0.000283696
3	chr1:1955806:G:A	1955806	A,A	G,G	1,1	inf,inf	inf,inf	1.13505,0.288457	0.000152398	0.000277224
3	chr1:2579369:C:T	2579369	NA,T	NA,C	NA,1	NA,inf	NA,inf	NA,0.354818	0.00015236	0.000282245
3	chr1:2446364:G:C	2446364	NA,C	NA,G	NA,1	NA,inf	NA,inf	NA,0.356308	0.000152348	0.000283607
3	chr1:1842553:A:G	1842553	NA,G	NA,A	NA,1	NA,inf	NA,inf	NA,0.330579	0.000152314	0.000281684
3	chr1:1762241:A:G	1762241	NA,G	NA,A	NA,1	NA,inf	NA,inf	NA,0.329421	0.00015226	0.000280292
3	chr1:2370252:G:A	2370252	A,A	G,G	1,1	-inf,-inf	inf,inf	0.119475,1.46068	0.000152237	0.000288221
3	chr1:1852255:A:G	1852255	NA,G	NA,A	NA,1	NA,inf	NA,inf	NA,0.33126	0.000152199	0.000281361
3	chr1:1939096:G:A	1939096	NA,A	NA,G	NA,1	NA,-inf	NA,inf	NA,0.376518	0.000152183	0.000284747
3	chr1:1913919:A:G	1913919	NA,G	NA,A	NA,1	NA,inf	NA,inf	NA,0.672521	0.000152169	0.000356942
3	chr1:1845446:G:A	1845446	NA,A	NA,G	NA,1	NA,inf	NA,inf	NA,0.330541	0.000152147	0.000281337
3	chr1:1863077:G:A	1863077	NA,A	NA,G	NA,1	NA,-inf	NA,inf	NA,0.343701	0.000152095	0.000284381
3	chr1:1825020:C:T	1825020	NA,T	NA,C	NA,1	NA,inf	NA,inf	NA,0.330548	0.000152066	0.000281139
3	chr1:1827703:C:A	1827703	NA,A	NA,C	NA,1	NA,inf	NA,inf	NA,0.330548	0.000152066	0.000281139
3	chr1:1926326:G:A	1926326	NA,A	NA,G	NA,1	NA,inf	NA,inf	NA,0.328303	0.00015204	0.000280378
3	chr1:2093113:T:C	2093113	NA,C	NA,T	NA,1	NA,inf	NA,inf	NA,0.369574	0.000151922	0.00028278
3	chr1:2199471:CT:C	2199471	NA,C	NA,CT	NA,1	NA,-inf	NA,inf	NA,0.337329	0.000151915	0.000279146
3	chr1:1883911:T:A	1883911	NA,A	NA,T	NA,1	NA,inf	NA,inf	NA,0.328751	0.000151831	0.000280738
3	chr1:1926722:C:T	1926722	T,T	C,C	1,1	-inf,-inf	inf,inf	1.09543,0.267846	0.00015173	0.000288406
3	chr1:2331810:C:T	2331810	NA,T	NA,C	NA,1	NA,-inf	NA,inf	NA,0.255247	0.000151704	0.000281655
3	chr1:2323659:C:T	2323659	NA,T	NA,C	NA,1	NA,inf	NA,inf	NA,0.415404	0.000151604	0.000281604
3	chr1:1859783:G:A	1859783	NA,A	NA,G	NA,1	NA,inf	NA,inf	NA,0.327891	0.000151559	0.000280177
3	chr1:1811774:G:A	1811774	NA,A	NA,G	NA,1	NA,inf	NA,inf	NA,0.327378	0.000151554	0.000280197
3	chr1:1915271:G:C	1915271	NA,C	NA,G	NA,1	NA,-inf	NA,inf	NA,0.345636	0.00015149	0.000283134
3	chr1:1852156:C:T	1852156	NA,T	NA,C	NA,1	NA,inf	NA,inf	NA,0.326135	0.000151231	0.000279581
3	chr1:1819729:T:C	1819729	NA,C	NA,T	NA,1	NA,-inf	NA,inf	NA,0.317999	0.000151113	0.000281567
3	chr1:2356262:C:T	2356262	NA,T	NA,C	NA,1	NA,inf	NA,inf	NA,0.352508	0.000150983	0.00028168
3	chr1:1759760:C:T	1759760	NA,T	NA,C	NA,1	NA,-inf	NA,inf	NA,0.271285	0.000150918	0.000270242
3	chr1:1822606:C:T	1822606	NA,T	NA,C	NA,1	NA,inf	NA,inf	NA,0.323459	0.000150905	0.000279029
3	chr1:2348747:ACGCACACACACGCACACCTGCGCAGGCACGCACACACACGCACGCACACGCACTCCTGCGCG:A	2348747	NA,A	NA,ACGCACACACACGCACACCTGCGCAGGCACGCACACACACGCACGCACACGCACTCCTGCGCG	NA,1	NA,-inf	NA,inf	NA,0.322584	0.000150897	0.000278017
3	chr1:1810114:T:C	1810114	NA,C	NA,T	NA,1	NA,inf	NA,inf	NA,0.324325	0.000150893	0.00027897
3	chr1:2531724:C:T	2531724	NA,T	NA,C	NA,1	NA,inf	NA,inf	NA,0.349511	0.000150888	0.000279806
3	chr1:2424708:C:T	2424708	NA,T	NA,C	NA,1	NA,-inf	NA,inf	NA,0.32477	0.000150873	0.000280222
3	chr1:2343806:C:T	2343806	NA,T	NA,C	NA,1	NA,inf	NA,inf	NA,0.322989	0.000150815	0.000282477
3	chr1:2562453:G:A	2562453	NA,A	NA,G	NA,1	NA,-inf	NA,inf	NA,0.319231	0.000150745	0.000278616
3	chr1:1764135:G:T	1764135	T,T	G,G	1,1	inf,-inf	inf,inf	0.74628,0.837551	0.000150722	0.000278301
3	chr1:2195342:T:G	2195342	NA,G	NA,T	NA,1	NA,-inf	NA,inf	NA,0.371605	0.000150722	0.000279147
3	chr1:1830255:A:ATAAGT	1830255	NA,ATAAGT	NA,A	NA,1	NA,inf	NA,inf	NA,0.322869	0.000150621	0.000278461
3	chr1:1812698:C:A	1812698	NA,A	NA,C	NA,1	NA,inf	NA,inf	NA,0.322708	0.0001506	0.000278431
3	chr1:1843986:G:C	1843986	NA,C	NA,G	NA,1	NA,inf	NA,inf	NA,0.32162	0.000150519	0.000278329
3	chr1:1929783:G:A	1929783	NA,A	NA,G	NA,1	NA,-inf	NA,inf	NA,0.339375	0.000150461	0.000281386
3	chr1:2139162:C:T	2139162	NA,T	NA,C	NA,1	NA,inf	NA,inf	NA,0.399499	0.000150426	0.000279408
3	chr1:2419910:G:C	2419910	NA,C	NA,G	NA,1	NA,-inf	NA,inf	NA,0.290518	0.000150413	0.000279105
3	chr1:1810882:G:A	1810882	NA,A	NA,G	NA,1	NA,inf	NA,inf	NA,0.321228	0.000150385	0.000278062
3	chr1:2087942:G:A	2087942	A,A	G,G	1,1	inf,inf	inf,inf	0.00981912,1.59625	0.000150363	0.000270258
3	chr1:2193035:C:T	2193035	NA,T	NA,C	NA,1	NA,-inf	NA,inf	NA,0.328144	0.000150325	0.000276238
3	chr1:2452045:C:T	2452045	NA,T	NA,C	NA,1	NA,inf	NA,inf	NA,0.343638	0.000150269	0.000279831
3	chr1:1946712:C:T	1946712	NA,T	NA,C	NA,1	NA,inf	NA,inf	NA,0.691647	0.000150186	0.000359653
3	chr1:1837434:T:C	1837434	NA,C	NA,T	NA,1	NA,-inf	NA,inf	NA,0.333345	0.000150168	0.000280735
3	chr1:2033185:G:A	2033185	NA,A	NA,G	NA,1	NA,-inf	NA,inf	NA,0.294706	0.00015011	0.000275976
3	chr1:2450100:C:T	2450100	T,T	C,C	1,1	-inf,inf	inf,inf	0.720739,0.0168093	0.000150085	0.00028022
3	chr1:2351786:C:T	2351786	NA,T	NA,C	NA,1	NA,-inf	NA,inf	NA,0.293934	0.000150079	0.000278435
3	chr1:1811885:G:C	1811885	NA,C	NA,G	NA,1	NA,inf	NA,inf	NA,0.319045	0.000150041	0.000277476
3	chr1:2629938:G:A	2629938	NA,A	NA,G	NA,1	NA,inf	NA,inf	NA,0.332041	0.000149959	0.000278925
3	chr1:1933939:G:C	1933939	NA,C	NA,G	NA,1	NA,inf	NA,inf	NA,0.346057	0.000149886	0.000282289
3	chr1:1812962:T:C	1812962	NA,C	NA,T	NA,1	NA,inf	NA,inf	NA,0.318596	0.000149852	0.000277055
3	chr1:1811137:G:A	1811137	NA,A	NA,G	NA,1	NA,-inf	NA,inf	NA,0.337558	0.000149841	0.000279148
3	chr1:2628548:G:C	2628548	NA,C	NA,G	NA,1	NA,-inf	NA,inf	NA,0.314237	0.000149822	0.000277321
3	chr1:1743712:G:A	1743712	NA,A	NA,G	NA,1	NA,-inf	NA,inf	NA,0.363484	0.000149789	0.000280791
3	chr1:1839260:G:A	1839260	NA,A	NA,G	NA,1	NA,inf	NA,inf	NA,0.317299	0.000149734	0.00027689
3	chr1:2283483:G:A	2283483	NA,A	NA,G	NA,1	NA,inf	NA,inf	NA,0.546555	0.000149695	0.000275882
3	chr1:2465941:C:T	2465941	NA,T	NA,C	NA,1	NA,inf	NA,inf	NA,0.347097	0.000149662	0.000277552
3	chr1:2343290:C:T	2343290	NA,T	NA,C	NA,1	NA,inf	NA,inf	NA,0.316421	0.000149612	0.000280248
3	chr1:2098961:G:A	2098961	NA,A	NA,G	NA,1	NA,inf	NA,inf	NA,0.354664	0.00014942	0.000278097
3	chr1:2152985:CT:C	2152985	NA,C	NA,CT	NA,1	NA,inf	NA,inf	NA,0.259536	0.000149404	0.000276138
3	chr1:1800942:C:T	1800942	NA,T	NA,C	NA,1	NA,inf	NA,inf	NA,0.315417	0.000149331	0.000276121
3	chr1:1864985:A:G	1864985	NA,G	NA,A	NA,1	NA,inf	NA,inf	NA,0.315469	0.00014933	0.000276093
3	chr1:2285650:C:T	2285650	NA,T	NA,C	NA,1	NA,-inf	NA,inf	NA,0.392046	0.000149311	0.000278064
3	chr1:1964580:A:G	1964580	NA,G	NA,A	NA,1	NA,inf	NA,inf	NA,0.599715	0.000149152	0.0003308
3	chr1:1809537:C:A	1809537	NA,A	NA,C	NA,1	NA,inf	NA,inf	NA,0.31454	0.000149119	0.00027572
3	chr1:1863878:G:A	1863878	NA,A	NA,G	NA,1	NA,inf	NA,inf	NA,0.313438	0.00014904	0.000275618
3	chr1:1858249:A:C	1858249	NA,C	NA,A	NA,1	NA,inf	NA,inf	NA,0.313186	0.000148996	0.000275537
3	chr1:1973151:C:CT	1973151	NA,CT	NA,C	NA,1	NA,-inf	NA,inf	NA,0.330336	0.000148938	0.000278695
3	chr1:1874856:C:T	1874856	NA,T	NA,C	NA,1	NA,inf	NA,inf	NA,0.313074	0.000148901	0.000275305
3	chr1:2444831:G:A	2444831	NA,A	NA,G	NA,1	NA,-inf	NA,inf	NA,0.313325	0.000148795	0.000274848
3	chr1:1852427:T:C	1852427	NA,C	NA,T	NA,1	NA,inf	NA,inf	NA,0.311992	0.000148786	0.000275152
3	chr1:2579474:C:A	2579474	NA,A	NA,C	NA,1	NA,inf	NA,inf	NA,0.334331	0.000148651	0.00027544
3	chr1:2010342:C:T	2010342	NA,T	NA,C	NA,1	NA,inf	NA,inf	NA,0.286291	0.000148633	0.000274844
3	chr1:1873340:T:C	1873340	NA,C	NA,T	NA,1	NA,inf	NA,inf	NA,0.310635	0.000148571	0.000274756
3	chr1:1815113:A:T	1815113	NA,T	NA,A	NA,1	NA,inf	NA,inf	NA,0.309113	0.000148565	0.000274667
3	chr1:2242710:T:C	2242710	NA,C	NA,T	NA,1	NA,inf	NA,inf	NA,0.40491	0.000148541	0.000277054
3	chr1:2096920:C:G	2096920	NA,G	NA,C	NA,1	NA,inf	NA,inf	NA,0.350135	0.000148523	0.000276427
3	chr1:2096394:G:A	2096394	NA,A	NA,G	NA,1	NA,inf	NA,inf	NA,0.350135	0.000148523	0.000276427
3	chr1:2619503:C:T	2619503	NA,T	NA,C	NA,1	NA,inf	NA,inf	NA,0.325564	0.000148421	0.000276305
3	chr1:1967583:G:A	1967583	NA,A	NA,G	NA,1	NA,inf	NA,inf	NA,0.310008	0.00014841	0.000274563
3	chr1:1814287:G:A	1814287	NA,A	NA,G	NA,1	NA,-inf	NA,inf	NA,0.324089	0.000148336	0.000278588
3	chr1:2207868:C:T	2207868	T,T	C,C	1,1	inf,inf	inf,inf	3.49048,1.6434	0.000148327	0.000293924
3	chr1:2021814:G:A	2021814	NA,A	NA,G	NA,1	NA,inf	NA,inf	NA,0.321839	0.000148326	0.000274024
3	chr1:2348845:G:A	2348845	NA,A	NA,G	NA,1	NA,-inf	NA,inf	NA,0.309478	0.000148313	0.000273439
3	chr1:2602683:C:T	2602683	T,NA	C,NA	1,NA	inf,NA	inf,NA	0.433159,NA	0.000148283	0.000274891
3	chr1:1849555:G:A	1849555	NA,A	NA,G	NA,1	NA,inf	NA,inf	NA,0.308814	0.000148229	0.000274127
3	chr1:1815011:G:C	1815011	NA,C	NA,G	NA,1	NA,inf	NA,inf	NA,0.308799	0.000148216	0.000274108
3	chr1:1817763:C:T	1817763	NA,T	NA,C	NA,1	NA,inf	NA,inf	NA,0.308673	0.000148191	0.000274065
3	chr1:2481211:G:A	2481211	NA,A	NA,G	NA,1	NA,inf	NA,inf	NA,0.330294	0.000148179	0.000274997
3	chr1:2232941:C:T	2232941	NA,T	NA,C	NA,1	NA,inf	NA,inf	NA,0.401565	0.000148174	0.000274735
3	chr1:1830291:T:C	1830291	NA,C	NA,T	NA,1	NA,inf	NA,inf	NA,0.309163	0.000148162	0.000273954
3	chr1:2140261:A:G	2140261	G,NA	A,NA	1,NA	inf,NA	inf,NA	0.245756,NA	0.000148111	0.000274751
3	chr1:1810947:C:T	1810947	NA,T	NA,C	NA,1	NA,inf	NA,inf	NA,0.331956	0.000148037	0.0002733
3	chr1:1840971:A:G	1840971	NA,G	NA,A	NA,1	NA,inf	NA,inf	NA,0.307709	0.00014802	0.000273753
3	chr1:2115277:A:T	2115277	NA,T	NA,A	NA,1	NA,inf	NA,inf	NA,0.351	0.000147989	0.000275728
3	chr1:1839298:A:G	1839298	NA,G	NA,A	NA,1	NA,inf	NA,inf	NA,0.307138	0.000147921	0.00027357
3	chr1:1821700:C:T	1821700	NA,T	NA,C	NA,1	NA,inf	NA,inf	NA,0.307138	0.000147921	0.00027357
3	chr1:1862082:T:C	1862082	NA,C	NA,T	NA,1	NA,inf	NA,inf	NA,0.307571	0.000147898	0.000273476
3	chr1:2451891:C:T	2451891	NA,T	NA,C	NA,1	NA,inf	NA,inf	NA,0.329197	0.000147851	0.000275466
3	chr1:1816242:C:G	1816242	NA,G	NA,C	NA,1	NA,inf	NA,inf	NA,0.306671	0.000147839	0.00027342
3	chr1:1854876:T:C	1854876	NA,C	NA,T	NA,1	NA,inf	NA,inf	NA,0.306512	0.000147814	0.000273368
3	chr1:1867128:A:G	1867128	NA,G	NA,A	NA,1	NA,inf	NA,inf	NA,0.306101	0.000147685	0.000273066
3	chr1:1828833:G:A	1828833	NA,A	NA,G	NA,1	NA,-inf	NA,inf	NA,0.313927	0.000147624	0.000274798
3	chr1:1790110:G:C	1790110	NA,C	NA,G	NA,1	NA,-inf	NA,inf	NA,0.33828	0.000147608	0.000274835
3	chr1:2088861:C:T	2088861	T,T	C,C	1,1	inf,inf	inf,inf	0.0632061,1.61325	0.000147603	0.000265953
3	chr1:1815985:T:C	1815985	NA,C	NA,T	NA,1	NA,inf	NA,inf	NA,0.305309	0.000147601	0.000272983
3	chr1:2631823:C:T	2631823	NA,T	NA,C	NA,1	NA,inf	NA,inf	NA,0.324077	0.000147564	0.000274681
3	chr1:2251349:C:T	2251349	NA,T	NA,C	NA,1	NA,inf	NA,inf	NA,0.359392	0.000147516	0.000273635
3	chr1:1815036:C:T	1815036	NA,T	NA,C	NA,1	NA,inf	NA,inf	NA,0.304587	0.000147471	0.000272747
3	chr1:1808891:A:G	1808891	NA,G	NA,A	NA,1	NA,inf	NA,inf	NA,0.305149	0.000147462	0.000272683
3	chr1:2326262:C:T	2326262	NA,T	NA,C	NA,1	NA,-inf	NA,inf	NA,0.294211	0.000147458	0.000274163
3	chr1:1976454:C:T	1976454	NA,T	NA,C	NA,1	NA,inf	NA,inf	NA,0.305093	0.000147208	0.000272026
3	chr1:2011369:G:A	2011369	NA,A	NA,G	NA,1	NA,-inf	NA,inf	NA,0.299504	0.000147072	0.000273068
3	chr1:1754963:G:A	1754963	NA,A	NA,G	NA,1	NA,-inf	NA,inf	NA,0.252142	0.000147043	0.000264007
3	chr1:1821518:T:C	1821518	NA,C	NA,T	NA,1	NA,inf	NA,inf	NA,0.302024	0.000147029	0.000271934
3	chr1:2257757:A:T	2257757	T,T	A,A	1,1	inf,inf	inf,inf	1.88899,0.480449	0.000146987	0.000274063
3	chr1:1831337:T:C	1831337	NA,C	NA,T	NA,1	NA,inf	NA,inf	NA,0.301819	0.000146978	0.000271835
3	chr1:2260887:G:T	2260887	NA,T	NA,G	NA,1	NA,inf	NA,inf	NA,0.355804	0.000146862	0.000272455
3	chr1:1800317:A:G	1800317	NA,G	NA,A	NA,1	NA,-inf	NA,inf	NA,0.314022	0.000146788	0.000274344
3	chr1:1886830:T:A	1886830	NA,A	NA,T	NA,1	NA,inf	NA,inf	NA,0.300122	0.000146735	0.000271389
3	chr1:1946464:G:A	1946464	NA,A	NA,G	NA,1	NA,inf	NA,inf	NA,0.663537	0.000146656	0.000347331
3	chr1:1917162:T:C	1917162	NA,C	NA,T	NA,1	NA,inf	NA,inf	NA,0.29169	0.000146651	0.000270968
3	chr1:1818663:G:C	1818663	NA,C	NA,G	NA,1	NA,inf	NA,inf	NA,0.299311	0.000146552	0.000271063
3	chr1:2198294:T:A	2198294	NA,A	NA,T	NA,1	NA,inf	NA,inf	NA,0.312632	0.000146552	0.000270391
3	chr1:2375572:G:A	2375572	NA,A	NA,G	NA,1	NA,inf	NA,inf	NA,0.316168	0.000146417	0.0002735
3	chr1:2254676:G:A	2254676	A,NA	G,NA	1,NA	inf,NA	inf,NA	1.67163,NA	0.000146412	0.000273075
3	chr1:1863692:T:G	1863692	NA,G	NA,T	NA,1	NA,inf	NA,inf	NA,0.298091	0.000146388	0.000270749
3	chr1:1815065:T:C	1815065	NA,C	NA,T	NA,1	NA,inf	NA,inf	NA,0.298019	0.000146381	0.000270736
3	chr1:1866132:G:A	1866132	NA,A	NA,G	NA,1	NA,inf	NA,inf	NA,0.297382	0.000146271	0.000270534
3	chr1:2112988:G:A	2112988	NA,A	NA,G	NA,1	NA,-inf	NA,inf	NA,0.297132	0.00014627	0.000272671
3	chr1:1875883:C:T	1875883	NA,T	NA,C	NA,1	NA,inf	NA,inf	NA,0.297276	0.000146247	0.000270493
3	chr1:1884611:C:G	1884611	NA,G	NA,C	NA,1	NA,inf	NA,inf	NA,0.296851	0.000146176	0.00027036
3	chr1:1868446:A:C	1868446	NA,C	NA,A	NA,1	NA,inf	NA,inf	NA,0.295949	0.000146024	0.000270081
3	chr1:2444578:T:C	2444578	NA,C	NA,T	NA,1	NA,-inf	NA,inf	NA,0.276756	0.000145984	0.000271321
3	chr1:1872987:C:T	1872987	NA,T	NA,C	NA,1	NA,inf	NA,inf	NA,0.295939	0.000145983	0.00026999
3	chr1:1966450:G:C	1966450	NA,C	NA,G	NA,1	NA,inf	NA,inf	NA,0.284283	0.000145959	0.000269504
3	chr1:2304622:C:T	2304622	NA,T	NA,C	NA,1	NA,-inf	NA,inf	NA,0.288137	0.000145858	0.000269669
3	chr1:2412302:G:A	2412302	NA,A	NA,G	NA,1	NA,inf	NA,inf	NA,0.268581	0.000145805	0.000269845
3	chr1:1882915:C:T	1882915	T,T	C,C	1,1	-inf,-inf	inf,inf	1.08536,1.00974	0.000145791	0.000278462
3	chr1:1915742:C:T	1915742	NA,T	NA,C	NA,1	NA,inf	NA,inf	NA,0.287036	0.000145788	0.000269395
3	chr1:1827245:C:G	1827245	NA,G	NA,C	NA,1	NA,inf	NA,inf	NA,0.294608	0.000145739	0.000269564
3	chr1:1755519:C:T	1755519	NA,T	NA,C	NA,1	NA,-inf	NA,inf	NA,0.250494	0.000145735	0.000264019
3	chr1:2468861:C:T	2468861	NA,T	NA,C	NA,1	NA,-inf	NA,inf	NA,0.279872	0.000145733	0.000269413
3	chr1:2476879:C:T	2476879	NA,T	NA,C	NA,1	NA,inf	NA,inf	NA,0.313974	0.000145619	0.000271853
3	chr1:1914404:C:T	1914404	NA,T	NA,C	NA,1	NA,-inf	NA,inf	NA,0.332667	0.000145565	0.000272243
3	chr1:2368188:T:C	2368188	C,C	T,T	1,1	inf,-inf	inf,inf	0.330683,1.37059	0.00014556	0.000270632
3	chr1:1850866:C:G	1850866	NA,G	NA,C	NA,1	NA,inf	NA,inf	NA,0.293133	0.000145476	0.000269058
3	chr1:2041449:C:T	2041449	NA,T	NA,C	NA,1	NA,inf	NA,inf	NA,0.250933	0.000145453	0.000266878
3	chr1:2017703:A:C	2017703	NA,C	NA,A	NA,1	NA,-inf	NA,inf	NA,0.300541	0.000145441	0.000270423
3	chr1:1812038:G:C	1812038	C,C	G,G	1,1	inf,-inf	inf,inf	1.13886,0.340316	0.000145433	0.000269906
3	chr1:1864470:T:C	1864470	NA,C	NA,T	NA,1	NA,inf	NA,inf	NA,0.292826	0.000145424	0.000268962
3	chr1:2489587:G:A	2489587	NA,A	NA,G	NA,1	NA,inf	NA,inf	NA,0.31336	0.000145415	0.000270349
3	chr1:2627179:T:TTC	2627179	NA,TTC	NA,T	NA,1	NA,inf	NA,inf	NA,0.308101	0.000145406	0.000270053
3	chr1:2472852:GT:G	2472852	NA,G	NA,GT	NA,1	NA,inf	NA,inf	NA,0.311252	0.000145398	0.000270264
3	chr1:2340250:C:T	2340250	NA,T	NA,C	NA,1	NA,-inf	NA,inf	NA,0.397683	0.000145392	0.000268964
3	chr1:2113906:T:C	2113906	NA,C	NA,T	NA,1	NA,inf	NA,inf	NA,0.276562	0.000145372	0.000268754
3	chr1:2354397:T:G	2354397	NA,G	NA,T	NA,1	NA,inf	NA,inf	NA,0.319285	0.000145337	0.000271003
3	chr1:2448963:G:A	2448963	NA,A	NA,G	NA,1	NA,-inf	NA,inf	NA,0.270687	0.000145293	0.000269763
3	chr1:1774239:T:C	1774239	NA,C	NA,T	NA,1	NA,inf	NA,inf	NA,0.315368	0.000145245	0.000268269
3	chr1:2601872:C:T	2601872	NA,T	NA,C	NA,1	NA,-inf	NA,inf	NA,0.301312	0.000145095	0.0002692
3	chr1:1900629:T:C	1900629	NA,C	NA,T	NA,1	NA,-inf	NA,inf	NA,0.308915	0.000145055	0.000271721
3	chr1:2248556:C:T	2248556	NA,T	NA,C	NA,1	NA,inf	NA,inf	NA,0.382619	0.000145053	0.000270501
```
