## Supplementary material for "Characterization of shared and ancestry-specific signals driving complex traits using multi-ancestry fine-mapping": susiex_nc3.cs80.snp

```
BP	SNP	PIP(CS1)	LogBF(CS1,Pop1)	LogBF(CS1,Pop2)	PIP(CS2)	LogBF(CS2,Pop1)	LogBF(CS2,Pop2)	PIP(CS3)	LogBF(CS3,Pop1)	LogBF(CS3,Pop2)
1742379	chr1:1742379:A:G	1.13472e-08	-2.07115e-10	-1.12499	0.000134794	-2.07115e-10	-1.09409	0.000158829	-2.07115e-10	-1.08479
1742470	chr1:1742470:A:G	7.20354e-09	-0.861328	-0.718057	8.87999e-05	-0.810612	-0.700838	9.86605e-05	-0.822792	-0.738148
1742605	chr1:1742605:G:A	9.4029e-09	-2.07115e-10	-1.31294	0.000109461	-2.07115e-10	-1.30227	0.000128637	-2.07115e-10	-1.29563
1742672	chr1:1742672:C:T	2.69804e-09	-1.70102	-0.86041	4.00034e-05	-1.52581	-0.783057	4.34507e-05	-1.52833	-0.852665
1742713	chr1:1742713:T:C	1.0289e-08	-1.22288	-3.77007e-10	9.55422e-05	-1.43827	-3.77007e-10	0.000111606	-1.43765	-3.77007e-10
1742855	chr1:1742855:G:A	1.43614e-08	-2.07115e-10	-0.889413	0.000201028	-2.07115e-10	-0.694393	0.000209821	-2.07115e-10	-0.806369
1742976	chr1:1742976:A:G	9.42685e-09	-2.07115e-10	-1.3104	0.000106659	-2.07115e-10	-1.3282	0.000124038	-2.07115e-10	-1.33204
1743006	chr1:1743006:C:A	7.01441e-09	-1.60599	-3.77007e-10	7.82088e-05	-1.63845	-3.77007e-10	9.13831e-05	-1.63756	-3.77007e-10
1743328	chr1:1743328:C:T	6.55719e-09	-1.6734	-3.77007e-10	9.39883e-05	-1.45467	-3.77007e-10	0.000109665	-1.45519	-3.77007e-10
1743602	chr1:1743602:T:C	9.77522e-09	-2.07115e-10	-1.27411	0.000113291	-2.07115e-10	-1.26788	0.00013341	-2.07115e-10	-1.2592
1743712	chr1:1743712:G:A	1.14486e-08	-2.07115e-10	-1.11609	0.00013101	-2.07115e-10	-1.12256	0.000149789	-2.07115e-10	-1.1434
1743731	chr1:1743731:T:C	8.74093e-09	-2.07115e-10	-1.38594	0.00010115	-2.07115e-10	-1.38123	0.000118001	-2.07115e-10	-1.38193
1747472	chr1:1747472:A:T	2.70515e-09	-1.80647	-0.752334	3.92849e-05	-1.66831	-0.658685	4.22656e-05	-1.66944	-0.739217
1748374	chr1:1748374:G:A	1.63468e-08	-2.07115e-10	-0.759924	0.000229689	-2.07115e-10	-0.561108	0.000237465	-2.07115e-10	-0.682605
1748507	chr1:1748507:C:A	8.92584e-09	-2.07115e-10	-1.36501	0.000101783	-2.07115e-10	-1.37499	0.000118958	-2.07115e-10	-1.37385
1748780	chr1:1748780:G:A	1.48624e-09	-1.86299	-1.29472	1.91349e-05	-1.77436	-1.27196	2.20311e-05	-1.77558	-1.2846
1749174	chr1:1749174:G:C	1.92713e-08	-0.595342	-3.77007e-10	0.000140173	-1.05496	-3.77007e-10	0.000164745	-1.04822	-3.77007e-10
1749512	chr1:1749512:C:T	3.59918e-09	-0.88855	-1.3847	3.16926e-05	-1.15826	-1.38349	3.72375e-05	-1.15338	-1.38193
1749587	chr1:1749587:G:GCC	9.15529e-09	-2.07115e-10	-1.33963	0.000104747	-2.07115e-10	-1.34629	0.000123025	-2.07115e-10	-1.34024
1749826	chr1:1749826:A:G	5.40322e-09	-1.86696	-3.77007e-10	6.55404e-05	-1.81517	-3.77007e-10	7.64317e-05	-1.81623	-3.77007e-10
1751659	chr1:1751659:G:A	6.7515e-08	-2.07115e-10	0.658393	0.000902815	-2.07115e-10	0.807682	0.00101655	-2.07115e-10	0.771547
1752429	chr1:1752429:A:G	1.03178e-08	-2.07115e-10	-1.22009	0.000109487	-2.07115e-10	-1.30203	0.000135563	-2.07115e-10	-1.24319
1752461	chr1:1752461:G:A	2.34612e-09	-1.82184	-0.879354	3.37276e-05	-1.68225	-0.797268	3.66413e-05	-1.68319	-0.868262
1753178	chr1:1753178:C:T	1.10077e-08	-2.07115e-10	-1.15536	0.000130365	-2.07115e-10	-1.1275	0.000153339	-2.07115e-10	-1.11997
1753319	chr1:1753319:G:A	2.40973e-09	-1.81424	-0.860204	3.48382e-05	-1.6701	-0.777022	3.78018e-05	-1.671	-0.849263
1753361	chr1:1753361:G:A	2.4292e-09	-1.80894	-0.857458	3.52919e-05	-1.6602	-0.773977	3.8284e-05	-1.66114	-0.846458
1753440	chr1:1753440:A:G	2.29779e-08	-2.07115e-10	-0.419424	0.000342067	-2.07115e-10	-0.162828	0.000342261	-2.07115e-10	-0.31705
1753735	chr1:1753735:C:T	1.04169e-08	-2.07115e-10	-1.21053	0.00011756	-2.07115e-10	-1.23088	0.000139447	-2.07115e-10	-1.21494
1754177	chr1:1754177:C:T	8.74474e-09	-2.07115e-10	-1.3855	0.000100825	-2.07115e-10	-1.38445	0.000117716	-2.07115e-10	-1.38435
1754420	chr1:1754420:G:GA	8.73869e-09	-2.07115e-10	-1.3862	0.000100726	-2.07115e-10	-1.38543	0.000117625	-2.07115e-10	-1.38512
1754447	chr1:1754447:C:T	1.4056e-08	-2.07115e-10	-0.910908	0.000174808	-2.07115e-10	-0.834146	0.000200037	-2.07115e-10	-0.854122
1754482	chr1:1754482:TCCCTGGGACCGAAGTCGCCCCA:T	1.98977e-09	-1.78894	-1.077	2.85423e-05	-1.61849	-1.02796	3.15617e-05	-1.61982	-1.08086
1754520	chr1:1754520:C:T	1.99953e-08	-2.07115e-10	-0.558458	0.000294587	-2.07115e-10	-0.31226	0.000296761	-2.07115e-10	-0.459699
1754642	chr1:1754642:G:A	2.5978e-08	-0.296709	-3.77007e-10	0.000208011	-0.660245	-3.77007e-10	0.000244389	-0.653863	-3.77007e-10
1754963	chr1:1754963:G:A	1.12687e-08	-2.07115e-10	-1.13193	0.00011697	-2.07115e-10	-1.23592	0.000147043	-2.07115e-10	-1.1619
1755072	chr1:1755072:A:G	2.15828e-08	-2.07115e-10	-0.482062	0.00026067	-2.07115e-10	-0.43458	0.000297158	-2.07115e-10	-0.458362
1755092	chr1:1755092:G:T	1.16851e-08	-2.07115e-10	-1.09564	0.000139041	-2.07115e-10	-1.06307	0.000160507	-2.07115e-10	-1.07429
1755269	chr1:1755269:A:C	1.60315e-08	-2.07115e-10	-0.779403	0.000185559	-2.07115e-10	-0.774461	0.000214536	-2.07115e-10	-0.784146
1755330	chr1:1755330:G:A	1.12689e-08	-2.07115e-10	-1.13191	0.000133591	-2.07115e-10	-1.10305	0.000157198	-2.07115e-10	-1.09512
1755504	chr1:1755504:T:C	2.39977e-09	-1.64098	-1.03761	3.58523e-05	-1.40291	-1.01552	4.0529e-05	-1.40558	-1.04503
1755519	chr1:1755519:C:T	1.07271e-08	-2.07115e-10	-1.18118	0.00011829	-2.07115e-10	-1.2247	0.000145735	-2.07115e-10	-1.17083
1755523	chr1:1755523:C:T	2.08501e-09	-1.4824	-1.33678	2.79775e-05	-1.33491	-1.33153	3.21884e-05	-1.33544	-1.34558
1755845	chr1:1755845:G:A	6.18989e-09	-1.73104	-3.77007e-10	6.63658e-05	-1.80265	-3.77007e-10	7.75426e-05	-1.8018	-3.77007e-10
1756186	chr1:1756186:T:C	2.70829e-09	-1.50473	-1.0529	5.00334e-05	-0.960151	-1.12499	6.03165e-05	-0.965631	-1.08739
1756352	chr1:1756352:C:T	1.27712e-08	-1.00677	-3.77007e-10	0.000172121	-0.849637	-3.77007e-10	0.000201031	-0.849165	-3.77007e-10
1756753	chr1:1756753:A:G	4.09598e-09	-1.67467	-0.469282	5.58936e-05	-1.46982	-0.504568	6.40423e-05	-1.4727	-0.520379
1756945	chr1:1756945:G:A	5.24913e-09	-0.780228	-1.11567	6.88098e-05	-0.660766	-1.10572	7.74538e-05	-0.67499	-1.12795
1757008	chr1:1757008:G:A	1.01892e-08	-2.07115e-10	-1.23263	0.000119611	-2.07115e-10	-1.21359	0.000139495	-2.07115e-10	-1.21459
1757074	chr1:1757074:G:T	2.00307e-09	-1.47486	-1.38441	4.17462e-05	-0.905594	-1.36063	4.79101e-05	-0.910991	-1.37231
1757140	chr1:1757140:C:A	1.64111e-08	-2.07115e-10	-0.755997	0.000235373	-2.07115e-10	-0.536665	0.000241291	-2.07115e-10	-0.666623
1757280	chr1:1757280:C:A	4.01914e-08	-2.07115e-10	0.139697	0.000477174	-2.07115e-10	0.170047	0.000540992	-2.07115e-10	0.140779
1757366	chr1:1757366:G:A	1.27727e-08	-2.07115e-10	-1.00664	0.000153705	-2.07115e-10	-0.962797	0.000180527	-2.07115e-10	-0.956745
1757466	chr1:1757466:G:A	9.13565e-09	-2.07115e-10	-1.34177	0.000104826	-2.07115e-10	-1.34553	0.000122858	-2.07115e-10	-1.3416
1758323	chr1:1758323:T:C	3.59423e-09	-0.891238	-1.38339	8.26806e-05	-0.19497	-1.38788	9.60428e-05	-0.20061	-1.38722
1758687	chr1:1758687:A:AAC	7.79553e-09	-0.983633	-0.516773	0.000102951	-0.810302	-0.553283	0.000119865	-0.810631	-0.555632
1759182	chr1:1759182:G:A	2.03877e-08	-2.07115e-10	-0.539023	0.000240931	-2.07115e-10	-0.513323	0.000286041	-2.07115e-10	-0.496491
1759451	chr1:1759451:A:G	2.13691e-08	-2.07115e-10	-0.492012	0.000318799	-2.07115e-10	-0.233276	0.000319419	-2.07115e-10	-0.386123
1759544	chr1:1759544:G:A	9.96079e-09	-2.07115e-10	-1.2553	0.000113731	-2.07115e-10	-1.264	0.000133728	-2.07115e-10	-1.25682
1759611	chr1:1759611:C:T	2.36677e-09	-1.79929	-0.893139	3.63052e-05	-1.59574	-0.810129	3.94363e-05	-1.59771	-0.880228
1759760	chr1:1759760:C:T	1.15257e-08	-2.07115e-10	-1.10938	0.00011933	-2.07115e-10	-1.21594	0.000150918	-2.07115e-10	-1.13589
1760478	chr1:1760478:G:A	9.1828e-09	-2.07115e-10	-1.33663	0.000101703	-2.07115e-10	-1.37578	0.000121904	-2.07115e-10	-1.34939
1760748	chr1:1760748:C:A	5.68243e-09	-1.81658	-3.77007e-10	0.000118091	-1.22638	-3.77007e-10	0.00013498	-1.2475	-3.77007e-10
1760882	chr1:1760882:T:C	1.74756e-09	-1.67219	-1.32355	2.82334e-05	-1.33484	-1.32249	3.26908e-05	-1.3368	-1.32873
1761455	chr1:1761455:A:G	3.00349e-08	-2.07115e-10	-0.151596	0.000355689	-2.07115e-10	-0.12378	0.000404933	-2.07115e-10	-0.148903
1761511	chr1:1761511:G:A	3.00349e-08	-2.07115e-10	-0.151596	0.000355689	-2.07115e-10	-0.12378	0.000404933	-2.07115e-10	-0.148903
1761550	chr1:1761550:G:A	4.24739e-09	-1.57467	-0.532983	6.24802e-05	-1.32727	-0.535712	7.44901e-05	-1.33002	-0.511942
1761754	chr1:1761754:C:T	1.28483e-08	-2.07115e-10	-1.00075	0.000122491	-2.07115e-10	-1.18979	0.000163681	-2.07115e-10	-1.0547
1762241	chr1:1762241:A:G	1.13965e-08	-2.07115e-10	-1.12065	0.00012804	-2.07115e-10	-1.1455	0.00015226	-2.07115e-10	-1.12703
1762251	chr1:1762251:G:A	9.10044e-09	-2.07115e-10	-1.34563	0.000103661	-2.07115e-10	-1.35671	0.000121348	-2.07115e-10	-1.35396
1762287	chr1:1762287:A:G	2.15581e-09	-1.86719	-0.9186	2.89432e-05	-1.79699	-0.835506	3.14759e-05	-1.79803	-0.90537
1762664	chr1:1762664:A:G	6.44142e-09	-0.774673	-0.916536	9.02695e-05	-0.550895	-0.944142	0.00010539	-0.551163	-0.94379
1762833	chr1:1762833:G:A	2.10451e-08	-2.07115e-10	-0.50729	0.000235201	-2.07115e-10	-0.537396	0.000266742	-2.07115e-10	-0.566341
1762894	chr1:1762894:G:A	1.95205e-08	-2.07115e-10	-0.58249	0.000225989	-2.07115e-10	-0.57735	0.000261627	-2.07115e-10	-0.585706
1763107	chr1:1763107:C:T	5.89649e-09	-1.7796	-3.77007e-10	6.33134e-05	-1.84974	-3.77007e-10	7.39161e-05	-1.84969	-3.77007e-10
1763942	chr1:1763942:G:A	2.35706e-08	-2.07115e-10	-0.393955	0.000285318	-2.07115e-10	-0.344231	0.000324264	-2.07115e-10	-0.371068
1764023	chr1:1764023:C:A	1.95469e-09	-1.73564	-1.14809	3.42271e-05	-1.32367	-1.14114	3.87778e-05	-1.3282	-1.16658
1764135	chr1:1764135:G:T	8.78167e-09	-1.0107	-0.370593	0.000127589	-0.723813	-0.425208	0.000150722	-0.724518	-0.412668
1764303	chr1:1764303:C:T	1.47172e-09	-1.84662	-1.32091	1.65338e-05	-1.86696	-1.32547	1.95015e-05	-1.86683	-1.31531
1764392	chr1:1764392:C:T	6.50257e-09	-0.92437	-0.75739	9.69704e-05	-0.63047	-0.792959	0.000114158	-0.631179	-0.783861
1764972	chr1:1764972:T:C	8.87244e-09	-2.07115e-10	-1.37101	0.000103266	-2.07115e-10	-1.36053	0.000120407	-2.07115e-10	-1.36175
1765220	chr1:1765220:A:G	5.82711e-09	-1.12357	-0.667868	8.35816e-05	-0.859336	-0.712676	9.85233e-05	-0.859853	-0.702479
1765440	chr1:1765440:C:T	5.7234e-09	-1.80939	-3.77007e-10	6.2658e-05	-1.86014	-3.77007e-10	7.31742e-05	-1.85978	-3.77007e-10
1766668	chr1:1766668:C:T	6.13596e-09	-1.1637	-0.576089	8.55683e-05	-0.9246	-0.623921	0.000100979	-0.925014	-0.612695
1766719	chr1:1766719:C:T	2.4573e-08	-2.07115e-10	-0.352308	0.000298568	-2.07115e-10	-0.298837	0.000338606	-2.07115e-10	-0.327787
1767368	chr1:1767368:C:G	6.29199e-09	-1.19887	-0.515806	9.68475e-05	-0.85871	-0.565988	0.000114063	-0.86138	-0.554497
1767762	chr1:1767762:C:A	1.91439e-08	0.451272	-1.05324	0.000363089	1.03391	-1.13709	0.000448511	1.03323	-1.07992
1768115	chr1:1768115:G:A	8.89408e-09	-2.07115e-10	-1.36857	0.000103267	-2.07115e-10	-1.36051	0.000120321	-2.07115e-10	-1.36246
1768330	chr1:1768330:GA:G	8.72338e-09	-2.07115e-10	-1.38795	0.00010053	-2.07115e-10	-1.38738	0.000117332	-2.07115e-10	-1.38761
1769368	chr1:1769368:G:A	9.75275e-09	-2.07115e-10	-1.27641	0.00011441	-2.07115e-10	-1.25805	0.000132289	-2.07115e-10	-1.26764
1769408	chr1:1769408:G:A	1.15818e-08	-2.07115e-10	-1.10452	0.000137415	-2.07115e-10	-1.07483	0.000161959	-2.07115e-10	-1.06528
1769501	chr1:1769501:A:G	8.8436e-09	-2.07115e-10	-1.37426	0.000102845	-2.07115e-10	-1.36461	0.000119732	-2.07115e-10	-1.36737
1770997	chr1:1770997:G:A	1.95021e-09	-1.85049	-1.03553	2.76635e-05	-1.71245	-0.965275	3.038e-05	-1.71402	-1.02482
1771091	chr1:1771091:T:C	7.67529e-09	-1.51595	-3.77007e-10	7.31846e-05	-1.70485	-3.77007e-10	8.57401e-05	-1.7013	-3.77007e-10
1771786	chr1:1771786:G:T	1.16611e-08	-2.07115e-10	-1.0977	0.000138363	-2.07115e-10	-1.06796	0.000163129	-2.07115e-10	-1.05808
1771832	chr1:1771832:G:A	9.67202e-09	-2.07115e-10	-1.28472	0.000110951	-2.07115e-10	-1.28875	0.000130384	-2.07115e-10	-1.28214
1771833	chr1:1771833:G:A	9.67139e-09	-2.07115e-10	-1.28478	0.000110942	-2.07115e-10	-1.28883	0.000130373	-2.07115e-10	-1.28223
1771835	chr1:1771835:TC:T	9.71822e-09	-2.07115e-10	-1.27995	0.000111468	-2.07115e-10	-1.28409	0.000131012	-2.07115e-10	-1.27734
1771837	chr1:1771837:T:G	9.65442e-09	-2.07115e-10	-1.28654	0.000110752	-2.07115e-10	-1.29054	0.000130143	-2.07115e-10	-1.28399
1771864	chr1:1771864:G:A	1.96848e-09	-1.85885	-1.01784	2.73993e-05	-1.74162	-0.945696	3.00527e-05	-1.74303	-1.00664
1771912	chr1:1771912:A:G	1.64435e-08	-2.07115e-10	-0.754028	0.000188942	-2.07115e-10	-0.756398	0.000221137	-2.07115e-10	-0.753844
1772089	chr1:1772089:G:A	4.28521e-08	-2.07115e-10	0.203799	0.000509152	-2.07115e-10	0.234911	0.000577813	-2.07115e-10	0.206625
1772410	chr1:1772410:T:C	1.63803e-09	-1.85865	-1.20181	2.24224e-05	-1.74004	-1.14774	2.49974e-05	-1.74145	-1.1924
1772426	chr1:1772426:T:A	1.67477e-09	-1.8579	-1.18038	2.30373e-05	-1.73705	-1.12368	2.56244e-05	-1.73848	-1.17059
1773356	chr1:1773356:TC:T	2.08213e-08	0.298853	-0.816832	0.000161375	-0.0479567	-0.866147	0.000194474	-0.0423782	-0.839946
1773387	chr1:1773387:C:T	2.46352e-08	-2.07115e-10	-0.349782	0.000281448	-2.07115e-10	-0.357888	0.000340166	-2.07115e-10	-0.323191
1773476	chr1:1773476:C:G	1.73568e-09	-1.85944	-1.14312	2.38918e-05	-1.74408	-1.08023	2.64165e-05	-1.74551	-1.13313
1774165	chr1:1774165:A:G	2.49036e-08	0.639562	-0.978505	0.000447906	1.17897	-1.07222	0.000557463	1.17883	-1.00806
1774174	chr1:1774174:C:T	1.43388e-08	-2.07115e-10	-0.890987	0.000132549	-2.07115e-10	-1.11089	0.000181429	-2.07115e-10	-0.951762
1774239	chr1:1774239:T:C	1.10474e-08	-2.07115e-10	-1.15176	0.000123031	-2.07115e-10	-1.1854	0.000145245	-2.07115e-10	-1.1742
1774260	chr1:1774260:C:T	9.75846e-09	-2.07115e-10	-1.27582	0.000110369	-2.07115e-10	-1.29401	0.000129674	-2.07115e-10	-1.2876
1774308	chr1:1774308:G:A	2.26009e-08	0.55705	-0.993016	0.000427632	1.14509	-1.08466	0.000531238	1.1446	-1.02202
1774318	chr1:1774318:C:T	8.8395e-09	-2.07115e-10	-1.37473	0.000102361	-2.07115e-10	-1.36933	0.000119191	-2.07115e-10	-1.3719
1774334	chr1:1774334:A:G	9.4013e-09	-0.639061	-0.674049	0.000136264	-0.370382	-0.712856	0.000160562	-0.370757	-0.703187
1774506	chr1:1774506:T:C	4.17608e-09	-1.17481	-0.949773	5.78941e-05	-1.04433	-0.894893	6.40749e-05	-1.04385	-0.948724
1774697	chr1:1774697:T:C	9.75787e-09	-0.712774	-0.563109	0.000136581	-0.449641	-0.63128	0.000161922	-0.450351	-0.615159
1775040	chr1:1775040:C:A	1.02006e-08	-2.07115e-10	-1.23151	0.000117001	-2.07115e-10	-1.23565	0.00013772	-2.07115e-10	-1.2274
1775296	chr1:1775296:C:T	4.58719e-09	-0.993891	-1.0368	3.53018e-05	-1.41145	-1.02245	4.00382e-05	-1.40747	-1.05533
1775996	chr1:1775996:G:A	3.39563e-09	-1.0098	-1.32167	2.61219e-05	-1.41536	-1.3197	3.04554e-05	-1.41153	-1.32483
1776461	chr1:1776461:GAAAC:G	1.78949e-09	-1.85815	-1.11387	2.47586e-05	-1.73873	-1.04993	2.73678e-05	-1.74016	-1.1031
1776915	chr1:1776915:A:C	1.02798e-08	-2.07115e-10	-1.22377	0.000117902	-2.07115e-10	-1.22798	0.000138838	-2.07115e-10	-1.21932
1777362	chr1:1777362:A:G	1.96755e-09	-1.86059	-1.01658	2.72784e-05	-1.74763	-0.944112	2.99188e-05	-1.74902	-1.00511
1779115	chr1:1779115:A:C	8.84731e-09	-2.07115e-10	-1.37384	0.000102793	-2.07115e-10	-1.36512	0.00011897	-2.07115e-10	-1.37376
1779511	chr1:1779511:A:G	1.46389e-08	-2.07115e-10	-0.870274	0.000173626	-2.07115e-10	-0.84093	0.000200051	-2.07115e-10	-0.854054
1779640	chr1:1779640:G:A	5.48362e-09	-1.85219	-3.77007e-10	8.71534e-05	-1.53017	-3.77007e-10	0.000100512	-1.54235	-3.77007e-10
1779963	chr1:1779963:C:G	5.64463e-09	-1.82325	-3.77007e-10	6.29787e-05	-1.85504	-3.77007e-10	7.35109e-05	-1.85519	-3.77007e-10
1779975	chr1:1779975:A:G	1.01799e-08	-2.07115e-10	-1.23354	0.00011653	-2.07115e-10	-1.23969	0.000137202	-2.07115e-10	-1.23117
1780277	chr1:1780277:C:T	1.83454e-08	-2.07115e-10	-0.64458	0.000219694	-2.07115e-10	-0.605598	0.000260967	-2.07115e-10	-0.588231
1780579	chr1:1780579:C:T	9.43235e-09	-2.07115e-10	-1.30981	0.00010805	-2.07115e-10	-1.31524	0.000126448	-2.07115e-10	-1.3128
1780639	chr1:1780639:C:T	1.59409e-09	-1.75863	-1.32903	1.70753e-05	-1.82691	-1.33329	2.01566e-05	-1.82536	-1.32374
1780674	chr1:1780674:G:C	1.22172e-08	-2.07115e-10	-1.05111	0.000145114	-2.07115e-10	-1.02032	0.000171252	-2.07115e-10	-1.00949
1780791	chr1:1780791:C:T	1.39614e-08	0.335972	-1.25363	0.000268698	0.843843	-1.24809	0.000311006	0.842134	-1.25495
1781909	chr1:1781909:C:T	3.27917e-09	-1.24041	-1.12596	6.73934e-05	-0.597522	-1.18977	8.12205e-05	-0.602999	-1.15246
1782373	chr1:1782373:G:A	2.38281e-08	-2.07115e-10	-0.383093	0.000278616	-2.07115e-10	-0.368	0.000318567	-2.07115e-10	-0.388793
1782430	chr1:1782430:T:G	1.72741e-08	0.588018	-1.29277	0.000329411	1.08736	-1.28789	0.000381755	1.08609	-1.29393
1782906	chr1:1782906:T:G	3.27204e-09	-1.13938	-1.22916	2.598e-05	-1.50918	-1.23133	3.02891e-05	-1.50578	-1.23606
1783244	chr1:1783244:T:C	1.20735e-08	-2.07115e-10	-1.06295	0.000143367	-2.07115e-10	-1.03242	0.000169179	-2.07115e-10	-1.02167
1783324	chr1:1783324:T:C	3.11229e-08	-2.07115e-10	-0.116012	0.000350909	-2.07115e-10	-0.137307	0.000425967	-2.07115e-10	-0.0982635
1783572	chr1:1783572:C:A	1.25871e-08	0.205598	-1.22689	0.000246401	0.72943	-1.2203	0.000284936	0.727699	-1.22806
1784979	chr1:1784979:T:A	1.17015e-08	-2.07115e-10	-1.09424	0.000138872	-2.07115e-10	-1.06428	0.000163746	-2.07115e-10	-1.05431
1784982	chr1:1784982:C:G	1.1146e-08	-2.07115e-10	-1.14288	0.000131947	-2.07115e-10	-1.11544	0.000155453	-2.07115e-10	-1.10628
1785092	chr1:1785092:G:A	9.66955e-09	-2.07115e-10	-1.28498	0.000113766	-2.07115e-10	-1.26369	0.000130085	-2.07115e-10	-1.28443
1786460	chr1:1786460:C:T	1.28868e-08	-2.07115e-10	-0.997753	0.000153436	-2.07115e-10	-0.96455	0.00018125	-2.07115e-10	-0.952745
1786996	chr1:1786996:C:G	8.16246e-09	-1.45441	-3.77007e-10	9.27803e-05	-1.4676	-3.77007e-10	0.000108564	-1.46529	-3.77007e-10
1787203	chr1:1787203:C:A	1.65157e-09	-1.73991	-1.31232	1.7551e-05	-1.81573	-1.317	2.07488e-05	-1.81397	-1.30617
1787640	chr1:1787640:G:A	7.22541e-09	-1.57635	-3.77007e-10	7.45452e-05	-1.68643	-3.77007e-10	8.71444e-05	-1.68506	-3.77007e-10
1788773	chr1:1788773:C:T	1.47859e-08	-2.07115e-10	-0.86028	0.000176663	-2.07115e-10	-0.823589	0.000209103	-2.07115e-10	-0.8098
1788918	chr1:1788918:G:A	9.98556e-09	-2.07115e-10	-1.25282	0.000114544	-2.07115e-10	-1.25687	0.000134767	-2.07115e-10	-1.24908
1789499	chr1:1789499:C:T	5.63719e-09	-1.82457	-3.77007e-10	6.29884e-05	-1.85488	-3.77007e-10	7.35426e-05	-1.85476	-3.77007e-10
1789842	chr1:1789842:T:C	1.36115e-08	-2.07115e-10	-0.943043	0.00016222	-2.07115e-10	-0.908883	0.000191827	-2.07115e-10	-0.896032
1790110	chr1:1790110:G:C	1.1085e-08	-2.07115e-10	-1.14837	0.000127234	-2.07115e-10	-1.1518	0.000147608	-2.07115e-10	-1.15807
1790117	chr1:1790117:G:A	9.96875e-09	-1.2545	-3.77007e-10	0.000102818	-1.36488	-3.77007e-10	0.000120587	-1.36026	-3.77007e-10
1790609	chr1:1790609:C:T	1.53943e-08	-2.07115e-10	-0.819958	0.000240547	-2.07115e-10	-0.514919	0.00022397	-2.07115e-10	-0.741113
1790770	chr1:1790770:G:C	5.43956e-09	-1.86026	-3.77007e-10	6.22176e-05	-1.8672	-3.77007e-10	7.26336e-05	-1.8672	-3.77007e-10
1791389	chr1:1791389:G:A	2.23683e-08	0.645145	-1.09146	0.000453208	1.20068	-1.08216	0.000509489	1.19773	-1.11695
1791394	chr1:1791394:C:T	1.05169e-08	-2.07115e-10	-1.20098	0.000121238	-2.07115e-10	-1.20008	0.000142439	-2.07115e-10	-1.19371
1791493	chr1:1791493:C:T	1.87472e-09	-1.84238	-1.08312	2.68216e-05	-1.69118	-1.01745	2.95901e-05	-1.69279	-1.0724
1791592	chr1:1791592:G:A	1.9046e-09	-1.84451	-1.06517	2.71807e-05	-1.6975	-0.99783	2.99429e-05	-1.69908	-1.05425
1791825	chr1:1791825:A:G	1.40859e-08	-2.07115e-10	-0.908779	0.000167989	-2.07115e-10	-0.873939	0.000198757	-2.07115e-10	-0.860543
1792647	chr1:1792647:G:A	2.1164e-08	-2.07115e-10	-0.501657	0.00025107	-2.07115e-10	-0.472104	0.000288951	-2.07115e-10	-0.486367
1792927	chr1:1792927:G:A	1.81941e-09	-1.83938	-1.11607	2.60454e-05	-1.68417	-1.05383	2.88187e-05	-1.68578	-1.10582
1793280	chr1:1793280:G:A	9.25717e-09	-2.07115e-10	-1.32856	0.000108174	-2.07115e-10	-1.31409	0.000125845	-2.07115e-10	-1.31757
1793866	chr1:1793866:G:A	1.03528e-08	-2.07115e-10	-1.2167	0.000122351	-2.07115e-10	-1.19094	0.000140996	-2.07115e-10	-1.2039
1794187	chr1:1794187:C:T	3.53157e-09	-1.10943	-1.18278	2.78298e-05	-1.49186	-1.17987	3.24677e-05	-1.48832	-1.18405
1794321	chr1:1794321:C:T	1.37818e-08	0.376882	-1.30749	0.00026572	0.885073	-1.30046	0.000307684	0.883551	-1.3071
1794433	chr1:1794433:G:A	1.11407e-08	-2.07115e-10	-1.14335	0.000131885	-2.07115e-10	-1.11591	0.000155381	-2.07115e-10	-1.10675
1794444	chr1:1794444:A:G	1.31698e-08	-2.07115e-10	-0.976033	0.000156652	-2.07115e-10	-0.943812	0.000185181	-2.07115e-10	-0.931293
1795388	chr1:1795388:A:G	1.03224e-08	-2.07115e-10	-1.21964	0.000121611	-2.07115e-10	-1.19701	0.000143072	-2.07115e-10	-1.18928
1795493	chr1:1795493:C:T	1.47718e-08	-2.07115e-10	-0.861237	0.000164483	-2.07115e-10	-0.895026	0.000197203	-2.07115e-10	-0.86839
1795952	chr1:1795952:G:A	8.92318e-09	-2.07115e-10	-1.3653	0.000102421	-2.07115e-10	-1.36874	0.00012011	-2.07115e-10	-1.36422
1796074	chr1:1796074:G:A	1.218e-08	-2.07115e-10	-1.05416	0.000144374	-2.07115e-10	-1.02543	0.000170467	-2.07115e-10	-1.01409
1797248	chr1:1797248:C:G	5.40262e-09	-1.86707	-3.77007e-10	6.3281e-05	-1.85025	-3.77007e-10	7.37921e-05	-1.85137	-3.77007e-10
1797299	chr1:1797299:G:C	9.1938e-09	-2.07115e-10	-1.33543	0.000108215	-2.07115e-10	-1.31372	0.000125788	-2.07115e-10	-1.31803
1797367	chr1:1797367:A:G	5.6627e-09	-1.82006	-3.77007e-10	6.33755e-05	-1.84876	-3.77007e-10	7.40135e-05	-1.84838	-3.77007e-10
1797530	chr1:1797530:C:A	1.41254e-09	-1.86563	-1.34293	1.85295e-05	-1.77105	-1.30742	2.10558e-05	-1.77242	-1.33303
1797551	chr1:1797551:C:A	8.90387e-09	-2.07115e-10	-1.36747	0.000103886	-2.07115e-10	-1.35454	0.000120586	-2.07115e-10	-1.36026
1797575	chr1:1797575:C:T	1.00813e-08	-2.07115e-10	-1.24328	0.000112707	-2.07115e-10	-1.27304	0.000133012	-2.07115e-10	-1.26219
1797783	chr1:1797783:C:T	2.88332e-08	-2.07115e-10	-0.19243	0.000324632	-2.07115e-10	-0.215143	0.000393628	-2.07115e-10	-0.177218
1798387	chr1:1798387:T:G	1.2449e-08	-2.07115e-10	-1.03232	0.000149788	-2.07115e-10	-0.988616	0.000175857	-2.07115e-10	-0.982954
1798460	chr1:1798460:C:T	9.6422e-09	-2.07115e-10	-1.28781	0.000111974	-2.07115e-10	-1.27957	0.000130145	-2.07115e-10	-1.28397
1798733	chr1:1798733:G:A	9.36237e-09	-2.07115e-10	-1.31726	0.000109445	-2.07115e-10	-1.30242	0.000127291	-2.07115e-10	-1.30615
1799230	chr1:1799230:C:A	9.55655e-09	-2.07115e-10	-1.29673	0.000112416	-2.07115e-10	-1.27563	0.000130777	-2.07115e-10	-1.27913
1799675	chr1:1799675:G:A	1.22408e-08	-2.07115e-10	-1.04918	0.000145124	-2.07115e-10	-1.02025	0.000171366	-2.07115e-10	-1.00883
1799799	chr1:1799799:A:G	9.73838e-09	-2.07115e-10	-1.27788	0.00011179	-2.07115e-10	-1.28122	0.000131431	-2.07115e-10	-1.27415
1800082	chr1:1800082:C:T	8.78593e-09	-2.07115e-10	-1.38081	0.00010161	-2.07115e-10	-1.37669	0.000118376	-2.07115e-10	-1.37876
1800317	chr1:1800317:A:G	1.07773e-08	-2.07115e-10	-1.17651	0.000127563	-2.07115e-10	-1.14922	0.000146788	-2.07115e-10	-1.16363
1800752	chr1:1800752:T:C	1.22307e-08	-2.07115e-10	-1.05001	0.000145078	-2.07115e-10	-1.02056	0.0001712	-2.07115e-10	-1.00979
1800942	chr1:1800942:C:T	1.07474e-08	-2.07115e-10	-1.1793	0.000126798	-2.07115e-10	-1.15524	0.000149331	-2.07115e-10	-1.14646
1801188	chr1:1801188:T:C	2.19842e-09	-1.3784	-1.38782	1.92517e-05	-1.66353	-1.3767	2.23334e-05	-1.66133	-1.38521
1801780	chr1:1801780:A:G	2.87194e-09	-1.57772	-0.92125	3.99428e-05	-1.47412	-0.836267	4.25331e-05	-1.47395	-0.928387
1803093	chr1:1803093:T:C	9.64176e-09	-2.07115e-10	-1.28785	0.000110055	-2.07115e-10	-1.29685	0.000127918	-2.07115e-10	-1.30123
1803408	chr1:1803408:T:C	1.03818e-08	-2.07115e-10	-1.2139	0.000122148	-2.07115e-10	-1.19261	0.000143775	-2.07115e-10	-1.18438
1803531	chr1:1803531:C:T	1.91883e-08	0.733472	-1.33313	0.000367651	1.27288	-1.36358	0.000436664	1.27226	-1.34572
1803537	chr1:1803537:C:T	2.03119e-08	-2.07115e-10	-0.542752	0.000236178	-2.07115e-10	-0.533249	0.000271004	-2.07115e-10	-0.550491
1803557	chr1:1803557:C:T	9.52333e-09	-2.07115e-10	-1.30021	0.000109359	-2.07115e-10	-1.3032	0.000128472	-2.07115e-10	-1.29691
1803664	chr1:1803664:G:A	8.84236e-09	-2.07115e-10	-1.3744	0.000102926	-2.07115e-10	-1.36383	0.000119997	-2.07115e-10	-1.36516
1803851	chr1:1803851:G:A	9.1989e-09	-2.07115e-10	-1.33487	0.00010702	-2.07115e-10	-1.32482	0.000124376	-2.07115e-10	-1.32932
1805416	chr1:1805416:A:G	2.0571e-08	0.393496	-0.92357	0.000321191	0.728065	-0.953865	0.00037641	0.727412	-0.949357
1805713	chr1:1805713:T:G	8.99375e-09	-2.07115e-10	-1.35743	0.000104713	-2.07115e-10	-1.34661	0.000121877	-2.07115e-10	-1.34962
1805834	chr1:1805834:G:A	1.02293e-08	-2.07115e-10	-1.2287	0.000120678	-2.07115e-10	-1.20471	0.000139127	-2.07115e-10	-1.21724
1805880	chr1:1805880:T:A	9.00701e-09	-2.07115e-10	-1.35595	0.000104866	-2.07115e-10	-1.34515	0.000122057	-2.07115e-10	-1.34814
1806103	chr1:1806103:A:T	4.02069e-08	-2.07115e-10	0.140081	0.000561131	-2.07115e-10	0.332119	0.000551741	-2.07115e-10	0.160453
1806456	chr1:1806456:G:A	4.10564e-09	-1.78692	-0.354674	5.51552e-05	-1.63269	-0.354995	6.59534e-05	-1.63446	-0.329217
1806461	chr1:1806461:C:T	3.64702e-09	-1.77238	-0.487665	4.89045e-05	-1.61754	-0.490424	5.84222e-05	-1.61927	-0.465662
1806932	chr1:1806932:C:T	4.21494e-09	-0.727553	-1.38777	5.2097e-05	-0.656785	-1.38794	6.06068e-05	-0.660845	-1.38737
1807231	chr1:1807231:G:A	9.05909e-09	-2.07115e-10	-1.35019	0.000106309	-2.07115e-10	-1.33149	0.000123664	-2.07115e-10	-1.33506
1807301	chr1:1807301:A:G	9.10153e-09	-2.07115e-10	-1.34551	0.000106127	-2.07115e-10	-1.3332	0.000123476	-2.07115e-10	-1.33658
1807627	chr1:1807627:C:T	1.57523e-08	-2.07115e-10	-0.796968	0.000250387	-2.07115e-10	-0.474827	0.000230691	-2.07115e-10	-0.711545
1808384	chr1:1808384:AC:A	2.07264e-09	-1.57661	-1.24853	2.31585e-05	-1.61814	-1.23734	2.66591e-05	-1.62039	-1.2491
1808654	chr1:1808654:G:A	1.05234e-08	-2.07115e-10	-1.20036	0.000124367	-2.07115e-10	-1.1746	0.000143241	-2.07115e-10	-1.1881
1808710	chr1:1808710:C:A	6.39801e-09	-1.69797	-3.77007e-10	6.80361e-05	-1.7778	-3.77007e-10	7.93793e-05	-1.77839	-3.77007e-10
1808816	chr1:1808816:G:T	1.69263e-09	-1.86303	-1.16464	2.28459e-05	-1.76108	-1.10798	2.53932e-05	-1.76241	-1.15574
1808891	chr1:1808891:A:G	1.06295e-08	-2.07115e-10	-1.19032	0.000125229	-2.07115e-10	-1.16769	0.000147462	-2.07115e-10	-1.15905
1808964	chr1:1808964:A:G	8.81068e-09	-2.07115e-10	-1.37799	0.000102411	-2.07115e-10	-1.36884	0.000119429	-2.07115e-10	-1.3699
1809537	chr1:1809537:C:A	1.07404e-08	-2.07115e-10	-1.17995	0.000126609	-2.07115e-10	-1.15673	0.000149119	-2.07115e-10	-1.14788
1809759	chr1:1809759:G:A	1.88917e-08	-2.07115e-10	-0.615235	0.000201615	-2.07115e-10	-0.691474	0.00025294	-2.07115e-10	-0.619474
1810077	chr1:1810077:T:A	2.69155e-09	-1.21093	-1.35291	3.91431e-05	-0.986821	-1.34379	4.53671e-05	-0.988898	-1.34894
1810079	chr1:1810079:T:A	1.25367e-08	-2.07115e-10	-1.02529	0.000143022	-2.07115e-10	-1.03484	0.00016521	-2.07115e-10	-1.04541
1810114	chr1:1810114:T:C	1.08589e-08	-2.07115e-10	-1.16898	0.000128085	-2.07115e-10	-1.14514	0.000150893	-2.07115e-10	-1.13605
1810882	chr1:1810882:G:A	1.08182e-08	-2.07115e-10	-1.17273	0.000127686	-2.07115e-10	-1.14826	0.000150385	-2.07115e-10	-1.13943
1810947	chr1:1810947:C:T	1.1274e-08	-2.07115e-10	-1.13145	0.000125271	-2.07115e-10	-1.16736	0.000148037	-2.07115e-10	-1.15516
1811086	chr1:1811086:T:A	4.5523e-09	-1.82649	-0.211833	6.1381e-05	-1.85651	-0.0242286	6.37261e-05	-1.85621	-0.141825
1811088	chr1:1811088:T:A	7.04758e-09	-1.60127	-3.77007e-10	8.69334e-05	-1.53269	-3.77007e-10	0.000101444	-1.53312	-3.77007e-10
1811137	chr1:1811137:G:A	1.10321e-08	-2.07115e-10	-1.15315	0.000129315	-2.07115e-10	-1.13558	0.000149841	-2.07115e-10	-1.14305
1811239	chr1:1811239:C:T	1.4968e-09	-1.82256	-1.32807	1.65302e-05	-1.86027	-1.33238	1.94969e-05	-1.85962	-1.32276
1811774	chr1:1811774:G:A	1.08947e-08	-2.07115e-10	-1.16568	0.000128652	-2.07115e-10	-1.14073	0.000151554	-2.07115e-10	-1.13168
1811885	chr1:1811885:G:C	1.07866e-08	-2.07115e-10	-1.17565	0.000127444	-2.07115e-10	-1.15016	0.000150041	-2.07115e-10	-1.14172
1812038	chr1:1812038:G:C	8.30987e-09	-0.326244	-1.11027	0.000124483	-0.0358666	-1.1378	0.000145433	-0.0370529	-1.13586
1812698	chr1:1812698:C:A	1.08394e-08	-2.07115e-10	-1.17077	0.000127839	-2.07115e-10	-1.14707	0.0001506	-2.07115e-10	-1.13799
1812721	chr1:1812721:C:G	5.40255e-09	-1.86709	-3.77007e-10	6.22234e-05	-1.8671	-3.77007e-10	7.26391e-05	-1.86712	-3.77007e-10
1812962	chr1:1812962:T:C	1.07895e-08	-2.07115e-10	-1.17539	0.000127212	-2.07115e-10	-1.15198	0.000149852	-2.07115e-10	-1.14298
1813175	chr1:1813175:G:C	8.64025e-09	-1.39753	-3.77007e-10	9.12355e-05	-1.48439	-3.77007e-10	0.000106346	-1.48592	-3.77007e-10
1813304	chr1:1813304:C:T	6.01361e-09	-1.00749	-0.752439	7.50208e-05	-0.947699	-0.732371	8.34001e-05	-0.959607	-0.769369
1813373	chr1:1813373:A:G	5.55601e-09	-1.83908	-3.77007e-10	6.35662e-05	-1.84575	-3.77007e-10	7.42166e-05	-1.84564	-3.77007e-10
1813634	chr1:1813634:G:C	8.91684e-09	-2.07115e-10	-1.36602	0.000103657	-2.07115e-10	-1.35675	0.000120699	-2.07115e-10	-1.35933
1813745	chr1:1813745:C:T	1.65881e-08	-2.07115e-10	-0.745273	0.00026715	-2.07115e-10	-0.410024	0.000243879	-2.07115e-10	-0.655952
1814287	chr1:1814287:G:A	1.08973e-08	-2.07115e-10	-1.16544	0.000130261	-2.07115e-10	-1.1283	0.000148336	-2.07115e-10	-1.15315
1814677	chr1:1814677:C:T	9.20445e-09	-2.07115e-10	-1.33427	0.00010746	-2.07115e-10	-1.32072	0.000124994	-2.07115e-10	-1.32436
1815011	chr1:1815011:G:C	1.06666e-08	-2.07115e-10	-1.18684	0.0001259	-2.07115e-10	-1.16235	0.000148216	-2.07115e-10	-1.15395
1815036	chr1:1815036:C:T	1.06167e-08	-2.07115e-10	-1.19153	0.000125283	-2.07115e-10	-1.16726	0.000147471	-2.07115e-10	-1.15899
1815061	chr1:1815061:G:A	3.24798e-08	-2.07115e-10	-0.0733395	0.000366919	-2.07115e-10	-0.0926933	0.000445001	-2.07115e-10	-0.0545478
1815065	chr1:1815065:T:C	1.05419e-08	-2.07115e-10	-1.1986	0.000124363	-2.07115e-10	-1.17463	0.000146381	-2.07115e-10	-1.16641
1815094	chr1:1815094:A:G	9.13332e-09	-2.07115e-10	-1.34203	0.000106572	-2.07115e-10	-1.32902	0.000123961	-2.07115e-10	-1.33266
1815113	chr1:1815113:A:T	1.06857e-08	-2.07115e-10	-1.18505	0.000126109	-2.07115e-10	-1.16069	0.000148565	-2.07115e-10	-1.1516
1815169	chr1:1815169:T:C	2.29633e-08	-2.07115e-10	-0.420058	0.000386388	-2.07115e-10	-0.0409933	0.0003469	-2.07115e-10	-0.303588
1815937	chr1:1815937:G:A	8.92325e-09	-2.07115e-10	-1.3653	0.000104163	-2.07115e-10	-1.35188	0.000120915	-2.07115e-10	-1.35754
1815938	chr1:1815938:C:G	8.92325e-09	-2.07115e-10	-1.3653	0.000104163	-2.07115e-10	-1.35188	0.000120915	-2.07115e-10	-1.35754
1815985	chr1:1815985:T:C	1.06256e-08	-2.07115e-10	-1.19069	0.00012539	-2.07115e-10	-1.16641	0.000147601	-2.07115e-10	-1.15811
1816242	chr1:1816242:C:G	1.06415e-08	-2.07115e-10	-1.18919	0.000125589	-2.07115e-10	-1.16482	0.000147839	-2.07115e-10	-1.1565
1816760	chr1:1816760:T:C	1.43654e-08	-2.07115e-10	-0.889131	0.000223927	-2.07115e-10	-0.586513	0.000209204	-2.07115e-10	-0.809317
1816922	chr1:1816922:G:A	1.35366e-08	-0.948561	-3.77007e-10	0.000155818	-0.94915	-3.77007e-10	0.000181799	-0.949725	-3.77007e-10
1817169	chr1:1817169:G:C	7.143e-09	-1.58782	-3.77007e-10	7.35977e-05	-1.69922	-3.77007e-10	8.60265e-05	-1.69797	-3.77007e-10
1817295	chr1:1817295:T:C	1.70696e-09	-1.8629	-1.15635	2.31365e-05	-1.758	-1.09842	2.56903e-05	-1.75934	-1.14717
1817763	chr1:1817763:C:T	1.0665e-08	-2.07115e-10	-1.18699	0.000125882	-2.07115e-10	-1.16249	0.000148191	-2.07115e-10	-1.15412
1817973	chr1:1817973:T:G	8.9794e-09	-1.35902	-3.77007e-10	0.000133426	-1.10429	-3.77007e-10	0.000155151	-1.10823	-3.77007e-10
1818197	chr1:1818197:C:A	1.01922e-08	-2.07115e-10	-1.23233	0.000119754	-2.07115e-10	-1.2124	0.000138254	-2.07115e-10	-1.22353
1818620	chr1:1818620:T:C	1.19839e-08	-2.07115e-10	-1.07039	0.000141689	-2.07115e-10	-1.0442	0.000161984	-2.07115e-10	-1.06513
1818632	chr1:1818632:G:A	6.28943e-09	-1.71509	-3.77007e-10	7.13951e-05	-1.72961	-3.77007e-10	8.34858e-05	-1.72795	-3.77007e-10
1818661	chr1:1818661:A:G	1.03431e-08	-2.07115e-10	-1.21764	0.000121757	-2.07115e-10	-1.1958	0.000143277	-2.07115e-10	-1.18785
1818663	chr1:1818663:G:C	1.0556e-08	-2.07115e-10	-1.19727	0.000124518	-2.07115e-10	-1.17338	0.000146552	-2.07115e-10	-1.16524
1819254	chr1:1819254:C:T	5.57168e-09	-1.83626	-3.77007e-10	6.27511e-05	-1.85866	-3.77007e-10	7.32747e-05	-1.85841	-3.77007e-10
1819298	chr1:1819298:C:T	9.24582e-09	-2.07115e-10	-1.32979	0.000107397	-2.07115e-10	-1.3213	0.000124294	-2.07115e-10	-1.32998
1819357	chr1:1819357:A:G	9.93838e-09	-2.07115e-10	-1.25755	0.000116717	-2.07115e-10	-1.23808	0.000137221	-2.07115e-10	-1.23103
1819729	chr1:1819729:T:C	1.09898e-08	-2.07115e-10	-1.15699	0.000130463	-2.07115e-10	-1.12675	0.000151113	-2.07115e-10	-1.1346
1819828	chr1:1819828:T:C	1.02856e-08	-2.07115e-10	-1.22321	0.000121078	-2.07115e-10	-1.2014	0.000142461	-2.07115e-10	-1.19356
1820114	chr1:1820114:C:T	1.0026e-08	-2.07115e-10	-1.24878	0.000117606	-2.07115e-10	-1.2305	0.000138326	-2.07115e-10	-1.22301
1820247	chr1:1820247:T:C	1.73537e-08	-0.700153	-3.77007e-10	0.000250277	-0.475267	-3.77007e-10	0.000292566	-0.473934	-3.77007e-10
1820249	chr1:1820249:T:C	1.00356e-08	-2.07115e-10	-1.24782	0.000117703	-2.07115e-10	-1.22967	0.000138429	-2.07115e-10	-1.22227
1821516	chr1:1821516:C:T	5.78354e-09	-0.674911	-1.12403	8.93133e-05	-0.354175	-1.15151	0.000104301	-0.355692	-1.14966
1821518	chr1:1821518:T:C	1.05875e-08	-2.07115e-10	-1.19428	0.000124913	-2.07115e-10	-1.17022	0.000147029	-2.07115e-10	-1.162
1821700	chr1:1821700:C:T	1.0647e-08	-2.07115e-10	-1.18868	0.000125657	-2.07115e-10	-1.16428	0.000147921	-2.07115e-10	-1.15595
1822240	chr1:1822240:G:A	5.67076e-09	-1.81863	-3.77007e-10	6.61377e-05	-1.8061	-3.77007e-10	7.72043e-05	-1.80617	-3.77007e-10
1822242	chr1:1822242:A:G	1.04604e-08	-2.07115e-10	-1.20636	0.000123221	-2.07115e-10	-1.18386	0.00014503	-2.07115e-10	-1.17568
1822606	chr1:1822606:C:T	1.08472e-08	-2.07115e-10	-1.17005	0.000128132	-2.07115e-10	-1.14477	0.000150905	-2.07115e-10	-1.13597
1822959	chr1:1822959:T:C	1.00355e-08	-2.07115e-10	-1.24783	0.000118147	-2.07115e-10	-1.22591	0.000138864	-2.07115e-10	-1.21913
1823018	chr1:1823018:G:A	1.18688e-08	-2.07115e-10	-1.08005	0.00013971	-2.07115e-10	-1.05827	0.000165612	-2.07115e-10	-1.04298
1823820	chr1:1823820:A:G	1.042e-08	-2.07115e-10	-1.21023	0.000122721	-2.07115e-10	-1.18792	0.000144429	-2.07115e-10	-1.17984
1823938	chr1:1823938:T:C	1.04231e-08	-2.07115e-10	-1.20994	0.00012276	-2.07115e-10	-1.18761	0.000144474	-2.07115e-10	-1.17952
1825020	chr1:1825020:C:T	1.09272e-08	-2.07115e-10	-1.1627	0.000129082	-2.07115e-10	-1.13739	0.000152066	-2.07115e-10	-1.12831
1825859	chr1:1825859:C:T	9.86976e-09	-2.07115e-10	-1.26448	0.00011108	-2.07115e-10	-1.28759	0.000130753	-2.07115e-10	-1.27931
1825898	chr1:1825898:G:A	9.34594e-09	-2.07115e-10	-1.31901	0.000105095	-2.07115e-10	-1.34297	0.000123165	-2.07115e-10	-1.3391
1826211	chr1:1826211:G:C	9.77726e-09	-2.07115e-10	-1.2739	0.000110251	-2.07115e-10	-1.29508	0.000129651	-2.07115e-10	-1.28778
1827114	chr1:1827114:T:A	2.58115e-08	-2.07115e-10	-0.303137	0.000300201	-2.07115e-10	-0.293382	0.000343165	-2.07115e-10	-0.314414
1827127	chr1:1827127:A:C	1.61832e-08	-2.07115e-10	-0.769981	0.000258911	-2.07115e-10	-0.441353	0.000237445	-2.07115e-10	-0.682688
1827245	chr1:1827245:C:G	1.04981e-08	-2.07115e-10	-1.20277	0.000123833	-2.07115e-10	-1.17891	0.000145739	-2.07115e-10	-1.17081
1827381	chr1:1827381:T:C	1.96386e-08	-2.07115e-10	-0.576461	0.000228337	-2.07115e-10	-0.567013	0.000262105	-2.07115e-10	-0.583881
1827543	chr1:1827543:G:A	9.25133e-09	-2.07115e-10	-1.32919	0.000105102	-2.07115e-10	-1.3429	0.00012309	-2.07115e-10	-1.33971
1827615	chr1:1827615:G:A	1.08895e-08	0.167289	-1.33345	0.000216023	0.706891	-1.32934	0.000250195	0.705091	-1.33547
1827703	chr1:1827703:C:A	1.09272e-08	-2.07115e-10	-1.1627	0.000129082	-2.07115e-10	-1.13739	0.000152066	-2.07115e-10	-1.12831
1827774	chr1:1827774:A:G	1.82538e-09	-1.85771	-1.09446	2.53463e-05	-1.73686	-1.02834	2.7973e-05	-1.7383	-1.08309
1828833	chr1:1828833:G:A	1.06199e-08	-2.07115e-10	-1.19123	0.000127183	-2.07115e-10	-1.15221	0.000147624	-2.07115e-10	-1.15796
1828979	chr1:1828979:A:T	9.25271e-09	-2.07115e-10	-1.32904	0.000105115	-2.07115e-10	-1.34278	0.000123106	-2.07115e-10	-1.33958
1829550	chr1:1829550:A:C	5.67845e-09	-0.806543	-1.01074	8.48279e-05	-0.513758	-1.04345	9.90443e-05	-0.515256	-1.0418
1829897	chr1:1829897:A:C	3.96137e-09	-1.15921	-1.01816	5.63314e-05	-0.916516	-1.05007	6.58177e-05	-0.917561	-1.04817
1830255	chr1:1830255:A:ATAAGT	1.08363e-08	-2.07115e-10	-1.17106	0.000127848	-2.07115e-10	-1.14699	0.000150621	-2.07115e-10	-1.13786
1830291	chr1:1830291:T:C	1.06718e-08	-2.07115e-10	-1.18635	0.0001258	-2.07115e-10	-1.16314	0.000148162	-2.07115e-10	-1.15432
1830419	chr1:1830419:G:A	1.24918e-08	-2.07115e-10	-1.02888	0.000154171	-2.07115e-10	-0.959772	0.000176725	-2.07115e-10	-0.978029
1830566	chr1:1830566:A:T	2.29485e-08	0.920446	-1.34115	0.000449871	1.47981	-1.36869	0.000533338	1.47925	-1.35272
1830575	chr1:1830575:T:C	7.45863e-09	-0.97621	-0.568376	0.000106827	-0.708997	-0.617629	0.000124295	-0.710079	-0.619888
1830735	chr1:1830735:C:T	1.18811e-08	-2.07115e-10	-1.07901	0.000137725	-2.07115e-10	-1.07257	0.000162883	-2.07115e-10	-1.05959
1831000	chr1:1831000:C:T	8.74822e-09	-2.07115e-10	-1.38511	0.000100662	-2.07115e-10	-1.38607	0.000117518	-2.07115e-10	-1.38603
1831078	chr1:1831078:C:T	1.10658e-08	-2.07115e-10	-1.1501	0.000130804	-2.07115e-10	-1.12414	0.000154143	-2.07115e-10	-1.11474
1831318	chr1:1831318:C:T	1.70046e-09	-1.85688	-1.16618	2.34714e-05	-1.73289	-1.10917	2.60844e-05	-1.73437	-1.15692
1831337	chr1:1831337:T:C	1.05804e-08	-2.07115e-10	-1.19495	0.000124865	-2.07115e-10	-1.1706	0.000146978	-2.07115e-10	-1.16234
1831367	chr1:1831367:T:C	1.10253e-08	-2.07115e-10	-1.15377	0.000130191	-2.07115e-10	-1.12883	0.00015343	-2.07115e-10	-1.11938
1832257	chr1:1832257:C:T	1.00742e-08	-2.07115e-10	-1.24398	0.000118501	-2.07115e-10	-1.22292	0.00013934	-2.07115e-10	-1.21571
1832335	chr1:1832335:G:A	2.12493e-09	-1.59038	-1.20984	2.37685e-05	-1.63224	-1.19723	2.7323e-05	-1.63442	-1.21047
1832934	chr1:1832934:AC:A	9.14441e-09	-2.07115e-10	-1.34081	0.000106972	-2.07115e-10	-1.32527	0.000123033	-2.07115e-10	-1.34017
1833388	chr1:1833388:GAA:G	1.16374e-08	-2.07115e-10	-1.09974	0.000134063	-2.07115e-10	-1.09953	0.000155647	-2.07115e-10	-1.10504
1833630	chr1:1833630:G:A	1.41877e-08	-2.07115e-10	-0.901584	0.000158246	-2.07115e-10	-0.933684	0.000189426	-2.07115e-10	-0.908626
1834453	chr1:1834453:C:A	9.63612e-09	-2.07115e-10	-1.28844	0.000110632	-2.07115e-10	-1.29162	0.000130021	-2.07115e-10	-1.28493
1834655	chr1:1834655:A:C	1.64538e-08	0.577001	-1.3304	0.000316507	1.08506	-1.32555	0.000366505	1.08354	-1.33216
1834814	chr1:1834814:G:A	1.02207e-08	-2.07115e-10	-1.22954	0.000121911	-2.07115e-10	-1.19455	0.000141609	-2.07115e-10	-1.19956
1835417	chr1:1835417:A:G	6.38531e-09	-1.69996	-3.77007e-10	6.45664e-05	-1.83014	-3.77007e-10	7.54055e-05	-1.82974	-3.77007e-10
1835833	chr1:1835833:G:A	9.9257e-09	-2.07115e-10	-1.25883	0.000116346	-2.07115e-10	-1.24126	0.000136893	-2.07115e-10	-1.23342
1836016	chr1:1836016:G:C	9.11322e-09	-2.07115e-10	-1.34423	0.000104736	-2.07115e-10	-1.34639	0.000122833	-2.07115e-10	-1.3418
1836126	chr1:1836126:C:A	1.45176e-09	-1.86665	-1.31453	1.73278e-05	-1.80771	-1.33782	2.04656e-05	-1.80877	-1.32511
1837434	chr1:1837434:T:C	1.10195e-08	-2.07115e-10	-1.15429	0.000130576	-2.07115e-10	-1.12588	0.000150168	-2.07115e-10	-1.14087
1837455	chr1:1837455:C:T	1.17151e-08	0.261233	-1.35431	0.00023494	0.812652	-1.35116	0.000272443	0.810697	-1.35589
1837733	chr1:1837733:C:T	9.83212e-09	-2.07115e-10	-1.2683	0.000115378	-2.07115e-10	-1.24962	0.000135624	-2.07115e-10	-1.24274
1837911	chr1:1837911:C:T	1.56376e-08	-2.07115e-10	-0.80428	0.000248184	-2.07115e-10	-0.483663	0.000229029	-2.07115e-10	-0.718776
1838388	chr1:1838388:A:C	1.2224e-08	-2.07115e-10	-1.05056	0.000136722	-2.07115e-10	-1.07988	0.000161674	-2.07115e-10	-1.06705
1838543	chr1:1838543:C:T	2.04348e-08	-2.07115e-10	-0.536719	0.0002376	-2.07115e-10	-0.527248	0.00027258	-2.07115e-10	-0.544693
1839260	chr1:1839260:G:A	1.07675e-08	-2.07115e-10	-1.17743	0.000127164	-2.07115e-10	-1.15236	0.000149734	-2.07115e-10	-1.14377
1839298	chr1:1839298:A:G	1.0647e-08	-2.07115e-10	-1.18868	0.000125657	-2.07115e-10	-1.16428	0.000147921	-2.07115e-10	-1.15595
1839508	chr1:1839508:C:T	1.0271e-08	-2.07115e-10	-1.22463	0.000120861	-2.07115e-10	-1.2032	0.000142196	-2.07115e-10	-1.19542
1839519	chr1:1839519:A:G	1.0418e-08	-2.07115e-10	-1.21042	0.000122699	-2.07115e-10	-1.1881	0.000144402	-2.07115e-10	-1.18003
1839663	chr1:1839663:A:G	9.76971e-09	-2.07115e-10	-1.27467	0.000115054	-2.07115e-10	-1.25244	0.000133473	-2.07115e-10	-1.25872
1839845	chr1:1839845:A:T	1.04322e-08	-2.07115e-10	-1.20906	0.00012287	-2.07115e-10	-1.18671	0.000144599	-2.07115e-10	-1.17866
1840287	chr1:1840287:G:T	2.55053e-08	-2.07115e-10	-0.31507	0.000284696	-2.07115e-10	-0.346415	0.000322319	-2.07115e-10	-0.377083
1840459	chr1:1840459:C:T	9.2036e-09	-2.07115e-10	-1.33436	0.000106761	-2.07115e-10	-1.32724	0.000124123	-2.07115e-10	-1.33135
1840971	chr1:1840971:A:G	1.06538e-08	-2.07115e-10	-1.18804	0.00012574	-2.07115e-10	-1.16362	0.00014802	-2.07115e-10	-1.15527
1841296	chr1:1841296:T:C	3.3404e-09	-1.08548	-1.26239	4.87661e-05	-0.820131	-1.29067	5.70419e-05	-0.821601	-1.28724
1841995	chr1:1841995:T:C	8.82642e-09	-2.07115e-10	-1.37621	0.000102364	-2.07115e-10	-1.3693	0.000119201	-2.07115e-10	-1.37181
1842237	chr1:1842237:T:C	1.83043e-08	0.650174	-1.297	0.000343228	1.17748	-1.33692	0.000410899	1.17634	-1.31062
1842333	chr1:1842333:G:A	1.93883e-08	0.776372	-1.36566	0.000377613	1.31893	-1.38289	0.000444607	1.31788	-1.37332
1842403	chr1:1842403:C:A	1.77763e-09	-1.70385	-1.27483	1.76351e-05	-1.84937	-1.27857	2.03658e-05	-1.84842	-1.29035
1842553	chr1:1842553:A:G	1.09358e-08	-2.07115e-10	-1.16192	0.000129379	-2.07115e-10	-1.13509	0.000152314	-2.07115e-10	-1.12668
1843691	chr1:1843691:C:G	9.06879e-09	-2.07115e-10	-1.34912	0.000105269	-2.07115e-10	-1.34132	0.000122459	-2.07115e-10	-1.34485
1843736	chr1:1843736:A:G	1.79851e-08	-1.6855	1.02109	0.000217361	-1.57083	0.954557	0.000267507	-1.57098	1.0075
1843766	chr1:1843766:A:G	8.80398e-08	-2.07115e-10	0.923832	0.00103072	-2.07115e-10	0.940179	0.0013148	-2.07115e-10	1.02881
1843986	chr1:1843986:G:C	1.082e-08	-2.07115e-10	-1.17256	0.000127819	-2.07115e-10	-1.14722	0.000150519	-2.07115e-10	-1.13854
1844830	chr1:1844830:C:A	1.9409e-09	-1.56007	-1.33074	3.66447e-05	-1.037	-1.35957	4.32157e-05	-1.04177	-1.34465
1844881	chr1:1844881:G:A	1.0159e-08	-2.07115e-10	-1.2356	0.000113436	-2.07115e-10	-1.2666	0.000133897	-2.07115e-10	-1.25556
1844896	chr1:1844896:C:T	1.62018e-09	-1.80183	-1.26959	1.76525e-05	-1.85091	-1.27605	2.09107e-05	-1.8499	-1.26246
1845446	chr1:1845446:G:A	1.09367e-08	-2.07115e-10	-1.16183	0.000129198	-2.07115e-10	-1.13649	0.000152147	-2.07115e-10	-1.12778
1845638	chr1:1845638:T:C	6.92786e-09	-1.61841	-3.77007e-10	7.23129e-05	-1.71683	-3.77007e-10	8.46533e-05	-1.71406	-3.77007e-10
1847030	chr1:1847030:A:G	1.43411e-09	-1.83766	-1.35576	1.96203e-05	-1.67996	-1.34131	2.2469e-05	-1.68166	-1.35883
1847597	chr1:1847597:T:C	3.56372e-09	-1.02112	-1.26203	5.21126e-05	-0.758911	-1.28552	6.08104e-05	-0.760287	-1.28458
1847737	chr1:1847737:G:A	1.11791e-08	-2.07115e-10	-1.13991	0.000135389	-2.07115e-10	-1.08968	0.000156044	-2.07115e-10	-1.10248
1847829	chr1:1847829:A:T	9.82588e-09	-2.07115e-10	-1.26894	0.000117571	-2.07115e-10	-1.23079	0.000134023	-2.07115e-10	-1.25462
1848388	chr1:1848388:T:G	9.75895e-09	-2.07115e-10	-1.27577	0.000110364	-2.07115e-10	-1.29405	0.000129407	-2.07115e-10	-1.28966
1848827	chr1:1848827:T:C	9.02728e-09	-2.07115e-10	-1.35371	0.000105449	-2.07115e-10	-1.33961	0.00012267	-2.07115e-10	-1.34313
1849439	chr1:1849439:T:C	3.95125e-09	-1.01859	-1.16134	5.76444e-05	-0.746266	-1.19728	6.73428e-05	-0.747657	-1.19517
1849555	chr1:1849555:G:A	1.06666e-08	-2.07115e-10	-1.18684	0.000125906	-2.07115e-10	-1.1623	0.000148229	-2.07115e-10	-1.15387
1849781	chr1:1849781:T:C	9.38306e-09	-0.383138	-0.931913	8.1322e-05	-0.698188	-0.901231	9.15843e-05	-0.686714	-0.948651
1850866	chr1:1850866:C:G	1.04894e-08	-2.07115e-10	-1.20359	0.00012359	-2.07115e-10	-1.18087	0.000145476	-2.07115e-10	-1.17261
1851762	chr1:1851762:G:A	1.29276e-08	0.332993	-1.32759	0.000259921	0.885557	-1.32301	0.000301024	0.883686	-1.32912
1851781	chr1:1851781:C:T	1.13796e-08	-2.07115e-10	-1.12213	0.00013754	-2.07115e-10	-1.07392	0.000158529	-2.07115e-10	-1.08669
1851793	chr1:1851793:C:T	6.02467e-09	-1.75809	-3.77007e-10	6.59299e-05	-1.80924	-3.77007e-10	7.70149e-05	-1.80863	-3.77007e-10
1852137	chr1:1852137:A:ATATATAAAAAAACGTTGAATATATAAAAAGAGAT	1.11864e-08	-2.07115e-10	-1.13926	0.000132262	-2.07115e-10	-1.11305	0.000155877	-2.07115e-10	-1.10356
1852145	chr1:1852145:G:A	1.53907e-08	0.548365	-1.36856	0.000315029	1.12217	-1.36734	0.000365634	1.12025	-1.37124
1852156	chr1:1852156:C:T	1.08814e-08	-2.07115e-10	-1.1669	0.000128359	-2.07115e-10	-1.14301	0.000151231	-2.07115e-10	-1.13382
1852251	chr1:1852251:C:T	1.14172e-08	-2.07115e-10	-1.11883	0.000135199	-2.07115e-10	-1.09109	0.000159372	-2.07115e-10	-1.08139
1852255	chr1:1852255:A:G	1.09459e-08	-2.07115e-10	-1.161	0.000129171	-2.07115e-10	-1.1367	0.000152199	-2.07115e-10	-1.12744
1852289	chr1:1852289:C:T	1.44552e-08	-2.07115e-10	-0.882902	0.000180709	-2.07115e-10	-0.800948	0.000206572	-2.07115e-10	-0.821976
1852427	chr1:1852427:T:C	1.07042e-08	-2.07115e-10	-1.18332	0.000126374	-2.07115e-10	-1.15859	0.000148786	-2.07115e-10	-1.15011
1853906	chr1:1853906:T:C	1.22961e-08	-2.07115e-10	-1.04467	0.000135206	-2.07115e-10	-1.09104	0.000160119	-2.07115e-10	-1.07671
1854733	chr1:1854733:G:A	8.93454e-09	-2.07115e-10	-1.36403	0.000103324	-2.07115e-10	-1.35997	0.000120848	-2.07115e-10	-1.35809
1854876	chr1:1854876:T:C	1.06396e-08	-2.07115e-10	-1.18938	0.000125562	-2.07115e-10	-1.16504	0.000147814	-2.07115e-10	-1.15667
1854898	chr1:1854898:C:T	5.55326e-09	-1.83957	-3.77007e-10	6.63687e-05	-1.80261	-3.77007e-10	7.73639e-05	-1.8041	-3.77007e-10
1855138	chr1:1855138:A:G	1.0016e-08	-2.07115e-10	-1.24977	0.000117534	-2.07115e-10	-1.23111	0.000138307	-2.07115e-10	-1.22315
1855245	chr1:1855245:G:A	8.1339e-09	-0.669237	-0.78868	5.77588e-05	-1.18048	-0.761076	6.49402e-05	-1.17551	-0.803651
1856295	chr1:1856295:T:G	9.09252e-09	-2.07115e-10	-1.34651	0.000105588	-2.07115e-10	-1.33829	0.000122822	-2.07115e-10	-1.34189
1856365	chr1:1856365:C:G	4.13974e-09	-1.79414	-0.339183	5.56011e-05	-1.64227	-0.337362	6.6516e-05	-1.6441	-0.311084
1857246	chr1:1857246:T:TAA	6.97984e-09	-0.812055	-0.798876	5.15102e-05	-1.287	-0.769054	5.78421e-05	-1.28223	-0.812678
1857250	chr1:1857250:C:G	7.08906e-09	-0.796528	-0.798876	5.20979e-05	-1.27566	-0.769054	5.85041e-05	-1.27085	-0.812678
1858249	chr1:1858249:A:C	1.07184e-08	-2.07115e-10	-1.182	0.000126549	-2.07115e-10	-1.1572	0.000148996	-2.07115e-10	-1.14871
1859783	chr1:1859783:G:A	1.09035e-08	-2.07115e-10	-1.16487	0.000128627	-2.07115e-10	-1.14092	0.000151559	-2.07115e-10	-1.13165
1860776	chr1:1860776:C:T	1.51548e-09	-1.8099	-1.32833	1.66262e-05	-1.85424	-1.33262	1.96146e-05	-1.85334	-1.32301
1860967	chr1:1860967:G:A	1.04408e-08	-2.07115e-10	-1.20824	0.000123085	-2.07115e-10	-1.18496	0.00014485	-2.07115e-10	-1.17693
1861056	chr1:1861056:C:T	1.11831e-08	-2.07115e-10	-1.13956	0.000133803	-2.07115e-10	-1.10147	0.000153822	-2.07115e-10	-1.11683
1861632	chr1:1861632:A:G	3.42091e-09	-1.16862	-1.15543	4.8655e-05	-0.924369	-1.18871	5.67807e-05	-0.925541	-1.18789
1861672	chr1:1861672:A:G	3.86402e-09	-1.04951	-1.15274	5.65932e-05	-0.775346	-1.1866	6.60382e-05	-0.776696	-1.1857
1862082	chr1:1862082:T:C	1.06576e-08	-2.07115e-10	-1.18769	0.000125585	-2.07115e-10	-1.16485	0.000147898	-2.07115e-10	-1.1561
1862093	chr1:1862093:A:C	9.08881e-09	-2.07115e-10	-1.34691	0.000103504	-2.07115e-10	-1.35823	0.000121147	-2.07115e-10	-1.35562
1862189	chr1:1862189:T:G	1.14126e-08	-2.07115e-10	-1.11924	0.00013674	-2.07115e-10	-1.07975	0.0001571	-2.07115e-10	-1.09574
1862283	chr1:1862283:T:C	1.41616e-08	-2.07115e-10	-0.903421	0.000176934	-2.07115e-10	-0.82206	0.000202277	-2.07115e-10	-0.842985
1862347	chr1:1862347:A:C	4.08392e-09	-1.1416	-1.0053	5.79508e-05	-0.890581	-1.04766	6.76704e-05	-0.891709	-1.04627
1862405	chr1:1862405:C:T	1.88058e-08	-2.07115e-10	-0.619792	0.000311393	-2.07115e-10	-0.256779	0.000278643	-2.07115e-10	-0.522695
1862457	chr1:1862457:C:T	8.78961e-09	-2.07115e-10	-1.38039	0.000101107	-2.07115e-10	-1.38165	0.000117834	-2.07115e-10	-1.38335
1863077	chr1:1863077:G:A	1.1154e-08	-2.07115e-10	-1.14216	0.000132295	-2.07115e-10	-1.1128	0.000152095	-2.07115e-10	-1.12812
1863692	chr1:1863692:T:G	1.05422e-08	-2.07115e-10	-1.19857	0.000124369	-2.07115e-10	-1.17458	0.000146388	-2.07115e-10	-1.16637
1863878	chr1:1863878:G:A	1.07214e-08	-2.07115e-10	-1.18172	0.000126586	-2.07115e-10	-1.15692	0.00014904	-2.07115e-10	-1.14841
1863887	chr1:1863887:T:C	2.59917e-08	-2.07115e-10	-0.296179	0.000303089	-2.07115e-10	-0.283811	0.000346688	-2.07115e-10	-0.304201
1864470	chr1:1864470:T:C	1.0486e-08	-2.07115e-10	-1.20392	0.000123546	-2.07115e-10	-1.18123	0.000145424	-2.07115e-10	-1.17297
1864985	chr1:1864985:A:G	1.07518e-08	-2.07115e-10	-1.17888	0.000126771	-2.07115e-10	-1.15545	0.00014933	-2.07115e-10	-1.14647
1865177	chr1:1865177:G:A	1.01793e-08	-0.279961	-0.953642	8.77862e-05	-0.598942	-0.923989	9.90261e-05	-0.586988	-0.970253
1865353	chr1:1865353:G:A	1.56911e-08	-2.07115e-10	-0.800864	0.000248989	-2.07115e-10	-0.480428	0.000229604	-2.07115e-10	-0.71627
1865901	chr1:1865901:T:G	2.0965e-08	-2.07115e-10	-0.5111	0.000244024	-2.07115e-10	-0.50057	0.000279876	-2.07115e-10	-0.51828
1866132	chr1:1866132:G:A	1.05341e-08	-2.07115e-10	-1.19934	0.000124271	-2.07115e-10	-1.17537	0.000146271	-2.07115e-10	-1.16717
1866508	chr1:1866508:A:G	1.47549e-09	-1.83661	-1.32836	2.04038e-05	-1.67235	-1.30976	2.32319e-05	-1.67417	-1.33293
1867128	chr1:1867128:A:G	1.06401e-08	-2.07115e-10	-1.18933	0.000125389	-2.07115e-10	-1.16642	0.000147685	-2.07115e-10	-1.15755
1868446	chr1:1868446:A:C	1.05181e-08	-2.07115e-10	-1.20086	0.000124065	-2.07115e-10	-1.17703	0.000146024	-2.07115e-10	-1.16886
1868514	chr1:1868514:T:C	1.04162e-08	-1.59329	0.382693	0.000152096	-1.41731	0.44399	0.000169715	-1.41801	0.399504
1868864	chr1:1868864:T:C	8.87491e-09	-2.07115e-10	-1.37073	0.000110433	-2.07115e-10	-1.29343	0.0001211	-2.07115e-10	-1.35601
1869545	chr1:1869545:G:A	2.33522e-08	-2.07115e-10	-0.403264	0.000285401	-2.07115e-10	-0.343941	0.000325651	-2.07115e-10	-0.366798
1869595	chr1:1869595:G:A	1.26497e-08	0.285078	-1.3014	0.000260289	0.858447	-1.29449	0.00030082	0.856149	-1.30226
1870050	chr1:1870050:G:A	5.39029e-08	-2.07115e-10	0.433226	0.000640103	-2.07115e-10	0.463794	0.000726057	-2.07115e-10	0.435003
1870606	chr1:1870606:T:A	6.24749e-09	-1.72178	-3.77007e-10	7.8644e-05	-1.6329	-3.77007e-10	9.18582e-05	-1.63238	-3.77007e-10
1870766	chr1:1870766:C:T	8.24512e-09	-1.44434	-3.77007e-10	9.28165e-05	-1.46721	-3.77007e-10	0.000108639	-1.46459	-3.77007e-10
1871226	chr1:1871226:G:A	9.18564e-09	-2.07115e-10	-1.33632	0.000107798	-2.07115e-10	-1.31758	0.000125199	-2.07115e-10	-1.32272
1872863	chr1:1872863:C:T	3.21195e-09	-1.34947	-1.03761	4.59243e-05	-1.0907	-1.08015	5.36684e-05	-1.09207	-1.07773
1872987	chr1:1872987:C:T	1.0518e-08	-2.07115e-10	-1.20087	0.000124015	-2.07115e-10	-1.17744	0.000145983	-2.07115e-10	-1.16914
1873340	chr1:1873340:T:C	1.06877e-08	-2.07115e-10	-1.18487	0.000126193	-2.07115e-10	-1.16002	0.000148571	-2.07115e-10	-1.15156
1873952	chr1:1873952:G:A	2.8457e-08	1.08755	-1.29311	0.000573038	1.68613	-1.33301	0.000685006	1.68481	-1.30801
1874335	chr1:1874335:T:C	8.75527e-09	-2.07115e-10	-1.3843	0.000100726	-2.07115e-10	-1.38543	0.000117755	-2.07115e-10	-1.38402
1874856	chr1:1874856:C:T	1.07227e-08	-2.07115e-10	-1.18159	0.000126412	-2.07115e-10	-1.15829	0.000148901	-2.07115e-10	-1.14935
1874867	chr1:1874867:A:G	4.0551e-09	-1.15389	-1.00009	5.73955e-05	-0.902907	-1.04496	6.71122e-05	-0.904111	-1.04215
1875008	chr1:1875008:G:A	6.96282e-09	-1.61337	-3.77007e-10	6.52755e-05	-1.81922	-3.77007e-10	7.62082e-05	-1.81916	-3.77007e-10
1875038	chr1:1875038:C:T	1.17885e-08	-2.07115e-10	-1.08683	0.000132374	-2.07115e-10	-1.1122	0.000157755	-2.07115e-10	-1.09158
1875267	chr1:1875267:C:A	9.21066e-09	-2.07115e-10	-1.3336	0.00010815	-2.07115e-10	-1.31432	0.000125594	-2.07115e-10	-1.31957
1875883	chr1:1875883:C:T	1.05332e-08	-2.07115e-10	-1.19943	0.000124254	-2.07115e-10	-1.17551	0.000146247	-2.07115e-10	-1.16733
1875889	chr1:1875889:T:C	9.65262e-09	-2.07115e-10	-1.28673	0.00011329	-2.07115e-10	-1.26788	0.00013304	-2.07115e-10	-1.26197
1876539	chr1:1876539:G:A	1.18345e-08	-2.07115e-10	-1.08294	0.000132872	-2.07115e-10	-1.10845	0.000158382	-2.07115e-10	-1.08762
1877315	chr1:1877315:A:AT	8.89566e-09	-2.07115e-10	-1.36839	0.000102476	-2.07115e-10	-1.3682	0.000119609	-2.07115e-10	-1.3684
1877465	chr1:1877465:T:A	1.76204e-08	-2.07115e-10	-0.684898	0.000287871	-2.07115e-10	-0.335324	0.000260088	-2.07115e-10	-0.591603
1877684	chr1:1877684:G:T	1.09543e-08	-2.07115e-10	-1.16022	0.000129499	-2.07115e-10	-1.13417	0.000152533	-2.07115e-10	-1.12525
1878070	chr1:1878070:C:T	1.72975e-08	0.59626	-1.29965	0.000349204	1.15098	-1.29316	0.000403668	1.14909	-1.30112
1878651	chr1:1878651:C:T	2.86873e-08	1.09869	-1.29619	0.000580844	1.7034	-1.33675	0.000693989	1.70205	-1.31222
1879344	chr1:1879344:C:A	9.87177e-09	-2.07115e-10	-1.26428	0.000115146	-2.07115e-10	-1.25164	0.000132706	-2.07115e-10	-1.26449
1879567	chr1:1879567:T:C	1.45328e-09	-1.85244	-1.3277	1.953e-05	-1.71691	-1.30897	2.22391e-05	-1.7185	-1.33227
1879682	chr1:1879682:G:A	3.25208e-08	1.27241	-1.34449	0.00067647	1.8897	-1.37064	0.000800819	1.8883	-1.35529
1880191	chr1:1880191:C:A	9.10594e-09	-2.07115e-10	-1.34503	0.000106711	-2.07115e-10	-1.32771	0.000123963	-2.07115e-10	-1.33264
1880503	chr1:1880503:G:A	9.19123e-09	-2.07115e-10	-1.33571	0.000105275	-2.07115e-10	-1.34126	0.000123783	-2.07115e-10	-1.3341
1880926	chr1:1880926:CA:C	4.62003e-09	-0.967299	-1.05626	6.75737e-05	-0.685562	-1.09906	7.89797e-05	-0.686978	-1.09646
1881249	chr1:1881249:A:G	1.4875e-09	-1.8523	-1.30456	2.00735e-05	-1.71558	-1.28286	2.27707e-05	-1.71713	-1.31002
1881389	chr1:1881389:G:A	4.63838e-09	-0.925288	-1.0943	6.84942e-05	-0.636867	-1.13422	8.00424e-05	-0.638309	-1.13176
1881657	chr1:1881657:C:T	6.19618e-09	-1.73002	-3.77007e-10	6.92273e-05	-1.76044	-3.77007e-10	8.07548e-05	-1.76121	-3.77007e-10
1881798	chr1:1881798:C:T	1.69689e-08	-0.44343	-0.279143	0.000120396	-1.01039	-0.196656	0.000132623	-1.00509	-0.260023
1881984	chr1:1881984:T:C	1.3989e-08	-2.07115e-10	-0.915686	0.000173084	-2.07115e-10	-0.844056	0.000198304	-2.07115e-10	-0.862825
1882554	chr1:1882554:G:A	9.35116e-09	-1.31846	-3.77007e-10	7.62525e-05	-1.66379	-3.77007e-10	8.90324e-05	-1.66362	-3.77007e-10
1882556	chr1:1882556:C:T	1.21157e-08	-2.07115e-10	-1.05946	0.000142316	-2.07115e-10	-1.03978	0.00016851	-2.07115e-10	-1.02563
1882689	chr1:1882689:G:A	1.22049e-08	-2.07115e-10	-1.05212	0.000143525	-2.07115e-10	-1.03133	0.000165243	-2.07115e-10	-1.0452
1882915	chr1:1882915:C:T	1.86579e-08	-0.427523	-0.200163	0.000132672	-0.995402	-0.114554	0.000145791	-0.990063	-0.180388
1883911	chr1:1883911:T:A	1.09078e-08	-2.07115e-10	-1.16448	0.000128915	-2.07115e-10	-1.13868	0.000151831	-2.07115e-10	-1.12985
1884183	chr1:1884183:G:A	1.42615e-08	0.419029	-1.31542	0.00027835	0.94348	-1.31244	0.000323384	0.941688	-1.31547
1884306	chr1:1884306:G:A	9.18924e-09	-2.07115e-10	-1.33592	0.000106584	-2.07115e-10	-1.3289	0.000123924	-2.07115e-10	-1.33295
1884611	chr1:1884611:C:G	1.05281e-08	-2.07115e-10	-1.19991	0.000124192	-2.07115e-10	-1.17601	0.000146176	-2.07115e-10	-1.16781
1885174	chr1:1885174:A:T	9.55694e-09	-2.07115e-10	-1.29669	0.000109758	-2.07115e-10	-1.29955	0.000128993	-2.07115e-10	-1.29287
1885296	chr1:1885296:T:C	1.00305e-08	-2.07115e-10	-1.24832	0.000117868	-2.07115e-10	-1.22827	0.000138621	-2.07115e-10	-1.22088
1885339	chr1:1885339:G:A	1.13888e-08	-2.07115e-10	-1.12132	0.000134948	-2.07115e-10	-1.09295	0.00015908	-2.07115e-10	-1.08322
1885588	chr1:1885588:G:A	1.45464e-08	-2.07115e-10	-0.876612	0.0001745	-2.07115e-10	-0.835908	0.00020682	-2.07115e-10	-0.820775
1885731	chr1:1885731:G:A	3.76713e-09	-1.06048	-1.16716	5.46082e-05	-0.79655	-1.2011	6.37889e-05	-0.797891	-1.19916
1886690	chr1:1886690:A:C	1.64798e-08	-0.499203	-0.25262	0.000118933	-1.04999	-0.169285	0.000130895	-1.04476	-0.233469
1886764	chr1:1886764:T:C	1.21421e-08	-2.07115e-10	-1.05728	0.000142765	-2.07115e-10	-1.03663	0.000164383	-2.07115e-10	-1.05043
1886800	chr1:1886800:G:A	1.49827e-09	-1.84017	-1.30947	2.0649e-05	-1.68178	-1.28839	2.34374e-05	-1.68353	-1.31476
1886807	chr1:1886807:G:A	8.81827e-09	-2.07115e-10	-1.37713	0.000102561	-2.07115e-10	-1.36737	0.00011923	-2.07115e-10	-1.37157
1886830	chr1:1886830:T:A	1.0565e-08	-2.07115e-10	-1.19641	0.000124661	-2.07115e-10	-1.17223	0.000146735	-2.07115e-10	-1.164
1886852	chr1:1886852:C:T	1.30891e-08	-2.07115e-10	-0.982176	0.00016109	-2.07115e-10	-0.915874	0.000184869	-2.07115e-10	-0.932975
1887059	chr1:1887059:G:A	7.05924e-09	-1.59962	-3.77007e-10	0.000102338	-1.36956	-3.77007e-10	0.000119722	-1.36745	-3.77007e-10
1887257	chr1:1887257:C:T	5.41924e-09	-1.864	-3.77007e-10	6.22223e-05	-1.86712	-3.77007e-10	7.26417e-05	-1.86709	-3.77007e-10
1887361	chr1:1887361:T:C	1.43049e-08	-2.07115e-10	-0.893358	0.000164788	-2.07115e-10	-0.893175	0.000190172	-2.07115e-10	-0.904697
1888656	chr1:1888656:G:A	8.81868e-09	-2.07115e-10	-1.37708	0.000102568	-2.07115e-10	-1.36731	0.000119236	-2.07115e-10	-1.37152
1888667	chr1:1888667:A:C	1.82417e-08	0.57512	-1.22537	0.000367554	1.12178	-1.21275	0.000422703	1.11996	-1.22592
1889227	chr1:1889227:C:A	2.75747e-08	-0.237058	-3.77007e-10	0.000244686	-0.497858	-3.77007e-10	0.00028582	-0.497264	-3.77007e-10
1889256	chr1:1889256:CTTAA:C	1.46977e-09	-1.81354	-1.35531	1.61731e-05	-1.85636	-1.35813	1.90263e-05	-1.85554	-1.35126
1890472	chr1:1890472:C:G	2.68423e-09	-1.75611	-0.810449	2.82946e-05	-1.85774	-0.797421	3.17735e-05	-1.85736	-0.83663
1890770	chr1:1890770:C:T	1.42293e-08	0.406849	-1.3055	0.000277976	0.928468	-1.29877	0.000321452	0.926814	-1.30659
1892032	chr1:1892032:C:A	1.18547e-08	-2.07115e-10	-1.08123	0.000141112	-2.07115e-10	-1.04828	0.000162872	-2.07115e-10	-1.05966
1892370	chr1:1892370:G:A	1.334e-08	-2.07115e-10	-0.963192	0.000158349	-2.07115e-10	-0.933035	0.000180466	-2.07115e-10	-0.957082
1892887	chr1:1892887:C:A	1.62201e-07	-2.07115e-10	1.53488	0.00191691	-2.07115e-10	1.56063	0.00221695	-2.07115e-10	1.55126
1893169	chr1:1893169:G:A	5.55149e-09	-1.83989	-3.77007e-10	6.25053e-05	-1.86258	-3.77007e-10	7.29757e-05	-1.8625	-3.77007e-10
1893259	chr1:1893259:C:T	1.09165e-08	-2.07115e-10	-1.16369	0.000131342	-2.07115e-10	-1.12003	0.000154477	-2.07115e-10	-1.11258
1895773	chr1:1895773:C:T	8.89663e-09	-2.07115e-10	-1.36828	0.000104015	-2.07115e-10	-1.3533	0.000120697	-2.07115e-10	-1.35934
1895817	chr1:1895817:T:C	1.01833e-08	-2.07115e-10	-1.23321	0.000119821	-2.07115e-10	-1.21184	0.000140971	-2.07115e-10	-1.20407
1895880	chr1:1895880:G:A	4.38335e-08	-2.07115e-10	0.226441	0.00108018	-2.07115e-10	0.987043	0.000727082	-2.07115e-10	0.436414
1896024	chr1:1896024:G:A	9.11325e-09	-2.07115e-10	-1.34423	0.000105184	-2.07115e-10	-1.34212	0.000122958	-2.07115e-10	-1.34078
1897049	chr1:1897049:T:C	9.28121e-09	-2.07115e-10	-1.32597	0.00010299	-2.07115e-10	-1.3632	0.000122648	-2.07115e-10	-1.3433
1897304	chr1:1897304:A:T	1.47007e-08	-2.07115e-10	-0.866064	0.000167044	-2.07115e-10	-0.879578	0.000197665	-2.07115e-10	-0.866049
1897325	chr1:1897325:G:A	1.43906e-08	0.163388	-1.05077	0.000278169	0.665285	-1.03489	0.000317791	0.663084	-1.05431
1897410	chr1:1897410:C:T	8.8329e-09	-2.07115e-10	-1.37547	0.00010247	-2.07115e-10	-1.36827	0.000119909	-2.07115e-10	-1.36589
1897537	chr1:1897537:C:T	1.85719e-08	-2.07115e-10	-0.63231	0.000216318	-2.07115e-10	-0.621088	0.000248396	-2.07115e-10	-0.6376
1897695	chr1:1897695:C:A	6.23355e-08	-2.07115e-10	0.578574	0.00152363	-2.07115e-10	1.33102	0.0010453	-2.07115e-10	0.799433
1897946	chr1:1897946:C:T	8.92686e-09	-2.07115e-10	-1.36489	0.00010207	-2.07115e-10	-1.37218	0.000119371	-2.07115e-10	-1.37039
1897985	chr1:1897985:C:G	3.41681e-09	-1.54528	-0.779969	4.18759e-05	-1.78651	-0.476614	3.87417e-05	-1.78506	-0.710645
1898043	chr1:1898043:T:C	4.54899e-09	-1.12146	-0.917591	3.69992e-05	-1.53976	-0.847177	4.15845e-05	-1.53648	-0.88842
1898612	chr1:1898612:CAT:C	6.39458e-09	-1.69851	-3.77007e-10	7.54899e-05	-1.67384	-3.77007e-10	8.81522e-05	-1.67356	-3.77007e-10
1898648	chr1:1898648:CACACACATAAGTTGGATAT:C	5.67395e-09	-1.7634	-0.0546735	8.99881e-05	-1.86517	0.367012	7.67848e-05	-1.86547	0.0538511
1898894	chr1:1898894:G:C	9.39668e-08	-2.07115e-10	0.988985	0.00249618	-2.07115e-10	1.82468	0.00157015	-2.07115e-10	1.2063
1899360	chr1:1899360:C:T	1.33091e-08	-2.07115e-10	-0.965509	0.000151309	-2.07115e-10	-0.978512	0.000179097	-2.07115e-10	-0.964698
1899518	chr1:1899518:G:A	9.91133e-09	-2.07115e-10	-1.26028	0.000118572	-2.07115e-10	-1.22231	0.000137097	-2.07115e-10	-1.23193
1899573	chr1:1899573:C:T	1.51943e-09	-1.79715	-1.33847	2.16102e-05	-1.60263	-1.32204	2.46604e-05	-1.60423	-1.3432
1899739	chr1:1899739:AG:A	8.72344e-09	-2.07115e-10	-1.38794	0.000100617	-2.07115e-10	-1.38652	0.000117384	-2.07115e-10	-1.38717
1900161	chr1:1900161:G:A	1.34332e-08	-2.07115e-10	-0.956231	0.000160564	-2.07115e-10	-0.919142	0.00018208	-2.07115e-10	-0.948179
1900530	chr1:1900530:G:A	1.93918e-08	-2.07115e-10	-0.589107	0.000218043	-2.07115e-10	-0.613144	0.000247444	-2.07115e-10	-0.641442
1900629	chr1:1900629:T:C	1.07086e-08	-2.07115e-10	-1.18291	0.000126673	-2.07115e-10	-1.15622	0.000145055	-2.07115e-10	-1.17551
1900652	chr1:1900652:G:A	9.93852e-09	-2.07115e-10	-1.25754	0.000118895	-2.07115e-10	-1.21959	0.000137451	-2.07115e-10	-1.22935
1900918	chr1:1900918:G:A	1.39551e-08	0.13536	-1.05347	0.000253358	0.555331	-1.01836	0.000285196	0.555305	-1.05475
1901262	chr1:1901262:C:T	5.40212e-09	-1.86716	-3.77007e-10	6.59946e-05	-1.80826	-3.77007e-10	7.69839e-05	-1.80903	-3.77007e-10
1901386	chr1:1901386:C:A	1.51623e-09	-1.84952	-1.28821	2.02856e-05	-1.72226	-1.26566	2.29675e-05	-1.7234	-1.29514
1901774	chr1:1901774:G:A	5.46456e-09	-1.85567	-3.77007e-10	7.02075e-05	-1.74638	-3.77007e-10	8.1372e-05	-1.75359	-3.77007e-10
1901995	chr1:1901995:G:T	1.29523e-08	-2.07115e-10	-0.992682	0.000147207	-2.07115e-10	-1.006	0.000174175	-2.07115e-10	-0.992566
1902043	chr1:1902043:G:A	8.93248e-09	-2.07115e-10	-1.36426	0.000104071	-2.07115e-10	-1.35276	0.000120821	-2.07115e-10	-1.35831
1902056	chr1:1902056:G:A	1.03084e-08	0.0802193	-1.30122	0.000182936	0.48656	-1.27526	0.000208799	0.486941	-1.2982
1902292	chr1:1902292:G:T	1.00822e-08	-2.07115e-10	-1.24318	0.000119777	-2.07115e-10	-1.21221	0.00014057	-2.07115e-10	-1.20692
1902679	chr1:1902679:T:A	5.42268e-09	-1.86337	-3.77007e-10	6.22209e-05	-1.86714	-3.77007e-10	7.26363e-05	-1.86716	-3.77007e-10
1902919	chr1:1902919:A:G	1.19836e-08	-2.07115e-10	-1.07042	0.000144581	-2.07115e-10	-1.02399	0.000165504	-2.07115e-10	-1.04363
1903242	chr1:1903242:C:T	3.2723e-09	-1.11865	-1.24981	2.53964e-05	-1.52674	-1.23648	2.91277e-05	-1.52296	-1.25798
1903309	chr1:1903309:A:G	3.21496e-08	0.592148	-0.675705	0.000634873	0.979964	-0.524375	0.000677132	0.983046	-0.617805
1903577	chr1:1903577:C:T	1.10537e-08	-1.1512	-3.77007e-10	8.6127e-05	-1.54201	-3.77007e-10	0.000100912	-1.53838	-3.77007e-10
1903635	chr1:1903635:GC:G	8.72426e-09	-2.07115e-10	-1.38785	0.000100504	-2.07115e-10	-1.38764	0.000117305	-2.07115e-10	-1.38785
1905247	chr1:1905247:C:G	4.99621e-09	-0.708916	-1.23636	8.38364e-05	-0.40917	-1.1598	9.44705e-05	-0.409151	-1.19519
1905586	chr1:1905586:C:T	1.52519e-09	-1.83779	-1.29405	2.07446e-05	-1.69332	-1.27223	2.35033e-05	-1.69464	-1.30085
1905782	chr1:1905782:C:T	8.8044e-09	-2.07115e-10	-1.37871	0.000100968	-2.07115e-10	-1.38303	0.000117988	-2.07115e-10	-1.38204
1905935	chr1:1905935:G:A	1.05195e-08	-2.07115e-10	-1.20073	0.000120954	-2.07115e-10	-1.20242	0.000140254	-2.07115e-10	-1.20917
1906095	chr1:1906095:C:T	1.21392e-08	-2.07115e-10	-1.05752	0.000135824	-2.07115e-10	-1.08648	0.000160548	-2.07115e-10	-1.07403
1906537	chr1:1906537:G:A	1.00057e-08	-2.07115e-10	-1.2508	0.000119812	-2.07115e-10	-1.21192	0.0001388	-2.07115e-10	-1.21959
1906734	chr1:1906734:T:C	3.84015e-08	-2.07115e-10	0.0941401	0.000809199	-2.07115e-10	0.698209	0.000593839	-2.07115e-10	0.233983
1906871	chr1:1906871:G:A	8.79216e-09	-2.07115e-10	-1.3801	0.000100855	-2.07115e-10	-1.38415	0.000117901	-2.07115e-10	-1.38278
1906935	chr1:1906935:C:T	3.4572e-09	-1.07531	-1.23819	2.64004e-05	-1.4998	-1.22466	3.02594e-05	-1.49585	-1.24697
1907620	chr1:1907620:A:G	3.06354e-08	-2.07115e-10	-0.131799	0.000698793	-2.07115e-10	0.551519	0.000482365	-2.07115e-10	0.0260758
1908063	chr1:1908063:G:A	1.07181e-08	-2.07115e-10	-1.18202	0.000124583	-2.07115e-10	-1.17286	0.000144973	-2.07115e-10	-1.17608
1908446	chr1:1908446:A:C	3.40109e-08	-2.07115e-10	-0.0272745	0.000699802	-2.07115e-10	0.552961	0.00052261	-2.07115e-10	0.106211
1908599	chr1:1908599:T:C	4.41387e-09	-0.726507	-1.3427	7.30978e-05	-0.390347	-1.31569	8.40281e-05	-0.390791	-1.33068
1908966	chr1:1908966:T:C	5.4136e-09	-1.86504	-3.77007e-10	7.3639e-05	-1.69866	-3.77007e-10	8.52351e-05	-1.70721	-3.77007e-10
1909167	chr1:1909167:G:A	2.55998e-09	-1.33467	-1.27929	2.13062e-05	-1.66997	-1.26887	2.44821e-05	-1.66711	-1.28757
1909630	chr1:1909630:GC:G	8.78402e-09	-2.07115e-10	-1.38102	0.000100796	-2.07115e-10	-1.38474	0.000117818	-2.07115e-10	-1.38349
1910289	chr1:1910289:C:T	3.32961e-09	-1.72497	-0.626135	5.04395e-05	-1.85501	-0.222052	4.3763e-05	-1.85439	-0.519449
1910364	chr1:1910364:T:G	9.32653e-09	-2.07115e-10	-1.32109	0.000107686	-2.07115e-10	-1.31861	0.000125945	-2.07115e-10	-1.31678
1910369	chr1:1910369:G:A	3.38995e-09	-1.71269	-0.620449	5.09766e-05	-1.85142	-0.215044	4.41896e-05	-1.85072	-0.513421
1910376	chr1:1910376:T:G	8.74088e-09	-2.07115e-10	-1.38595	0.000100503	-2.07115e-10	-1.38764	0.000117384	-2.07115e-10	-1.38718
1910480	chr1:1910480:G:A	3.32882e-09	-1.72273	-0.628608	5.03252e-05	-1.85451	-0.224818	4.36705e-05	-1.85387	-0.52208
1910543	chr1:1910543:C:T	2.8735e-08	-2.07115e-10	-0.195841	0.000323305	-2.07115e-10	-0.219238	0.000390793	-2.07115e-10	-0.184446
1910912	chr1:1910912:C:T	8.81771e-09	-2.07115e-10	-1.3772	0.000101072	-2.07115e-10	-1.38201	0.000118177	-2.07115e-10	-1.38044
1911192	chr1:1911192:C:T	8.85379e-09	-2.07115e-10	-1.37311	0.000102405	-2.07115e-10	-1.3689	0.000119135	-2.07115e-10	-1.37237
1911800	chr1:1911800:T:C	8.7241e-09	-2.07115e-10	-1.38787	0.000100761	-2.07115e-10	-1.38508	0.000117458	-2.07115e-10	-1.38654
1912607	chr1:1912607:C:T	2.47764e-09	-1.42766	-1.21899	2.60018e-05	-1.5435	-1.19617	2.94664e-05	-1.53634	-1.23303
1912908	chr1:1912908:G:A	6.16255e-09	-1.73547	-3.77007e-10	7.94611e-05	-1.62257	-3.77007e-10	9.28768e-05	-1.62135	-3.77007e-10
1913643	chr1:1913643:T:C	1.40434e-09	-1.86543	-1.34895	1.7188e-05	-1.82193	-1.33169	1.96682e-05	-1.82256	-1.35106
1913919	chr1:1913919:A:G	1.05502e-08	-2.07115e-10	-1.19781	0.000204793	-2.07115e-10	-0.675835	0.000152169	-2.07115e-10	-1.12763
1914345	chr1:1914345:C:T	1.46384e-09	-1.81553	-1.35736	2.02327e-05	-1.65514	-1.33539	2.3131e-05	-1.65611	-1.35534
1914404	chr1:1914404:C:T	1.08672e-08	-2.07115e-10	-1.16821	0.000126685	-2.07115e-10	-1.15613	0.000145565	-2.07115e-10	-1.172
1914421	chr1:1914421:C:T	8.74841e-09	-2.07115e-10	-1.38509	0.000100549	-2.07115e-10	-1.38719	0.000117465	-2.07115e-10	-1.38649
1914634	chr1:1914634:G:T	2.01573e-09	-1.48961	-1.36337	3.98418e-05	-0.968634	-1.34428	4.55807e-05	-0.971052	-1.36209
1914918	chr1:1914918:G:A	1.45843e-09	-1.82497	-1.35162	1.99853e-05	-1.6749	-1.32793	2.28152e-05	-1.67583	-1.34937
1915022	chr1:1915022:C:T	5.52377e-09	-0.523235	-1.32166	9.2045e-05	-0.134402	-1.34116	0.000110624	-0.134643	-1.31185
1915063	chr1:1915063:C:T	8.89186e-09	-2.07115e-10	-1.36882	0.000102495	-2.07115e-10	-1.36803	0.000119324	-2.07115e-10	-1.37078
1915143	chr1:1915143:A:G	1.57504e-09	-1.79975	-1.29992	1.66656e-05	-1.86715	-1.31734	1.97852e-05	-1.86712	-1.30057
1915271	chr1:1915271:G:C	1.12565e-08	-2.07115e-10	-1.13301	0.000131653	-2.07115e-10	-1.11767	0.00015149	-2.07115e-10	-1.1321
1915326	chr1:1915326:G:A	1.46154e-09	-1.80382	-1.37065	2.03156e-05	-1.63301	-1.35343	2.33242e-05	-1.63397	-1.36916
1915742	chr1:1915742:C:T	1.06489e-08	-2.07115e-10	-1.1885	0.000123614	-2.07115e-10	-1.18067	0.000145788	-2.07115e-10	-1.17047
1916092	chr1:1916092:C:T	4.78915e-09	-0.609875	-1.37773	8.66858e-05	-0.148024	-1.38752	0.000101692	-0.148463	-1.38221
1916217	chr1:1916217:C:T	1.43548e-09	-1.83034	-1.36212	1.94833e-05	-1.68663	-1.34165	2.23066e-05	-1.68753	-1.36021
1916421	chr1:1916421:G:A	8.84317e-09	-2.07115e-10	-1.37431	0.000101283	-2.07115e-10	-1.37992	0.000118458	-2.07115e-10	-1.37807
1916540	chr1:1916540:T:C	3.60973e-09	-0.909348	-1.36098	6.13773e-05	-0.501101	-1.37969	7.25299e-05	-0.501153	-1.36747
1916578	chr1:1916578:T:C	1.17076e-08	-2.07115e-10	-1.09371	0.000129969	-2.07115e-10	-1.13054	0.000154137	-2.07115e-10	-1.11478
1916689	chr1:1916689:A:G	1.92648e-08	-2.07115e-10	-0.595678	0.000218717	-2.07115e-10	-0.610058	0.000250342	-2.07115e-10	-0.629799
1916721	chr1:1916721:A:G	4.93952e-09	-0.585527	-1.37116	8.96245e-05	-0.11761	-1.3846	0.000105467	-0.118062	-1.37616
1916786	chr1:1916786:A:G	9.1939e-09	-2.07115e-10	-1.33542	0.000107511	-2.07115e-10	-1.32024	0.00012605	-2.07115e-10	-1.31594
1916804	chr1:1916804:T:C	9.45375e-09	-2.07115e-10	-1.30755	0.000108509	-2.07115e-10	-1.311	0.000127357	-2.07115e-10	-1.30563
1916970	chr1:1916970:G:A	7.15578e-08	-2.07115e-10	0.716548	0.00074145	-2.07115e-10	0.610773	0.000993108	-2.07115e-10	0.748215
1917162	chr1:1917162:T:C	1.07056e-08	-2.07115e-10	-1.18319	0.000124325	-2.07115e-10	-1.17494	0.000146651	-2.07115e-10	-1.16457
1917295	chr1:1917295:A:G	7.9999e-09	-1.47453	-3.77007e-10	7.44657e-05	-1.6875	-3.77007e-10	8.70516e-05	-1.68612	-3.77007e-10
1917393	chr1:1917393:A:AAC	4.81261e-09	-0.601076	-1.38164	8.75336e-05	-0.137895	-1.38792	0.000102485	-0.138336	-1.38457
1918090	chr1:1918090:A:G	1.49835e-09	-1.77525	-1.37434	2.12449e-05	-1.58229	-1.35943	2.44384e-05	-1.58338	-1.37309
1918091	chr1:1918091:T:C	4.56295e-09	-0.652603	-1.38339	8.38826e-05	-0.199639	-1.36878	9.67539e-05	-0.200002	-1.38045
1918305	chr1:1918305:G:A	5.29174e-09	-0.500846	-1.38696	9.84616e-05	-0.0217574	-1.38641	0.000114734	-0.022205	-1.3878
1918311	chr1:1918311:G:A	1.25939e-08	-2.07115e-10	-1.02074	0.000149398	-2.07115e-10	-0.991223	0.000177207	-2.07115e-10	-0.975305
1918484	chr1:1918484:C:A	1.37826e-09	-1.8496	-1.38354	1.55829e-05	-1.86681	-1.38485	1.82437e-05	-1.86663	-1.38218
1918697	chr1:1918697:C:T	5.7369e-09	-0.562393	-1.24465	0.000100217	-0.177575	-1.21292	0.000113778	-0.177532	-1.24084
1918755	chr1:1918755:C:G	1.08334e-08	-2.07115e-10	-1.17133	0.000120614	-2.07115e-10	-1.20524	0.000142716	-2.07115e-10	-1.19177
1918989	chr1:1918989:A:G	2.47689e-09	-1.32768	-1.31927	5.15035e-05	-0.761617	-1.29457	5.85354e-05	-0.763642	-1.31935
1919475	chr1:1919475:A:G	5.03946e-09	-0.567014	-1.36964	9.08951e-05	-0.103979	-1.38415	0.00010703	-0.104396	-1.37512
1919535	chr1:1919535:G:T	8.7273e-09	-2.07115e-10	-1.3875	0.000100696	-2.07115e-10	-1.38573	0.00011745	-2.07115e-10	-1.38661
1919746	chr1:1919746:G:T	5.51279e-09	-0.501974	-1.34491	0.000112397	0.0220641	-1.29786	0.000126788	0.0209381	-1.33105
1919749	chr1:1919749:A:G	5.42256e-09	-0.511328	-1.35206	0.000109987	0.0108739	-1.30835	0.000124345	0.0097526	-1.33932
1920497	chr1:1920497:C:A	1.61459e-09	-1.75804	-1.31684	1.65114e-05	-1.8604	-1.33339	1.95671e-05	-1.86011	-1.31867
1920695	chr1:1920695:A:G	1.58665e-09	-1.78019	-1.31214	2.29514e-05	-1.58438	-1.28008	2.59816e-05	-1.58544	-1.30979
1920784	chr1:1920784:C:T	7.82842e-08	-2.07115e-10	0.806388	0.000826212	-2.07115e-10	0.719016	0.00102467	-2.07115e-10	0.779497
1921333	chr1:1921333:C:T	1.52224e-09	-1.74584	-1.38793	2.16906e-05	-1.53503	-1.38593	2.52429e-05	-1.53615	-1.38793
1921745	chr1:1921745:T:C	2.12547e-09	-1.44122	-1.35874	4.19474e-05	-0.889435	-1.37198	4.9508e-05	-0.891915	-1.35858
1921849	chr1:1921849:G:T	4.05265e-09	-0.790988	-1.3636	6.72701e-05	-0.482116	-1.307	7.4678e-05	-0.481223	-1.35822
1921945	chr1:1921945:G:A	3.64594e-09	-0.879319	-1.38102	4.8404e-05	-0.753144	-1.36511	5.61342e-05	-0.746718	-1.37816
1921955	chr1:1921955:T:C	5.86874e-09	-0.396727	-1.38759	0.000111137	0.0980812	-1.38515	0.000129303	0.0974908	-1.38795
1922424	chr1:1922424:T:C	7.92337e-09	-0.109188	-1.37495	0.000167789	0.471986	-1.34712	0.000191452	0.470639	-1.36863
1922482	chr1:1922482:T:C	5.49262e-09	-0.500043	-1.35051	0.00011064	0.0163576	-1.30791	0.000125027	0.0153302	-1.33942
1922517	chr1:1922517:G:A	1.73747e-07	-2.07115e-10	1.60365	0.00176657	-2.07115e-10	1.47896	0.00249988	-2.07115e-10	1.67137
1922670	chr1:1922670:A:G	2.98438e-09	-1.1855	-1.27507	7.37278e-05	-0.51923	-1.17823	7.95251e-05	-0.521696	-1.25486
1922882	chr1:1922882:A:G	1.49922e-09	-1.78879	-1.36022	1.58167e-05	-1.86702	-1.36975	1.86412e-05	-1.86698	-1.36027
1923107	chr1:1923107:C:T	5.71827e-09	-0.515315	-1.29498	0.000116561	-0.00554653	-1.23388	0.000129956	-0.00642355	-1.27901
1923140	chr1:1923140:A:G	1.16513e-08	-2.07115e-10	-1.09854	0.000137735	-2.07115e-10	-1.07251	0.000158098	-2.07115e-10	-1.08941
1923278	chr1:1923278:C:T	6.22602e-09	-0.524718	-1.2005	0.000127827	-0.024268	-1.12289	0.000140472	-0.0250317	-1.18258
1923880	chr1:1923880:C:T	4.26699e-09	-0.935908	-1.16714	6.36584e-05	-0.765502	-1.0788	7.02721e-05	-0.759465	-1.14078
1923904	chr1:1923904:G:A	1.75971e-08	-2.07115e-10	-0.686223	0.000204207	-2.07115e-10	-0.678704	0.000233832	-2.07115e-10	-0.698022
1924011	chr1:1924011:A:G	1.60622e-09	-1.84613	-1.23395	1.83596e-05	-1.86557	-1.22212	2.09883e-05	-1.86571	-1.24295
1924650	chr1:1924650:G:A	2.35059e-07	-2.07115e-10	1.90588	0.0023724	-2.07115e-10	1.77382	0.00339762	-2.07115e-10	1.9782
1924659	chr1:1924659:C:T	6.05363e-09	-0.414362	-1.33894	0.000109042	-0.0470864	-1.25902	0.000119241	-0.0464911	-1.32499
1924788	chr1:1924788:C:T	1.47336e-09	-1.82646	-1.33995	2.01315e-05	-1.68108	-1.31447	2.29268e-05	-1.68188	-1.33844
1924931	chr1:1924931:G:A	5.61764e-09	-0.4415	-1.38655	0.000106405	0.0458629	-1.37644	0.000123121	0.0455023	-1.38496
1925112	chr1:1925112:G:A	1.26824e-08	-2.07115e-10	-1.01374	0.00015424	-2.07115e-10	-0.959328	0.000169197	-2.07115e-10	-1.02156
1925261	chr1:1925261:C:T	8.72335e-09	-2.07115e-10	-1.38795	0.000100561	-2.07115e-10	-1.38707	0.000117293	-2.07115e-10	-1.38795
1925478	chr1:1925478:G:A	1.31115e-08	-2.07115e-10	-0.980465	0.000159423	-2.07115e-10	-0.926274	0.000174839	-2.07115e-10	-0.988758
1925601	chr1:1925601:G:A	1.95815e-07	-2.07115e-10	1.72321	0.00198765	-2.07115e-10	1.59687	0.00249024	-2.07115e-10	1.66751
1925663	chr1:1925663:A:G	5.5525e-09	-0.495423	-1.34428	0.00011198	0.0185193	-1.29804	0.000126134	0.0175227	-1.3328
1926326	chr1:1926326:G:A	1.13159e-08	-2.07115e-10	-1.12774	0.000128346	-2.07115e-10	-1.14311	0.00015204	-2.07115e-10	-1.12848
1926457	chr1:1926457:G:A	8.76717e-09	-2.07115e-10	-1.38294	0.000101379	-2.07115e-10	-1.37897	0.000118139	-2.07115e-10	-1.38076
1926632	chr1:1926632:G:T	5.825e-09	-0.467433	-1.32436	0.000119142	0.0537348	-1.27125	0.000133686	0.0528547	-1.30998
1926661	chr1:1926661:C:T	1.16325e-08	-2.07115e-10	-1.10015	0.000131468	-2.07115e-10	-1.11907	0.000155024	-2.07115e-10	-1.10904
1926722	chr1:1926722:C:T	6.53214e-09	-0.405773	-1.27145	0.00013669	0.123676	-1.2038	0.00015173	0.12284	-1.25336
1926870	chr1:1926870:T:C	1.79259e-09	-1.6265	-1.3438	3.25487e-05	-1.15819	-1.35691	3.84955e-05	-1.15971	-1.34237
1927379	chr1:1927379:C:T	1.27128e-08	-2.07115e-10	-1.01135	0.000154028	-2.07115e-10	-0.960703	0.00017441	-2.07115e-10	-0.991215
1927568	chr1:1927568:C:G	1.01056e-08	-2.07115e-10	-1.24087	0.000115773	-2.07115e-10	-1.24621	0.000136687	-2.07115e-10	-1.23493
1927692	chr1:1927692:C:T	4.71745e-09	-0.656166	-1.34652	7.71323e-05	-0.297841	-1.35447	9.18418e-05	-0.29827	-1.33429
1927737	chr1:1927737:T:C	5.58612e-09	-0.491231	-1.34244	0.000113002	0.0259653	-1.2964	0.000127405	0.0250803	-1.33034
1927840	chr1:1927840:G:A	1.3215e-08	-2.07115e-10	-0.972601	0.000164438	-2.07115e-10	-0.895302	0.000188249	-2.07115e-10	-0.914861
1927857	chr1:1927857:T:C	1.46034e-09	-1.80394	-1.37135	2.02289e-05	-1.63433	-1.35639	2.3252e-05	-1.63522	-1.37102
1928017	chr1:1928017:C:G	8.81182e-09	-2.07115e-10	-1.37786	0.000102058	-2.07115e-10	-1.3723	0.000118847	-2.07115e-10	-1.37479
1928574	chr1:1928574:C:T	8.9735e-09	-2.07115e-10	-1.35968	0.00010219	-2.07115e-10	-1.371	0.000119731	-2.07115e-10	-1.36737
1928648	chr1:1928648:C:T	2.8707e-09	-1.22098	-1.27842	6.977e-05	-0.570123	-1.18251	7.53252e-05	-0.572631	-1.25818
1928702	chr1:1928702:C:T	7.39037e-09	-0.358066	-1.19571	0.00015905	0.181438	-1.11005	0.000174323	0.180635	-1.17235
1929227	chr1:1929227:C:T	9.07127e-09	-2.07115e-10	-1.34884	0.000104663	-2.07115e-10	-1.34709	0.000121678	-2.07115e-10	-1.35124
1929558	chr1:1929558:G:A	5.67236e-09	-0.434729	-1.38362	0.000107825	0.0521554	-1.36948	0.00012439	0.0518056	-1.38101
1929713	chr1:1929713:G:A	8.6909e-09	-0.562789	-0.828892	0.000136944	-0.205134	-0.873128	0.000173298	-0.20522	-0.792391
1929765	chr1:1929765:G:A	1.86065e-08	-2.07115e-10	-0.630447	0.000221196	-2.07115e-10	-0.598788	0.000250251	-2.07115e-10	-0.63016
1929783	chr1:1929783:G:A	1.1099e-08	-2.07115e-10	-1.14711	0.000130933	-2.07115e-10	-1.12315	0.000150461	-2.07115e-10	-1.13892
1929904	chr1:1929904:C:T	1.4518e-09	-1.84778	-1.33337	1.9382e-05	-1.72739	-1.30609	2.20457e-05	-1.72818	-1.33133
1929937	chr1:1929937:C:T	5.63258e-09	-0.483391	-1.342	0.000113841	0.0325449	-1.29558	0.000128338	0.0317673	-1.32972
1929974	chr1:1929974:G:C	9.83774e-09	-2.07115e-10	-1.26773	0.000112771	-2.07115e-10	-1.27248	0.000132998	-2.07115e-10	-1.26229
1930002	chr1:1930002:T:C	5.58032e-09	-0.446767	-1.38794	0.00010445	0.0335455	-1.38267	0.000121325	0.0333994	-1.38755
1930142	chr1:1930142:C:A	5.41622e-09	-1.86456	-3.77007e-10	6.27183e-05	-1.85918	-3.77007e-10	7.32071e-05	-1.85933	-3.77007e-10
1930143	chr1:1930143:C:T	1.56971e-09	-1.83971	-1.26336	2.13968e-05	-1.71171	-1.22288	2.40556e-05	-1.71253	-1.25973
1930377	chr1:1930377:G:A	1.72452e-08	-2.07115e-10	-0.706422	0.000200112	-2.07115e-10	-0.698957	0.000229207	-2.07115e-10	-0.718
1930890	chr1:1930890:T:A	1.06805e-08	-2.07115e-10	-1.18554	0.000125705	-2.07115e-10	-1.1639	0.000144657	-2.07115e-10	-1.17826
1931474	chr1:1931474:C:T	1.15616e-08	-2.07115e-10	-1.10627	0.000136384	-2.07115e-10	-1.08236	0.000156585	-2.07115e-10	-1.09903
1931519	chr1:1931519:A:G	1.45148e-09	-1.86366	-1.31772	1.81667e-05	-1.76334	-1.33491	2.15366e-05	-1.76419	-1.31868
1931618	chr1:1931618:T:TC	1.2765e-08	-2.07115e-10	-1.00725	0.000154595	-2.07115e-10	-0.957027	0.000175083	-2.07115e-10	-0.987366
1932213	chr1:1932213:G:A	8.7468e-09	-2.07115e-10	-1.38527	0.000100559	-2.07115e-10	-1.38709	0.000117534	-2.07115e-10	-1.3859
1932224	chr1:1932224:G:A	8.72805e-09	-2.07115e-10	-1.38742	0.000100477	-2.07115e-10	-1.3879	0.000117348	-2.07115e-10	-1.38748
1932321	chr1:1932321:C:T	9.62778e-09	-2.07115e-10	-1.2893	0.000112061	-2.07115e-10	-1.27879	0.000128694	-2.07115e-10	-1.29518
1932686	chr1:1932686:C:T	1.06003e-08	-2.07115e-10	-1.19307	0.000117009	-2.07115e-10	-1.23558	0.000139097	-2.07115e-10	-1.21746
1933034	chr1:1933034:C:T	1.8439e-08	-2.07115e-10	-0.639491	0.000201866	-2.07115e-10	-0.690231	0.000239812	-2.07115e-10	-0.672768
1933087	chr1:1933087:C:T	2.34003e-09	-1.33896	-1.36484	5.2517e-05	-0.72332	-1.31338	5.86392e-05	-0.725967	-1.35526
1933640	chr1:1933640:C:T	4.03557e-09	-0.795759	-1.36305	7.53272e-05	-0.341799	-1.3342	8.60754e-05	-0.342056	-1.35534
1933825	chr1:1933825:G:C	1.03248e-08	-2.07115e-10	-1.2194	0.000121292	-2.07115e-10	-1.19963	0.000139723	-2.07115e-10	-1.21297
1933859	chr1:1933859:A:G	2.71682e-09	-1.22827	-1.32623	6.61469e-05	-0.55404	-1.25192	7.25606e-05	-0.557173	-1.31103
1933939	chr1:1933939:G:C	1.12246e-08	-2.07115e-10	-1.13585	0.000132411	-2.07115e-10	-1.11192	0.000149886	-2.07115e-10	-1.14275
1935938	chr1:1935938:T:C	2.49546e-09	-1.3688	-1.27069	5.17918e-05	-0.869612	-1.18099	5.60448e-05	-0.873192	-1.25328
1935987	chr1:1935987:G:A	1.88828e-09	-1.726	-1.19229	3.24613e-05	-1.39455	-1.12324	3.58157e-05	-1.39819	-1.17605
1936165	chr1:1936165:C:T	1.33202e-08	-2.07115e-10	-0.964672	0.000156292	-2.07115e-10	-0.946112	0.000179211	-2.07115e-10	-0.964059
1937046	chr1:1937046:G:A	2.05857e-09	-1.66835	-1.1636	3.26738e-05	-1.34984	-1.16142	3.69491e-05	-1.35496	-1.18813
1937229	chr1:1937229:G:A	1.037e-08	-2.07115e-10	-1.21504	0.000117339	-2.07115e-10	-1.23277	0.000137382	-2.07115e-10	-1.22986
1937273	chr1:1937273:T:C	3.70345e-09	-1.09277	-1.15192	0.000100395	-0.357936	-1.03079	0.00010612	-0.36148	-1.12657
1937802	chr1:1937802:G:T	1.60019e-09	-1.72881	-1.35503	2.39159e-05	-1.48246	-1.34083	2.739e-05	-1.48394	-1.35851
1938259	chr1:1938259:A:G	9.38952e-09	-2.07115e-10	-1.31436	0.000162732	-2.07115e-10	-0.905731	0.000131805	-2.07115e-10	-1.2713
1938279	chr1:1938279:A:G	9.93652e-09	-2.07115e-10	-1.25774	0.000113913	-2.07115e-10	-1.2624	0.000133848	-2.07115e-10	-1.25592
1938467	chr1:1938467:C:T	1.20653e-08	-0.448732	-0.614889	0.000195461	-0.0562317	-0.666242	0.000250749	-0.0574577	-0.570715
1938830	chr1:1938830:C:T	5.63055e-09	-1.82575	-3.77007e-10	6.28344e-05	-1.85733	-3.77007e-10	7.33742e-05	-1.85705	-3.77007e-10
1939096	chr1:1939096:G:A	1.15402e-08	-2.07115e-10	-1.10812	0.000132573	-2.07115e-10	-1.1107	0.000152183	-2.07115e-10	-1.12754
1939898	chr1:1939898:G:A	5.6134e-09	-0.453276	-1.37552	0.00010562	0.0479614	-1.38595	0.00012418	0.0476588	-1.37856
1939924	chr1:1939924:T:C	8.82143e-09	-2.07115e-10	-1.37677	0.000100888	-2.07115e-10	-1.38383	0.000117985	-2.07115e-10	-1.38207
1939978	chr1:1939978:T:C	1.46968e-09	-1.85785	-1.31106	1.69883e-05	-1.83505	-1.33026	2.01885e-05	-1.83563	-1.31189
1940066	chr1:1940066:CAT:C	5.87956e-08	-2.07115e-10	0.52011	0.000648112	-2.07115e-10	0.476228	0.000857561	-2.07115e-10	0.601468
1940077	chr1:1940077:ATGCAGG:A	2.08708e-07	-2.07115e-10	1.78698	0.00212199	-2.07115e-10	1.66227	0.00305603	-2.07115e-10	1.87225
1940540	chr1:1940540:G:A	3.29234e-09	-1.05921	-1.30315	8.81716e-05	-0.296757	-1.22179	9.61108e-05	-0.300208	-1.28691
1941139	chr1:1941139:T:G	2.23086e-08	-2.07115e-10	-0.448985	0.000255059	-2.07115e-10	-0.456341	0.000316046	-2.07115e-10	-0.396738
1942014	chr1:1942014:G:A	2.78124e-09	-1.2357	-1.29537	6.93511e-05	-0.542508	-1.21615	7.59064e-05	-0.545945	-1.27718
1942075	chr1:1942075:A:G	2.66707e-09	-1.25166	-1.32132	6.54857e-05	-0.564128	-1.25188	7.22124e-05	-0.567539	-1.30547
1942086	chr1:1942086:T:C	2.69821e-09	-1.2364	-1.32497	6.65526e-05	-0.542758	-1.25709	7.34698e-05	-0.546195	-1.30956
1942186	chr1:1942186:G:A	8.42091e-09	-0.332595	-1.09064	0.000141391	0.0802188	-1.12653	0.000173922	0.0784554	-1.07247
1942258	chr1:1942258:G:A	2.63741e-09	-1.25684	-1.32732	6.44986e-05	-0.574984	-1.25621	7.09617e-05	-0.578414	-1.31207
1942404	chr1:1942404:A:G	1.49091e-08	-2.07115e-10	-0.851983	0.000170865	-2.07115e-10	-0.856961	0.000200149	-2.07115e-10	-0.853561
1942422	chr1:1942422:C:T	8.78973e-09	-2.07115e-10	-1.38037	0.000100929	-2.07115e-10	-1.38341	0.000117774	-2.07115e-10	-1.38386
1942516	chr1:1942516:G:C	1.44815e-08	-0.881082	-3.77007e-10	0.000217411	-0.616044	-3.77007e-10	0.000250239	-0.63021	-3.77007e-10
1942675	chr1:1942675:C:G	1.53387e-08	-2.07115e-10	-0.823581	0.000183999	-2.07115e-10	-0.782905	0.000209545	-2.07115e-10	-0.807687
1942786	chr1:1942786:G:T	9.74028e-09	-2.07115e-10	-1.27769	0.00011241	-2.07115e-10	-1.27568	0.000132329	-2.07115e-10	-1.26733
1942887	chr1:1942887:C:G	1.63487e-09	-1.785	-1.2774	2.44297e-05	-1.57806	-1.22397	2.73444e-05	-1.57949	-1.26462
1943014	chr1:1943014:AC:A	8.73779e-09	-2.07115e-10	-1.3863	0.000100515	-2.07115e-10	-1.38753	0.000117418	-2.07115e-10	-1.38688
1943076	chr1:1943076:G:A	1.00063e-08	-2.07115e-10	-1.25074	0.000114331	-2.07115e-10	-1.25874	0.000133994	-2.07115e-10	-1.25483
1943142	chr1:1943142:A:G	1.37827e-09	-1.86356	-1.36956	1.64849e-05	-1.81791	-1.37748	1.94097e-05	-1.81866	-1.36819
1943398	chr1:1943398:A:G	3.75808e-09	-1.40628	-0.823771	3.29535e-05	-1.57207	-0.930669	4.32963e-05	-1.57098	-0.813579
1943520	chr1:1943520:C:T	8.76572e-09	-2.07115e-10	-1.38311	0.000101264	-2.07115e-10	-1.38011	0.000117752	-2.07115e-10	-1.38405
1943535	chr1:1943535:G:A	1.25206e-08	-2.07115e-10	-1.02659	0.000147979	-2.07115e-10	-1.00076	0.000169793	-2.07115e-10	-1.01804
1943661	chr1:1943661:C:A	1.09185e-08	-2.07115e-10	-1.16349	0.000227286	-2.07115e-10	-0.571626	0.000158189	-2.07115e-10	-1.08883
1943706	chr1:1943706:C:T	1.37079e-09	-1.85864	-1.37994	1.61159e-05	-1.83285	-1.38518	1.88944e-05	-1.83345	-1.38031
1943828	chr1:1943828:A:G	1.36946e-09	-1.85787	-1.38168	1.60614e-05	-1.83525	-1.38616	1.88177e-05	-1.83583	-1.38199
1943966	chr1:1943966:T:C	8.73994e-09	-2.07115e-10	-1.38605	0.000100531	-2.07115e-10	-1.38737	0.000117463	-2.07115e-10	-1.3865
1943993	chr1:1943993:C:A	7.14313e-09	-0.217761	-1.37005	0.000149697	0.352386	-1.34161	0.000171072	0.351269	-1.36181
1944091	chr1:1944091:G:C	1.57183e-09	-1.71378	-1.38793	2.35432e-05	-1.45509	-1.38391	2.73395e-05	-1.45676	-1.38753
1944200	chr1:1944200:C:T	2.45224e-08	-2.07115e-10	-0.354371	0.000273406	-2.07115e-10	-0.386877	0.000327744	-2.07115e-10	-0.360393
1944419	chr1:1944419:C:G	1.51424e-09	-1.75569	-1.38335	2.23765e-05	-1.52092	-1.36891	2.57808e-05	-1.52239	-1.38061
1944420	chr1:1944420:A:G	1.44114e-09	-1.8228	-1.36571	2.09171e-05	-1.64874	-1.30852	2.31485e-05	-1.64996	-1.36074
1944520	chr1:1944520:T:C	5.50278e-08	-2.07115e-10	0.453882	0.000675356	-2.07115e-10	0.517405	0.00075139	-2.07115e-10	0.469299
1944576	chr1:1944576:C:T	8.74248e-09	-2.07115e-10	-1.38576	0.000101191	-2.07115e-10	-1.38083	0.000117821	-2.07115e-10	-1.38346
1945700	chr1:1945700:C:T	1.05094e-08	-2.07115e-10	-1.20169	0.000125341	-2.07115e-10	-1.1668	0.000143295	-2.07115e-10	-1.18772
1945799	chr1:1945799:T:G	1.86733e-09	-1.82479	-1.10466	2.09254e-05	-1.86104	-1.09583	2.36918e-05	-1.8613	-1.1262
1945913	chr1:1945913:T:C	1.3894e-09	-1.84275	-1.38234	1.89484e-05	-1.68115	-1.37497	2.19411e-05	-1.68264	-1.38162
1946464	chr1:1946464:G:A	1.02249e-08	-2.07115e-10	-1.22913	0.000200694	-2.07115e-10	-0.696052	0.000146656	-2.07115e-10	-1.16454
1946712	chr1:1946712:C:T	1.04344e-08	-2.07115e-10	-1.20885	0.000209488	-2.07115e-10	-0.653171	0.000150186	-2.07115e-10	-1.14075
1946892	chr1:1946892:A:G	9.86754e-09	-2.07115e-10	-1.26471	0.000139836	-2.07115e-10	-1.05737	0.000135787	-2.07115e-10	-1.24154
1946895	chr1:1946895:A:G	9.85746e-09	-2.07115e-10	-1.26573	0.000139603	-2.07115e-10	-1.05903	0.000135637	-2.07115e-10	-1.24264
1947114	chr1:1947114:GC:G	2.913e-08	-2.07115e-10	-0.182189	0.000324985	-2.07115e-10	-0.214055	0.000392426	-2.07115e-10	-0.180277
1947189	chr1:1947189:C:T	1.65284e-09	-1.66478	-1.38668	2.5723e-05	-1.37396	-1.37649	2.9725e-05	-1.37575	-1.38488
1947223	chr1:1947223:G:A	9.80714e-09	-2.07115e-10	-1.27085	0.000116234	-2.07115e-10	-1.24223	0.000133399	-2.07115e-10	-1.25928
1947648	chr1:1947648:G:A	1.71811e-08	0.569547	-1.27969	0.000292028	0.977937	-1.29892	0.000350384	0.975526	-1.26912
1947803	chr1:1947803:A:G	1.019e-08	-2.07115e-10	-1.23255	0.000114536	-2.07115e-10	-1.25695	0.000134999	-2.07115e-10	-1.24736
1948029	chr1:1948029:T:C	5.42404e-09	-1.86312	-3.77007e-10	6.26011e-05	-1.86105	-3.77007e-10	7.30743e-05	-1.86115	-3.77007e-10
1948515	chr1:1948515:C:T	6.78653e-09	-1.64952	0.010504	0.000165599	-1.25643	0.368165	0.000137494	-1.25964	0.0306013
1948519	chr1:1948519:T:C	9.96636e-09	-1.60586	0.351114	0.000255325	-1.18322	0.727922	0.000205533	-1.18663	0.359616
1948733	chr1:1948733:T:C	4.36263e-08	-2.07115e-10	0.221704	0.00145795	-2.07115e-10	1.28695	0.000642125	-2.07115e-10	0.312158
1948746	chr1:1948746:G:A	1.84095e-08	-2.07115e-10	-0.641092	0.000215295	-2.07115e-10	-0.625828	0.000250811	-2.07115e-10	-0.627924
1949305	chr1:1949305:C:T	1.4962e-09	-1.78424	-1.36679	1.87146e-05	-1.69339	-1.37514	2.20334e-05	-1.69274	-1.36733
1949564	chr1:1949564:T:TG	1.71825e-09	-1.7533	-1.25935	1.86274e-05	-1.85933	-1.21388	2.12636e-05	-1.85898	-1.23665
1949580	chr1:1949580:T:G	1.438e-09	-1.83582	-1.35489	1.7945e-05	-1.77069	-1.33984	2.04598e-05	-1.77067	-1.36349
1949631	chr1:1949631:G:A	1.44318e-09	-1.83119	-1.35592	1.80508e-05	-1.7634	-1.34124	2.05892e-05	-1.76337	-1.36449
1949646	chr1:1949646:A:G	1.4487e-09	-1.84219	-1.3411	1.80108e-05	-1.78259	-1.32427	2.04508e-05	-1.78257	-1.35204
1949783	chr1:1949783:T:C	1.50348e-08	-2.07115e-10	-0.843588	0.000188519	-2.07115e-10	-0.758634	0.000213521	-2.07115e-10	-0.788889
1950139	chr1:1950139:G:A	1.09304e-08	-2.07115e-10	-1.16241	0.000134425	-2.07115e-10	-1.09683	0.00015348	-2.07115e-10	-1.11906
1950299	chr1:1950299:A:G	1.00722e-08	-2.07115e-10	-1.24418	0.000122229	-2.07115e-10	-1.19194	0.000140059	-2.07115e-10	-1.21056
1950455	chr1:1950455:T:C	1.5921e-08	-2.07115e-10	-0.786315	0.000174051	-2.07115e-10	-0.838484	0.000210304	-2.07115e-10	-0.804071
1950531	chr1:1950531:G:A	6.44611e-08	-2.07115e-10	0.612105	0.000755911	-2.07115e-10	0.630088	0.000853022	-2.07115e-10	0.59616
1950557	chr1:1950557:C:G	1.50461e-09	-1.77864	-1.36678	1.88871e-05	-1.68487	-1.37448	2.22286e-05	-1.68422	-1.36703
1950629	chr1:1950629:C:T	9.01221e-09	-2.07115e-10	-1.35538	0.000105915	-2.07115e-10	-1.3352	0.000123059	-2.07115e-10	-1.33996
1950630	chr1:1950630:G:A	9.81619e-09	-2.07115e-10	-1.26992	0.0001144	-2.07115e-10	-1.25813	0.000129388	-2.07115e-10	-1.28981
1950848	chr1:1950848:A:G	1.69365e-09	-1.72453	-1.30254	1.78418e-05	-1.85101	-1.26529	2.04454e-05	-1.85051	-1.28436
1950913	chr1:1950913:T:C	1.10129e-08	-2.07115e-10	-1.15489	0.000134753	-2.07115e-10	-1.0944	0.000155002	-2.07115e-10	-1.10919
1950987	chr1:1950987:A:G	5.79565e-08	-2.07115e-10	0.505737	0.000679282	-2.07115e-10	0.5232	0.000767171	-2.07115e-10	0.490084
1951041	chr1:1951041:C:T	1.48607e-09	-1.81612	-1.3417	1.8234e-05	-1.73986	-1.35469	2.15576e-05	-1.73934	-1.34256
1951106	chr1:1951106:G:A	5.11443e-09	-1.58976	-0.332136	0.000156318	-1.16019	0.214248	0.000113561	-1.1651	-0.255188
1951351	chr1:1951351:C:T	1.03148e-08	-2.07115e-10	-1.22038	0.000125654	-2.07115e-10	-1.16431	0.000143782	-2.07115e-10	-1.18433
1951498	chr1:1951498:C:T	6.39608e-09	-0.331336	-1.36694	0.00013632	0.291094	-1.37392	0.000160511	0.285863	-1.36013
1951510	chr1:1951510:A:G	1.7569e-09	-1.71028	-1.28012	1.84112e-05	-1.84662	-1.23825	2.1048e-05	-1.84608	-1.25974
1951603	chr1:1951603:T:G	9.11093e-09	-2.07115e-10	-1.34448	0.000105455	-2.07115e-10	-1.33955	0.000122573	-2.07115e-10	-1.34391
1951642	chr1:1951642:C:T	6.16631e-09	-0.384755	-1.3501	0.000131954	0.244085	-1.35946	0.000156057	0.238163	-1.34057
1951865	chr1:1951865:G:GT	2.30876e-09	-1.49747	-1.21977	4.09687e-05	-1.02764	-1.25739	4.93057e-05	-1.03261	-1.22198
1951920	chr1:1951920:A:G	1.81891e-09	-1.66832	-1.2874	1.76495e-05	-1.84078	-1.28635	2.02834e-05	-1.84003	-1.3028
1952011	chr1:1952011:C:T	1.65889e-09	-1.86416	-1.18364	1.92959e-05	-1.86668	-1.17127	2.16235e-05	-1.86661	-1.21223
1952064	chr1:1952064:G:A	4.99658e-09	-1.5971	-0.348105	0.000151965	-1.17052	0.196334	0.000110678	-1.17523	-0.270771
1952233	chr1:1952233:G:A	1.68688e-09	-1.81592	-1.21516	1.94311e-05	-1.8293	-1.20166	2.18443e-05	-1.82875	-1.23993
1952346	chr1:1952346:T:C	1.47815e-09	-1.81622	-1.34694	1.81243e-05	-1.74039	-1.3602	2.14559e-05	-1.73986	-1.34677
1952972	chr1:1952972:A:T	1.95076e-08	-2.07115e-10	-0.583154	0.000211686	-2.07115e-10	-0.642732	0.000257126	-2.07115e-10	-0.603058
1953441	chr1:1953441:G:A	1.50535e-09	-1.8501	-1.29483	1.87011e-05	-1.79809	-1.27116	2.09959e-05	-1.79807	-1.31023
1953838	chr1:1953838:T:C	9.54656e-09	-2.07115e-10	-1.29778	0.00010732	-2.07115e-10	-1.32202	0.000126047	-2.07115e-10	-1.31597
1954330	chr1:1954330:G:A	1.49162e-09	-1.8532	-1.30089	1.84568e-05	-1.80467	-1.27773	2.07551e-05	-1.80464	-1.31519
1954676	chr1:1954676:C:G	1.51948e-09	-1.85218	-1.28341	1.88808e-05	-1.80217	-1.25752	2.11563e-05	-1.80218	-1.29851
1954716	chr1:1954716:G:A	5.08391e-08	-2.07115e-10	0.374709	0.000595862	-2.07115e-10	0.392173	0.000675046	-2.07115e-10	0.362156
1954765	chr1:1954765:A:AGAGT	4.7162e-09	-0.632825	-1.37013	8.03188e-05	-0.25943	-1.3524	9.08553e-05	-0.264264	-1.37909
1954805	chr1:1954805:T:C	1.05818e-08	-2.07115e-10	-1.19482	0.000118046	-2.07115e-10	-1.22676	0.00013985	-2.07115e-10	-1.21206
1954812	chr1:1954812:T:C	1.76775e-08	-2.07115e-10	-0.681663	0.000191635	-2.07115e-10	-0.742242	0.000229525	-2.07115e-10	-0.716613
1954913	chr1:1954913:C:T	9.04928e-09	-2.07115e-10	-1.35127	0.000103857	-2.07115e-10	-1.35482	0.000123485	-2.07115e-10	-1.3365
1954946	chr1:1954946:T:C	1.85435e-09	-1.74567	-1.19075	2.05546e-05	-1.8573	-1.11746	2.30432e-05	-1.85691	-1.15834
1955068	chr1:1955068:ACACCGGAAGTGC:A	3.32593e-09	-0.990845	-1.36136	4.78563e-05	-0.801116	-1.32852	5.35432e-05	-0.804356	-1.36778
1955420	chr1:1955420:C:T	5.33195e-09	-0.838572	-1.04167	9.35849e-05	-0.453393	-1.00557	0.00010337	-0.454195	-1.06012
1955424	chr1:1955424:T:C	1.46082e-09	-1.83997	-1.33499	1.68164e-05	-1.81313	-1.36235	2.0188e-05	-1.81393	-1.33361
1955580	chr1:1955580:A:G	2.61453e-09	-1.79837	-0.794499	3.15794e-05	-1.86703	-0.678296	3.42296e-05	-1.86698	-0.752549
1955672	chr1:1955672:GC:G	4.88605e-09	-0.635823	-1.33175	8.3988e-05	-0.222359	-1.3448	0.000100009	-0.223718	-1.32365
1955806	chr1:1955806:G:A	7.49891e-09	-0.369326	-1.16987	0.000124837	0.0257492	-1.19657	0.000152398	0.0262003	-1.15233
1955861	chr1:1955861:G:A	1.18611e-08	-2.07115e-10	-1.0807	0.000147318	-2.07115e-10	-1.00524	0.000167323	-2.07115e-10	-1.0327
1956048	chr1:1956048:A:G	1.14518e-07	-2.07115e-10	1.18678	0.0168514	-2.07115e-10	3.73436	0.00206755	-2.07115e-10	1.4815
1956521	chr1:1956521:A:C	1.62682e-08	-2.07115e-10	-0.764745	0.000178557	-2.07115e-10	-0.812929	0.000213014	-2.07115e-10	-0.791265
1956538	chr1:1956538:G:A	1.1524e-07	-2.07115e-10	1.19306	0.0170021	-2.07115e-10	3.74326	0.00208137	-2.07115e-10	1.48815
1956585	chr1:1956585:C:G	1.1524e-07	-2.07115e-10	1.19306	0.0170021	-2.07115e-10	3.74326	0.00208137	-2.07115e-10	1.48815
1956798	chr1:1956798:T:C	1.1524e-07	-2.07115e-10	1.19306	0.0170021	-2.07115e-10	3.74326	0.00208137	-2.07115e-10	1.48815
1956891	chr1:1956891:C:T	4.99275e-09	-0.57491	-1.37106	8.67069e-05	-0.152509	-1.38279	0.000102204	-0.153301	-1.37235
1956892	chr1:1956892:G:A	8.74049e-09	-2.07115e-10	-1.38599	0.000100668	-2.07115e-10	-1.386	0.00011744	-2.07115e-10	-1.38669
1956893	chr1:1956893:C:T	1.43945e-07	-2.07115e-10	1.41548	0.0231198	-2.07115e-10	4.05061	0.00262746	-2.07115e-10	1.72115
1957014	chr1:1957014:G:A	4.68716e-09	-0.623463	-1.38567	8.18177e-05	-0.205455	-1.38789	9.56308e-05	-0.206239	-1.38589
1957101	chr1:1957101:G:C	9.28942e-09	-2.07115e-10	-1.32508	0.000108781	-2.07115e-10	-1.3085	0.000126539	-2.07115e-10	-1.31208
1957108	chr1:1957108:T:C	1.1524e-07	-2.07115e-10	1.19306	0.0170021	-2.07115e-10	3.74326	0.00208137	-2.07115e-10	1.48815
1957215	chr1:1957215:T:C	1.12758e-07	-2.07115e-10	1.17129	0.0164691	-2.07115e-10	3.71141	0.0020342	-2.07115e-10	1.46523
1957243	chr1:1957243:T:C	1.71403e-09	-1.77034	-1.24477	2.33829e-05	-1.72575	-1.12008	2.47125e-05	-1.72409	-1.22122
1957586	chr1:1957586:A:G	1.60906e-09	-1.79031	-1.28799	1.58732e-05	-1.86615	-1.36705	1.99744e-05	-1.86604	-1.29214
1957636	chr1:1957636:C:T	4.76535e-09	-0.6055	-1.38709	8.32643e-05	-0.188551	-1.38726	9.71159e-05	-0.189502	-1.38722
1957688	chr1:1957688:C:T	1.94892e-08	-2.07115e-10	-0.584094	0.000215329	-2.07115e-10	-0.625667	0.000247077	-2.07115e-10	-0.642924
1957760	chr1:1957760:T:C	1.70847e-09	-1.77395	-1.24441	2.32816e-05	-1.73023	-1.11994	2.46088e-05	-1.72857	-1.22095
1957881	chr1:1957881:GA:G	1.1524e-07	-2.07115e-10	1.19306	0.0170021	-2.07115e-10	3.74326	0.00208137	-2.07115e-10	1.48815
1957883	chr1:1957883:GGA:G	1.1524e-07	-2.07115e-10	1.19306	0.0170021	-2.07115e-10	3.74326	0.00208137	-2.07115e-10	1.48815
1957890	chr1:1957890:G:T	1.1524e-07	-2.07115e-10	1.19306	0.0170021	-2.07115e-10	3.74326	0.00208137	-2.07115e-10	1.48815
1958101	chr1:1958101:T:C	1.15314e-07	-2.07115e-10	1.1937	0.0170161	-2.07115e-10	3.74408	0.00208265	-2.07115e-10	1.48877
1958114	chr1:1958114:G:A	1.18339e-07	-2.07115e-10	1.2196	0.0176296	-2.07115e-10	3.7795	0.0021406	-2.07115e-10	1.51621
1958353	chr1:1958353:A:T	1.79121e-09	-1.70476	-1.26631	1.90513e-05	-1.8438	-1.2069	2.15176e-05	-1.8432	-1.24055
1958459	chr1:1958459:T:C	1.02541e-07	-2.07115e-10	1.07631	0.0143808	-2.07115e-10	3.57581	0.00184727	-2.07115e-10	1.36884
1958470	chr1:1958470:G:A	1.16735e-07	-2.07115e-10	1.20595	0.0173122	-2.07115e-10	3.76133	0.00212219	-2.07115e-10	1.50758
1958516	chr1:1958516:G:A	1.20923e-07	-2.07115e-10	1.2412	0.0181228	-2.07115e-10	3.80709	0.00218689	-2.07115e-10	1.53761
1958543	chr1:1958543:G:T	9.59541e-09	-2.07115e-10	-1.29267	0.000107799	-2.07115e-10	-1.31757	0.000126658	-2.07115e-10	-1.31113
1958850	chr1:1958850:A:G	1.34918e-07	-2.07115e-10	1.35071	0.0137277	-2.07115e-10	3.52933	0.00231555	-2.07115e-10	1.59478
1958853	chr1:1958853:C:T	1.11542e-07	-2.07115e-10	1.16045	0.0162217	-2.07115e-10	3.69627	0.00201102	-2.07115e-10	1.45377
1959165	chr1:1959165:C:T	4.36797e-08	-2.07115e-10	0.222926	0.00049941	-2.07115e-10	0.215592	0.000609268	-2.07115e-10	0.259633
1959317	chr1:1959317:C:T	6.94117e-08	-2.07115e-10	0.686099	0.00708924	-2.07115e-10	2.8685	0.00120294	-2.07115e-10	0.939897
1959503	chr1:1959503:C:T	8.92213e-09	-2.07115e-10	-1.36542	0.000103744	-2.07115e-10	-1.3559	0.00012048	-2.07115e-10	-1.36114
1959595	chr1:1959595:C:T	1.39985e-09	-1.84113	-1.37646	1.62514e-05	-1.83855	-1.3711	1.87685e-05	-1.83955	-1.3809
1959824	chr1:1959824:A:T	9.40085e-09	-2.07115e-10	-1.31316	0.000110566	-2.07115e-10	-1.29222	0.000127239	-2.07115e-10	-1.30656
1959855	chr1:1959855:A:G	8.80991e-09	-2.07115e-10	-1.37808	0.000104042	-2.07115e-10	-1.35305	0.000118771	-2.07115e-10	-1.37542
1959955	chr1:1959955:C:T	9.77224e-09	-2.07115e-10	-1.27441	0.000113464	-2.07115e-10	-1.26635	0.000132994	-2.07115e-10	-1.26232
1960038	chr1:1960038:A:G	2.33591e-09	-1.85974	-0.845818	3.00185e-05	-1.76419	-0.831832	3.45715e-05	-1.76437	-0.845224
1960047	chr1:1960047:A:G	2.0931e-07	-2.07115e-10	1.78986	0.00379982	-2.07115e-10	2.24487	0.0031373	-2.07115e-10	1.89849
1960609	chr1:1960609:G:C	1.86713e-09	-1.5417	-1.38785	3.04481e-05	-1.19415	-1.38766	3.56146e-05	-1.19489	-1.38497
1960886	chr1:1960886:T:C	8.9103e-09	-1.82224	0.455487	0.000128027	-1.76326	0.617664	0.000134804	-1.76316	0.514365
1961213	chr1:1961213:A:G	1.80946e-08	-2.07115e-10	-0.658342	0.000204987	-2.07115e-10	-0.67489	0.000236927	-2.07115e-10	-0.684872
1961216	chr1:1961216:G:C	9.5275e-09	-2.07115e-10	-1.29977	0.000109558	-2.07115e-10	-1.30138	0.000131295	-2.07115e-10	-1.27518
1961566	chr1:1961566:C:T	9.69703e-09	-2.07115e-10	-1.28214	0.000114747	-2.07115e-10	-1.2551	0.00013316	-2.07115e-10	-1.26107
1962845	chr1:1962845:T:C	2.9611e-09	-1.86227	-0.606124	4.12047e-05	-1.78448	-0.494804	4.35502e-05	-1.78483	-0.593885
1962899	chr1:1962899:A:C	2.712e-09	-1.73396	-0.822308	3.11888e-05	-1.8152	-0.742573	3.45807e-05	-1.81424	-0.795084
1962906	chr1:1962906:G:A	9.84355e-09	-2.07115e-10	-1.26714	0.00011615	-2.07115e-10	-1.24296	0.000135378	-2.07115e-10	-1.24456
1963238	chr1:1963238:G:A	2.8923e-08	-0.189319	-3.77007e-10	0.00145279	1.2834	-3.77007e-10	0.00162686	1.24178	-3.77007e-10
1963269	chr1:1963269:G:A	8.77402e-09	-2.07115e-10	-1.38216	0.000100655	-2.07115e-10	-1.38614	0.000117563	-2.07115e-10	-1.38565
1963306	chr1:1963306:C:T	5.80808e-09	-1.58633	-0.208382	6.12329e-05	-1.61381	-0.269344	7.41979e-05	-1.61937	-0.226519
1963312	chr1:1963312:G:A	5.95696e-09	-1.59504	-0.174359	6.27784e-05	-1.62191	-0.236316	7.61317e-05	-1.62741	-0.19275
1963533	chr1:1963533:C:CA	1.4308e-09	-1.86098	-1.33474	1.76386e-05	-1.82944	-1.2983	1.96128e-05	-1.83009	-1.34635
1963619	chr1:1963619:C:A	1.57149e-09	-1.74546	-1.35647	1.87314e-05	-1.71699	-1.35065	2.14082e-05	-1.7191	-1.36975
1963655	chr1:1963655:T:C	8.7732e-09	-2.07115e-10	-1.38226	0.00010065	-2.07115e-10	-1.38619	0.000117557	-2.07115e-10	-1.38571
1964118	chr1:1964118:C:T	1.59504e-09	-1.84168	-1.24537	1.85468e-05	-1.82228	-1.25527	2.25559e-05	-1.82341	-1.21322
1964552	chr1:1964552:G:A	1.39099e-08	-2.07115e-10	-0.921359	0.000177357	-2.07115e-10	-0.819671	0.00018181	-2.07115e-10	-0.949665
1964580	chr1:1964580:A:G	1.05181e-08	-2.07115e-10	-1.20086	0.000181665	-2.07115e-10	-0.795674	0.000149152	-2.07115e-10	-1.14766
1964663	chr1:1964663:G:A	1.59569e-09	-1.86408	-1.22257	1.95321e-05	-1.80048	-1.22529	2.3341e-05	-1.80089	-1.20152
1964703	chr1:1964703:T:C	1.04302e-08	-2.07115e-10	-1.20925	0.000123707	-2.07115e-10	-1.17992	0.000144058	-2.07115e-10	-1.18241
1964746	chr1:1964746:T:C	1.61218e-09	-1.86281	-1.21356	1.99625e-05	-1.78774	-1.21624	2.38689e-05	-1.78822	-1.19183
1964750	chr1:1964750:G:A	9.43707e-09	-2.07115e-10	-1.30931	0.000110813	-2.07115e-10	-1.28999	0.000129062	-2.07115e-10	-1.29234
1964784	chr1:1964784:C:T	1.59569e-09	-1.86271	-1.22395	1.97654e-05	-1.78734	-1.22656	2.36154e-05	-1.78782	-1.20291
1964894	chr1:1964894:G:A	8.83119e-09	-2.07115e-10	-1.37567	0.000101746	-2.07115e-10	-1.37536	0.000117783	-2.07115e-10	-1.38378
1964940	chr1:1964940:C:T	8.94686e-09	-2.07115e-10	-1.36265	0.000104493	-2.07115e-10	-1.34871	0.000121186	-2.07115e-10	-1.3553
1964994	chr1:1964994:C:T	4.43436e-08	-2.07115e-10	0.238012	0.000538538	-2.07115e-10	0.291022	0.000653777	-2.07115e-10	0.330142
1965001	chr1:1965001:G:A	2.08451e-09	-1.86669	-0.952738	2.38745e-05	-1.81729	-1.00773	2.90448e-05	-1.81753	-0.966254
1965114	chr1:1965114:C:T	1.54914e-09	-1.80628	-1.30998	2.20354e-05	-1.59578	-1.30941	2.60962e-05	-1.59765	-1.29319
1965250	chr1:1965250:G:GA	2.43016e-09	-1.85333	-0.812665	3.28637e-05	-1.76467	-0.740793	3.59676e-05	-1.765	-0.805007
1965567	chr1:1965567:C:T	4.42191e-09	-1.68383	-0.383559	5.08e-05	-1.79659	-0.273347	5.55314e-05	-1.79552	-0.340156
1965660	chr1:1965660:G:A	1.38097e-08	-0.928583	-3.77007e-10	0.000154718	-0.956231	-3.77007e-10	0.000181113	-0.953502	-3.77007e-10
1965852	chr1:1965852:G:A	1.10596e-08	-2.07115e-10	-1.15066	0.000120598	-2.07115e-10	-1.20537	0.000142398	-2.07115e-10	-1.194
1966030	chr1:1966030:A:G	1.59709e-09	-1.86135	-1.22442	1.98625e-05	-1.78237	-1.22663	2.37315e-05	-1.78288	-1.20294
1966152	chr1:1966152:C:T	1.57405e-09	-1.86169	-1.23861	1.9335e-05	-1.79451	-1.24141	2.30867e-05	-1.79489	-1.21848
1966299	chr1:1966299:G:A	8.72776e-09	-2.07115e-10	-1.38745	0.000100866	-2.07115e-10	-1.38404	0.000117539	-2.07115e-10	-1.38585
1966314	chr1:1966314:C:G	1.65658e-09	-1.85992	-1.18928	2.06684e-05	-1.77744	-1.19179	2.47471e-05	-1.77793	-1.16599
1966393	chr1:1966393:T:C	8.99793e-09	-2.07115e-10	-1.35696	0.000105031	-2.07115e-10	-1.34358	0.000122142	-2.07115e-10	-1.34744
1966450	chr1:1966450:G:C	1.13753e-08	-2.07115e-10	-1.12251	0.000123552	-2.07115e-10	-1.18118	0.000145959	-2.07115e-10	-1.1693
1966521	chr1:1966521:G:A	8.77889e-09	-2.07115e-10	-1.38161	0.000101994	-2.07115e-10	-1.37292	0.000118687	-2.07115e-10	-1.37614
1966606	chr1:1966606:G:A	1.40245e-09	-1.85303	-1.36271	1.78279e-05	-1.75447	-1.3626	2.10217e-05	-1.755	-1.35206
1966616	chr1:1966616:G:A	1.04011e-08	-2.07115e-10	-1.21204	0.000121988	-2.07115e-10	-1.19391	0.000141981	-2.07115e-10	-1.19693
1966792	chr1:1966792:G:A	7.17184e-08	-2.07115e-10	0.71879	0.000892103	-2.07115e-10	0.795746	0.000991547	-2.07115e-10	0.746641
1966930	chr1:1966930:G:A	1.57116e-09	-1.86308	-1.23907	1.94554e-05	-1.78863	-1.24108	2.32165e-05	-1.78911	-1.21865
1967246	chr1:1967246:T:C	1.56606e-09	-1.86136	-1.24403	1.94849e-05	-1.78176	-1.24644	2.32446e-05	-1.78224	-1.22431
1967325	chr1:1967325:C:T	8.81241e-09	-2.07115e-10	-1.3778	0.000102566	-2.07115e-10	-1.36733	0.000119241	-2.07115e-10	-1.37148
1967340	chr1:1967340:C:A	1.60579e-09	-1.86644	-1.2139	1.95543e-05	-1.80816	-1.21648	2.33791e-05	-1.80857	-1.19221
1967389	chr1:1967389:T:C	1.58436e-09	-1.85916	-1.23462	1.98216e-05	-1.77382	-1.23724	2.3661e-05	-1.77434	-1.21446
1967420	chr1:1967420:G:A	1.64039e-09	-1.85353	-1.20549	2.07722e-05	-1.75612	-1.20809	2.48486e-05	-1.75669	-1.18314
1967495	chr1:1967495:T:C	1.59691e-09	-1.85766	-1.22823	2.0049e-05	-1.76889	-1.23076	2.39442e-05	-1.76943	-1.20747
1967536	chr1:1967536:G:A	1.60104e-09	-1.86072	-1.22259	1.99446e-05	-1.77981	-1.22506	2.38287e-05	-1.78031	-1.20143
1967583	chr1:1967583:G:A	1.08491e-08	-2.07115e-10	-1.16987	0.000126161	-2.07115e-10	-1.16028	0.00014841	-2.07115e-10	-1.15265
1968383	chr1:1968383:C:T	5.62722e-09	-1.82634	-3.77007e-10	7.82175e-05	-1.63834	-3.77007e-10	9.13192e-05	-1.63826	-3.77007e-10
1968422	chr1:1968422:C:T	1.61026e-09	-1.85588	-1.22168	2.03174e-05	-1.76342	-1.22293	2.43148e-05	-1.76398	-1.19756
1968585	chr1:1968585:TG:T	1.54901e-09	-1.86162	-1.25472	1.8909e-05	-1.80011	-1.25808	2.25414e-05	-1.8008	-1.23647
1968644	chr1:1968644:C:T	9.1457e-09	-2.07115e-10	-1.34067	0.00010729	-2.07115e-10	-1.3223	0.000124234	-2.07115e-10	-1.33046
1968869	chr1:1968869:T:C	5.91374e-08	-2.07115e-10	0.525906	0.000671425	-2.07115e-10	0.511567	0.000814831	-2.07115e-10	0.550355
1968900	chr1:1968900:A:G	1.51003e-09	-1.86593	-1.2759	1.87817e-05	-1.79234	-1.27261	2.15506e-05	-1.79293	-1.28929
1969006	chr1:1969006:C:T	1.97066e-09	-1.85322	-1.02236	2.52979e-05	-1.74243	-1.02468	3.0583e-05	-1.74305	-0.989134
1969015	chr1:1969015:A:G	1.41472e-09	-1.82692	-1.3801	1.56118e-05	-1.86402	-1.38579	1.83381e-05	-1.86438	-1.37927
1970506	chr1:1970506:T:A	2.41417e-09	-1.71435	-0.958255	3.98874e-05	-1.4094	-0.902374	4.5147e-05	-1.41437	-0.928333
1970786	chr1:1970786:G:A	8.73788e-09	-2.07115e-10	-1.38629	0.000100474	-2.07115e-10	-1.38793	0.000117313	-2.07115e-10	-1.38778
1970872	chr1:1970872:C:T	8.98337e-09	-2.07115e-10	-1.35858	0.000101866	-2.07115e-10	-1.37417	0.000119295	-2.07115e-10	-1.37102
1971042	chr1:1971042:C:T	8.795e-09	-2.07115e-10	-1.37977	0.000101227	-2.07115e-10	-1.38047	0.000118298	-2.07115e-10	-1.37942
1971228	chr1:1971228:C:T	8.94974e-09	-2.07115e-10	-1.36233	0.000105104	-2.07115e-10	-1.34288	0.000121182	-2.07115e-10	-1.35533
1971236	chr1:1971236:C:T	1.0361e-08	-2.07115e-10	-1.21591	0.000124103	-2.07115e-10	-1.17673	0.000144055	-2.07115e-10	-1.18243
1971350	chr1:1971350:CAT:C	8.95181e-09	-2.07115e-10	-1.3621	0.000104077	-2.07115e-10	-1.35271	0.000121448	-2.07115e-10	-1.35314
1971386	chr1:1971386:CA:C	1.22104e-08	-2.07115e-10	-1.05167	0.000161348	-2.07115e-10	-0.91427	0.000166345	-2.07115e-10	-1.03856
1971829	chr1:1971829:C:T	1.25576e-08	-2.07115e-10	-1.02363	0.000214423	-2.07115e-10	-0.629883	0.000185731	-2.07115e-10	-0.928325
1971864	chr1:1971864:C:T	2.43734e-09	-1.28567	-1.37738	6.0226e-05	-0.529931	-1.3698	6.87981e-05	-0.545989	-1.37546
1971969	chr1:1971969:C:T	1.03072e-08	-2.07115e-10	-1.22111	0.000125632	-2.07115e-10	-1.16447	0.000144269	-2.07115e-10	-1.18095
1972741	chr1:1972741:G:A	1.01239e-08	-2.07115e-10	-1.23906	0.000120173	-2.07115e-10	-1.2089	0.000139178	-2.07115e-10	-1.21687
1973151	chr1:1973151:C:CT	1.10576e-08	-2.07115e-10	-1.15084	0.000129765	-2.07115e-10	-1.13211	0.000148938	-2.07115e-10	-1.14909
1973328	chr1:1973328:G:A	3.94032e-09	-1.01773	-1.16497	4.9816e-05	-0.907388	-1.18211	5.98476e-05	-0.913167	-1.14766
1973352	chr1:1973352:G:A	3.52944e-08	-2.07115e-10	0.00976775	0.000435859	-2.07115e-10	0.0794823	0.000490288	-2.07115e-10	0.0423677
1973391	chr1:1973391:G:A	1.2959e-07	1.31042	-3.77007e-10	0.00121959	1.10843	-3.77007e-10	0.00143467	1.11607	-3.77007e-10
1973867	chr1:1973867:C:A	1.36962e-09	-1.85441	-1.38502	1.62789e-05	-1.82259	-1.38537	1.896e-05	-1.8233	-1.38699
1974117	chr1:1974117:C:T	1.62802e-08	-2.07115e-10	-0.764006	0.000207777	-2.07115e-10	-0.661372	0.000219147	-2.07115e-10	-0.762884
1974351	chr1:1974351:A:G	2.18195e-09	-1.6712	-1.10254	2.41083e-05	-1.76056	-1.05472	2.77708e-05	-1.75874	-1.0699
1974701	chr1:1974701:C:A	1.21153e-08	-2.07115e-10	-1.05948	0.000144306	-2.07115e-10	-1.0259	0.000159949	-2.07115e-10	-1.07777
1975149	chr1:1975149:T:G	1.56973e-08	-2.07115e-10	-0.800466	0.000227965	-2.07115e-10	-0.568645	0.000220886	-2.07115e-10	-0.754979
1975350	chr1:1975350:C:T	1.45164e-08	-0.878676	-3.77007e-10	0.000241579	-0.510639	-3.77007e-10	0.000282528	-0.508848	-3.77007e-10
1975657	chr1:1975657:A:G	1.66925e-09	-1.81006	-1.23152	1.8829e-05	-1.86308	-1.19935	2.17252e-05	-1.8626	-1.21156
1975785	chr1:1975785:C:T	1.54052e-09	-1.75605	-1.36578	1.89798e-05	-1.70827	-1.34619	2.18434e-05	-1.71098	-1.35774
1976300	chr1:1976300:C:T	1.1339e-08	-0.679169	-0.446539	0.000288926	-0.425301	0.0936351	0.00022559	-0.434408	-0.299497
1976454	chr1:1976454:C:T	1.11376e-08	-2.07115e-10	-1.14363	0.000124826	-2.07115e-10	-1.17092	0.000147208	-2.07115e-10	-1.16078
1976466	chr1:1976466:C:T	3.79482e-08	-2.07115e-10	0.0822642	0.000438858	-2.07115e-10	0.0863396	0.000539955	-2.07115e-10	0.138861
1976573	chr1:1976573:T:C	3.58297e-09	-1.02828	-1.24949	7.0962e-05	-0.448174	-1.28752	8.36024e-05	-0.458612	-1.26794
1976644	chr1:1976644:G:A	2.25477e-09	-1.78039	-0.960515	2.33914e-05	-1.85449	-0.990982	2.82256e-05	-1.85365	-0.958747
1976699	chr1:1976699:C:T	1.57039e-08	-2.07115e-10	-0.800045	0.000193272	-2.07115e-10	-0.733735	0.000235405	-2.07115e-10	-0.691319
1976709	chr1:1976709:G:A	1.72979e-09	-1.80502	-1.20094	2.18339e-05	-1.7737	-1.14067	2.47731e-05	-1.77574	-1.16713
1976779	chr1:1976779:G:A	8.80335e-09	-2.07115e-10	-1.37882	0.000102168	-2.07115e-10	-1.37122	0.000119079	-2.07115e-10	-1.37284
1976803	chr1:1976803:A:G	6.54857e-09	-1.67471	-3.77007e-10	6.59907e-05	-1.80832	-3.77007e-10	7.72504e-05	-1.80557	-3.77007e-10
1976946	chr1:1976946:C:T	3.47012e-09	-1.06213	-1.24764	6.80454e-05	-0.491753	-1.28591	8.01897e-05	-0.502041	-1.26619
1976990	chr1:1976990:T:C	4.55183e-09	-0.963063	-1.07537	9.03494e-05	-0.375967	-1.11818	0.000105343	-0.38652	-1.10888
1977264	chr1:1977264:C:G	3.64548e-09	-1.00793	-1.25254	7.26199e-05	-0.422495	-1.2901	8.55279e-05	-0.433017	-1.27077
1977702	chr1:1977702:C:A	1.26198e-08	-2.07115e-10	-1.01869	0.000176604	-2.07115e-10	-0.823925	0.000176319	-2.07115e-10	-0.980333
1977765	chr1:1977765:A:G	3.38654e-09	-1.05951	-1.27464	6.65373e-05	-0.490264	-1.30981	7.82406e-05	-0.50059	-1.29225
1977879	chr1:1977879:G:A	3.01693e-09	-1.0897	-1.36001	6.22068e-05	-0.529113	-1.33826	7.09597e-05	-0.53915	-1.35136
1978006	chr1:1978006:A:G	3.09276e-09	-1.06854	-1.35636	6.18777e-05	-0.499741	-1.37294	7.21393e-05	-0.510141	-1.36389
1978055	chr1:1978055:C:T	3.08207e-09	-1.12	-1.30835	5.96643e-05	-0.572608	-1.33649	6.99477e-05	-0.582551	-1.32233
1978114	chr1:1978114:T:A	3.40326e-09	-1.09346	-1.23576	6.53343e-05	-0.543848	-1.27447	7.70519e-05	-0.554003	-1.25414
1978241	chr1:1978241:C:T	1.85053e-08	-2.07115e-10	-0.635898	0.000278644	-2.07115e-10	-0.367899	0.000261754	-2.07115e-10	-0.58522
1978262	chr1:1978262:C:T	3.54314e-09	-0.925601	-1.36334	7.47024e-05	-0.310051	-1.37427	8.69093e-05	-0.3212	-1.36656
1978404	chr1:1978404:C:T	3.4204e-09	-0.937643	-1.38656	7.28479e-05	-0.321562	-1.3879	8.41341e-05	-0.332672	-1.38754
1978415	chr1:1978415:G:A	3.42826e-09	-0.937315	-1.38459	7.30077e-05	-0.319501	-1.38777	8.44182e-05	-0.330592	-1.38625
1978429	chr1:1978429:G:A	3.03535e-09	-1.13677	-1.30686	6.45949e-05	-0.520302	-1.3094	7.59531e-05	-0.524754	-1.29775
1978573	chr1:1978573:T:C	3.7439e-09	-0.977599	-1.25623	7.53748e-05	-0.383712	-1.29165	8.87375e-05	-0.394428	-1.27251
1978646	chr1:1978646:C:T	1.07641e-08	-2.07115e-10	-1.17774	0.000119883	-2.07115e-10	-1.21132	0.000141479	-2.07115e-10	-1.20047
1978797	chr1:1978797:T:C	3.72405e-09	-0.98992	-1.24922	7.46796e-05	-0.399089	-1.28554	8.79691e-05	-0.409799	-1.26584
1978963	chr1:1978963:T:C	4.91993e-08	-2.07115e-10	0.341922	0.000628805	-2.07115e-10	0.445986	0.000727148	-2.07115e-10	0.436505
1979928	chr1:1979928:C:T	9.11731e-09	-2.07115e-10	-1.34378	0.000105609	-2.07115e-10	-1.33809	0.000121382	-2.07115e-10	-1.35368
1979939	chr1:1979939:C:T	2.38243e-09	-1.3133	-1.37253	3.10109e-05	-1.19845	-1.36505	3.57162e-05	-1.20346	-1.37356
1980060	chr1:1980060:C:T	4.60223e-08	-2.07115e-10	0.27517	0.000539801	-2.07115e-10	0.293366	0.000605108	-2.07115e-10	0.252782
1980499	chr1:1980499:A:G	3.07517e-09	-1.05817	-1.37242	6.22234e-05	-0.484343	-1.38276	7.21292e-05	-0.494744	-1.37942
1980529	chr1:1980529:T:A	3.30429e-09	-1.03843	-1.32031	6.63083e-05	-0.458718	-1.3448	7.76199e-05	-0.469157	-1.33164
1980563	chr1:1980563:C:T	1.09927e-08	-2.07115e-10	-1.15673	0.000131282	-2.07115e-10	-1.12049	0.000152423	-2.07115e-10	-1.12596
1980626	chr1:1980626:C:T	8.80759e-09	-2.07115e-10	-1.37834	0.000102246	-2.07115e-10	-1.37045	0.000119155	-2.07115e-10	-1.3722
1980742	chr1:1980742:C:T	3.0612e-09	-1.10236	-1.33278	1.9889e-05	-1.67042	-1.33725	2.31439e-05	-1.66693	-1.34397
1980830	chr1:1980830:G:A	8.09247e-08	-2.07115e-10	0.839562	0.00104544	-2.07115e-10	0.954362	0.00120929	-2.07115e-10	0.945163
1980953	chr1:1980953:G:A	3.37378e-09	-1.01354	-1.32438	6.83854e-05	-0.424209	-1.34847	7.996e-05	-0.434866	-1.33623
1980987	chr1:1980987:G:A	1.21529e-08	-2.07115e-10	-1.05639	0.000144124	-2.07115e-10	-1.02716	0.00016602	-2.07115e-10	-1.04052
1981046	chr1:1981046:A:G	9.75826e-09	-2.07115e-10	-1.27584	0.000111306	-2.07115e-10	-1.28556	0.000130933	-2.07115e-10	-1.27794
1981058	chr1:1981058:C:T	2.62911e-08	-2.07115e-10	-0.284727	0.000292846	-2.07115e-10	-0.318189	0.000359876	-2.07115e-10	-0.266865
1981062	chr1:1981062:A:G	9.82832e-09	-1.13883	-0.129857	0.000151339	-0.7261	-0.252214	0.00018579	-0.733147	-0.194862
1981144	chr1:1981144:T:G	2.75955e-09	-1.20239	-1.3365	5.80473e-05	-0.604383	-1.33219	6.64995e-05	-0.609341	-1.34609
1981155	chr1:1981155:G:A	8.74148e-09	-2.07115e-10	-1.38588	0.000100852	-2.07115e-10	-1.38419	0.000117628	-2.07115e-10	-1.3851
1981291	chr1:1981291:A:G	8.71928e-09	-1.15393	-0.234492	0.000135082	-0.744186	-0.347768	0.000165341	-0.751175	-0.293441
1981295	chr1:1981295:T:C	8.65802e-09	-1.12766	-0.267813	0.000135509	-0.709368	-0.379432	0.000165677	-0.716497	-0.326089
1981319	chr1:1981319:G:C	3.42619e-09	-1.0186	-1.30391	6.87863e-05	-0.434003	-1.33283	8.06198e-05	-0.44458	-1.3183
1981993	chr1:1981993:C:A	9.92015e-09	-2.07115e-10	-1.25939	0.000114195	-2.07115e-10	-1.25993	0.000135181	-2.07115e-10	-1.24601
1982685	chr1:1982685:C:T	2.60616e-09	-1.74833	-0.847751	2.76827e-05	-1.76064	-0.916383	3.2972e-05	-1.7646	-0.892369
1982826	chr1:1982826:T:C	3.51446e-09	-1.01135	-1.28572	7.04099e-05	-0.426229	-1.31727	8.2703e-05	-0.436873	-1.3005
1983048	chr1:1983048:A:G	6.41659e-09	-1.53007	-0.165	8.10695e-05	-1.26141	-0.34112	0.000107078	-1.26549	-0.213583
1983124	chr1:1983124:G:A	2.25897e-08	-2.07115e-10	-0.436465	0.000274482	-2.07115e-10	-0.382949	0.000317844	-2.07115e-10	-0.391065
1983166	chr1:1983166:A:T	3.25359e-09	-1.03847	-1.33573	6.53351e-05	-0.460349	-1.35796	7.63069e-05	-0.470849	-1.34701
1983507	chr1:1983507:C:T	3.85787e-09	-1.19953	-1.00431	7.78005e-05	-0.616277	-1.02741	9.28888e-05	-0.620284	-1.00094
1983749	chr1:1983749:C:T	1.56902e-08	-2.07115e-10	-0.800923	0.000291841	-2.07115e-10	-0.321626	0.000237946	-2.07115e-10	-0.680582
1983814	chr1:1983814:G:A	1.32151e-08	-2.07115e-10	-0.972598	0.000140335	-2.07115e-10	-1.0538	0.000179554	-2.07115e-10	-0.962149
1983910	chr1:1983910:C:T	1.25561e-08	-2.07115e-10	-1.02375	0.000133696	-2.07115e-10	-1.10227	0.000170353	-2.07115e-10	-1.01475
1983923	chr1:1983923:T:G	3.10304e-08	-2.07115e-10	-0.118988	0.000347382	-2.07115e-10	-0.14741	0.000427936	-2.07115e-10	-0.0936506
1983956	chr1:1983956:TGG:T	3.4064e-09	-1.01089	-1.31741	6.87795e-05	-0.423159	-1.34377	8.05034e-05	-0.433742	-1.33058
1984004	chr1:1984004:A:T	9.66611e-09	-2.07115e-10	-1.28533	0.000114828	-2.07115e-10	-1.2544	0.000133283	-2.07115e-10	-1.26015
1984429	chr1:1984429:T:C	1.28776e-08	-2.07115e-10	-0.998469	0.000136751	-2.07115e-10	-1.07967	0.000174755	-2.07115e-10	-0.989243
1984562	chr1:1984562:T:C	4.30149e-08	-2.07115e-10	0.207591	0.000493205	-2.07115e-10	0.20309	0.000606838	-2.07115e-10	0.255636
1984586	chr1:1984586:G:A	3.65351e-09	-0.885538	-1.37273	7.83143e-05	-0.257335	-1.37977	9.05401e-05	-0.268542	-1.37829
1984966	chr1:1984966:C:T	1.11532e-08	-2.07115e-10	-1.14223	0.000133222	-2.07115e-10	-1.10582	0.00015486	-2.07115e-10	-1.1101
1985090	chr1:1985090:C:T	8.95469e-09	-1.51113	0.149349	0.00011785	-1.23087	0.00244119	0.000156671	-1.23514	0.13666
1985148	chr1:1985148:G:T	3.33239e-09	-1.02362	-1.32664	6.71556e-05	-0.439838	-1.35099	7.85183e-05	-0.450432	-1.33886
1985151	chr1:1985151:A:G	9.64139e-09	-2.07115e-10	-1.28789	0.000107094	-2.07115e-10	-1.32412	0.000129576	-2.07115e-10	-1.28836
1985215	chr1:1985215:G:A	1.27249e-08	-2.07115e-10	-1.0104	0.000153548	-2.07115e-10	-0.963819	0.00017805	-2.07115e-10	-0.970559
1985367	chr1:1985367:C:T	3.65773e-09	-1.06841	-1.18871	4.64358e-05	-0.955057	-1.20471	5.56587e-05	-0.960727	-1.17266
1985451	chr1:1985451:C:T	6.73578e-09	-1.55268	-0.0938466	8.58388e-05	-1.2987	-0.246659	0.000113106	-1.30279	-0.121512
1985619	chr1:1985619:A:G	3.37615e-09	-1.55233	-0.784892	4.61872e-05	-1.28424	-0.880893	5.73822e-05	-1.2884	-0.814488
1985696	chr1:1985696:C:T	9.63827e-09	-2.07115e-10	-1.28822	0.000107065	-2.07115e-10	-1.3244	0.000129531	-2.07115e-10	-1.28871
1985704	chr1:1985704:G:A	1.54788e-08	-2.07115e-10	-0.814485	0.000231526	-2.07115e-10	-0.553142	0.000222954	-2.07115e-10	-0.745658
1986007	chr1:1986007:G:A	4.62111e-08	-2.07115e-10	0.279263	0.000541994	-2.07115e-10	0.29742	0.000607725	-2.07115e-10	0.257098
1986010	chr1:1986010:T:G	3.48673e-09	-0.942597	-1.3624	7.25145e-05	-0.342236	-1.37181	8.39083e-05	-0.353098	-1.3698
1986033	chr1:1986033:G:A	3.53259e-09	-0.97807	-1.31385	7.19273e-05	-0.381417	-1.34076	8.41859e-05	-0.392211	-1.32739
1986176	chr1:1986176:A:T	3.47811e-09	-0.994118	-1.31335	7.04326e-05	-0.402718	-1.34046	8.24556e-05	-0.413421	-1.32694
1986211	chr1:1986211:T:C	3.49759e-09	-0.989717	-1.31217	7.08833e-05	-0.397297	-1.3395	8.29892e-05	-0.408017	-1.3259
1986300	chr1:1986300:T:C	4.49163e-08	-2.07115e-10	0.250844	0.000524059	-2.07115e-10	0.263769	0.000617276	-2.07115e-10	0.272691
1986469	chr1:1986469:A:C	3.56961e-09	-0.951386	-1.33011	7.34457e-05	-0.347634	-1.35366	8.57971e-05	-0.358518	-1.34212
1986564	chr1:1986564:G:A	1.59698e-07	1.51932	-3.77007e-10	0.00151205	1.32338	-3.77007e-10	0.00177899	1.33117	-3.77007e-10
1986580	chr1:1986580:G:A	9.38279e-09	-2.07115e-10	-1.31508	0.000109251	-2.07115e-10	-1.30419	0.000128567	-2.07115e-10	-1.29618
1986724	chr1:1986724:C:T	8.80808e-09	-2.07115e-10	-1.37829	0.000102245	-2.07115e-10	-1.37047	0.000119152	-2.07115e-10	-1.37223
1986857	chr1:1986857:C:T	3.9884e-09	-0.973798	-1.19677	5.08937e-05	-0.855856	-1.21224	6.09236e-05	-0.861813	-1.18119
1987049	chr1:1987049:A:G	5.64101e-09	-1.86548	0.0415868	8.24773e-05	-1.72848	0.143169	8.55815e-05	-1.73159	0.0284338
1987096	chr1:1987096:A:T	3.48039e-09	-0.990213	-1.3166	7.06255e-05	-0.397882	-1.34256	8.26357e-05	-0.408628	-1.32955
1987156	chr1:1987156:G:A	3.42554e-09	-1.01186	-1.31084	6.90557e-05	-0.424543	-1.33838	8.08687e-05	-0.435205	-1.32459
1987188	chr1:1987188:C:T	3.55648e-08	-2.07115e-10	0.017398	0.000432408	-2.07115e-10	0.0715347	0.000487891	-2.07115e-10	0.0374678
1987195	chr1:1987195:A:C	1.73534e-08	-2.07115e-10	-0.70017	0.000200664	-2.07115e-10	-0.696203	0.000243024	-2.07115e-10	-0.659467
1987263	chr1:1987263:T:C	5.59661e-09	-1.8318	-3.77007e-10	6.71473e-05	-1.79095	-3.77007e-10	7.83761e-05	-1.79111	-3.77007e-10
1987326	chr1:1987326:A:G	1.76919e-08	-2.07115e-10	-0.680848	0.000205988	-2.07115e-10	-0.670019	0.000241608	-2.07115e-10	-0.665308
1987365	chr1:1987365:C:T	3.01469e-08	-2.07115e-10	-0.147874	0.00033704	-2.07115e-10	-0.177633	0.000414802	-2.07115e-10	-0.124825
1987416	chr1:1987416:C:A	1.04778e-08	-2.07115e-10	-1.20469	0.000120591	-2.07115e-10	-1.20543	0.000140673	-2.07115e-10	-1.20619
1987598	chr1:1987598:G:A	5.64198e-09	-1.82372	-3.77007e-10	7.81828e-05	-1.63879	-3.77007e-10	9.13146e-05	-1.63831	-3.77007e-10
1987645	chr1:1987645:G:A	1.24839e-08	-2.07115e-10	-1.02951	0.000133101	-2.07115e-10	-1.10673	0.000169522	-2.07115e-10	-1.01964
1987702	chr1:1987702:C:T	4.26099e-09	-1.07552	-1.02893	3.55525e-05	-1.36668	-1.06014	4.31844e-05	-1.36369	-1.02346
1987886	chr1:1987886:G:A	3.56868e-09	-1.07026	-1.2115	4.49545e-05	-0.96558	-1.2266	5.37566e-05	-0.971434	-1.19672
1988205	chr1:1988205:T:C	1.15586e-08	-2.07115e-10	-1.10653	0.000124462	-2.07115e-10	-1.17383	0.0001568	-2.07115e-10	-1.09765
1988264	chr1:1988264:C:A	5.96572e-08	-2.07115e-10	0.534659	0.000690826	-2.07115e-10	0.540052	0.00085475	-2.07115e-10	0.598184
1989478	chr1:1989478:A:G	2.87989e-08	-2.07115e-10	-0.193619	0.000320227	-2.07115e-10	-0.228805	0.000392679	-2.07115e-10	-0.179631
1989491	chr1:1989491:GTC:G	1.1554e-08	-1.10692	-3.77007e-10	0.000366551	-0.0936982	-3.77007e-10	0.000416034	-0.121858	-3.77007e-10
1989523	chr1:1989523:T:C	1.08516e-08	-1.85049	0.680849	0.000142159	-1.84453	0.803642	0.00014493	-1.84563	0.669256
1989708	chr1:1989708:G:A	1.23423e-08	-2.07115e-10	-1.04092	0.000149739	-2.07115e-10	-0.988945	0.000174387	-2.07115e-10	-0.991351
1989803	chr1:1989803:A:G	8.36353e-09	-0.986407	-0.44367	9.3675e-05	-1.12396	-0.334047	9.91567e-05	-1.11928	-0.436643
1989879	chr1:1989879:G:A	1.33161e-08	-2.07115e-10	-0.964985	0.000230588	-2.07115e-10	-0.557201	0.000194629	-2.07115e-10	-0.881529
1990027	chr1:1990027:C:CT	4.57171e-09	-0.995225	-1.03885	4.81938e-05	-1.12042	-1.00218	5.50501e-05	-1.11791	-1.02647
1990187	chr1:1990187:T:G	2.05937e-08	-2.07115e-10	-0.528971	0.000245279	-2.07115e-10	-0.49544	0.000277605	-2.07115e-10	-0.526425
1990265	chr1:1990265:C:T	1.77797e-08	-2.07115e-10	-0.675898	0.000206377	-2.07115e-10	-0.668133	0.000235294	-2.07115e-10	-0.691789
1990369	chr1:1990369:C:T	1.02729e-08	-2.07115e-10	-1.22444	0.000124272	-2.07115e-10	-1.17536	0.00014175	-2.07115e-10	-1.19856
1991019	chr1:1991019:T:C	1.24723e-08	-2.07115e-10	-1.03045	0.000121038	-2.07115e-10	-1.20173	0.000163733	-2.07115e-10	-1.05439
1991039	chr1:1991039:C:T	8.94072e-09	-2.07115e-10	-1.36334	0.00010287	-2.07115e-10	-1.36437	0.00012044	-2.07115e-10	-1.36147
1991116	chr1:1991116:A:G	1.61986e-09	-1.6858	-1.38582	1.98982e-05	-1.61944	-1.38777	2.31947e-05	-1.62276	-1.38594
1991213	chr1:1991213:T:C	7.87314e-09	-1.64869	0.158189	8.64515e-05	-1.84492	0.306669	8.94855e-05	-1.84361	0.185061
1991395	chr1:1991395:T:C	8.48458e-09	-1.40145	-0.01426	9.02e-05	-1.54384	0.0480385	0.000100228	-1.5478	0.00262199
1991468	chr1:1991468:T:C	2.12038e-09	-1.84003	-0.962337	2.78377e-05	-1.74352	-0.927928	3.29358e-05	-1.7473	-0.910766
1991527	chr1:1991527:C:T	7.47789e-09	-1.54201	-3.77007e-10	7.7049e-05	-1.65339	-3.77007e-10	9.00689e-05	-1.65205	-3.77007e-10
1991852	chr1:1991852:G:A	8.61549e-08	2.05529	-1.1531	0.000511724	1.29043	-1.05048	0.000560612	1.29856	-1.12215
1991913	chr1:1991913:G:A	9.0659e-09	-2.07115e-10	-1.34944	0.000104665	-2.07115e-10	-1.34707	0.000123478	-2.07115e-10	-1.33657
1991997	chr1:1991997:G:A	9.13006e-09	-2.07115e-10	-1.34238	0.000104469	-2.07115e-10	-1.34894	0.000122836	-2.07115e-10	-1.34177
1992068	chr1:1992068:C:T	1.64319e-08	-2.07115e-10	-0.754729	0.000208808	-2.07115e-10	-0.656421	0.000226824	-2.07115e-10	-0.728451
1992121	chr1:1992121:G:A	9.89734e-09	-2.07115e-10	-1.26169	0.000116059	-2.07115e-10	-1.24374	0.000132659	-2.07115e-10	-1.26484
1992226	chr1:1992226:A:G	1.69924e-09	-1.6691	-1.35468	1.57524e-05	-1.86696	-1.37388	1.8631e-05	-1.86713	-1.36067
1992242	chr1:1992242:A:G	2.89778e-09	-1.182	-1.30802	2.63977e-05	-1.44298	-1.28158	2.99745e-05	-1.4428	-1.30948
1992432	chr1:1992432:TG:T	2.76726e-08	-2.07115e-10	-0.233513	0.000315385	-2.07115e-10	-0.244041	0.000376719	-2.07115e-10	-0.221127
1992504	chr1:1992504:C:T	9.72965e-09	-2.07115e-10	-1.27878	0.00010961	-2.07115e-10	-1.30091	0.000127205	-2.07115e-10	-1.30683
1992535	chr1:1992535:G:A	5.1613e-09	-1.28245	-0.630318	3.41476e-05	-1.79382	-0.673321	4.47526e-05	-1.78756	-0.563915
1992764	chr1:1992764:A:G	9.23801e-09	-2.07115e-10	-1.33063	0.000103746	-2.07115e-10	-1.35589	0.000125244	-2.07115e-10	-1.32236
1993215	chr1:1993215:A:G	1.35161e-08	-2.07115e-10	-0.950077	0.000154315	-2.07115e-10	-0.95884	0.00018856	-2.07115e-10	-0.913211
1993346	chr1:1993346:G:A	1.94167e-09	-1.74151	-1.1489	1.97198e-05	-1.84721	-1.169	2.36178e-05	-1.84908	-1.14155
1993370	chr1:1993370:C:G	1.67191e-09	-1.6558	-1.38419	1.55751e-05	-1.86428	-1.38788	1.81925e-05	-1.86494	-1.38668
1993433	chr1:1993433:G:A	1.1011e-08	-2.07115e-10	-1.15507	0.000130674	-2.07115e-10	-1.12513	0.000154707	-2.07115e-10	-1.1111
1993533	chr1:1993533:G:A	9.20617e-09	-2.07115e-10	-1.33408	0.000101345	-2.07115e-10	-1.37931	0.000123743	-2.07115e-10	-1.33441
1993845	chr1:1993845:G:A	2.83178e-08	-0.210465	-3.77007e-10	0.000675846	0.518129	-3.77007e-10	0.000790063	0.519487	-3.77007e-10
1994282	chr1:1994282:G:A	1.75279e-09	-1.853	-1.13974	3.12263e-05	-1.42075	-1.13582	3.66131e-05	-1.42926	-1.12296
1994531	chr1:1994531:A:C	1.49554e-08	-2.07115e-10	-0.848884	0.000175708	-2.07115e-10	-0.829013	0.000194279	-2.07115e-10	-0.883331
1994557	chr1:1994557:C:G	1.59096e-08	-2.07115e-10	-0.787033	0.00021246	-2.07115e-10	-0.639082	0.000216734	-2.07115e-10	-0.773953
1994648	chr1:1994648:T:C	2.64745e-09	-1.37606	-1.2043	2.60593e-05	-1.56561	-1.17185	2.92701e-05	-1.55782	-1.21824
1994651	chr1:1994651:G:A	9.18604e-09	-2.07115e-10	-1.33627	0.000107721	-2.07115e-10	-1.31829	0.000126305	-2.07115e-10	-1.31392
1994659	chr1:1994659:C:T	8.73403e-09	-2.07115e-10	-1.38673	0.000100485	-2.07115e-10	-1.38783	0.000117324	-2.07115e-10	-1.38768
1994824	chr1:1994824:C:G	1.19995e-08	-2.07115e-10	-1.06909	0.000133761	-2.07115e-10	-1.10178	0.000154793	-2.07115e-10	-1.11054
1994839	chr1:1994839:A:T	1.44731e-09	-1.80283	-1.38142	3.21268e-05	-1.14604	-1.3821	3.72602e-05	-1.15778	-1.37692
1995079	chr1:1995079:C:A	2.33474e-08	-2.07115e-10	-0.403472	0.000327759	-2.07115e-10	-0.205557	0.000317496	-2.07115e-10	-0.392161
1995264	chr1:1995264:C:T	9.19584e-09	-2.07115e-10	-1.33521	0.000105625	-2.07115e-10	-1.33794	0.000122137	-2.07115e-10	-1.34748
1995349	chr1:1995349:G:A	8.73854e-09	-2.07115e-10	-1.38621	0.000100644	-2.07115e-10	-1.38625	0.000117556	-2.07115e-10	-1.38571
1995362	chr1:1995362:C:T	2.48459e-08	-2.07115e-10	-0.341266	0.000304198	-2.07115e-10	-0.280158	0.000348276	-2.07115e-10	-0.299629
1995777	chr1:1995777:G:A	8.7311e-09	-2.07115e-10	-1.38707	0.000100614	-2.07115e-10	-1.38654	0.000117398	-2.07115e-10	-1.38706
1995856	chr1:1995856:C:T	3.37605e-09	-1.71143	-0.625823	6.0551e-05	-1.44176	-0.452591	6.06063e-05	-1.44768	-0.600543
1996023	chr1:1996023:C:T	3.59157e-08	-2.07115e-10	0.0272181	0.000516213	-2.07115e-10	0.248683	0.000620893	-2.07115e-10	0.278534
1997149	chr1:1997149:G:A	1.44799e-09	-1.81602	-1.36776	2.99418e-05	-1.23512	-1.36346	3.43114e-05	-1.24535	-1.3718
1997151	chr1:1997151:G:A	1.82477e-08	-2.07115e-10	-0.649916	0.000222475	-2.07115e-10	-0.593022	0.000257955	-2.07115e-10	-0.599839
1997160	chr1:1997160:C:T	1.41824e-09	-1.83454	-1.37	2.78549e-05	-1.30532	-1.36551	3.1939e-05	-1.3149	-1.37389
1997161	chr1:1997161:G:A	1.03418e-08	-2.07115e-10	-1.21776	0.000121882	-2.07115e-10	-1.19478	0.000141917	-2.07115e-10	-1.19738
1997860	chr1:1997860:C:T	8.72926e-09	-2.07115e-10	-1.38728	0.000100542	-2.07115e-10	-1.38726	0.00011734	-2.07115e-10	-1.38755
1997968	chr1:1997968:T:C	1.58203e-09	-1.85765	-1.2376	2.94808e-05	-1.39302	-1.22108	3.32667e-05	-1.40241	-1.24566
1998049	chr1:1998049:G:A	6.27199e-09	-1.71786	-3.77007e-10	6.44075e-05	-1.83261	-3.77007e-10	7.51887e-05	-1.83262	-3.77007e-10
1998227	chr1:1998227:A:G	1.79949e-09	-1.82514	-1.14131	3.71686e-05	-1.25482	-1.12755	4.15627e-05	-1.26541	-1.16001
1998395	chr1:1998395:A:C	1.93804e-09	-1.86716	-1.02512	3.17055e-05	-1.5464	-0.994941	3.53717e-05	-1.55419	-1.03252
1998420	chr1:1998420:T:C	1.9234e-09	-1.86228	-1.03758	3.43213e-05	-1.45238	-1.00969	3.82797e-05	-1.4612	-1.04651
1998543	chr1:1998543:T:C	1.03439e-08	-2.07115e-10	-1.21756	0.000121721	-2.07115e-10	-1.1961	0.000142725	-2.07115e-10	-1.1917
1998564	chr1:1998564:T:C	4.31314e-09	-1.73807	-0.354224	7.75791e-05	-1.49163	-0.154911	7.58743e-05	-1.49707	-0.326477
1998621	chr1:1998621:TC:T	1.02451e-08	-2.07115e-10	-1.22716	0.000122137	-2.07115e-10	-1.19269	0.000142257	-2.07115e-10	-1.19499
1998623	chr1:1998623:C:A	2.15037e-08	-2.07115e-10	-0.485732	0.000241529	-2.07115e-10	-0.510844	0.000292765	-2.07115e-10	-0.473254
1998843	chr1:1998843:C:T	8.87185e-09	-2.07115e-10	-1.37107	0.000102601	-2.07115e-10	-1.36699	0.000119339	-2.07115e-10	-1.37066
1998952	chr1:1998952:C:G	1.80536e-09	-1.82983	-1.13336	3.67358e-05	-1.27467	-1.11942	4.10529e-05	-1.28513	-1.15263
1999073	chr1:1999073:A:G	1.38324e-09	-1.85347	-1.37606	2.55072e-05	-1.37973	-1.37914	2.97278e-05	-1.38943	-1.37111
1999315	chr1:1999315:C:T	1.79909e-09	-1.84212	-1.12455	3.56346e-05	-1.32581	-1.09871	3.98636e-05	-1.3359	-1.13126
1999504	chr1:1999504:C:T	1.44504e-09	-1.85933	-1.32649	2.60112e-05	-1.41055	-1.32876	3.07508e-05	-1.42011	-1.3066
1999533	chr1:1999533:C:T	2.00736e-08	-2.07115e-10	-0.554553	0.000249227	-2.07115e-10	-0.47947	0.000279207	-2.07115e-10	-0.520672
1999542	chr1:1999542:T:C	1.78698e-09	-1.84629	-1.12714	3.48632e-05	-1.34474	-1.10167	3.90131e-05	-1.35462	-1.13411
1999860	chr1:1999860:A:T	5.59737e-09	-1.22085	-0.610809	0.000167645	-0.357234	-0.518753	0.000188647	-0.349066	-0.563683
2000057	chr1:2000057:A:G	4.31655e-09	-1.58661	-0.504893	4.59081e-05	-1.7671	-0.404098	5.01568e-05	-1.7616	-0.475871
2000090	chr1:2000090:T:G	2.51706e-09	-1.54539	-1.08547	2.50637e-05	-1.73692	-1.03949	2.81514e-05	-1.73061	-1.08441
2000265	chr1:2000265:A:C	8.97461e-09	-2.07115e-10	-1.35956	0.000102138	-2.07115e-10	-1.37151	0.000118936	-2.07115e-10	-1.37404
2000381	chr1:2000381:T:C	1.01884e-08	-2.07115e-10	-1.23271	0.000120471	-2.07115e-10	-1.20642	0.000143743	-2.07115e-10	-1.1846
2000399	chr1:2000399:A:G	8.74197e-09	-2.07115e-10	-1.38582	0.000101358	-2.07115e-10	-1.37918	0.000117995	-2.07115e-10	-1.38199
2001028	chr1:2001028:G:A	1.47195e-09	-1.84838	-1.31898	2.80143e-05	-1.34407	-1.32105	3.31401e-05	-1.35411	-1.29777
2001369	chr1:2001369:G:A	8.99267e-09	-2.07115e-10	-1.35755	0.000102274	-2.07115e-10	-1.37018	0.000119063	-2.07115e-10	-1.37297
2001430	chr1:2001430:C:T	8.55424e-09	-1.40753	-3.77007e-10	0.000198608	-0.706502	-3.77007e-10	0.000232196	-0.705044	-3.77007e-10
2001448	chr1:2001448:G:A	5.13803e-08	-2.07115e-10	0.385297	0.0011453	-2.07115e-10	1.04558	0.000841742	-2.07115e-10	0.582848
2001547	chr1:2001547:C:T	8.85883e-09	-2.07115e-10	-1.37254	0.000101191	-2.07115e-10	-1.38083	0.00011794	-2.07115e-10	-1.38245
2001596	chr1:2001596:G:A	1.9035e-09	-1.56611	-1.34415	1.9425e-05	-1.71203	-1.31924	2.22912e-05	-1.70627	-1.34217
2001918	chr1:2001918:G:A	1.23935e-08	-2.07115e-10	-1.03679	0.000149415	-2.07115e-10	-0.991108	0.00018109	-2.07115e-10	-0.953628
2002428	chr1:2002428:T:C	1.53901e-09	-1.85383	-1.26899	2.36586e-05	-1.54372	-1.29039	2.80087e-05	-1.54852	-1.27159
2002486	chr1:2002486:T:C	8.79644e-09	-2.07115e-10	-1.37961	0.000102219	-2.07115e-10	-1.37072	0.000119602	-2.07115e-10	-1.36846
2002931	chr1:2002931:TATATAA:T	1.75186e-08	-2.07115e-10	-0.690696	0.000220342	-2.07115e-10	-0.602655	0.000267116	-2.07115e-10	-0.564941
2003063	chr1:2003063:TG:T	1.83077e-08	-2.07115e-10	-0.646636	0.000222798	-2.07115e-10	-0.591571	0.000262779	-2.07115e-10	-0.581314
2003397	chr1:2003397:C:T	1.74829e-08	-2.07115e-10	-0.692735	0.000220115	-2.07115e-10	-0.603684	0.000266737	-2.07115e-10	-0.566361
2003419	chr1:2003419:C:CA	1.54699e-08	-2.07115e-10	-0.81506	0.000189038	-2.07115e-10	-0.755888	0.000213559	-2.07115e-10	-0.788713
2003636	chr1:2003636:G:C	3.58754e-09	-1.31646	-0.960029	0.000100911	-0.491353	-0.892243	0.000114712	-0.483497	-0.926707
2003961	chr1:2003961:C:T	5.76476e-09	-1.80219	-3.77007e-10	6.52599e-05	-1.81946	-3.77007e-10	7.61301e-05	-1.82018	-3.77007e-10
2004098	chr1:2004098:G:A	8.72759e-09	-2.07115e-10	-1.38747	0.000100474	-2.07115e-10	-1.38793	0.000117309	-2.07115e-10	-1.38781
2004141	chr1:2004141:A:C	1.41173e-09	-1.85374	-1.3554	2.08929e-05	-1.60861	-1.34982	2.44854e-05	-1.61643	-1.33812
2004363	chr1:2004363:A:G	2.5867e-08	-2.07115e-10	-0.30099	0.000330745	-2.07115e-10	-0.196487	0.000405454	-2.07115e-10	-0.147618
2004695	chr1:2004695:G:A	2.68546e-09	-1.3424	-1.2237	0.000164512	0.272031	-1.16689	0.000190871	0.264851	-1.16588
2004731	chr1:2004731:T:C	5.57171e-09	-1.83626	-3.77007e-10	7.89053e-05	-1.62959	-3.77007e-10	9.0693e-05	-1.64515	-3.77007e-10
2004857	chr1:2004857:G:A	1.66758e-08	-2.07115e-10	-0.740001	0.000209482	-2.07115e-10	-0.653196	0.000253455	-2.07115e-10	-0.61744
2004931	chr1:2004931:C:T	1.33119e-08	-2.07115e-10	-0.965298	0.000165261	-2.07115e-10	-0.890312	0.00018769	-2.07115e-10	-0.917833
2005104	chr1:2005104:A:G	2.03827e-08	-2.07115e-10	-0.539271	0.000253371	-2.07115e-10	-0.46298	0.000283712	-2.07115e-10	-0.504665
2005317	chr1:2005317:T:C	1.33997e-08	-2.07115e-10	-0.958726	0.000166477	-2.07115e-10	-0.882976	0.000189003	-2.07115e-10	-0.910862
2005768	chr1:2005768:G:A	7.40481e-09	-1.1946	-0.357224	0.000300063	-0.0920733	-0.201771	0.000352266	-0.0871073	-0.201131
2005908	chr1:2005908:CTCTCTCTCTCTCTCTCTCGT:C	9.18048e-09	-1.33688	-3.77007e-10	0.000520859	0.257643	-3.77007e-10	0.000603089	0.249439	-3.77007e-10
2006055	chr1:2006055:C:T	1.64429e-08	-2.07115e-10	-0.754061	0.000202737	-2.07115e-10	-0.685925	0.000226362	-2.07115e-10	-0.730491
2006100	chr1:2006100:A:G	1.5261e-08	-2.07115e-10	-0.828657	0.000192511	-2.07115e-10	-0.737682	0.000231117	-2.07115e-10	-0.7097
2006130	chr1:2006130:A:T	1.74602e-08	-2.07115e-10	-0.694031	0.000219885	-2.07115e-10	-0.604729	0.000266478	-2.07115e-10	-0.567335
2006190	chr1:2006190:T:G	8.80227e-09	-2.07115e-10	-1.37895	0.000102372	-2.07115e-10	-1.36922	0.000119815	-2.07115e-10	-1.36668
2006334	chr1:2006334:C:T	8.83375e-09	-2.07115e-10	-1.37538	0.000101747	-2.07115e-10	-1.37535	0.000118952	-2.07115e-10	-1.3739
2006475	chr1:2006475:G:A	6.75574e-09	-1.23178	-0.411781	0.000266588	-0.152122	-0.26001	0.000312915	-0.147251	-0.259441
2006759	chr1:2006759:C:T	3.34783e-08	-2.07115e-10	-0.0430595	0.000375066	-2.07115e-10	-0.0707345	0.000448126	-2.07115e-10	-0.0475515
2007239	chr1:2007239:G:A	7.39651e-09	-1.55295	-3.77007e-10	6.84962e-05	-1.77106	-3.77007e-10	7.99273e-05	-1.77151	-3.77007e-10
2007384	chr1:2007384:C:T	9.23295e-09	-2.07115e-10	-1.33118	0.000109089	-2.07115e-10	-1.30567	0.000128129	-2.07115e-10	-1.29959
2007838	chr1:2007838:G:A	2.76297e-08	-2.07115e-10	-0.235065	0.0003548	-2.07115e-10	-0.126281	0.000396997	-2.07115e-10	-0.168696
2007895	chr1:2007895:G:A	5.4149e-08	-0.247275	0.685057	0.000736429	-0.118961	0.722939	0.000802279	-0.122181	0.657013
2008185	chr1:2008185:T:C	1.01296e-08	-2.07115e-10	-1.2385	0.000119202	-2.07115e-10	-1.21701	0.000138218	-2.07115e-10	-1.2238
2008387	chr1:2008387:C:T	1.61758e-09	-1.77858	-1.29444	5.46553e-05	-0.764266	-1.23252	6.20894e-05	-0.771987	-1.25206
2008395	chr1:2008395:C:T	1.8666e-08	-0.627252	-3.77007e-10	0.000341294	-0.165091	-3.77007e-10	0.000400164	-0.160749	-3.77007e-10
2008493	chr1:2008493:C:T	9.36239e-09	-2.07115e-10	-1.31726	0.000110623	-2.07115e-10	-1.29171	0.000129882	-2.07115e-10	-1.286
2008598	chr1:2008598:G:A	9.78451e-09	-2.07115e-10	-1.27316	0.000116357	-2.07115e-10	-1.24117	0.000136801	-2.07115e-10	-1.2341
2008635	chr1:2008635:G:A	4.26984e-08	-1.04825	1.24846	0.000516693	-1.05407	1.30368	0.000561369	-1.05599	1.23374
2008795	chr1:2008795:A:G	1.92267e-08	-2.07115e-10	-0.597656	0.000245639	-2.07115e-10	-0.493973	0.000285335	-2.07115e-10	-0.498962
2009203	chr1:2009203:C:T	1.27208e-08	-2.07115e-10	-1.01072	0.000145564	-2.07115e-10	-1.01722	0.000172563	-2.07115e-10	-1.00186
2009414	chr1:2009414:G:A	5.72572e-09	-1.80899	-3.77007e-10	6.38355e-05	-1.84153	-3.77007e-10	7.43843e-05	-1.84338	-3.77007e-10
2009432	chr1:2009432:T:C	2.18416e-08	-2.07115e-10	-0.470139	0.000286995	-2.07115e-10	-0.338369	0.000320336	-2.07115e-10	-0.383255
2009756	chr1:2009756:T:C	1.37647e-08	-2.07115e-10	-0.931851	0.000157033	-2.07115e-10	-0.94138	0.000194644	-2.07115e-10	-0.881454
2009834	chr1:2009834:C:T	1.65078e-09	-1.76732	-1.28539	5.67808e-05	-0.725944	-1.23269	6.45097e-05	-0.733822	-1.25199
2010190	chr1:2010190:C:T	7.52214e-08	-2.07115e-10	0.766478	0.000811471	-2.07115e-10	0.701013	0.00098232	-2.07115e-10	0.737292
2010219	chr1:2010219:C:T	2.01913e-09	-1.80366	-1.04763	7.30887e-05	-0.797495	-0.908667	8.22124e-05	-0.805767	-0.937552
2010272	chr1:2010272:G:A	1.31711e-08	-2.07115e-10	-0.975933	0.00015696	-2.07115e-10	-0.941843	0.000183956	-2.07115e-10	-0.937926
2010342	chr1:2010342:C:T	1.05174e-08	-2.07115e-10	-1.20093	0.000126219	-2.07115e-10	-1.15982	0.000148633	-2.07115e-10	-1.15114
2010360	chr1:2010360:G:A	1.07385e-07	-2.07115e-10	1.12247	0.00127193	-2.07115e-10	1.15046	0.00184352	-2.07115e-10	1.36681
2010389	chr1:2010389:T:C	1.47141e-09	-1.82108	-1.34665	4.2469e-05	-0.87764	-1.37142	4.95796e-05	-0.886142	-1.3629
2010394	chr1:2010394:A:G	1.55395e-09	-1.80457	-1.30858	4.6743e-05	-0.808418	-1.34475	5.4809e-05	-0.817141	-1.33163
2010406	chr1:2010406:G:A	2.23636e-09	-1.72592	-1.02319	7.80971e-05	-0.585622	-1.05426	9.12685e-05	-0.594305	-1.04451
2010975	chr1:2010975:T:C	1.77153e-09	-1.77993	-1.20218	5.61025e-05	-0.706713	-1.26394	6.62316e-05	-0.714702	-1.24476
2011008	chr1:2011008:C:T	9.44621e-09	-2.07115e-10	-1.30834	0.000113885	-2.07115e-10	-1.26265	0.000133383	-2.07115e-10	-1.2594
2011369	chr1:2011369:G:A	1.05428e-08	-2.07115e-10	-1.19852	0.000126004	-2.07115e-10	-1.16152	0.000147072	-2.07115e-10	-1.1617
2011811	chr1:2011811:C:T	3.43246e-08	-2.07115e-10	-0.0180941	0.000383989	-2.07115e-10	-0.0472228	0.000459493	-2.07115e-10	-0.0225004
2011852	chr1:2011852:C:T	1.88643e-09	-1.59384	-1.32543	7.96549e-05	-0.336632	-1.2835	9.17217e-05	-0.347838	-1.28603
2012662	chr1:2012662:C:G	1.77469e-09	-1.80427	-1.17606	2.30199e-05	-1.70396	-1.15752	2.71778e-05	-1.70498	-1.14524
2012684	chr1:2012684:A:G	1.03913e-08	-1.21299	-3.77007e-10	9.24503e-05	-1.47116	-3.77007e-10	0.000108312	-1.46761	-3.77007e-10
2012849	chr1:2012849:G:A	1.20762e-08	-2.07115e-10	-1.06272	0.000146724	-2.07115e-10	-1.00928	0.00016657	-2.07115e-10	-1.03721
2013156	chr1:2013156:G:A	1.16192e-08	-2.07115e-10	-1.1013	0.000140809	-2.07115e-10	-1.05043	0.00017564	-2.07115e-10	-0.984186
2013187	chr1:2013187:G:A	6.79412e-09	-1.6379	-3.77007e-10	7.54043e-05	-1.67497	-3.77007e-10	8.81455e-05	-1.67364	-3.77007e-10
2013354	chr1:2013354:C:T	1.31341e-08	-2.07115e-10	-0.978748	0.000160547	-2.07115e-10	-0.919249	0.000202708	-2.07115e-10	-0.840858
2013550	chr1:2013550:G:A	3.38622e-08	-2.07115e-10	-0.031659	0.000444902	-2.07115e-10	0.100018	0.000504766	-2.07115e-10	0.0714695
2014149	chr1:2014149:AG:A	1.24081e-08	-2.07115e-10	-1.03561	0.000151178	-2.07115e-10	-0.97938	0.000189807	-2.07115e-10	-0.906617
2014313	chr1:2014313:C:T	9.18726e-09	-2.07115e-10	-1.33614	0.00010773	-2.07115e-10	-1.3182	0.000122711	-2.07115e-10	-1.3428
2014521	chr1:2014521:G:A	1.25686e-08	-2.07115e-10	-1.02276	0.000151409	-2.07115e-10	-0.977854	0.00017048	-2.07115e-10	-1.01401
2014868	chr1:2014868:T:A	1.02987e-08	-2.07115e-10	-1.22194	0.00012471	-2.07115e-10	-1.17184	0.000141253	-2.07115e-10	-1.20208
2014986	chr1:2014986:A:G	8.72458e-09	-2.07115e-10	-1.38781	0.000100643	-2.07115e-10	-1.38625	0.000117525	-2.07115e-10	-1.38598
2015152	chr1:2015152:G:A	1.6252e-09	-1.8066	-1.26173	2.09936e-05	-1.70677	-1.24685	2.47754e-05	-1.70776	-1.23502
2015370	chr1:2015370:C:T	1.65374e-09	-1.79734	-1.25358	2.14924e-05	-1.69175	-1.23838	2.53719e-05	-1.6928	-1.22618
2016316	chr1:2016316:C:A	1.62287e-09	-1.79212	-1.27765	2.11419e-05	-1.68274	-1.26384	2.49311e-05	-1.68382	-1.25269
2017062	chr1:2017062:C:T	1.48438e-08	-2.07115e-10	-0.856372	0.000181924	-2.07115e-10	-0.794249	0.000218688	-2.07115e-10	-0.76498
2017081	chr1:2017081:C:T	1.06867e-08	-2.07115e-10	-1.18495	0.000128415	-2.07115e-10	-1.14257	0.000158779	-2.07115e-10	-1.08511
2017202	chr1:2017202:C:T	1.74795e-09	-1.70998	-1.28554	6.95383e-05	-0.526571	-1.22939	7.90191e-05	-0.536314	-1.24662
2017366	chr1:2017366:T:C	1.68808e-09	-1.80035	-1.23002	2.19378e-05	-1.69582	-1.2138	2.59189e-05	-1.69685	-1.2008
2017703	chr1:2017703:A:C	1.04205e-08	-2.07115e-10	-1.21018	0.00012499	-2.07115e-10	-1.1696	0.000145441	-2.07115e-10	-1.17285
2018088	chr1:2018088:C:T	1.01427e-08	-2.07115e-10	-1.2372	0.000121257	-2.07115e-10	-1.19992	0.000141139	-2.07115e-10	-1.20288
2018105	chr1:2018105:G:T	1.82395e-09	-1.81128	-1.14167	2.39902e-05	-1.70909	-1.1111	2.84044e-05	-1.71012	-1.09596
2018196	chr1:2018196:A:G	9.71885e-09	-2.07115e-10	-1.27989	0.000115498	-2.07115e-10	-1.24859	0.000134615	-2.07115e-10	-1.25021
2018407	chr1:2018407:A:G	1.01479e-08	-2.07115e-10	-1.23669	0.000121327	-2.07115e-10	-1.19935	0.000141218	-2.07115e-10	-1.20232
2019105	chr1:2019105:C:G	1.87574e-08	-2.07115e-10	-0.622369	0.000226123	-2.07115e-10	-0.576759	0.000284941	-2.07115e-10	-0.500342
2019117	chr1:2019117:G:A	1.11858e-08	-2.07115e-10	-1.13932	0.000129449	-2.07115e-10	-1.13455	0.000152695	-2.07115e-10	-1.12418
2019781	chr1:2019781:C:T	9.85831e-09	-2.07115e-10	-1.26564	0.000117666	-2.07115e-10	-1.22998	0.000138498	-2.07115e-10	-1.22177
2020388	chr1:2020388:A:G	1.49187e-09	-1.79787	-1.35606	1.95557e-05	-1.69295	-1.33161	2.25416e-05	-1.69363	-1.34363
2021171	chr1:2021171:T:C	1.48499e-09	-1.8319	-1.32665	1.921e-05	-1.74944	-1.29297	2.20637e-05	-1.75	-1.30869
2021343	chr1:2021343:C:A	2.12276e-09	-1.85158	-0.949663	2.87183e-05	-1.78542	-0.85488	3.31319e-05	-1.78599	-0.866134
2021579	chr1:2021579:G:A	4.11664e-09	-1.84697	-0.291952	6.92747e-05	-1.49976	-0.26	8.31922e-05	-1.50263	-0.228845
2021813	chr1:2021813:T:C	2.06569e-09	-1.84943	-0.979069	2.78883e-05	-1.78191	-0.887715	3.21986e-05	-1.78246	-0.898238
2021814	chr1:2021814:G:A	1.09336e-08	-2.07115e-10	-1.16211	0.000125707	-2.07115e-10	-1.16388	0.000148326	-2.07115e-10	-1.15322
2021882	chr1:2021882:C:T	8.72448e-09	-2.07115e-10	-1.38782	0.000100475	-2.07115e-10	-1.38792	0.000117295	-2.07115e-10	-1.38793
2022137	chr1:2022137:G:A	3.36167e-09	-1.09054	-1.25098	4.93043e-05	-0.860204	-1.23962	6.00172e-05	-0.8478	-1.21019
2022166	chr1:2022166:C:T	8.74057e-09	-2.07115e-10	-1.38598	0.000102019	-2.07115e-10	-1.37268	0.000117674	-2.07115e-10	-1.38471
2022373	chr1:2022373:C:T	1.79939e-09	-1.69229	-1.27422	6.52074e-05	-0.605358	-1.2149	7.49838e-05	-0.615041	-1.22031
2022661	chr1:2022661:G:T	1.15599e-08	-2.07115e-10	-1.10642	0.000140012	-2.07115e-10	-1.05611	0.000174939	-2.07115e-10	-0.988188
2022740	chr1:2022740:G:A	6.25721e-09	-1.72022	-3.77007e-10	7.25587e-05	-1.71344	-3.77007e-10	8.47155e-05	-1.71333	-3.77007e-10
2022997	chr1:2022997:G:A	1.55506e-09	-1.80652	-1.30593	2.02255e-05	-1.70571	-1.28518	2.37171e-05	-1.70683	-1.2796
2023411	chr1:2023411:G:A	8.8443e-09	-2.07115e-10	-1.37418	0.000103633	-2.07115e-10	-1.35698	0.000120669	-2.07115e-10	-1.35957
2023455	chr1:2023455:G:A	9.57919e-09	-2.07115e-10	-1.29436	0.000107322	-2.07115e-10	-1.322	0.0001256	-2.07115e-10	-1.31952
2023641	chr1:2023641:G:A	1.44999e-09	-1.83926	-1.34314	1.85371e-05	-1.7626	-1.31547	2.13184e-05	-1.76322	-1.32984
2024545	chr1:2024545:C:T	1.37522e-09	-1.84788	-1.38746	1.69007e-05	-1.78255	-1.38793	1.9718e-05	-1.78314	-1.38795
2024579	chr1:2024579:G:A	1.33942e-08	-2.07115e-10	-0.959138	0.000168349	-2.07115e-10	-0.871799	0.000211024	-2.07115e-10	-0.800653
2024923	chr1:2024923:G:A	1.44791e-09	-1.80507	-1.37877	1.87474e-05	-1.68795	-1.37883	2.18422e-05	-1.68901	-1.37977
2025079	chr1:2025079:G:C	1.98322e-08	-2.07115e-10	-0.566651	0.000243563	-2.07115e-10	-0.502461	0.000303114	-2.07115e-10	-0.438517
2025598	chr1:2025598:T:C	2.61004e-09	-1.829	-0.765593	7.00657e-05	-1.07902	-0.669383	8.15926e-05	-1.08178	-0.669104
2025682	chr1:2025682:G:A	8.86438e-09	-2.07115e-10	-1.37192	0.000101338	-2.07115e-10	-1.37938	0.000118566	-2.07115e-10	-1.37715
2025860	chr1:2025860:C:T	3.56542e-09	-1.3381	-0.944572	0.00010413	-0.439691	-0.912506	0.000115559	-0.443132	-0.959712
2026413	chr1:2026413:C:G	5.53568e-09	-1.84274	-3.77007e-10	6.37264e-05	-1.84324	-3.77007e-10	7.43651e-05	-1.84364	-3.77007e-10
2026703	chr1:2026703:T:C	3.62682e-08	-2.07115e-10	0.0369848	0.000492215	-2.07115e-10	0.201081	0.000646606	-2.07115e-10	0.319112
2026966	chr1:2026966:C:A	8.92641e-09	-2.07115e-10	-1.36494	0.000103538	-2.07115e-10	-1.3579	0.000120494	-2.07115e-10	-1.36103
2027285	chr1:2027285:C:T	1.07145e-08	-2.07115e-10	-1.18236	0.000124287	-2.07115e-10	-1.17524	0.000144928	-2.07115e-10	-1.17639
2027438	chr1:2027438:G:A	1.01618e-08	-2.07115e-10	-1.23533	0.000118409	-2.07115e-10	-1.22369	0.000138672	-2.07115e-10	-1.22051
2027682	chr1:2027682:T:C	1.48181e-08	-2.07115e-10	-0.858107	0.000182304	-2.07115e-10	-0.792162	0.000218048	-2.07115e-10	-0.767911
2027747	chr1:2027747:C:T	1.43677e-08	-2.07115e-10	-0.888975	0.000175649	-2.07115e-10	-0.829346	0.000210069	-2.07115e-10	-0.805191
2027822	chr1:2027822:A:G	1.80225e-09	-1.81157	-1.15335	2.44156e-05	-1.67128	-1.13134	2.76717e-05	-1.67143	-1.16079
2027869	chr1:2027869:G:A	8.73314e-09	-2.07115e-10	-1.38683	0.000101075	-2.07115e-10	-1.38197	0.000118017	-2.07115e-10	-1.3818
2027874	chr1:2027874:A:G	3.0049e-08	-2.07115e-10	-0.151126	0.000383907	-2.07115e-10	-0.0474351	0.000463801	-2.07115e-10	-0.0131699
2028260	chr1:2028260:G:A	2.73387e-08	-0.245654	-3.77007e-10	0.000202744	-0.68589	-3.77007e-10	0.000236694	-0.685858	-3.77007e-10
2028422	chr1:2028422:G:GC	4.46201e-09	-1.85147	-0.206889	6.0003e-05	-1.85438	-0.0490632	7.28487e-05	-1.8548	-0.00944418
2028539	chr1:2028539:C:T	1.86306e-09	-1.72741	-1.20433	3.96045e-05	-1.19239	-1.1265	4.57459e-05	-1.19603	-1.1335
2028631	chr1:2028631:T:C	2.50047e-08	-2.07115e-10	-0.334894	0.000270147	-2.07115e-10	-0.398871	0.000307579	-2.07115e-10	-0.423894
2028919	chr1:2028919:G:C	1.01133e-08	-2.07115e-10	-1.24011	0.000119704	-2.07115e-10	-1.21281	0.000141143	-2.07115e-10	-1.20285
2028949	chr1:2028949:C:T	6.24493e-09	-1.72219	-3.77007e-10	6.67877e-05	-1.79632	-3.77007e-10	7.80603e-05	-1.79514	-3.77007e-10
2029487	chr1:2029487:T:C	1.88197e-09	-1.76408	-1.15756	2.5183e-05	-1.58548	-1.18619	2.99637e-05	-1.58605	-1.16659
2029525	chr1:2029525:A:G	1.3202e-08	-2.07115e-10	-0.973587	0.000160762	-2.07115e-10	-0.91791	0.000191917	-2.07115e-10	-0.89556
2029800	chr1:2029800:G:A	1.5052e-08	-2.07115e-10	-0.842445	0.000172452	-2.07115e-10	-0.847716	0.000201469	-2.07115e-10	-0.84699
2029864	chr1:2029864:C:T	9.10364e-09	-2.07115e-10	-1.34528	0.000104342	-2.07115e-10	-1.35017	0.0001224	-2.07115e-10	-1.34533
2030027	chr1:2030027:C:T	5.72612e-09	-1.80892	-3.77007e-10	7.00971e-05	-1.74795	-3.77007e-10	8.21748e-05	-1.74378	-3.77007e-10
2030526	chr1:2030526:T:G	4.03242e-08	-2.07115e-10	0.142995	0.000531057	-2.07115e-10	0.277034	0.000665323	-2.07115e-10	0.347648
2030673	chr1:2030673:C:T	5.72165e-09	-1.8097	-3.77007e-10	6.57434e-05	-1.81208	-3.77007e-10	7.67065e-05	-1.81264	-3.77007e-10
2031194	chr1:2031194:A:G	8.4853e-09	-1.84622	0.430599	0.000255727	-1.06257	0.608844	0.000318553	-1.06963	0.680796
2031244	chr1:2031244:A:G	1.69826e-08	-2.07115e-10	-0.721765	0.000197909	-2.07115e-10	-0.710026	0.000229337	-2.07115e-10	-0.717434
2031380	chr1:2031380:T:A	2.33556e-09	-1.86568	-0.840023	5.43082e-05	-1.26299	-0.740167	6.02099e-05	-1.26841	-0.786383
2031629	chr1:2031629:GTGTCTGGGGCGCTAC:G	2.24131e-09	-1.86685	-0.88005	5.03642e-05	-1.29335	-0.785205	5.60451e-05	-1.2985	-0.827973
2031719	chr1:2031719:C:T	2.6564e-09	-1.8668	-0.71019	5.77451e-05	-1.34817	-0.593632	6.37931e-05	-1.35305	-0.643928
2031976	chr1:2031976:A:G	1.53362e-09	-1.81853	-1.3078	1.9899e-05	-1.67662	-1.33055	2.34666e-05	-1.67703	-1.32001
2033185	chr1:2033185:G:A	1.08486e-08	-2.07115e-10	-1.16992	0.000125875	-2.07115e-10	-1.16255	0.00015011	-2.07115e-10	-1.14126
2033696	chr1:2033696:G:A	1.85205e-08	-2.07115e-10	-0.635081	0.000230293	-2.07115e-10	-0.558485	0.000264485	-2.07115e-10	-0.574841
2033753	chr1:2033753:G:A	1.20147e-08	-2.07115e-10	-1.06782	0.0001475	-2.07115e-10	-1.00401	0.00017433	-2.07115e-10	-0.991673
2033807	chr1:2033807:G:A	9.80735e-09	-2.07115e-10	-1.27083	0.000110373	-2.07115e-10	-1.29397	0.000129184	-2.07115e-10	-1.29139
2033837	chr1:2033837:C:T	8.91225e-09	-2.07115e-10	-1.36653	0.000102667	-2.07115e-10	-1.36635	0.000120499	-2.07115e-10	-1.36098
2033988	chr1:2033988:G:A	2.41153e-09	-1.86568	-0.808017	5.62403e-05	-1.26346	-0.704746	6.24029e-05	-1.26877	-0.750244
2034592	chr1:2034592:A:G	9.23053e-09	-2.07115e-10	-1.33144	0.000103913	-2.07115e-10	-1.35428	0.000121457	-2.07115e-10	-1.35306
2034805	chr1:2034805:G:T	9.30959e-09	-1.79325	0.470339	0.000119247	-1.82017	0.603534	0.000135089	-1.82197	0.575279
2034806	chr1:2034806:C:T	9.31051e-09	-1.78748	0.464663	0.000118014	-1.82467	0.597634	0.000133709	-1.82638	0.569418
2035084	chr1:2035084:G:A	2.75501e-08	-2.07115e-10	-0.237952	0.000333947	-2.07115e-10	-0.186853	0.000395574	-2.07115e-10	-0.172288
2035177	chr1:2035177:A:G	1.52307e-09	-1.86379	-1.26944	1.8136e-05	-1.80446	-1.29547	2.14648e-05	-1.80478	-1.28143
2035389	chr1:2035389:A:G	8.85293e-09	-2.07115e-10	-1.37321	0.000100666	-2.07115e-10	-1.38603	0.000117406	-2.07115e-10	-1.38698
2035510	chr1:2035510:G:A	1.09869e-08	-2.07115e-10	-1.15725	0.00012367	-2.07115e-10	-1.18022	0.000143899	-2.07115e-10	-1.18351
2035575	chr1:2035575:G:A	1.81009e-09	-1.86348	-1.0971	2.22302e-05	-1.86459	-1.0318	2.5792e-05	-1.86463	-1.03793
2035619	chr1:2035619:C:T	5.6195e-09	-1.82771	-3.77007e-10	6.30604e-05	-1.85374	-3.77007e-10	7.36103e-05	-1.85384	-3.77007e-10
2035965	chr1:2035965:G:A	4.88906e-09	-1.806	-0.16096	5.80384e-05	-1.85026	-0.0864743	6.96157e-05	-1.84968	-0.0599523
2036515	chr1:2036515:C:T	1.95223e-09	-1.8362	-1.04879	2.372e-05	-1.86304	-0.968479	2.78674e-05	-1.86299	-0.962174
2037105	chr1:2037105:G:T	1.02805e-08	-2.07115e-10	-1.22371	0.000124101	-2.07115e-10	-1.17674	0.000143775	-2.07115e-10	-1.18438
2037160	chr1:2037160:C:T	8.75535e-09	-2.07115e-10	-1.38429	0.000100719	-2.07115e-10	-1.3855	0.000117732	-2.07115e-10	-1.38422
2037392	chr1:2037392:A:G	1.97734e-09	-1.78292	-1.08929	2.52313e-05	-1.63583	-1.13392	3.01595e-05	-1.63648	-1.10965
2037520	chr1:2037520:G:A	1.76871e-09	-1.84048	-1.14322	2.15889e-05	-1.86386	-1.0618	2.52476e-05	-1.86382	-1.06008
2037780	chr1:2037780:C:CA	1.36119e-09	-1.86498	-1.38062	2.15472e-05	-1.54469	-1.3829	2.50864e-05	-1.54943	-1.38087
2038162	chr1:2038162:G:A	9.66005e-09	-1.83439	0.548428	0.000135491	-1.77506	0.686128	0.000153037	-1.77758	0.655631
2038224	chr1:2038224:G:A	9.02366e-09	-2.07115e-10	-1.35411	0.000102835	-2.07115e-10	-1.36471	0.00012019	-2.07115e-10	-1.36355
2038313	chr1:2038313:C:T	5.70643e-09	-1.81236	-3.77007e-10	6.30764e-05	-1.85349	-3.77007e-10	7.36745e-05	-1.85297	-3.77007e-10
2039156	chr1:2039156:T:C	9.86484e-09	-2.07115e-10	-1.26498	0.000115049	-2.07115e-10	-1.25248	0.000136224	-2.07115e-10	-1.23832
2039163	chr1:2039163:C:T	5.60262e-09	-1.83072	-3.77007e-10	6.26e-05	-1.86107	-3.77007e-10	7.31052e-05	-1.86073	-3.77007e-10
2039289	chr1:2039289:A:T	9.92061e-09	-2.07115e-10	-1.25934	0.000115703	-2.07115e-10	-1.24681	0.000137022	-2.07115e-10	-1.23248
2039298	chr1:2039298:G:A	8.7476e-09	-2.07115e-10	-1.38518	0.00010096	-2.07115e-10	-1.38311	0.000118131	-2.07115e-10	-1.38083
2039914	chr1:2039914:G:A	2.46255e-08	-2.07115e-10	-0.350174	0.000276432	-2.07115e-10	-0.375871	0.000311266	-2.07115e-10	-0.411976
2039996	chr1:2039996:G:A	4.44768e-09	-1.70275	-0.358824	6.53661e-05	-1.50308	-0.314751	7.33043e-05	-1.5052	-0.352808
2040229	chr1:2040229:A:G	8.86766e-09	-2.07115e-10	-1.37155	0.000103911	-2.07115e-10	-1.3543	0.000120824	-2.07115e-10	-1.35829
2040323	chr1:2040323:A:G	9.27969e-09	-1.31026	-0.0158731	6.94399e-05	-1.85599	0.0986178	8.45002e-05	-1.85535	0.139479
2040432	chr1:2040432:T:A	9.10981e-09	-1.45731	0.112706	7.81433e-05	-1.8672	0.227905	9.56139e-05	-1.8672	0.274889
2040932	chr1:2040932:C:G	1.05599e-08	-2.07115e-10	-1.1969	0.000120926	-2.07115e-10	-1.20265	0.000141019	-2.07115e-10	-1.20373
2041023	chr1:2041023:T:C	1.75328e-09	-1.61045	-1.38201	1.56711e-05	-1.86345	-1.38257	1.83227e-05	-1.86362	-1.38086
2041449	chr1:2041449:C:T	1.00662e-08	-2.07115e-10	-1.24478	0.000121433	-2.07115e-10	-1.19847	0.000145453	-2.07115e-10	-1.17277
2041479	chr1:2041479:A:C	9.27681e-09	-2.07115e-10	-1.32644	0.000110022	-2.07115e-10	-1.29716	0.000130808	-2.07115e-10	-1.27889
2042065	chr1:2042065:C:T	1.76069e-09	-1.60408	-1.38417	1.58301e-05	-1.85792	-1.378	1.84679e-05	-1.8584	-1.3782
2042181	chr1:2042181:G:A	1.3887e-08	-2.07115e-10	-0.923007	0.000177635	-2.07115e-10	-0.818107	0.000219789	-2.07115e-10	-0.759956
2042324	chr1:2042324:C:A	1.8058e-08	-2.07115e-10	-0.660368	0.000236747	-2.07115e-10	-0.530844	0.000295723	-2.07115e-10	-0.463202
2042691	chr1:2042691:G:A	6.22598e-09	-1.72523	-3.77007e-10	6.32642e-05	-1.85052	-3.77007e-10	7.3857e-05	-1.85049	-3.77007e-10
2043456	chr1:2043456:T:C	3.18912e-09	-1.58699	-0.807221	2.9153e-05	-1.86169	-0.763589	3.54766e-05	-1.862	-0.721753
2043498	chr1:2043498:G:A	9.90417e-09	-2.07115e-10	-1.261	0.00011564	-2.07115e-10	-1.24736	0.000135755	-2.07115e-10	-1.24178
2043528	chr1:2043528:G:A	1.62407e-09	-1.71011	-1.35892	1.62743e-05	-1.85024	-1.358	1.88855e-05	-1.85047	-1.36376
2044120	chr1:2044120:CA:C	3.1765e-08	-2.07115e-10	-0.095592	0.000447711	-2.07115e-10	0.106313	0.00058606	-2.07115e-10	0.220798
2044405	chr1:2044405:C:T	1.35287e-08	-2.07115e-10	-0.949146	0.000170737	-2.07115e-10	-0.857711	0.000204489	-2.07115e-10	-0.83211
2044651	chr1:2044651:A:G	8.85869e-09	-2.07115e-10	-1.37256	0.000102582	-2.07115e-10	-1.36717	0.000120024	-2.07115e-10	-1.36493
2044843	chr1:2044843:C:A	2.58604e-08	-0.301245	-3.77007e-10	0.000188057	-0.761092	-3.77007e-10	0.000220568	-0.756417	-3.77007e-10
2044942	chr1:2044942:C:T	1.73658e-08	-2.07115e-10	-0.699455	0.000234978	-2.07115e-10	-0.538342	0.000282996	-2.07115e-10	-0.507194
2045119	chr1:2045119:T:C	2.66256e-09	-1.78462	-0.790053	3.29438e-05	-1.799	-0.704034	3.86028e-05	-1.79963	-0.699666
2045307	chr1:2045307:G:T	8.86741e-09	-2.07115e-10	-1.37157	0.000101928	-2.07115e-10	-1.37357	0.00011901	-2.07115e-10	-1.37342
2045412	chr1:2045412:G:T	2.56403e-09	-1.84814	-0.764238	4.31494e-05	-1.46955	-0.763622	4.99078e-05	-1.47739	-0.765058
2045766	chr1:2045766:C:T	8.73972e-09	-2.07115e-10	-1.38608	0.000100596	-2.07115e-10	-1.38672	0.00011745	-2.07115e-10	-1.38661
2045844	chr1:2045844:G:A	9.33697e-09	-2.07115e-10	-1.31997	0.000107915	-2.07115e-10	-1.31649	0.000125931	-2.07115e-10	-1.31689
2046013	chr1:2046013:C:T	9.13663e-09	-2.07115e-10	-1.34167	0.000104249	-2.07115e-10	-1.35106	0.000122405	-2.07115e-10	-1.34529
2046056	chr1:2046056:A:G	1.03322e-08	-2.07115e-10	-1.21869	0.000114038	-2.07115e-10	-1.2613	0.000131101	-2.07115e-10	-1.27666
2046191	chr1:2046191:C:T	7.42466e-09	-1.54915	-3.77007e-10	8.51135e-05	-1.55385	-3.77007e-10	9.93481e-05	-1.554	-3.77007e-10
2046536	chr1:2046536:C:T	8.72888e-09	-2.07115e-10	-1.38732	0.000101163	-2.07115e-10	-1.3811	0.000117828	-2.07115e-10	-1.3834
2047625	chr1:2047625:C:T	4.20361e-09	-0.740682	-1.37733	2.73286e-05	-1.31189	-1.37802	3.17027e-05	-1.31333	-1.38289
2047662	chr1:2047662:G:A	2.57614e-08	-2.07115e-10	-0.305079	0.000290195	-2.07115e-10	-0.327282	0.000334496	-2.07115e-10	-0.34
2047814	chr1:2047814:G:A	3.48899e-09	-0.951447	-1.3529	3.4665e-05	-1.10409	-1.34802	4.06836e-05	-1.0937	-1.3531
2047906	chr1:2047906:C:T	1.60589e-08	-2.07115e-10	-0.777693	0.000236589	-2.07115e-10	-0.531512	0.00027371	-2.07115e-10	-0.540554
2048285	chr1:2048285:C:A	3.74897e-09	-0.844987	-1.38749	2.53444e-05	-1.37733	-1.38795	2.95401e-05	-1.37893	-1.38794
2048403	chr1:2048403:A:G	1.42401e-08	0.481878	-1.37977	0.000115667	0.118138	-1.36526	0.00013454	0.117399	-1.36816
2048533	chr1:2048533:A:C	8.7839e-09	-2.07115e-10	-1.38104	0.000100866	-2.07115e-10	-1.38404	0.000117711	-2.07115e-10	-1.38439
2048561	chr1:2048561:G:T	9.7458e-09	-1.27712	-3.77007e-10	0.000181429	-0.796973	-3.77007e-10	0.000212728	-0.792609	-3.77007e-10
2048746	chr1:2048746:G:A	9.00907e-09	-2.07115e-10	-1.35573	0.000107346	-2.07115e-10	-1.32178	0.000125246	-2.07115e-10	-1.32234
2048963	chr1:2048963:C:T	2.5731e-09	-1.22198	-1.38686	2.18753e-05	-1.53293	-1.37955	2.55373e-05	-1.53122	-1.38127
2049679	chr1:2049679:A:C	4.79852e-09	-0.681249	-1.3044	4.34865e-05	-0.947889	-1.2775	5.09603e-05	-0.935236	-1.28634
2049698	chr1:2049698:G:A	8.72734e-09	-2.07115e-10	-1.3875	0.000100679	-2.07115e-10	-1.3859	0.000117395	-2.07115e-10	-1.38708
2050397	chr1:2050397:C:T	7.85302e-09	-0.105292	-1.38777	4.44526e-05	-0.819516	-1.3839	5.16935e-05	-0.822181	-1.38511
2050497	chr1:2050497:A:C	1.22804e-08	-2.07115e-10	-1.04596	0.00016171	-2.07115e-10	-0.91203	0.000186189	-2.07115e-10	-0.925864
2050958	chr1:2050958:T:C	3.36498e-09	-0.956572	-1.38396	3.88993e-05	-0.968333	-1.36853	4.52596e-05	-0.968683	-1.37153
2050961	chr1:2050961:T:C	9.42105e-09	-2.07115e-10	-1.31101	0.000104817	-2.07115e-10	-1.34562	0.000122144	-2.07115e-10	-1.34743
2051107	chr1:2051107:G:A	4.66683e-09	-0.636699	-1.37678	4.03029e-05	-0.92218	-1.37923	4.78391e-05	-0.909135	-1.37565
2051125	chr1:2051125:A:C	8.72385e-09	-2.07115e-10	-1.3879	0.000100516	-2.07115e-10	-1.38752	0.00011731	-2.07115e-10	-1.3878
2051236	chr1:2051236:AC:A	3.89902e-09	-0.805335	-1.3879	4.0733e-05	-0.907444	-1.38335	4.75038e-05	-0.907175	-1.38464
2051689	chr1:2051689:A:T	1.95138e-09	-1.86123	-1.02419	3.29422e-05	-1.54224	-0.960842	3.60997e-05	-1.54772	-1.01862
2051703	chr1:2051703:C:T	1.18915e-08	0.231976	-1.31011	5.18065e-05	-0.732061	-1.31826	5.99674e-05	-0.724562	-1.33426
2051721	chr1:2051721:C:A	1.32908e-07	1.47326	-0.137563	0.000177301	-0.972518	0.15253	0.000199543	-0.957345	0.100748
2051769	chr1:2051769:C:T	3.58351e-09	-1.83843	-0.439188	5.15752e-05	-1.74947	-0.305321	5.44539e-05	-1.75294	-0.40233
2051982	chr1:2051982:T:C	5.75823e-09	-1.75866	-0.0446641	7.54827e-05	-1.82877	0.154833	7.9735e-05	-1.83061	0.0566968
2052262	chr1:2052262:G:A	5.54719e-09	-0.453998	-1.38667	4.79479e-05	-0.743674	-1.38405	5.66532e-05	-0.72944	-1.38624
2052695	chr1:2052695:G:A	1.39915e-08	-2.07115e-10	-0.915503	0.000173311	-2.07115e-10	-0.84275	0.000200438	-2.07115e-10	-0.85212
2052788	chr1:2052788:C:T	4.35304e-09	-0.913402	-1.16968	3.19718e-05	-1.37165	-1.16133	3.6343e-05	-1.37574	-1.18389
2053061	chr1:2053061:C:T	8.7412e-09	-2.07115e-10	-1.38591	0.000100823	-2.07115e-10	-1.38447	0.000117741	-2.07115e-10	-1.38414
2053253	chr1:2053253:A:G	3.15959e-08	-0.106066	0.00513539	0.000312485	-0.300825	0.0475451	0.000346187	-0.313763	0.00811715
2053372	chr1:2053372:G:T	1.69573e-09	-1.76297	-1.26287	2.31085e-05	-1.66007	-1.19757	2.69922e-05	-1.65993	-1.19715
2053378	chr1:2053378:C:T	9.33174e-09	-2.07115e-10	-1.32054	0.000108343	-2.07115e-10	-1.31253	0.000126725	-2.07115e-10	-1.31061
2053412	chr1:2053412:G:A	1.56817e-08	-0.590717	-0.210745	0.000318485	-0.336327	0.102067	0.000356171	-0.343288	0.0660739
2053731	chr1:2053731:G:A	3.63803e-08	-1.03424	1.07431	0.000169967	-1.79058	0.928348	0.000173766	-1.79741	0.802493
2053966	chr1:2053966:G:A	4.17994e-08	-2.07115e-10	0.178925	0.000678937	-2.07115e-10	0.522692	0.000781843	-2.07115e-10	0.509029
2053978	chr1:2053978:C:T	9.91496e-09	-2.07115e-10	-1.25991	0.000111147	-2.07115e-10	-1.28699	0.000128549	-2.07115e-10	-1.29631
2054114	chr1:2054114:T:C	1.10285e-07	-1.51707	2.66617	0.00144942	-1.81472	3.09581	0.00164751	-1.81753	3.07193
2054266	chr1:2054266:G:A	9.20724e-09	-2.07115e-10	-1.33397	0.000110368	-2.07115e-10	-1.29401	0.00012775	-2.07115e-10	-1.30255
2054370	chr1:2054370:G:C	1.2565e-07	-2.07115e-10	1.27955	0.00220045	-2.07115e-10	1.69858	0.00451686	-2.07115e-10	2.26295
2054659	chr1:2054659:A:G	3.8648e-08	-2.07115e-10	0.100538	0.000661423	-2.07115e-10	0.496558	0.00107069	-2.07115e-10	0.823437
2054813	chr1:2054813:A:G	6.86808e-09	-1.62707	-3.77007e-10	0.000158448	-0.932412	-3.77007e-10	0.00018025	-0.958279	-3.77007e-10
2055091	chr1:2055091:C:T	2.9362e-08	-0.174255	-3.77007e-10	0.000112251	-1.2771	-3.77007e-10	0.000133616	-1.25766	-3.77007e-10
2055097	chr1:2055097:C:T	1.61287e-09	-1.81106	-1.26488	1.7049e-05	-1.86709	-1.29465	2.02788e-05	-1.86697	-1.27608
2055098	chr1:2055098:G:A	1.25608e-08	-2.07115e-10	-1.02337	0.000172984	-2.07115e-10	-0.844637	0.00019912	-2.07115e-10	-0.85872
2055132	chr1:2055132:C:T	3.23897e-08	-1.81777	1.74165	0.000737035	-1.80745	2.41225	0.000814224	-1.80906	2.35867
2055769	chr1:2055769:T:C	2.15846e-09	-1.44414	-1.34042	1.97821e-05	-1.63933	-1.37373	2.30125e-05	-1.64574	-1.37085
2055978	chr1:2055978:T:C	1.25728e-08	-2.07115e-10	-1.02242	0.000149105	-2.07115e-10	-0.993182	0.000175686	-2.07115e-10	-0.983927
2056247	chr1:2056247:G:A	9.54364e-09	-2.07115e-10	-1.29808	0.000105824	-2.07115e-10	-1.33605	0.000123219	-2.07115e-10	-1.33866
2056364	chr1:2056364:G:A	6.19346e-08	-2.07115e-10	0.572122	0.000749666	-2.07115e-10	0.621792	0.000742698	-2.07115e-10	0.457664
2056778	chr1:2056778:G:T	8.14283e-09	-1.76776	0.310939	0.000157046	-1.76009	0.818793	0.000179028	-1.76193	0.796842
2057403	chr1:2057403:G:A	1.48037e-08	-2.07115e-10	-0.859082	0.000177345	-2.07115e-10	-0.819736	0.00020936	-2.07115e-10	-0.808569
2057679	chr1:2057679:A:C	2.91533e-09	-1.66285	-0.82112	2.5943e-05	-1.86656	-0.875374	3.14577e-05	-1.86631	-0.837669
2057878	chr1:2057878:T:C	1.00497e-08	-2.07115e-10	-1.24641	0.000117845	-2.07115e-10	-1.22847	0.000138457	-2.07115e-10	-1.22207
2058057	chr1:2058057:C:T	1.44072e-09	-1.80231	-1.3865	1.55625e-05	-1.86686	-1.38611	1.81438e-05	-1.8667	-1.3876
2058659	chr1:2058659:G:A	1.30491e-08	-2.07115e-10	-0.985239	0.000147209	-2.07115e-10	-1.00598	0.000175477	-2.07115e-10	-0.985118
2058780	chr1:2058780:C:A	1.20558e-08	-2.07115e-10	-1.06441	0.000140993	-2.07115e-10	-1.04912	0.00016531	-2.07115e-10	-1.0448
2059222	chr1:2059222:T:C	1.226e-08	-2.07115e-10	-1.04761	0.000138581	-2.07115e-10	-1.06638	0.000164877	-2.07115e-10	-1.04743
2059575	chr1:2059575:A:G	1.44118e-09	-1.81317	-1.37532	1.63883e-05	-1.86147	-1.3398	1.89856e-05	-1.86216	-1.34679
2059684	chr1:2059684:G:A	1.40873e-09	-1.82343	-1.38784	1.56754e-05	-1.8662	-1.37954	1.82252e-05	-1.86644	-1.38338
2059723	chr1:2059723:G:A	2.2432e-08	-1.22653	0.783061	0.000271601	-1.44023	1.04673	0.000264237	-1.45049	0.874709
2059920	chr1:2059920:C:T	1.78053e-08	-2.07115e-10	-0.674463	0.000191048	-2.07115e-10	-0.745312	0.000220029	-2.07115e-10	-0.758865
2060213	chr1:2060213:C:T	6.28049e-09	-1.6944	-0.0221069	0.000114209	-1.66961	0.409806	0.000135671	-1.67202	0.42963
2060607	chr1:2060607:C:T	6.01676e-09	-1.71331	-0.0460935	5.26604e-05	-1.86115	-0.172819	6.29916e-05	-1.86039	-0.149234
2061187	chr1:2061187:A:G	2.49308e-09	-1.76534	-0.8751	2.54141e-05	-1.83359	-0.928939	3.05672e-05	-1.83203	-0.900664
2061309	chr1:2061309:C:T	1.44536e-09	-1.79844	-1.38716	1.55801e-05	-1.86671	-1.38513	1.8156e-05	-1.86652	-1.3871
2061456	chr1:2061456:T:C	1.53508e-08	-2.07115e-10	-0.822792	0.00019375	-2.07115e-10	-0.731266	0.000223369	-2.07115e-10	-0.743801
2061762	chr1:2061762:C:A	3.77606e-09	-1.66865	-0.556624	3.32834e-05	-1.86563	-0.62715	4.07858e-05	-1.86526	-0.579037
2062220	chr1:2062220:T:C	9.05361e-09	-2.07115e-10	-1.35079	0.000103061	-2.07115e-10	-1.36252	0.000119706	-2.07115e-10	-1.36758
2062283	chr1:2062283:C:T	3.31834e-09	-1.83919	-0.515304	3.69336e-05	-1.79643	-0.592281	4.53812e-05	-1.79353	-0.544001
2062671	chr1:2062671:A:G	1.70942e-08	-0.715215	-3.77007e-10	9.97772e-05	-1.3949	-3.77007e-10	0.000117725	-1.38427	-3.77007e-10
2063069	chr1:2063069:T:C	1.02939e-07	-2.07115e-10	1.08018	0.00202444	-2.07115e-10	1.61521	0.00376308	-2.07115e-10	2.08037
2063382	chr1:2063382:G:A	1.49118e-09	-1.76664	-1.38775	1.56852e-05	-1.86161	-1.38351	1.82747e-05	-1.861	-1.38611
2063734	chr1:2063734:T:G	1.45605e-09	-1.79125	-1.38698	1.55914e-05	-1.86608	-1.38504	1.81702e-05	-1.8658	-1.38704
2063811	chr1:2063811:G:A	9.38575e-09	-2.07115e-10	-1.31476	0.000105196	-2.07115e-10	-1.34201	0.000123044	-2.07115e-10	-1.34008
2063995	chr1:2063995:G:A	1.67082e-08	-2.07115e-10	-0.738057	0.000201069	-2.07115e-10	-0.694189	0.000237652	-2.07115e-10	-0.681816
2064022	chr1:2064022:T:G	1.36226e-08	-2.07115e-10	-0.942229	0.000186553	-2.07115e-10	-0.76912	0.000200198	-2.07115e-10	-0.853317
2064837	chr1:2064837:C:T	1.12896e-08	-1.81968	0.689605	0.000243306	-1.82089	1.31738	0.000279407	-1.82201	1.30206
2065480	chr1:2065480:C:T	9.12057e-09	-2.07115e-10	-1.34342	0.000103719	-2.07115e-10	-1.35615	0.000120383	-2.07115e-10	-1.36195
2065488	chr1:2065488:T:C	8.72341e-09	-2.07115e-10	-1.38795	0.00010104	-2.07115e-10	-1.38232	0.000118261	-2.07115e-10	-1.37973
2065495	chr1:2065495:A:G	3.51017e-08	-1.58486	1.58915	0.000455593	-1.4524	1.57616	0.000433717	-1.46495	1.38472
2065556	chr1:2065556:G:A	7.89426e-08	-2.07115e-10	0.814764	0.00149246	-2.07115e-10	1.31035	0.00254399	-2.07115e-10	1.68886
2065571	chr1:2065571:C:T	1.04013e-08	-2.07115e-10	-1.21203	0.00012246	-2.07115e-10	-1.19005	0.000144004	-2.07115e-10	-1.18278
2065711	chr1:2065711:G:A	2.34751e-09	-1.84008	-0.860525	4.54573e-05	-1.42502	-0.75604	4.88735e-05	-1.43476	-0.828629
2065748	chr1:2065748:A:G	1.42091e-09	-1.83274	-1.36992	1.55859e-05	-1.86595	-1.38551	1.82423e-05	-1.86623	-1.38266
2066032	chr1:2066032:A:G	9.81311e-09	-2.07115e-10	-1.27024	0.000112333	-2.07115e-10	-1.27637	0.000131517	-2.07115e-10	-1.27349
2067213	chr1:2067213:C:T	6.04743e-09	-0.505928	-1.24839	2.39033e-05	-1.59348	-1.23034	2.74243e-05	-1.59674	-1.24445
2067277	chr1:2067277:C:T	2.86528e-08	-2.07115e-10	-0.198706	0.000466618	-2.07115e-10	0.147675	0.000715465	-2.07115e-10	0.420307
2067525	chr1:2067525:T:C	9.87767e-09	-2.07115e-10	-1.26368	0.000108256	-2.07115e-10	-1.31333	0.000126681	-2.07115e-10	-1.31095
2067567	chr1:2067567:G:A	2.9871e-09	-1.09348	-1.36617	1.78439e-05	-1.72998	-1.38619	2.09017e-05	-1.72793	-1.38487
2067906	chr1:2067906:T:C	2.70727e-09	-1.34635	-1.21167	1.88873e-05	-1.8477	-1.21165	2.14967e-05	-1.84525	-1.23948
2068161	chr1:2068161:A:T	5.2676e-09	-1.79164	-0.100745	0.0001005	-1.80573	0.418059	0.000115679	-1.80711	0.40531
2068224	chr1:2068224:C:T	8.72744e-09	-2.07115e-10	-1.38749	0.000100473	-2.07115e-10	-1.38795	0.000117334	-2.07115e-10	-1.3876
2068231	chr1:2068231:G:A	1.45e-08	-2.07115e-10	-0.879807	0.000170805	-2.07115e-10	-0.85731	0.000201977	-2.07115e-10	-0.844472
2068268	chr1:2068268:A:AC	1.74706e-09	-1.67735	-1.31867	1.73406e-05	-1.83564	-1.30914	2.01318e-05	-1.83322	-1.31711
2068401	chr1:2068401:C:T	8.38967e-09	-1.03882	-0.388136	4.51851e-05	-1.69163	-0.495434	5.47103e-05	-1.69527	-0.4553
2068522	chr1:2068522:C:T	2.88505e-08	-2.07115e-10	-0.191831	0.000352698	-2.07115e-10	-0.132223	0.000420332	-2.07115e-10	-0.111579
2068898	chr1:2068898:G:A	6.3432e-09	-1.70657	-3.77007e-10	6.35286e-05	-1.84635	-3.77007e-10	7.43098e-05	-1.84438	-3.77007e-10
2068965	chr1:2068965:G:A	1.78614e-09	-1.65422	-1.31968	1.75375e-05	-1.82447	-1.30902	2.03666e-05	-1.82168	-1.31704
2068966	chr1:2068966:C:T	1.79969e-08	-2.07115e-10	-0.663756	0.000183459	-2.07115e-10	-0.785843	0.00020983	-2.07115e-10	-0.806325
2069032	chr1:2069032:C:T	1.96482e-08	-2.07115e-10	-0.57597	0.000203117	-2.07115e-10	-0.684055	0.000229587	-2.07115e-10	-0.716344
2069153	chr1:2069153:C:A	9.16572e-09	-0.572046	-0.766441	7.73966e-05	-1.05373	-0.595159	8.19293e-05	-1.0598	-0.686967
2069658	chr1:2069658:G:A	9.26341e-09	-2.07115e-10	-1.32788	0.000111946	-2.07115e-10	-1.27981	0.000129775	-2.07115e-10	-1.28682
2069762	chr1:2069762:G:C	3.47586e-09	-1.73233	-0.575786	6.08242e-05	-1.75697	-0.132875	7.06965e-05	-1.75886	-0.135369
2069834	chr1:2069834:A:G	8.78295e-09	-1.86291	0.481765	0.000111031	-1.74421	0.456184	0.000110662	-1.75049	0.304339
2069856	chr1:2069856:A:C	1.38152e-08	-1.84826	0.920075	0.000175527	-1.73189	0.901843	0.000171844	-1.73819	0.732155
2070047	chr1:2070047:G:A	1.18808e-08	-2.07115e-10	-1.07903	0.000138797	-2.07115e-10	-1.06482	0.00016272	-2.07115e-10	-1.0606
2070129	chr1:2070129:T:C	8.53316e-09	-0.849503	-0.560494	4.34108e-05	-1.60235	-0.624782	5.18797e-05	-1.60693	-0.596764
2070226	chr1:2070226:C:T	2.32823e-08	-2.07115e-10	-0.406262	0.000249007	-2.07115e-10	-0.480353	0.000282504	-2.07115e-10	-0.508932
2070586	chr1:2070586:G:A	3.64716e-08	-2.07115e-10	0.0425756	0.000446042	-2.07115e-10	0.102577	0.000532157	-2.07115e-10	0.124314
2071368	chr1:2071368:C:T	3.56776e-08	-2.07115e-10	0.0205665	0.000437465	-2.07115e-10	0.0831603	0.000522134	-2.07115e-10	0.1053
2071582	chr1:2071582:C:T	3.96743e-08	-2.07115e-10	0.126748	0.000651881	-2.07115e-10	0.482027	0.00105685	-2.07115e-10	0.810427
2072272	chr1:2072272:G:A	9.27535e-09	-2.07115e-10	-1.3266	0.000104422	-2.07115e-10	-1.34939	0.000122215	-2.07115e-10	-1.34684
2072553	chr1:2072553:GC:G	7.4834e-09	-1.8601	0.318828	8.76723e-05	-1.81512	0.290893	8.81726e-05	-1.81919	0.145859
2072659	chr1:2072659:G:A	7.17203e-09	-0.336383	-1.24739	2.08585e-05	-1.63309	-1.32699	2.4716e-05	-1.62774	-1.31744
2073123	chr1:2073123:C:T	9.28979e-09	-2.07115e-10	-1.32504	0.000104049	-2.07115e-10	-1.35298	0.000121709	-2.07115e-10	-1.35099
2073469	chr1:2073469:G:A	3.95522e-09	-1.81163	-0.367287	7.27908e-05	-1.82566	0.115411	8.5083e-05	-1.82683	0.117829
2073497	chr1:2073497:G:C	3.99226e-08	-2.07115e-10	0.132984	0.000655845	-2.07115e-10	0.488089	0.00106489	-2.07115e-10	0.818001
2073508	chr1:2073508:T:C	7.4768e-09	-1.85932	0.317169	9.38249e-05	-1.7491	0.292697	9.41529e-05	-1.75537	0.147664
2074366	chr1:2074366:C:G	9.56307e-09	0.0819742	-1.37802	2.35309e-05	-1.45231	-1.38722	2.77581e-05	-1.44227	-1.38683
2074470	chr1:2074470:C:T	2.22184e-08	-0.453034	-3.77007e-10	9.74148e-05	-1.41886	-3.77007e-10	0.000113341	-1.42222	-3.77007e-10
2074624	chr1:2074624:C:T	4.41076e-08	-2.07115e-10	0.232675	0.000731283	-2.07115e-10	0.596965	0.00119856	-2.07115e-10	0.936253
2074669	chr1:2074669:A:G	9.85194e-09	-1.85752	0.591231	0.000123965	-1.74209	0.564257	0.000122835	-1.74851	0.406727
2075002	chr1:2075002:G:A	4.24797e-09	-1.12009	-0.987422	2.60864e-05	-1.69736	-1.03907	3.093e-05	-1.70074	-1.02016
2075289	chr1:2075289:T:C	6.43035e-08	1.54607	-0.936408	3.48389e-05	-1.57956	-0.867539	3.83135e-05	-1.58063	-0.926193
2075323	chr1:2075323:G:A	1.30852e-06	-2.07115e-10	3.6227	0.0284975	-2.07115e-10	4.25974	0.0957467	-2.07115e-10	5.31684
2075464	chr1:2075464:G:A	3.996e-09	-1.71581	-0.452853	6.27808e-05	-1.70275	-0.155441	7.54906e-05	-1.70497	-0.12365
2075502	chr1:2075502:A:G	3.72596e-09	-1.73381	-0.504822	5.79884e-05	-1.7219	-0.215698	6.96771e-05	-1.72398	-0.184772
2075725	chr1:2075725:A:C	1.91084e-08	-2.07115e-10	-0.603827	0.000214906	-2.07115e-10	-0.627634	0.000253448	-2.07115e-10	-0.617467
2075852	chr1:2075852:C:T	4.71221e-09	-1.63522	-0.368577	8.62311e-05	-1.6588	0.117999	0.00010042	-1.66129	0.118034
2075853	chr1:2075853:G:A	1.18367e-08	-2.07115e-10	-1.08275	0.000146105	-2.07115e-10	-1.01351	0.000168859	-2.07115e-10	-1.02356
2075942	chr1:2075942:A:G	2.95206e-09	-1.13027	-1.34119	1.64276e-05	-1.82354	-1.37533	1.92896e-05	-1.82148	-1.37158
2076235	chr1:2076235:A:G	9.20633e-09	0.0327904	-1.36686	1.56545e-05	-1.86118	-1.3859	1.83398e-05	-1.86038	-1.38317
2076254	chr1:2076254:C:T	6.81841e-09	-1.63433	-3.77007e-10	6.35323e-05	-1.84629	-3.77007e-10	7.4363e-05	-1.84367	-3.77007e-10
2076701	chr1:2076701:C:T	8.95961e-09	-2.07115e-10	-1.36123	0.00010082	-2.07115e-10	-1.3845	0.000117456	-2.07115e-10	-1.38656
2076704	chr1:2076704:C:T	7.73396e-08	-2.07115e-10	0.79425	0.00151953	-2.07115e-10	1.32832	0.00269347	-2.07115e-10	1.74596
2076945	chr1:2076945:T:C	5.79762e-09	-1.81778	0.0212681	6.01561e-05	-1.8555	-0.045392	6.17037e-05	-1.85743	-0.172849
2077003	chr1:2077003:T:C	5.59327e-09	-1.8145	-0.0178898	5.78357e-05	-1.85693	-0.0833001	5.94422e-05	-1.85874	-0.208883
2077005	chr1:2077005:T:C	1.6522e-09	-1.66591	-1.38594	1.71305e-05	-1.85151	-1.30546	2.05742e-05	-1.8493	-1.27929
2077119	chr1:2077119:C:T	4.63801e-09	-1.67742	-0.342247	8.61072e-05	-1.70141	0.159168	0.000100042	-1.70361	0.156575
2077249	chr1:2077249:T:C	3.20739e-09	-1.0076	-1.3809	1.65698e-05	-1.8032	-1.38706	1.93711e-05	-1.80096	-1.38788
2077297	chr1:2077297:G:T	5.53685e-09	-1.83746	-0.0050687	5.94623e-05	-1.84184	-0.0706553	6.09937e-05	-1.84474	-0.197114
2077443	chr1:2077443:C:T	7.7323e-08	-2.07115e-10	0.794034	0.00151826	-2.07115e-10	1.32749	0.00269092	-2.07115e-10	1.74501
2077520	chr1:2077520:A:C	7.93906e-09	-1.48216	-3.77007e-10	6.39707e-05	-1.83941	-3.77007e-10	7.4693e-05	-1.83924	-3.77007e-10
2077855	chr1:2077855:T:C	5.42306e-09	-1.8633	-3.77007e-10	7.96365e-05	-1.62036	-3.77007e-10	9.28868e-05	-1.62124	-3.77007e-10
2078078	chr1:2078078:T:C	4.57178e-09	-1.68094	-0.353112	8.47418e-05	-1.70513	0.146904	9.84249e-05	-1.70732	0.143987
2078127	chr1:2078127:C:T	1.16584e-08	-2.07115e-10	-1.09793	0.000141472	-2.07115e-10	-1.04573	0.000163835	-2.07115e-10	-1.05376
2078147	chr1:2078147:C:T	3.36587e-09	-1.37409	-0.966177	2.39829e-05	-1.79441	-1.02609	2.84442e-05	-1.7973	-1.00738
2078391	chr1:2078391:G:A	8.96797e-09	-2.07115e-10	-1.3603	0.000100853	-2.07115e-10	-1.38417	0.00011748	-2.07115e-10	-1.38635
2078604	chr1:2078604:C:T	6.10476e-09	-1.74489	-3.77007e-10	6.59914e-05	-1.80831	-3.77007e-10	7.61216e-05	-1.82029	-3.77007e-10
2079109	chr1:2079109:C:T	3.09083e-09	-1.06349	-1.36203	1.63621e-05	-1.81714	-1.38573	1.91879e-05	-1.81513	-1.38322
2079131	chr1:2079131:T:C	3.04876e-09	-1.06798	-1.37124	1.62987e-05	-1.81904	-1.38771	1.90867e-05	-1.81707	-1.38656
2079137	chr1:2079137:C:T	5.04489e-09	-0.768937	-1.16664	2.81085e-05	-1.76023	-0.901531	3.55898e-05	-1.7566	-0.823968
2079172	chr1:2079172:G:A	7.66016e-08	-2.07115e-10	0.784661	0.00150335	-2.07115e-10	1.31762	0.00266278	-2.07115e-10	1.7345
2079230	chr1:2079230:A:G	2.80833e-09	-1.1579	-1.36347	3.9221e-05	-1.01804	-1.31058	4.39278e-05	-1.02587	-1.34421
2079294	chr1:2079294:C:T	2.12156e-09	-1.83443	-0.967373	2.46921e-05	-1.8587	-0.932654	2.69524e-05	-1.86021	-0.998346
2079357	chr1:2079357:A:G	4.45087e-09	-1.68579	-0.375071	8.20746e-05	-1.70991	0.119699	9.53459e-05	-1.71206	0.11695
2079428	chr1:2079428:C:T	1.03469e-08	-2.07115e-10	-1.21727	0.000113541	-2.07115e-10	-1.26567	0.000132973	-2.07115e-10	-1.26248
2079548	chr1:2079548:G:A	1.69481e-08	-2.07115e-10	-0.723799	0.000177322	-2.07115e-10	-0.819869	0.000207832	-2.07115e-10	-0.815897
2079555	chr1:2079555:G:A	4.94355e-09	-1.16341	-0.792465	3.16518e-05	-1.67225	-0.870789	3.78793e-05	-1.67725	-0.840966
2079677	chr1:2079677:C:G	4.831e-09	-0.965683	-1.01322	2.11318e-05	-1.79304	-1.15402	2.51903e-05	-1.79039	-1.13578
2079800	chr1:2079800:C:G	6.43999e-09	-1.69143	-3.77007e-10	6.22721e-05	-1.86632	-3.77007e-10	7.27023e-05	-1.86625	-3.77007e-10
2079861	chr1:2079861:C:T	2.05237e-09	-1.58668	-1.24829	1.78408e-05	-1.8621	-1.25425	2.10787e-05	-1.86283	-1.24153
2079902	chr1:2079902:A:G	5.52604e-09	-1.84668	0.00219029	6.0308e-05	-1.83881	-0.0595584	6.17466e-05	-1.8419	-0.187682
2079939	chr1:2079939:C:G	8.12459e-08	-2.07115e-10	0.843523	0.00160535	-2.07115e-10	1.38326	0.00285725	-2.07115e-10	1.80499
2079949	chr1:2079949:C:T	1.93386e-08	-2.07115e-10	-0.591851	0.000195811	-2.07115e-10	-0.720688	0.000223676	-2.07115e-10	-0.742428
2080079	chr1:2080079:C:T	2.69169e-07	-2.07115e-10	2.04138	0.00586975	-2.07115e-10	2.67973	0.0148293	-2.07115e-10	3.45174
2080155	chr1:2080155:C:T	7.66016e-08	-2.07115e-10	0.784661	0.00150335	-2.07115e-10	1.31762	0.00266278	-2.07115e-10	1.7345
2080519	chr1:2080519:A:G	3.73531e-09	-1.86313	-0.372999	4.45415e-05	-1.80694	-0.394479	4.64137e-05	-1.81144	-0.503592
2080893	chr1:2080893:C:T	8.72339e-09	-2.07115e-10	-1.38795	0.000100695	-2.07115e-10	-1.38574	0.000117783	-2.07115e-10	-1.38378
2080927	chr1:2080927:C:T	3.46441e-08	-2.07115e-10	-0.0088302	0.000403519	-2.07115e-10	0.00238878	0.000489996	-2.07115e-10	0.0417721
2080979	chr1:2080979:A:G	3.72018e-09	-1.86353	-0.376655	4.44558e-05	-1.80525	-0.398095	4.63295e-05	-1.80982	-0.507031
2081169	chr1:2081169:C:T	1.14e-08	-2.07115e-10	-1.12034	0.000139381	-2.07115e-10	-1.06063	0.000161547	-2.07115e-10	-1.06783
2081307	chr1:2081307:C:T	2.65873e-09	-1.42646	-1.14965	2.00116e-05	-1.8028	-1.19872	2.36825e-05	-1.8055	-1.1824
2081365	chr1:2081365:G:C	4.38446e-08	-2.07115e-10	0.226694	0.000661474	-2.07115e-10	0.496636	0.000620345	-2.07115e-10	0.277651
2081375	chr1:2081375:G:A	2.09414e-08	-2.07115e-10	-0.512231	0.000228698	-2.07115e-10	-0.565434	0.000269054	-2.07115e-10	-0.557712
2081714	chr1:2081714:C:T	2.9792e-09	-1.59718	-0.865124	2.78902e-05	-1.84485	-0.824706	2.97768e-05	-1.8466	-0.912294
2081981	chr1:2081981:TC:T	1.23748e-08	-2.07115e-10	-1.03829	0.000154721	-2.07115e-10	-0.956211	0.000180652	-2.07115e-10	-0.956053
2082283	chr1:2082283:C:T	2.05198e-08	-2.07115e-10	-0.532565	0.000224533	-2.07115e-10	-0.583812	0.00026421	-2.07115e-10	-0.575883
2082907	chr1:2082907:G:A	5.44507e-09	-1.85925	-3.77007e-10	7.59563e-05	-1.66768	-3.77007e-10	9.01375e-05	-1.65129	-3.77007e-10
2083306	chr1:2083306:C:T	3.73271e-09	-1.7192	-0.517625	6.65999e-05	-1.75363	-0.0455019	7.44833e-05	-1.75548	-0.0865666
2084504	chr1:2084504:C:T	1.89961e-08	-2.07115e-10	-0.609723	0.000262155	-2.07115e-10	-0.428899	0.00026346	-2.07115e-10	-0.578725
2084530	chr1:2084530:A:C	1.3061e-07	-1.82807	3.14633	0.00214272	-1.85832	3.53032	0.00267346	-1.85997	3.59847
2084719	chr1:2084719:G:T	9.19841e-09	-2.07115e-10	-1.33493	0.000113895	-2.07115e-10	-1.26256	0.000131123	-2.07115e-10	-1.27649
2084776	chr1:2084776:A:G	1.73749e-07	-1.83563	3.43929	0.00298525	-1.85481	3.85841	0.00374828	-1.85674	3.93317
2084904	chr1:2084904:G:A	2.25904e-08	-1.86439	1.42796	0.000384363	-1.82805	1.78181	0.000471469	-1.83142	1.83465
2085196	chr1:2085196:A:G	7.37304e-08	-1.83409	2.58055	0.00120927	-1.85525	2.95519	0.00150099	-1.85716	3.01842
2085363	chr1:2085363:T:C	2.59477e-09	-1.24625	-1.35421	1.60077e-05	-1.84584	-1.37892	1.88178e-05	-1.84445	-1.37338
2085406	chr1:2085406:G:A	2.55292e-09	-1.2556	-1.36112	1.59262e-05	-1.84751	-1.38236	1.87014e-05	-1.84616	-1.37786
2085428	chr1:2085428:T:C	1.17307e-08	-1.09175	-3.77007e-10	0.000110522	-1.29262	-3.77007e-10	0.000130372	-1.28223	-3.77007e-10
2085579	chr1:2085579:G:A	8.74066e-09	-2.07115e-10	-1.38597	0.000100474	-2.07115e-10	-1.38794	0.000117347	-2.07115e-10	-1.38749
2085589	chr1:2085589:T:C	1.001e-08	-1.25037	-3.77007e-10	7.2277e-05	-1.71733	-3.77007e-10	8.49105e-05	-1.71103	-3.77007e-10
2085597	chr1:2085597:G:C	6.31947e-08	-2.07115e-10	0.592264	0.00089799	-2.07115e-10	0.802324	0.0011429	-2.07115e-10	0.888702
2085644	chr1:2085644:C:T	1.2938e-07	-2.07115e-10	1.3088	0.00301103	-2.07115e-10	2.0122	0.00495404	-2.07115e-10	2.35533
2085858	chr1:2085858:T:C	1.47004e-08	-1.86632	1.00024	0.000193917	-1.81092	1.08051	0.000244971	-1.81497	1.16349
2086833	chr1:2086833:G:A	8.91544e-09	-2.07115e-10	-1.36617	0.000100509	-2.07115e-10	-1.38759	0.000117493	-2.07115e-10	-1.38624
2087213	chr1:2087213:G:A	3.18128e-08	-1.83676	1.74268	0.000364504	-1.84979	1.75049	0.000468188	-1.85212	1.84837
2087314	chr1:2087314:C:G	1.83888e-08	-2.07115e-10	-0.642216	0.000200664	-2.07115e-10	-0.696203	0.000234839	-2.07115e-10	-0.693726
2087379	chr1:2087379:G:A	9.50301e-09	-2.07115e-10	-1.30235	0.000106607	-2.07115e-10	-1.32868	0.000124776	-2.07115e-10	-1.3261
2087436	chr1:2087436:G:A	2.28744e-09	-1.35719	-1.36933	1.56851e-05	-1.85951	-1.38561	1.83821e-05	-1.85881	-1.38244
2087480	chr1:2087480:C:T	8.88159e-09	-2.07115e-10	-1.36998	0.000104872	-2.07115e-10	-1.3451	0.000125426	-2.07115e-10	-1.32091
2087631	chr1:2087631:G:A	3.07002e-09	-1.39972	-1.03255	2.25456e-05	-1.79514	-1.08715	2.66716e-05	-1.79788	-1.07115
2087942	chr1:2087942:G:A	9.12189e-09	-1.86699	0.523711	0.000119904	-1.80862	0.597479	0.000150363	-1.81247	0.672895
2088267	chr1:2088267:G:C	8.19654e-09	-1.84511	0.394864	9.80706e-05	-1.84587	0.433723	0.00012198	-1.84828	0.499515
2088504	chr1:2088504:C:T	1.07696e-08	-2.07115e-10	-1.17723	0.000137259	-2.07115e-10	-1.07597	0.000157865	-2.07115e-10	-1.09089
2088861	chr1:2088861:C:T	9.66922e-09	-1.85436	0.569347	0.000118357	-1.83463	0.610501	0.000147603	-1.83762	0.679521
2088869	chr1:2088869:A:G	9.17313e-09	-2.07115e-10	-1.33768	0.000103198	-2.07115e-10	-1.36119	0.000120828	-2.07115e-10	-1.35826
2088904	chr1:2088904:T:C	6.05673e-09	-1.71314	-0.0396494	9.11522e-05	-1.48305	-0.00225764	0.000111312	-1.49251	0.052221
2089050	chr1:2089050:C:T	3.53526e-09	-1.85558	-0.435591	4.38796e-05	-1.85171	-0.364673	5.35244e-05	-1.85362	-0.31887
2089068	chr1:2089068:G:A	8.43288e-09	-1.85003	0.428214	0.000101928	-1.84058	0.467015	0.000126813	-1.84328	0.533372
2089083	chr1:2089083:G:A	8.38848e-09	-1.85138	0.424282	0.000101701	-1.83884	0.463042	0.00012651	-1.84164	0.529328
2089092	chr1:2089092:C:T	8.89671e-09	-2.07115e-10	-1.36828	0.000101653	-2.07115e-10	-1.37628	0.000118362	-2.07115e-10	-1.37888
2089201	chr1:2089201:G:A	1.12264e-07	-2.07115e-10	1.16689	0.00251946	-2.07115e-10	1.83397	0.00407147	-2.07115e-10	2.15913
2089466	chr1:2089466:C:T	5.6643e-09	-1.3395	-0.480276	5.06397e-05	-1.77361	-0.299492	5.97783e-05	-1.7774	-0.28458
2089675	chr1:2089675:C:T	2.14851e-09	-1.5506	-1.23858	1.84591e-05	-1.81554	-1.26674	2.09822e-05	-1.81879	-1.29016
2089757	chr1:2089757:C:T	1.13899e-07	-2.07115e-10	1.18136	0.00255019	-2.07115e-10	1.84609	0.00413277	-2.07115e-10	2.17408
2089758	chr1:2089758:A:G	2.16158e-09	-1.47852	-1.30459	1.7223e-05	-1.86719	-1.28439	2.05493e-05	-1.86719	-1.26261
2089946	chr1:2089946:T:C	5.52936e-09	-1.7991	-0.0447813	5.33475e-05	-1.8669	-0.154108	5.58743e-05	-1.86713	-0.262393
2090215	chr1:2090215:G:A	2.49295e-07	-2.07115e-10	1.96468	0.00620547	-2.07115e-10	2.73535	0.0103529	-2.07115e-10	3.0924
2090332	chr1:2090332:C:T	1.54394e-08	-1.84472	1.02768	0.000246699	-1.86155	1.37188	0.000301781	-1.86269	1.41977
2090403	chr1:2090403:G:A	1.11311e-07	-2.07115e-10	1.15837	0.00248706	-2.07115e-10	1.82102	0.00401866	-2.07115e-10	2.14608
2090626	chr1:2090626:G:A	1.02412e-07	-2.07115e-10	1.07504	0.00226476	-2.07115e-10	1.72739	0.00364298	-2.07115e-10	2.04793
2090656	chr1:2090656:C:T	1.07373e-08	-2.07115e-10	-1.18023	0.000136747	-2.07115e-10	-1.0797	0.000157283	-2.07115e-10	-1.09458
2090659	chr1:2090659:G:A	2.84137e-09	-1.30558	-1.20409	1.93277e-05	-1.84923	-1.18707	2.27338e-05	-1.84814	-1.18063
2090729	chr1:2090729:G:A	2.69129e-09	-1.49428	-1.06965	2.08645e-05	-1.83842	-1.12137	2.46861e-05	-1.84024	-1.10615
2090873	chr1:2090873:G:A	1.55093e-08	-2.07115e-10	-0.81252	0.000169681	-2.07115e-10	-0.863917	0.000201355	-2.07115e-10	-0.847557
2090943	chr1:2090943:G:A	2.33347e-09	-1.32481	-1.38179	1.57027e-05	-1.85616	-1.38784	1.83495e-05	-1.85532	-1.38771
2091118	chr1:2091118:G:A	2.86243e-09	-1.2799	-1.22239	1.90475e-05	-1.84445	-1.20645	2.24032e-05	-1.84324	-1.20019
2091127	chr1:2091127:G:A	2.6851e-09	-1.48461	-1.08163	2.06873e-05	-1.83556	-1.13276	2.44716e-05	-1.83747	-1.11764
2091238	chr1:2091238:C:T	2.97994e-09	-1.2675	-1.19455	1.96606e-05	-1.84199	-1.17722	2.31348e-05	-1.84072	-1.17057
2091284	chr1:2091284:G:A	8.72821e-09	-2.07115e-10	-1.3874	0.000101458	-2.07115e-10	-1.37819	0.000118127	-2.07115e-10	-1.38087
2091533	chr1:2091533:C:T	1.51929e-08	-2.07115e-10	-0.83313	0.00020665	-2.07115e-10	-0.666807	0.000210111	-2.07115e-10	-0.804989
2091780	chr1:2091780:G:A	4.88492e-09	-1.66965	-0.298155	4.70026e-05	-1.86619	-0.281443	5.74987e-05	-1.86582	-0.23504
2091957	chr1:2091957:G:A	9.08879e-08	-2.07115e-10	0.95567	0.00165672	-2.07115e-10	1.41476	0.00271524	-2.07115e-10	1.75401
2092065	chr1:2092065:T:C	1.00612e-08	-1.52123	0.275954	7.65755e-05	-1.80093	0.141367	7.97063e-05	-1.79655	0.0222779
2092073	chr1:2092073:C:T	1.23669e-08	-1.03893	-3.77007e-10	7.92236e-05	-1.62556	-3.77007e-10	9.33653e-05	-1.6161	-3.77007e-10
2092353	chr1:2092353:T:C	5.83721e-09	-1.82849	0.0387859	5.81471e-05	-1.85769	-0.0771677	6.04075e-05	-1.85936	-0.192157
2092357	chr1:2092357:A:G	5.91173e-09	-1.83143	0.0544137	5.91188e-05	-1.8561	-0.0621866	6.13671e-05	-1.8579	-0.177846
2092415	chr1:2092415:G:A	2.82295e-09	-1.59143	-0.924747	2.3036e-05	-1.85978	-1.001	2.7534e-05	-1.86071	-0.976494
2092603	chr1:2092603:A:G	4.42947e-09	-1.43616	-0.629512	7.03839e-05	-1.44384	-0.300029	7.95861e-05	-1.44766	-0.328125
2093000	chr1:2093000:C:T	2.30149e-08	-2.07115e-10	-0.417817	0.000257327	-2.07115e-10	-0.44749	0.000301318	-2.07115e-10	-0.444459
2093065	chr1:2093065:CA:C	9.03864e-09	-2.07115e-10	-1.35245	0.000107299	-2.07115e-10	-1.32222	0.00012619	-2.07115e-10	-1.31484
2093113	chr1:2093113:T:C	1.21039e-08	-2.07115e-10	-1.06043	0.000130866	-2.07115e-10	-1.12366	0.000151922	-2.07115e-10	-1.12926
2093338	chr1:2093338:G:A	5.59888e-08	-2.07115e-10	0.471195	0.00111047	-2.07115e-10	1.0147	0.00174408	-2.07115e-10	1.31136
2093604	chr1:2093604:C:T	1.83525e-07	1.3031	0.355292	0.000128149	-1.80518	0.660538	0.000159675	-1.80085	0.721365
2093894	chr1:2093894:C:T	2.89046e-09	-1.54657	-0.945971	2.27881e-05	-1.85106	-1.02054	2.72081e-05	-1.85244	-0.996668
2093902	chr1:2093902:T:C	1.23165e-08	-2.07115e-10	-1.04301	0.000132843	-2.07115e-10	-1.10866	0.000154217	-2.07115e-10	-1.11426
2093978	chr1:2093978:G:A	8.7454e-09	-2.07115e-10	-1.38543	0.00010119	-2.07115e-10	-1.38084	0.000118325	-2.07115e-10	-1.37919
2094100	chr1:2094100:G:A	2.47094e-09	-1.62524	-1.02412	2.0284e-05	-1.86334	-1.12467	2.39932e-05	-1.86402	-1.11084
2094114	chr1:2094114:A:G	1.2246e-08	-2.07115e-10	-1.04876	0.000132168	-2.07115e-10	-1.11376	0.000153443	-2.07115e-10	-1.1193
2094168	chr1:2094168:G:A	3.72366e-07	3.43624	-1.07032	8.15246e-05	-0.469382	-1.12755	9.55967e-05	-0.445174	-1.14731
2094270	chr1:2094270:C:T	8.81367e-09	-2.07115e-10	-1.37765	0.000103399	-2.07115e-10	-1.35924	0.000121352	-2.07115e-10	-1.35393
2094964	chr1:2094964:T:C	2.919e-08	-0.427051	0.246921	6.27014e-05	-1.86661	0.00715548	6.60601e-05	-1.86706	-0.0949976
2095241	chr1:2095241:C:T	1.63063e-08	-2.07115e-10	-0.762407	0.000183854	-2.07115e-10	-0.783696	0.000214938	-2.07115e-10	-0.782275
2095310	chr1:2095310:A:G	3.50753e-07	-0.137053	2.44318	0.000833769	-1.85733	2.58545	0.00107552	-1.85473	2.68267
2095417	chr1:2095417:A:G	1.22333e-08	-2.07115e-10	-1.0498	0.000132045	-2.07115e-10	-1.11469	0.000153299	-2.07115e-10	-1.12024
2095555	chr1:2095555:G:A	2.24748e-08	-2.07115e-10	-0.441563	0.00023057	-2.07115e-10	-0.557281	0.000260063	-2.07115e-10	-0.591702
2095665	chr1:2095665:C:T	8.9408e-09	-2.07115e-10	-1.36333	0.000102357	-2.07115e-10	-1.36937	0.000119802	-2.07115e-10	-1.36679
2095780	chr1:2095780:C:T	1.21591e-08	-2.07115e-10	-1.05588	0.000153474	-2.07115e-10	-0.964307	0.000186838	-2.07115e-10	-0.922383
2095952	chr1:2095952:C:T	1.60369e-08	-2.07115e-10	-0.779064	0.000168847	-2.07115e-10	-0.868842	0.000195388	-2.07115e-10	-0.877639
2095985	chr1:2095985:G:A	5.58813e-09	-1.83331	-3.77007e-10	0.000112354	-1.27618	-3.77007e-10	0.000128525	-1.2965	-3.77007e-10
2096110	chr1:2096110:G:A	2.84691e-07	-2.07115e-10	2.09745	0.00545869	-2.07115e-10	2.60713	0.0103788	-2.07115e-10	3.09489
2096394	chr1:2096394:G:A	1.17987e-08	-2.07115e-10	-1.08597	0.000127911	-2.07115e-10	-1.1465	0.000148523	-2.07115e-10	-1.15188
2096418	chr1:2096418:C:T	5.47982e-09	-1.85288	-3.77007e-10	6.2683e-05	-1.85975	-3.77007e-10	7.31898e-05	-1.85957	-3.77007e-10
2096420	chr1:2096420:C:T	9.44136e-09	-1.30886	-3.77007e-10	6.96286e-05	-1.75466	-3.77007e-10	8.12218e-05	-1.75544	-3.77007e-10
2096462	chr1:2096462:G:A	2.50336e-08	1.0538	-1.38754	1.64119e-05	-1.83427	-1.36556	1.90339e-05	-1.83147	-1.37493
2096534	chr1:2096534:C:T	2.10509e-08	-2.07115e-10	-0.507013	0.000236483	-2.07115e-10	-0.531961	0.000276885	-2.07115e-10	-0.529022
2096611	chr1:2096611:G:A	9.14769e-09	-2.07115e-10	-1.34046	0.000109084	-2.07115e-10	-1.30571	0.000128434	-2.07115e-10	-1.29721
2096621	chr1:2096621:C:T	1.64234e-06	3.84992	-3.77007e-10	0.00183537	1.51716	-3.77007e-10	0.00235575	1.61199	-3.77007e-10
2096682	chr1:2096682:G:A	1.11989e-07	-2.07115e-10	1.16444	0.00242349	-2.07115e-10	1.79513	0.00399412	-2.07115e-10	2.13995
2096823	chr1:2096823:G:A	1.24164e-08	-1.03494	-3.77007e-10	8.02622e-05	-1.61254	-3.77007e-10	9.35767e-05	-1.61384	-3.77007e-10
2096833	chr1:2096833:A:G	1.25066e-08	-2.07115e-10	-1.0277	0.000134788	-2.07115e-10	-1.09413	0.000156421	-2.07115e-10	-1.10007
2096834	chr1:2096834:A:G	9.11086e-09	-2.07115e-10	-1.34449	0.00010845	-2.07115e-10	-1.31155	0.000127636	-2.07115e-10	-1.30344
2096920	chr1:2096920:C:G	1.17987e-08	-2.07115e-10	-1.08597	0.000127911	-2.07115e-10	-1.1465	0.000148523	-2.07115e-10	-1.15188
2097118	chr1:2097118:C:T	1.36622e-08	-0.939324	-3.77007e-10	0.000282889	-0.352781	-3.77007e-10	0.000329248	-0.355813	-3.77007e-10
2097140	chr1:2097140:C:G	1.00934e-08	-2.07115e-10	-1.24208	0.000130194	-2.07115e-10	-1.12881	0.000154352	-2.07115e-10	-1.11339
2097141	chr1:2097141:T:G	1.0113e-08	-2.07115e-10	-1.24013	0.000130532	-2.07115e-10	-1.12622	0.000154764	-2.07115e-10	-1.11072
2097198	chr1:2097198:C:T	8.93201e-09	-2.07115e-10	-1.36432	0.00010558	-2.07115e-10	-1.33836	0.000124104	-2.07115e-10	-1.33151
2097244	chr1:2097244:C:T	8.95102e-09	-2.07115e-10	-1.36219	0.000101023	-2.07115e-10	-1.38249	0.000117645	-2.07115e-10	-1.38496
2097280	chr1:2097280:C:T	1.06662e-06	0.562373	2.85592	0.00149383	-1.70372	3.01499	0.00196102	-1.69392	3.12251
2097345	chr1:2097345:C:T	8.82019e-09	-2.07115e-10	-1.37691	0.000102902	-2.07115e-10	-1.36406	0.000120827	-2.07115e-10	-1.35826
2097564	chr1:2097564:T:C	1.96176e-08	-2.07115e-10	-0.577528	0.000259903	-2.07115e-10	-0.437528	0.000322142	-2.07115e-10	-0.377633
2097594	chr1:2097594:C:T	8.7265e-09	-2.07115e-10	-1.38759	0.000100493	-2.07115e-10	-1.38775	0.000117382	-2.07115e-10	-1.38719
2097668	chr1:2097668:C:T	1.52881e-08	-2.07115e-10	-0.826885	0.000199706	-2.07115e-10	-0.700987	0.000248647	-2.07115e-10	-0.636592
2097701	chr1:2097701:CA:C	1.39252e-07	-2.07115e-10	1.38233	0.00309658	-2.07115e-10	2.04022	0.00516771	-2.07115e-10	2.39756
2097877	chr1:2097877:C:T	8.77765e-09	-2.07115e-10	-1.38175	0.000100685	-2.07115e-10	-1.38583	0.000117423	-2.07115e-10	-1.38684
2097898	chr1:2097898:C:T	8.8094e-09	-2.07115e-10	-1.37814	0.000103133	-2.07115e-10	-1.36181	0.000120732	-2.07115e-10	-1.35905
2097953	chr1:2097953:T:C	2.17583e-09	-1.59708	-1.17947	2.00328e-05	-1.86592	-1.13454	2.29726e-05	-1.86631	-1.15201
2098405	chr1:2098405:C:T	8.72615e-09	-2.07115e-10	-1.38763	0.00010123	-2.07115e-10	-1.38044	0.00011829	-2.07115e-10	-1.37948
2098440	chr1:2098440:T:C	8.73e-09	-2.07115e-10	-1.38719	0.000101975	-2.07115e-10	-1.37311	0.000119906	-2.07115e-10	-1.36592
2098568	chr1:2098568:CCT:C	8.3095e-07	2.12176	1.04686	0.000288199	-1.59875	1.26457	0.000347952	-1.58989	1.28933
2098743	chr1:2098743:G:A	1.6238e-08	-2.07115e-10	-0.766601	0.000211328	-2.07115e-10	-0.644422	0.000260266	-2.07115e-10	-0.590922
2098961	chr1:2098961:G:A	1.18603e-08	-2.07115e-10	-1.08076	0.000128685	-2.07115e-10	-1.14047	0.00014942	-2.07115e-10	-1.14587
2099538	chr1:2099538:G:A	3.89012e-08	1.48567	-1.3786	1.87269e-05	-1.72873	-1.33915	2.1646e-05	-1.72319	-1.35461
2099664	chr1:2099664:G:A	1.78093e-07	1.62835	-3.77007e-10	0.000308202	-0.267079	-3.77007e-10	0.000371046	-0.236299	-3.77007e-10
2099903	chr1:2099903:T:C	9.9895e-07	0.314002	3.03875	0.00169003	-1.76997	3.20463	0.0021969	-1.76225	3.30443
2099918	chr1:2099918:A:T	4.85636e-09	-1.59675	-0.376917	8.20814e-05	-1.61062	0.0204996	9.22538e-05	-1.61362	-0.0144653
2100551	chr1:2100551:G:C	9.07432e-09	-2.07115e-10	-1.34851	0.000101684	-2.07115e-10	-1.37597	0.000118266	-2.07115e-10	-1.37969
2100585	chr1:2100585:G:A	1.6592e-08	-2.07115e-10	-0.745037	0.000216305	-2.07115e-10	-0.621146	0.000266491	-2.07115e-10	-0.567284
2100592	chr1:2100592:C:T	9.0316e-09	-2.07115e-10	-1.35323	0.000104306	-2.07115e-10	-1.35051	0.000122273	-2.07115e-10	-1.34637
2100614	chr1:2100614:G:A	2.62356e-08	-2.07115e-10	-0.28684	0.000287743	-2.07115e-10	-0.335768	0.000343418	-2.07115e-10	-0.313677
2100752	chr1:2100752:G:A	2.01594e-08	-2.07115e-10	-0.550287	0.000225611	-2.07115e-10	-0.579025	0.000263902	-2.07115e-10	-0.577047
2101670	chr1:2101670:C:T	3.73344e-08	1.44457	-1.37861	1.77715e-05	-1.73515	-1.38509	2.09683e-05	-1.72984	-1.37977
2101768	chr1:2101768:A:G	8.72396e-09	-2.07115e-10	-1.38788	0.000100845	-2.07115e-10	-1.38425	0.000117808	-2.07115e-10	-1.38357
2101817	chr1:2101817:G:A	5.5116e-08	1.79374	-1.33825	2.22345e-05	-1.51879	-1.3774	2.63366e-05	-1.51294	-1.36872
2101935	chr1:2101935:G:A	1.46534e-07	0.786886	0.646411	0.000136439	-1.50516	0.4232	0.000144698	-1.49273	0.314755
2101945	chr1:2101945:G:C	6.36728e-07	2.32392	0.578461	0.000220027	-1.38697	0.782886	0.000262504	-1.37807	0.795711
2102062	chr1:2102062:C:G	8.7241e-09	-2.07115e-10	-1.38787	0.000100542	-2.07115e-10	-1.38726	0.000117442	-2.07115e-10	-1.38668
2102495	chr1:2102495:G:A	3.5063e-08	-2.07115e-10	0.00319001	0.000376098	-2.07115e-10	-0.067986	0.0004251	-2.07115e-10	-0.1003
2102522	chr1:2102522:T:C	3.98107e-09	-1.07285	-1.09956	4.64095e-05	-1.16724	-0.993096	5.93939e-05	-1.16884	-0.899593
2102670	chr1:2102670:A:G	7.86891e-08	0.811548	-3.77007e-10	0.00173749	1.46236	-3.77007e-10	0.00202457	1.46049	-3.77007e-10
2103147	chr1:2103147:C:T	8.81908e-09	-2.07115e-10	-1.37704	0.000101442	-2.07115e-10	-1.37835	0.000118684	-2.07115e-10	-1.37616
2103358	chr1:2103358:A:G	8.78551e-09	-2.07115e-10	-1.38085	0.000101093	-2.07115e-10	-1.3818	0.000118221	-2.07115e-10	-1.38007
2103363	chr1:2103363:G:A	7.65422e-09	-1.3047	-0.213998	9.18829e-05	-1.39732	-0.080002	9.37279e-05	-1.40293	-0.209301
2103436	chr1:2103436:C:G	2.05763e-08	-2.07115e-10	-0.529815	0.000257579	-2.07115e-10	-0.44651	0.000330975	-2.07115e-10	-0.350582
2103514	chr1:2103514:A:G	6.03237e-09	-1.75682	-3.77007e-10	0.000108579	-1.31036	-3.77007e-10	0.000127155	-1.30722	-3.77007e-10
2103523	chr1:2103523:C:T	3.05015e-09	-1.36677	-1.07199	3.44921e-05	-1.42222	-1.03489	3.75517e-05	-1.42796	-1.09894
2103857	chr1:2103857:G:A	9.16397e-08	-2.07115e-10	0.963908	0.000955819	-2.07115e-10	0.864733	0.00108943	-2.07115e-10	0.840783
2104245	chr1:2104245:C:T	2.62506e-08	0.218893	-0.505161	3.67737e-05	-1.76365	-0.629408	3.97917e-05	-1.77181	-0.69716
2104360	chr1:2104360:G:A	2.26917e-08	0.0435387	-0.475496	4.09411e-05	-1.71853	-0.567174	4.40031e-05	-1.72837	-0.639994
2104507	chr1:2104507:A:G	2.28918e-08	-2.07115e-10	-0.423179	0.000285449	-2.07115e-10	-0.343773	0.000338709	-2.07115e-10	-0.327484
2104539	chr1:2104539:C:T	8.7523e-09	-2.07115e-10	-1.38464	0.000101486	-2.07115e-10	-1.37792	0.000118457	-2.07115e-10	-1.37807
2104540	chr1:2104540:G:A	8.72541e-09	-2.07115e-10	-1.38772	0.00010068	-2.07115e-10	-1.38589	0.000117493	-2.07115e-10	-1.38625
2104768	chr1:2104768:C:T	8.80913e-09	-2.07115e-10	-1.37817	0.000102089	-2.07115e-10	-1.37199	0.000119646	-2.07115e-10	-1.36809
2104824	chr1:2104824:G:A	2.60451e-08	0.135524	-0.429653	4.01897e-05	-1.74062	-0.563607	4.32593e-05	-1.74966	-0.635753
2105093	chr1:2105093:C:T	8.79485e-09	-2.07115e-10	-1.37979	0.000101251	-2.07115e-10	-1.38023	0.000118452	-2.07115e-10	-1.37812
2105126	chr1:2105126:T:G	3.838e-08	-2.07115e-10	0.0935802	0.000490733	-2.07115e-10	0.198064	0.000582633	-2.07115e-10	0.214933
2105211	chr1:2105211:T:C	2.30182e-07	1.88491	-3.77007e-10	0.000331824	-0.193232	-3.77007e-10	0.000399564	-0.162252	-3.77007e-10
2105801	chr1:2105801:T:C	5.42765e-09	-1.39522	-0.46723	6.4798e-05	-1.48343	-0.343131	6.73783e-05	-1.48838	-0.453927
2105932	chr1:2105932:A:C	2.70242e-08	-2.07115e-10	-0.257225	0.000401069	-2.07115e-10	-0.00370312	0.000475831	-2.07115e-10	0.0124381
2105944	chr1:2105944:T:G	1.69982e-09	-1.82041	-1.20302	2.9599e-05	-1.30774	-1.30235	3.35834e-05	-1.32339	-1.3152
2106116	chr1:2106116:C:T	4.91725e-08	-2.07115e-10	0.341377	0.000513527	-2.07115e-10	0.243466	0.000583734	-2.07115e-10	0.21682
2106212	chr1:2106212:G:A	6.69609e-08	-2.07115e-10	0.650151	0.000695026	-2.07115e-10	0.546114	0.000787968	-2.07115e-10	0.516833
2106310	chr1:2106310:A:G	8.74786e-09	-2.07115e-10	-1.38515	0.000102171	-2.07115e-10	-1.37119	0.000119673	-2.07115e-10	-1.36786
2106873	chr1:2106873:C:T	9.02192e-09	-2.07115e-10	-1.3543	0.000110339	-2.07115e-10	-1.29428	0.000129198	-2.07115e-10	-1.29128
2107293	chr1:2107293:C:T	3.0824e-08	1.08875	-1.21442	1.72135e-05	-1.85018	-1.30196	2.03775e-05	-1.85264	-1.28556
2107385	chr1:2107385:G:A	5.4808e-08	1.06278	-0.612904	3.16268e-05	-1.834	-0.70983	3.92819e-05	-1.83587	-0.645987
2107491	chr1:2107491:G:A	1.609e-08	-2.07115e-10	-0.775756	0.000186106	-2.07115e-10	-0.771521	0.000219161	-2.07115e-10	-0.762819
2108082	chr1:2108082:G:T	1.26572e-08	0.294295	-1.31003	1.84802e-05	-1.72089	-1.36025	2.10973e-05	-1.73091	-1.37257
2108113	chr1:2108113:G:A	1.38581e-08	-2.07115e-10	-0.925086	0.000181928	-2.07115e-10	-0.794225	0.000214089	-2.07115e-10	-0.786231
2108540	chr1:2108540:G:A	1.00835e-08	-2.07115e-10	-1.24306	0.000123071	-2.07115e-10	-1.18508	0.000144962	-2.07115e-10	-1.17615
2108657	chr1:2108657:T:C	1.3484e-09	-1.8671	-1.38793	1.6004e-05	-1.83907	-1.38593	1.88253e-05	-1.84084	-1.37658
2108769	chr1:2108769:T:C	3.31375e-08	-2.07115e-10	-0.0532908	0.000373757	-2.07115e-10	-0.0742306	0.000425752	-2.07115e-10	-0.0987675
2108949	chr1:2108949:G:A	1.38507e-09	-1.86152	-1.36668	1.69051e-05	-1.79054	-1.37968	1.95289e-05	-1.79381	-1.38692
2109014	chr1:2109014:G:A	8.76396e-09	-2.07115e-10	-1.38331	0.000100474	-2.07115e-10	-1.38794	0.000117362	-2.07115e-10	-1.38737
2109034	chr1:2109034:C:T	1.47673e-08	-2.07115e-10	-0.861541	0.00015681	-2.07115e-10	-0.942804	0.000181111	-2.07115e-10	-0.953514
2109324	chr1:2109324:G:A	1.38847e-09	-1.85797	-1.36779	1.70836e-05	-1.78199	-1.37773	1.97115e-05	-1.78546	-1.38597
2109401	chr1:2109401:C:T	1.23914e-08	-2.07115e-10	-1.03696	0.000159525	-2.07115e-10	-0.925637	0.000187641	-2.07115e-10	-0.918096
2109497	chr1:2109497:T:C	1.50313e-09	-1.86159	-1.28481	1.8151e-05	-1.81233	-1.28678	2.04627e-05	-1.81478	-1.31924
2109603	chr1:2109603:G:A	1.30572e-08	-2.07115e-10	-0.984616	0.000169598	-2.07115e-10	-0.864404	0.000199502	-2.07115e-10	-0.856802
2109614	chr1:2109614:G:A	8.82076e-09	-2.07115e-10	-1.37685	0.000101563	-2.07115e-10	-1.37716	0.000118884	-2.07115e-10	-1.37447
2109716	chr1:2109716:C:T	8.80989e-09	-0.0631129	-1.31497	2.05195e-05	-1.61366	-1.3628	2.33599e-05	-1.627	-1.3746
2109797	chr1:2109797:G:A	2.39703e-09	-1.86329	-0.816438	2.93982e-05	-1.85753	-0.759377	3.18509e-05	-1.85817	-0.833385
2110022	chr1:2110022:C:T	1.23502e-08	0.264618	-1.3049	1.82687e-05	-1.73481	-1.35783	2.08456e-05	-1.7445	-1.37098
2110124	chr1:2110124:C:T	8.75009e-09	-2.07115e-10	-1.38489	0.000100489	-2.07115e-10	-1.38779	0.000117304	-2.07115e-10	-1.38786
2110219	chr1:2110219:C:T	8.72336e-09	-2.07115e-10	-1.38795	0.000100921	-2.07115e-10	-1.3835	0.000117773	-2.07115e-10	-1.38387
2110352	chr1:2110352:T:C	1.38974e-08	-2.07115e-10	-0.922252	0.000165702	-2.07115e-10	-0.887644	0.000190836	-2.07115e-10	-0.901211
2110868	chr1:2110868:G:A	8.72555e-09	-2.07115e-10	-1.3877	0.000100903	-2.07115e-10	-1.38368	0.000117916	-2.07115e-10	-1.38265
2110897	chr1:2110897:G:A	8.80097e-09	-2.07115e-10	-1.3791	0.000101342	-2.07115e-10	-1.37934	0.000118588	-2.07115e-10	-1.37697
2110911	chr1:2110911:G:A	2.9011e-08	1.19475	-1.38103	1.6302e-05	-1.8672	-1.33935	1.88539e-05	-1.86712	-1.34879
2111104	chr1:2111104:A:G	2.33534e-08	0.902592	-1.30581	1.65546e-05	-1.82724	-1.36393	1.90005e-05	-1.83232	-1.37584
2111468	chr1:2111468:G:A	8.94753e-09	-2.07115e-10	-1.36258	0.000105962	-2.07115e-10	-1.33476	0.000123787	-2.07115e-10	-1.33407
2111555	chr1:2111555:C:G	1.46165e-09	-1.78691	-1.38749	1.78844e-05	-1.7284	-1.3855	2.08033e-05	-1.7312	-1.38631
2111657	chr1:2111657:G:A	1.75255e-09	-1.85118	-1.1417	2.09211e-05	-1.84251	-1.11457	2.30088e-05	-1.84358	-1.17317
2112187	chr1:2112187:T:C	9.971e-09	-2.07115e-10	-1.25428	0.000105909	-2.07115e-10	-1.33526	0.000123279	-2.07115e-10	-1.33817
2112353	chr1:2112353:G:A	4.69487e-08	1.67374	-1.37864	1.55687e-05	-1.86681	-1.38576	1.814e-05	-1.8671	-1.3874
2112441	chr1:2112441:C:T	1.42824e-08	-2.07115e-10	-0.894928	0.000196217	-2.07115e-10	-0.718614	0.000229048	-2.07115e-10	-0.718695
2112522	chr1:2112522:T:G	1.01347e-08	-2.07115e-10	-1.238	0.000107078	-2.07115e-10	-1.32428	0.000124604	-2.07115e-10	-1.32749
2112542	chr1:2112542:G:C	1.45161e-08	-2.07115e-10	-0.878701	0.000191226	-2.07115e-10	-0.74438	0.000226038	-2.07115e-10	-0.731923
2112598	chr1:2112598:T:C	1.58414e-08	0.443253	-1.23459	2.36014e-05	-1.75848	-1.07806	2.67598e-05	-1.76631	-1.09941
2112929	chr1:2112929:C:T	8.79769e-09	-2.07115e-10	-1.37947	0.000101361	-2.07115e-10	-1.37915	0.000118629	-2.07115e-10	-1.37663
2112988	chr1:2112988:G:A	1.08919e-08	-2.07115e-10	-1.16594	0.000126409	-2.07115e-10	-1.15831	0.00014627	-2.07115e-10	-1.16717
2113103	chr1:2113103:T:C	7.8842e-09	-0.112601	-1.3765	2.08662e-05	-1.62321	-1.33649	2.3837e-05	-1.63516	-1.34623
2113551	chr1:2113551:G:A	8.73596e-09	-2.07115e-10	-1.38651	0.000100479	-2.07115e-10	-1.38789	0.000117321	-2.07115e-10	-1.38771
2113726	chr1:2113726:G:A	1.91609e-08	0.5133	-1.11439	2.02569e-05	-1.76731	-1.22203	2.26632e-05	-1.77558	-1.25631
2113906	chr1:2113906:T:C	1.03641e-08	-2.07115e-10	-1.21561	0.00012339	-2.07115e-10	-1.18249	0.000145372	-2.07115e-10	-1.17333
2114015	chr1:2114015:C:T	8.74786e-09	-2.07115e-10	-1.38515	0.00010137	-2.07115e-10	-1.37906	0.000118482	-2.07115e-10	-1.37786
2114437	chr1:2114437:G:A	4.84214e-08	1.70477	-1.37879	1.55668e-05	-1.86703	-1.38567	1.81388e-05	-1.86719	-1.38738
2114540	chr1:2114540:C:T	8.9238e-09	-2.07115e-10	-1.36523	0.000103046	-2.07115e-10	-1.36266	0.000120115	-2.07115e-10	-1.36417
2114790	chr1:2114790:A:G	1.10486e-08	-1.15165	-3.77007e-10	6.82135e-05	-1.77519	-3.77007e-10	8.02576e-05	-1.76738	-3.77007e-10
2115032	chr1:2115032:G:A	4.02002e-09	-1.86522	-0.297449	6.19737e-05	-1.86573	-0.00539349	6.93894e-05	-1.8659	-0.0469876
2115277	chr1:2115277:A:T	1.15961e-08	-2.07115e-10	-1.10329	0.000127746	-2.07115e-10	-1.1478	0.000147989	-2.07115e-10	-1.15548
2115347	chr1:2115347:G:A	7.61642e-09	-0.145693	-1.37796	2.08585e-05	-1.62031	-1.33977	2.38317e-05	-1.63241	-1.3492
2115435	chr1:2115435:A:G	1.60585e-08	-0.777718	-3.77007e-10	9.74019e-05	-1.41899	-3.77007e-10	0.000114913	-1.40845	-3.77007e-10
2115499	chr1:2115499:G:T	8.3078e-09	-0.0535997	-1.38316	2.03561e-05	-1.63281	-1.35164	2.32871e-05	-1.64478	-1.35995
2115704	chr1:2115704:G:A	9.09606e-09	-2.07115e-10	-1.34612	0.000103751	-2.07115e-10	-1.35585	0.000120911	-2.07115e-10	-1.35757
2115711	chr1:2115711:A:G	8.80338e-09	-2.07115e-10	-1.37882	0.000102364	-2.07115e-10	-1.3693	0.00011973	-2.07115e-10	-1.36739
2115913	chr1:2115913:C:T	1.36454e-08	-0.940557	-3.77007e-10	7.86143e-05	-1.63328	-3.77007e-10	9.17413e-05	-1.63365	-3.77007e-10
2116061	chr1:2116061:TC:T	9.30984e-09	-2.07115e-10	-1.32289	0.00011214	-2.07115e-10	-1.27808	0.000130726	-2.07115e-10	-1.27952
2116140	chr1:2116140:C:T	1.14418e-08	-2.07115e-10	-1.11668	0.000138983	-2.07115e-10	-1.06348	0.000161021	-2.07115e-10	-1.07109
2117155	chr1:2117155:G:T	1.86359e-08	-2.07115e-10	-0.628865	0.00022073	-2.07115e-10	-0.600895	0.000262723	-2.07115e-10	-0.581525
2117228	chr1:2117228:A:G	1.75558e-08	-2.07115e-10	-0.68857	0.000207701	-2.07115e-10	-0.661737	0.000247024	-2.07115e-10	-0.64314
2117290	chr1:2117290:G:A	1.9958e-08	0.827235	-1.38756	1.66279e-05	-1.81927	-1.36748	1.92308e-05	-1.8245	-1.37162
2117338	chr1:2117338:A:G	3.56403e-08	-2.07115e-10	0.0195203	0.000392473	-2.07115e-10	-0.0253667	0.000463111	-2.07115e-10	-0.0146577
2118589	chr1:2118589:G:A	8.57118e-09	-1.40555	-3.77007e-10	6.22662e-05	-1.86642	-3.77007e-10	7.27205e-05	-1.866	-3.77007e-10
2118622	chr1:2118622:C:G	7.54111e-09	-1.53359	-3.77007e-10	6.28738e-05	-1.85671	-3.77007e-10	7.34061e-05	-1.85662	-3.77007e-10
2118744	chr1:2118744:TGTGTGTGTGTGA:T	8.78551e-09	-2.07115e-10	-1.38085	0.000101031	-2.07115e-10	-1.38241	0.000118204	-2.07115e-10	-1.38021
2119195	chr1:2119195:T:C	1.70798e-08	-2.07115e-10	-0.716061	0.000202037	-2.07115e-10	-0.689385	0.00024017	-2.07115e-10	-0.67128
2119255	chr1:2119255:CCCAGG:C	1.65246e-08	-2.07115e-10	-0.749109	0.000195883	-2.07115e-10	-0.720317	0.000232856	-2.07115e-10	-0.702203
2119486	chr1:2119486:T:A	6.48956e-09	-1.68376	-3.77007e-10	6.42924e-05	-1.83439	-3.77007e-10	7.51648e-05	-1.83294	-3.77007e-10
2120054	chr1:2120054:T:C	1.16551e-08	0.102163	-1.20038	1.72702e-05	-1.86557	-1.28328	2.05319e-05	-1.86513	-1.26551
2120635	chr1:2120635:C:T	1.80919e-08	-2.07115e-10	-0.658492	0.000214242	-2.07115e-10	-0.630729	0.000254904	-2.07115e-10	-0.611738
2120821	chr1:2120821:T:C	8.87729e-09	-2.07115e-10	-1.37046	0.000101108	-2.07115e-10	-1.38165	0.000117921	-2.07115e-10	-1.38261
2121058	chr1:2121058:T:C	1.5672e-09	-1.80728	-1.29739	1.95669e-05	-1.74991	-1.27409	2.25567e-05	-1.75241	-1.28418
2121074	chr1:2121074:A:G	5.34295e-08	1.80515	-1.38074	1.55912e-05	-1.86714	-1.38399	1.81637e-05	-1.86688	-1.38632
2121106	chr1:2121106:G:A	3.64467e-08	-2.07115e-10	0.0418926	0.000401167	-2.07115e-10	-0.00345795	0.000473405	-2.07115e-10	0.00732571
2121289	chr1:2121289:T:A	4.88517e-09	-0.583203	-1.38455	2.53559e-05	-1.39814	-1.36669	2.92846e-05	-1.41398	-1.36159
2121318	chr1:2121318:A:G	3.22744e-08	-2.07115e-10	-0.0796835	0.000355888	-2.07115e-10	-0.123219	0.000419732	-2.07115e-10	-0.113008
2121326	chr1:2121326:G:A	9.39163e-09	-2.07115e-10	-1.31414	0.000105536	-2.07115e-10	-1.33879	0.00012285	-2.07115e-10	-1.34166
2121377	chr1:2121377:T:C	8.81388e-09	-2.07115e-10	-1.37763	0.000100683	-2.07115e-10	-1.38586	0.000117476	-2.07115e-10	-1.38639
2124570	chr1:2124570:G:A	9.11588e-09	-2.07115e-10	-1.34394	0.000103212	-2.07115e-10	-1.36105	0.000120957	-2.07115e-10	-1.35719
2124676	chr1:2124676:A:G	7.63992e-07	3.41372	-0.329117	5.54562e-05	-1.48849	-0.493757	6.23153e-05	-1.47635	-0.54407
2124811	chr1:2124811:G:A	1.06115e-08	-2.07115e-10	-1.19202	0.00012319	-2.07115e-10	-1.18411	0.000142636	-2.07115e-10	-1.19233
2125219	chr1:2125219:G:A	1.50849e-08	-2.07115e-10	-0.840265	0.000184748	-2.07115e-10	-0.778841	0.000231344	-2.07115e-10	-0.708721
2125435	chr1:2125435:C:T	8.72818e-09	-2.07115e-10	-1.3874	0.000101247	-2.07115e-10	-1.38027	0.000118238	-2.07115e-10	-1.37992
2126064	chr1:2126064:A:G	9.54091e-09	-2.07115e-10	-1.29837	0.000107499	-2.07115e-10	-1.32035	0.000125295	-2.07115e-10	-1.32195
2126100	chr1:2126100:C:G	8.98634e-09	-2.07115e-10	-1.35825	0.00010187	-2.07115e-10	-1.37413	0.00011876	-2.07115e-10	-1.37552
2126188	chr1:2126188:G:A	1.26158e-08	-2.07115e-10	-1.01901	0.00014967	-2.07115e-10	-0.989402	0.000176192	-2.07115e-10	-0.981052
2126486	chr1:2126486:G:T	2.32369e-08	-0.408217	-3.77007e-10	0.00013196	-1.11534	-3.77007e-10	0.000155085	-1.10865	-3.77007e-10
2126520	chr1:2126520:G:A	9.39717e-09	-2.07115e-10	-1.31355	0.0001061	-2.07115e-10	-1.33345	0.000123685	-2.07115e-10	-1.33489
2126584	chr1:2126584:A:G	1.70376e-09	-1.84062	-1.1805	2.17014e-05	-1.79371	-1.12675	2.5199e-05	-1.79576	-1.13007
2126684	chr1:2126684:G:T	9.73218e-09	-2.07115e-10	-1.27852	0.000109395	-2.07115e-10	-1.30287	0.000127486	-2.07115e-10	-1.30462
2127112	chr1:2127112:G:C	8.73737e-09	-2.07115e-10	-1.38635	0.000100538	-2.07115e-10	-1.3873	0.00011749	-2.07115e-10	-1.38627
2127141	chr1:2127141:G:C	6.84473e-08	2.05315	-1.38104	1.56414e-05	-1.8643	-1.38361	1.8236e-05	-1.86312	-1.38611
2127343	chr1:2127343:CA:C	2.38647e-08	0.659849	-1.04141	2.06224e-05	-1.79431	-1.17715	2.29835e-05	-1.80159	-1.21626
2127573	chr1:2127573:G:A	1.43567e-07	1.41284	-3.77007e-10	0.000289285	-0.330424	-3.77007e-10	0.000348475	-0.299058	-3.77007e-10
2127704	chr1:2127704:G:A	7.00695e-08	2.07438	-1.37885	1.56282e-05	-1.86367	-1.38509	1.8233e-05	-1.86238	-1.38702
2128418	chr1:2128418:G:A	2.97389e-08	-2.07115e-10	-0.161501	0.000479741	-2.07115e-10	0.175411	0.000559383	-2.07115e-10	0.17421
2128463	chr1:2128463:T:C	9.14544e-09	-2.07115e-10	-1.3407	0.000109322	-2.07115e-10	-1.30354	0.00012748	-2.07115e-10	-1.30466
2128619	chr1:2128619:C:T	1.8721e-09	-1.58955	-1.33734	2.11895e-05	-1.56628	-1.37805	2.42285e-05	-1.58314	-1.38196
2128856	chr1:2128856:G:A	8.87359e-09	-2.07115e-10	-1.37088	0.000103915	-2.07115e-10	-1.35427	0.000121408	-2.07115e-10	-1.35347
2128917	chr1:2128917:G:A	9.08502e-09	-2.07115e-10	-1.34733	0.000108347	-2.07115e-10	-1.3125	0.000126351	-2.07115e-10	-1.31356
2128980	chr1:2128980:G:A	9.0129e-09	-2.07115e-10	-1.3553	0.000107167	-2.07115e-10	-1.32345	0.000124981	-2.07115e-10	-1.32447
2129056	chr1:2129056:G:A	1.61233e-08	-2.07115e-10	-0.773691	0.000196701	-2.07115e-10	-0.71615	0.000233129	-2.07115e-10	-0.701031
2129085	chr1:2129085:T:C	3.09115e-08	1.14188	-1.26471	2.03845e-05	-1.85272	-1.13034	2.32734e-05	-1.85539	-1.14992
2129113	chr1:2129113:C:T	1.666e-08	-2.07115e-10	-0.740948	0.000203467	-2.07115e-10	-0.68233	0.000241205	-2.07115e-10	-0.666978
2129191	chr1:2129191:T:C	3.01997e-08	1.0679	-1.21403	2.1965e-05	-1.84712	-1.06127	2.49728e-05	-1.85029	-1.08455
2129293	chr1:2129293:C:T	2.10943e-08	0.435701	-0.940654	2.36028e-05	-1.73871	-1.09776	2.60505e-05	-1.74822	-1.14437
2130024	chr1:2130024:T:G	8.76656e-09	-2.07115e-10	-1.38301	0.000101111	-2.07115e-10	-1.38162	0.000117938	-2.07115e-10	-1.38247
2130087	chr1:2130087:A:G	8.79492e-09	-2.07115e-10	-1.37978	0.000101076	-2.07115e-10	-1.38196	0.00011783	-2.07115e-10	-1.38339
2130224	chr1:2130224:G:A	8.77957e-09	-2.07115e-10	-1.38153	0.000100902	-2.07115e-10	-1.38369	0.00011806	-2.07115e-10	-1.38143
2130334	chr1:2130334:C:T	9.02429e-09	-2.07115e-10	-1.35404	0.000102164	-2.07115e-10	-1.37125	0.000119084	-2.07115e-10	-1.37279
2130407	chr1:2130407:C:T	6.30598e-09	-1.71246	-3.77007e-10	0.000122025	-1.19361	-3.77007e-10	0.000142699	-1.19188	-3.77007e-10
2130485	chr1:2130485:AC:A	5.83391e-08	-2.07115e-10	0.512316	0.000734157	-2.07115e-10	0.600888	0.000934539	-2.07115e-10	0.687429
2130530	chr1:2130530:T:C	4.05675e-08	1.50528	-1.35627	1.74914e-05	-1.86172	-1.27441	2.03014e-05	-1.85979	-1.28214
2131655	chr1:2131655:G:A	3.82076e-09	-1.72563	-0.48788	5.55585e-05	-1.69566	-0.28474	5.86333e-05	-1.69763	-0.383689
2131710	chr1:2131710:C:T	8.68332e-08	2.29194	-1.38191	1.57536e-05	-1.85753	-1.38324	1.83788e-05	-1.85545	-1.38598
2131912	chr1:2131912:C:T	7.16348e-08	-2.07115e-10	0.717624	0.000923261	-2.07115e-10	0.830076	0.00119172	-2.07115e-10	0.930525
2132053	chr1:2132053:T:C	4.86927e-08	-2.07115e-10	0.331573	0.000548932	-2.07115e-10	0.310138	0.000650632	-2.07115e-10	0.325319
2132354	chr1:2132354:A:G	1.4074e-08	-2.07115e-10	-0.90963	0.000153059	-2.07115e-10	-0.967013	0.000180551	-2.07115e-10	-0.956613
2132536	chr1:2132536:G:A	9.41239e-09	-2.07115e-10	-1.31193	0.000104952	-2.07115e-10	-1.34433	0.000122612	-2.07115e-10	-1.3436
2132990	chr1:2132990:A:C	6.90386e-09	-0.910284	-0.711592	2.93983e-05	-1.81622	-0.800673	3.33886e-05	-1.8148	-0.829606
2133519	chr1:2133519:C:T	1.1135e-08	-2.07115e-10	-1.14386	0.000114134	-2.07115e-10	-1.26047	0.000132587	-2.07115e-10	-1.26539
2133904	chr1:2133904:G:C	2.86412e-08	0.970421	-1.16953	2.33076e-05	-1.85618	-0.992878	2.65885e-05	-1.85838	-1.01377
2134117	chr1:2134117:C:A	2.15838e-08	-2.07115e-10	-0.482014	0.000286507	-2.07115e-10	-0.340072	0.000353813	-2.07115e-10	-0.283856
2134140	chr1:2134140:G:T	6.67377e-09	-1.65577	-3.77007e-10	6.44928e-05	-1.83128	-3.77007e-10	7.5158e-05	-1.83303	-3.77007e-10
2134510	chr1:2134510:C:T	1.30793e-07	2.69295	-1.37329	1.70838e-05	-1.84649	-1.31322	1.97705e-05	-1.84353	-1.32491
2134519	chr1:2134519:C:T	1.19917e-07	2.60785	-1.37501	1.69304e-05	-1.85156	-1.31717	1.95919e-05	-1.84898	-1.32853
2135164	chr1:2135164:C:T	1.53152e-08	-2.07115e-10	-0.825114	0.000162095	-2.07115e-10	-0.909651	0.000187211	-2.07115e-10	-0.92039
2135551	chr1:2135551:C:T	5.41022e-09	-1.86567	-3.77007e-10	8.78756e-05	-1.52191	-3.77007e-10	0.000100499	-1.54248	-3.77007e-10
2135900	chr1:2135900:G:A	1.76442e-08	-2.07115e-10	-0.683553	0.000230639	-2.07115e-10	-0.556981	0.000282754	-2.07115e-10	-0.508049
2136269	chr1:2136269:G:A	6.65666e-09	-1.65834	-3.77007e-10	7.46657e-05	-1.68482	-3.77007e-10	8.75038e-05	-1.68094	-3.77007e-10
2136747	chr1:2136747:C:A	8.92778e-09	-2.07115e-10	-1.36479	0.000111516	-2.07115e-10	-1.28367	0.000137079	-2.07115e-10	-1.23206
2136985	chr1:2136985:G:A	1.76499e-08	-2.07115e-10	-0.683229	0.000230721	-2.07115e-10	-0.556626	0.000282857	-2.07115e-10	-0.507685
2137041	chr1:2137041:C:T	2.48532e-08	0.82347	-1.16444	2.3452e-05	-1.85323	-0.989646	2.68855e-05	-1.85582	-1.00522
2137084	chr1:2137084:C:T	2.26106e-08	-2.07115e-10	-0.435537	0.000249405	-2.07115e-10	-0.478759	0.00029166	-2.07115e-10	-0.477037
2137128	chr1:2137128:G:A	1.18503e-08	-2.07115e-10	-1.08161	0.000151675	-2.07115e-10	-0.976096	0.000179476	-2.07115e-10	-0.962581
2137222	chr1:2137222:G:A	8.74264e-09	-2.07115e-10	-1.38575	0.000100634	-2.07115e-10	-1.38635	0.000117366	-2.07115e-10	-1.38733
2137275	chr1:2137275:G:A	1.71216e-08	0.67086	-1.38448	1.62805e-05	-1.82295	-1.38492	1.88757e-05	-1.82729	-1.38747
2137483	chr1:2137483:G:A	6.60076e-09	-0.614461	-1.05231	7.21708e-05	-0.990847	-0.727953	8.01606e-05	-0.994678	-0.773914
2137585	chr1:2137585:GCCT:G	1.67199e-09	-1.65356	-1.38638	2.13861e-05	-1.55368	-1.38141	2.4664e-05	-1.57067	-1.37661
2138242	chr1:2138242:C:T	1.2265e-08	-2.07115e-10	-1.04721	0.000132337	-2.07115e-10	-1.11248	0.000157812	-2.07115e-10	-1.09122
2138378	chr1:2138378:G:T	1.72207e-07	1.59474	-3.77007e-10	0.000351273	-0.136273	-3.77007e-10	0.000423931	-0.103055	-3.77007e-10
2138392	chr1:2138392:G:A	1.68699e-08	-2.07115e-10	-0.728426	0.000215728	-2.07115e-10	-0.623818	0.000258785	-2.07115e-10	-0.596626
2138661	chr1:2138661:C:T	2.52043e-09	-1.7325	-0.897031	2.84007e-05	-1.8141	-0.837319	3.30459e-05	-1.81539	-0.839335
2139162	chr1:2139162:C:T	1.21778e-08	-2.07115e-10	-1.05434	0.000128989	-2.07115e-10	-1.13811	0.000150426	-2.07115e-10	-1.13916
2139202	chr1:2139202:G:A	1.78212e-08	-2.07115e-10	-0.673569	0.000233285	-2.07115e-10	-0.545576	0.000286175	-2.07115e-10	-0.496022
2139204	chr1:2139204:CTG:C	3.54116e-08	-2.07115e-10	0.0130836	0.000477226	-2.07115e-10	0.170154	0.000591432	-2.07115e-10	0.229922
2139901	chr1:2139901:C:A	2.71155e-08	1.13403	-1.38788	1.6382e-05	-1.86044	-1.34121	1.90887e-05	-1.86218	-1.34135
2139934	chr1:2139934:T:A	9.75049e-09	-2.07115e-10	-1.27664	0.000116586	-2.07115e-10	-1.23921	0.000140045	-2.07115e-10	-1.21066
2140117	chr1:2140117:A:G	1.51072e-07	2.85133	-1.38753	1.62857e-05	-1.83649	-1.37106	1.89963e-05	-1.83292	-1.37546
2140158	chr1:2140158:A:G	1.80188e-08	-2.07115e-10	-0.662542	0.000169044	-2.07115e-10	-0.867679	0.000194365	-2.07115e-10	-0.882885
2140261	chr1:2140261:A:G	6.3433e-09	-1.70656	-3.77007e-10	0.000126653	-1.15638	-3.77007e-10	0.000148111	-1.15466	-3.77007e-10
2140299	chr1:2140299:C:T	2.81114e-09	-1.73465	-0.785719	3.18859e-05	-1.81553	-0.720142	3.7085e-05	-1.81681	-0.722604
2140326	chr1:2140326:A:G	2.58952e-08	1.08737	-1.38727	1.65763e-05	-1.85685	-1.33301	1.93061e-05	-1.85903	-1.33317
2141206	chr1:2141206:T:G	9.48966e-09	-2.07115e-10	-1.30375	0.000113092	-2.07115e-10	-1.26963	0.000135361	-2.07115e-10	-1.24468
2141561	chr1:2141561:A:G	1.09102e-07	2.52535	-1.38702	1.59102e-05	-1.85752	-1.37336	1.85151e-05	-1.85547	-1.37857
2141910	chr1:2141910:G:A	1.20028e-08	-2.07115e-10	-1.06882	0.000154836	-2.07115e-10	-0.955472	0.000183083	-2.07115e-10	-0.942685
2143098	chr1:2143098:G:A	8.72746e-09	-2.07115e-10	-1.38748	0.000103562	-2.07115e-10	-1.35767	0.000120805	-2.07115e-10	-1.35845
2143178	chr1:2143178:G:A	2.76054e-08	-2.07115e-10	-0.235946	0.000314665	-2.07115e-10	-0.246327	0.00037058	-2.07115e-10	-0.237555
2143280	chr1:2143280:C:T	1.79997e-08	-2.07115e-10	-0.663602	0.000185646	-2.07115e-10	-0.773997	0.000221782	-2.07115e-10	-0.750929
2143588	chr1:2143588:A:C	8.91094e-09	-2.07115e-10	-1.36668	0.000100562	-2.07115e-10	-1.38706	0.000117443	-2.07115e-10	-1.38667
2143812	chr1:2143812:A:G	2.63203e-05	5.13209	1.49205	0.000223292	-1.68725	1.09789	0.0002335	-1.68118	0.981742
2143822	chr1:2143822:A:G	1.1601e-08	-2.07115e-10	-1.10286	0.000122955	-2.07115e-10	-1.18601	0.000144771	-2.07115e-10	-1.17747
2143901	chr1:2143901:G:A	8.76202e-09	-2.07115e-10	-1.38353	0.000100474	-2.07115e-10	-1.38793	0.000117296	-2.07115e-10	-1.38793
2144121	chr1:2144121:T:G	1.13739e-07	2.56724	-1.38729	1.59597e-05	-1.85564	-1.37212	1.85704e-05	-1.85341	-1.37764
2144131	chr1:2144131:T:C	4.04667e-08	1.38945	-1.24293	2.27624e-05	-1.86718	-1.00555	2.70561e-05	-1.86695	-0.987763
2144375	chr1:2144375:C:T	1.51369e-09	-1.78661	-1.35279	1.74907e-05	-1.84152	-1.29464	2.04396e-05	-1.84254	-1.29261
2144616	chr1:2144616:G:A	1.22531e-07	1.69465	-0.440235	9.1624e-05	-0.904863	-0.575279	0.000110291	-0.902485	-0.547013
2144785	chr1:2144785:C:T	8.76099e-09	-2.07115e-10	-1.38365	0.000100475	-2.07115e-10	-1.38792	0.000117295	-2.07115e-10	-1.38793
2144889	chr1:2144889:C:T	8.96516e-09	-2.07115e-10	-1.36061	0.000104626	-2.07115e-10	-1.34744	0.000122296	-2.07115e-10	-1.34618
2144924	chr1:2144924:G:A	9.00452e-09	-2.07115e-10	-1.35623	0.000105182	-2.07115e-10	-1.34215	0.000122955	-2.07115e-10	-1.34081
2145081	chr1:2145081:A:G	8.76042e-09	-2.07115e-10	-1.38371	0.000100476	-2.07115e-10	-1.38792	0.000117294	-2.07115e-10	-1.38794
2145217	chr1:2145217:A:C	8.76074e-09	-2.07115e-10	-1.38368	0.000100475	-2.07115e-10	-1.38792	0.000117295	-2.07115e-10	-1.38794
2145302	chr1:2145302:A:G	9.07109e-08	1.01096	-0.0572388	4.54521e-05	-1.85545	-0.325726	4.80691e-05	-1.858	-0.421989
2145614	chr1:2145614:CATAA:C	8.76094e-09	-2.07115e-10	-1.38365	0.000100475	-2.07115e-10	-1.38792	0.000117295	-2.07115e-10	-1.38793
2145689	chr1:2145689:A:G	4.09845e-08	1.41542	-1.25618	2.19396e-05	-1.86692	-1.04262	2.6175e-05	-1.86642	-1.0214
2145821	chr1:2145821:C:T	1.09279e-07	2.5277	-1.38775	1.59795e-05	-1.85749	-1.36903	1.85795e-05	-1.85544	-1.37513
2145827	chr1:2145827:G:A	1.96152e-09	-1.7426	-1.13763	2.54096e-05	-1.8114	-0.951305	3.10529e-05	-1.81295	-0.903987
2145970	chr1:2145970:A:G	1.03796e-07	2.47628	-1.38781	1.59543e-05	-1.85961	-1.36849	1.85443e-05	-1.85779	-1.37468
2146433	chr1:2146433:A:G	3.95555e-08	1.359	-1.23526	2.30578e-05	-1.86719	-0.992644	2.74054e-05	-1.86714	-0.974745
2146575	chr1:2146575:T:TG	8.76094e-09	-2.07115e-10	-1.38365	0.000100475	-2.07115e-10	-1.38792	0.000117295	-2.07115e-10	-1.38793
2146811	chr1:2146811:T:G	6.07109e-09	-1.75042	-3.77007e-10	7.45771e-05	-1.686	-3.77007e-10	8.73749e-05	-1.68242	-3.77007e-10
2147043	chr1:2147043:T:A	1.13475e-07	2.56523	-1.3876	1.59881e-05	-1.85565	-1.37033	1.85973e-05	-1.85342	-1.37619
2147118	chr1:2147118:T:A	9.6576e-08	2.4027	-1.38632	1.57964e-05	-1.8625	-1.37556	1.83791e-05	-1.86104	-1.38037
2147138	chr1:2147138:G:A	9.17564e-09	-2.07115e-10	-1.3374	0.000110747	-2.07115e-10	-1.29059	0.000129729	-2.07115e-10	-1.28718
2147394	chr1:2147394:G:T	8.98554e-09	-2.07115e-10	-1.35834	0.000106535	-2.07115e-10	-1.32936	0.000123521	-2.07115e-10	-1.33621
2147483	chr1:2147483:C:T	5.76884e-08	0.460657	0.0404415	5.29591e-05	-1.78943	-0.238882	5.57009e-05	-1.79614	-0.336488
2148410	chr1:2148410:A:G	2.16241e-08	-0.135484	-0.344664	0.000238647	-0.666413	0.143561	0.000254937	-0.673334	0.061725
2148489	chr1:2148489:C:T	2.90435e-08	-2.07115e-10	-0.185161	0.000557061	-2.07115e-10	0.32484	0.000590737	-2.07115e-10	0.228746
2149374	chr1:2149374:G:T	1.16587e-07	2.59211	-1.38743	1.59945e-05	-1.85423	-1.37137	1.86107e-05	-1.85186	-1.37703
2149591	chr1:2149591:C:T	8.73105e-09	-2.07115e-10	-1.38707	0.000100478	-2.07115e-10	-1.38789	0.000117323	-2.07115e-10	-1.38769
2149718	chr1:2149718:G:A	8.75957e-09	-2.07115e-10	-1.38381	0.000100477	-2.07115e-10	-1.38791	0.000117294	-2.07115e-10	-1.38794
2150110	chr1:2150110:C:T	1.51329e-08	-2.07115e-10	-0.837086	0.000158295	-2.07115e-10	-0.933375	0.000188172	-2.07115e-10	-0.915266
2150155	chr1:2150155:C:T	1.71558e-08	-2.07115e-10	-0.711619	0.000178096	-2.07115e-10	-0.815513	0.000212125	-2.07115e-10	-0.795449
2150781	chr1:2150781:C:T	1.09781e-08	-2.07115e-10	-1.15805	0.000142373	-2.07115e-10	-1.03938	0.000166016	-2.07115e-10	-1.04054
2151019	chr1:2151019:C:T	1.13954e-07	2.56953	-1.38769	1.60054e-05	-1.85537	-1.36954	1.86146e-05	-1.85311	-1.37557
2151050	chr1:2151050:G:A	4.2356e-08	1.55837	-1.36622	1.78073e-05	-1.86444	-1.25378	2.06062e-05	-1.86314	-1.26389
2151127	chr1:2151127:T:C	7.98097e-08	0.888978	-0.0632901	4.44486e-05	-1.84379	-0.35971	4.68353e-05	-1.84745	-0.458536
2151163	chr1:2151163:A:G	3.94651e-08	1.36692	-1.24546	2.26767e-05	-1.8672	-1.0093	2.69442e-05	-1.8671	-0.99176
2151283	chr1:2151283:T:C	1.34858e-07	2.73822	-1.38795	1.62465e-05	-1.84531	-1.36465	1.8923e-05	-1.84227	-1.36997
2151390	chr1:2151390:G:A	2.72935e-09	-1.62455	-0.925345	2.90795e-05	-1.74142	-0.88638	3.31355e-05	-1.74344	-0.908586
2151734	chr1:2151734:A:G	1.09582e-07	2.53005	-1.38733	1.59363e-05	-1.85734	-1.37189	1.85394e-05	-1.85527	-1.37746
2152077	chr1:2152077:C:T	9.50912e-09	-2.07115e-10	-1.30171	0.000113387	-2.07115e-10	-1.26702	0.000135702	-2.07115e-10	-1.24216
2152298	chr1:2152298:T:C	2.90999e-05	5.16573	1.5588	0.000238753	-1.68363	1.16122	0.000249314	-1.67752	1.04361
2152985	chr1:2152985:CT:C	1.01432e-08	-2.07115e-10	-1.23716	0.000126743	-2.07115e-10	-1.15568	0.000149404	-2.07115e-10	-1.14597
2153159	chr1:2153159:T:C	3.16444e-08	1.19273	-1.29213	1.56644e-05	-1.86098	-1.38547	1.8251e-05	-1.86267	-1.38574
2153547	chr1:2153547:A:G	1.82377e-08	-2.07115e-10	-0.650468	0.000188277	-2.07115e-10	-0.759919	0.000224499	-2.07115e-10	-0.738753
2153594	chr1:2153594:A:G	3.78639e-08	1.3254	-1.24536	2.26847e-05	-1.86702	-1.00912	2.69452e-05	-1.86719	-0.991627
2153701	chr1:2153701:G:A	1.45909e-09	-1.79516	-1.38099	1.56629e-05	-1.86159	-1.38495	1.82997e-05	-1.8621	-1.38364
2153785	chr1:2153785:C:T	9.86338e-09	-2.07115e-10	-1.26513	0.000118093	-2.07115e-10	-1.22636	0.000142042	-2.07115e-10	-1.1965
2154091	chr1:2154091:G:A	9.17151e-09	-2.07115e-10	-1.33785	0.000110667	-2.07115e-10	-1.29131	0.000129635	-2.07115e-10	-1.2879
2154227	chr1:2154227:G:A	9.60135e-09	-2.07115e-10	-1.29205	0.000114687	-2.07115e-10	-1.25563	0.000137412	-2.07115e-10	-1.22964
2154374	chr1:2154374:G:A	9.45437e-09	-2.07115e-10	-1.30748	0.000110753	-2.07115e-10	-1.29053	0.000128464	-2.07115e-10	-1.29698
2154653	chr1:2154653:G:A	1.33136e-08	-2.07115e-10	-0.965168	0.000165248	-2.07115e-10	-0.89039	0.000193254	-2.07115e-10	-0.888619
2154694	chr1:2154694:T:C	1.79361e-08	-2.07115e-10	-0.667143	0.000234905	-2.07115e-10	-0.538656	0.000288176	-2.07115e-10	-0.489053
2154873	chr1:2154873:A:G	7.15756e-08	0.915115	-0.198318	4.03972e-05	-1.84661	-0.452462	4.29299e-05	-1.85003	-0.543032
2155058	chr1:2155058:G:A	5.88705e-09	-1.7812	-3.77007e-10	6.47875e-05	-1.82672	-3.77007e-10	7.5614e-05	-1.82698	-3.77007e-10
2155288	chr1:2155288:GGTA:G	1.39385e-08	-2.07115e-10	-0.919302	0.000146771	-2.07115e-10	-1.00896	0.000173946	-2.07115e-10	-0.993882
2155425	chr1:2155425:CAGTGACGGT:C	9.85053e-09	-2.07115e-10	-1.26643	0.00011797	-2.07115e-10	-1.22741	0.000141895	-2.07115e-10	-1.19754
2156118	chr1:2156118:T:C	1.52641e-09	-1.79395	-1.33709	1.78567e-05	-1.84585	-1.26961	2.08702e-05	-1.84676	-1.26754
2156389	chr1:2156389:C:A	3.45988e-08	-2.07115e-10	-0.0101393	0.000465512	-2.07115e-10	0.145301	0.000576481	-2.07115e-10	0.204317
2156550	chr1:2156550:T:C	8.90881e-09	-2.07115e-10	-1.36692	0.0001038	-2.07115e-10	-1.35537	0.000121334	-2.07115e-10	-1.35408
2156665	chr1:2156665:A:G	1.17956e-07	2.5888	-1.37245	1.69474e-05	-1.85426	-1.31346	1.96445e-05	-1.85191	-1.32291
2156747	chr1:2156747:C:T	6.26361e-09	-1.7192	-3.77007e-10	6.34098e-05	-1.84822	-3.77007e-10	7.35952e-05	-1.85405	-3.77007e-10
2156922	chr1:2156922:G:A	1.83913e-08	-2.07115e-10	-0.642081	0.000217188	-2.07115e-10	-0.617073	0.000257352	-2.07115e-10	-0.602179
2157138	chr1:2157138:G:A	1.3268e-07	2.72082	-1.38684	1.60784e-05	-1.84634	-1.37402	1.87304e-05	-1.84337	-1.3791
2157362	chr1:2157362:GCA:G	3.45003e-08	-2.07115e-10	-0.0129903	0.000464114	-2.07115e-10	0.142294	0.000574721	-2.07115e-10	0.201259
2157391	chr1:2157391:T:C	1.88046e-08	-2.07115e-10	-0.619853	0.000193687	-2.07115e-10	-0.73159	0.0002311	-2.07115e-10	-0.709772
2157477	chr1:2157477:G:A	9.5534e-09	-2.07115e-10	-1.29706	0.000105953	-2.07115e-10	-1.33484	0.000124102	-2.07115e-10	-1.33152
2157493	chr1:2157493:C:T	1.53949e-09	-1.79071	-1.33179	1.80321e-05	-1.84403	-1.26165	2.10767e-05	-1.84499	-1.25946
2157766	chr1:2157766:C:A	9.34246e-09	-2.07115e-10	-1.31939	0.000111213	-2.07115e-10	-1.28638	0.000133004	-2.07115e-10	-1.26225
2157891	chr1:2157891:C:T	8.80899e-09	-2.07115e-10	-1.37818	0.000100547	-2.07115e-10	-1.38721	0.000117455	-2.07115e-10	-1.38657
2158087	chr1:2158087:G:A	1.08549e-07	2.42418	-1.29093	1.61328e-05	-1.86079	-1.35619	1.90985e-05	-1.85912	-1.3439
2158624	chr1:2158624:G:A	8.7234e-09	-2.07115e-10	-1.38795	0.000101121	-2.07115e-10	-1.38152	0.000118225	-2.07115e-10	-1.38003
2158770	chr1:2158770:T:C	1.06966e-08	-2.07115e-10	-1.18403	0.00012971	-2.07115e-10	-1.13254	0.000152498	-2.07115e-10	-1.12547
2158851	chr1:2158851:A:G	9.19464e-08	-2.07115e-10	0.967248	0.000985409	-2.07115e-10	0.895222	0.00113907	-2.07115e-10	0.885338
2159124	chr1:2159124:C:T	3.15528e-08	-0.102295	-3.77007e-10	0.000164791	-0.893161	-3.77007e-10	0.000193852	-0.885531	-3.77007e-10
2159377	chr1:2159377:T:C	1.10291e-07	2.53699	-1.38782	1.6111e-05	-1.85706	-1.36128	1.87098e-05	-1.85496	-1.36861
2159772	chr1:2159772:A:G	9.95922e-09	-2.07115e-10	-1.25546	0.000112127	-2.07115e-10	-1.2782	0.000132028	-2.07115e-10	-1.26961
2159958	chr1:2159958:A:G	1.10356e-07	2.53754	-1.38778	1.59919e-05	-1.85699	-1.36876	1.8594e-05	-1.85489	-1.3749
2160844	chr1:2160844:C:T	2.19361e-09	-1.65547	-1.11294	2.76478e-05	-1.75368	-0.924608	3.40328e-05	-1.75585	-0.869451
2160874	chr1:2160874:G:A	8.75993e-09	-2.07115e-10	-1.38377	0.000100476	-2.07115e-10	-1.38791	0.000117294	-2.07115e-10	-1.38794
2161463	chr1:2161463:G:A	9.55945e-09	-2.07115e-10	-1.29643	0.000114073	-2.07115e-10	-1.261	0.000136657	-2.07115e-10	-1.23515
2161476	chr1:2161476:G:A	4.08862e-09	-1.43526	-0.71049	3.58189e-05	-1.61051	-0.80885	4.27667e-05	-1.60661	-0.790261
2161685	chr1:2161685:G:A	6.42215e-09	-1.6942	-3.77007e-10	6.75457e-05	-1.78503	-3.77007e-10	7.88665e-05	-1.78487	-3.77007e-10
2162295	chr1:2162295:C:T	1.36615e-07	2.75097	-1.38776	1.63053e-05	-1.84553	-1.36082	1.89826e-05	-1.84252	-1.36659
2162567	chr1:2162567:A:G	2.341e-08	-0.400795	-3.77007e-10	0.000136533	-1.08127	-3.77007e-10	0.000161475	-1.06827	-3.77007e-10
2162568	chr1:2162568:C:G	2.34358e-08	-0.399692	-3.77007e-10	0.000136643	-1.08047	-3.77007e-10	0.000161606	-1.06747	-3.77007e-10
2163093	chr1:2163093:G:A	5.42097e-09	-1.86368	-3.77007e-10	7.8748e-05	-1.63158	-3.77007e-10	9.03666e-05	-1.64875	-3.77007e-10
2163206	chr1:2163206:C:T	1.78563e-08	-2.07115e-10	-0.671598	0.000233779	-2.07115e-10	-0.543459	0.000286798	-2.07115e-10	-0.493848
2163373	chr1:2163373:C:T	8.72383e-09	-2.07115e-10	-1.3879	0.000100561	-2.07115e-10	-1.38707	0.00011743	-2.07115e-10	-1.38678
2163618	chr1:2163618:C:T	1.7415e-08	-2.07115e-10	-0.696624	0.000180265	-2.07115e-10	-0.803406	0.000214862	-2.07115e-10	-0.78263
2163759	chr1:2163759:T:C	3.8348e-08	1.39374	-1.301	1.55597e-05	-1.86644	-1.38671	1.81526e-05	-1.86695	-1.38686
2164166	chr1:2164166:T:C	9.96233e-09	-2.07115e-10	-1.25515	0.00011216	-2.07115e-10	-1.27791	0.000132068	-2.07115e-10	-1.26931
2164260	chr1:2164260:C:T	1.43041e-07	2.78548	-1.3763	1.59371e-05	-1.84356	-1.38562	1.86325e-05	-1.84043	-1.38729
2164801	chr1:2164801:G:C	1.43353e-09	-1.833	-1.36081	1.68471e-05	-1.86383	-1.30983	1.96306e-05	-1.86418	-1.31135
2164817	chr1:2164817:C:T	1.38384e-08	-2.07115e-10	-0.926507	0.000144663	-2.07115e-10	-1.02343	0.000171784	-2.07115e-10	-1.00639
2165199	chr1:2165199:C:T	1.43994e-09	-1.82861	-1.36075	1.68735e-05	-1.86236	-1.30973	1.96599e-05	-1.86279	-1.31126
2166440	chr1:2166440:C:T	1.95917e-08	-2.07115e-10	-0.578851	0.000198743	-2.07115e-10	-0.705824	0.000227567	-2.07115e-10	-0.725182
2166847	chr1:2166847:C:T	1.74169e-09	-1.8002	-1.1989	2.24878e-05	-1.84784	-1.03702	2.72112e-05	-1.84873	-1.00026
2166938	chr1:2166938:G:C	1.43578e-09	-1.83029	-1.36196	1.68304e-05	-1.86292	-1.31173	1.96106e-05	-1.86332	-1.31323
2167073	chr1:2167073:G:A	8.12205e-09	-1.45937	-3.77007e-10	6.22362e-05	-1.8669	-3.77007e-10	7.26445e-05	-1.86705	-3.77007e-10
2167392	chr1:2167392:G:C	1.42552e-09	-1.83366	-1.36576	1.67001e-05	-1.86402	-1.3184	1.94615e-05	-1.86436	-1.31982
2167940	chr1:2167940:C:T	1.38918e-08	-2.07115e-10	-0.922661	0.000145319	-2.07115e-10	-1.01891	0.000172543	-2.07115e-10	-1.00198
2168443	chr1:2168443:G:A	5.41367e-09	-1.86503	-3.77007e-10	7.9803e-05	-1.61827	-3.77007e-10	9.15374e-05	-1.63588	-3.77007e-10
2168793	chr1:2168793:C:T	9.13762e-09	-2.07115e-10	-1.34156	0.000110101	-2.07115e-10	-1.29644	0.000128964	-2.07115e-10	-1.29309
2169011	chr1:2169011:C:T	1.31247e-08	-0.979463	-3.77007e-10	7.63515e-05	-1.66249	-3.77007e-10	8.9097e-05	-1.6629	-3.77007e-10
2169339	chr1:2169339:G:A	1.19999e-08	-2.07115e-10	-1.06906	0.000140225	-2.07115e-10	-1.05459	0.000168136	-2.07115e-10	-1.02785
2169401	chr1:2169401:C:T	3.45756e-08	-2.07115e-10	-0.0108099	0.000726543	-2.07115e-10	0.590462	0.000777582	-2.07115e-10	0.503564
2170248	chr1:2170248:G:A	1.22802e-07	2.64451	-1.38789	1.61079e-05	-1.85125	-1.36727	1.87334e-05	-1.84866	-1.37366
2170282	chr1:2170282:G:A	1.41146e-08	-2.07115e-10	-0.906749	0.000136908	-2.07115e-10	-1.07853	0.000158648	-2.07115e-10	-1.08593
2170854	chr1:2170854:G:A	1.45155e-08	-2.07115e-10	-0.878738	0.000177107	-2.07115e-10	-0.821082	0.000221048	-2.07115e-10	-0.754247
2171094	chr1:2171094:G:A	9.81211e-09	-2.07115e-10	-1.27034	0.000114139	-2.07115e-10	-1.26042	0.000135569	-2.07115e-10	-1.24315
2172339	chr1:2172339:C:T	9.83355e-09	-2.07115e-10	-1.26816	0.000109765	-2.07115e-10	-1.2995	0.000128339	-2.07115e-10	-1.29795
2172996	chr1:2172996:C:T	1.20316e-07	2.17552	-0.939357	2.00351e-05	-1.86689	-1.13346	2.40751e-05	-1.86715	-1.1043
2173095	chr1:2173095:TCCAC:T	3.42442e-09	-1.67137	-0.651654	3.3237e-05	-1.63449	-0.859681	3.70893e-05	-1.64935	-0.889949
2173542	chr1:2173542:A:G	9.40341e-08	2.16463	-1.17493	1.67333e-05	-1.86695	-1.31349	1.9553e-05	-1.86717	-1.31233
2173730	chr1:2173730:A:G	1.27637e-08	-2.07115e-10	-1.00735	0.000134766	-2.07115e-10	-1.0943	0.000159758	-2.07115e-10	-1.07896
2174045	chr1:2174045:C:T	8.92404e-09	-2.07115e-10	-1.36521	0.00010111	-2.07115e-10	-1.38163	0.000118228	-2.07115e-10	-1.38001
2174182	chr1:2174182:C:T	1.72648e-08	-2.07115e-10	-0.705288	0.000225291	-2.07115e-10	-0.580445	0.000275985	-2.07115e-10	-0.532278
2174439	chr1:2174439:G:A	2.13375e-09	-1.74204	-1.05404	2.27563e-05	-1.82435	-1.04865	2.60342e-05	-1.82545	-1.06777
2174491	chr1:2174491:G:A	1.03669e-08	-2.07115e-10	-1.21534	0.000133289	-2.07115e-10	-1.10532	0.000168463	-2.07115e-10	-1.02591
2175009	chr1:2175009:A:C	8.92404e-09	-2.07115e-10	-1.36521	0.00010111	-2.07115e-10	-1.38163	0.000118228	-2.07115e-10	-1.38001
2175323	chr1:2175323:C:A	1.14184e-08	-2.07115e-10	-1.11873	0.00015449	-2.07115e-10	-0.957706	0.000177739	-2.07115e-10	-0.972312
2175324	chr1:2175324:A:G	1.13184e-08	-2.07115e-10	-1.12753	0.000113419	-2.07115e-10	-1.26674	0.000131167	-2.07115e-10	-1.27615
2175574	chr1:2175574:C:T	9.35357e-09	-2.07115e-10	-1.3182	0.000115853	-2.07115e-10	-1.24552	0.000135136	-2.07115e-10	-1.24635
2175651	chr1:2175651:G:A	8.50361e-09	-1.41347	-3.77007e-10	6.272e-05	-1.85915	-3.77007e-10	7.32246e-05	-1.85909	-3.77007e-10
2175856	chr1:2175856:C:T	2.20482e-08	-0.460726	-3.77007e-10	9.5888e-05	-1.43465	-3.77007e-10	0.000113768	-1.41846	-3.77007e-10
2175951	chr1:2175951:G:A	9.38836e-09	-2.07115e-10	-1.31449	0.000114138	-2.07115e-10	-1.26043	0.000133368	-2.07115e-10	-1.25952
2176504	chr1:2176504:A:G	3.53624e-08	-2.07115e-10	0.0116908	0.000475728	-2.07115e-10	0.16701	0.000589122	-2.07115e-10	0.226009
2176855	chr1:2176855:C:T	1.66678e-08	-2.07115e-10	-0.740478	0.000216539	-2.07115e-10	-0.620066	0.000264963	-2.07115e-10	-0.573036
2177928	chr1:2177928:G:A	3.06662e-08	-2.07115e-10	-0.130795	0.000628149	-2.07115e-10	0.444942	0.000671561	-2.07115e-10	0.356979
2178256	chr1:2178256:G:A	1.22516e-08	-2.07115e-10	-1.0483	0.000130086	-2.07115e-10	-1.12964	0.000154149	-2.07115e-10	-1.11471
2178273	chr1:2178273:G:A	7.31177e-09	-1.56447	-3.77007e-10	6.39657e-05	-1.83949	-3.77007e-10	7.39885e-05	-1.84872	-3.77007e-10
2178821	chr1:2178821:G:A	9.48384e-08	2.35447	-1.35625	1.73758e-05	-1.86425	-1.27851	2.00278e-05	-1.86308	-1.29243
2178886	chr1:2178886:G:A	1.04162e-08	-2.07115e-10	-1.21059	0.000117077	-2.07115e-10	-1.235	0.000138358	-2.07115e-10	-1.22278
2179155	chr1:2179155:C:G	2.407e-08	-2.07115e-10	-0.372991	0.000381324	-2.07115e-10	-0.054187	0.000443721	-2.07115e-10	-0.0574288
2179240	chr1:2179240:C:T	1.01553e-08	-2.07115e-10	-1.23596	0.000118299	-2.07115e-10	-1.22462	0.000140802	-2.07115e-10	-1.20527
2179294	chr1:2179294:G:A	1.038e-08	-2.07115e-10	-1.21408	0.000121013	-2.07115e-10	-1.20194	0.000144225	-2.07115e-10	-1.18125
2179347	chr1:2179347:G:A	1.21785e-08	-2.07115e-10	-1.05429	0.000144252	-2.07115e-10	-1.02628	0.000170349	-2.07115e-10	-1.01478
2179409	chr1:2179409:T:G	4.61636e-09	-1.51885	-0.505502	4.35609e-05	-1.48477	-0.73891	4.82663e-05	-1.5038	-0.772091
2179591	chr1:2179591:T:C	9.85464e-08	0.900226	0.136345	5.42808e-05	-1.84472	-0.15895	5.69143e-05	-1.84833	-0.262752
2179733	chr1:2179733:C:G	9.16386e-09	-2.07115e-10	-1.33869	0.000107389	-2.07115e-10	-1.32138	0.000124706	-2.07115e-10	-1.32666
2179815	chr1:2179815:C:G	1.00067e-08	-2.07115e-10	-1.25071	0.000112859	-2.07115e-10	-1.2717	0.000133153	-2.07115e-10	-1.26112
2179855	chr1:2179855:G:A	7.44855e-09	-1.54594	-3.77007e-10	6.25744e-05	-1.86148	-3.77007e-10	7.32606e-05	-1.8586	-3.77007e-10
2179878	chr1:2179878:C:T	1.01489e-08	-2.07115e-10	-1.2366	0.000114344	-2.07115e-10	-1.25862	0.000134988	-2.07115e-10	-1.24744
2179937	chr1:2179937:A:G	2.35117e-08	0.401409	-0.797869	2.60836e-05	-1.7728	-0.96373	2.85192e-05	-1.78027	-1.02178
2179972	chr1:2179972:G:A	1.8716e-08	-0.624577	-3.77007e-10	0.000116809	-1.2373	-3.77007e-10	0.000137962	-1.22564	-3.77007e-10
2180412	chr1:2180412:C:T	1.7182e-08	-2.07115e-10	-0.710092	0.000227076	-2.07115e-10	-0.57255	0.000312722	-2.07115e-10	-0.407309
2180413	chr1:2180413:G:A	1.05927e-08	-2.07115e-10	-1.1938	0.00011904	-2.07115e-10	-1.21838	0.000140774	-2.07115e-10	-1.20547
2180660	chr1:2180660:T:C	1.19939e-08	-2.07115e-10	-1.06956	0.000152953	-2.07115e-10	-0.967703	0.000200963	-2.07115e-10	-0.849506
2181022	chr1:2181022:T:C	8.08636e-06	4.85682	0.587158	0.000112844	-1.47338	0.201553	0.000121457	-1.44995	0.096885
2181226	chr1:2181226:G:A	2.64389e-08	1.06632	-1.34544	1.5678e-05	-1.86124	-1.38434	1.82707e-05	-1.86284	-1.38449
2181237	chr1:2181237:A:G	8.31998e-07	2.51771	0.652164	8.74223e-05	-1.85239	0.325306	9.1971e-05	-1.84761	0.216454
2181741	chr1:2181741:C:G	3.52527e-08	-2.07115e-10	0.00858656	0.000738878	-2.07115e-10	0.607298	0.000790241	-2.07115e-10	0.519713
2181743	chr1:2181743:T:C	1.45055e-08	-2.07115e-10	-0.879432	0.000176978	-2.07115e-10	-0.82181	0.000220878	-2.07115e-10	-0.755015
2181827	chr1:2181827:G:A	1.09069e-08	-0.0103025	-1.15426	1.80777e-05	-1.85296	-1.2502	2.14642e-05	-1.85407	-1.23217
2182461	chr1:2182461:T:C	9.06943e-09	-2.07115e-10	-1.34905	0.000105791	-2.07115e-10	-1.33637	0.00012479	-2.07115e-10	-1.326
2182832	chr1:2182832:C:T	5.40257e-09	-1.86708	-3.77007e-10	8.55376e-05	-1.54888	-3.77007e-10	9.94334e-05	-1.55314	-3.77007e-10
2183231	chr1:2183231:A:G	1.03735e-08	-2.07115e-10	-1.2147	0.000120939	-2.07115e-10	-1.20255	0.000144128	-2.07115e-10	-1.18192
2183270	chr1:2183270:C:G	8.97113e-09	-2.07115e-10	-1.35995	0.000104462	-2.07115e-10	-1.34901	0.000123067	-2.07115e-10	-1.3399
2183301	chr1:2183301:CAGG:C	1.02012e-08	-2.07115e-10	-1.23145	0.000118854	-2.07115e-10	-1.21994	0.000141505	-2.07115e-10	-1.20029
2183874	chr1:2183874:A:C	8.92428e-09	-2.07115e-10	-1.36518	0.000105487	-2.07115e-10	-1.33925	0.000123034	-2.07115e-10	-1.34017
2184040	chr1:2184040:G:A	1.60077e-08	-2.07115e-10	-0.780886	0.000216354	-2.07115e-10	-0.620921	0.000310096	-2.07115e-10	-0.415743
2184298	chr1:2184298:A:C	8.97307e-09	-2.07115e-10	-1.35973	0.000104479	-2.07115e-10	-1.34885	0.000123096	-2.07115e-10	-1.33966
2184736	chr1:2184736:C:T	2.43845e-08	-2.07115e-10	-0.360008	0.000326192	-2.07115e-10	-0.210349	0.000402712	-2.07115e-10	-0.154402
2184848	chr1:2184848:C:T	6.42998e-09	-1.69299	-3.77007e-10	6.22776e-05	-1.86623	-3.77007e-10	7.27348e-05	-1.86581	-3.77007e-10
2184860	chr1:2184860:C:T	1.19772e-08	-2.07115e-10	-1.07095	0.000139258	-2.07115e-10	-1.06151	0.000163606	-2.07115e-10	-1.05517
2185716	chr1:2185716:G:A	9.00504e-08	2.33193	-1.38552	1.57437e-05	-1.86375	-1.37764	1.83218e-05	-1.8625	-1.38203
2185791	chr1:2185791:C:T	9.00608e-09	-2.07115e-10	-1.35606	0.00010522	-2.07115e-10	-1.34178	0.000122983	-2.07115e-10	-1.34058
2185952	chr1:2185952:C:T	9.60994e-09	-2.07115e-10	-1.29116	0.000111662	-2.07115e-10	-1.28236	0.000132472	-2.07115e-10	-1.26625
2186119	chr1:2186119:C:T	2.16219e-09	-1.76675	-1.01608	2.036e-05	-1.79938	-1.18488	2.40534e-05	-1.80124	-1.17111
2186900	chr1:2186900:A:G	1.9442e-08	0.63362	-1.22014	1.69244e-05	-1.80405	-1.36503	1.96293e-05	-1.8097	-1.36591
2186907	chr1:2186907:T:G	8.92762e-09	-2.07115e-10	-1.36481	0.00010641	-2.07115e-10	-1.33053	0.00012456	-2.07115e-10	-1.32784
2187100	chr1:2187100:T:C	2.15252e-05	5.01562	1.4074	0.000196178	-1.73659	1.01778	0.000205327	-1.73221	0.904187
2187283	chr1:2187283:T:G	1.26733e-08	-2.07115e-10	-1.01446	0.000134072	-2.07115e-10	-1.09946	0.000158926	-2.07115e-10	-1.08418
2188198	chr1:2188198:T:C	2.34896e-08	-2.07115e-10	-0.397398	0.00027181	-2.07115e-10	-0.392732	0.000320123	-2.07115e-10	-0.383919
2189679	chr1:2189679:C:T	2.62319e-07	3.14042	-1.12482	2.93035e-05	-1.66885	-0.951283	3.5018e-05	-1.66936	-0.927397
2190045	chr1:2190045:C:T	8.79274e-09	-2.07115e-10	-1.38003	0.000100791	-2.07115e-10	-1.38479	0.000117834	-2.07115e-10	-1.38335
2190733	chr1:2190733:T:A	9.68557e-09	-2.07115e-10	-1.28332	0.000109749	-2.07115e-10	-1.29964	0.000127203	-2.07115e-10	-1.30684
2190787	chr1:2190787:G:A	1.15034e-08	-2.07115e-10	-1.11131	0.000134708	-2.07115e-10	-1.09473	0.000161348	-2.07115e-10	-1.06906
2191068	chr1:2191068:A:G	5.54569e-09	-1.84094	-3.77007e-10	6.3854e-05	-1.84124	-3.77007e-10	7.45862e-05	-1.84067	-3.77007e-10
2191444	chr1:2191444:G:A	1.20446e-08	-2.07115e-10	-1.06534	0.000120227	-2.07115e-10	-1.20846	0.000139175	-2.07115e-10	-1.21689
2191522	chr1:2191522:C:T	8.72801e-09	-1.38742	-3.77007e-10	7.41014e-05	-1.6924	-3.77007e-10	8.65881e-05	-1.69146	-3.77007e-10
2191523	chr1:2191523:G:A	5.58929e-09	-1.8331	-3.77007e-10	8.52682e-05	-1.55203	-3.77007e-10	0.000100033	-1.54713	-3.77007e-10
2193035	chr1:2193035:C:T	1.07708e-08	-2.07115e-10	-1.17712	0.000125921	-2.07115e-10	-1.16218	0.000150325	-2.07115e-10	-1.13982
2193142	chr1:2193142:G:A	1.40879e-08	-2.07115e-10	-0.908639	0.000145345	-2.07115e-10	-1.01873	0.000174129	-2.07115e-10	-0.992829
2193733	chr1:2193733:G:A	2.25876e-08	-1.59408	1.15753	0.000268416	-1.68689	1.28159	0.000299762	-1.69056	1.24092
2195307	chr1:2195307:G:A	3.15702e-08	-2.07115e-10	-0.101744	0.000459858	-2.07115e-10	0.133083	0.000739874	-2.07115e-10	0.453854
2195342	chr1:2195342:T:G	1.10519e-08	-2.07115e-10	-1.15135	0.000128434	-2.07115e-10	-1.14242	0.000150722	-2.07115e-10	-1.13719
2196630	chr1:2196630:A:G	8.44261e-09	-1.35182	-0.0688463	9.79584e-05	-1.51578	0.102483	0.000111529	-1.5201	0.0817581
2197019	chr1:2197019:A:G	8.72426e-09	-2.07115e-10	-1.38785	0.000100671	-2.07115e-10	-1.38597	0.000118033	-2.07115e-10	-1.38166
2197209	chr1:2197209:G:A	1.81149e-09	-1.64098	-1.31883	1.91617e-05	-1.74092	-1.304	2.21408e-05	-1.74279	-1.31241
2197221	chr1:2197221:C:T	7.20976e-09	-1.57852	-3.77007e-10	6.41403e-05	-1.83676	-3.77007e-10	7.41536e-05	-1.84649	-3.77007e-10
2197362	chr1:2197362:G:C	2.25578e-09	-1.68678	-1.05368	2.56631e-05	-1.73776	-1.01503	2.93363e-05	-1.74044	-1.03336
2197391	chr1:2197391:G:A	2.10998e-09	-1.77772	-1.02956	2.43846e-05	-1.81552	-0.988366	2.8026e-05	-1.81714	-1.00235
2198294	chr1:2198294:T:A	1.09952e-08	-2.07115e-10	-1.1565	0.000123846	-2.07115e-10	-1.17879	0.000146552	-2.07115e-10	-1.16525
2198513	chr1:2198513:T:A	1.49871e-08	-2.07115e-10	-0.846769	0.00015455	-2.07115e-10	-0.957317	0.00018351	-2.07115e-10	-0.940355
2198650	chr1:2198650:C:T	1.48002e-08	-2.07115e-10	-0.859313	0.000142475	-2.07115e-10	-1.03867	0.000165146	-2.07115e-10	-1.04579
2198913	chr1:2198913:A:C	9.94301e-09	-2.07115e-10	-1.25709	0.000122686	-2.07115e-10	-1.18821	0.000143985	-2.07115e-10	-1.18291
2199471	chr1:2199471:CT:C	1.0869e-08	-2.07115e-10	-1.16804	0.00012724	-2.07115e-10	-1.15176	0.000151915	-2.07115e-10	-1.1293
2201608	chr1:2201608:G:A	3.00701e-08	-2.07115e-10	-0.150426	0.000614334	-2.07115e-10	0.422704	0.000664288	-2.07115e-10	0.346091
2201613	chr1:2201613:G:T	3.67621e-08	0.2609	-0.210391	4.20511e-05	-1.78889	-0.47006	4.51201e-05	-1.79412	-0.549177
2201823	chr1:2201823:T:C	5.8472e-09	-1.78799	-3.77007e-10	6.35038e-05	-1.84674	-3.77007e-10	7.41227e-05	-1.8469	-3.77007e-10
2202313	chr1:2202313:C:T	1.43694e-09	-1.84816	-1.34328	1.68247e-05	-1.82028	-1.35471	1.96928e-05	-1.82182	-1.35055
2202870	chr1:2202870:G:A	1.54407e-08	-2.07115e-10	-0.816952	0.000147283	-2.07115e-10	-1.00548	0.000170662	-2.07115e-10	-1.01294
2203222	chr1:2203222:G:A	1.65175e-08	-2.07115e-10	-0.749534	0.00015566	-2.07115e-10	-0.950161	0.000180375	-2.07115e-10	-0.957586
2203504	chr1:2203504:G:A	1.27551e-08	-2.07115e-10	-1.00802	0.000154559	-2.07115e-10	-0.957261	0.000191387	-2.07115e-10	-0.898327
2204652	chr1:2204652:A:G	1.37063e-08	-1.60591	0.669807	0.000150874	-1.67863	0.697236	0.000170272	-1.68244	0.667208
2205617	chr1:2205617:C:G	1.80933e-08	-2.07115e-10	-0.658414	0.000213718	-2.07115e-10	-0.63318	0.000252493	-2.07115e-10	-0.62124
2205929	chr1:2205929:T:C	4.5519e-08	0.0328687	0.231305	7.17114e-05	-1.61662	-0.108569	7.54586e-05	-1.62922	-0.199822
2205938	chr1:2205938:T:C	9.06336e-09	-2.07115e-10	-1.34972	0.000104449	-2.07115e-10	-1.34914	0.00012236	-2.07115e-10	-1.34566
2206812	chr1:2206812:A:G	3.64116e-08	0.25186	-0.210929	4.62945e-05	-1.70375	-0.459062	5.07956e-05	-1.71362	-0.511191
2207111	chr1:2207111:G:C	1.51238e-09	-1.7545	-1.38577	1.64149e-05	-1.8145	-1.38515	1.91089e-05	-1.81571	-1.38676
2207240	chr1:2207240:A:G	2.26286e-08	0.120531	-0.555274	3.50887e-05	-1.6447	-0.795258	3.81573e-05	-1.65649	-0.854412
2207868	chr1:2207868:C:T	6.87618e-06	4.36774	0.914124	0.000138743	-1.69343	0.628222	0.000148327	-1.6905	0.537298
2208066	chr1:2208066:G:A	1.62095e-08	-2.07115e-10	-0.768359	0.00016583	-2.07115e-10	-0.886873	0.000196842	-2.07115e-10	-0.870225
2208460	chr1:2208460:T:G	1.05962e-08	-2.07115e-10	-1.19346	0.000112104	-2.07115e-10	-1.27841	0.00013119	-2.07115e-10	-1.27598
2208822	chr1:2208822:G:A	1.0429e-08	-0.162543	-1.04682	1.95005e-05	-1.86505	-1.16234	2.33593e-05	-1.86492	-1.13671
2209954	chr1:2209954:C:T	1.46039e-09	-1.83073	-1.34453	1.64749e-05	-1.84021	-1.35579	1.92893e-05	-1.84138	-1.35169
2210401	chr1:2210401:C:A	1.96661e-08	-1.66822	1.09316	0.000229964	-1.70857	1.14865	0.000258235	-1.71234	1.11358
2210427	chr1:2210427:C:T	6.94499e-08	2.06229	-1.37564	1.6799e-05	-1.86495	-1.31157	1.94285e-05	-1.86425	-1.32164
2210904	chr1:2210904:C:T	8.77449e-09	-2.07115e-10	-1.38211	0.000103407	-2.07115e-10	-1.35917	0.000120618	-2.07115e-10	-1.36
2211079	chr1:2211079:A:C	9.24186e-08	2.35092	-1.37855	1.58152e-05	-1.85341	-1.38345	1.84444e-05	-1.85174	-1.38613
2212668	chr1:2212668:A:G	5.5991e-09	-0.496	-1.33535	1.79467e-05	-1.72666	-1.38377	2.09982e-05	-1.72293	-1.38526
2212748	chr1:2212748:G:T	9.93645e-09	-2.07115e-10	-1.25775	0.000108524	-2.07115e-10	-1.31087	0.000126271	-2.07115e-10	-1.3142
2212844	chr1:2212844:G:A	9.38083e-09	-2.07115e-10	-1.31529	0.000107039	-2.07115e-10	-1.32464	0.000126697	-2.07115e-10	-1.31083
2213543	chr1:2213543:G:T	5.43747e-07	3.77003	-1.0255	2.17544e-05	-1.74437	-1.17365	2.45377e-05	-1.75118	-1.20123
2214085	chr1:2214085:G:A	9.02756e-09	-2.07115e-10	-1.35367	0.000101145	-2.07115e-10	-1.38128	0.00011833	-2.07115e-10	-1.37915
2214726	chr1:2214726:C:A	0.00102562	10.2208	0.0660883	0.0142597	3.90761	-0.340247	0.0167951	3.9188	-0.342584
2215385	chr1:2215385:G:A	8.72907e-09	-2.07115e-10	-1.3873	0.000101754	-2.07115e-10	-1.37528	0.000118915	-2.07115e-10	-1.37422
2215547	chr1:2215547:T:C	9.12257e-09	-2.07115e-10	-1.3432	0.000107346	-2.07115e-10	-1.32178	0.000129415	-2.07115e-10	-1.2896
2215707	chr1:2215707:T:C	9.23786e-07	4.57356	-1.29904	1.68557e-05	-1.81928	-1.35387	1.94311e-05	-1.82173	-1.36402
2215972	chr1:2215972:G:A	1.70914e-08	-2.07115e-10	-0.71538	0.0002483	-2.07115e-10	-0.483199	0.000286039	-2.07115e-10	-0.496496
2216004	chr1:2216004:C:T	1.07755e-08	-2.07115e-10	-1.17668	0.000113425	-2.07115e-10	-1.2667	0.000133843	-2.07115e-10	-1.25596
2216011	chr1:2216011:TC:T	1.12889e-08	-2.07115e-10	-1.13014	0.000123036	-2.07115e-10	-1.18536	0.000144047	-2.07115e-10	-1.18249
2216191	chr1:2216191:C:A	9.04524e-07	4.55898	-1.30553	2.80359e-05	-1.28352	-1.38083	3.344e-05	-1.26074	-1.38213
2216211	chr1:2216211:C:G	9.51515e-09	-2.07115e-10	-1.30107	0.000104214	-2.07115e-10	-1.35138	0.000121859	-2.07115e-10	-1.34976
2216926	chr1:2216926:G:T	1.58216e-08	-2.07115e-10	-0.792579	0.000215641	-2.07115e-10	-0.624219	0.00025074	-2.07115e-10	-0.628208
2217175	chr1:2217175:G:T	6.6734e-09	-1.65583	-3.77007e-10	6.22497e-05	-1.86668	-3.77007e-10	7.26348e-05	-1.86718	-3.77007e-10
2217219	chr1:2217219:G:A	1.03409e-08	-2.07115e-10	-1.21785	0.000109245	-2.07115e-10	-1.30424	0.000128116	-2.07115e-10	-1.29969
2217665	chr1:2217665:C:T	5.04251e-08	-0.401733	0.768265	0.000115409	-1.54401	0.294654	0.000130051	-1.54088	0.256186
2217699	chr1:2217699:C:G	1.8495e-09	-1.63971	-1.29933	2.98101e-05	-1.57145	-1.03154	3.20211e-05	-1.58641	-1.09982
2217798	chr1:2217798:G:A	8.72649e-09	-2.07115e-10	-1.38759	0.000101881	-2.07115e-10	-1.37403	0.000118708	-2.07115e-10	-1.37596
2217853	chr1:2217853:C:T	3.55413e-08	1.40368	-1.38694	5.81765e-05	-0.594264	-1.34009	6.52797e-05	-0.618507	-1.35544
2218243	chr1:2218243:T:C	6.9062e-09	-1.62154	-3.77007e-10	7.76744e-05	-1.64531	-3.77007e-10	9.06171e-05	-1.64598	-3.77007e-10
2218370	chr1:2218370:A:G	1.78137e-08	-2.07115e-10	-0.673988	0.000259849	-2.07115e-10	-0.437734	0.000300288	-2.07115e-10	-0.447883
2218565	chr1:2218565:C:G	9.94405e-09	-2.07115e-10	-1.25698	0.000104841	-2.07115e-10	-1.34539	0.000121995	-2.07115e-10	-1.34865
2218668	chr1:2218668:G:T	1.29552e-08	-2.07115e-10	-0.992462	0.000132673	-2.07115e-10	-1.10995	0.000157239	-2.07115e-10	-1.09486
2220140	chr1:2220140:C:A	2.17309e-09	-1.68925	-1.08856	4.67414e-05	-1.50329	-0.649915	4.84103e-05	-1.52002	-0.752894
2220329	chr1:2220329:G:A	8.73426e-09	-2.07115e-10	-1.3867	0.000100743	-2.07115e-10	-1.38526	0.000117671	-2.07115e-10	-1.38474
2220432	chr1:2220432:G:A	3.4703e-08	-2.07115e-10	-0.00713159	0.000341571	-2.07115e-10	-0.164281	0.000397731	-2.07115e-10	-0.166848
2220871	chr1:2220871:C:T	1.06861e-07	-2.07115e-10	1.11757	0.00100946	-2.07115e-10	0.919336	0.00117071	-2.07115e-10	0.912744
2221609	chr1:2221609:A:G	2.12215e-06	5.41575	-1.30953	6.35094e-05	-0.511344	-1.3353	7.57858e-05	-0.477213	-1.3475
2221645	chr1:2221645:G:A	1.15502e-06	4.8681	-1.37019	2.845e-05	-1.4265	-1.22319	3.33006e-05	-1.40448	-1.24257
2221701	chr1:2221701:T:C	9.55051e-09	-2.07115e-10	-1.29736	0.000117199	-2.07115e-10	-1.23396	0.000137259	-2.07115e-10	-1.23076
2222192	chr1:2222192:C:G	1.81615e-08	-2.07115e-10	-0.654654	0.00026512	-2.07115e-10	-0.417653	0.000306495	-2.07115e-10	-0.427423
2222256	chr1:2222256:T:C	1.60445e-06	5.20273	-1.37615	3.16585e-05	-1.34009	-1.20274	3.70913e-05	-1.31603	-1.22322
2222257	chr1:2222257:G:C	1.51377e-06	5.14368	-1.37528	3.10809e-05	-1.35493	-1.20631	3.64132e-05	-1.3312	-1.22649
2222258	chr1:2222258:T:C	1.50564e-06	5.13383	-1.37082	3.0607e-05	-1.35514	-1.22146	3.5891e-05	-1.33141	-1.24073
2222298	chr1:2222298:G:A	2.37817e-09	-1.35666	-1.33097	1.76044e-05	-1.75477	-1.37492	2.04176e-05	-1.75954	-1.37669
2222655	chr1:2222655:C:G	1.20691e-08	-2.07115e-10	-1.06331	0.000163087	-2.07115e-10	-0.903554	0.000190137	-2.07115e-10	-0.90488
2222748	chr1:2222748:G:A	8.74125e-09	-2.07115e-10	-1.3859	0.000100649	-2.07115e-10	-1.3862	0.00011755	-2.07115e-10	-1.38576
2223795	chr1:2223795:G:A	9.67361e-09	-2.07115e-10	-1.28456	0.000106576	-2.07115e-10	-1.32898	0.000124556	-2.07115e-10	-1.32787
2223911	chr1:2223911:A:C	2.85754e-08	-0.20141	-3.77007e-10	0.000122427	-1.19032	-3.77007e-10	0.000142102	-1.19608	-3.77007e-10
2224430	chr1:2224430:C:T	1.66524e-08	0.129034	-0.87044	2.28619e-05	-1.83925	-1.02912	2.73985e-05	-1.84094	-1.00119
2224923	chr1:2224923:A:G	8.62808e-07	4.59202	-1.38579	1.61993e-05	-1.82534	-1.38753	1.88677e-05	-1.82765	-1.38752
2224956	chr1:2224956:G:A	2.66094e-08	-2.07115e-10	-0.272691	0.000262668	-2.07115e-10	-0.426945	0.000311909	-2.07115e-10	-0.409915
2225252	chr1:2225252:CACCAGAGGA:C	9.15487e-09	-2.07115e-10	-1.33967	0.000100477	-2.07115e-10	-1.3879	0.000117371	-2.07115e-10	-1.38729
2225276	chr1:2225276:C:G	8.88412e-09	-2.07115e-10	-1.36969	0.000100824	-2.07115e-10	-1.38446	0.000117758	-2.07115e-10	-1.38399
2225560	chr1:2225560:G:C	8.30108e-07	4.11072	-0.943122	2.82831e-05	-1.81196	-0.843609	3.27193e-05	-1.81454	-0.850125
2225772	chr1:2225772:A:T	1.04728e-08	-2.07115e-10	-1.20517	0.000108178	-2.07115e-10	-1.31406	0.000127126	-2.07115e-10	-1.30745
2226386	chr1:2226386:G:T	6.49867e-09	-1.68236	-3.77007e-10	6.22176e-05	-1.8672	-3.77007e-10	7.26337e-05	-1.8672	-3.77007e-10
2227486	chr1:2227486:C:G	1.17628e-08	-2.07115e-10	-1.08902	0.000116843	-2.07115e-10	-1.23701	0.000135414	-2.07115e-10	-1.24429
2227589	chr1:2227589:T:C	9.70335e-09	-2.07115e-10	-1.28149	0.000103412	-2.07115e-10	-1.35912	0.000120404	-2.07115e-10	-1.36177
2228865	chr1:2228865:C:G	7.78059e-07	3.10285	-3.77007e-10	0.00120419	1.09573	-3.77007e-10	0.00145978	1.13342	-3.77007e-10
2228951	chr1:2228951:C:G	6.21278e-06	6.36213	-1.18172	0.000581584	1.63106	-1.26314	0.00068536	1.62877	-1.25145
2229222	chr1:2229222:C:T	6.41567e-09	-1.69521	-3.77007e-10	6.22335e-05	-1.86694	-3.77007e-10	7.26528e-05	-1.86693	-3.77007e-10
2230051	chr1:2230051:C:T	3.17523e-06	5.89632	-1.38714	4.43224e-05	-1.15685	-1.0495	5.17732e-05	-1.12861	-1.07714
2230058	chr1:2230058:C:T	8.81351e-09	-2.07115e-10	-1.37767	0.000100493	-2.07115e-10	-1.38775	0.000117303	-2.07115e-10	-1.38787
2230445	chr1:2230445:C:G	1.18348e-08	-2.07115e-10	-1.08292	0.000117358	-2.07115e-10	-1.2326	0.000136006	-2.07115e-10	-1.23993
2231034	chr1:2231034:C:T	3.66473e-06	5.92259	-1.27003	0.000158515	-0.26217	-0.669817	0.000182789	-0.225797	-0.718494
2231505	chr1:2231505:C:T	4.20637e-08	1.56695	-1.38172	5.57515e-05	-0.660007	-1.31693	6.23598e-05	-0.683591	-1.33611
2232056	chr1:2232056:C:T	2.87671e-08	-2.07115e-10	-0.194725	0.000443485	-2.07115e-10	0.0968284	0.000506239	-2.07115e-10	0.0743837
2232327	chr1:2232327:G:A	1.45922e-08	-2.07115e-10	-0.873469	0.000200775	-2.07115e-10	-0.695652	0.000265026	-2.07115e-10	-0.572796
2232414	chr1:2232414:G:A	8.8834e-09	-2.07115e-10	-1.36977	0.000100704	-2.07115e-10	-1.38565	0.000117515	-2.07115e-10	-1.38606
2232677	chr1:2232677:T:C	3.96634e-06	6.03621	-1.30457	2.45313e-05	-1.42055	-1.37733	2.77924e-05	-1.44362	-1.38425
2232732	chr1:2232732:C:T	1.55698e-08	-2.07115e-10	-0.808626	0.000215995	-2.07115e-10	-0.62258	0.000287156	-2.07115e-10	-0.4926
2232941	chr1:2232941:C:T	1.1955e-08	-2.07115e-10	-1.0728	0.000126567	-2.07115e-10	-1.15706	0.000148174	-2.07115e-10	-1.15423
2233260	chr1:2233260:C:T	4.0353e-08	1.5107	-1.36699	5.90012e-05	-0.549295	-1.37098	6.6561e-05	-0.574751	-1.37975
2233261	chr1:2233261:G:A	2.36555e-09	-1.83528	-0.857672	4.19542e-05	-1.23217	-1.02908	4.88558e-05	-1.24399	-1.01976
2234084	chr1:2234084:G:A	1.52503e-09	-1.8437	-1.28825	1.88742e-05	-1.67334	-1.3867	2.1876e-05	-1.67969	-1.38755
2234182	chr1:2234182:C:T	1.37503e-09	-1.85572	-1.37976	2.9586e-05	-1.2555	-1.35504	3.43725e-05	-1.26677	-1.3486
2234857	chr1:2234857:C:G	9.59606e-09	-2.07115e-10	-1.2926	0.000118514	-2.07115e-10	-1.2228	0.000138777	-2.07115e-10	-1.21976
2234971	chr1:2234971:T:C	8.43624e-06	5.48852	-0.00218678	5.32062e-05	-1.40514	-0.618524	5.86454e-05	-1.42031	-0.660801
2235128	chr1:2235128:C:T	2.96979e-08	-0.162881	-3.77007e-10	0.000113171	-1.26894	-3.77007e-10	0.000134716	-1.24946	-3.77007e-10
2235370	chr1:2235370:C:T	8.22452e-07	4.33332	-1.17499	7.3202e-05	-0.322319	-1.38229	8.58584e-05	-0.313549	-1.38638
2236091	chr1:2236091:G:A	5.42258e-09	-1.86339	-3.77007e-10	9.51822e-05	-1.44204	-3.77007e-10	0.00010997	-1.45242	-3.77007e-10
2236920	chr1:2236920:G:A	1.00854e-08	-1.24287	-3.77007e-10	6.70748e-05	-1.79203	-3.77007e-10	7.79064e-05	-1.79712	-3.77007e-10
2237165	chr1:2237165:C:T	4.81971e-07	3.71157	-1.08765	5.67956e-05	-0.598562	-1.35982	6.6157e-05	-0.590384	-1.37021
2237274	chr1:2237274:C:T	2.10408e-06	5.42194	-1.32426	0.000104849	-0.492382	-0.852934	0.000120548	-0.457544	-0.903034
2237918	chr1:2237918:A:G	7.84485e-08	-2.07115e-10	0.808485	0.0007646	-2.07115e-10	0.641517	0.000895844	-2.07115e-10	0.645141
2238217	chr1:2238217:C:T	1.53712e-08	-2.07115e-10	-0.821464	0.00016393	-2.07115e-10	-0.898399	0.000191982	-2.07115e-10	-0.895225
2238621	chr1:2238621:G:A	0.00056579	10.9117	-1.21971	0.000441992	1.48139	-1.38794	0.000538748	1.52342	-1.3868
2238941	chr1:2238941:C:T	9.58915e-09	-2.07115e-10	-1.29333	0.000119791	-2.07115e-10	-1.21208	0.0001408	-2.07115e-10	-1.20528
2239010	chr1:2239010:C:T	1.12196e-08	-2.07115e-10	-1.13629	0.000119568	-2.07115e-10	-1.21395	0.000138447	-2.07115e-10	-1.22214
2239403	chr1:2239403:C:T	9.7996e-09	-2.07115e-10	-1.27162	0.000106181	-2.07115e-10	-1.33269	0.00012403	-2.07115e-10	-1.3321
2239606	chr1:2239606:G:T	8.8569e-09	-2.07115e-10	-1.37276	0.000100508	-2.07115e-10	-1.3876	0.00011738	-2.07115e-10	-1.38721
2239638	chr1:2239638:G:A	8.81216e-09	-2.07115e-10	-1.37782	0.000103564	-2.07115e-10	-1.35765	0.000120536	-2.07115e-10	-1.36068
2239654	chr1:2239654:T:C	6.6025e-09	-1.66651	-3.77007e-10	6.29121e-05	-1.8561	-3.77007e-10	7.34626e-05	-1.85585	-3.77007e-10
2239835	chr1:2239835:G:A	5.55337e-09	-1.83955	-3.77007e-10	9.95257e-05	-1.39742	-3.77007e-10	0.000116701	-1.39301	-3.77007e-10
2240277	chr1:2240277:C:T	1.53687e-08	-2.07115e-10	-0.821627	0.00021331	-2.07115e-10	-0.635091	0.0002829	-2.07115e-10	-0.50753
2240818	chr1:2240818:C:G	9.37587e-09	-2.07115e-10	-1.31582	0.000114295	-2.07115e-10	-1.25906	0.000133982	-2.07115e-10	-1.25492
2241066	chr1:2241066:A:G	1.84045e-08	-2.07115e-10	-0.641362	0.000274513	-2.07115e-10	-0.382838	0.00031786	-2.07115e-10	-0.391015
2241347	chr1:2241347:A:G	1.46261e-08	-2.07115e-10	-0.871152	0.000156687	-2.07115e-10	-0.943585	0.000183481	-2.07115e-10	-0.940514
2241358	chr1:2241358:T:C	1.85862e-08	-2.07115e-10	-0.631536	0.000277889	-2.07115e-10	-0.370616	0.000321801	-2.07115e-10	-0.378692
2241478	chr1:2241478:T:C	4.43963e-08	1.61893	-1.37973	6.35455e-05	-0.535238	-1.31084	7.08491e-05	-0.561803	-1.33027
2241480	chr1:2241480:T:C	4.50583e-08	1.62672	-1.37272	6.22125e-05	-0.539467	-1.32781	6.95303e-05	-0.565987	-1.34488
2241549	chr1:2241549:T:C	0.60866	17.377	-0.704163	1.62504e-05	-1.83262	-1.3771	1.91481e-05	-1.82495	-1.37547
2241617	chr1:2241617:TCTC:T	1.81092e-08	-2.07115e-10	-0.657536	0.000269568	-2.07115e-10	-0.401014	0.00031239	-2.07115e-10	-0.408373
2241629	chr1:2241629:G:A	1.67647e-08	-2.07115e-10	-0.734683	0.000246785	-2.07115e-10	-0.489317	0.000288393	-2.07115e-10	-0.488301
2241740	chr1:2241740:A:G	8.79978e-09	-2.07115e-10	-1.37923	0.000105004	-2.07115e-10	-1.34384	0.00012313	-2.07115e-10	-1.33938
2242080	chr1:2242080:C:T	1.00558e-08	-2.07115e-10	-1.24581	0.000108855	-2.07115e-10	-1.30782	0.000127713	-2.07115e-10	-1.30284
2242417	chr1:2242417:C:T	1.66065e-08	-2.07115e-10	-0.744166	0.000231574	-2.07115e-10	-0.552937	0.00031053	-2.07115e-10	-0.414345
2242522	chr1:2242522:C:T	8.7699e-09	-2.07115e-10	-1.38263	0.000100628	-2.07115e-10	-1.3864	0.000117366	-2.07115e-10	-1.38733
2242710	chr1:2242710:T:C	1.33858e-08	-2.07115e-10	-0.959762	0.000128519	-2.07115e-10	-1.14176	0.000148541	-2.07115e-10	-1.15177
2243052	chr1:2243052:C:T	1.50832e-08	-2.07115e-10	-0.840377	0.00013977	-2.07115e-10	-1.05784	0.000160894	-2.07115e-10	-1.07188
2244036	chr1:2244036:G:C	3.13558e-08	-2.07115e-10	-0.108558	0.000530434	-2.07115e-10	0.275859	0.000661152	-2.07115e-10	0.341359
2244114	chr1:2244114:C:T	3.33361e-06	5.81111	-1.25326	0.000378298	1.25519	-1.31734	0.000444827	1.25384	-1.30878
2244139	chr1:2244139:G:A	1.22617e-08	-2.07115e-10	-1.04747	0.00011892	-2.07115e-10	-1.21938	0.000140537	-2.07115e-10	-1.20715
2244687	chr1:2244687:T:A	6.74489e-06	6.47341	-1.21083	0.000520127	1.60847	-1.35223	0.000600942	1.60928	-1.36341
2244722	chr1:2244722:C:T	7.01957e-05	8.75926	-1.15418	1.62112e-05	-1.82418	-1.38795	1.88431e-05	-1.82871	-1.38776
2244736	chr1:2244736:A:G	1.99897e-08	-2.07115e-10	-0.558739	0.000301633	-2.07115e-10	-0.288623	0.000349921	-2.07115e-10	-0.294919
2244782	chr1:2244782:A:G	8.88913e-08	-2.07115e-10	0.933458	0.000847354	-2.07115e-10	0.744282	0.000981925	-2.07115e-10	0.73689
2245179	chr1:2245179:G:A	9.41581e-09	-2.07115e-10	-1.31157	0.000117755	-2.07115e-10	-1.22923	0.000137151	-2.07115e-10	-1.23155
2245526	chr1:2245526:G:T	1.82765e-08	-2.07115e-10	-0.648343	0.000170612	-2.07115e-10	-0.858442	0.000196987	-2.07115e-10	-0.869485
2245578	chr1:2245578:C:T	4.7334e-09	-0.85474	-1.14457	2.61481e-05	-1.5051	-1.22896	2.92567e-05	-1.53278	-1.24374
2245631	chr1:2245631:A:G	4.58913e-07	3.83088	-1.25598	5.78893e-05	-0.634227	-1.30508	6.9697e-05	-0.594073	-1.31439
2245723	chr1:2245723:G:A	1.91938e-05	7.288	-0.979619	0.000886964	2.02031	-1.23034	0.00101213	2.02095	-1.25376
2245902	chr1:2245902:T:G	2.01066e-08	-0.552909	-3.77007e-10	0.00089917	0.803637	-3.77007e-10	0.00105484	0.80852	-3.77007e-10
2245940	chr1:2245940:G:A	2.1145e-08	-2.07115e-10	-0.502552	0.000321448	-2.07115e-10	-0.224999	0.000372791	-2.07115e-10	-0.231608
2246288	chr1:2246288:T:C	2.78263e-08	1.11085	-1.33883	0.000119723	0.155483	-1.36814	0.000133287	0.117415	-1.37754
2247560	chr1:2247560:C:T	5.08737e-08	1.35675	-0.981359	0.000103843	-0.0706446	-1.28431	0.000120264	-0.106089	-1.25685
2248244	chr1:2248244:C:T	1.16451e-08	-2.07115e-10	-1.09908	0.000147757	-2.07115e-10	-1.00226	0.000172354	-2.07115e-10	-1.00307
2248556	chr1:2248556:C:T	1.29359e-08	-2.07115e-10	-0.993948	0.000125454	-2.07115e-10	-1.1659	0.000145053	-2.07115e-10	-1.17553
2248794	chr1:2248794:G:A	9.07753e-09	-2.07115e-10	-1.34816	0.000101825	-2.07115e-10	-1.37458	0.000118728	-2.07115e-10	-1.37579
2249085	chr1:2249085:G:A	6.29464e-05	8.62888	-1.1328	1.77413e-05	-1.73435	-1.38759	2.05307e-05	-1.74392	-1.38678
2249089	chr1:2249089:G:A	5.42209e-09	-1.86348	-3.77007e-10	9.46626e-05	-1.44752	-3.77007e-10	0.000110538	-1.44727	-3.77007e-10
2250309	chr1:2250309:C:T	4.131e-06	6.1602	-1.38788	0.000431753	1.42908	-1.35906	0.000509672	1.42773	-1.34659
2250524	chr1:2250524:C:T	2.69839e-06	5.73225	-1.38579	8.50082e-05	-0.383207	-1.17188	0.000100392	-0.347264	-1.19628
2250739	chr1:2250739:G:A	2.78409e-08	-2.07115e-10	-0.22745	0.000462768	-2.07115e-10	0.139389	0.000575053	-2.07115e-10	0.201836
2250903	chr1:2250903:T:C	5.51139e-08	1.8362	-1.38075	4.97091e-05	-0.778676	-1.31297	5.56525e-05	-0.800754	-1.33274
2251211	chr1:2251211:G:A	2.6384e-05	7.22204	-0.59548	0.0013275	2.10057	-0.907356	0.00154804	2.1004	-0.908286
2251349	chr1:2251349:C:T	1.15298e-08	-2.07115e-10	-1.10902	0.000126126	-2.07115e-10	-1.16055	0.000147516	-2.07115e-10	-1.15869
2251481	chr1:2251481:A:G	1.16787e-07	-2.07115e-10	1.2064	0.0010988	-2.07115e-10	1.00414	0.00127228	-2.07115e-10	0.995943
2251617	chr1:2251617:G:A	2.23109e-05	7.11262	-0.653741	0.00118121	2.02843	-0.95197	0.00137722	2.02829	-0.953096
2252315	chr1:2252315:C:G	2.81589e-08	1.08248	-1.29857	0.00011131	0.101937	-1.38745	0.000125705	0.0654127	-1.3841
2252841	chr1:2252841:T:C	4.01484e-08	1.51854	-1.37991	5.99006e-05	-0.594841	-1.31031	6.69126e-05	-0.618777	-1.33046
2253253	chr1:2253253:G:C	1.70751e-07	2.82906	-1.24281	4.1289e-05	-0.894814	-1.38242	4.93754e-05	-0.869745	-1.38343
2253316	chr1:2253316:C:T	1.21349e-08	-0.681414	-0.376461	3.52451e-05	-1.67648	-0.759032	4.03078e-05	-1.67456	-0.781518
2253416	chr1:2253416:G:C	1.12023e-05	6.99143	-1.22151	0.000710659	1.92525	-1.3569	0.000821254	1.92558	-1.36738
2253549	chr1:2253549:A:G	2.58271e-06	5.68711	-1.38447	9.38669e-05	-0.407461	-1.0485	0.000110147	-0.371785	-1.07903
2253720	chr1:2253720:G:A	0.332247	17.1317	-1.06428	1.62985e-05	-1.83906	-1.3677	1.91246e-05	-1.83208	-1.36957
2253871	chr1:2253871:G:C	1.10124e-05	6.94975	-1.19692	0.000699478	1.89831	-1.34581	0.000806795	1.89865	-1.3582
2253961	chr1:2253961:T:C	2.89405e-07	3.21635	-1.10248	6.12528e-05	-0.62797	-1.25486	7.42728e-05	-0.59983	-1.24505
2254447	chr1:2254447:C:T	2.72572e-08	-0.248638	-3.77007e-10	0.00010326	-1.36059	-3.77007e-10	0.000122625	-1.34349	-3.77007e-10
2254676	chr1:2254676:G:A	6.16012e-08	0.566724	-3.77007e-10	0.000126621	-1.15664	-3.77007e-10	0.000146412	-1.1662	-3.77007e-10
2254781	chr1:2254781:C:T	3.63474e-09	-0.955612	-1.30781	1.65131e-05	-1.85845	-1.33523	1.91177e-05	-1.85972	-1.34229
2256472	chr1:2256472:G:A	2.616e-05	7.08961	-0.471575	0.00190827	2.1566	-0.600487	0.00229801	2.15802	-0.570844
2256504	chr1:2256504:C:G	2.07907e-08	-0.51945	-3.77007e-10	7.15715e-05	-1.72714	-3.77007e-10	8.56205e-05	-1.7027	-3.77007e-10
2256593	chr1:2256593:A:G	1.42046e-05	7.20425	-1.19689	0.000831699	2.07081	-1.34518	0.000959213	2.07114	-1.35766
2256901	chr1:2256901:G:A	8.7731e-09	-2.07115e-10	-1.38227	0.000103289	-2.07115e-10	-1.3603	0.000122935	-2.07115e-10	-1.34097
2257387	chr1:2257387:C:T	2.13874e-08	-2.07115e-10	-0.491154	0.000326135	-2.07115e-10	-0.210524	0.00037771	-2.07115e-10	-0.218499
2257558	chr1:2257558:G:GCTT	3.82276e-08	0.0896016	-3.77007e-10	0.000132334	-1.11251	-3.77007e-10	0.000157873	-1.09083	-3.77007e-10
2257757	chr1:2257757:A:T	4.03129e-08	1.11127	-0.968554	0.000127055	0.124635	-1.27785	0.000146987	0.0872848	-1.24957
2258141	chr1:2258141:C:T	1.3799e-07	2.6966	-1.32337	3.89999e-05	-0.948429	-1.38585	4.66801e-05	-0.924196	-1.38511
2258456	chr1:2258456:TGTCA:T	2.1629e-08	-2.07115e-10	-0.47992	0.00033053	-2.07115e-10	-0.19714	0.000382916	-2.07115e-10	-0.204809
2259251	chr1:2259251:C:T	1.02539e-08	-2.07115e-10	-1.22629	0.000109729	-2.07115e-10	-1.29982	0.000128487	-2.07115e-10	-1.2968
2260887	chr1:2260887:G:T	1.14786e-08	-2.07115e-10	-1.11348	0.0001256	-2.07115e-10	-1.16473	0.000146862	-2.07115e-10	-1.16313
2260994	chr1:2260994:A:G	2.21501e-07	3.08544	-1.23896	4.6393e-05	-0.779	-1.38169	5.555e-05	-0.752628	-1.38271
2261251	chr1:2261251:T:TA	2.21364e-08	-2.07115e-10	-0.456731	0.000294998	-2.07115e-10	-0.310866	0.000342577	-2.07115e-10	-0.31613
2261261	chr1:2261261:C:T	7.12186e-09	-1.59079	-3.77007e-10	0.000415535	0.031731	-3.77007e-10	0.000482372	0.0260911	-3.77007e-10
2261509	chr1:2261509:T:C	3.02915e-08	1.106	-1.24909	0.000111215	0.0950285	-1.3814	0.000126141	0.0584077	-1.37363
2263789	chr1:2263789:C:A	1.10378e-08	-2.07115e-10	-1.15263	0.000114664	-2.07115e-10	-1.25583	0.000134483	-2.07115e-10	-1.25118
2264694	chr1:2264694:G:T	6.77617e-09	-1.64055	-3.77007e-10	6.26515e-05	-1.86025	-3.77007e-10	7.30529e-05	-1.86144	-3.77007e-10
2264787	chr1:2264787:C:T	9.72136e-09	-2.07115e-10	-1.27963	0.000116858	-2.07115e-10	-1.23688	0.000143744	-2.07115e-10	-1.18459
2264957	chr1:2264957:C:T	2.15858e-08	-2.07115e-10	-0.481923	0.000207313	-2.07115e-10	-0.663607	0.000238747	-2.07115e-10	-0.677223
2265894	chr1:2265894:G:C	5.54134e-09	-1.84172	-3.77007e-10	0.000108119	-1.3146	-3.77007e-10	0.000124662	-1.32702	-3.77007e-10
2266287	chr1:2266287:T:C	5.88939e-09	-1.7808	-3.77007e-10	9.2327e-05	-1.4725	-3.77007e-10	0.000108503	-1.46585	-3.77007e-10
2267790	chr1:2267790:G:A	2.18055e-08	-2.07115e-10	-0.471793	0.000333641	-2.07115e-10	-0.18777	0.000386469	-2.07115e-10	-0.195573
2268618	chr1:2268618:C:G	6.94791e-08	-2.07115e-10	0.687069	0.000682966	-2.07115e-10	0.52861	0.000800099	-2.07115e-10	0.53211
2268730	chr1:2268730:T:C	2.57988e-07	3.13489	-1.13594	2.32032e-05	-1.49386	-1.35969	2.64932e-05	-1.51078	-1.36496
2268738	chr1:2268738:A:G	2.61902e-08	-2.07115e-10	-0.28857	0.000385142	-2.07115e-10	-0.0442237	0.000536285	-2.07115e-10	0.132041
2268864	chr1:2268864:C:T	9.96461e-09	-2.07115e-10	-1.25492	0.000103833	-2.07115e-10	-1.35505	0.000121956	-2.07115e-10	-1.34896
2268902	chr1:2268902:G:T	1.46233e-08	-0.871338	-3.77007e-10	6.25535e-05	-1.86181	-3.77007e-10	7.29716e-05	-1.86256	-3.77007e-10
2268951	chr1:2268951:C:A	2.86425e-05	7.90297	-1.19428	1.95039e-05	-1.64067	-1.38655	2.2471e-05	-1.65298	-1.38742
2268965	chr1:2268965:C:T	8.84206e-09	-0.128845	-1.24559	0.000428497	1.44769	-1.38525	0.000479683	1.40007	-1.37957
2269393	chr1:2269393:G:A	2.16696e-07	3.08801	-1.26347	5.23728e-05	-0.685954	-1.3535	6.3138e-05	-0.658582	-1.34872
2269994	chr1:2269994:G:C	6.23712e-08	-2.07115e-10	0.579147	0.000621328	-2.07115e-10	0.434024	0.000733045	-2.07115e-10	0.444582
2270305	chr1:2270305:G:T	8.21209e-06	6.67691	-1.2175	0.000674396	1.80729	-1.29131	0.000794375	1.80548	-1.28055
2270709	chr1:2270709:G:A	5.02057e-06	6.31167	-1.34433	2.91558e-05	-1.33104	-1.29414	3.40863e-05	-1.31737	-1.30636
2271335	chr1:2271335:C:T	5.19687e-07	4.01036	-1.31109	3.25402e-05	-1.62189	-0.893466	3.70734e-05	-1.61318	-0.926546
2271448	chr1:2271448:G:A	3.89227e-07	3.43127	-1.02106	8.11735e-05	-0.469174	-1.13207	9.94267e-05	-0.439526	-1.11368
2271528	chr1:2271528:T:C	0.0568474	15.2511	-0.94917	1.55535e-05	-1.86565	-1.3879	1.81925e-05	-1.86366	-1.38795
2271889	chr1:2271889:A:G	2.33794e-08	-2.07115e-10	-0.402103	0.000342153	-2.07115e-10	-0.162578	0.000471046	-2.07115e-10	0.00233147
2272051	chr1:2272051:C:T	2.81346e-08	1.11506	-1.33202	0.000106405	0.0557537	-1.38634	0.000119624	0.0196816	-1.38795
2272519	chr1:2272519:C:T	2.08685e-08	-2.07115e-10	-0.515717	0.000302367	-2.07115e-10	-0.286194	0.000343514	-2.07115e-10	-0.313398
2272687	chr1:2272687:G:A	2.02795e-08	-2.07115e-10	-0.544348	0.000271407	-2.07115e-10	-0.394217	0.000324565	-2.07115e-10	-0.370138
2272796	chr1:2272796:T:G	1.95426e-08	-2.07115e-10	-0.581361	0.000293397	-2.07115e-10	-0.316309	0.0003406	-2.07115e-10	-0.321916
2272850	chr1:2272850:G:A	2.37816e-08	-2.07115e-10	-0.385045	0.000348905	-2.07115e-10	-0.143036	0.000480463	-2.07115e-10	0.0221255
2273316	chr1:2273316:G:A	2.84559e-07	2.98581	-0.888832	2.73618e-05	-1.4621	-1.22659	3.10664e-05	-1.47973	-1.23677
2273351	chr1:2273351:G:A	2.28017e-08	0.571983	-0.999107	1.92809e-05	-1.86707	-1.17165	2.23442e-05	-1.86719	-1.17887
2273699	chr1:2273699:G:A	1.94149e-08	-0.587919	-3.77007e-10	7.53339e-05	-1.6759	-3.77007e-10	9.04497e-05	-1.64783	-3.77007e-10
2273872	chr1:2273872:T:C	1.2192e-08	-2.07115e-10	-1.05318	0.000120492	-2.07115e-10	-1.20625	0.000139187	-2.07115e-10	-1.21681
2273920	chr1:2273920:C:T	5.40225e-09	-1.86714	-3.77007e-10	0.000111869	-1.28051	-3.77007e-10	0.000129664	-1.28768	-3.77007e-10
2274088	chr1:2274088:A:G	5.57175e-05	8.48844	-1.11435	1.79176e-05	-1.72515	-1.3869	2.0667e-05	-1.73743	-1.38666
2274142	chr1:2274142:C:A	5.23739e-08	1.24965	-0.845203	4.98601e-05	-0.954451	-1.13416	5.66087e-05	-0.983326	-1.13314
2274325	chr1:2274325:G:A	1.31098e-08	-2.07115e-10	-0.980599	0.000139175	-2.07115e-10	-1.0621	0.000164571	-2.07115e-10	-1.04928
2274517	chr1:2274517:C:T	1.09324e-08	-2.07115e-10	-1.16223	0.000113658	-2.07115e-10	-1.26464	0.000133192	-2.07115e-10	-1.26084
2275005	chr1:2275005:A:G	3.70148e-09	-1.26692	-0.978306	2.15906e-05	-1.62481	-1.30077	2.54906e-05	-1.63003	-1.28428
2275234	chr1:2275234:G:C	4.53502e-08	-2.07115e-10	0.260457	0.000435263	-2.07115e-10	0.0781155	0.000516235	-2.07115e-10	0.0939365
2275281	chr1:2275281:G:A	8.95004e-06	6.72528	-1.17983	0.000905251	2.04769	-1.23731	0.00106955	2.04599	-1.22362
2275511	chr1:2275511:G:A	1.84325e-08	-2.07115e-10	-0.63984	0.000209746	-2.07115e-10	-0.651938	0.000251575	-2.07115e-10	-0.624886
2276041	chr1:2276041:C:G	1.73083e-09	-1.86226	-1.14309	7.81514e-05	-0.29713	-1.34206	9.11198e-05	-0.305393	-1.33506
2276684	chr1:2276684:C:T	5.87679e-06	6.36675	-1.24194	0.000673287	1.80392	-1.28958	0.0007922	1.80226	-1.28007
2277312	chr1:2277312:A:C	3.28439e-08	0.276705	-0.338895	3.75129e-05	-1.79215	-0.580997	4.55254e-05	-1.79689	-0.537463
2277469	chr1:2277469:T:G	2.04567e-06	5.33624	-1.26672	0.00030544	1.04823	-1.32431	0.000357352	1.0412	-1.31511
2277493	chr1:2277493:G:A	3.24056e-08	-2.07115e-10	-0.0756269	0.000442086	-2.07115e-10	0.0936699	0.000512745	-2.07115e-10	0.0871529
2277526	chr1:2277526:C:T	9.04201e-09	-2.07115e-10	-1.35208	0.000110065	-2.07115e-10	-1.29676	0.000128903	-2.07115e-10	-1.29356
2277834	chr1:2277834:G:A	1.82728e-08	-2.07115e-10	-0.648545	0.000208212	-2.07115e-10	-0.659277	0.000241972	-2.07115e-10	-0.663803
2278341	chr1:2278341:G:A	2.81886e-09	-1.32626	-1.19137	1.76358e-05	-1.86157	-1.26634	2.07346e-05	-1.86109	-1.25973
2278996	chr1:2278996:A:C	2.20231e-08	-2.07115e-10	-0.461865	0.000220794	-2.07115e-10	-0.600603	0.000262621	-2.07115e-10	-0.581911
2279329	chr1:2279329:G:A	2.53e-09	-1.37472	-1.25101	1.67918e-05	-1.86495	-1.31199	1.97132e-05	-1.86465	-1.30668
2280291	chr1:2280291:G:A	1.60382e-08	-2.07115e-10	-0.778985	0.000157558	-2.07115e-10	-0.938044	0.00018554	-2.07115e-10	-0.929354
2280505	chr1:2280505:A:G	2.1312e-09	-1.86525	-0.932026	2.35291e-05	-1.69361	-1.14598	2.83814e-05	-1.69431	-1.11258
2282755	chr1:2282755:G:A	1.32153e-08	-2.07115e-10	-0.972582	0.000136696	-2.07115e-10	-1.08008	0.000161028	-2.07115e-10	-1.07105
2282992	chr1:2282992:C:T	1.61482e-09	-1.86581	-1.20892	5.23172e-05	-0.692454	-1.34806	6.11578e-05	-0.698684	-1.34048
2283014	chr1:2283014:A:G	7.77902e-08	1.39514	-0.595085	3.03898e-05	-1.83308	-0.750648	3.57909e-05	-1.83227	-0.742665
2283044	chr1:2283044:C:T	1.98092e-08	-2.07115e-10	-0.567812	0.000188109	-2.07115e-10	-0.760815	0.000223628	-2.07115e-10	-0.742642
2283136	chr1:2283136:C:T	8.73026e-09	-2.07115e-10	-1.38716	0.000100519	-2.07115e-10	-1.38749	0.000117361	-2.07115e-10	-1.38737
2283148	chr1:2283148:G:C	4.19942e-07	3.70412	-1.21796	0.000104507	-0.0540708	-1.29451	0.000122158	-0.0639444	-1.28337
2283304	chr1:2283304:C:T	6.55313e-09	-0.43113	-1.24288	1.9024e-05	-1.74084	-1.3113	2.25093e-05	-1.74142	-1.29728
2283374	chr1:2283374:A:G	1.53366e-09	-1.82039	-1.30591	2.18492e-05	-1.66464	-1.24903	2.60341e-05	-1.66585	-1.22737
2283483	chr1:2283483:G:A	1.41308e-08	-2.07115e-10	-0.905602	0.000126192	-2.07115e-10	-1.16003	0.000149695	-2.07115e-10	-1.14402
2283870	chr1:2283870:C:T	2.65151e-09	-1.39435	-1.18448	1.76504e-05	-1.86494	-1.26214	2.07612e-05	-1.86458	-1.25496
2283903	chr1:2283903:C:T	8.76751e-09	-2.07115e-10	-1.3829	0.000101299	-2.07115e-10	-1.37976	0.000119006	-2.07115e-10	-1.37345
2284070	chr1:2284070:C:T	2.79003e-09	-1.8284	-0.699509	5.49263e-05	-1.36117	-0.630677	6.22196e-05	-1.36956	-0.652392
2284152	chr1:2284152:T:C	8.81433e-09	-2.07115e-10	-1.37758	0.000101218	-2.07115e-10	-1.38056	0.000118551	-2.07115e-10	-1.37728
2284474	chr1:2284474:G:C	3.64559e-09	-1.42094	-0.839503	2.19816e-05	-1.85833	-1.0493	2.60536e-05	-1.85718	-1.03529
2284584	chr1:2284584:G:A	8.72369e-09	-2.07115e-10	-1.38791	0.000103365	-2.07115e-10	-1.35957	0.000121468	-2.07115e-10	-1.35298
2284602	chr1:2284602:C:G	1.05708e-08	-2.07115e-10	-1.19586	0.000118779	-2.07115e-10	-1.22057	0.000139691	-2.07115e-10	-1.21319
2284952	chr1:2284952:A:G	3.89615e-09	-1.03116	-1.16281	1.99457e-05	-1.82742	-1.1774	2.36352e-05	-1.81563	-1.17426
2285487	chr1:2285487:C:T	9.59908e-09	-2.07115e-10	-1.29229	0.000102023	-2.07115e-10	-1.37264	0.00011873	-2.07115e-10	-1.37577
2285616	chr1:2285616:G:A	1.04677e-08	-2.07115e-10	-1.20567	0.000134372	-2.07115e-10	-1.09722	0.000156371	-2.07115e-10	-1.10039
2285650	chr1:2285650:C:T	1.20617e-08	-2.07115e-10	-1.06392	0.00012876	-2.07115e-10	-1.13988	0.000149311	-2.07115e-10	-1.1466
2285947	chr1:2285947:C:T	1.19638e-08	-2.07115e-10	-1.07207	0.000144802	-2.07115e-10	-1.02247	0.000165918	-2.07115e-10	-1.04113
2285976	chr1:2285976:C:T	8.82999e-09	-2.07115e-10	-1.3758	0.000101089	-2.07115e-10	-1.38184	0.000117933	-2.07115e-10	-1.38251
2286595	chr1:2286595:C:T	5.75721e-09	-1.8035	-3.77007e-10	6.39329e-05	-1.84	-3.77007e-10	7.40909e-05	-1.84733	-3.77007e-10
2286661	chr1:2286661:C:T	1.67201e-09	-1.86194	-1.17799	2.32648e-05	-1.71869	-1.1322	2.7408e-05	-1.6955	-1.14629
2286690	chr1:2286690:T:C	2.19313e-09	-1.86257	-0.90606	3.8486e-05	-1.64404	-0.703497	4.5327e-05	-1.64886	-0.689865
2286826	chr1:2286826:T:C	2.22363e-09	-1.85774	-0.897078	3.99879e-05	-1.61583	-0.693427	4.70739e-05	-1.62094	-0.679969
2287207	chr1:2287207:C:T	9.2191e-09	-2.07115e-10	-1.33268	0.000100757	-2.07115e-10	-1.38512	0.00011746	-2.07115e-10	-1.38653
2287481	chr1:2287481:T:C	3.63458e-09	-1.8605	-0.402959	5.51915e-05	-1.662	-0.325029	6.40571e-05	-1.66619	-0.326657
2287498	chr1:2287498:A:G	2.1482e-09	-1.85993	-0.929399	3.26287e-05	-1.65675	-0.855892	3.7894e-05	-1.66086	-0.856972
2287506	chr1:2287506:T:C	3.98979e-08	-2.07115e-10	0.132367	0.000382054	-2.07115e-10	-0.0522746	0.000438945	-2.07115e-10	-0.0682511
2287526	chr1:2287526:C:T	1.84271e-09	-1.55711	-1.3856	1.57167e-05	-1.86038	-1.38273	1.82987e-05	-1.86186	-1.38394
2287529	chr1:2287529:G:A	2.11855e-09	-1.41566	-1.38757	1.63601e-05	-1.83475	-1.36824	1.89792e-05	-1.83767	-1.37161
2287839	chr1:2287839:C:T	1.39523e-08	-2.07115e-10	-0.918312	0.000150573	-2.07115e-10	-0.98339	0.000177859	-2.07115e-10	-0.971633
2288174	chr1:2288174:A:T	1.54611e-09	-1.81654	-1.30168	1.61886e-05	-1.86338	-1.35015	1.89076e-05	-1.86557	-1.34749
2288207	chr1:2288207:G:A	1.16664e-08	-1.09724	-3.77007e-10	7.1506e-05	-1.72805	-3.77007e-10	8.42411e-05	-1.71894	-3.77007e-10
2288267	chr1:2288267:G:A	6.57265e-09	-1.67104	-3.77007e-10	6.28971e-05	-1.85633	-3.77007e-10	7.33614e-05	-1.85723	-3.77007e-10
2288441	chr1:2288441:A:C	8.41792e-09	-1.28437	-0.139219	7.07197e-05	-1.61164	-0.127467	8.46604e-05	-1.61587	-0.0981124
2288631	chr1:2288631:T:A	2.16041e-07	3.20575	-1.38424	0.00017871	0.575752	-1.38783	0.000244554	0.733599	-1.38679
2288952	chr1:2288952:C:T	5.31033e-09	-0.596323	-1.28798	6.05714e-05	-0.714732	-1.17928	7.36122e-05	-0.703846	-1.14997
2288986	chr1:2288986:T:C	7.55811e-09	-1.39024	-0.141091	6.1173e-05	-1.76003	-0.124101	7.35477e-05	-1.7782	-0.0764888
2289210	chr1:2289210:C:T	3.49024e-09	-0.985419	-1.31857	6.05554e-05	-0.580614	-1.31366	8.08305e-05	-0.466161	-1.29411
2289669	chr1:2289669:G:A	1.30837e-08	-2.07115e-10	-0.982586	0.000166159	-2.07115e-10	-0.884888	0.00019935	-2.07115e-10	-0.857562
2289764	chr1:2289764:C:T	1.38005e-08	-2.07115e-10	-0.929254	0.000173632	-2.07115e-10	-0.840896	0.000200347	-2.07115e-10	-0.852575
2289834	chr1:2289834:C:A	1.02904e-08	-0.191233	-1.03151	0.000251325	0.557007	-1.0281	0.000362662	0.724808	-0.98396
2290095	chr1:2290095:A:G	7.50216e-09	-0.377218	-1.16155	0.000176345	0.329906	-1.1553	0.000250181	0.490033	-1.12047
2290105	chr1:2290105:G:C	8.75019e-09	-2.07115e-10	-1.38488	0.000101765	-2.07115e-10	-1.37517	0.000118608	-2.07115e-10	-1.3768
2290197	chr1:2290197:A:T	9.05425e-09	-0.276899	-1.07382	0.000219202	0.458391	-1.06623	0.000314377	0.622951	-1.02498
2290399	chr1:2290399:G:A	3.71459e-08	1.40778	-1.34689	8.9051e-05	-0.133546	-1.37508	0.000124538	0.0505091	-1.37853
2290573	chr1:2290573:A:AG	1.50053e-08	-2.07115e-10	-0.845556	0.000193343	-2.07115e-10	-0.73337	0.000233	-2.07115e-10	-0.701585
2290637	chr1:2290637:G:A	7.07411e-09	-0.403076	-1.19444	0.000169037	0.320328	-1.18805	0.000238679	0.477887	-1.15539
2290738	chr1:2290738:G:A	5.8248e-08	1.21736	-0.706612	0.000295402	0.344275	-0.653773	0.000357405	0.421551	-0.695305
2290779	chr1:2290779:C:T	1.34383e-08	-2.07115e-10	-0.955851	0.000172323	-2.07115e-10	-0.848462	0.000202325	-2.07115e-10	-0.84275
2290929	chr1:2290929:G:A	3.42636e-08	1.35956	-1.37943	0.000624532	1.82135	-1.38219	0.000841866	1.96858	-1.38559
2291058	chr1:2291058:G:A	3.4319e-08	1.36411	-1.38237	0.000624072	1.82291	-1.38448	0.000842058	1.97018	-1.38696
2291144	chr1:2291144:T:C	6.54078e-09	-1.11106	-0.564845	5.38843e-05	-1.41526	-0.59574	6.34199e-05	-1.44247	-0.560377
2291282	chr1:2291282:G:A	1.07767e-08	-2.07115e-10	-1.17657	0.000116629	-2.07115e-10	-1.23884	0.000136766	-2.07115e-10	-1.23435
2291819	chr1:2291819:T:C	6.72137e-09	-1.17495	-0.473719	5.60814e-05	-1.46448	-0.506553	6.62423e-05	-1.49014	-0.469162
2292206	chr1:2292206:C:T	3.5412e-08	1.37741	-1.36431	8.57331e-05	-0.162795	-1.3838	0.000119908	0.0197	-1.3856
2292245	chr1:2292245:C:T	1.62374e-08	-2.07115e-10	-0.766641	0.000170761	-2.07115e-10	-0.857569	0.000197515	-2.07115e-10	-0.866809
2292363	chr1:2292363:G:A	2.00373e-08	-0.556361	-3.77007e-10	0.00128142	1.15789	-3.77007e-10	0.00154868	1.19253	-3.77007e-10
2292788	chr1:2292788:G:A	1.66946e-08	-2.07115e-10	-0.738872	0.000194399	-2.07115e-10	-0.727921	0.000225828	-2.07115e-10	-0.732851
2292806	chr1:2292806:C:T	9.30185e-09	-2.07115e-10	-1.32374	0.000107919	-2.07115e-10	-1.31646	0.000126009	-2.07115e-10	-1.31627
2292843	chr1:2292843:A:G	7.28828e-09	-1.09221	-0.475482	5.96216e-05	-1.39984	-0.509976	7.034e-05	-1.42759	-0.471698
2293170	chr1:2293170:T:G	6.32637e-09	-1.13117	-0.578057	5.19054e-05	-1.42587	-0.62254	6.13451e-05	-1.45285	-0.583255
2293206	chr1:2293206:A:G	6.70051e-09	-1.16349	-0.488283	5.58394e-05	-1.45369	-0.521661	6.59245e-05	-1.47974	-0.484378
2293286	chr1:2293286:C:T	1.07424e-08	-1.17976	-3.77007e-10	6.99824e-05	-1.74959	-3.77007e-10	8.2833e-05	-1.7358	-3.77007e-10
2293397	chr1:2293397:G:A	6.65348e-08	1.70163	-1.05786	0.0003383	0.788282	-0.962184	0.000445065	0.901351	-0.955755
2293719	chr1:2293719:T:A	1.87964e-08	0.767305	-1.3876	0.000109877	0.0816408	-1.38011	0.000138151	0.15811	-1.38239
2293797	chr1:2293797:C:T	7.57183e-09	-1.52952	-3.77007e-10	6.73585e-05	-1.78781	-3.77007e-10	7.87509e-05	-1.78634	-3.77007e-10
2293812	chr1:2293812:C:T	2.66127e-09	-1.25672	-1.31843	1.62502e-05	-1.85368	-1.35605	1.87962e-05	-1.86205	-1.35692
2293826	chr1:2293826:G:A	1.02378e-08	-2.07115e-10	-1.22787	0.000115382	-2.07115e-10	-1.24959	0.000134891	-2.07115e-10	-1.24816
2293845	chr1:2293845:G:A	2.4318e-08	1.02046	-1.3832	3.55395e-05	-1.04982	-1.37737	4.32049e-05	-1.01089	-1.37578
2293973	chr1:2293973:T:C	1.94744e-09	-1.77419	-1.11325	4.27924e-05	-1.05193	-1.18954	5.17141e-05	-1.02848	-1.17841
2294058	chr1:2294058:A:C	8.90175e-09	-2.07115e-10	-1.36771	0.000100569	-2.07115e-10	-1.38699	0.000117893	-2.07115e-10	-1.38285
2294912	chr1:2294912:C:T	2.29096e-08	-2.07115e-10	-0.422399	0.000236792	-2.07115e-10	-0.530655	0.000273378	-2.07115e-10	-0.541769
2295062	chr1:2295062:G:A	3.56873e-08	-2.07115e-10	0.0208381	0.000377492	-2.07115e-10	-0.0642858	0.000441581	-2.07115e-10	-0.0622645
2295668	chr1:2295668:C:T	8.75697e-09	-2.07115e-10	-1.38411	0.000102746	-2.07115e-10	-1.36557	0.000120018	-2.07115e-10	-1.36498
2295983	chr1:2295983:C:T	1.43837e-09	-1.81555	-1.3749	1.6378e-05	-1.84705	-1.35485	1.91099e-05	-1.84804	-1.35438
2296742	chr1:2296742:CTTG:C	1.37941e-08	-0.929717	-3.77007e-10	0.000704772	0.560039	-3.77007e-10	0.000849759	0.592327	-3.77007e-10
2296838	chr1:2296838:T:C	8.99541e-09	-2.07115e-10	-1.35724	0.000108652	-2.07115e-10	-1.30968	0.000124504	-2.07115e-10	-1.32829
2297047	chr1:2297047:G:A	5.90666e-08	-2.07115e-10	0.524708	0.000920204	-2.07115e-10	0.82676	0.00119144	-2.07115e-10	0.930296
2297400	chr1:2297400:C:T	3.94525e-08	-2.07115e-10	0.12114	0.000598283	-2.07115e-10	0.396228	0.000769859	-2.07115e-10	0.493582
2297701	chr1:2297701:C:T	3.22317e-08	-1.71271	1.6317	0.000462969	-1.45995	1.59977	0.000524109	-1.43236	1.54143
2297717	chr1:2297717:C:T	5.29722e-07	4.09308	-1.37468	0.00106539	2.36006	-1.3868	0.00193368	2.80227	-1.38771
2297720	chr1:2297720:C:T	2.08827e-08	-2.07115e-10	-0.515034	0.000216814	-2.07115e-10	-0.618795	0.00024987	-2.07115e-10	-0.631684
2297862	chr1:2297862:C:T	2.76732e-09	-1.19599	-1.34009	5.08336e-05	-0.704199	-1.36508	6.28516e-05	-0.656235	-1.35561
2297914	chr1:2297914:G:A	8.74714e-09	-2.07115e-10	-1.38523	0.000100861	-2.07115e-10	-1.38409	0.000117386	-2.07115e-10	-1.38716
2297948	chr1:2297948:G:A	8.84585e-09	-2.07115e-10	-1.37401	0.000102807	-2.07115e-10	-1.36498	0.000119516	-2.07115e-10	-1.36918
2298114	chr1:2298114:C:T	7.3276e-09	-1.17903	-0.383278	5.96145e-05	-1.4916	-0.418342	7.07036e-05	-1.51647	-0.377663
2298396	chr1:2298396:G:T	8.72338e-09	-2.07115e-10	-1.38795	0.000101531	-2.07115e-10	-1.37748	0.000117748	-2.07115e-10	-1.38408
2298478	chr1:2298478:C:T	4.04421e-07	3.76355	-1.31505	0.000890019	2.14563	-1.35222	0.00159569	2.58139	-1.35895
2299072	chr1:2299072:C:A	1.29766e-08	-2.07115e-10	-0.990806	0.000166412	-2.07115e-10	-0.883369	0.000199782	-2.07115e-10	-0.855399
2299360	chr1:2299360:T:C	2.1438e-09	-1.40359	-1.38779	3.46449e-05	-1.06591	-1.38678	4.32184e-05	-1.00174	-1.38462
2299617	chr1:2299617:C:T	9.6971e-09	-2.07115e-10	-1.28213	0.000115556	-2.07115e-10	-1.24808	0.000134696	-2.07115e-10	-1.24961
2299714	chr1:2299714:C:T	8.75223e-09	-2.07115e-10	-1.38465	0.000105337	-2.07115e-10	-1.34067	0.000121876	-2.07115e-10	-1.34962
2300024	chr1:2300024:C:T	1.94228e-09	-1.86027	-1.02983	2.89222e-05	-1.69216	-0.941068	3.58264e-05	-1.6691	-0.904844
2300127	chr1:2300127:C:T	8.73033e-09	-2.07115e-10	-1.38715	0.000101001	-2.07115e-10	-1.38271	0.000117998	-2.07115e-10	-1.38196
2300156	chr1:2300156:A:C	4.72359e-09	-0.617708	-1.38368	5.38958e-05	-0.628812	-1.38197	6.62901e-05	-0.579222	-1.37936
2300899	chr1:2300899:C:T	8.72336e-09	-2.07115e-10	-1.38795	0.000100483	-2.07115e-10	-1.38784	0.000117327	-2.07115e-10	-1.38766
2301098	chr1:2301098:A:G	2.21598e-08	-2.07115e-10	-0.455676	0.000226549	-2.07115e-10	-0.574872	0.00026125	-2.07115e-10	-0.587147
2301225	chr1:2301225:T:C	3.37707e-08	-2.07115e-10	-0.0343623	0.000504268	-2.07115e-10	0.225272	0.000639354	-2.07115e-10	0.307833
2301582	chr1:2301582:T:C	1.01031e-08	-2.07115e-10	-1.24111	0.00011283	-2.07115e-10	-1.27196	0.000133163	-2.07115e-10	-1.26105
2301873	chr1:2301873:A:G	4.30317e-09	-1.27405	-0.820551	3.33395e-05	-1.66128	-0.829811	3.92455e-05	-1.67865	-0.804137
2302522	chr1:2302522:G:A	6.10505e-06	6.43253	-1.26961	0.0065398	4.02849	-1.24066	0.0139054	4.63013	-1.24272
2302601	chr1:2302601:CAGG:C	9.28726e-06	6.91583	-1.33339	0.00858685	4.38621	-1.32606	0.0189075	5.0063	-1.31161
2302812	chr1:2302812:A:G	2.7275e-09	-1.19996	-1.35061	2.13692e-05	-1.59752	-1.33837	2.48085e-05	-1.61682	-1.32462
2303193	chr1:2303193:G:A	6.20096e-06	6.51796	-1.33946	0.00651068	4.11585	-1.33249	0.0141	4.72002	-1.31872
2303246	chr1:2303246:T:C	9.57e-09	-2.07115e-10	-1.29532	0.000111752	-2.07115e-10	-1.28156	0.000130157	-2.07115e-10	-1.28389
2303411	chr1:2303411:G:A	9.27375e-09	-2.07115e-10	-1.32677	0.000104886	-2.07115e-10	-1.34496	0.000123221	-2.07115e-10	-1.33864
2303470	chr1:2303470:C:T	1.54736e-08	-0.814823	-3.77007e-10	8.69844e-05	-1.53211	-3.77007e-10	0.000103971	-1.50852	-3.77007e-10
2303573	chr1:2303573:C:T	3.35137e-08	-2.07115e-10	-0.0420023	0.000499364	-2.07115e-10	0.215499	0.000633501	-2.07115e-10	0.298637
2303580	chr1:2303580:T:C	1.05701e-06	4.45012	-1.04088	0.00531444	3.53923	-0.958881	0.00955673	3.9881	-0.975722
2303787	chr1:2303787:TG:T	8.80722e-09	-2.07115e-10	-1.37839	0.000102374	-2.07115e-10	-1.3692	0.000118633	-2.07115e-10	-1.37659
2304217	chr1:2304217:G:A	1.55639e-06	5.12826	-1.33209	0.00493743	3.83831	-1.33155	0.0100417	4.38157	-1.31969
2304223	chr1:2304223:G:A	4.08615e-09	-0.775557	-1.3708	1.67752e-05	-1.81297	-1.36496	1.99092e-05	-1.79871	-1.36273
2304233	chr1:2304233:C:T	1.24723e-08	0.33937	-1.36981	3.84489e-05	-0.973307	-1.3752	4.75538e-05	-0.913346	-1.37742
2304622	chr1:2304622:C:T	1.01522e-08	-2.07115e-10	-1.23626	0.000123819	-2.07115e-10	-1.17901	0.000145858	-2.07115e-10	-1.16999
2304695	chr1:2304695:G:A	1.04185e-08	-2.07115e-10	-1.21037	0.000117614	-2.07115e-10	-1.23043	0.000137471	-2.07115e-10	-1.22921
2304900	chr1:2304900:T:C	9.71423e-06	6.95027	-1.32288	0.00974869	4.51476	-1.3277	0.0213413	5.13603	-1.32026
2305258	chr1:2305258:A:G	4.16859e-09	-1.36496	-0.761421	3.38217e-05	-1.71133	-0.765398	4.00497e-05	-1.7263	-0.736208
2305481	chr1:2305481:G:C	1.5062e-08	-2.07115e-10	-0.841779	0.000195966	-2.07115e-10	-0.719895	0.000236522	-2.07115e-10	-0.686583
2305713	chr1:2305713:T:G	1.54338e-09	-1.78235	-1.33763	1.88494e-05	-1.73368	-1.32767	2.28605e-05	-1.71311	-1.31011
2306331	chr1:2306331:C:T	2.3877e-08	-2.07115e-10	-0.381042	0.000283442	-2.07115e-10	-0.350829	0.000323664	-2.07115e-10	-0.372918
2306507	chr1:2306507:G:T	9.63857e-09	-2.07115e-10	-1.28818	0.000110451	-2.07115e-10	-1.29326	0.000126447	-2.07115e-10	-1.3128
2306534	chr1:2306534:A:G	9.59718e-08	-2.07115e-10	1.0101	0.00156137	-2.07115e-10	1.35548	0.00199662	-2.07115e-10	1.44658
2306798	chr1:2306798:A:T	1.37726e-09	-1.84605	-1.38781	1.55504e-05	-1.86718	-1.38657	1.8168e-05	-1.867	-1.38597
2306804	chr1:2306804:G:A	1.03062e-08	-2.07115e-10	-1.22121	0.000114594	-2.07115e-10	-1.25644	0.000134975	-2.07115e-10	-1.24753
2307288	chr1:2307288:G:A	8.04304e-09	-1.46915	-3.77007e-10	6.45405e-05	-1.83054	-3.77007e-10	7.51234e-05	-1.83349	-3.77007e-10
2307457	chr1:2307457:G:A	1.40609e-08	-2.07115e-10	-0.910557	0.000169033	-2.07115e-10	-0.867741	0.00021016	-2.07115e-10	-0.804755
2307670	chr1:2307670:A:G	5.40256e-09	-1.86708	-3.77007e-10	6.43954e-05	-1.83279	-3.77007e-10	7.50928e-05	-1.8339	-3.77007e-10
2309133	chr1:2309133:C:T	8.828e-09	-2.07115e-10	-1.37603	0.000101404	-2.07115e-10	-1.37872	0.00011773	-2.07115e-10	-1.38423
2309162	chr1:2309162:G:A	1.27423e-08	-2.07115e-10	-1.00903	0.000159988	-2.07115e-10	-0.922737	0.000191287	-2.07115e-10	-0.89885
2309331	chr1:2309331:AAAG:A	9.10022e-09	-2.07115e-10	-1.34566	0.000104312	-2.07115e-10	-1.35045	0.000120241	-2.07115e-10	-1.36313
2311414	chr1:2311414:C:T	2.69142e-08	-2.07115e-10	-0.261302	0.000365213	-2.07115e-10	-0.0973554	0.000440068	-2.07115e-10	-0.0656955
2311479	chr1:2311479:G:A	8.86743e-09	-2.07115e-10	-1.37157	0.000104565	-2.07115e-10	-1.34802	0.000122753	-2.07115e-10	-1.34245
2311682	chr1:2311682:G:C	3.14068e-09	-1.72827	-0.68125	3.55208e-05	-1.85443	-0.57329	4.13307e-05	-1.85272	-0.578301
2312079	chr1:2312079:C:T	2.105e-09	-1.73086	-1.07878	3.85433e-05	-1.24853	-1.09753	4.71649e-05	-1.21543	-1.08354
2313329	chr1:2313329:A:C	2.03805e-08	-2.07115e-10	-0.53938	0.000217628	-2.07115e-10	-0.615048	0.00025561	-2.07115e-10	-0.608972
2313466	chr1:2313466:C:T	3.9233e-08	1.1009	-0.985341	0.000233504	0.481816	-1.02645	0.000306828	0.585325	-1.01166
2313553	chr1:2313553:G:A	1.26937e-08	-2.07115e-10	-1.01285	0.000154507	-2.07115e-10	-0.957595	0.000180109	-2.07115e-10	-0.959065
2313668	chr1:2313668:C:T	9.34324e-09	-2.07115e-10	-1.3193	0.00010556	-2.07115e-10	-1.33856	0.000123769	-2.07115e-10	-1.33421
2314000	chr1:2314000:T:C	3.27444e-09	-1.03231	-1.3355	7.96708e-05	-0.274773	-1.34516	0.000100495	-0.20301	-1.3395
2314194	chr1:2314194:C:T	3.139e-09	-1.03576	-1.37429	7.62512e-05	-0.283371	-1.38043	9.57696e-05	-0.213682	-1.377
2314262	chr1:2314262:C:A	1.01081e-08	-2.07115e-10	-1.24062	0.000122026	-2.07115e-10	-1.1936	0.000139232	-2.07115e-10	-1.21648
2314613	chr1:2314613:G:A	1.69328e-08	-2.07115e-10	-0.724702	0.000220036	-2.07115e-10	-0.604043	0.000251003	-2.07115e-10	-0.627161
2314754	chr1:2314754:G:C	6.48764e-09	-1.68406	-3.77007e-10	0.000120618	-1.20521	-3.77007e-10	0.00014241	-1.19391	-3.77007e-10
2315661	chr1:2315661:C:T	1.00493e-08	-2.07115e-10	-1.24645	0.000114609	-2.07115e-10	-1.25631	0.000134092	-2.07115e-10	-1.2541
2315960	chr1:2315960:T:C	2.92163e-09	-1.09413	-1.38769	7.13565e-05	-0.343709	-1.38644	8.95536e-05	-0.271702	-1.38609
2316048	chr1:2316048:A:G	2.66496e-09	-1.21154	-1.36223	6.16025e-05	-0.51926	-1.35787	7.71007e-05	-0.451509	-1.356
2316206	chr1:2316206:C:T	8.87724e-09	-2.07115e-10	-1.37047	0.000101594	-2.07115e-10	-1.37685	0.000119653	-2.07115e-10	-1.36803
2316487	chr1:2316487:G:A	3.04362e-08	-2.07115e-10	-0.138323	0.000382698	-2.07115e-10	-0.0505897	0.000442821	-2.07115e-10	-0.0594596
2316546	chr1:2316546:T:C	2.98907e-09	-1.26284	-1.19615	6.67616e-05	-0.610844	-1.18586	8.30375e-05	-0.545534	-1.1878
2316560	chr1:2316560:A:G	7.60209e-07	-2.07115e-10	3.07964	0.0136271	-2.07115e-10	3.52198	0.0167573	-2.07115e-10	3.57397
2316943	chr1:2316943:G:GC	3.25606e-09	-1.22354	-1.1499	6.70471e-05	-0.654242	-1.1382	8.32594e-05	-0.589752	-1.14091
2316944	chr1:2316944:G:T	3.2422e-09	-1.2278	-1.1499	6.66556e-05	-0.660116	-1.13818	8.27606e-05	-0.595783	-1.14089
2317164	chr1:2317164:C:T	1.04049e-08	-2.07115e-10	-1.21168	0.000110488	-2.07115e-10	-1.29293	0.000129781	-2.07115e-10	-1.28678
2317766	chr1:2317766:C:T	1.05641e-08	-2.07115e-10	-1.1965	0.000118046	-2.07115e-10	-1.22676	0.000138793	-2.07115e-10	-1.21964
2317797	chr1:2317797:G:A	3.21765e-09	-1.27051	-1.1148	6.49208e-05	-0.723373	-1.1013	8.04466e-05	-0.661459	-1.10357
2317818	chr1:2317818:G:A	7.23389e-09	-1.57518	-3.77007e-10	6.73723e-05	-1.7876	-3.77007e-10	7.87841e-05	-1.78591	-3.77007e-10
2318372	chr1:2318372:G:A	8.73562e-09	-2.07115e-10	-1.38655	0.000101075	-2.07115e-10	-1.38197	0.00011819	-2.07115e-10	-1.38033
2318708	chr1:2318708:C:T	2.63034e-08	-2.07115e-10	-0.284257	0.000265221	-2.07115e-10	-0.41727	0.000315164	-2.07115e-10	-0.399532
2318923	chr1:2318923:G:A	8.87023e-09	-2.07115e-10	-1.37126	0.000101215	-2.07115e-10	-1.38059	0.000118496	-2.07115e-10	-1.37774
2319256	chr1:2319256:A:G	5.41478e-09	-1.86482	-3.77007e-10	6.58881e-05	-1.80988	-3.77007e-10	7.66291e-05	-1.81365	-3.77007e-10
2319470	chr1:2319470:C:T	3.61495e-08	-2.07115e-10	0.0337073	0.000503537	-2.07115e-10	0.223821	0.000587223	-2.07115e-10	0.22278
2319680	chr1:2319680:A:G	3.87539e-09	-0.812566	-1.38674	0.000107651	0.0658098	-1.38476	0.000134893	0.135647	-1.38379
2319707	chr1:2319707:C:T	8.78747e-09	-2.07115e-10	-1.38063	0.000102842	-2.07115e-10	-1.36464	0.000119039	-2.07115e-10	-1.37317
2319810	chr1:2319810:G:T	9.12642e-09	-2.07115e-10	-1.34278	0.000102689	-2.07115e-10	-1.36613	0.000120194	-2.07115e-10	-1.36352
2319811	chr1:2319811:C:T	9.12642e-09	-2.07115e-10	-1.34278	0.000102689	-2.07115e-10	-1.36613	0.000120194	-2.07115e-10	-1.36352
2319909	chr1:2319909:G:A	4.93625e-09	-1.20746	-0.749893	0.000116345	-0.514776	-0.726496	0.000143975	-0.453267	-0.72972
2319918	chr1:2319918:C:A	5.64769e-09	-0.825149	-0.997561	0.000154809	-0.0062623	-0.949384	0.000196589	0.066789	-0.938297
2320382	chr1:2320382:C:T	1.51542e-08	-2.07115e-10	-0.835677	0.000155613	-2.07115e-10	-0.950465	0.000182725	-2.07115e-10	-0.944642
2320383	chr1:2320383:G:A	1.02895e-08	-1.22283	-3.77007e-10	0.000121413	-1.19864	-3.77007e-10	0.000139553	-1.21418	-3.77007e-10
2320508	chr1:2320508:G:A	4.91673e-08	1.55932	-1.21805	0.000869754	1.99577	-1.2254	0.00138585	2.27753	-1.19609
2320543	chr1:2320543:C:T	2.07975e-09	-1.45518	-1.36653	3.49036e-05	-1.06755	-1.3777	4.26039e-05	-1.02332	-1.37735
2320752	chr1:2320752:A:G	3.07841e-09	-1.05065	-1.3789	5.66551e-05	-0.575432	-1.38542	7.00015e-05	-0.518688	-1.38542
2320766	chr1:2320766:C:T	1.95465e-09	-1.8206	-1.06315	3.28173e-05	-1.45449	-1.05239	3.97551e-05	-1.43724	-1.03265
2320841	chr1:2320841:C:T	1.28289e-08	-1.11406	0.111801	0.000112962	-1.39769	0.126914	0.000129442	-1.37568	0.0862861
2321231	chr1:2321231:G:T	9.59343e-09	-2.07115e-10	-1.29288	0.00011321	-2.07115e-10	-1.26859	0.000130839	-2.07115e-10	-1.27866
2321320	chr1:2321320:A:G	5.79721e-09	-0.420866	-1.37571	6.94308e-05	-0.376476	-1.38103	8.67469e-05	-0.312973	-1.37666
2321763	chr1:2321763:G:A	8.79555e-09	-2.07115e-10	-1.37971	0.000100901	-2.07115e-10	-1.3837	0.00011788	-2.07115e-10	-1.38296
2321888	chr1:2321888:C:T	1.51191e-09	-1.86285	-1.27773	1.72196e-05	-1.85554	-1.29624	2.03074e-05	-1.85412	-1.28751
2322453	chr1:2322453:T:TC	1.4078e-08	-2.07115e-10	-0.909343	0.000162602	-2.07115e-10	-0.906529	0.000194312	-2.07115e-10	-0.88316
2323070	chr1:2323070:C:T	1.80936e-09	-1.66216	-1.29882	3.12242e-05	-1.20575	-1.35089	3.68229e-05	-1.19767	-1.34884
2323077	chr1:2323077:G:A	1.54486e-09	-1.80157	-1.31745	1.62488e-05	-1.84786	-1.36195	1.88485e-05	-1.85539	-1.3608
2323119	chr1:2323119:C:T	1.14242e-08	-1.11822	-3.77007e-10	8.69846e-05	-1.5321	-3.77007e-10	0.000100679	-1.54069	-3.77007e-10
2323185	chr1:2323185:C:T	9.04516e-09	-2.07115e-10	-1.35173	0.000103746	-2.07115e-10	-1.35589	0.00012134	-2.07115e-10	-1.35403
2323195	chr1:2323195:C:T	5.43283e-09	-1.8615	-3.77007e-10	6.67721e-05	-1.79655	-3.77007e-10	7.76991e-05	-1.79978	-3.77007e-10
2323263	chr1:2323263:T:C	3.19698e-09	-1.28916	-1.10259	2.44244e-05	-1.70697	-1.09528	2.89458e-05	-1.71167	-1.07553
2323659	chr1:2323659:C:T	1.20536e-08	-2.07115e-10	-1.0646	0.000130007	-2.07115e-10	-1.13025	0.000151604	-2.07115e-10	-1.13135
2323895	chr1:2323895:G:A	8.82621e-09	-2.07115e-10	-1.37623	0.000101123	-2.07115e-10	-1.38149	0.000118236	-2.07115e-10	-1.37995
2324037	chr1:2324037:C:T	6.52969e-08	-2.07115e-10	0.624987	0.000848626	-2.07115e-10	0.745783	0.000995412	-2.07115e-10	0.750532
2324130	chr1:2324130:C:T	5.84394e-08	-2.07115e-10	0.514033	0.000709159	-2.07115e-10	0.566244	0.000838781	-2.07115e-10	0.579325
2324183	chr1:2324183:T:C	1.07796e-07	-2.07115e-10	1.12628	0.00139772	-2.07115e-10	1.24476	0.00170532	-2.07115e-10	1.28888
2324194	chr1:2324194:G:A	4.67941e-09	-0.625867	-1.38492	3.83808e-05	-0.986055	-1.36422	4.58517e-05	-0.956336	-1.37088
2324806	chr1:2324806:A:T	3.55102e-09	-1.11631	-1.17041	8.01682e-05	-0.404067	-1.20964	0.000108014	-0.292238	-1.17813
2324849	chr1:2324849:C:A	1.64998e-09	-1.8502	-1.20299	1.96623e-05	-1.81881	-1.20032	2.30358e-05	-1.81433	-1.20125
2324851	chr1:2324851:C:T	6.02005e-09	-1.75886	-3.77007e-10	7.64519e-05	-1.66117	-3.77007e-10	8.94188e-05	-1.65929	-3.77007e-10
2325021	chr1:2325021:C:T	7.04183e-09	-1.77961	0.177525	8.17859e-05	-1.83573	0.242	9.36864e-05	-1.83536	0.222692
2325032	chr1:2325032:T:A	1.50042e-09	-1.86526	-1.28295	1.8136e-05	-1.86169	-1.23825	2.08052e-05	-1.86188	-1.25554
2325195	chr1:2325195:CCTT:C	9.30655e-09	-2.07115e-10	-1.32324	0.000103756	-2.07115e-10	-1.35579	0.000121267	-2.07115e-10	-1.35463
2325299	chr1:2325299:T:TGC	2.0001e-09	-1.76587	-1.09489	2.821e-05	-1.58843	-1.06973	3.2877e-05	-1.59541	-1.06444
2325338	chr1:2325338:G:A	9.24941e-09	-2.07115e-10	-1.3294	0.000108628	-2.07115e-10	-1.3099	0.000127453	-2.07115e-10	-1.30488
2325548	chr1:2325548:T:C	8.96338e-09	-2.07115e-10	-1.36081	0.00010254	-2.07115e-10	-1.36758	0.00011986	-2.07115e-10	-1.3663
2325694	chr1:2325694:C:T	9.48864e-09	-2.07115e-10	-1.30386	0.000106687	-2.07115e-10	-1.32794	0.000123107	-2.07115e-10	-1.33957
2325802	chr1:2325802:T:G	5.33525e-08	-2.07115e-10	0.422963	0.000677257	-2.07115e-10	0.520215	0.000821326	-2.07115e-10	0.558296
2326052	chr1:2326052:C:T	1.37575e-09	-1.84701	-1.38795	1.67547e-05	-1.79563	-1.38352	1.98806e-05	-1.78165	-1.38124
2326256	chr1:2326256:G:A	7.24816e-09	-0.217072	-1.35614	0.000118187	0.0912514	-1.31681	0.000143405	0.140566	-1.32752
2326262	chr1:2326262:C:T	1.06267e-08	-2.07115e-10	-1.19059	0.000126713	-2.07115e-10	-1.15591	0.000147458	-2.07115e-10	-1.15908
2326424	chr1:2326424:C:T	6.89094e-09	-0.394488	-1.22926	0.000202141	0.442102	-1.13097	0.000264499	0.590141	-1.16493
2326727	chr1:2326727:C:T	8.79246e-09	-2.07115e-10	-1.38006	0.000100955	-2.07115e-10	-1.38316	0.000118007	-2.07115e-10	-1.38188
2326769	chr1:2326769:A:AC	1.1303e-08	-2.07115e-10	-1.12889	0.000135416	-2.07115e-10	-1.08948	0.000157497	-2.07115e-10	-1.09322
2327164	chr1:2327164:A:C	1.21862e-08	-2.07115e-10	-1.05366	0.000135458	-2.07115e-10	-1.08917	0.000157399	-2.07115e-10	-1.09384
2327451	chr1:2327451:G:A	1.05276e-08	-2.07115e-10	-1.19996	0.000115066	-2.07115e-10	-1.25233	0.000134871	-2.07115e-10	-1.24831
2327765	chr1:2327765:G:A	1.0601e-07	-2.07115e-10	1.10958	0.00143371	-2.07115e-10	1.27019	0.00172771	-2.07115e-10	1.30192
2328421	chr1:2328421:C:A	8.72453e-09	-2.07115e-10	-1.38782	0.000102334	-2.07115e-10	-1.3696	0.000118965	-2.07115e-10	-1.3738
2328611	chr1:2328611:G:A	1.40365e-09	-1.84554	-1.36934	1.70877e-05	-1.77615	-1.38333	2.02246e-05	-1.76052	-1.38521
2329106	chr1:2329106:G:A	2.24737e-09	-1.81545	-0.928742	2.84739e-05	-1.6645	-0.984344	3.38642e-05	-1.63252	-0.997743
2329124	chr1:2329124:C:T	8.76331e-09	-2.07115e-10	-1.38338	0.000102738	-2.07115e-10	-1.36565	0.000119455	-2.07115e-10	-1.36968
2329224	chr1:2329224:CCGCTGAG:C	8.80041e-09	-2.07115e-10	-1.37916	0.00010183	-2.07115e-10	-1.37453	0.000118628	-2.07115e-10	-1.37663
2329364	chr1:2329364:C:T	6.36283e-09	-1.70348	-3.77007e-10	6.24029e-05	-1.86422	-3.77007e-10	7.28104e-05	-1.86477	-3.77007e-10
2329629	chr1:2329629:T:G	8.95609e-09	-2.07115e-10	-1.36162	0.000101837	-2.07115e-10	-1.37446	0.000118803	-2.07115e-10	-1.37516
2329738	chr1:2329738:C:T	4.39684e-09	-0.688125	-1.38495	5.94014e-05	-0.544238	-1.36928	7.16938e-05	-0.504548	-1.37567
2330023	chr1:2330023:G:A	6.33646e-09	-1.70764	-3.77007e-10	6.75378e-05	-1.78515	-3.77007e-10	7.88921e-05	-1.78454	-3.77007e-10
2330544	chr1:2330544:C:A	1.53947e-09	-1.80082	-1.3217	1.96562e-05	-1.71483	-1.30462	2.30027e-05	-1.70401	-1.31301
2330726	chr1:2330726:C:T	2.63614e-08	-2.07115e-10	-0.282057	0.000374418	-2.07115e-10	-0.0724632	0.000436922	-2.07115e-10	-0.0728703
2330786	chr1:2330786:G:A	5.61002e-08	-2.07115e-10	0.473182	0.000707281	-2.07115e-10	0.563593	0.00085278	-2.07115e-10	0.595876
2331185	chr1:2331185:T:C	6.38493e-09	-1.70002	-3.77007e-10	6.22213e-05	-1.86714	-3.77007e-10	7.27807e-05	-1.86517	-3.77007e-10
2331225	chr1:2331225:G:A	3.26326e-09	-1.09084	-1.28039	2.45297e-05	-1.48612	-1.31183	2.88603e-05	-1.48421	-1.30594
2331810	chr1:2331810:C:T	1.02951e-08	-2.07115e-10	-1.22229	0.00012996	-2.07115e-10	-1.13061	0.000151704	-2.07115e-10	-1.13069
2332196	chr1:2332196:C:T	1.17348e-08	-2.07115e-10	-1.0914	0.000141244	-2.07115e-10	-1.04735	0.000164367	-2.07115e-10	-1.05052
2332449	chr1:2332449:C:T	1.66687e-09	-1.80309	-1.23992	2.13222e-05	-1.72003	-1.21806	2.48499e-05	-1.70952	-1.23025
2332731	chr1:2332731:CT:C	8.98056e-09	-2.07115e-10	-1.35889	0.0001028	-2.07115e-10	-1.36505	0.000120442	-2.07115e-10	-1.36146
2332752	chr1:2332752:T:A	5.9749e-08	-2.07115e-10	0.536195	0.000754426	-2.07115e-10	0.628122	0.000909823	-2.07115e-10	0.660625
2332809	chr1:2332809:C:T	3.03153e-08	-2.07115e-10	-0.142305	0.000301047	-2.07115e-10	-0.290571	0.000337327	-2.07115e-10	-0.331571
2333539	chr1:2333539:C:T	8.74377e-09	-2.07115e-10	-1.38562	0.000100553	-2.07115e-10	-1.38715	0.000117454	-2.07115e-10	-1.38658
2333587	chr1:2333587:G:A	1.37173e-09	-1.86715	-1.37073	1.59131e-05	-1.84791	-1.38279	1.8668e-05	-1.84101	-1.38481
2333660	chr1:2333660:C:T	2.49148e-09	-1.32719	-1.31389	1.80208e-05	-1.82398	-1.28233	2.11386e-05	-1.82886	-1.27267
2333737	chr1:2333737:T:C	3.57796e-09	-0.924552	-1.35461	9.22972e-05	-0.127214	-1.34561	0.000117453	-0.0323127	-1.35427
2333780	chr1:2333780:C:T	1.41535e-09	-1.86709	-1.33949	1.63108e-05	-1.84216	-1.36385	1.90938e-05	-1.8344	-1.36886
2333899	chr1:2333899:TGCTGGAAAGAACA:T	1.52991e-09	-1.81907	-1.30968	1.88227e-05	-1.74142	-1.32135	2.24964e-05	-1.73168	-1.3076
2333938	chr1:2333938:G:A	5.09296e-08	-2.07115e-10	0.376488	0.000487401	-2.07115e-10	0.191252	0.000541238	-2.07115e-10	0.141234
2334349	chr1:2334349:G:A	8.78073e-09	-2.07115e-10	-1.3814	0.000101548	-2.07115e-10	-1.3773	0.000118323	-2.07115e-10	-1.37921
2334355	chr1:2334355:G:A	2.99956e-09	-1.10722	-1.34828	4.53702e-05	-0.817899	-1.36508	5.36291e-05	-0.812879	-1.35765
2334519	chr1:2334519:C:T	6.88418e-09	-1.62473	-3.77007e-10	9.71241e-05	-1.42185	-3.77007e-10	0.000112528	-1.42943	-3.77007e-10
2334639	chr1:2334639:T:C	3.77613e-09	-1.35877	-0.866486	7.92421e-05	-0.813543	-0.811784	9.33383e-05	-0.764498	-0.851896
2334792	chr1:2334792:C:T	3.71796e-09	-1.8668	-0.373978	4.27152e-05	-1.8226	-0.420681	4.92322e-05	-1.83316	-0.422922
2334873	chr1:2334873:C:T	1.90909e-09	-1.83596	-1.07137	2.15409e-05	-1.86665	-1.06123	2.54009e-05	-1.86719	-1.05066
2335017	chr1:2335017:A:C	9.01537e-09	-2.07115e-10	-1.35503	0.000101736	-2.07115e-10	-1.37545	0.000118158	-2.07115e-10	-1.3806
2335275	chr1:2335275:G:C	4.73853e-09	-1.16573	-0.832496	2.95702e-05	-1.78567	-0.8254	3.33356e-05	-1.79497	-0.851027
2335327	chr1:2335327:G:A	1.1229e-08	-2.07115e-10	-1.13546	0.000144541	-2.07115e-10	-1.02427	0.000167765	-2.07115e-10	-1.03006
2335494	chr1:2335494:C:T	1.49509e-09	-1.81755	-1.33421	2.44527e-05	-1.42213	-1.37896	2.95239e-05	-1.39437	-1.37306
2335684	chr1:2335684:C:T	2.05789e-09	-1.86654	-0.965737	2.39556e-05	-1.83167	-0.989958	2.82909e-05	-1.83207	-0.978012
2335709	chr1:2335709:C:T	1.49294e-08	-2.07115e-10	-0.850621	0.000192819	-2.07115e-10	-0.736082	0.000217589	-2.07115e-10	-0.770019
2335953	chr1:2335953:C:T	5.86581e-09	-1.78482	-3.77007e-10	6.22176e-05	-1.8672	-3.77007e-10	7.26345e-05	-1.86718	-3.77007e-10
2336030	chr1:2336030:G:C	8.74131e-09	-2.07115e-10	-1.3859	0.000100614	-2.07115e-10	-1.38654	0.000117443	-2.07115e-10	-1.38667
2336036	chr1:2336036:G:A	5.61602e-08	-2.07115e-10	0.474251	0.000765391	-2.07115e-10	0.642552	0.00089895	-2.07115e-10	0.648603
2336118	chr1:2336118:T:C	9.57187e-09	-2.07115e-10	-1.29513	0.000106331	-2.07115e-10	-1.33128	0.000124255	-2.07115e-10	-1.33029
2336224	chr1:2336224:G:A	8.84436e-09	-2.07115e-10	-1.37418	0.00010068	-2.07115e-10	-1.38588	0.000117619	-2.07115e-10	-1.38518
2336601	chr1:2336601:T:A	8.9872e-09	-2.07115e-10	-1.35816	0.00010197	-2.07115e-10	-1.37315	0.000119075	-2.07115e-10	-1.37287
2336669	chr1:2336669:T:C	9.89671e-09	-2.07115e-10	-1.26175	0.00010961	-2.07115e-10	-1.3009	0.000128716	-2.07115e-10	-1.29501
2337199	chr1:2337199:C:T	8.85637e-09	-2.07115e-10	-1.37282	0.000101598	-2.07115e-10	-1.37681	0.000118813	-2.07115e-10	-1.37508
2337229	chr1:2337229:A:G	2.44292e-09	-1.33126	-1.32951	2.99205e-05	-1.30537	-1.29393	3.59962e-05	-1.29341	-1.2758
2337239	chr1:2337239:T:C	1.51957e-09	-1.7521	-1.38343	2.26357e-05	-1.50027	-1.37804	2.73272e-05	-1.46076	-1.38398
2337299	chr1:2337299:A:G	1.38196e-09	-1.85305	-1.3774	2.58824e-05	-1.37544	-1.36883	3.14633e-05	-1.34118	-1.36262
2337352	chr1:2337352:A:G	1.41847e-09	-1.86076	-1.34362	1.8996e-05	-1.71862	-1.33499	2.28086e-05	-1.7022	-1.32329
2338232	chr1:2338232:A:C	1.1999e-07	-2.07115e-10	1.23345	0.0011972	-2.07115e-10	1.0899	0.00137949	-2.07115e-10	1.07684
2338442	chr1:2338442:A:G	3.05268e-09	-1.06697	-1.37096	1.68067e-05	-1.79082	-1.38524	1.94361e-05	-1.79909	-1.38641
2338509	chr1:2338509:C:T	5.6228e-09	-0.687574	-1.13955	2.36234e-05	-1.63615	-1.19944	2.72962e-05	-1.65071	-1.19517
2338570	chr1:2338570:C:T	6.37976e-09	-0.972682	-0.728144	8.54861e-05	-0.840666	-0.708816	0.000100035	-0.820988	-0.726121
2338720	chr1:2338720:A:G	6.58044e-09	-1.66985	-3.77007e-10	6.91966e-05	-1.76088	-3.77007e-10	8.08224e-05	-1.76037	-3.77007e-10
2338731	chr1:2338731:A:G	1.16103e-08	-1.10206	-3.77007e-10	9.66163e-05	-1.42709	-3.77007e-10	0.000111128	-1.44195	-3.77007e-10
2339296	chr1:2339296:C:T	7.35357e-09	-1.64106	0.0822869	7.58603e-05	-1.749	0.0800538	8.63003e-05	-1.74029	0.0454942
2339884	chr1:2339884:G:A	1.51719e-07	-2.07115e-10	1.46807	0.00206025	-2.07115e-10	1.63275	0.00257228	-2.07115e-10	1.69992
2340203	chr1:2340203:C:T	2.52589e-08	-2.07115e-10	-0.32478	0.00032414	-2.07115e-10	-0.216661	0.000383809	-2.07115e-10	-0.202479
2340250	chr1:2340250:C:T	1.19143e-08	-2.07115e-10	-1.07622	0.000123578	-2.07115e-10	-1.18096	0.000145392	-2.07115e-10	-1.17319
2340267	chr1:2340267:T:C	5.16992e-09	-0.619566	-1.29153	2.25805e-05	-1.57237	-1.30839	2.57739e-05	-1.58284	-1.32042
2340296	chr1:2340296:C:A	1.49079e-08	-2.07115e-10	-0.852067	0.000176795	-2.07115e-10	-0.822847	0.000210124	-2.07115e-10	-0.804928
2340388	chr1:2340388:C:T	1.81563e-08	-2.07115e-10	-0.654938	0.000229133	-2.07115e-10	-0.563532	0.000270902	-2.07115e-10	-0.550869
2340425	chr1:2340425:C:T	2.76764e-09	-1.72838	-0.807582	2.72405e-05	-1.84442	-0.84871	3.21853e-05	-1.83862	-0.842491
2340564	chr1:2340564:G:A	3.02036e-09	-1.81877	-0.629808	4.76057e-05	-1.58874	-0.546143	5.75084e-05	-1.57681	-0.523888
2340625	chr1:2340625:G:A	2.87332e-09	-1.8239	-0.674589	4.11945e-05	-1.60366	-0.675868	4.79393e-05	-1.5921	-0.690587
2340761	chr1:2340761:G:A	1.37814e-07	-2.07115e-10	1.37195	0.00193403	-2.07115e-10	1.56952	0.00240394	-2.07115e-10	1.63224
2340807	chr1:2340807:G:A	1.7537e-09	-1.80567	-1.18656	2.58834e-05	-1.55957	-1.18466	3.05411e-05	-1.54714	-1.18641
2341061	chr1:2341061:C:T	1.5787e-08	-2.07115e-10	-0.794772	0.000193516	-2.07115e-10	-0.732473	0.000227368	-2.07115e-10	-0.726054
2341464	chr1:2341464:A:G	3.69443e-09	-1.8667	-0.380429	6.41979e-05	-1.48275	-0.353117	7.6825e-05	-1.49713	-0.313968
2342137	chr1:2342137:G:A	1.37831e-08	0.0155197	-0.946035	6.81521e-05	-0.833126	-0.942967	8.66077e-05	-0.725773	-0.965463
2342152	chr1:2342152:C:T	5.43531e-09	-1.86104	-3.77007e-10	6.94665e-05	-1.75699	-3.77007e-10	8.14314e-05	-1.75286	-3.77007e-10
2342175	chr1:2342175:C:T	1.03684e-08	-1.21519	-3.77007e-10	0.0002669	-0.41096	-3.77007e-10	0.000315656	-0.397971	-3.77007e-10
2342181	chr1:2342181:C:T	5.40514e-09	-1.86661	-3.77007e-10	6.32013e-05	-1.85151	-3.77007e-10	7.38494e-05	-1.8506	-3.77007e-10
2342653	chr1:2342653:T:C	1.80065e-08	-2.07115e-10	-0.663225	0.000190851	-2.07115e-10	-0.74634	0.000232303	-2.07115e-10	-0.704583
2342657	chr1:2342657:A:T	2.00161e-08	-2.07115e-10	-0.557418	0.000210971	-2.07115e-10	-0.646114	0.000257523	-2.07115e-10	-0.601515
2342999	chr1:2342999:A:G	3.57282e-09	-0.920566	-1.36003	3.60409e-05	-1.04073	-1.37245	4.51456e-05	-0.969291	-1.37344
2343290	chr1:2343290:C:T	1.06807e-08	-2.07115e-10	-1.18552	0.000130645	-2.07115e-10	-1.12535	0.000149612	-2.07115e-10	-1.14458
2343594	chr1:2343594:C:T	1.39025e-08	-2.07115e-10	-0.921888	0.000140668	-2.07115e-10	-1.05143	0.00016592	-2.07115e-10	-1.04112
2343806	chr1:2343806:C:T	1.07686e-08	-2.07115e-10	-1.17733	0.000131671	-2.07115e-10	-1.11753	0.000150815	-2.07115e-10	-1.13657
2344256	chr1:2344256:A:T	1.67959e-09	-1.797	-1.2384	2.38628e-05	-1.56072	-1.26479	2.81103e-05	-1.55005	-1.26644
2344510	chr1:2344510:C:G	4.27483e-09	-0.828606	-1.27261	2.15216e-05	-1.66413	-1.26465	2.52003e-05	-1.67518	-1.25058
2344583	chr1:2344583:G:A	3.08804e-09	-1.79793	-0.628492	3.93936e-05	-1.71401	-0.610226	4.7367e-05	-1.70799	-0.586709
2344634	chr1:2344634:T:C	2.02281e-09	-1.83955	-1.00991	2.18812e-05	-1.86566	-1.04655	2.54823e-05	-1.86616	-1.04848
2344849	chr1:2344849:C:T	1.00825e-08	-2.07115e-10	-1.24315	0.000122284	-2.07115e-10	-1.19149	0.000140382	-2.07115e-10	-1.20826
2344980	chr1:2344980:A:G	1.48142e-09	-1.82951	-1.33144	1.78657e-05	-1.7547	-1.36025	2.10606e-05	-1.74983	-1.35539
2344990	chr1:2344990:C:T	1.02892e-08	-2.07115e-10	-1.22286	0.000124978	-2.07115e-10	-1.1697	0.000143356	-2.07115e-10	-1.18729
2345148	chr1:2345148:G:A	5.37003e-08	-0.0728444	0.502305	0.000402391	-0.530901	0.53049	0.000457675	-0.502477	0.476012
2345364	chr1:2345364:C:T	8.72541e-09	-2.07115e-10	-1.38772	0.000100822	-2.07115e-10	-1.38448	0.000117913	-2.07115e-10	-1.38268
2345442	chr1:2345442:G:A	2.07178e-09	-1.84912	-0.976426	2.17438e-05	-1.86711	-1.0514	2.49432e-05	-1.867	-1.06902
2345557	chr1:2345557:C:T	1.648e-09	-1.84169	-1.21271	2.57497e-05	-1.5168	-1.23262	3.04068e-05	-1.52638	-1.21158
2345562	chr1:2345562:C:T	7.89891e-09	-1.48723	-3.77007e-10	0.000171978	-0.850468	-3.77007e-10	0.000202932	-0.839756	-3.77007e-10
2345727	chr1:2345727:G:A	2.44803e-09	-1.86695	-0.79172	2.73512e-05	-1.85304	-0.836031	3.19427e-05	-1.85129	-0.837388
2345774	chr1:2345774:T:C	1.46541e-09	-1.82949	-1.34234	1.77254e-05	-1.75564	-1.3672	2.08843e-05	-1.75077	-1.36286
2345953	chr1:2345953:G:A	2.15855e-09	-1.84278	-0.941743	2.24288e-05	-1.86714	-1.02035	2.57067e-05	-1.86719	-1.03869
2346232	chr1:2346232:A:G	9.8164e-09	-2.07115e-10	-1.2699	0.000118323	-2.07115e-10	-1.22442	0.000136067	-2.07115e-10	-1.23948
2346267	chr1:2346267:G:A	9.45099e-09	-2.07115e-10	-1.30784	0.00011475	-2.07115e-10	-1.25508	0.000132327	-2.07115e-10	-1.26735
2346277	chr1:2346277:G:A	8.75476e-09	-2.07115e-10	-1.38436	0.000100879	-2.07115e-10	-1.38392	0.000117823	-2.07115e-10	-1.38344
2346388	chr1:2346388:G:A	2.44188e-09	-1.59814	-1.06305	2.27038e-05	-1.83346	-1.04184	2.73406e-05	-1.82746	-1.0168
2346790	chr1:2346790:C:T	1.02377e-08	-2.07115e-10	-1.22788	0.000124195	-2.07115e-10	-1.17599	0.000142529	-2.07115e-10	-1.19308
2346801	chr1:2346801:C:T	2.8786e-09	-1.75135	-0.745303	3.09441e-05	-1.79228	-0.773372	3.48766e-05	-1.78301	-0.8178
2347212	chr1:2347212:C:T	5.70027e-09	-0.503092	-1.31035	3.01512e-05	-1.25169	-1.33992	3.81591e-05	-1.1734	-1.33746
2347402	chr1:2347402:C:T	1.53335e-08	-2.07115e-10	-0.823919	0.000172171	-2.07115e-10	-0.849346	0.000205979	-2.07115e-10	-0.824849
2347480	chr1:2347480:C:T	7.22922e-09	-1.57583	-3.77007e-10	6.62592e-05	-1.80426	-3.77007e-10	7.71595e-05	-1.80675	-3.77007e-10
2347542	chr1:2347542:C:T	1.50622e-09	-1.79884	-1.34552	1.9022e-05	-1.70007	-1.35217	2.26056e-05	-1.68424	-1.35019
2347681	chr1:2347681:G:A	1.17134e-08	-2.07115e-10	-1.09322	0.000132518	-2.07115e-10	-1.11111	0.000153472	-2.07115e-10	-1.1191
2348124	chr1:2348124:G:A	1.06915e-08	-2.07115e-10	-1.18451	0.000134599	-2.07115e-10	-1.09554	0.000156817	-2.07115e-10	-1.09754
2348313	chr1:2348313:C:G	1.16059e-08	-2.07115e-10	-1.10244	0.000142901	-2.07115e-10	-1.03568	0.000170088	-2.07115e-10	-1.01631
2348340	chr1:2348340:G:A	1.17166e-08	-2.07115e-10	-1.09295	0.000144415	-2.07115e-10	-1.02514	0.00017194	-2.07115e-10	-1.00548
2348378	chr1:2348378:C:T	1.93626e-09	-1.86378	-1.02942	2.18406e-05	-1.84955	-1.06452	2.5146e-05	-1.84811	-1.07981
2348547	chr1:2348547:C:T	1.78435e-08	-0.672318	-3.77007e-10	0.000247322	-0.487146	-3.77007e-10	0.000291914	-0.476167	-3.77007e-10
2348554	chr1:2348554:C:T	1.14444e-08	-2.07115e-10	-1.11645	0.000132179	-2.07115e-10	-1.11368	0.000153856	-2.07115e-10	-1.11661
2348747	chr1:2348747:ACGCACACACACGCACACCTGCGCAGGCACGCACACACACGCACGCACACGCACTCCTGCGCG:A	1.04847e-08	-2.07115e-10	-1.20404	0.000127129	-2.07115e-10	-1.15264	0.000150897	-2.07115e-10	-1.13603
2348845	chr1:2348845:G:A	1.03435e-08	-2.07115e-10	-1.2176	0.000125134	-2.07115e-10	-1.16845	0.000148313	-2.07115e-10	-1.1533
2348852	chr1:2348852:C:T	1.78379e-08	-2.07115e-10	-0.672629	0.000209678	-2.07115e-10	-0.652262	0.000244953	-2.07115e-10	-0.65156
2349161	chr1:2349161:T:G	9.31084e-09	-2.07115e-10	-1.32278	0.000105364	-2.07115e-10	-1.34041	0.000122867	-2.07115e-10	-1.34152
2349222	chr1:2349222:G:A	2.63656e-09	-1.70417	-0.880308	2.63296e-05	-1.82535	-0.90179	2.97651e-05	-1.81835	-0.940938
2349331	chr1:2349331:G:A	2.17955e-08	-2.07115e-10	-0.472253	0.000223984	-2.07115e-10	-0.586261	0.000265368	-2.07115e-10	-0.571507
2350287	chr1:2350287:A:C	3.03213e-08	1.07399	-1.21609	0.000110782	-0.0411117	-1.24916	0.000134855	0.00467613	-1.2531
2350540	chr1:2350540:T:C	1.71717e-09	-1.8511	-1.16218	2.77646e-05	-1.49109	-1.18299	3.28592e-05	-1.50088	-1.15951
2350578	chr1:2350578:G:A	2.1618e-08	-2.07115e-10	-0.480432	0.000268326	-2.07115e-10	-0.405633	0.000313342	-2.07115e-10	-0.405329
2350696	chr1:2350696:G:A	1.52919e-09	-1.85778	-1.27144	1.70257e-05	-1.86641	-1.2967	1.97173e-05	-1.86668	-1.30445
2350727	chr1:2350727:G:A	5.35225e-08	-2.07115e-10	0.426145	0.00071951	-2.07115e-10	0.580735	0.000853553	-2.07115e-10	0.596782
2350750	chr1:2350750:AGGGGTGGCACG:A	5.45103e-09	-0.546935	-1.31122	3.15039e-05	-1.22311	-1.32462	4.00779e-05	-1.14505	-1.31675
2350765	chr1:2350765:G:A	9.7058e-09	-1.28123	-3.77007e-10	7.13979e-05	-1.72957	-3.77007e-10	8.39675e-05	-1.7222	-3.77007e-10
2350805	chr1:2350805:C:T	1.05656e-08	-2.07115e-10	-1.19636	0.000122054	-2.07115e-10	-1.19337	0.000142044	-2.07115e-10	-1.19649
2350962	chr1:2350962:C:T	9.38772e-09	-2.07115e-10	-1.31456	0.000112787	-2.07115e-10	-1.27234	0.000129982	-2.07115e-10	-1.28523
2351215	chr1:2351215:T:G	2.21461e-08	0.16248	-0.618776	0.000104323	-0.730725	-0.619617	0.000131013	-0.625039	-0.652287
2351241	chr1:2351241:C:T	2.90506e-09	-1.77234	-0.715164	3.13902e-05	-1.77641	-0.774933	3.52531e-05	-1.79075	-0.799321
2351614	chr1:2351614:G:A	9.41029e-09	-2.07115e-10	-1.31215	0.000105678	-2.07115e-10	-1.33744	0.000123127	-2.07115e-10	-1.33941
2351722	chr1:2351722:A:G	1.87249e-09	-1.60459	-1.3221	6.60281e-05	-0.504854	-1.3029	7.46165e-05	-0.519681	-1.32058
2351786	chr1:2351786:C:T	1.07999e-08	-2.07115e-10	-1.17442	0.000128364	-2.07115e-10	-1.14296	0.000150079	-2.07115e-10	-1.14146
2352457	chr1:2352457:A:G	1.98258e-09	-1.86409	-1.00547	2.94182e-05	-1.60766	-1.00856	3.29943e-05	-1.61906	-1.03723
2352564	chr1:2352564:T:C	1.80438e-09	-1.6367	-1.32704	1.74525e-05	-1.81942	-1.31893	2.07612e-05	-1.81235	-1.30719
2352590	chr1:2352590:C:T	1.04212e-08	-2.07115e-10	-1.21012	0.000117383	-2.07115e-10	-1.23239	0.000135937	-2.07115e-10	-1.24043
2352728	chr1:2352728:C:T	9.64179e-09	-2.07115e-10	-1.28785	0.000119001	-2.07115e-10	-1.2187	0.000139642	-2.07115e-10	-1.21354
2353047	chr1:2353047:C:T	3.97915e-08	1.19685	-1.06716	0.000140811	0.0624877	-1.1129	0.000171482	0.109595	-1.11774
2353069	chr1:2353069:C:A	6.09594e-09	-1.74633	-3.77007e-10	6.31332e-05	-1.85259	-3.77007e-10	7.42473e-05	-1.84522	-3.77007e-10
2353743	chr1:2353743:A:T	1.75906e-09	-1.86635	-1.12283	2.01946e-05	-1.86017	-1.13225	2.28316e-05	-1.85915	-1.16533
2353853	chr1:2353853:G:T	2.00895e-08	-2.07115e-10	-0.553759	0.00027374	-2.07115e-10	-0.385656	0.000316269	-2.07115e-10	-0.396033
2353975	chr1:2353975:G:A	2.10411e-09	-1.65362	-1.15645	2.12832e-05	-1.81107	-1.12885	2.55896e-05	-1.80351	-1.10693
2354022	chr1:2354022:C:T	1.06574e-08	-2.07115e-10	-1.1877	0.000118111	-2.07115e-10	-1.22621	0.000137519	-2.07115e-10	-1.22887
2354397	chr1:2354397:T:G	1.12228e-08	-2.07115e-10	-1.13601	0.000125673	-2.07115e-10	-1.16415	0.000145337	-2.07115e-10	-1.17357
2354645	chr1:2354645:C:T	1.85375e-08	0.0105179	-0.644681	8.75094e-05	-0.87797	-0.64812	0.000109217	-0.777798	-0.681486
2354664	chr1:2354664:G:A	8.90986e-09	-2.07115e-10	-1.3668	0.000101239	-2.07115e-10	-1.38035	0.000118124	-2.07115e-10	-1.38089
2354689	chr1:2354689:G:A	8.98259e-09	-2.07115e-10	-1.35867	0.000101369	-2.07115e-10	-1.37907	0.000118477	-2.07115e-10	-1.3779
2354825	chr1:2354825:G:A	8.6959e-09	-1.39111	-3.77007e-10	0.000199989	-0.699575	-3.77007e-10	0.000236201	-0.687943	-3.77007e-10
2354969	chr1:2354969:C:T	1.49939e-09	-1.83067	-1.31823	2.27593e-05	-1.54269	-1.33017	2.66514e-05	-1.55327	-1.31651
2355412	chr1:2355412:C:T	8.97261e-09	-2.07115e-10	-1.35978	0.000102838	-2.07115e-10	-1.36468	0.000120225	-2.07115e-10	-1.36326
2355481	chr1:2355481:C:T	6.84615e-09	-1.82643	0.196158	8.93356e-05	-1.74891	0.243477	0.000100421	-1.74369	0.200441
2355508	chr1:2355508:A:G	1.7853e-09	-1.66575	-1.30862	1.8166e-05	-1.80477	-1.29351	2.16772e-05	-1.79681	-1.27955
2355671	chr1:2355671:C:T	1.54989e-09	-1.8457	-1.27007	2.50663e-05	-1.49066	-1.28566	2.94625e-05	-1.50197	-1.26754
2355688	chr1:2355688:C:T	2.54317e-08	-2.07115e-10	-0.317959	0.000315038	-2.07115e-10	-0.245143	0.000370119	-2.07115e-10	-0.2388
2356078	chr1:2356078:T:C	1.96226e-09	-1.64093	-1.23893	1.91477e-05	-1.81876	-1.2269	2.2907e-05	-1.81167	-1.20951
2356095	chr1:2356095:C:T	1.42607e-09	-1.85158	-1.34746	1.60202e-05	-1.86714	-1.35685	1.86335e-05	-1.8672	-1.36047
2356158	chr1:2356158:C:T	1.57165e-09	-1.83666	-1.26517	2.4321e-05	-1.52535	-1.28115	2.86113e-05	-1.53611	-1.26272
2356177	chr1:2356177:T:C	2.32604e-09	-1.86368	-0.846109	3.32608e-05	-1.61259	-0.880864	3.72848e-05	-1.62392	-0.910124
2356262	chr1:2356262:C:T	1.1691e-08	-2.07115e-10	-1.09514	0.000130705	-2.07115e-10	-1.12489	0.000150983	-2.07115e-10	-1.13546
2356268	chr1:2356268:G:A	1.05914e-08	-2.07115e-10	-1.19391	0.000119494	-2.07115e-10	-1.21457	0.000140589	-2.07115e-10	-1.20679
2356409	chr1:2356409:G:C	1.83097e-09	-1.7628	-1.18631	1.95906e-05	-1.78417	-1.23862	2.25336e-05	-1.78674	-1.25088
2356792	chr1:2356792:C:T	1.19676e-08	-2.07115e-10	-1.07175	0.000133626	-2.07115e-10	-1.10279	0.000154356	-2.07115e-10	-1.11336
2357054	chr1:2357054:C:T	9.018e-09	-2.07115e-10	-1.35473	0.00010269	-2.07115e-10	-1.36612	0.000119506	-2.07115e-10	-1.36925
2357208	chr1:2357208:C:T	8.75007e-09	-2.07115e-10	-1.3849	0.000101011	-2.07115e-10	-1.38261	0.000117923	-2.07115e-10	-1.38259
2357231	chr1:2357231:G:C	2.60987e-08	-2.07115e-10	-0.292073	0.000346019	-2.07115e-10	-0.151342	0.000413104	-2.07115e-10	-0.128927
2357238	chr1:2357238:C:T	9.0104e-09	-2.07115e-10	-1.35558	0.000103965	-2.07115e-10	-1.35379	0.000121129	-2.07115e-10	-1.35577
2357308	chr1:2357308:T:C	1.64893e-09	-1.85688	-1.19695	2.26479e-05	-1.65608	-1.22168	2.55699e-05	-1.6665	-1.2447
2357413	chr1:2357413:G:A	1.57483e-09	-1.84953	-1.25029	2.59767e-05	-1.47408	-1.26656	3.05585e-05	-1.48568	-1.2473
2357646	chr1:2357646:T:G	3.75373e-08	-2.07115e-10	0.0713792	0.000502857	-2.07115e-10	0.22247	0.000576711	-2.07115e-10	0.204716
2357811	chr1:2357811:C:G	2.83548e-08	1.14122	-1.35038	0.00010631	0.0223053	-1.35378	0.00012942	0.0671715	-1.35673
2357812	chr1:2357812:T:C	2.90145e-08	1.16386	-1.35002	0.000108286	0.0403905	-1.35345	0.000131853	0.0854781	-1.35641
2357856	chr1:2357856:C:A	1.02475e-08	-2.07115e-10	-1.22692	0.00012114	-2.07115e-10	-1.20089	0.000140641	-2.07115e-10	-1.20641
2357882	chr1:2357882:G:A	1.5221e-09	-1.84665	-1.28721	1.69905e-05	-1.8667	-1.29848	1.97239e-05	-1.86697	-1.30382
2358041	chr1:2358041:A:G	1.54912e-09	-1.86263	-1.25364	2.827e-05	-1.3859	-1.27014	3.32167e-05	-1.39878	-1.25079
2358704	chr1:2358704:G:A	5.85329e-09	-1.78695	-3.77007e-10	8.72288e-05	-1.5293	-3.77007e-10	0.000102392	-1.52382	-3.77007e-10
2358817	chr1:2358817:G:A	1.59371e-09	-1.85886	-1.22903	2.79021e-05	-1.4224	-1.24673	3.28726e-05	-1.4348	-1.22519
2358897	chr1:2358897:C:T	1.74581e-08	-2.07115e-10	-0.694153	0.000175702	-2.07115e-10	-0.829048	0.00020741	-2.07115e-10	-0.81793
2359016	chr1:2359016:C:T	9.01932e-09	-2.07115e-10	-1.35459	0.000103088	-2.07115e-10	-1.36226	0.000120077	-2.07115e-10	-1.36449
2359219	chr1:2359219:C:T	1.13855e-08	-1.83148	0.709865	0.000150769	-1.77415	0.792063	0.000167207	-1.77152	0.738133
2359221	chr1:2359221:T:C	1.86595e-09	-1.54898	-1.3812	1.58652e-05	-1.85129	-1.38242	1.8557e-05	-1.84712	-1.38467
2359230	chr1:2359230:C:T	9.54263e-09	-2.07115e-10	-1.29819	0.000109276	-2.07115e-10	-1.30396	0.000127293	-2.07115e-10	-1.30614
2359451	chr1:2359451:C:T	1.78561e-09	-1.6108	-1.36339	1.65907e-05	-1.83138	-1.35761	1.96235e-05	-1.82526	-1.35064
2359472	chr1:2359472:G:A	1.36383e-09	-1.86379	-1.37988	2.22238e-05	-1.53191	-1.36476	2.54055e-05	-1.54774	-1.36992
2359716	chr1:2359716:T:C	2.07418e-08	-2.07115e-10	-0.521805	0.000224345	-2.07115e-10	-0.584652	0.000272725	-2.07115e-10	-0.54416
2360075	chr1:2360075:G:C	8.7538e-09	-2.07115e-10	-1.38447	0.00010231	-2.07115e-10	-1.36983	0.000118754	-2.07115e-10	-1.37557
2360241	chr1:2360241:T:C	1.68603e-09	-1.64454	-1.38704	1.6306e-05	-1.81984	-1.38646	1.92049e-05	-1.81285	-1.38461
2360356	chr1:2360356:G:A	2.53824e-08	-2.07115e-10	-0.319899	0.00031437	-2.07115e-10	-0.247266	0.000368986	-2.07115e-10	-0.241867
2360970	chr1:2360970:T:C	1.72777e-09	-1.86703	-1.1401	2.69877e-05	-1.56299	-1.13947	3.03955e-05	-1.57542	-1.16291
2360971	chr1:2360971:G:A	1.10509e-08	-2.07115e-10	-1.15145	0.000121446	-2.07115e-10	-1.19836	0.000140813	-2.07115e-10	-1.20519
2361115	chr1:2361115:T:C	1.09368e-08	-2.07115e-10	-1.16182	0.000122682	-2.07115e-10	-1.18824	0.000141958	-2.07115e-10	-1.19709
2361249	chr1:2361249:C:G	1.65947e-09	-1.83747	-1.20999	2.5684e-05	-1.52337	-1.2286	3.03275e-05	-1.53417	-1.20639
2361548	chr1:2361548:A:ACT	1.72766e-09	-1.86717	-1.14002	2.75892e-05	-1.54107	-1.13934	3.10601e-05	-1.55397	-1.16273
2361630	chr1:2361630:A:G	2.07202e-08	-2.07115e-10	-0.522847	0.000223861	-2.07115e-10	-0.586812	0.000272327	-2.07115e-10	-0.545623
2361727	chr1:2361727:G:A	1.8167e-09	-1.61763	-1.33931	1.70685e-05	-1.82788	-1.33272	2.02604e-05	-1.82145	-1.3225
2362229	chr1:2362229:A:G	1.42488e-08	-0.340904	-0.556378	7.46504e-05	-1.12782	-0.557204	9.15921e-05	-1.04159	-0.593691
2362285	chr1:2362285:A:C	2.94776e-08	-2.07115e-10	-0.170327	0.000314707	-2.07115e-10	-0.246194	0.000386464	-2.07115e-10	-0.195587
2362352	chr1:2362352:G:C	8.81678e-09	-2.07115e-10	-1.3773	0.00010054	-2.07115e-10	-1.38728	0.000117584	-2.07115e-10	-1.38547
2362718	chr1:2362718:G:A	5.18043e-09	-1.83313	-0.0759405	5.62418e-05	-1.85181	-0.116366	6.35204e-05	-1.85313	-0.148132
2362820	chr1:2362820:C:T	2.63918e-08	-2.07115e-10	-0.280904	0.000327396	-2.07115e-10	-0.206664	0.000384358	-2.07115e-10	-0.20105
2362910	chr1:2362910:C:T	5.98755e-09	-1.76428	-3.77007e-10	6.31489e-05	-1.85234	-3.77007e-10	7.38383e-05	-1.85075	-3.77007e-10
2363405	chr1:2363405:C:T	3.50593e-09	-1.84455	-0.454954	4.42338e-05	-1.82026	-0.388086	4.88741e-05	-1.81773	-0.445649
2363829	chr1:2363829:A:T	1.59854e-08	-1.6409	0.858621	0.000198064	-1.64965	0.940405	0.000221291	-1.67207	0.918926
2366366	chr1:2366366:T:C	2.66407e-08	-2.07115e-10	-0.271515	0.0003635	-2.07115e-10	-0.102056	0.000423662	-2.07115e-10	-0.103688
2366555	chr1:2366555:G:C	3.30425e-09	-1.7012	-0.65755	4.01455e-05	-1.70305	-0.602275	4.48263e-05	-1.72265	-0.627178
2366595	chr1:2366595:C:T	1.23799e-08	-1.03788	-3.77007e-10	0.000150717	-0.982434	-3.77007e-10	0.000174091	-0.993046	-3.77007e-10
2366816	chr1:2366816:A:G	7.54436e-09	-1.69862	0.165467	8.74351e-05	-1.69947	0.172536	9.87275e-05	-1.71922	0.158955
2366983	chr1:2366983:AAT:A	8.72802e-09	-2.07115e-10	-1.38742	0.000100504	-2.07115e-10	-1.38764	0.000117364	-2.07115e-10	-1.38735
2367055	chr1:2367055:C:A	1.51875e-09	-1.8613	-1.27477	1.81071e-05	-1.8667	-1.23483	2.11008e-05	-1.8663	-1.23701
2367095	chr1:2367095:TCTC:T	9.27778e-09	-2.07115e-10	-1.32633	0.000112664	-2.07115e-10	-1.27342	0.000131244	-2.07115e-10	-1.27556
2367197	chr1:2367197:G:A	2.32553e-09	-1.66883	-1.04119	2.69681e-05	-1.67045	-1.03273	3.03329e-05	-1.69192	-1.04847
2367215	chr1:2367215:A:T	1.20391e-08	-2.07115e-10	-1.0658	0.000130964	-2.07115e-10	-1.12292	0.000153545	-2.07115e-10	-1.11863
2367540	chr1:2367540:AC:A	1.30169e-08	-2.07115e-10	-0.987711	0.000158825	-2.07115e-10	-0.930035	0.00018481	-2.07115e-10	-0.933298
2367644	chr1:2367644:G:A	2.14072e-09	-1.60661	-1.18621	2.56106e-05	-1.56046	-1.19437	3.02127e-05	-1.5814	-1.16297
2367872	chr1:2367872:A:G	1.52889e-08	-1.53876	0.711929	0.000163131	-1.54554	0.642258	0.000190436	-1.57265	0.66934
2368188	chr1:2368188:T:C	1.17651e-08	-1.54414	0.45532	0.000125079	-1.54864	0.379749	0.00014556	-1.57565	0.403609
2368212	chr1:2368212:T:C	2.18123e-09	-1.43287	-1.3412	1.63581e-05	-1.86573	-1.33738	1.93029e-05	-1.8643	-1.32807
2368473	chr1:2368473:T:C	1.96519e-08	-1.51634	0.940558	0.000234762	-1.52776	0.988494	0.000273169	-1.55534	1.0128
2368718	chr1:2368718:C:A	3.00095e-09	-1.58453	-0.870494	3.48566e-05	-1.58687	-0.859726	3.89213e-05	-1.6137	-0.877387
2368939	chr1:2368939:G:C	2.61313e-09	-1.62899	-0.964414	3.06361e-05	-1.62139	-0.954266	3.42985e-05	-1.64544	-0.972084
2369118	chr1:2369118:G:A	9.00253e-09	-0.993866	-0.362585	5.80365e-05	-1.55767	-0.379096	6.81337e-05	-1.513	-0.418153
2369187	chr1:2369187:T:TA	6.20609e-09	-1.8637	0.13527	7.7467e-05	-1.80252	0.15454	8.69694e-05	-1.80073	0.113665
2369210	chr1:2369210:C:T	6.19013e-09	-1.85366	0.122656	7.02485e-05	-1.8199	0.0741008	7.53754e-05	-1.83014	-3.03998e-06
2369336	chr1:2369336:A:G	7.63736e-09	-0.619994	-0.900911	5.57046e-05	-1.09667	-0.881107	6.3322e-05	-1.08667	-0.917717
2369396	chr1:2369396:A:G	1.07999e-08	-2.07115e-10	-1.17442	0.000131557	-2.07115e-10	-1.11839	0.000153699	-2.07115e-10	-1.11763
2369713	chr1:2369713:ATAAT:A	7.04148e-09	-0.603375	-0.998763	4.06345e-05	-1.28735	-1.00586	4.67686e-05	-1.27349	-1.03392
2370032	chr1:2370032:C:G	1.64689e-09	-1.84003	-1.21504	4.28204e-05	-1.01304	-1.22778	5.04297e-05	-0.988759	-1.24328
2370110	chr1:2370110:A:G	9.39523e-09	-2.07115e-10	-1.31375	0.000109749	-2.07115e-10	-1.29964	0.000128476	-2.07115e-10	-1.29688
2370252	chr1:2370252:G:A	1.11835e-08	-1.81585	0.676331	0.000135993	-1.78727	0.702037	0.000152237	-1.78349	0.656303
2370293	chr1:2370293:A:G	8.72348e-09	-2.07115e-10	-1.38794	0.000100558	-2.07115e-10	-1.38711	0.000117407	-2.07115e-10	-1.38698
2370364	chr1:2370364:T:A	7.01128e-09	-1.60644	-3.77007e-10	7.0581e-05	-1.74107	-3.77007e-10	8.27491e-05	-1.73681	-3.77007e-10
2370557	chr1:2370557:G:A	8.90914e-09	-2.07115e-10	-1.36688	0.000103807	-2.07115e-10	-1.3553	0.000121736	-2.07115e-10	-1.35077
2371032	chr1:2371032:C:T	2.26872e-09	-1.39292	-1.34183	3.95099e-05	-0.957928	-1.36336	4.82736e-05	-0.915215	-1.36053
2371077	chr1:2371077:T:C	3.11031e-09	-1.0347	-1.38454	6.8058e-05	-0.395309	-1.38217	8.32702e-05	-0.345014	-1.38552
2371126	chr1:2371126:T:C	6.4047e-08	-2.07115e-10	0.60566	0.000908065	-2.07115e-10	0.813481	0.00110873	-2.07115e-10	0.858344
2371164	chr1:2371164:G:A	1.21048e-08	-2.07115e-10	-1.06035	0.000144333	-2.07115e-10	-1.02571	0.000165736	-2.07115e-10	-1.04223
2371472	chr1:2371472:G:A	1.44686e-09	-1.85604	-1.32852	1.85408e-05	-1.77461	-1.30326	2.11734e-05	-1.78347	-1.3164
2371840	chr1:2371840:G:A	1.15452e-08	-2.07115e-10	-1.10768	0.000137298	-2.07115e-10	-1.07568	0.000157874	-2.07115e-10	-1.09083
2372073	chr1:2372073:G:A	2.62115e-09	-1.21525	-1.3751	4.79735e-05	-0.772927	-1.35426	5.57094e-05	-0.778347	-1.35413
2372127	chr1:2372127:A:G	1.84768e-09	-1.67133	-1.2687	3.5837e-05	-1.15293	-1.26593	4.14867e-05	-1.15131	-1.27595
2372172	chr1:2372172:G:A	1.18551e-08	-2.07115e-10	-1.0812	0.000141159	-2.07115e-10	-1.04795	0.000162148	-2.07115e-10	-1.06411
2372186	chr1:2372186:G:A	9.69179e-09	-2.07115e-10	-1.28268	0.000108679	-2.07115e-10	-1.30944	0.000126613	-2.07115e-10	-1.31149
2372189	chr1:2372189:T:C	1.06185e-08	-2.07115e-10	-1.19135	0.00012552	-2.07115e-10	-1.16537	0.000144727	-2.07115e-10	-1.17778
2373261	chr1:2373261:G:A	9.93863e-08	-2.07115e-10	1.04506	0.00144832	-2.07115e-10	1.28032	0.00180793	-2.07115e-10	1.34731
2373778	chr1:2373778:G:A	2.13252e-07	-2.07115e-10	1.80852	0.00310661	-2.07115e-10	2.04345	0.00391301	-2.07115e-10	2.11944
2373955	chr1:2373955:G:A	1.48958e-08	-2.07115e-10	-0.852879	0.000176454	-2.07115e-10	-0.824774	0.000202048	-2.07115e-10	-0.84412
2374278	chr1:2374278:G:A	1.14444e-08	-2.07115e-10	-1.11646	0.000136153	-2.07115e-10	-1.08405	0.000156515	-2.07115e-10	-1.09947
2374436	chr1:2374436:C:A	1.73577e-08	-2.07115e-10	-0.699921	0.000213138	-2.07115e-10	-0.635894	0.000245514	-2.07115e-10	-0.649272
2374713	chr1:2374713:C:T	2.42678e-09	-1.30258	-1.36481	2.95628e-05	-1.24622	-1.3651	3.56706e-05	-1.21371	-1.36458
2375223	chr1:2375223:T:C	1.05554e-08	-2.07115e-10	-1.19732	0.000124935	-2.07115e-10	-1.17004	0.000143973	-2.07115e-10	-1.183
2375256	chr1:2375256:C:T	2.50632e-09	-1.26896	-1.36618	3.0771e-05	-1.20591	-1.36536	3.72415e-05	-1.17267	-1.36253
2375392	chr1:2375392:C:A	5.516e-09	-1.8463	-3.77007e-10	6.57973e-05	-1.81126	-3.77007e-10	7.65443e-05	-1.81475	-3.77007e-10
2375533	chr1:2375533:G:A	1.72539e-09	-1.65848	-1.35003	2.21749e-05	-1.55824	-1.34063	2.60912e-05	-1.53731	-1.35371
2375572	chr1:2375572:G:A	1.0726e-08	-2.07115e-10	-1.18128	0.000127091	-2.07115e-10	-1.15293	0.000146417	-2.07115e-10	-1.16617
2375644	chr1:2375644:C:T	1.45488e-09	-1.79116	-1.38788	1.59648e-05	-1.83951	-1.38794	1.86212e-05	-1.84055	-1.38778
2375666	chr1:2375666:C:T	1.5558e-09	-1.78783	-1.32414	1.76431e-05	-1.84387	-1.28362	2.02815e-05	-1.84479	-1.29813
2375821	chr1:2375821:T:A	1.47238e-09	-1.77934	-1.38774	1.59842e-05	-1.84238	-1.38385	1.85868e-05	-1.84332	-1.38685
2376130	chr1:2376130:G:A	3.99714e-09	-0.846165	-1.32221	3.08572e-05	-1.23033	-1.33813	3.63519e-05	-1.22441	-1.33497
2376239	chr1:2376239:G:C	1.76397e-09	-1.67236	-1.31402	1.91482e-05	-1.77488	-1.27075	2.19742e-05	-1.77657	-1.28619
2376249	chr1:2376249:T:C	1.16935e-07	1.20766	-3.77007e-10	0.000339429	-0.17057	-3.77007e-10	0.000419039	-0.114662	-3.77007e-10
2376590	chr1:2376590:G:A	1.66969e-09	-1.86627	-1.17505	1.86965e-05	-1.86565	-1.20385	2.20207e-05	-1.86632	-1.19432
2376741	chr1:2376741:G:A	1.77526e-08	-2.07115e-10	-0.677427	0.000213786	-2.07115e-10	-0.63286	0.00025112	-2.07115e-10	-0.626694
2376966	chr1:2376966:G:T	1.63665e-08	-2.07115e-10	-0.75872	0.000196729	-2.07115e-10	-0.716008	0.000231216	-2.07115e-10	-0.709272
2377078	chr1:2377078:C:G	2.03394e-09	-1.5749	-1.26908	1.98247e-05	-1.77543	-1.23548	2.30103e-05	-1.77168	-1.245
2377173	chr1:2377173:G:A	5.68234e-09	-1.11736	-0.699231	9.93893e-05	-0.643802	-0.75499	0.00011554	-0.647654	-0.75535
2377569	chr1:2377569:G:A	9.51251e-09	-2.07115e-10	-1.30135	0.000113343	-2.07115e-10	-1.26742	0.000132401	-2.07115e-10	-1.26679
2377587	chr1:2377587:A:G	9.75406e-09	-2.07115e-10	-1.27627	0.000112982	-2.07115e-10	-1.27061	0.000132897	-2.07115e-10	-1.26305
2378754	chr1:2378754:G:A	1.82867e-09	-1.56301	-1.38736	1.68331e-05	-1.7958	-1.37869	1.96741e-05	-1.79626	-1.37706
2378781	chr1:2378781:C:A	6.65117e-09	-1.65916	-3.77007e-10	9.98002e-05	-1.39467	-3.77007e-10	0.000117028	-1.39022	-3.77007e-10
2378782	chr1:2378782:C:T	6.64104e-09	-1.66069	-3.77007e-10	9.95701e-05	-1.39697	-3.77007e-10	0.000116756	-1.39254	-3.77007e-10
2379031	chr1:2379031:A:T	1.65143e-09	-1.66449	-1.38782	1.60611e-05	-1.84028	-1.38115	1.87706e-05	-1.84056	-1.37977
2379112	chr1:2379112:C:T	1.06321e-08	-2.07115e-10	-1.19008	0.000125824	-2.07115e-10	-1.16295	0.000145041	-2.07115e-10	-1.17561
2379143	chr1:2379143:G:A	1.37239e-07	-2.07115e-10	1.36776	0.00197739	-2.07115e-10	1.5917	0.00246934	-2.07115e-10	1.65908
2379954	chr1:2379954:A:G	7.16287e-09	-0.294965	-1.29008	4.65642e-05	-0.866413	-1.29059	5.84005e-05	-0.794467	-1.29083
2379983	chr1:2379983:T:C	8.35025e-09	-1.43167	-3.77007e-10	7.51472e-05	-1.67839	-3.77007e-10	8.82193e-05	-1.6728	-3.77007e-10
2380105	chr1:2380105:C:T	6.65493e-09	-0.649185	-1.00941	5.3965e-05	-0.998171	-1.01133	6.62007e-05	-0.949885	-1.01005
2380366	chr1:2380366:G:A	6.68167e-09	-1.65459	-3.77007e-10	7.08314e-05	-1.73753	-3.77007e-10	8.24753e-05	-1.74013	-3.77007e-10
2380644	chr1:2380644:A:C	1.25114e-08	-2.07115e-10	-1.02732	0.00014867	-2.07115e-10	-0.996108	0.000170769	-2.07115e-10	-1.01231
2380956	chr1:2380956:C:T	1.72573e-09	-1.62113	-1.38718	1.55646e-05	-1.8671	-1.38574	1.8148e-05	-1.8672	-1.38687
2381021	chr1:2381021:G:A	9.04756e-09	-2.07115e-10	-1.35146	0.000104142	-2.07115e-10	-1.35208	0.000122134	-2.07115e-10	-1.34751
2381119	chr1:2381119:C:T	8.72338e-09	-2.07115e-10	-1.38795	0.000100522	-2.07115e-10	-1.38746	0.000117318	-2.07115e-10	-1.38774
2381276	chr1:2381276:T:C	1.04572e-08	-2.07115e-10	-1.20666	0.000116387	-2.07115e-10	-1.24091	0.000135224	-2.07115e-10	-1.24569
2381282	chr1:2381282:G:A	7.94819e-08	-2.07115e-10	0.821572	0.00115734	-2.07115e-10	1.05604	0.00143385	-2.07115e-10	1.1155
2381344	chr1:2381344:C:G	1.67756e-09	-1.65378	-1.38284	1.62973e-05	-1.83874	-1.3681	1.90526e-05	-1.83972	-1.3657
2381538	chr1:2381538:G:A	1.04863e-08	-2.07115e-10	-1.20389	0.000116674	-2.07115e-10	-1.23845	0.000135546	-2.07115e-10	-1.24331
2382101	chr1:2382101:A:G	1.7444e-09	-1.6105	-1.38705	1.55667e-05	-1.8672	-1.3855	1.81537e-05	-1.86705	-1.3867
2382173	chr1:2382173:G:A	1.82195e-09	-1.59066	-1.3634	1.72044e-05	-1.80948	-1.34319	2.01532e-05	-1.80985	-1.33941
2382423	chr1:2382423:G:A	4.32156e-08	-2.07115e-10	0.212244	0.000503016	-2.07115e-10	0.222787	0.000597236	-2.07115e-10	0.239687
2382517	chr1:2382517:G:A	9.12537e-09	-2.07115e-10	-1.3429	0.000111423	-2.07115e-10	-1.28451	0.000126776	-2.07115e-10	-1.3102
2382777	chr1:2382777:G:A	9.04756e-09	-2.07115e-10	-1.35146	0.000104142	-2.07115e-10	-1.35208	0.000122134	-2.07115e-10	-1.34751
2382811	chr1:2382811:C:G	2.43737e-08	-0.360454	-3.77007e-10	0.000330883	-0.196071	-3.77007e-10	0.000414009	-0.126737	-3.77007e-10
2382880	chr1:2382880:T:C	1.51427e-09	-1.80082	-1.3382	1.63424e-05	-1.8661	-1.33798	1.90469e-05	-1.86568	-1.34004
2382983	chr1:2382983:C:T	9.04756e-09	-2.07115e-10	-1.35146	0.000104142	-2.07115e-10	-1.35208	0.000122134	-2.07115e-10	-1.34751
2383024	chr1:2383024:G:T	1.73241e-09	-1.65774	-1.34671	2.19717e-05	-1.57029	-1.33779	2.58826e-05	-1.54827	-1.35079
2383062	chr1:2383062:C:T	1.65997e-09	-1.6592	-1.38795	1.60233e-05	-1.84087	-1.38292	1.87119e-05	-1.84181	-1.38165
2383336	chr1:2383336:G:C	8.88241e-09	-2.07115e-10	-1.36988	0.000101737	-2.07115e-10	-1.37545	0.000118657	-2.07115e-10	-1.37639
2383593	chr1:2383593:G:A	1.66708e-09	-1.69548	-1.3474	1.81849e-05	-1.79055	-1.3067	2.09151e-05	-1.79202	-1.32013
2383716	chr1:2383716:CA:C	1.66834e-09	-1.69328	-1.34885	2.102e-05	-1.6122	-1.34016	2.47303e-05	-1.59178	-1.35281
2383747	chr1:2383747:G:A	2.5535e-08	-0.313908	-3.77007e-10	0.000195196	-0.723832	-3.77007e-10	0.000229135	-0.718316	-3.77007e-10
2383824	chr1:2383824:C:G	3.71185e-09	-1.43038	-0.812047	3.96449e-05	-1.51921	-0.798662	4.66385e-05	-1.49766	-0.812538
2383975	chr1:2383975:C:T	2.48133e-09	-1.77365	-0.871512	3.21692e-05	-1.64948	-0.877343	3.67233e-05	-1.63537	-0.913848
2384241	chr1:2384241:A:G	2.7854e-09	-1.19867	-1.3309	4.84676e-05	-0.77633	-1.34061	5.83681e-05	-0.736239	-1.34962
2384876	chr1:2384876:A:G	3.46773e-09	-1.19295	-1.11751	6.06649e-05	-0.777301	-1.11517	7.25287e-05	-0.737063	-1.13158
2385050	chr1:2385050:G:A	6.92931e-08	-2.07115e-10	0.684388	0.000989032	-2.07115e-10	0.898891	0.00121181	-2.07115e-10	0.947245
2385078	chr1:2385078:C:T	8.77579e-09	-2.07115e-10	-1.38196	0.000102084	-2.07115e-10	-1.37204	0.00011851	-2.07115e-10	-1.37763
2385139	chr1:2385139:C:T	8.89307e-09	-2.07115e-10	-1.36868	0.000101374	-2.07115e-10	-1.37902	0.000118275	-2.07115e-10	-1.37961
2385144	chr1:2385144:C:T	2.23437e-09	-1.52502	-1.22498	2.17342e-05	-1.77526	-1.14369	2.51101e-05	-1.77569	-1.15366
2385152	chr1:2385152:G:A	8.80647e-09	-2.07115e-10	-1.37847	0.000100885	-2.07115e-10	-1.38385	0.000117561	-2.07115e-10	-1.38567
2385297	chr1:2385297:G:A	1.11268e-07	-2.07115e-10	1.15799	0.00163977	-2.07115e-10	1.40448	0.00205013	-2.07115e-10	1.47303
2386055	chr1:2386055:C:G	2.42578e-09	-1.3947	-1.2731	4.08991e-05	-1.03502	-1.25171	4.75863e-05	-1.03785	-1.25223
2386357	chr1:2386357:G:A	8.95402e-09	-2.07115e-10	-1.36185	0.000103896	-2.07115e-10	-1.35445	0.000120967	-2.07115e-10	-1.3571
2386462	chr1:2386462:G:A	8.96807e-09	-2.07115e-10	-1.36029	0.000102586	-2.07115e-10	-1.36713	0.000119596	-2.07115e-10	-1.3685
2386481	chr1:2386481:G:A	8.72787e-09	-2.07115e-10	-1.38744	0.000100603	-2.07115e-10	-1.38665	0.00011734	-2.07115e-10	-1.38755
2386621	chr1:2386621:G:A	3.79285e-09	-1.22266	-0.998184	5.079e-05	-1.05253	-1.01761	5.80462e-05	-1.05863	-1.03276
2387167	chr1:2387167:C:T	3.87417e-08	-2.07115e-10	0.102961	0.000549286	-2.07115e-10	0.310784	0.000667771	-2.07115e-10	0.35132
2387181	chr1:2387181:G:A	1.04509e-07	-2.07115e-10	1.09531	0.00153699	-2.07115e-10	1.33974	0.00191758	-2.07115e-10	1.40619
2387214	chr1:2387214:G:A	1.6798e-09	-1.67696	-1.35833	1.66822e-05	-1.84525	-1.33824	1.94313e-05	-1.84539	-1.34035
2387432	chr1:2387432:G:A	3.49242e-08	-2.07115e-10	-0.000777458	0.000491458	-2.07115e-10	0.199542	0.000596681	-2.07115e-10	0.238757
2387924	chr1:2387924:C:T	1.82185e-08	-0.651518	-3.77007e-10	0.000144455	-1.02487	-3.77007e-10	0.000169604	-1.01916	-3.77007e-10
2388091	chr1:2388091:G:T	5.40641e-09	-1.86637	-3.77007e-10	6.32163e-05	-1.85127	-3.77007e-10	7.39073e-05	-1.84981	-3.77007e-10
2389055	chr1:2389055:T:C	6.54579e-08	-2.07115e-10	0.62745	0.000602216	-2.07115e-10	0.402781	0.000727879	-2.07115e-10	0.43751
2389256	chr1:2389256:G:A	8.78508e-09	-2.07115e-10	-1.3809	0.000100982	-2.07115e-10	-1.38289	0.000118177	-2.07115e-10	-1.38044
2389263	chr1:2389263:T:C	9.50117e-09	-0.210818	-1.09172	5.61366e-05	-0.84529	-1.12476	6.86167e-05	-0.770486	-1.1536
2389660	chr1:2389660:T:C	1.58693e-09	-1.70892	-1.38323	1.59335e-05	-1.85624	-1.37318	1.86268e-05	-1.85683	-1.3712
2390550	chr1:2390550:C:A	8.90483e-09	-2.07115e-10	-1.36736	0.000101466	-2.07115e-10	-1.37811	0.000118379	-2.07115e-10	-1.37873
2391182	chr1:2391182:G:A	9.68722e-09	-2.07115e-10	-1.28315	0.00011574	-2.07115e-10	-1.24649	0.000135218	-2.07115e-10	-1.24573
2391208	chr1:2391208:C:T	1.76379e-08	-2.07115e-10	-0.683907	0.000210062	-2.07115e-10	-0.650434	0.000244436	-2.07115e-10	-0.653671
2391287	chr1:2391287:G:A	3.01335e-09	-1.19046	-1.26045	0.000102582	-0.126838	-1.24034	0.000123979	-0.104001	-1.22851
2391557	chr1:2391557:C:A	8.78591e-09	-2.07115e-10	-1.38081	0.00010086	-2.07115e-10	-1.3841	0.000117686	-2.07115e-10	-1.3846
2392128	chr1:2392128:T:C	3.66292e-09	-1.28616	-0.969534	8.36042e-05	-0.653922	-0.91782	9.78377e-05	-0.610031	-0.959284
2392249	chr1:2392249:A:G	8.7244e-09	-2.07115e-10	-1.38783	0.00010048	-2.07115e-10	-1.38788	0.000117293	-2.07115e-10	-1.38795
2392307	chr1:2392307:C:T	9.7208e-09	-2.07115e-10	-1.27969	0.00011027	-2.07115e-10	-1.29491	0.000128502	-2.07115e-10	-1.29668
2392431	chr1:2392431:C:T	9.20532e-09	-2.07115e-10	-1.33417	0.000108021	-2.07115e-10	-1.31551	0.000126084	-2.07115e-10	-1.31567
2392569	chr1:2392569:C:T	1.68259e-09	-1.70082	-1.3328	1.6804e-05	-1.85495	-1.32127	1.94759e-05	-1.8573	-1.32615
2392897	chr1:2392897:T:C	5.92281e-09	-1.62848	-0.146668	8.65094e-05	-1.56264	0.0250559	9.95732e-05	-1.54032	-0.0114172
2393356	chr1:2393356:G:A	3.00681e-08	-2.07115e-10	-0.150492	0.000331965	-2.07115e-10	-0.192807	0.000393669	-2.07115e-10	-0.177114
2393721	chr1:2393721:T:C	8.83293e-09	-2.07115e-10	-1.37547	0.000101609	-2.07115e-10	-1.37671	0.000118509	-2.07115e-10	-1.37764
2394109	chr1:2394109:G:A	6.4733e-09	-1.68627	-3.77007e-10	6.90743e-05	-1.76265	-3.77007e-10	8.03454e-05	-1.76629	-3.77007e-10
2394236	chr1:2394236:C:T	9.57332e-09	-2.07115e-10	-1.29498	0.000111809	-2.07115e-10	-1.28104	0.000131065	-2.07115e-10	-1.27693
2394321	chr1:2394321:G:A	6.15453e-09	-1.73677	-3.77007e-10	8.7391e-05	-1.52744	-3.77007e-10	0.000102313	-1.52459	-3.77007e-10
2394349	chr1:2394349:C:T	8.82381e-09	-2.07115e-10	-1.3765	0.000102425	-2.07115e-10	-1.3687	0.000119952	-2.07115e-10	-1.36553
2394548	chr1:2394548:G:C	8.73207e-09	-2.07115e-10	-1.38695	0.00010072	-2.07115e-10	-1.38549	0.000117674	-2.07115e-10	-1.38471
2394570	chr1:2394570:G:A	1.91857e-09	-1.84006	-1.06231	2.83197e-05	-1.64101	-1.01327	3.36381e-05	-1.6228	-1.01417
2395373	chr1:2395373:A:G	1.91584e-09	-1.84762	-1.05618	2.75376e-05	-1.65947	-1.02281	3.27207e-05	-1.64195	-1.02267
2395521	chr1:2395521:A:C	1.98818e-09	-1.6734	-1.19334	2.97776e-05	-1.40982	-1.19426	3.43839e-05	-1.4075	-1.20754
2395636	chr1:2395636:C:T	3.79635e-09	-1.84731	-0.372602	4.55391e-05	-1.72414	-0.455124	5.16792e-05	-1.71354	-0.494033
2396214	chr1:2396214:C:T	9.76361e-09	-2.07115e-10	-1.27529	0.00011443	-2.07115e-10	-1.25787	0.000134345	-2.07115e-10	-1.25221
2396274	chr1:2396274:G:A	9.95053e-09	-2.07115e-10	-1.25633	0.000113138	-2.07115e-10	-1.26922	0.000132455	-2.07115e-10	-1.26638
2396376	chr1:2396376:C:T	2.01099e-09	-1.47489	-1.38044	2.9896e-05	-1.2255	-1.37461	3.57026e-05	-1.20114	-1.37626
2396646	chr1:2396646:C:T	6.74232e-08	-2.07115e-10	0.657033	0.000823719	-2.07115e-10	0.715994	0.000958355	-2.07115e-10	0.712593
2396650	chr1:2396650:CAT:C	1.931e-08	-2.07115e-10	-0.593335	0.000212261	-2.07115e-10	-0.640021	0.000247649	-2.07115e-10	-0.640611
2396711	chr1:2396711:T:G	8.94084e-09	-2.07115e-10	-1.36333	0.000101892	-2.07115e-10	-1.37392	0.000118795	-2.07115e-10	-1.37523
2397275	chr1:2397275:A:G	3.10249e-09	-1.18809	-1.23366	3.51641e-05	-1.23883	-1.19898	4.15756e-05	-1.23165	-1.19346
2397613	chr1:2397613:C:T	9.03577e-09	-2.07115e-10	-1.35277	0.000103814	-2.07115e-10	-1.35523	0.000121176	-2.07115e-10	-1.35538
2397773	chr1:2397773:G:A	7.19679e-09	-1.58032	-3.77007e-10	6.58566e-05	-1.81036	-3.77007e-10	7.78049e-05	-1.79842	-3.77007e-10
2398125	chr1:2398125:G:A	1.75268e-08	-2.07115e-10	-0.690227	0.000205915	-2.07115e-10	-0.670372	0.000242874	-2.07115e-10	-0.66008
2398243	chr1:2398243:C:T	1.34736e-08	-2.07115e-10	-0.953222	0.000160306	-2.07115e-10	-0.920754	0.000186661	-2.07115e-10	-0.923333
2398369	chr1:2398369:A:G	3.05182e-09	-1.10946	-1.32876	3.35364e-05	-1.19357	-1.29163	3.92307e-05	-1.18768	-1.29549
2398561	chr1:2398561:GTA:G	8.80599e-09	-2.07115e-10	-1.37852	0.000101497	-2.07115e-10	-1.3778	0.000118779	-2.07115e-10	-1.37536
2398563	chr1:2398563:A:G	2.68099e-09	-1.64371	-0.924065	2.61597e-05	-1.83678	-0.896833	3.02296e-05	-1.83904	-0.904765
2398751	chr1:2398751:T:G	1.72644e-09	-1.86402	-1.14387	2.31639e-05	-1.73998	-1.11526	2.74091e-05	-1.72608	-1.11566
2399215	chr1:2399215:T:C	1.25742e-08	-2.07115e-10	-1.02231	0.000149151	-2.07115e-10	-0.992875	0.00017383	-2.07115e-10	-0.994549
2399222	chr1:2399222:A:G	1.74733e-08	-2.07115e-10	-0.693285	0.000196835	-2.07115e-10	-0.715469	0.000230062	-2.07115e-10	-0.714278
2399248	chr1:2399248:C:T	1.11479e-08	-2.07115e-10	-1.1427	0.000121202	-2.07115e-10	-1.20037	0.000140753	-2.07115e-10	-1.20562
2399362	chr1:2399362:C:T	8.85021e-09	-2.07115e-10	-1.37352	0.000101142	-2.07115e-10	-1.38131	0.000117971	-2.07115e-10	-1.38218
2399700	chr1:2399700:G:A	1.88588e-09	-1.5751	-1.34447	2.97909e-05	-1.26536	-1.33827	3.45433e-05	-1.26244	-1.34797
2399892	chr1:2399892:C:T	2.39638e-08	-2.07115e-10	-0.377412	0.0002817	-2.07115e-10	-0.356993	0.000328421	-2.07115e-10	-0.358327
2399944	chr1:2399944:G:A	1.16384e-08	-2.07115e-10	-1.09965	0.000131067	-2.07115e-10	-1.12213	0.000154083	-2.07115e-10	-1.11514
2400361	chr1:2400361:G:A	1.36342e-08	-2.07115e-10	-0.941373	0.000159872	-2.07115e-10	-0.923459	0.00018831	-2.07115e-10	-0.914537
2400599	chr1:2400599:A:G	2.04465e-09	-1.76883	-1.0699	2.15042e-05	-1.8672	-1.06239	2.46849e-05	-1.86716	-1.07928
2400952	chr1:2400952:C:T	1.68084e-09	-1.82092	-1.21374	2.45081e-05	-1.61483	-1.184	2.9137e-05	-1.5954	-1.18521
2401549	chr1:2401549:T:C	1.68318e-09	-1.64581	-1.38746	1.82749e-05	-1.70507	-1.38724	2.14262e-05	-1.70112	-1.38688
2401550	chr1:2401550:G:A	1.04982e-08	-2.07115e-10	-1.20275	0.000118943	-2.07115e-10	-1.21919	0.000137833	-2.07115e-10	-1.22658
2402583	chr1:2402583:C:T	1.99757e-08	-2.07115e-10	-0.559439	0.000235631	-2.07115e-10	-0.535567	0.000280708	-2.07115e-10	-0.51531
2402809	chr1:2402809:A:C	9.5341e-09	-2.07115e-10	-1.29908	0.000111618	-2.07115e-10	-1.28275	0.000130954	-2.07115e-10	-1.27778
2403417	chr1:2403417:C:T	7.05483e-09	-1.60024	-3.77007e-10	6.91278e-05	-1.76188	-3.77007e-10	8.08245e-05	-1.76034	-3.77007e-10
2403887	chr1:2403887:C:T	2.74445e-08	-2.07115e-10	-0.241793	0.000352552	-2.07115e-10	-0.132637	0.00041846	-2.07115e-10	-0.116043
2403976	chr1:2403976:A:G	1.23901e-08	-2.07115e-10	-1.03706	0.000138295	-2.07115e-10	-1.06845	0.000162934	-2.07115e-10	-1.05928
2404237	chr1:2404237:A:G	2.01476e-09	-1.50505	-1.3484	2.12031e-05	-1.58147	-1.36222	2.48234e-05	-1.5763	-1.36453
2404289	chr1:2404289:T:C	1.96837e-08	-2.07115e-10	-0.574166	0.000214356	-2.07115e-10	-0.630199	0.000251653	-2.07115e-10	-0.624573
2404432	chr1:2404432:G:A	1.47581e-09	-1.81067	-1.35408	1.66878e-05	-1.84711	-1.33605	1.94191e-05	-1.84824	-1.33813
2404434	chr1:2404434:T:C	1.43767e-09	-1.81098	-1.37995	1.61175e-05	-1.84744	-1.37049	1.87641e-05	-1.84856	-1.37212
2404449	chr1:2404449:C:T	2.66723e-08	-2.07115e-10	-0.270331	0.000328588	-2.07115e-10	-0.203031	0.000390931	-2.07115e-10	-0.184093
2404674	chr1:2404674:G:A	1.3411e-08	-2.07115e-10	-0.957882	0.000157208	-2.07115e-10	-0.940263	0.000184997	-2.07115e-10	-0.932287
2404771	chr1:2404771:C:T	3.70276e-09	-1.8368	-0.408081	4.56173e-05	-1.71595	-0.461598	5.19397e-05	-1.70491	-0.497632
2405090	chr1:2405090:G:A	9.52435e-09	-2.07115e-10	-1.30011	0.000111472	-2.07115e-10	-1.28406	0.000130774	-2.07115e-10	-1.27916
2405593	chr1:2405593:C:T	1.94585e-09	-1.86529	-1.02297	2.1737e-05	-1.8573	-1.06152	2.5403e-05	-1.85453	-1.06322
2405660	chr1:2405660:TGA:T	9.53009e-09	-2.07115e-10	-1.2995	0.000111563	-2.07115e-10	-1.28324	0.00013089	-2.07115e-10	-1.27827
2405755	chr1:2405755:C:T	2.06877e-09	-1.56657	-1.26043	3.24493e-05	-1.2684	-1.24976	3.73864e-05	-1.26528	-1.26604
2405838	chr1:2405838:C:T	1.56388e-09	-1.79382	-1.31297	1.66867e-05	-1.86495	-1.31827	1.93047e-05	-1.86438	-1.3279
2406012	chr1:2406012:G:T	1.35655e-08	-2.07115e-10	-0.946426	0.000155266	-2.07115e-10	-0.952697	0.000178971	-2.07115e-10	-0.965404
2406115	chr1:2406115:G:C	1.37999e-08	-2.07115e-10	-0.929297	0.000161969	-2.07115e-10	-0.910428	0.000190545	-2.07115e-10	-0.902738
2406121	chr1:2406121:G:A	6.51271e-09	-1.6802	-3.77007e-10	6.94303e-05	-1.75751	-3.77007e-10	8.07521e-05	-1.76124	-3.77007e-10
2406553	chr1:2406553:C:T	9.12371e-09	-2.07115e-10	-1.34308	0.000106136	-2.07115e-10	-1.33311	0.000124482	-2.07115e-10	-1.32847
2406576	chr1:2406576:T:C	5.41159e-09	-1.86541	-3.77007e-10	6.97959e-05	-1.75226	-3.77007e-10	8.15251e-05	-1.75171	-3.77007e-10
2406811	chr1:2406811:C:G	2.18354e-08	-2.07115e-10	-0.470426	0.000255228	-2.07115e-10	-0.455679	0.000297339	-2.07115e-10	-0.457751
2407130	chr1:2407130:T:C	2.95135e-09	-1.10536	-1.36634	2.67992e-05	-1.33293	-1.37653	3.15481e-05	-1.32317	-1.37794
2407219	chr1:2407219:G:A	1.42366e-09	-1.82667	-1.37406	1.61201e-05	-1.85586	-1.36191	1.87773e-05	-1.8567	-1.36327
2407226	chr1:2407226:G:A	9.30067e-09	-2.07115e-10	-1.32387	0.000108118	-2.07115e-10	-1.31461	0.000125914	-2.07115e-10	-1.31702
2407440	chr1:2407440:G:A	1.58735e-09	-1.70425	-1.38765	2.14318e-05	-1.54921	-1.38375	2.52724e-05	-1.53926	-1.38366
2407635	chr1:2407635:C:T	4.1294e-09	-1.16131	-0.97451	3.6271e-05	-1.36337	-1.04345	4.25444e-05	-1.35598	-1.0461
2407676	chr1:2407676:T:C	3.33577e-09	-0.978869	-1.37038	3.37403e-05	-1.11571	-1.36343	3.97655e-05	-1.10663	-1.363
2407689	chr1:2407689:G:A	8.83138e-09	-2.07115e-10	-1.37565	0.000101024	-2.07115e-10	-1.38248	0.000117837	-2.07115e-10	-1.38332
2407700	chr1:2407700:G:A	1.87773e-09	-1.73718	-1.18671	2.92461e-05	-1.45996	-1.16213	3.5062e-05	-1.43285	-1.16265
2407703	chr1:2407703:C:T	9.51818e-09	-2.07115e-10	-1.30075	0.000111395	-2.07115e-10	-1.28476	0.00013068	-2.07115e-10	-1.27987
2407956	chr1:2407956:A:G	1.9011e-09	-1.56148	-1.35005	2.64002e-05	-1.38352	-1.34095	3.15014e-05	-1.36056	-1.34203
2408170	chr1:2408170:A:G	2.2806e-09	-1.71425	-1.01526	3.06373e-05	-1.53612	-1.0395	3.55963e-05	-1.53622	-1.04417
2408414	chr1:2408414:C:T	8.80327e-09	-2.07115e-10	-1.37883	0.000101927	-2.07115e-10	-1.37358	0.000119079	-2.07115e-10	-1.37284
2408720	chr1:2408720:A:G	9.62246e-09	-2.07115e-10	-1.28986	0.000119583	-2.07115e-10	-1.21383	0.000134901	-2.07115e-10	-1.24809
2408761	chr1:2408761:T:C	1.3598e-09	-1.85885	-1.38777	1.62032e-05	-1.82845	-1.38417	1.9036e-05	-1.82256	-1.38373
2408773	chr1:2408773:G:A	6.52936e-09	-1.67765	-3.77007e-10	7.59597e-05	-1.66763	-3.77007e-10	8.84782e-05	-1.66987	-3.77007e-10
2409621	chr1:2409621:C:T	1.07815e-08	-0.0157897	-1.16033	9.56349e-05	-0.352351	-1.08495	0.000119146	-0.268375	-1.1039
2410982	chr1:2410982:TCTC:T	1.731e-08	-2.07115e-10	-0.702674	0.000217235	-2.07115e-10	-0.616855	0.000256983	-2.07115e-10	-0.603614
2411128	chr1:2411128:C:T	1.91301e-09	-1.68343	-1.22185	1.84742e-05	-1.8643	-1.21716	2.12797e-05	-1.86491	-1.22996
2411727	chr1:2411727:G:C	1.40361e-08	-2.07115e-10	-0.912321	0.000154674	-2.07115e-10	-0.956518	0.000181403	-2.07115e-10	-0.951902
2411755	chr1:2411755:T:C	6.07668e-09	-0.623563	-1.12594	5.28066e-05	-0.982889	-1.04831	6.35611e-05	-0.953626	-1.047
2411804	chr1:2411804:C:T	1.48406e-08	-2.07115e-10	-0.856589	0.000163118	-2.07115e-10	-0.903361	0.000191359	-2.07115e-10	-0.898474
2411894	chr1:2411894:A:G	1.45447e-08	-2.07115e-10	-0.876728	0.000170863	-2.07115e-10	-0.856972	0.000201083	-2.07115e-10	-0.848906
2412248	chr1:2412248:G:A	8.91952e-09	-2.07115e-10	-1.36571	0.000103872	-2.07115e-10	-1.35467	0.000121556	-2.07115e-10	-1.35225
2412302	chr1:2412302:G:A	1.05379e-08	-2.07115e-10	-1.19898	0.000124047	-2.07115e-10	-1.17717	0.000145805	-2.07115e-10	-1.17036
2412552	chr1:2412552:CCA:C	9.39503e-09	-2.07115e-10	-1.31378	0.000106057	-2.07115e-10	-1.33386	0.000123619	-2.07115e-10	-1.33542
2412603	chr1:2412603:G:C	5.73695e-09	-1.80703	-3.77007e-10	6.29538e-05	-1.85543	-3.77007e-10	7.34808e-05	-1.8556	-3.77007e-10
2413252	chr1:2413252:A:G	1.82295e-09	-1.70279	-1.25072	1.76089e-05	-1.86459	-1.26484	2.06972e-05	-1.86521	-1.25742
2413486	chr1:2413486:T:C	1.88199e-09	-1.61875	-1.30288	1.70795e-05	-1.8458	-1.31416	2.00227e-05	-1.84762	-1.30814
2413745	chr1:2413745:C:T	9.50321e-09	-2.07115e-10	-1.30233	0.000107104	-2.07115e-10	-1.32404	0.000124822	-2.07115e-10	-1.32573
2413933	chr1:2413933:C:T	9.33342e-09	-2.07115e-10	-1.32036	0.000107836	-2.07115e-10	-1.31723	0.000126381	-2.07115e-10	-1.31332
2413968	chr1:2413968:A:C	1.26468e-08	-2.07115e-10	-1.01655	0.000148337	-2.07115e-10	-0.998348	0.000173	-2.07115e-10	-0.999335
2414318	chr1:2414318:T:C	1.04977e-08	-2.07115e-10	-1.2028	0.000123707	-2.07115e-10	-1.17992	0.000144251	-2.07115e-10	-1.18107
2414578	chr1:2414578:C:T	5.44872e-09	-1.85858	-3.77007e-10	6.97066e-05	-1.75354	-3.77007e-10	8.03642e-05	-1.76606	-3.77007e-10
2414660	chr1:2414660:C:G	2.60456e-09	-1.23668	-1.36001	2.00978e-05	-1.64076	-1.35646	2.38867e-05	-1.62821	-1.35109
2415019	chr1:2415019:G:T	2.24069e-05	6.46317	-3.77007e-10	0.0248984	4.12472	-3.77007e-10	0.0337388	4.27378	-3.77007e-10
2415135	chr1:2415135:T:C	1.22218e-08	-2.07115e-10	-1.05073	0.000150094	-2.07115e-10	-0.986573	0.000175866	-2.07115e-10	-0.982904
2415620	chr1:2415620:C:T	5.60907e-09	-1.82957	-3.77007e-10	6.47858e-05	-1.82675	-3.77007e-10	7.57467e-05	-1.82523	-3.77007e-10
2415838	chr1:2415838:G:A	9.43428e-09	-2.07115e-10	-1.30961	0.000107959	-2.07115e-10	-1.31609	0.000126226	-2.07115e-10	-1.31455
2416027	chr1:2416027:C:T	4.46315e-09	-0.703385	-1.35472	2.48572e-05	-1.43611	-1.34858	2.96049e-05	-1.42023	-1.34446
2416228	chr1:2416228:C:T	1.15816e-08	-2.07115e-10	-1.10454	0.000141517	-2.07115e-10	-1.04542	0.000164758	-2.07115e-10	-1.04815
2416293	chr1:2416293:G:A	2.21134e-09	-1.85355	-0.906812	2.28753e-05	-1.85857	-1.0092	2.69159e-05	-1.86034	-0.999572
2416503	chr1:2416503:C:T	1.06478e-08	-1.1886	-3.77007e-10	0.000109069	-1.30585	-3.77007e-10	0.000128177	-1.29921	-3.77007e-10
2416601	chr1:2416601:T:C	1.39978e-09	-1.83621	-1.38143	1.95261e-05	-1.63915	-1.38693	2.26552e-05	-1.64516	-1.38707
2416867	chr1:2416867:C:T	9.16069e-09	-2.07115e-10	-1.33904	0.000104447	-2.07115e-10	-1.34916	0.000121771	-2.07115e-10	-1.35048
2417544	chr1:2417544:G:A	5.44458e-09	-1.85934	-3.77007e-10	6.32002e-05	-1.85153	-3.77007e-10	7.3748e-05	-1.85197	-3.77007e-10
2418330	chr1:2418330:G:A	1.74035e-09	-1.81963	-1.18024	1.77949e-05	-1.8669	-1.25202	2.07916e-05	-1.86644	-1.25164
2418469	chr1:2418469:C:T	4.89463e-09	-1.79857	-0.167245	6.21387e-05	-1.86044	-0.0080275	7.30401e-05	-1.86287	0.00125512
2418470	chr1:2418470:C:T	9.02876e-09	-2.07115e-10	-1.35354	0.000103118	-2.07115e-10	-1.36196	0.000120249	-2.07115e-10	-1.36306
2418537	chr1:2418537:C:G	8.83663e-09	-2.07115e-10	-1.37505	0.000101377	-2.07115e-10	-1.37899	0.000118418	-2.07115e-10	-1.37841
2418545	chr1:2418545:G:T	5.40369e-09	-1.86687	-3.77007e-10	6.45042e-05	-1.83111	-3.77007e-10	7.52766e-05	-1.83146	-3.77007e-10
2418597	chr1:2418597:C:T	1.14217e-08	-2.07115e-10	-1.11844	0.000135276	-2.07115e-10	-1.09052	0.000158429	-2.07115e-10	-1.08732
2418601	chr1:2418601:G:A	1.01676e-08	-2.07115e-10	-1.23476	0.000113466	-2.07115e-10	-1.26633	0.000132908	-2.07115e-10	-1.26297
2418739	chr1:2418739:G:A	7.7297e-08	-2.07115e-10	0.793699	0.000874283	-2.07115e-10	0.775568	0.000975757	-2.07115e-10	0.730589
2419005	chr1:2419005:C:T	3.98327e-09	-1.76479	-0.407063	4.48174e-05	-1.86661	-0.328624	5.42831e-05	-1.86714	-0.291272
2419431	chr1:2419431:G:A	9.86485e-09	-2.07115e-10	-1.26498	0.000117369	-2.07115e-10	-1.23251	0.000137625	-2.07115e-10	-1.22809
2419473	chr1:2419473:G:A	1.91094e-09	-1.8614	-1.04497	2.16639e-05	-1.77888	-1.14331	2.51657e-05	-1.78492	-1.14222
2419480	chr1:2419480:G:A	9.27921e-09	-2.07115e-10	-1.32618	0.000105658	-2.07115e-10	-1.33763	0.000123164	-2.07115e-10	-1.33911
2419657	chr1:2419657:A:G	1.84177e-09	-1.84092	-1.10231	1.90895e-05	-1.86477	-1.18393	2.23986e-05	-1.86566	-1.17796
2419910	chr1:2419910:G:C	1.07074e-08	-2.07115e-10	-1.18302	0.0001287	-2.07115e-10	-1.14035	0.000150413	-2.07115e-10	-1.13924
2419956	chr1:2419956:G:A	2.26555e-09	-1.36442	-1.37172	5.62173e-05	-0.582642	-1.38597	6.44892e-05	-0.599826	-1.3863
2420136	chr1:2420136:G:A	1.63969e-09	-1.86457	-1.19488	1.80598e-05	-1.83722	-1.26693	2.10234e-05	-1.84072	-1.26627
2420260	chr1:2420260:T:C	1.90742e-09	-1.86702	-1.04118	2.09134e-05	-1.82112	-1.13633	2.43857e-05	-1.82553	-1.1331
2420329	chr1:2420329:C:T	1.29502e-08	-2.07115e-10	-0.992848	0.000154847	-2.07115e-10	-0.9554	0.000181297	-2.07115e-10	-0.952489
2420570	chr1:2420570:G:T	2.08349e-08	-2.07115e-10	-0.517325	0.000235985	-2.07115e-10	-0.534067	0.000275427	-2.07115e-10	-0.534301
2420707	chr1:2420707:C:T	3.32705e-09	-0.973851	-1.37802	2.04677e-05	-1.60451	-1.37448	2.42499e-05	-1.59207	-1.37215
2420841	chr1:2420841:G:A	3.4283e-09	-1.78723	-0.534657	3.92884e-05	-1.86433	-0.462573	4.61277e-05	-1.8658	-0.455409
2420890	chr1:2420890:T:C	4.48579e-08	-2.07115e-10	0.249543	0.000533718	-2.07115e-10	0.282031	0.000629655	-2.07115e-10	0.292547
2420908	chr1:2420908:C:T	9.13453e-09	-2.07115e-10	-1.3419	0.000104243	-2.07115e-10	-1.35111	0.000121525	-2.07115e-10	-1.35251
2421513	chr1:2421513:C:T	9.09936e-09	-2.07115e-10	-1.34575	0.000105325	-2.07115e-10	-1.34079	0.00012352	-2.07115e-10	-1.33622
2421646	chr1:2421646:A:G	1.64688e-09	-1.86621	-1.18887	1.82142e-05	-1.82781	-1.26782	2.12007e-05	-1.83192	-1.26667
2421677	chr1:2421677:T:C	5.94881e-09	-1.77077	-3.77007e-10	8.07153e-05	-1.60691	-3.77007e-10	9.38688e-05	-1.61073	-3.77007e-10
2421856	chr1:2421856:C:T	1.64486e-09	-1.86528	-1.19102	1.8261e-05	-1.83451	-1.25856	2.12454e-05	-1.83818	-1.2583
2421930	chr1:2421930:C:T	1.3729e-09	-1.85157	-1.38546	2.12885e-05	-1.55174	-1.38793	2.4846e-05	-1.55244	-1.38748
2422217	chr1:2422217:C:T	3.6751e-09	-1.7207	-0.531673	3.94977e-05	-1.86579	-0.455799	4.78899e-05	-1.8643	-0.419421
2422225	chr1:2422225:C:T	3.49742e-09	-1.74067	-0.561265	3.82775e-05	-1.8671	-0.485873	4.63265e-05	-1.86651	-0.450404
2422391	chr1:2422391:T:C	9.90972e-09	-2.07115e-10	-1.26044	0.000116843	-2.07115e-10	-1.23701	0.000136584	-2.07115e-10	-1.23568
2422533	chr1:2422533:T:C	1.11634e-08	-1.14132	-3.77007e-10	0.000113744	-1.26389	-3.77007e-10	0.00013369	-1.2571	-3.77007e-10
2422931	chr1:2422931:T:C	1.38478e-09	-1.85648	-1.37193	1.63359e-05	-1.85943	-1.34504	1.90315e-05	-1.86107	-1.34546
2423124	chr1:2423124:C:T	7.68296e-09	-0.305112	-1.20984	5.90551e-05	-0.713724	-1.20564	7.07082e-05	-0.684558	-1.2095
2424124	chr1:2424124:G:T	1.81765e-09	-1.82187	-1.13455	2.17946e-05	-1.7751	-1.14107	2.53288e-05	-1.78174	-1.13895
2424298	chr1:2424298:TA:T	5.53055e-09	-0.469938	-1.37373	0.000129934	0.246438	-1.37725	0.000156309	0.273822	-1.37461
2424306	chr1:2424306:T:C	7.09182e-09	-0.228063	-1.36695	0.000180019	0.566215	-1.37099	0.000217061	0.59537	-1.36781
2424400	chr1:2424400:A:G	3.9841e-09	-1.64538	-0.526261	5.70192e-05	-1.5887	-0.365745	6.41255e-05	-1.57839	-0.413398
2424708	chr1:2424708:C:T	1.10826e-08	-2.07115e-10	-1.14858	0.000129357	-2.07115e-10	-1.13526	0.000150873	-2.07115e-10	-1.13618
2424710	chr1:2424710:G:A	1.18292e-07	-2.07115e-10	1.2192	0.00135818	-2.07115e-10	1.21607	0.00160454	-2.07115e-10	1.22796
2424795	chr1:2424795:G:A	8.85685e-09	-2.07115e-10	-1.37277	0.000102345	-2.07115e-10	-1.36949	0.000119208	-2.07115e-10	-1.37176
2425138	chr1:2425138:A:G	1.17234e-08	-2.07115e-10	-1.09237	0.000133812	-2.07115e-10	-1.1014	0.000158481	-2.07115e-10	-1.08699
2425473	chr1:2425473:G:A	1.61628e-09	-1.84854	-1.22529	2.58596e-05	-1.51247	-1.23268	3.07192e-05	-1.50419	-1.22355
2425928	chr1:2425928:C:T	5.42352e-09	-1.86321	-3.77007e-10	6.29101e-05	-1.85613	-3.77007e-10	7.33881e-05	-1.85686	-3.77007e-10
2425979	chr1:2425979:C:T	1.04939e-08	-2.07115e-10	-1.20316	0.000118294	-2.07115e-10	-1.22466	0.000139089	-2.07115e-10	-1.21751
2426038	chr1:2426038:G:C	9.96631e-09	-2.07115e-10	-1.25475	0.00010982	-2.07115e-10	-1.299	0.000129489	-2.07115e-10	-1.28903
2426371	chr1:2426371:C:T	5.74576e-09	-1.15879	-0.6467	4.28636e-05	-1.60597	-0.633842	4.99519e-05	-1.60515	-0.636419
2426634	chr1:2426634:C:T	2.46337e-09	-1.29011	-1.36231	4.44463e-05	-0.853091	-1.35046	5.21933e-05	-0.841254	-1.35642
2426826	chr1:2426826:G:A	8.86e-09	-2.07115e-10	-1.37241	0.000101711	-2.07115e-10	-1.3757	0.000118982	-2.07115e-10	-1.37365
2427046	chr1:2427046:G:T	9.58511e-09	-2.07115e-10	-1.29375	0.000108975	-2.07115e-10	-1.30672	0.000127207	-2.07115e-10	-1.30681
2427316	chr1:2427316:G:C	2.5549e-09	-1.57342	-1.04253	2.23768e-05	-1.83616	-1.05365	2.62376e-05	-1.83854	-1.04689
2428467	chr1:2428467:T:C	1.17376e-08	-2.07115e-10	-1.09116	0.000136049	-2.07115e-10	-1.08482	0.000157457	-2.07115e-10	-1.09347
2428478	chr1:2428478:T:C	1.44784e-09	-1.8671	-1.31679	1.74331e-05	-1.81863	-1.32083	2.04971e-05	-1.81448	-1.31786
2428501	chr1:2428501:C:T	1.57451e-09	-1.81329	-1.28672	1.80279e-05	-1.82701	-1.2789	2.07395e-05	-1.83075	-1.28984
2428542	chr1:2428542:G:T	7.99768e-09	-0.463785	-1.01102	5.19554e-05	-1.11116	-0.936288	5.97674e-05	-1.11133	-0.950833
2428720	chr1:2428720:G:A	5.63897e-09	-1.82426	-3.77007e-10	6.75434e-05	-1.78506	-3.77007e-10	7.8446e-05	-1.79021	-3.77007e-10
2428903	chr1:2428903:G:A	1.74585e-09	-1.85599	-1.14073	2.00349e-05	-1.81735	-1.18301	2.33186e-05	-1.81756	-1.18581
2429003	chr1:2429003:C:A	1.20725e-08	-2.07115e-10	-1.06303	0.000135044	-2.07115e-10	-1.09223	0.000159107	-2.07115e-10	-1.08305
2429381	chr1:2429381:C:G	1.79632e-09	-1.62728	-1.34094	1.6287e-05	-1.8505	-1.35697	1.90421e-05	-1.85227	-1.3537
2429689	chr1:2429689:C:T	1.00057e-08	-2.07115e-10	-1.2508	0.00011296	-2.07115e-10	-1.2708	0.000131501	-2.07115e-10	-1.27361
2429693	chr1:2429693:C:T	1.67244e-09	-1.80155	-1.23812	1.91062e-05	-1.81639	-1.23143	2.19055e-05	-1.82034	-1.24554
2429778	chr1:2429778:C:T	9.50294e-09	-2.07115e-10	-1.30236	0.000109794	-2.07115e-10	-1.29923	0.000128516	-2.07115e-10	-1.29658
2429870	chr1:2429870:C:A	1.56117e-09	-1.75152	-1.357	1.611e-05	-1.85554	-1.36286	1.89979e-05	-1.8524	-1.35589
2430227	chr1:2430227:C:T	1.39773e-09	-1.83218	-1.38693	1.72937e-05	-1.76095	-1.38655	2.02623e-05	-1.75648	-1.38738
2430360	chr1:2430360:A:C	9.84201e-09	-1.2673	-3.77007e-10	8.25235e-05	-1.58475	-3.77007e-10	9.66087e-05	-1.58196	-3.77007e-10
2430393	chr1:2430393:C:T	1.78112e-08	-0.684442	0.0103135	0.000124649	-1.27343	0.10109	0.000142063	-1.27344	0.0770858
2430562	chr1:2430562:G:A	1.74153e-09	-1.66299	-1.3362	4.03423e-05	-0.981695	-1.31874	4.67673e-05	-0.981832	-1.32561
2430581	chr1:2430581:G:T	2.11673e-09	-1.6296	-1.17449	2.70135e-05	-1.52325	-1.17825	3.15813e-05	-1.52151	-1.17855
2430715	chr1:2430715:G:A	6.11131e-09	-1.74382	-3.77007e-10	6.27218e-05	-1.85913	-3.77007e-10	7.32539e-05	-1.85869	-3.77007e-10
2431325	chr1:2431325:A:T	1.90221e-09	-1.71513	-1.19581	2.19535e-05	-1.70635	-1.20255	2.55391e-05	-1.70307	-1.20935
2431388	chr1:2431388:C:T	2.10215e-09	-1.63989	-1.17111	2.34334e-05	-1.65461	-1.18906	2.74398e-05	-1.65244	-1.18819
2431542	chr1:2431542:A:G	5.41407e-09	-1.86496	-3.77007e-10	6.28058e-05	-1.85779	-3.77007e-10	7.33264e-05	-1.8577	-3.77007e-10
2431782	chr1:2431782:G:A	9.76535e-09	-2.07115e-10	-1.27512	0.000110388	-2.07115e-10	-1.29383	0.000128551	-2.07115e-10	-1.2963
2431982	chr1:2431982:C:T	6.97718e-09	-0.681743	-0.929569	4.9729e-05	-1.24784	-0.84341	5.72342e-05	-1.24628	-0.859193
2432170	chr1:2432170:G:A	8.94538e-09	-2.07115e-10	-1.36282	0.000101865	-2.07115e-10	-1.37419	0.000119095	-2.07115e-10	-1.3727
2432821	chr1:2432821:C:T	9.27964e-09	-2.07115e-10	-1.32613	0.000106342	-2.07115e-10	-1.33117	0.000123703	-2.07115e-10	-1.33474
2433069	chr1:2433069:A:G	2.12159e-09	-1.86631	-0.935477	2.6232e-05	-1.86692	-0.863934	3.02082e-05	-1.86673	-0.877783
2433223	chr1:2433223:G:A	8.82079e-09	-2.07115e-10	-1.37685	0.000101638	-2.07115e-10	-1.37641	0.000118784	-2.07115e-10	-1.37532
2433465	chr1:2433465:TGC:T	8.94656e-09	-2.07115e-10	-1.36269	0.000101526	-2.07115e-10	-1.37752	0.000118335	-2.07115e-10	-1.37911
2433471	chr1:2433471:A:G	8.96144e-09	-2.07115e-10	-1.36103	0.000101636	-2.07115e-10	-1.37644	0.000118453	-2.07115e-10	-1.37811
2433473	chr1:2433473:T:TTC	8.95481e-09	-2.07115e-10	-1.36177	0.000101587	-2.07115e-10	-1.37692	0.0001184	-2.07115e-10	-1.37856
2433474	chr1:2433474:A:AGGGC	8.95528e-09	-2.07115e-10	-1.36171	0.00010159	-2.07115e-10	-1.37689	0.000118403	-2.07115e-10	-1.37853
2433565	chr1:2433565:A:G	1.52847e-08	-0.827106	-3.77007e-10	0.000116611	-1.23899	-3.77007e-10	0.000137415	-1.22962	-3.77007e-10
2433890	chr1:2433890:A:G	9.02045e-09	-2.07115e-10	-1.35446	0.000104001	-2.07115e-10	-1.35343	0.000121401	-2.07115e-10	-1.35353
2434052	chr1:2434052:C:T	8.90327e-09	-2.07115e-10	-1.36754	0.000101593	-2.07115e-10	-1.37686	0.00011854	-2.07115e-10	-1.37738
2434100	chr1:2434100:C:T	9.27721e-09	-2.07115e-10	-1.3264	0.000104797	-2.07115e-10	-1.34581	0.000123141	-2.07115e-10	-1.3393
2434446	chr1:2434446:T:A	2.43592e-09	-1.56273	-1.1009	2.18695e-05	-1.84718	-1.06556	2.57928e-05	-1.84895	-1.05358
2435047	chr1:2435047:G:A	1.00734e-08	-2.07115e-10	-1.24406	0.000116911	-2.07115e-10	-1.23642	0.000136879	-2.07115e-10	-1.23352
2435078	chr1:2435078:G:A	2.30073e-09	-1.3739	-1.34683	1.70594e-05	-1.82809	-1.33305	1.99804e-05	-1.82603	-1.33184
2435140	chr1:2435140:C:G	2.03927e-09	-1.45897	-1.38239	1.60254e-05	-1.8472	-1.37646	1.87559e-05	-1.84576	-1.37536
2435172	chr1:2435172:G:A	1.43583e-09	-1.82114	-1.37107	1.60013e-05	-1.86345	-1.36172	1.86679e-05	-1.86382	-1.362
2435303	chr1:2435303:G:A	9.50111e-09	-2.07115e-10	-1.30255	0.000110523	-2.07115e-10	-1.29262	0.000128951	-2.07115e-10	-1.2932
2435360	chr1:2435360:C:T	1.73125e-09	-1.79931	-1.2058	1.87265e-05	-1.86572	-1.20218	2.20045e-05	-1.86564	-1.19573
2435655	chr1:2435655:C:T	1.30625e-08	-2.07115e-10	-0.984212	0.000149658	-2.07115e-10	-0.989485	0.000175293	-2.07115e-10	-0.986167
2435670	chr1:2435670:G:T	9.73198e-09	-1.27854	-3.77007e-10	0.00014171	-1.04405	-3.77007e-10	0.000166263	-1.03906	-3.77007e-10
2436633	chr1:2436633:C:A	9.08322e-09	-2.07115e-10	-1.34753	0.000103403	-2.07115e-10	-1.3592	0.00012106	-2.07115e-10	-1.35634
2436784	chr1:2436784:C:T	4.21685e-09	-1.72757	-0.387294	5.44991e-05	-1.64033	-0.359318	6.3186e-05	-1.63741	-0.369132
2436793	chr1:2436793:T:C	1.97738e-09	-1.5069	-1.36529	1.67127e-05	-1.80483	-1.37683	1.93233e-05	-1.81156	-1.37975
2437267	chr1:2437267:T:C	1.72844e-09	-1.80183	-1.20491	3.31415e-05	-1.27966	-1.21739	3.88022e-05	-1.29634	-1.19781
2437569	chr1:2437569:C:T	1.41178e-08	-2.07115e-10	-0.906521	0.000161295	-2.07115e-10	-0.914598	0.000186073	-2.07115e-10	-0.926486
2437814	chr1:2437814:C:T	1.67957e-08	-2.07115e-10	-0.732833	0.000184408	-2.07115e-10	-0.780684	0.000224497	-2.07115e-10	-0.738762
2437847	chr1:2437847:G:A	5.65201e-09	-1.82195	-3.77007e-10	6.35397e-05	-1.84617	-3.77007e-10	7.40867e-05	-1.84739	-3.77007e-10
2437952	chr1:2437952:C:G	1.5467e-09	-1.78627	-1.33157	2.16756e-05	-1.60081	-1.32084	2.50732e-05	-1.61314	-1.31768
2438199	chr1:2438199:G:A	9.53195e-09	-2.07115e-10	-1.29931	0.000108002	-2.07115e-10	-1.31569	0.000126308	-2.07115e-10	-1.3139
2438460	chr1:2438460:T:C	3.77575e-09	-1.79548	-0.429873	3.85197e-05	-1.80296	-0.543707	4.64055e-05	-1.80297	-0.512241
2439700	chr1:2439700:C:T	1.03071e-08	-2.07115e-10	-1.22112	0.00011722	-2.07115e-10	-1.23378	0.000134687	-2.07115e-10	-1.24967
2439866	chr1:2439866:C:T	1.08421e-08	-2.07115e-10	-1.17052	0.000129956	-2.07115e-10	-1.13064	0.000153411	-2.07115e-10	-1.1195
2439933	chr1:2439933:C:T	1.6179e-08	-2.07115e-10	-0.770241	0.000182167	-2.07115e-10	-0.792913	0.000217366	-2.07115e-10	-0.771043
2440123	chr1:2440123:T:C	1.40277e-08	-2.07115e-10	-0.91292	0.000169917	-2.07115e-10	-0.862528	0.000197438	-2.07115e-10	-0.867202
2440247	chr1:2440247:C:T	1.14045e-08	-2.07115e-10	-1.11995	0.000137199	-2.07115e-10	-1.0764	0.000162122	-2.07115e-10	-1.06427
2440350	chr1:2440350:ATGGTGG:A	1.31299e-08	-2.07115e-10	-0.979061	0.000143824	-2.07115e-10	-1.02924	0.000167957	-2.07115e-10	-1.02892
2440881	chr1:2440881:A:G	2.03002e-09	-1.86143	-0.98448	2.596e-05	-1.82559	-0.915693	2.98323e-05	-1.83092	-0.926114
2440882	chr1:2440882:C:T	4.821e-09	-1.67767	-0.303301	0.000108237	-0.958324	-0.355183	0.000130353	-0.964695	-0.31768
2440995	chr1:2440995:A:G	7.41242e-09	-1.5508	-3.77007e-10	0.000164597	-0.894338	-3.77007e-10	0.000189359	-0.908979	-3.77007e-10
2441185	chr1:2441185:C:A	1.27444e-08	-2.07115e-10	-1.00886	0.000153564	-2.07115e-10	-0.963717	0.000180439	-2.07115e-10	-0.957233
2441187	chr1:2441187:G:A	1.31893e-08	-2.07115e-10	-0.974551	0.000159347	-2.07115e-10	-0.926753	0.000187372	-2.07115e-10	-0.919531
2441324	chr1:2441324:G:A	9.17139e-09	-2.07115e-10	-1.33787	0.000105355	-2.07115e-10	-1.3405	0.000123022	-2.07115e-10	-1.34026
2441419	chr1:2441419:T:C	2.15056e-09	-1.78991	-0.998323	5.76786e-05	-0.930687	-1.01226	6.31864e-05	-0.949482	-1.05705
2442149	chr1:2442149:G:A	5.51796e-09	-1.84595	-3.77007e-10	6.38014e-05	-1.84206	-3.77007e-10	7.45482e-05	-1.84118	-3.77007e-10
2442170	chr1:2442170:CT:C	2.08893e-09	-1.86296	-0.954352	2.69039e-05	-1.82049	-0.885078	3.09451e-05	-1.82613	-0.894277
2442548	chr1:2442548:G:T	2.32174e-09	-1.81778	-0.893865	2.52945e-05	-1.80958	-0.957668	3.02091e-05	-1.80962	-0.934866
2442681	chr1:2442681:C:T	3.63581e-09	-1.19907	-1.06406	0.000138223	0.0379411	-1.10691	0.000164841	0.0262077	-1.07385
2442922	chr1:2442922:C:T	1.4888e-08	-0.853399	-3.77007e-10	0.000149893	-0.987917	-3.77007e-10	0.000178581	-0.967583	-3.77007e-10
2442992	chr1:2442992:G:A	2.491e-09	-1.80027	-0.841003	2.70178e-05	-1.79045	-0.910886	3.23577e-05	-1.79053	-0.885244
2443319	chr1:2443319:A:G	1.58498e-09	-1.70677	-1.38662	4.51731e-05	-0.801776	-1.38556	5.1715e-05	-0.822729	-1.38415
2443353	chr1:2443353:T:A	5.73243e-09	-1.72475	-0.083065	6.83486e-05	-1.82211	0.0488968	7.99555e-05	-1.81892	0.0477681
2443410	chr1:2443410:C:A	9.61963e-09	-2.07115e-10	-1.29015	0.000109482	-2.07115e-10	-1.30207	0.000127717	-2.07115e-10	-1.30281
2443697	chr1:2443697:C:A	4.99033e-09	-1.75354	-0.192915	5.99258e-05	-1.83748	-0.0672486	7.00689e-05	-1.83488	-0.0682703
2443701	chr1:2443701:G:T	3.46437e-07	2.29375	-3.77007e-10	0.000836304	0.731157	-3.77007e-10	0.00104384	0.798038	-3.77007e-10
2444067	chr1:2444067:C:T	1.58241e-09	-1.79696	-1.29805	4.23842e-05	-0.981697	-1.26936	4.84901e-05	-1.00289	-1.26837
2444148	chr1:2444148:C:T	2.49227e-09	-1.83649	-0.804268	2.6938e-05	-1.83006	-0.874238	3.2273e-05	-1.83011	-0.848279
2444405	chr1:2444405:T:G	1.88789e-09	-1.66723	-1.25126	5.6078e-05	-0.721631	-1.24946	6.38872e-05	-0.742999	-1.25251
2444536	chr1:2444536:G:GT	3.13824e-09	-1.33784	-1.07245	0.000107308	-0.207847	-1.11428	0.000127991	-0.21891	-1.08176
2444578	chr1:2444578:T:C	1.06027e-08	-2.07115e-10	-1.19285	0.000125345	-2.07115e-10	-1.16677	0.000145984	-2.07115e-10	-1.16913
2444607	chr1:2444607:G:A	3.74752e-09	-1.64705	-0.585815	4.66773e-05	-1.62145	-0.533126	5.53421e-05	-1.62343	-0.515657
2444831	chr1:2444831:G:A	1.05497e-08	-2.07115e-10	-1.19786	0.000126061	-2.07115e-10	-1.16107	0.000148795	-2.07115e-10	-1.15005
2445294	chr1:2445294:G:A	8.08541e-09	-1.7408	0.276905	9.82498e-05	-1.83096	0.420636	0.000114772	-1.8281	0.418423
2445590	chr1:2445590:C:T	9.06029e-09	-2.07115e-10	-1.35006	0.000105195	-2.07115e-10	-1.34202	0.000122442	-2.07115e-10	-1.34499
2446351	chr1:2446351:C:T	7.13221e-09	-1.58934	-3.77007e-10	6.913e-05	-1.76185	-3.77007e-10	8.12451e-05	-1.75515	-3.77007e-10
2446364	chr1:2446364:G:C	1.16751e-08	-2.07115e-10	-1.0965	0.000131267	-2.07115e-10	-1.1206	0.000152348	-2.07115e-10	-1.12646
2446505	chr1:2446505:G:A	1.15334e-08	-2.07115e-10	-1.10871	0.000141552	-2.07115e-10	-1.04517	0.000167219	-2.07115e-10	-1.03332
2446799	chr1:2446799:C:T	1.83424e-09	-1.78183	-1.1655	2.13481e-05	-1.76443	-1.17244	2.50243e-05	-1.76289	-1.16989
2447173	chr1:2447173:C:T	8.81511e-09	-2.07115e-10	-1.37749	0.000101576	-2.07115e-10	-1.37703	0.000118583	-2.07115e-10	-1.37701
2447363	chr1:2447363:C:T	9.08071e-09	-2.07115e-10	-1.3478	0.000104144	-2.07115e-10	-1.35206	0.000121734	-2.07115e-10	-1.35078
2447809	chr1:2447809:G:A	2.86499e-09	-1.13464	-1.36675	0.000115818	0.125497	-1.37132	0.000133807	0.113019	-1.36924
2448266	chr1:2448266:A:G	1.84868e-09	-1.56456	-1.37492	6.45707e-05	-0.451929	-1.37814	7.34084e-05	-0.476073	-1.38051
2448639	chr1:2448639:C:T	1.05576e-08	-2.07115e-10	-1.19711	0.00011925	-2.07115e-10	-1.21661	0.000138291	-2.07115e-10	-1.22326
2448708	chr1:2448708:C:A	1.7797e-09	-1.81893	-1.15858	1.95875e-05	-1.81743	-1.20551	2.31396e-05	-1.81744	-1.19364
2448834	chr1:2448834:C:T	1.75593e-09	-1.80261	-1.18835	1.9461e-05	-1.86657	-1.16285	2.25814e-05	-1.86707	-1.16843
2448840	chr1:2448840:A:G	9.35266e-09	-2.07115e-10	-1.3183	0.00010916	-2.07115e-10	-1.30502	0.000127402	-2.07115e-10	-1.30528
2448853	chr1:2448853:G:A	1.75521e-09	-1.85953	-1.13183	1.91874e-05	-1.86206	-1.18152	2.26961e-05	-1.86213	-1.16831
2448945	chr1:2448945:C:T	1.60464e-09	-1.83551	-1.24555	1.83041e-05	-1.85706	-1.23365	2.1287e-05	-1.85966	-1.23487
2448963	chr1:2448963:G:A	1.06059e-08	-2.07115e-10	-1.19255	0.000124478	-2.07115e-10	-1.17371	0.000145293	-2.07115e-10	-1.17387
2449080	chr1:2449080:G:A	1.23365e-08	-2.07115e-10	-1.0414	0.000146709	-2.07115e-10	-1.00938	0.00017205	-2.07115e-10	-1.00484
2449408	chr1:2449408:C:T	1.90166e-09	-1.82889	-1.08234	2.80996e-05	-1.53578	-1.1263	3.33921e-05	-1.53919	-1.10512
2449725	chr1:2449725:A:G	5.52272e-09	-1.84509	-3.77007e-10	6.27234e-05	-1.8591	-3.77007e-10	7.32731e-05	-1.85843	-3.77007e-10
2450100	chr1:2450100:C:T	3.09093e-09	-1.03948	-1.386	0.000130151	0.258062	-1.3872	0.000150085	0.245249	-1.38667
2450129	chr1:2450129:A:G	1.82836e-09	-1.56354	-1.387	6.32154e-05	-0.463598	-1.38769	7.20325e-05	-0.487564	-1.38794
2450183	chr1:2450183:A:G	1.66596e-09	-1.6672	-1.37635	4.0441e-05	-0.921839	-1.37615	4.68416e-05	-0.931319	-1.37453
2450802	chr1:2450802:A:G	1.31175e-08	-2.07115e-10	-0.980011	0.00014399	-2.07115e-10	-1.02809	0.00016741	-2.07115e-10	-1.03218
2450833	chr1:2450833:C:A	1.0049e-08	-2.07115e-10	-1.24648	0.000117683	-2.07115e-10	-1.22984	0.000137452	-2.07115e-10	-1.22935
2451529	chr1:2451529:A:G	8.74205e-09	-2.07115e-10	-1.38581	0.000100628	-2.07115e-10	-1.3864	0.000117457	-2.07115e-10	-1.38655
2451600	chr1:2451600:A:G	2.02776e-09	-1.64387	-1.20316	6.30864e-05	-0.629258	-1.22407	7.12943e-05	-0.651595	-1.23421
2451653	chr1:2451653:G:T	2.00195e-09	-1.5559	-1.30393	2.25892e-05	-1.57375	-1.30662	2.67723e-05	-1.57167	-1.29359
2451782	chr1:2451782:C:T	1.98369e-08	-2.07115e-10	-0.566413	0.000226852	-2.07115e-10	-0.573537	0.000271707	-2.07115e-10	-0.547901
2451891	chr1:2451891:C:T	1.13089e-08	-2.07115e-10	-1.12836	0.000127622	-2.07115e-10	-1.14876	0.000147851	-2.07115e-10	-1.15642
2451909	chr1:2451909:G:A	9.28502e-09	-2.07115e-10	-1.32555	0.000107669	-2.07115e-10	-1.31878	0.000127065	-2.07115e-10	-1.30792
2451935	chr1:2451935:C:T	1.78684e-09	-1.62352	-1.34998	2.04612e-05	-1.61188	-1.36742	2.39663e-05	-1.61154	-1.36443
2452045	chr1:2452045:C:T	1.15416e-08	-2.07115e-10	-1.10799	0.00012957	-2.07115e-10	-1.13361	0.000150269	-2.07115e-10	-1.1402
2452150	chr1:2452150:C:T	9.83372e-09	-2.07115e-10	-1.26814	0.000114722	-2.07115e-10	-1.25532	0.000133294	-2.07115e-10	-1.26006
2452554	chr1:2452554:C:T	9.4165e-09	-2.07115e-10	-1.31149	0.000109233	-2.07115e-10	-1.30435	0.000129078	-2.07115e-10	-1.29221
2452578	chr1:2452578:T:G	2.05979e-09	-1.48167	-1.34968	2.32174e-05	-1.50092	-1.35201	2.74275e-05	-1.49863	-1.34245
2452669	chr1:2452669:T:C	1.68992e-09	-1.6528	-1.37647	5.22403e-05	-0.662344	-1.37964	5.95575e-05	-0.684344	-1.38134
2453094	chr1:2453094:A:T	7.12826e-09	-1.58989	-3.77007e-10	8.17946e-05	-1.59362	-3.77007e-10	9.52593e-05	-1.59602	-3.77007e-10
2453185	chr1:2453185:A:G	1.94192e-09	-1.58153	-1.30875	2.2059e-05	-1.5699	-1.33422	2.58952e-05	-1.56948	-1.32909
2453797	chr1:2453797:T:C	1.64747e-09	-1.73143	-1.32328	4.60722e-05	-0.843451	-1.32418	5.25796e-05	-0.863956	-1.32634
2454659	chr1:2454659:A:G	2.29358e-09	-1.55266	-1.17118	2.50857e-05	-1.58948	-1.18605	2.97194e-05	-1.58747	-1.17335
2454986	chr1:2454986:G:A	1.14043e-08	-1.11997	-3.77007e-10	0.000197948	-0.70983	-3.77007e-10	0.000228062	-0.723009	-3.77007e-10
2455008	chr1:2455008:C:T	9.03614e-09	-2.07115e-10	-1.35273	0.000103454	-2.07115e-10	-1.35871	0.000120878	-2.07115e-10	-1.35784
2455439	chr1:2455439:G:A	1.46997e-09	-1.78149	-1.38723	1.64575e-05	-1.81401	-1.38304	1.9197e-05	-1.81346	-1.38441
2455695	chr1:2455695:G:C	5.40205e-09	-1.86718	-3.77007e-10	6.26629e-05	-1.86007	-3.77007e-10	7.31288e-05	-1.8604	-3.77007e-10
2455830	chr1:2455830:G:A	8.79091e-09	-0.181582	-1.19866	0.000448822	1.30002	-1.19123	0.000506892	1.28772	-1.21204
2455915	chr1:2455915:T:C	9.1333e-09	-2.07115e-10	-1.34203	0.000107686	-2.07115e-10	-1.31862	0.000126729	-2.07115e-10	-1.31058
2456474	chr1:2456474:A:G	1.44355e-09	-1.86709	-1.31976	1.65714e-05	-1.86704	-1.32311	1.9507e-05	-1.86696	-1.31489
2456853	chr1:2456853:C:A	2.06892e-09	-1.6507	-1.17623	2.12186e-05	-1.7166	-1.22635	2.49475e-05	-1.71907	-1.21678
2457099	chr1:2457099:G:A	9.92844e-09	-2.07115e-10	-1.25855	0.000112244	-2.07115e-10	-1.27716	0.000131274	-2.07115e-10	-1.27534
2457258	chr1:2457258:G:A	5.40196e-09	-1.86719	-3.77007e-10	6.23631e-05	-1.86486	-3.77007e-10	7.28351e-05	-1.86443	-3.77007e-10
2457610	chr1:2457610:C:G	9.88565e-09	-2.07115e-10	-1.26287	0.000111869	-2.07115e-10	-1.28051	0.000130138	-2.07115e-10	-1.28403
2457713	chr1:2457713:G:A	3.74459e-09	-0.938623	-1.29502	0.000242627	0.788683	-1.29499	0.000274269	0.746607	-1.28512
2457937	chr1:2457937:T:A	1.94345e-09	-1.50162	-1.38787	2.15672e-05	-1.53883	-1.38783	2.53079e-05	-1.5336	-1.38792
2457996	chr1:2457996:G:A	1.99773e-09	-1.64504	-1.2169	6.36619e-05	-0.63856	-1.20569	7.38821e-05	-0.664792	-1.18536
2458147	chr1:2458147:G:A	8.81377e-09	-2.07115e-10	-1.37764	0.00010151	-2.07115e-10	-1.37768	0.000118402	-2.07115e-10	-1.37854
2458242	chr1:2458242:C:T	2.94901e-08	-2.07115e-10	-0.169902	0.000345182	-2.07115e-10	-0.153765	0.000398596	-2.07115e-10	-0.164677
2458263	chr1:2458263:T:C	2.26323e-09	-1.44295	-1.29421	2.28504e-05	-1.54864	-1.32022	2.68102e-05	-1.55035	-1.31349
2458406	chr1:2458406:G:C	2.13584e-09	-1.43863	-1.35646	2.18338e-05	-1.54342	-1.37096	2.55245e-05	-1.54517	-1.36782
2458440	chr1:2458440:C:A	9.26e-09	-2.07115e-10	-1.32825	0.000105427	-2.07115e-10	-1.33982	0.000123064	-2.07115e-10	-1.33992
2458694	chr1:2458694:C:T	2.55967e-09	-1.25588	-1.3582	2.79956e-05	-1.32515	-1.34064	3.29955e-05	-1.31976	-1.33649
2458710	chr1:2458710:G:A	8.9052e-09	-2.07115e-10	-1.36732	0.000102321	-2.07115e-10	-1.36972	0.000118923	-2.07115e-10	-1.37415
2458765	chr1:2458765:C:T	8.8529e-09	-2.07115e-10	-1.37321	0.000102664	-2.07115e-10	-1.36637	0.000119735	-2.07115e-10	-1.36734
2458892	chr1:2458892:G:A	5.67159e-09	-0.69058	-1.12791	0.000466252	1.281	-1.13411	0.000525602	1.23493	-1.12301
2458914	chr1:2458914:G:A	1.86772e-09	-1.54203	-1.38721	2.07679e-05	-1.57717	-1.38725	2.43687e-05	-1.57235	-1.38697
2459027	chr1:2459027:C:T	9.13073e-09	-2.07115e-10	-1.34231	0.000104913	-2.07115e-10	-1.3447	0.000122726	-2.07115e-10	-1.34267
2459030	chr1:2459030:GC:G	5.72677e-09	-1.80881	-3.77007e-10	8.05625e-05	-1.6088	-3.77007e-10	9.44473e-05	-1.60458	-3.77007e-10
2459149	chr1:2459149:T:C	1.92427e-09	-1.86273	-1.03668	3.34806e-05	-1.49934	-0.987529	3.84242e-05	-1.51349	-0.990452
2459169	chr1:2459169:G:A	6.09096e-09	-1.74715	-3.77007e-10	7.05901e-05	-1.74095	-3.77007e-10	8.21409e-05	-1.74419	-3.77007e-10
2459211	chr1:2459211:G:A	9.80214e-09	-0.709753	-0.561604	0.000117465	-0.716368	-0.51533	0.000140294	-0.718828	-0.490057
2459276	chr1:2459276:C:G	1.64809e-09	-1.81674	-1.2376	2.31395e-05	-1.65097	-1.20533	2.66824e-05	-1.66134	-1.20729
2459813	chr1:2459813:A:C	1.57909e-09	-1.86717	-1.22994	3.04814e-05	-1.38261	-1.19811	3.49923e-05	-1.39806	-1.19943
2459928	chr1:2459928:G:A	7.77449e-09	-0.116326	-1.38678	0.000587123	1.75886	-1.38146	0.000666203	1.73192	-1.38295
2460026	chr1:2460026:C:T	1.01411e-08	-2.07115e-10	-1.23736	0.000118659	-2.07115e-10	-1.22158	0.00013813	-2.07115e-10	-1.22443
2460039	chr1:2460039:C:T	9.92755e-09	-2.07115e-10	-1.25864	0.000116122	-2.07115e-10	-1.24319	0.000135176	-2.07115e-10	-1.24604
2460052	chr1:2460052:G:A	5.71817e-09	-0.470981	-1.33933	0.000382932	1.30682	-1.35679	0.000436975	1.28068	-1.35343
2460098	chr1:2460098:C:T	1.3284e-08	-2.07115e-10	-0.967393	0.000148344	-2.07115e-10	-0.998305	0.0001718	-2.07115e-10	-1.00629
2460122	chr1:2460122:C:G	2.16694e-09	-1.47071	-1.30993	2.20554e-05	-1.57118	-1.3331	2.58729e-05	-1.57271	-1.32672
2460702	chr1:2460702:G:A	8.63239e-09	-1.39844	-3.77007e-10	0.000100043	-1.39224	-3.77007e-10	0.000116467	-1.39501	-3.77007e-10
2460900	chr1:2460900:C:T	2.49602e-09	-1.37761	-1.26165	2.49092e-05	-1.49061	-1.29198	2.92896e-05	-1.49212	-1.28328
2461268	chr1:2461268:A:G	3.12789e-08	-0.111013	-3.77007e-10	0.00020751	-0.662656	-3.77007e-10	0.000243949	-0.655664	-3.77007e-10
2461332	chr1:2461332:T:C	8.72335e-09	-2.07115e-10	-1.38795	0.000100697	-2.07115e-10	-1.38572	0.000117692	-2.07115e-10	-1.38456
2462018	chr1:2462018:C:T	4.07096e-09	-0.763995	-1.38608	4.27001e-05	-0.856948	-1.38669	5.02127e-05	-0.849085	-1.38727
2462084	chr1:2462084:C:A	2.84778e-09	-1.1845	-1.32292	2.80832e-05	-1.31899	-1.34368	3.28996e-05	-1.32061	-1.33856
2462476	chr1:2462476:AC:A	4.96982e-09	-1.0518	-0.898776	5.95723e-05	-1.04729	-0.863357	7.07471e-05	-1.04954	-0.843973
2462910	chr1:2462910:G:A	8.95562e-09	-2.07115e-10	-1.36168	0.000102863	-2.07115e-10	-1.36444	0.000120027	-2.07115e-10	-1.36491
2463209	chr1:2463209:C:T	1.58173e-09	-1.81991	-1.27553	1.7317e-05	-1.85928	-1.28687	2.03255e-05	-1.86168	-1.27907
2463385	chr1:2463385:G:A	2.71204e-09	-1.22932	-1.32694	2.69398e-05	-1.35722	-1.34701	3.15665e-05	-1.35906	-1.34147
2463952	chr1:2463952:G:A	9.47006e-09	-2.07115e-10	-1.30582	0.000110625	-2.07115e-10	-1.29169	0.000128898	-2.07115e-10	-1.29361
2464013	chr1:2464013:C:T	2.19326e-09	-1.38255	-1.38602	1.98865e-05	-1.62553	-1.38226	2.34236e-05	-1.61726	-1.38162
2464099	chr1:2464099:G:C	1.73005e-09	-1.85997	-1.14584	3.66498e-05	-1.21208	-1.18434	4.1317e-05	-1.23043	-1.20092
2464168	chr1:2464168:C:G	1.61958e-08	-2.07115e-10	-0.769205	0.000173948	-2.07115e-10	-0.839081	0.000205346	-2.07115e-10	-0.827929
2464563	chr1:2464563:C:T	8.99305e-09	-2.07115e-10	-1.35751	0.000103986	-2.07115e-10	-1.35358	0.000121374	-2.07115e-10	-1.35375
2464836	chr1:2464836:G:T	2.42719e-09	-1.28184	-1.38538	2.13895e-05	-1.55364	-1.38129	2.52254e-05	-1.54424	-1.38054
2464873	chr1:2464873:C:T	5.6416e-09	-1.82379	-3.77007e-10	6.3193e-05	-1.85164	-3.77007e-10	7.37663e-05	-1.85172	-3.77007e-10
2465015	chr1:2465015:G:T	9.05651e-09	-2.07115e-10	-1.35047	0.000102625	-2.07115e-10	-1.36676	0.000119306	-2.07115e-10	-1.37093
2465172	chr1:2465172:G:A	3.15032e-08	-0.103867	-3.77007e-10	0.000378281	-0.0621992	-3.77007e-10	0.000444363	-0.0559833	-3.77007e-10
2465235	chr1:2465235:G:A	6.01212e-09	-1.76018	-3.77007e-10	8.88947e-05	-1.51038	-3.77007e-10	0.000104278	-1.50557	-3.77007e-10
2465316	chr1:2465316:C:T	2.09119e-09	-1.55818	-1.25804	7.9288e-05	-0.343493	-1.28126	9.01987e-05	-0.374045	-1.27656
2465697	chr1:2465697:C:T	6.56241e-09	-0.491032	-1.18157	0.000400101	1.21588	-1.222	0.000465734	1.19139	-1.2004
2465735	chr1:2465735:G:A	5.75796e-09	-0.592773	-1.2106	0.000343126	1.10447	-1.26421	0.00039102	1.07816	-1.26203
2465844	chr1:2465844:G:A	5.97547e-09	-1.76629	-3.77007e-10	0.000106525	-1.32946	-3.77007e-10	0.000123003	-1.34041	-3.77007e-10
2465880	chr1:2465880:G:A	2.75223e-09	-1.56356	-0.97799	0.000102067	-0.346991	-1.02522	0.000116135	-0.37776	-1.02011
2465941	chr1:2465941:C:T	1.13939e-08	-2.07115e-10	-1.12087	0.000127897	-2.07115e-10	-1.14661	0.000149662	-2.07115e-10	-1.14424
2466092	chr1:2466092:G:A	4.69644e-09	-0.995802	-1.01135	5.47125e-05	-0.993724	-1.00202	6.45023e-05	-0.996315	-0.989608
2466310	chr1:2466310:G:A	2.45341e-09	-1.27779	-1.37869	2.14054e-05	-1.54994	-1.38425	2.52112e-05	-1.54052	-1.38482
2466557	chr1:2466557:C:T	2.70114e-09	-1.63839	-0.92189	8.89802e-05	-0.537638	-0.971783	0.000101463	-0.56658	-0.966353
2466610	chr1:2466610:C:T	1.32105e-08	-2.07115e-10	-0.972941	0.000149497	-2.07115e-10	-0.99056	0.000172831	-2.07115e-10	-1.00031
2466611	chr1:2466611:G:A	2.28043e-09	-1.34303	-1.38657	2.03456e-05	-1.59702	-1.38795	2.39589e-05	-1.58834	-1.38795
2466937	chr1:2466937:A:G	2.74331e-09	-1.66096	-0.883832	8.72942e-05	-0.593447	-0.935105	9.95997e-05	-0.621811	-0.929655
2466973	chr1:2466973:C:T	8.74654e-09	-2.07115e-10	-1.3853	0.000100474	-2.07115e-10	-1.38794	0.000117298	-2.07115e-10	-1.38791
2467324	chr1:2467324:T:C	2.40508e-09	-1.66271	-1.01366	7.56004e-05	-0.614439	-1.05794	8.62287e-05	-0.642758	-1.05286
2467552	chr1:2467552:C:CCGG	1.37478e-08	-0.933081	-3.77007e-10	0.000138295	-1.06845	-3.77007e-10	0.000162445	-1.06229	-3.77007e-10
2467710	chr1:2467710:A:G	1.55439e-09	-1.86422	-1.24865	2.78614e-05	-1.42129	-1.2493	3.19425e-05	-1.43603	-1.25266
2467963	chr1:2467963:C:G	2.43106e-09	-1.27836	-1.38727	2.14272e-05	-1.54531	-1.38786	2.52567e-05	-1.53578	-1.38775
2467986	chr1:2467986:C:A	1.5512e-08	-2.07115e-10	-0.812344	0.00016876	-2.07115e-10	-0.869359	0.000196226	-2.07115e-10	-0.873356
2468043	chr1:2468043:C:T	5.8592e-09	-1.78594	-3.77007e-10	6.39539e-05	-1.83967	-3.77007e-10	7.50412e-05	-1.83459	-3.77007e-10
2468175	chr1:2468175:A:G	2.83166e-09	-1.64267	-0.870421	9.24931e-05	-0.547842	-0.922859	0.000105528	-0.576653	-0.916992
2468861	chr1:2468861:C:T	1.05207e-08	-2.07115e-10	-1.20062	0.000123687	-2.07115e-10	-1.18008	0.000145733	-2.07115e-10	-1.17085
2469095	chr1:2469095:C:T	5.29359e-09	-0.540592	-1.34687	0.000299955	1.07109	-1.36529	0.000345019	1.04693	-1.35595
2469240	chr1:2469240:C:T	7.67023e-09	-1.51661	-3.77007e-10	0.000110496	-1.29285	-3.77007e-10	0.000129715	-1.28729	-3.77007e-10
2469304	chr1:2469304:G:A	6.25483e-09	-0.568466	-1.15214	6.21813e-05	-0.74497	-1.12281	7.35376e-05	-0.74328	-1.11155
2469366	chr1:2469366:G:A	8.75266e-09	-2.07115e-10	-1.3846	0.000100496	-2.07115e-10	-1.38772	0.000117355	-2.07115e-10	-1.38742
2469685	chr1:2469685:T:C	1.86461e-08	-2.07115e-10	-0.62832	0.000207304	-2.07115e-10	-0.66365	0.000237154	-2.07115e-10	-0.683917
2469788	chr1:2469788:G:A	8.75924e-09	-2.07115e-10	-1.38385	0.000100914	-2.07115e-10	-1.38356	0.000117929	-2.07115e-10	-1.38254
2469799	chr1:2469799:GGGTGGAGTT:G	1.08006e-08	-2.07115e-10	-1.17435	0.000121718	-2.07115e-10	-1.19613	0.000141181	-2.07115e-10	-1.20258
2469915	chr1:2469915:G:C	1.00501e-08	-2.07115e-10	-1.24638	0.000115233	-2.07115e-10	-1.25088	0.000134371	-2.07115e-10	-1.25202
2469925	chr1:2469925:T:G	3.80603e-09	-1.02986	-1.18751	0.000178295	0.371758	-1.18615	0.000204384	0.356601	-1.18922
2469933	chr1:2469933:G:A	1.11144e-08	-2.07115e-10	-1.14571	0.000130779	-2.07115e-10	-1.12433	0.000152797	-2.07115e-10	-1.12351
2470057	chr1:2470057:A:G	1.12003e-08	-2.07115e-10	-1.13802	0.000123967	-2.07115e-10	-1.17782	0.000144609	-2.07115e-10	-1.17859
2470127	chr1:2470127:T:C	5.97847e-09	-1.31384	-0.451947	6.13314e-05	-1.42238	-0.459167	7.09482e-05	-1.41741	-0.473265
2470140	chr1:2470140:A:G	8.82282e-09	-2.07115e-10	-1.37662	0.000100886	-2.07115e-10	-1.38384	0.000117899	-2.07115e-10	-1.3828
2470229	chr1:2470229:C:T	8.86001e-09	-1.37241	-3.77007e-10	9.39795e-05	-1.45476	-3.77007e-10	0.00011018	-1.45051	-3.77007e-10
2470398	chr1:2470398:G:A	8.88799e-09	-2.07115e-10	-1.36926	0.000101364	-2.07115e-10	-1.37912	0.000118514	-2.07115e-10	-1.37759
2470687	chr1:2470687:C:A	1.23692e-08	-2.07115e-10	-1.03875	0.000137486	-2.07115e-10	-1.07431	0.000157919	-2.07115e-10	-1.09054
2470753	chr1:2470753:C:T	1.77246e-08	-2.07115e-10	-0.679006	0.000204767	-2.07115e-10	-0.675963	0.000236053	-2.07115e-10	-0.688569
2470928	chr1:2470928:G:A	9.22666e-09	-2.07115e-10	-1.33186	0.00010434	-2.07115e-10	-1.35018	0.000122187	-2.07115e-10	-1.34707
2471180	chr1:2471180:G:A	1.01786e-08	-2.07115e-10	-1.23367	0.000113635	-2.07115e-10	-1.26484	0.000133446	-2.07115e-10	-1.25892
2471198	chr1:2471198:G:A	1.12729e-08	-2.07115e-10	-1.13156	0.000126041	-2.07115e-10	-1.16123	0.000144932	-2.07115e-10	-1.17636
2472415	chr1:2472415:G:A	7.39248e-09	-0.237717	-1.31578	5.05575e-05	-0.767181	-1.30754	5.9557e-05	-0.748239	-1.31745
2472635	chr1:2472635:G:C	9.19052e-09	-2.07115e-10	-1.33578	0.000106444	-2.07115e-10	-1.33022	0.000123699	-2.07115e-10	-1.33477
2472817	chr1:2472817:C:T	1.4011e-09	-1.83004	-1.38665	1.87193e-05	-1.68727	-1.38101	2.17872e-05	-1.69027	-1.38103
2472852	chr1:2472852:GT:G	1.08559e-08	-2.07115e-10	-1.16924	0.000124873	-2.07115e-10	-1.17054	0.000145398	-2.07115e-10	-1.17315
2472868	chr1:2472868:C:T	1.92269e-09	-1.68181	-1.21842	3.73806e-05	-1.15841	-1.21828	4.26703e-05	-1.16035	-1.23878
2472962	chr1:2472962:C:CA	1.38611e-09	-1.85584	-1.37162	1.81194e-05	-1.74756	-1.35329	2.11738e-05	-1.74347	-1.35639
2473124	chr1:2473124:C:T	5.72611e-09	-1.80892	-3.77007e-10	7.26386e-05	-1.71234	-3.77007e-10	8.47912e-05	-1.71243	-3.77007e-10
2473557	chr1:2473557:T:C	1.06901e-08	-2.07115e-10	-1.18464	0.000122682	-2.07115e-10	-1.18824	0.000144377	-2.07115e-10	-1.1802
2474242	chr1:2474242:GC:G	1.47989e-08	-2.07115e-10	-0.859407	0.000178346	-2.07115e-10	-0.814111	0.000208317	-2.07115e-10	-0.813563
2474298	chr1:2474298:T:C	4.36131e-08	-2.07115e-10	0.221401	0.000475039	-2.07115e-10	0.165561	0.000555938	-2.07115e-10	0.168032
2474395	chr1:2474395:AG:A	3.65203e-09	-1.69661	-0.562069	3.90367e-05	-1.77945	-0.553881	4.46791e-05	-1.78162	-0.571495
2474558	chr1:2474558:C:T	8.83257e-09	-2.07115e-10	-1.37551	0.000102965	-2.07115e-10	-1.36345	0.000120264	-2.07115e-10	-1.36293
2474927	chr1:2474927:C:G	9.84718e-09	-2.07115e-10	-1.26677	0.000111126	-2.07115e-10	-1.28717	0.00012913	-2.07115e-10	-1.2918
2475207	chr1:2475207:G:A	9.03492e-09	-2.07115e-10	-1.35286	0.000103279	-2.07115e-10	-1.3604	0.000120946	-2.07115e-10	-1.35728
2475218	chr1:2475218:C:T	8.98251e-09	-2.07115e-10	-1.35868	0.000104941	-2.07115e-10	-1.34444	0.000123019	-2.07115e-10	-1.34028
2475282	chr1:2475282:C:T	8.73489e-09	-2.07115e-10	-1.38663	0.000100548	-2.07115e-10	-1.3872	0.000117341	-2.07115e-10	-1.38754
2475318	chr1:2475318:GGAGCCAGTA:G	2.26878e-09	-1.34781	-1.3869	2.18916e-05	-1.52675	-1.38498	2.55485e-05	-1.5262	-1.38585
2475448	chr1:2475448:C:T	5.77288e-09	-0.657772	-1.14301	4.20746e-05	-1.13254	-1.12585	4.96634e-05	-1.12258	-1.12477
2476342	chr1:2476342:C:T	1.46063e-09	-1.83602	-1.33907	1.65102e-05	-1.8669	-1.32696	1.91303e-05	-1.86698	-1.33437
2476606	chr1:2476606:C:T	1.56698e-08	-2.07115e-10	-0.802222	0.000210761	-2.07115e-10	-0.647111	0.000231665	-2.07115e-10	-0.707332
2476879	chr1:2476879:C:T	1.11667e-08	-2.07115e-10	-1.14102	0.000126241	-2.07115e-10	-1.15964	0.000145619	-2.07115e-10	-1.17163
2476940	chr1:2476940:C:A	1.3959e-08	-2.07115e-10	-0.917829	0.00015866	-2.07115e-10	-0.931074	0.000186207	-2.07115e-10	-0.925767
2477146	chr1:2477146:G:A	9.6676e-09	-2.07115e-10	-1.28518	0.000110397	-2.07115e-10	-1.29376	0.000127661	-2.07115e-10	-1.30325
2477222	chr1:2477222:A:G	4.46875e-09	-1.19906	-0.857794	4.60898e-05	-1.29111	-0.876136	5.30276e-05	-1.29158	-0.890237
2477747	chr1:2477747:G:A	1.04459e-08	-2.07115e-10	-1.20775	0.000123437	-2.07115e-10	-1.18211	0.000144193	-2.07115e-10	-1.18147
2477921	chr1:2477921:G:A	2.11048e-09	-1.83345	-0.97359	2.56221e-05	-1.81132	-0.943065	2.92826e-05	-1.81169	-0.963946
2477944	chr1:2477944:G:A	1.7299e-08	0.107668	-0.810978	0.000101516	-0.523896	-0.853725	0.000120582	-0.503397	-0.856902
2477946	chr1:2477946:G:C	8.85945e-09	-2.07115e-10	-1.37247	0.000102116	-2.07115e-10	-1.37173	0.000118943	-2.07115e-10	-1.37398
2478417	chr1:2478417:GTC:G	8.84013e-09	-2.07115e-10	-1.37466	0.000101541	-2.07115e-10	-1.37737	0.000118567	-2.07115e-10	-1.37715
2479168	chr1:2479168:G:T	1.12417e-08	-2.07115e-10	-1.13433	0.000133922	-2.07115e-10	-1.10058	0.000156149	-2.07115e-10	-1.10182
2479272	chr1:2479272:C:T	6.99902e-09	-0.254576	-1.35361	8.44274e-05	-0.216926	-1.34502	9.88878e-05	-0.21058	-1.34806
2479688	chr1:2479688:G:A	1.31015e-08	-2.07115e-10	-0.981228	0.000147143	-2.07115e-10	-1.00643	0.000168446	-2.07115e-10	-1.02601
2479840	chr1:2479840:C:T	1.03254e-08	-2.07115e-10	-1.21935	0.000118014	-2.07115e-10	-1.22703	0.000137292	-2.07115e-10	-1.23052
2480012	chr1:2480012:A:G	2.26366e-09	-1.81141	-0.925562	2.60818e-05	-1.83187	-0.904726	2.98845e-05	-1.83135	-0.923935
2480350	chr1:2480350:G:A	1.7699e-08	-2.07115e-10	-0.680447	0.000197357	-2.07115e-10	-0.712819	0.000230289	-2.07115e-10	-0.713289
2480840	chr1:2480840:A:T	3.31177e-09	-1.66094	-0.695531	3.68353e-05	-1.70754	-0.683843	4.24424e-05	-1.70647	-0.698012
2481211	chr1:2481211:G:A	1.11747e-08	-2.07115e-10	-1.1403	0.000126826	-2.07115e-10	-1.15502	0.000148179	-2.07115e-10	-1.1542
2481547	chr1:2481547:C:T	1.33215e-08	-2.07115e-10	-0.964575	0.000146287	-2.07115e-10	-1.01227	0.000170302	-2.07115e-10	-1.01505
2481710	chr1:2481710:C:T	1.33215e-08	-2.07115e-10	-0.964575	0.000146287	-2.07115e-10	-1.01227	0.000170302	-2.07115e-10	-1.01505
2481727	chr1:2481727:A:G	5.50492e-09	-1.84831	-3.77007e-10	6.29769e-05	-1.85507	-3.77007e-10	7.35439e-05	-1.85474	-3.77007e-10
2481812	chr1:2481812:C:T	1.49799e-08	-2.07115e-10	-0.84725	0.000167086	-2.07115e-10	-0.879328	0.00019505	-2.07115e-10	-0.879371
2482195	chr1:2482195:G:C	1.76836e-09	-1.68667	-1.29724	1.95667e-05	-1.73035	-1.29365	2.27966e-05	-1.72921	-1.2968
2482561	chr1:2482561:C:T	1.2805e-08	-2.07115e-10	-1.00412	0.000153807	-2.07115e-10	-0.962136	0.00017369	-2.07115e-10	-0.995355
2482582	chr1:2482582:C:A	7.863e-08	-2.07115e-10	0.810796	0.000877878	-2.07115e-10	0.779672	0.0010074	-2.07115e-10	0.762499
2482680	chr1:2482680:T:C	9.24807e-09	-2.07115e-10	-1.32954	0.000105867	-2.07115e-10	-1.33565	0.000123979	-2.07115e-10	-1.33251
2483457	chr1:2483457:T:C	4.08234e-09	-1.11738	-1.0299	4.50469e-05	-1.13109	-1.05904	5.25448e-05	-1.12561	-1.06534
2483669	chr1:2483669:T:C	8.67011e-09	-1.39408	-3.77007e-10	7.978e-05	-1.61856	-3.77007e-10	9.33854e-05	-1.61589	-3.77007e-10
2483998	chr1:2483998:C:A	1.65961e-08	-2.07115e-10	-0.744788	0.000180229	-2.07115e-10	-0.803609	0.000206503	-2.07115e-10	-0.822311
2484029	chr1:2484029:G:GC	3.65138e-08	-2.07115e-10	0.0437343	0.000412947	-2.07115e-10	0.0254839	0.000472868	-2.07115e-10	0.00619224
2484918	chr1:2484918:G:A	2.04086e-09	-1.51212	-1.32846	2.18334e-05	-1.59973	-1.31467	2.53951e-05	-1.59684	-1.32123
2485091	chr1:2485091:G:A	9.9498e-09	-2.07115e-10	-1.2564	0.000115103	-2.07115e-10	-1.25201	0.000133479	-2.07115e-10	-1.25868
2485984	chr1:2485984:G:A	1.4605e-08	-2.07115e-10	-0.872591	0.00017601	-2.07115e-10	-0.827292	0.000197832	-2.07115e-10	-0.865208
2486023	chr1:2486023:G:A	1.37387e-08	-2.07115e-10	-0.933743	0.000157582	-2.07115e-10	-0.93789	0.000184508	-2.07115e-10	-0.934934
2486245	chr1:2486245:C:T	8.30809e-08	-2.07115e-10	0.865858	0.000951391	-2.07115e-10	0.860089	0.00108918	-2.07115e-10	0.840558
2486500	chr1:2486500:G:C	1.29443e-08	-2.07115e-10	-0.993302	0.000151359	-2.07115e-10	-0.97818	0.000176256	-2.07115e-10	-0.98069
2486519	chr1:2486519:G:A	2.37618e-09	-1.36162	-1.32684	2.61109e-05	-1.42243	-1.31305	3.0359e-05	-1.41967	-1.31986
2486593	chr1:2486593:C:T	1.28459e-08	-2.07115e-10	-1.00093	0.000154327	-2.07115e-10	-0.958759	0.000174321	-2.07115e-10	-0.991728
2487186	chr1:2487186:C:T	1.72983e-08	-0.221571	-0.481779	0.000102486	-0.836042	-0.532064	0.000121358	-0.817474	-0.536411
2487496	chr1:2487496:C:T	1.91681e-09	-1.54216	-1.36113	2.08698e-05	-1.60217	-1.35736	2.43446e-05	-1.60068	-1.35964
2489056	chr1:2489056:C:A	1.29786e-08	-2.07115e-10	-0.990652	0.000155955	-2.07115e-10	-0.948269	0.000176072	-2.07115e-10	-0.981732
2489474	chr1:2489474:A:G	9.17085e-09	-1.46048	0.122554	9.82529e-05	-1.53294	0.122648	0.000111279	-1.53221	0.0916211
2489587	chr1:2489587:G:A	1.09669e-08	-2.07115e-10	-1.15908	0.000124942	-2.07115e-10	-1.16999	0.000145415	-2.07115e-10	-1.17303
2489682	chr1:2489682:C:T	8.8998e-09	-2.07115e-10	-1.36793	0.000102599	-2.07115e-10	-1.367	0.000119714	-2.07115e-10	-1.36752
2490402	chr1:2490402:C:T	1.29752e-08	-2.07115e-10	-0.990921	0.000146859	-2.07115e-10	-1.00837	0.000172356	-2.07115e-10	-1.00306
2490419	chr1:2490419:C:T	1.21377e-08	-2.07115e-10	-1.05764	0.000137284	-2.07115e-10	-1.07579	0.000161412	-2.07115e-10	-1.06866
2490805	chr1:2490805:G:A	1.18292e-08	-2.07115e-10	-1.08339	0.000135725	-2.07115e-10	-1.08721	0.000158668	-2.07115e-10	-1.08581
2491019	chr1:2491019:G:A	5.68154e-09	-1.81673	-3.77007e-10	6.30664e-05	-1.85365	-3.77007e-10	7.36669e-05	-1.85307	-3.77007e-10
2491175	chr1:2491175:G:A	1.74135e-09	-1.66027	-1.33902	1.86509e-05	-1.72926	-1.34268	2.19988e-05	-1.72488	-1.33676
2491821	chr1:2491821:G:A	9.58088e-09	-2.07115e-10	-1.29419	0.000109506	-2.07115e-10	-1.30186	0.000128174	-2.07115e-10	-1.29923
2491924	chr1:2491924:G:C	8.76782e-09	-2.07115e-10	-1.38287	0.000100763	-2.07115e-10	-1.38506	0.000117561	-2.07115e-10	-1.38567
2491979	chr1:2491979:G:A	8.72427e-09	-2.07115e-10	-1.38785	0.000100864	-2.07115e-10	-1.38406	0.000117483	-2.07115e-10	-1.38633
2492587	chr1:2492587:C:T	8.82598e-09	-2.07115e-10	-1.37626	0.000101549	-2.07115e-10	-1.3773	0.000118357	-2.07115e-10	-1.37892
2492683	chr1:2492683:G:A	1.4988e-09	-1.77158	-1.37771	2.00113e-05	-1.6309	-1.37064	2.31903e-05	-1.63365	-1.37524
2492880	chr1:2492880:G:A	5.79915e-09	-1.79625	-3.77007e-10	6.24018e-05	-1.86424	-3.77007e-10	7.27985e-05	-1.86493	-3.77007e-10
2492978	chr1:2492978:T:C	1.39856e-09	-1.83191	-1.3866	1.5718e-05	-1.85559	-1.38744	1.84057e-05	-1.8544	-1.38556
2493102	chr1:2493102:T:C	8.94443e-09	-2.07115e-10	-1.36293	0.000102956	-2.07115e-10	-1.36354	0.000120613	-2.07115e-10	-1.36004
2493194	chr1:2493194:G:A	9.67417e-09	-2.07115e-10	-1.2845	0.000109464	-2.07115e-10	-1.30224	0.000127073	-2.07115e-10	-1.30786
2493277	chr1:2493277:G:A	8.75617e-09	-2.07115e-10	-1.3842	0.000100842	-2.07115e-10	-1.38428	0.000117749	-2.07115e-10	-1.38407
2493455	chr1:2493455:T:C	1.4099e-09	-1.83044	-1.38	1.57277e-05	-1.8671	-1.37531	1.82663e-05	-1.86716	-1.38041
2493609	chr1:2493609:T:C	5.40315e-09	-1.86697	-3.77007e-10	6.24409e-05	-1.86361	-3.77007e-10	7.29007e-05	-1.86353	-3.77007e-10
2493679	chr1:2493679:T:C	9.02668e-09	-2.07115e-10	-1.35377	0.000104549	-2.07115e-10	-1.34818	0.000121824	-2.07115e-10	-1.35005
2494553	chr1:2494553:C:T	1.43293e-09	-1.85768	-1.33656	1.71869e-05	-1.81942	-1.33427	2.01499e-05	-1.82215	-1.32728
2494608	chr1:2494608:C:T	5.48857e-09	-1.85129	-3.77007e-10	6.23965e-05	-1.86433	-3.77007e-10	7.28187e-05	-1.86465	-3.77007e-10
2494710	chr1:2494710:C:A	1.89853e-09	-1.52918	-1.3837	1.76404e-05	-1.75025	-1.37739	2.05298e-05	-1.74847	-1.38228
2495250	chr1:2495250:C:T	1.86715e-09	-1.54452	-1.38502	1.7443e-05	-1.75924	-1.37965	2.03152e-05	-1.7575	-1.38375
2495327	chr1:2495327:A:G	1.70453e-09	-1.81007	-1.2106	1.89447e-05	-1.85116	-1.20515	2.1663e-05	-1.85179	-1.22523
2495836	chr1:2495836:G:A	8.72515e-09	-2.07115e-10	-1.38775	0.000100493	-2.07115e-10	-1.38774	0.000117316	-2.07115e-10	-1.38776
2495929	chr1:2495929:T:C	2.32553e-09	-1.37317	-1.33684	1.99218e-05	-1.65358	-1.35244	2.35695e-05	-1.65107	-1.3416
2496354	chr1:2496354:G:A	9.956e-09	-2.07115e-10	-1.25578	0.000113423	-2.07115e-10	-1.26671	0.000131942	-2.07115e-10	-1.27026
2497045	chr1:2497045:G:A	1.3779e-08	-2.07115e-10	-0.930812	0.000165293	-2.07115e-10	-0.890117	0.000196316	-2.07115e-10	-0.872899
2498283	chr1:2498283:G:A	9.33451e-09	-2.07115e-10	-1.32024	0.000108826	-2.07115e-10	-1.30809	0.000128039	-2.07115e-10	-1.30029
2499031	chr1:2499031:G:T	9.10983e-09	-2.07115e-10	-1.3446	0.000106595	-2.07115e-10	-1.3288	0.000124367	-2.07115e-10	-1.32938
2499267	chr1:2499267:C:T	1.70228e-08	-2.07115e-10	-0.719402	0.000193218	-2.07115e-10	-0.734015	0.000224638	-2.07115e-10	-0.738135
2499432	chr1:2499432:C:G	1.3395e-08	-2.07115e-10	-0.959074	0.000161154	-2.07115e-10	-0.915477	0.000183332	-2.07115e-10	-0.941325
2499618	chr1:2499618:C:T	1.91216e-09	-1.57922	-1.3265	1.73249e-05	-1.79983	-1.34585	2.0481e-05	-1.79804	-1.33509
2499660	chr1:2499660:A:G	1.38582e-08	-2.07115e-10	-0.925082	0.000166983	-2.07115e-10	-0.879942	0.000189835	-2.07115e-10	-0.906468
2499663	chr1:2499663:A:G	1.32731e-08	-2.07115e-10	-0.968221	0.000159802	-2.07115e-10	-0.923901	0.000181716	-2.07115e-10	-0.950179
2499936	chr1:2499936:T:G	1.3066e-08	-2.07115e-10	-0.983942	0.000157188	-2.07115e-10	-0.940391	0.000178832	-2.07115e-10	-0.966178
2500415	chr1:2500415:C:T	6.73506e-09	-1.64663	-3.77007e-10	6.94328e-05	-1.75748	-3.77007e-10	8.12415e-05	-1.7552	-3.77007e-10
2501025	chr1:2501025:A:C	2.44252e-09	-1.27477	-1.38615	2.06286e-05	-1.58324	-1.38792	2.41735e-05	-1.57996	-1.38741
2501096	chr1:2501096:G:A	1.90266e-08	-2.07115e-10	-0.608118	0.00020914	-2.07115e-10	-0.654832	0.000243925	-2.07115e-10	-0.655764
2501310	chr1:2501310:G:A	2.24013e-09	-1.37262	-1.37481	1.9417e-05	-1.65051	-1.38117	2.28359e-05	-1.64777	-1.37652
2501323	chr1:2501323:G:A	1.80767e-09	-1.77672	-1.18519	1.99401e-05	-1.81972	-1.18538	2.27655e-05	-1.82093	-1.20645
2501848	chr1:2501848:C:T	1.29694e-08	-2.07115e-10	-0.991366	0.000152938	-2.07115e-10	-0.967805	0.000177933	-2.07115e-10	-0.971216
2501986	chr1:2501986:C:T	9.25876e-09	-2.07115e-10	-1.32839	0.000108322	-2.07115e-10	-1.31273	0.000124983	-2.07115e-10	-1.32445
2502535	chr1:2502535:G:A	8.94393e-09	-2.07115e-10	-1.36298	0.000103864	-2.07115e-10	-1.35475	0.000121701	-2.07115e-10	-1.35106
2502536	chr1:2502536:G:A	1.67059e-08	-2.07115e-10	-0.738196	0.000187614	-2.07115e-10	-0.763449	0.000220226	-2.07115e-10	-0.75797
2502537	chr1:2502537:C:T	9.498e-09	-2.07115e-10	-1.30288	0.000108815	-2.07115e-10	-1.30818	0.000126656	-2.07115e-10	-1.31115
2503084	chr1:2503084:T:C	8.95358e-09	-2.07115e-10	-1.3619	0.000102658	-2.07115e-10	-1.36643	0.000119995	-2.07115e-10	-1.36518
2503222	chr1:2503222:C:T	1.01208e-08	-2.07115e-10	-1.23937	0.000115281	-2.07115e-10	-1.25046	0.000133924	-2.07115e-10	-1.25535
2503305	chr1:2503305:C:T	1.45777e-09	-1.80978	-1.36727	1.60262e-05	-1.85364	-1.36997	1.8887e-05	-1.85204	-1.36212
2504299	chr1:2504299:G:A	1.75108e-09	-1.86699	-1.12673	2.01558e-05	-1.85121	-1.14314	2.3805e-05	-1.85123	-1.1315
2504337	chr1:2504337:G:A	1.07723e-08	-2.07115e-10	-1.17698	0.000122444	-2.07115e-10	-1.19018	0.000142326	-2.07115e-10	-1.19451
2504817	chr1:2504817:G:A	5.69032e-09	-1.81519	-3.77007e-10	6.32236e-05	-1.85116	-3.77007e-10	7.38803e-05	-1.85018	-3.77007e-10
2504965	chr1:2504965:G:C	8.91709e-09	-2.07115e-10	-1.36599	0.000102463	-2.07115e-10	-1.36833	0.000118933	-2.07115e-10	-1.37406
2505216	chr1:2505216:G:A	1.38495e-08	-2.07115e-10	-0.92571	0.000165677	-2.07115e-10	-0.887794	0.000188212	-2.07115e-10	-0.915056
2505961	chr1:2505961:C:T	1.51724e-08	-2.07115e-10	-0.834476	0.00018216	-2.07115e-10	-0.79295	0.000206517	-2.07115e-10	-0.822243
2506315	chr1:2506315:C:T	8.73096e-09	-2.07115e-10	-1.38708	0.000100581	-2.07115e-10	-1.38687	0.000117453	-2.07115e-10	-1.38659
2506456	chr1:2506456:G:A	1.876e-09	-1.55749	-1.36732	1.70483e-05	-1.78609	-1.3757	2.00712e-05	-1.78399	-1.36935
2506868	chr1:2506868:C:T	1.6532e-09	-1.70366	-1.34759	1.62376e-05	-1.84945	-1.36105	1.91527e-05	-1.84847	-1.35171
2507173	chr1:2507173:C:T	1.82515e-09	-1.62513	-1.32716	1.70427e-05	-1.81805	-1.34407	2.01648e-05	-1.81643	-1.33225
2507214	chr1:2507214:C:T	8.59642e-09	-1.40261	-3.77007e-10	0.000104176	-1.35175	-3.77007e-10	0.000121225	-1.35498	-3.77007e-10
2507324	chr1:2507324:G:A	9.15958e-09	-2.07115e-10	-1.33916	0.000104906	-2.07115e-10	-1.34477	0.000122127	-2.07115e-10	-1.34756
2507389	chr1:2507389:C:T	1.70822e-09	-1.6817	-1.33681	1.67625e-05	-1.83583	-1.34286	1.99623e-05	-1.83457	-1.32421
2507427	chr1:2507427:T:C	2.10044e-08	-2.07115e-10	-0.509225	0.000233773	-2.07115e-10	-0.543485	0.000270602	-2.07115e-10	-0.551975
2507641	chr1:2507641:T:C	1.04311e-08	-2.07115e-10	-1.20917	0.000117521	-2.07115e-10	-1.23122	0.000136597	-2.07115e-10	-1.23559
2507752	chr1:2507752:A:G	2.04308e-09	-1.50429	-1.33521	1.84202e-05	-1.73317	-1.35121	2.17837e-05	-1.73103	-1.34043
2507978	chr1:2507978:C:T	1.78212e-09	-1.84853	-1.12762	1.98198e-05	-1.86635	-1.1448	2.34101e-05	-1.86635	-1.13311
2508160	chr1:2508160:C:A	1.4641e-09	-1.84504	-1.32768	1.67541e-05	-1.86584	-1.31335	1.94564e-05	-1.86534	-1.31911
2508242	chr1:2508242:C:T	1.39507e-09	-1.86656	-1.35445	1.62835e-05	-1.85641	-1.35127	1.91035e-05	-1.85776	-1.345
2509236	chr1:2509236:G:A	1.04374e-08	-2.07115e-10	-1.20856	0.000121756	-2.07115e-10	-1.19581	0.000141084	-2.07115e-10	-1.20327
2509242	chr1:2509242:C:G	1.40828e-08	-2.07115e-10	-0.909006	0.000169671	-2.07115e-10	-0.863975	0.000191282	-2.07115e-10	-0.898874
2509567	chr1:2509567:C:T	1.26781e-08	-2.07115e-10	-1.01408	0.000141956	-2.07115e-10	-1.04232	0.000162444	-2.07115e-10	-1.06229
2509919	chr1:2509919:T:C	1.78881e-09	-1.74588	-1.22652	1.8141e-05	-1.85746	-1.2422	2.18663e-05	-1.85675	-1.21093
2509953	chr1:2509953:T:C	1.78311e-09	-1.75224	-1.22336	1.81667e-05	-1.85922	-1.23903	2.18993e-05	-1.85857	-1.2076
2511514	chr1:2511514:C:A	1.94222e-09	-1.56314	-1.32698	1.79252e-05	-1.76722	-1.34441	2.12128e-05	-1.76538	-1.33264
2511773	chr1:2511773:G:A	1.9176e-09	-1.55266	-1.35022	1.77441e-05	-1.75812	-1.36366	2.09442e-05	-1.75604	-1.35472
2511880	chr1:2511880:G:A	1.0269e-08	-2.07115e-10	-1.22482	0.000120834	-2.07115e-10	-1.20342	0.000142847	-2.07115e-10	-1.19085
2511917	chr1:2511917:C:G	8.91552e-09	-2.07115e-10	-1.36616	0.000102248	-2.07115e-10	-1.37044	0.000119505	-2.07115e-10	-1.36927
2512138	chr1:2512138:C:T	1.00487e-08	-2.07115e-10	-1.24651	0.00011447	-2.07115e-10	-1.25752	0.000132982	-2.07115e-10	-1.26241
2512216	chr1:2512216:G:A	2.03412e-09	-1.52216	-1.32173	1.84514e-05	-1.75425	-1.32845	2.14674e-05	-1.75255	-1.33353
2512304	chr1:2512304:G:A	9.99957e-09	-2.07115e-10	-1.25141	0.000113931	-2.07115e-10	-1.26224	0.000132371	-2.07115e-10	-1.26702
2512509	chr1:2512509:G:A	8.74115e-09	-2.07115e-10	-1.38592	0.000100761	-2.07115e-10	-1.38509	0.000117736	-2.07115e-10	-1.38418
2512787	chr1:2512787:C:T	1.68501e-09	-1.76436	-1.26783	1.73673e-05	-1.86226	-1.28099	2.08446e-05	-1.86175	-1.25378
2512975	chr1:2512975:G:A	3.87161e-09	-1.07209	-1.1282	2.91397e-05	-1.5022	-1.12353	3.31637e-05	-1.49814	-1.15303
2513031	chr1:2513031:C:T	8.73096e-09	-2.07115e-10	-1.38708	0.000100581	-2.07115e-10	-1.38687	0.000117453	-2.07115e-10	-1.38659
2513196	chr1:2513196:A:G	1.21107e-08	-2.07115e-10	-1.05987	0.000142559	-2.07115e-10	-1.03808	0.000165876	-2.07115e-10	-1.04139
2513204	chr1:2513204:G:C	9.91133e-09	-2.07115e-10	-1.26028	0.000112967	-2.07115e-10	-1.27074	0.000131273	-2.07115e-10	-1.27535
2513496	chr1:2513496:T:C	1.77887e-09	-1.85631	-1.12167	1.99223e-05	-1.86719	-1.1388	2.35332e-05	-1.86719	-1.12702
2513514	chr1:2513514:C:T	5.81163e-09	-1.7941	-3.77007e-10	6.29289e-05	-1.85583	-3.77007e-10	7.35083e-05	-1.85523	-3.77007e-10
2513650	chr1:2513650:A:G	1.94962e-09	-1.73407	-1.15225	1.94897e-05	-1.85269	-1.17526	2.35253e-05	-1.8519	-1.14265
2513967	chr1:2513967:A:G	1.72507e-09	-1.75915	-1.24954	1.76783e-05	-1.86104	-1.26446	2.12565e-05	-1.86047	-1.23549
2514137	chr1:2514137:C:T	2.54857e-09	-1.38801	-1.23041	3.32885e-05	-1.29374	-1.19888	3.89552e-05	-1.29682	-1.19339
2515199	chr1:2515199:G:A	1.48174e-08	-2.07115e-10	-0.858158	0.000197079	-2.07115e-10	-0.714231	0.000215433	-2.07115e-10	-0.779973
2515272	chr1:2515272:G:A	8.785e-09	-2.07115e-10	-1.38091	0.00010122	-2.07115e-10	-1.38054	0.000118115	-2.07115e-10	-1.38096
2515441	chr1:2515441:A:G	1.71888e-09	-1.77115	-1.24114	1.77784e-05	-1.86366	-1.25619	2.14009e-05	-1.86323	-1.22596
2515521	chr1:2515521:T:C	1.74847e-09	-1.75814	-1.23708	1.78887e-05	-1.86087	-1.2528	2.1537e-05	-1.86029	-1.22256
2515522	chr1:2515522:G:A	1.59314e-08	-2.07115e-10	-0.785667	0.000192072	-2.07115e-10	-0.739966	0.000217337	-2.07115e-10	-0.771177
2515551	chr1:2515551:G:A	9.47907e-09	-2.07115e-10	-1.30487	0.000110889	-2.07115e-10	-1.28931	0.000130617	-2.07115e-10	-1.28036
2515802	chr1:2515802:T:C	1.43433e-08	-2.07115e-10	-0.890674	0.000171861	-2.07115e-10	-0.851147	0.000195067	-2.07115e-10	-0.879281
2515829	chr1:2515829:C:T	9.5632e-09	-2.07115e-10	-1.29603	0.00010918	-2.07115e-10	-1.30483	0.000126974	-2.07115e-10	-1.30865
2516351	chr1:2516351:C:T	9.13981e-09	-2.07115e-10	-1.34132	0.000105357	-2.07115e-10	-1.34048	0.000122791	-2.07115e-10	-1.34214
2516376	chr1:2516376:C:T	1.81166e-08	-0.657127	-3.77007e-10	8.78062e-05	-1.5227	-3.77007e-10	0.000104684	-1.50168	-3.77007e-10
2516471	chr1:2516471:G:A	1.99968e-09	-1.56125	-1.29972	1.83362e-05	-1.76612	-1.32283	2.17829e-05	-1.76425	-1.30725
2516486	chr1:2516486:C:T	8.78446e-09	-2.07115e-10	-1.38097	0.000101152	-2.07115e-10	-1.38122	0.000117992	-2.07115e-10	-1.38201
2516749	chr1:2516749:A:G	1.8259e-09	-1.63936	-1.31252	1.73988e-05	-1.80916	-1.33227	2.06089e-05	-1.80774	-1.31916
2517429	chr1:2517429:C:T	8.86352e-09	-2.07115e-10	-1.37201	0.000101877	-2.07115e-10	-1.37407	0.000118811	-2.07115e-10	-1.37509
2517525	chr1:2517525:A:G	1.17552e-08	-2.07115e-10	-1.08966	0.000136789	-2.07115e-10	-1.07939	0.000159986	-2.07115e-10	-1.07754
2517753	chr1:2517753:G:A	1.00001e-08	-2.07115e-10	-1.25136	0.000117492	-2.07115e-10	-1.23146	0.000138751	-2.07115e-10	-1.21995
2518272	chr1:2518272:G:A	8.79022e-09	-2.07115e-10	-1.38032	0.000101098	-2.07115e-10	-1.38174	0.000117934	-2.07115e-10	-1.3825
2518440	chr1:2518440:C:T	9.89766e-09	-2.07115e-10	-1.26166	0.000116167	-2.07115e-10	-1.2428	0.000137119	-2.07115e-10	-1.23178
2518485	chr1:2518485:G:A	1.42684e-09	-1.86629	-1.3322	1.64051e-05	-1.86062	-1.33963	1.93076e-05	-1.86065	-1.33148
2518955	chr1:2518955:A:G	1.71953e-09	-1.76382	-1.24809	1.76814e-05	-1.86212	-1.2632	2.12611e-05	-1.8616	-1.23415
2519105	chr1:2519105:T:G	6.78791e-09	-1.63881	-3.77007e-10	7.08829e-05	-1.73681	-3.77007e-10	8.27412e-05	-1.73691	-3.77007e-10
2519850	chr1:2519850:G:A	1.34509e-08	-2.07115e-10	-0.954912	0.000161706	-2.07115e-10	-0.912056	0.000182622	-2.07115e-10	-0.945208
2520177	chr1:2520177:G:A	1.29222e-08	-2.07115e-10	-0.995011	0.000142716	-2.07115e-10	-1.03698	0.000163573	-2.07115e-10	-1.05536
2520641	chr1:2520641:A:C	1.36267e-08	-2.07115e-10	-0.941925	0.000162953	-2.07115e-10	-0.904374	0.000185217	-2.07115e-10	-0.931097
2520882	chr1:2520882:C:T	9.56348e-09	-2.07115e-10	-1.29601	0.000111975	-2.07115e-10	-1.27956	0.000131952	-2.07115e-10	-1.27019
2520918	chr1:2520918:G:A	1.75097e-09	-1.74204	-1.25175	1.77242e-05	-1.85659	-1.26631	2.13147e-05	-1.85586	-1.23737
2521005	chr1:2521005:A:G	2.01131e-09	-1.739	-1.11617	2.01499e-05	-1.85538	-1.13926	2.43779e-05	-1.85468	-1.10427
2521130	chr1:2521130:T:C	1.37336e-09	-1.84896	-1.38773	1.55375e-05	-1.86716	-1.38742	1.81316e-05	-1.86702	-1.38794
2521540	chr1:2521540:C:G	8.73264e-09	-2.07115e-10	-1.38689	0.000100561	-2.07115e-10	-1.38707	0.00011737	-2.07115e-10	-1.38729
2522319	chr1:2522319:C:G	1.02881e-08	-2.07115e-10	-1.22297	0.00011765	-2.07115e-10	-1.23012	0.000138529	-2.07115e-10	-1.22154
2522373	chr1:2522373:G:A	1.93446e-09	-1.54748	-1.34665	1.77863e-05	-1.75885	-1.36055	2.10037e-05	-1.75693	-1.351
2522536	chr1:2522536:A:C	1.38576e-08	-2.07115e-10	-0.925125	0.000153181	-2.07115e-10	-0.966214	0.000177793	-2.07115e-10	-0.972004
2523270	chr1:2523270:T:C	2.5291e-09	-1.82216	-0.803935	2.69853e-05	-1.86342	-0.839119	3.2865e-05	-1.8626	-0.797616
2523491	chr1:2523491:G:C	1.57549e-09	-1.79132	-1.30807	1.66622e-05	-1.86692	-1.31777	1.98872e-05	-1.86678	-1.29577
2524061	chr1:2524061:A:C	1.46516e-09	-1.83227	-1.33972	1.61803e-05	-1.86691	-1.34713	1.92051e-05	-1.86686	-1.33059
2524423	chr1:2524423:C:T	6.03676e-09	-1.75609	-3.77007e-10	8.00772e-05	-1.61484	-3.77007e-10	9.30492e-05	-1.6195	-3.77007e-10
2524424	chr1:2524424:A:C	2.0728e-08	-0.52247	-3.77007e-10	0.000140325	-1.05387	-3.77007e-10	0.000166071	-1.04021	-3.77007e-10
2524533	chr1:2524533:C:T	1.02049e-08	-2.07115e-10	-1.23109	0.000115858	-2.07115e-10	-1.24547	0.000134077	-2.07115e-10	-1.25421
2525429	chr1:2525429:G:A	8.7294e-09	-2.07115e-10	-1.38726	0.000100842	-2.07115e-10	-1.38428	0.000117808	-2.07115e-10	-1.38357
2525515	chr1:2525515:G:C	1.2384e-08	-0.519189	-0.518361	0.000205984	-0.174831	-0.495207	0.000236882	-0.17667	-0.508394
2525664	chr1:2525664:G:A	1.45888e-08	-2.07115e-10	-0.873703	0.000176047	-2.07115e-10	-0.827087	0.000198245	-2.07115e-10	-0.863121
2527083	chr1:2527083:T:A	1.51794e-08	-2.07115e-10	-0.834015	0.000183494	-2.07115e-10	-0.785653	0.000206315	-2.07115e-10	-0.82322
2527435	chr1:2527435:C:T	1.02163e-08	-2.07115e-10	-1.22997	0.000115981	-2.07115e-10	-1.24441	0.000134214	-2.07115e-10	-1.25319
2528458	chr1:2528458:G:A	1.00776e-08	-2.07115e-10	-1.24364	0.00011711	-2.07115e-10	-1.23472	0.000136827	-2.07115e-10	-1.23391
2528809	chr1:2528809:CTG:C	8.30253e-09	-1.4374	-3.77007e-10	0.000106126	-1.3332	-3.77007e-10	0.000123214	-1.33871	-3.77007e-10
2529026	chr1:2529026:C:T	5.45899e-09	-1.85669	-3.77007e-10	6.35362e-05	-1.84623	-3.77007e-10	7.41934e-05	-1.84595	-3.77007e-10
2529169	chr1:2529169:A:G	1.59341e-09	-1.71134	-1.37674	2.16549e-05	-1.55316	-1.36945	2.50837e-05	-1.55606	-1.37434
2529768	chr1:2529768:G:A	8.73606e-09	-2.07115e-10	-1.3865	0.000101054	-2.07115e-10	-1.38218	0.000118172	-2.07115e-10	-1.38049
2530132	chr1:2530132:G:A	9.76102e-09	-2.07115e-10	-1.27556	0.000111247	-2.07115e-10	-1.28608	0.000129336	-2.07115e-10	-1.29021
2530740	chr1:2530740:C:T	1.04041e-08	-2.07115e-10	-1.21176	0.000120745	-2.07115e-10	-1.20416	0.000141125	-2.07115e-10	-1.20298
2530744	chr1:2530744:C:T	9.6917e-09	-2.07115e-10	-1.28269	0.000110497	-2.07115e-10	-1.29285	0.000128482	-2.07115e-10	-1.29684
2530936	chr1:2530936:TGGAGCCCGGCACCCGGCAGCTCTCCCCGC:T	1.52895e-09	-1.7488	-1.38058	2.04108e-05	-1.60729	-1.37448	2.36665e-05	-1.60996	-1.3786
2531299	chr1:2531299:T:G	8.88887e-09	-2.07115e-10	-1.36916	0.000103613	-2.07115e-10	-1.35718	0.000120798	-2.07115e-10	-1.3585
2531379	chr1:2531379:T:C	6.75587e-09	-1.85186	0.208318	7.38291e-05	-1.86562	0.169541	8.84204e-05	-1.8652	0.194676
2531396	chr1:2531396:A:G	2.89024e-09	-1.80533	-0.687286	3.08624e-05	-1.85856	-0.709736	3.67505e-05	-1.85737	-0.6911
2531724	chr1:2531724:C:T	1.14406e-08	-2.07115e-10	-1.11679	0.000128926	-2.07115e-10	-1.13859	0.000150888	-2.07115e-10	-1.13609
2531975	chr1:2531975:G:A	2.1111e-09	-1.86705	-0.939698	2.46295e-05	-1.85811	-0.935779	2.78393e-05	-1.85754	-0.968634
2532310	chr1:2532310:G:T	1.77923e-09	-1.86712	-1.11066	2.05479e-05	-1.86279	-1.11229	2.34712e-05	-1.86238	-1.13447
2532606	chr1:2532606:G:A	1.82342e-09	-1.68432	-1.26893	1.84887e-05	-1.79781	-1.28286	2.18675e-05	-1.79445	-1.27318
2532946	chr1:2532946:C:T	9.07425e-09	-2.07115e-10	-1.34852	0.000105215	-2.07115e-10	-1.34183	0.000122449	-2.07115e-10	-1.34493
2533313	chr1:2533313:G:A	9.11276e-09	-2.07115e-10	-1.34428	0.000104363	-2.07115e-10	-1.34996	0.000121441	-2.07115e-10	-1.3532
2533630	chr1:2533630:G:A	9.12123e-09	-2.07115e-10	-1.34335	0.000105589	-2.07115e-10	-1.33828	0.000123655	-2.07115e-10	-1.33513
2533656	chr1:2533656:C:T	1.89656e-09	-1.84774	-1.06617	2.24112e-05	-1.82176	-1.06652	2.56019e-05	-1.82037	-1.08959
2533705	chr1:2533705:C:T	1.9042e-09	-1.59116	-1.31874	1.88624e-05	-1.7309	-1.32976	2.2288e-05	-1.72614	-1.32243
2533890	chr1:2533890:G:A	1.63875e-09	-1.86623	-1.19379	1.90598e-05	-1.85589	-1.19436	2.18383e-05	-1.85523	-1.21373
2533916	chr1:2533916:C:T	1.85861e-09	-1.55444	-1.37969	1.76785e-05	-1.75305	-1.37244	2.05836e-05	-1.7514	-1.37673
2534232	chr1:2534232:T:C	1.75956e-09	-1.66219	-1.32671	1.91512e-05	-1.72588	-1.31959	2.22898e-05	-1.7223	-1.3262
2534353	chr1:2534353:C:T	1.80646e-09	-1.61676	-1.34582	1.81153e-05	-1.75647	-1.34461	2.1132e-05	-1.75169	-1.35015
2534535	chr1:2534535:G:A	7.34572e-09	-1.55984	-3.77007e-10	7.61889e-05	-1.66462	-3.77007e-10	8.89431e-05	-1.66463	-3.77007e-10
2534855	chr1:2534855:C:G	1.30428e-08	-2.07115e-10	-0.985724	0.000152444	-2.07115e-10	-0.971037	0.000173036	-2.07115e-10	-0.999127
2534938	chr1:2534938:C:T	2.59777e-09	-1.58386	-1.01545	3.27384e-05	-1.49972	-1.00957	3.86488e-05	-1.49859	-0.999521
2534986	chr1:2534986:T:G	1.74615e-09	-1.62574	-1.3708	2.30155e-05	-1.48446	-1.37721	2.69765e-05	-1.48202	-1.37564
2535021	chr1:2535021:G:A	2.81971e-08	-2.07115e-10	-0.214739	0.00034585	-2.07115e-10	-0.151832	0.000405692	-2.07115e-10	-0.147031
2535194	chr1:2535194:A:G	3.32054e-09	-1.8026	-0.551227	3.77198e-05	-1.84457	-0.523076	4.44612e-05	-1.84257	-0.515444
2535213	chr1:2535213:C:T	8.8506e-09	-2.07115e-10	-1.37347	0.000101862	-2.07115e-10	-1.37422	0.000119085	-2.07115e-10	-1.37278
2535688	chr1:2535688:G:A	1.54377e-08	-0.817144	-3.77007e-10	0.000192808	-0.73614	-3.77007e-10	0.000224711	-0.737809	-3.77007e-10
2536187	chr1:2536187:C:T	2.23522e-08	-2.07115e-10	-0.447033	0.000263493	-2.07115e-10	-0.423807	0.00030417	-2.07115e-10	-0.435039
2536284	chr1:2536284:A:C	1.95805e-08	-0.579423	-3.77007e-10	0.000310013	-0.26122	-3.77007e-10	0.000361156	-0.263316	-3.77007e-10
2536325	chr1:2536325:A:G	1.64479e-09	-1.75262	-1.30372	2.15901e-05	-1.6194	-1.3062	2.50478e-05	-1.62254	-1.3093
2536406	chr1:2536406:C:T	2.48032e-08	-2.07115e-10	-0.342983	0.000274518	-2.07115e-10	-0.38282	0.000322612	-2.07115e-10	-0.376174
2536738	chr1:2536738:T:C	4.76836e-09	-0.873125	-1.11883	8.15024e-05	-0.503581	-1.09362	9.50311e-05	-0.512481	-1.08594
2536858	chr1:2536858:G:A	3.52551e-08	-2.07115e-10	0.00865374	0.000417566	-2.07115e-10	0.0366066	0.000475877	-2.07115e-10	0.0125344
2537347	chr1:2537347:CT:C	4.9307e-09	-0.876016	-1.08246	8.43945e-05	-0.506826	-1.05551	9.8435e-05	-0.515713	-1.04752
2537418	chr1:2537418:G:A	1.02286e-08	-2.07115e-10	-1.22877	0.00011924	-2.07115e-10	-1.2167	0.000140025	-2.07115e-10	-1.2108
2537804	chr1:2537804:C:T	6.16498e-09	-0.620979	-1.11409	0.00010926	-0.213805	-1.0903	0.00012687	-0.223565	-1.0859
2538044	chr1:2538044:GGGTGGGC:G	1.03322e-08	-2.07115e-10	-1.2187	0.000117512	-2.07115e-10	-1.23129	0.000137995	-2.07115e-10	-1.2254
2538052	chr1:2538052:T:TA	1.01617e-08	-2.07115e-10	-1.23533	0.000115649	-2.07115e-10	-1.24727	0.000135766	-2.07115e-10	-1.24169
2538073	chr1:2538073:G:A	4.92223e-09	-0.88562	-1.07457	8.41668e-05	-0.517581	-1.04745	9.81772e-05	-0.526416	-1.03943
2538553	chr1:2538553:G:GA	1.37505e-08	-0.932884	-3.77007e-10	0.000214148	-0.631167	-3.77007e-10	0.000248076	-0.63889	-3.77007e-10
2538563	chr1:2538563:T:C	8.74452e-09	-2.07115e-10	-1.38553	0.000100547	-2.07115e-10	-1.38721	0.000117345	-2.07115e-10	-1.38751
2538852	chr1:2538852:C:T	1.45448e-08	-2.07115e-10	-0.876726	0.000167772	-2.07115e-10	-0.87523	0.000197463	-2.07115e-10	-0.867074
2538929	chr1:2538929:A:G	5.07877e-09	-0.877505	-1.05138	8.70769e-05	-0.508075	-1.02297	0.000101606	-0.51694	-1.01459
2538937	chr1:2538937:A:G	5.90126e-09	-1.77879	-3.77007e-10	6.35442e-05	-1.8461	-3.77007e-10	7.42558e-05	-1.84511	-3.77007e-10
2539236	chr1:2539236:T:C	1.94166e-09	-1.58861	-1.3018	2.25814e-05	-1.60056	-1.28015	2.6082e-05	-1.60681	-1.28456
2539361	chr1:2539361:A:C	5.40194e-09	-1.8672	-3.77007e-10	6.23387e-05	-1.86525	-3.77007e-10	7.27625e-05	-1.86542	-3.77007e-10
2539438	chr1:2539438:T:C	4.84785e-09	-0.919343	-1.05608	8.24349e-05	-0.557535	-1.02829	9.62131e-05	-0.566273	-1.01979
2539464	chr1:2539464:T:A	9.04219e-09	-2.07115e-10	-1.35206	0.000105066	-2.07115e-10	-1.34325	0.000122446	-2.07115e-10	-1.34496
2540316	chr1:2540316:T:C	1.48124e-08	-2.07115e-10	-0.858495	0.000165654	-2.07115e-10	-0.887933	0.000194289	-2.07115e-10	-0.883278
2540516	chr1:2540516:A:T	5.87825e-09	-0.808194	-0.974503	0.0001019	-0.429543	-0.944298	0.000118949	-0.438662	-0.935272
2540651	chr1:2540651:T:C	4.54307e-09	-0.877052	-1.1633	7.75587e-05	-0.506015	-1.14079	9.03759e-05	-0.514948	-1.1337
2540995	chr1:2540995:G:A	8.95483e-09	-2.07115e-10	-1.36176	0.000102189	-2.07115e-10	-1.37102	0.000119136	-2.07115e-10	-1.37236
2540996	chr1:2540996:C:G	8.86861e-09	-2.07115e-10	-1.37144	0.00010141	-2.07115e-10	-1.37866	0.000118279	-2.07115e-10	-1.37958
2541752	chr1:2541752:C:T	5.9118e-09	-1.77701	-3.77007e-10	7.59575e-05	-1.66766	-3.77007e-10	8.8463e-05	-1.67004	-3.77007e-10
2541786	chr1:2541786:G:A	1.55724e-08	-2.07115e-10	-0.808455	0.000180701	-2.07115e-10	-0.800989	0.000210636	-2.07115e-10	-0.802492
2541819	chr1:2541819:A:G	4.50214e-09	-0.878401	-1.171	7.68274e-05	-0.508005	-1.14827	8.9549e-05	-0.516841	-1.141
2542766	chr1:2542766:T:C	1.64552e-09	-1.74254	-1.31336	1.81587e-05	-1.78953	-1.30916	2.09436e-05	-1.79213	-1.31866
2542874	chr1:2542874:C:G	2.49401e-08	-0.337482	-3.77007e-10	0.000329548	-0.200113	-3.77007e-10	0.000385668	-0.197647	-3.77007e-10
2543037	chr1:2543037:C:T	8.9842e-09	-2.07115e-10	-1.35849	0.000104621	-2.07115e-10	-1.34749	0.000122619	-2.07115e-10	-1.34354
2543674	chr1:2543674:G:A	3.12837e-09	-1.12842	-1.28502	2.498e-05	-1.52731	-1.25245	2.98093e-05	-1.51308	-1.24472
2544005	chr1:2544005:G:A	9.01797e-09	-2.07115e-10	-1.35474	0.000104214	-2.07115e-10	-1.35139	0.000121681	-2.07115e-10	-1.35123
2544035	chr1:2544035:C:T	1.49831e-09	-1.7623	-1.38731	1.99288e-05	-1.6179	-1.38777	2.30965e-05	-1.62689	-1.38605
2544487	chr1:2544487:C:A	8.76175e-09	-2.07115e-10	-1.38356	0.000100611	-2.07115e-10	-1.38657	0.000117404	-2.07115e-10	-1.38701
2544795	chr1:2544795:C:T	8.79127e-09	-2.07115e-10	-1.3802	0.000101415	-2.07115e-10	-1.37861	0.000118412	-2.07115e-10	-1.37846
2545060	chr1:2545060:G:A	8.86686e-09	-2.07115e-10	-1.37164	0.000101415	-2.07115e-10	-1.37861	0.000118267	-2.07115e-10	-1.37968
2545919	chr1:2545919:T:A	1.03492e-08	-0.212917	-1.00413	7.47039e-05	-0.718092	-0.966211	8.65106e-05	-0.720465	-0.971893
2546186	chr1:2546186:C:T	1.31963e-08	-2.07115e-10	-0.974019	0.000148713	-2.07115e-10	-0.995817	0.000174806	-2.07115e-10	-0.98895
2546489	chr1:2546489:C:T	1.61254e-08	-2.07115e-10	-0.773562	0.00019545	-2.07115e-10	-0.722532	0.000218759	-2.07115e-10	-0.764656
2546510	chr1:2546510:G:A	9.08341e-09	-2.07115e-10	-1.34751	0.000104603	-2.07115e-10	-1.34767	0.000122144	-2.07115e-10	-1.34743
2546584	chr1:2546584:C:G	9.73844e-09	-2.07115e-10	-1.27788	0.000113808	-2.07115e-10	-1.26332	0.000133518	-2.07115e-10	-1.25839
2548035	chr1:2548035:G:T	4.5026e-09	-0.900479	-1.14882	7.22668e-05	-0.574006	-1.14346	8.40674e-05	-0.580922	-1.14008
2548544	chr1:2548544:A:G	1.49499e-09	-1.7687	-1.38313	1.66648e-05	-1.80408	-1.38046	1.93646e-05	-1.80655	-1.38262
2548771	chr1:2548771:G:A	2.02785e-08	-2.07115e-10	-0.544395	0.000229909	-2.07115e-10	-0.560153	0.000264259	-2.07115e-10	-0.575696
2548898	chr1:2548898:G:A	8.7273e-09	-2.07115e-10	-1.3875	0.000100483	-2.07115e-10	-1.38785	0.00011731	-2.07115e-10	-1.38781
2548984	chr1:2548984:C:T	8.72336e-09	-2.07115e-10	-1.38795	0.000100575	-2.07115e-10	-1.38693	0.000117459	-2.07115e-10	-1.38653
2549846	chr1:2549846:C:T	1.15933e-08	-2.07115e-10	-1.10353	0.000134894	-2.07115e-10	-1.09335	0.000157542	-2.07115e-10	-1.09293
2550318	chr1:2550318:T:C	1.24624e-08	-2.07115e-10	-1.03124	0.000140524	-2.07115e-10	-1.05245	0.000164531	-2.07115e-10	-1.04952
2550914	chr1:2550914:A:G	5.46682e-09	-1.85526	-3.77007e-10	6.25434e-05	-1.86197	-3.77007e-10	7.30476e-05	-1.86151	-3.77007e-10
2551053	chr1:2551053:A:G	1.32617e-08	-2.07115e-10	-0.96908	0.000148642	-2.07115e-10	-0.996294	0.000174246	-2.07115e-10	-0.992159
2551100	chr1:2551100:C:T	1.87004e-08	-2.07115e-10	-0.625413	0.000215199	-2.07115e-10	-0.626273	0.00025015	-2.07115e-10	-0.630564
2551252	chr1:2551252:C:G	8.73322e-09	-2.07115e-10	-1.38682	0.000100888	-2.07115e-10	-1.38383	0.000117867	-2.07115e-10	-1.38307
2551395	chr1:2551395:T:C	5.40871e-09	-1.86595	-3.77007e-10	6.25691e-05	-1.86156	-3.77007e-10	7.29748e-05	-1.86251	-3.77007e-10
2551403	chr1:2551403:G:T	5.41263e-09	-1.86522	-3.77007e-10	6.24884e-05	-1.86285	-3.77007e-10	7.28895e-05	-1.86368	-3.77007e-10
2551409	chr1:2551409:C:T	5.40205e-09	-1.86718	-3.77007e-10	6.29072e-05	-1.85618	-3.77007e-10	7.33404e-05	-1.85751	-3.77007e-10
2551482	chr1:2551482:T:C	1.65306e-09	-1.7422	-1.30913	1.82582e-05	-1.78707	-1.30615	2.10584e-05	-1.78972	-1.3156
2551493	chr1:2551493:C:T	6.75708e-09	-1.64337	-3.77007e-10	9.16542e-05	-1.47981	-3.77007e-10	0.000106642	-1.48315	-3.77007e-10
2551702	chr1:2551702:C:T	8.80535e-09	-2.07115e-10	-1.3786	0.000101387	-2.07115e-10	-1.37889	0.000118537	-2.07115e-10	-1.3774
2551831	chr1:2551831:T:C	2.16916e-09	-1.55973	-1.21989	2.46909e-05	-1.58797	-1.20343	2.83222e-05	-1.59391	-1.21507
2552129	chr1:2552129:C:T	1.95792e-08	-2.07115e-10	-0.579489	0.000223729	-2.07115e-10	-0.5874	0.000259593	-2.07115e-10	-0.593512
2552311	chr1:2552311:T:C	8.73017e-09	-2.07115e-10	-1.38717	0.000100819	-2.07115e-10	-1.3845	0.00011778	-2.07115e-10	-1.38381
2552440	chr1:2552440:C:T	8.72337e-09	-2.07115e-10	-1.38795	0.000100583	-2.07115e-10	-1.38685	0.000117465	-2.07115e-10	-1.38648
2552673	chr1:2552673:G:A	8.74044e-09	-2.07115e-10	-1.386	0.000101035	-2.07115e-10	-1.38237	0.000118059	-2.07115e-10	-1.38144
2553660	chr1:2553660:A:G	8.74571e-09	-2.07115e-10	-1.38539	0.000100759	-2.07115e-10	-1.3851	0.000117781	-2.07115e-10	-1.3838
2553802	chr1:2553802:C:T	6.52127e-09	-1.67889	-3.77007e-10	8.73314e-05	-1.52813	-3.77007e-10	0.000101638	-1.5312	-3.77007e-10
2554382	chr1:2554382:C:T	8.751e-09	-2.07115e-10	-1.38479	0.000100752	-2.07115e-10	-1.38518	0.000117689	-2.07115e-10	-1.38458
2554671	chr1:2554671:G:A	1.80662e-08	-0.659912	-3.77007e-10	0.000809907	0.699084	-3.77007e-10	0.000923497	0.675543	-3.77007e-10
2555429	chr1:2555429:C:T	1.57192e-09	-1.71668	-1.38498	1.57863e-05	-1.8552	-1.38349	1.84561e-05	-1.8546	-1.38263
2556224	chr1:2556224:C:A	2.21252e-09	-1.61399	-1.14583	2.59451e-05	-1.62419	-1.11766	2.9702e-05	-1.62992	-1.13149
2556327	chr1:2556327:T:C	1.57309e-09	-1.71307	-1.38784	1.75212e-05	-1.74663	-1.3878	2.0379e-05	-1.75017	-1.38795
2556416	chr1:2556416:C:T	5.63823e-08	-2.07115e-10	0.478198	0.000667137	-2.07115e-10	0.50516	0.000775985	-2.07115e-10	0.501508
2556714	chr1:2556714:A:G	1.88487e-09	-1.70994	-1.21015	2.21853e-05	-1.72	-1.1784	2.55055e-05	-1.72433	-1.1894
2557121	chr1:2557121:A:C	1.05202e-08	-2.07115e-10	-1.20066	0.000121541	-2.07115e-10	-1.19759	0.000142198	-2.07115e-10	-1.19541
2557169	chr1:2557169:T:C	1.47996e-09	-1.81438	-1.34756	1.69366e-05	-1.83614	-1.33222	1.96115e-05	-1.8378	-1.33871
2557474	chr1:2557474:C:T	2.08361e-08	-2.07115e-10	-0.517271	0.000239359	-2.07115e-10	-0.519872	0.000278327	-2.07115e-10	-0.523827
2557761	chr1:2557761:C:T	5.9025e-09	-1.77858	-3.77007e-10	7.58774e-05	-1.66872	-3.77007e-10	8.83719e-05	-1.67107	-3.77007e-10
2558158	chr1:2558158:C:T	1.48837e-08	-2.07115e-10	-0.853691	0.000164084	-2.07115e-10	-0.897459	0.000191328	-2.07115e-10	-0.898635
2559360	chr1:2559360:T:C	1.08293e-08	-2.07115e-10	-1.1717	0.000122513	-2.07115e-10	-1.18962	0.000142387	-2.07115e-10	-1.19408
2559621	chr1:2559621:C:T	6.52499e-09	-1.55817	-0.120146	9.30744e-05	-1.36869	-0.0957502	0.00010896	-1.37289	-0.0887511
2559693	chr1:2559693:T:G	8.9936e-09	-2.07115e-10	-1.35744	0.000103564	-2.07115e-10	-1.35764	0.000121124	-2.07115e-10	-1.35581
2559725	chr1:2559725:G:A	6.97197e-09	-1.61206	-3.77007e-10	6.66108e-05	-1.79897	-3.77007e-10	7.79243e-05	-1.79689	-3.77007e-10
2559867	chr1:2559867:G:A	1.17036e-08	-2.07115e-10	-1.09406	0.000130962	-2.07115e-10	-1.12293	0.000152575	-2.07115e-10	-1.12497
2560460	chr1:2560460:C:T	1.6379e-08	-2.07115e-10	-0.757958	0.00018784	-2.07115e-10	-0.762245	0.000221748	-2.07115e-10	-0.751084
2560684	chr1:2560684:G:A	1.69692e-08	-2.07115e-10	-0.722555	0.000191072	-2.07115e-10	-0.745183	0.000218583	-2.07115e-10	-0.765459
2560972	chr1:2560972:C:A	1.28515e-08	-2.07115e-10	-1.0005	0.000146003	-2.07115e-10	-1.01421	0.000168946	-2.07115e-10	-1.02304
2560996	chr1:2560996:C:T	1.54381e-08	-2.07115e-10	-0.817119	0.000177068	-2.07115e-10	-0.821304	0.000208786	-2.07115e-10	-0.811314
2561226	chr1:2561226:G:T	5.19077e-09	-1.77688	-0.130195	5.68432e-05	-1.86554	-0.0919967	6.50557e-05	-1.865	-0.112385
2561921	chr1:2561921:C:T	1.73438e-08	-2.07115e-10	-0.700719	0.000203465	-2.07115e-10	-0.682342	0.000240617	-2.07115e-10	-0.669419
2562172	chr1:2562172:G:A	9.39772e-09	-2.07115e-10	-1.31349	0.000108429	-2.07115e-10	-1.31174	0.000126881	-2.07115e-10	-1.30938
2562266	chr1:2562266:C:T	7.818e-09	-1.49753	-3.77007e-10	7.11771e-05	-1.73266	-3.77007e-10	8.39832e-05	-1.72201	-3.77007e-10
2562316	chr1:2562316:G:A	9.21953e-09	-2.07115e-10	-1.33263	0.000106531	-2.07115e-10	-1.3294	0.000124819	-2.07115e-10	-1.32576
2562453	chr1:2562453:G:A	1.12123e-08	-2.07115e-10	-1.13694	0.000127879	-2.07115e-10	-1.14675	0.000150745	-2.07115e-10	-1.13703
2562891	chr1:2562891:G:A	3.16361e-09	-1.846	-0.556245	3.7196e-05	-1.8606	-0.521036	4.28442e-05	-1.86147	-0.533588
2563346	chr1:2563346:G:A	1.66336e-09	-1.74974	-1.29538	1.88442e-05	-1.79311	-1.26852	2.17507e-05	-1.79515	-1.27783
2563649	chr1:2563649:C:T	9.3146e-09	-2.07115e-10	-1.32237	0.000107607	-2.07115e-10	-1.31935	0.000125843	-2.07115e-10	-1.31759
2564472	chr1:2564472:G:A	9.01936e-09	-2.07115e-10	-1.35458	0.000102814	-2.07115e-10	-1.36492	0.000119906	-2.07115e-10	-1.36592
2564507	chr1:2564507:G:A	8.80125e-09	-2.07115e-10	-1.37906	0.000100843	-2.07115e-10	-1.38427	0.00011769	-2.07115e-10	-1.38457
2564740	chr1:2564740:C:T	9.04753e-09	-2.07115e-10	-1.35146	0.00010442	-2.07115e-10	-1.34941	0.000122047	-2.07115e-10	-1.34822
2564768	chr1:2564768:G:A	1.95395e-08	-2.07115e-10	-0.581518	0.000213787	-2.07115e-10	-0.632855	0.000249656	-2.07115e-10	-0.63254
2564775	chr1:2564775:C:T	1.90727e-09	-1.73808	-1.17021	2.16989e-05	-1.78333	-1.13724	2.51423e-05	-1.78558	-1.14249
2564880	chr1:2564880:C:T	8.95755e-09	-2.07115e-10	-1.36146	0.000104284	-2.07115e-10	-1.35072	0.000122046	-2.07115e-10	-1.34822
2565214	chr1:2565214:A:G	1.89592e-09	-1.72591	-1.18835	2.09463e-05	-1.78069	-1.17518	2.39924e-05	-1.78274	-1.19215
2565488	chr1:2565488:G:A	7.00205e-09	-1.60775	-3.77007e-10	9.75514e-05	-1.41746	-3.77007e-10	0.000113389	-1.4218	-3.77007e-10
2566202	chr1:2566202:G:A	1.71072e-09	-1.75377	-1.26327	1.89028e-05	-1.79882	-1.25971	2.18797e-05	-1.80078	-1.26629
2566588	chr1:2566588:A:G	1.62333e-09	-1.76709	-1.30239	1.80146e-05	-1.81241	-1.29424	2.07273e-05	-1.81406	-1.30712
2566613	chr1:2566613:C:T	1.65528e-09	-1.77766	-1.27232	1.87216e-05	-1.81322	-1.25493	2.1738e-05	-1.81507	-1.25849
2566938	chr1:2566938:C:T	9.77483e-09	-2.07115e-10	-1.27415	0.000114252	-2.07115e-10	-1.25943	0.000133875	-2.07115e-10	-1.25572
2567586	chr1:2567586:G:T	8.88056e-09	-2.07115e-10	-1.37009	0.000101778	-2.07115e-10	-1.37505	0.000119198	-2.07115e-10	-1.37184
2567744	chr1:2567744:T:C	9.01966e-09	-2.07115e-10	-1.35455	0.000103166	-2.07115e-10	-1.3615	0.000120976	-2.07115e-10	-1.35703
2567815	chr1:2567815:G:A	2.24754e-09	-1.50593	-1.23819	2.82865e-05	-1.44103	-1.21442	3.26095e-05	-1.44925	-1.21877
2569200	chr1:2569200:A:G	6.27716e-09	-1.71704	-3.77007e-10	6.33852e-05	-1.84861	-3.77007e-10	7.4073e-05	-1.84757	-3.77007e-10
2569454	chr1:2569454:G:A	1.92661e-09	-1.61987	-1.27833	2.21636e-05	-1.6412	-1.25818	2.5674e-05	-1.64589	-1.26126
2569461	chr1:2569461:C:T	1.69026e-08	-2.07115e-10	-0.726488	0.000196251	-2.07115e-10	-0.718441	0.000228874	-2.07115e-10	-0.719454
2569535	chr1:2569535:G:A	1.94153e-08	-2.07115e-10	-0.587893	0.000212548	-2.07115e-10	-0.638669	0.000248188	-2.07115e-10	-0.638438
2569625	chr1:2569625:G:A	1.46035e-09	-1.86643	-1.30885	1.79662e-05	-1.80285	-1.3065	2.07089e-05	-1.80268	-1.31938
2569783	chr1:2569783:G:T	1.66787e-09	-1.65756	-1.38485	1.63947e-05	-1.81405	-1.38683	1.91399e-05	-1.81422	-1.38663
2569899	chr1:2569899:C:T	2.14404e-09	-1.55063	-1.24063	2.46638e-05	-1.57491	-1.21759	2.85317e-05	-1.58022	-1.22139
2570283	chr1:2570283:T:C	8.86455e-09	-2.07115e-10	-1.3719	0.000101622	-2.07115e-10	-1.37657	0.000118993	-2.07115e-10	-1.37356
2570571	chr1:2570571:T:C	1.69006e-09	-1.69643	-1.33276	1.88305e-05	-1.74781	-1.31455	2.17793e-05	-1.75054	-1.32112
2570959	chr1:2570959:G:A	8.98656e-09	-2.07115e-10	-1.35823	0.000102837	-2.07115e-10	-1.36469	0.00012056	-2.07115e-10	-1.36048
2571168	chr1:2571168:C:T	9.00998e-09	-2.07115e-10	-1.35562	0.000103082	-2.07115e-10	-1.36231	0.000120869	-2.07115e-10	-1.35792
2571229	chr1:2571229:C:T	9.2461e-09	-2.07115e-10	-1.32976	0.000107152	-2.07115e-10	-1.32359	0.000125305	-2.07115e-10	-1.32187
2571341	chr1:2571341:C:T	1.85976e-09	-1.67576	-1.25775	2.07145e-05	-1.72909	-1.23791	2.40371e-05	-1.73209	-1.24093
2571395	chr1:2571395:A:G	1.84756e-09	-1.67912	-1.26097	2.05812e-05	-1.73205	-1.24141	2.3881e-05	-1.73501	-1.24453
2571481	chr1:2571481:G:A	9.53009e-09	-2.07115e-10	-1.2995	0.000109826	-2.07115e-10	-1.29893	0.000128803	-2.07115e-10	-1.29434
2571763	chr1:2571763:C:T	9.16807e-09	-2.07115e-10	-1.33823	0.000105596	-2.07115e-10	-1.33821	0.000123205	-2.07115e-10	-1.33877
2572037	chr1:2572037:A:C	5.46048e-09	-1.85642	-3.77007e-10	7.09351e-05	-1.73607	-3.77007e-10	8.29196e-05	-1.73475	-3.77007e-10
2572152	chr1:2572152:G:A	7.64724e-09	-1.51961	-3.77007e-10	0.000111336	-1.28528	-3.77007e-10	0.000129292	-1.29055	-3.77007e-10
2572543	chr1:2572543:C:T	9.83527e-09	-2.07115e-10	-1.26798	0.000113041	-2.07115e-10	-1.27008	0.000131865	-2.07115e-10	-1.27085
2572795	chr1:2572795:C:A	2.10995e-09	-1.49407	-1.31323	2.36432e-05	-1.53545	-1.29931	2.70948e-05	-1.54068	-1.31261
2572924	chr1:2572924:T:C	2.50958e-09	-1.86649	-0.767355	3.04934e-05	-1.82712	-0.753207	3.54145e-05	-1.82927	-0.756228
2574117	chr1:2574117:T:C	8.92456e-09	-2.07115e-10	-1.36515	0.000102196	-2.07115e-10	-1.37095	0.000119749	-2.07115e-10	-1.36723
2574620	chr1:2574620:C:T	9.37511e-09	-2.07115e-10	-1.3159	0.000108071	-2.07115e-10	-1.31505	0.00012667	-2.07115e-10	-1.31104
2574848	chr1:2574848:A:G	1.2995e-08	-2.07115e-10	-0.989389	0.000152979	-2.07115e-10	-0.967536	0.000177189	-2.07115e-10	-0.975408
2574958	chr1:2574958:A:C	8.74446e-09	-2.07115e-10	-1.38554	0.000101019	-2.07115e-10	-1.38252	0.000118038	-2.07115e-10	-1.38162
2575016	chr1:2575016:A:G	1.31413e-08	-2.07115e-10	-0.978196	0.000149272	-2.07115e-10	-0.992068	0.00017429	-2.07115e-10	-0.991903
2575049	chr1:2575049:C:T	1.68205e-09	-1.66702	-1.36692	1.83913e-05	-1.72633	-1.35963	2.13034e-05	-1.72921	-1.36455
2575055	chr1:2575055:G:A	1.09676e-08	-2.07115e-10	-1.15901	0.000122689	-2.07115e-10	-1.18818	0.000142802	-2.07115e-10	-1.19117
2575237	chr1:2575237:G:T	9.59785e-09	-2.07115e-10	-1.29242	0.000109069	-2.07115e-10	-1.30586	0.000128302	-2.07115e-10	-1.29824
2575949	chr1:2575949:A:G	7.69074e-09	-1.51394	-3.77007e-10	0.000110059	-1.29682	-3.77007e-10	0.000127861	-1.30168	-3.77007e-10
2576499	chr1:2576499:A:G	1.94238e-09	-1.6027	-1.28734	2.23765e-05	-1.62207	-1.26775	2.59123e-05	-1.62672	-1.27119
2577043	chr1:2577043:G:A	1.01074e-08	-2.07115e-10	-1.24069	0.000114567	-2.07115e-10	-1.25668	0.000134973	-2.07115e-10	-1.24755
2577090	chr1:2577090:C:T	5.7665e-09	-1.80189	-3.77007e-10	6.60675e-05	-1.80716	-3.77007e-10	7.70443e-05	-1.80824	-3.77007e-10
2577277	chr1:2577277:T:C	7.63535e-09	-1.52117	-3.77007e-10	0.00010902	-1.3063	-3.77007e-10	0.000126658	-1.31113	-3.77007e-10
2577283	chr1:2577283:C:T	7.56601e-09	-1.53029	-3.77007e-10	0.000107763	-1.3179	-3.77007e-10	0.000125209	-1.32264	-3.77007e-10
2577930	chr1:2577930:G:C	7.38783e-09	-1.55412	-3.77007e-10	0.000104583	-1.34785	-3.77007e-10	0.000121528	-1.35248	-3.77007e-10
2578429	chr1:2578429:C:G	7.3966e-09	-1.55294	-3.77007e-10	0.000104745	-1.34631	-3.77007e-10	0.000121715	-1.35094	-3.77007e-10
2578938	chr1:2578938:G:A	7.19115e-09	-1.58111	-3.77007e-10	0.000100912	-1.38359	-3.77007e-10	0.000117282	-1.38804	-3.77007e-10
2579166	chr1:2579166:C:G	5.98429e-09	-1.76482	-3.77007e-10	8.5193e-05	-1.55292	-3.77007e-10	9.9673e-05	-1.55073	-3.77007e-10
2579369	chr1:2579369:C:T	1.15336e-08	-2.07115e-10	-1.10869	0.000129893	-2.07115e-10	-1.13112	0.00015236	-2.07115e-10	-1.12638
2579474	chr1:2579474:C:A	1.12456e-08	-2.07115e-10	-1.13398	0.000126797	-2.07115e-10	-1.15525	0.000148651	-2.07115e-10	-1.15103
2579477	chr1:2579477:T:C	1.04299e-08	-2.07115e-10	-1.20928	0.000118024	-2.07115e-10	-1.22695	0.000139178	-2.07115e-10	-1.21687
2579841	chr1:2579841:C:T	1.65014e-09	-1.70342	-1.34967	1.81982e-05	-1.75621	-1.3403	2.10607e-05	-1.75868	-1.34653
2579949	chr1:2579949:G:A	1.39645e-09	-1.83699	-1.38304	1.56998e-05	-1.8649	-1.37929	1.82841e-05	-1.86536	-1.38123
2580711	chr1:2580711:G:A	7.13049e-09	-1.58958	-3.77007e-10	9.99778e-05	-1.39289	-3.77007e-10	0.000116201	-1.39731	-3.77007e-10
2580850	chr1:2580850:C:T	6.9972e-09	-1.60845	-3.77007e-10	9.75559e-05	-1.41741	-3.77007e-10	0.000113409	-1.42162	-3.77007e-10
2581013	chr1:2581013:G:A	1.52732e-09	-1.74629	-1.38415	1.68646e-05	-1.79217	-1.38045	1.95834e-05	-1.79414	-1.3838
2581211	chr1:2581211:T:C	1.62837e-09	-1.68177	-1.38461	1.83112e-05	-1.70974	-1.38058	2.12265e-05	-1.71332	-1.38405
2581271	chr1:2581271:T:C	1.69107e-09	-1.64336	-1.38524	1.89964e-05	-1.67202	-1.38156	2.20197e-05	-1.67596	-1.38473
2581616	chr1:2581616:A:T	1.50732e-09	-1.75569	-1.38793	1.66325e-05	-1.79937	-1.3871	1.93651e-05	-1.80125	-1.38791
2581777	chr1:2581777:C:T	1.67361e-09	-1.65665	-1.38232	1.88499e-05	-1.68395	-1.37738	2.18292e-05	-1.68776	-1.38162
2582193	chr1:2582193:C:G	1.49682e-09	-1.76267	-1.38794	1.65413e-05	-1.80483	-1.38714	1.9261e-05	-1.80663	-1.38791
2582239	chr1:2582239:A:T	1.66013e-09	-1.66387	-1.38319	1.87092e-05	-1.69025	-1.37857	2.16735e-05	-1.694	-1.38253
2582822	chr1:2582822:C:T	1.0344e-08	-2.07115e-10	-1.21755	0.000120299	-2.07115e-10	-1.20786	0.00014061	-2.07115e-10	-1.20663
2583136	chr1:2583136:C:T	1.5486e-09	-1.72967	-1.38693	1.69879e-05	-1.78109	-1.38424	1.97459e-05	-1.78313	-1.38655
2583427	chr1:2583427:G:C	6.50347e-09	-1.68162	-3.77007e-10	8.84409e-05	-1.5155	-3.77007e-10	0.000102847	-1.51938	-3.77007e-10
2583659	chr1:2583659:CAA:C	6.60692e-09	-1.66584	-3.77007e-10	9.0435e-05	-1.4932	-3.77007e-10	0.000105155	-1.49719	-3.77007e-10
2583714	chr1:2583714:G:A	1.2646e-08	-2.07115e-10	-1.01662	0.000143934	-2.07115e-10	-1.02848	0.000166797	-2.07115e-10	-1.03585
2583874	chr1:2583874:G:A	2.11921e-08	-2.07115e-10	-0.500331	0.000246276	-2.07115e-10	-0.491381	0.000283369	-2.07115e-10	-0.505877
2584176	chr1:2584176:C:T	9.28309e-09	-2.07115e-10	-1.32576	0.000106978	-2.07115e-10	-1.32521	0.000125195	-2.07115e-10	-1.32275
2584518	chr1:2584518:A:G	5.40361e-09	-1.86689	-3.77007e-10	6.5496e-05	-1.81585	-3.77007e-10	7.6484e-05	-1.81554	-3.77007e-10
2585111	chr1:2585111:G:A	1.41475e-08	-2.07115e-10	-0.904418	0.000158436	-2.07115e-10	-0.932486	0.000185088	-2.07115e-10	-0.931794
2585610	chr1:2585610:G:A	8.75732e-09	-2.07115e-10	-1.38407	0.000100634	-2.07115e-10	-1.38635	0.000117637	-2.07115e-10	-1.38502
2586412	chr1:2586412:C:T	5.40257e-09	-1.86708	-3.77007e-10	6.22904e-05	-1.86603	-3.77007e-10	7.27247e-05	-1.86594	-3.77007e-10
2586775	chr1:2586775:G:A	2.16651e-08	-0.478254	-3.77007e-10	0.000362913	-0.103673	-3.77007e-10	0.000420077	-0.112187	-3.77007e-10
2587082	chr1:2587082:G:T	9.16478e-09	-2.07115e-10	-1.33859	0.000106516	-2.07115e-10	-1.32954	0.000124488	-2.07115e-10	-1.32842
2587415	chr1:2587415:G:T	9.74367e-09	-2.07115e-10	-1.27734	0.000112489	-2.07115e-10	-1.27498	0.000131718	-2.07115e-10	-1.27196
2587541	chr1:2587541:C:G	6.41426e-09	-1.69543	-3.77007e-10	8.65612e-05	-1.53698	-3.77007e-10	0.000100694	-1.54054	-3.77007e-10
2587605	chr1:2587605:C:T	9.3684e-09	-2.07115e-10	-1.31661	0.000107955	-2.07115e-10	-1.31612	0.000126397	-2.07115e-10	-1.3132
2588160	chr1:2588160:A:G	1.2582e-08	-2.07115e-10	-1.02169	0.000140619	-2.07115e-10	-1.05178	0.000165625	-2.07115e-10	-1.0429
2588536	chr1:2588536:C:A	3.3901e-08	-2.07115e-10	-0.0305127	0.000371086	-2.07115e-10	-0.081402	0.000431982	-2.07115e-10	-0.08424
2588863	chr1:2588863:T:C	2.21727e-09	-1.70936	-1.04832	2.1754e-05	-1.84631	-1.07173	2.6014e-05	-1.84619	-1.0478
2589061	chr1:2589061:G:A	1.97731e-09	-1.72599	-1.14623	1.97049e-05	-1.85188	-1.16509	2.34562e-05	-1.85177	-1.14572
2589304	chr1:2589304:C:T	5.50185e-09	-1.84887	-3.77007e-10	6.41165e-05	-1.83713	-3.77007e-10	7.46835e-05	-1.83937	-3.77007e-10
2589619	chr1:2589619:C:T	1.28085e-08	-2.07115e-10	-1.00385	0.000151608	-2.07115e-10	-0.976537	0.000177505	-2.07115e-10	-0.973625
2589991	chr1:2589991:C:T	1.79894e-09	-1.86483	-1.10193	2.18402e-05	-1.80026	-1.11382	2.54792e-05	-1.80303	-1.11173
2590953	chr1:2590953:G:A	4.84841e-09	-0.596147	-1.37916	3.04246e-05	-1.20345	-1.37914	3.57733e-05	-1.20273	-1.37269
2591486	chr1:2591486:T:C	9.51756e-09	-2.07115e-10	-1.30082	0.000110397	-2.07115e-10	-1.29375	0.000129466	-2.07115e-10	-1.28921
2591773	chr1:2591773:G:C	2.10681e-09	-1.4359	-1.37288	1.93881e-05	-1.66395	-1.36923	2.25756e-05	-1.66455	-1.3712
2591905	chr1:2591905:T:A	6.89612e-09	-1.623	-3.77007e-10	9.51829e-05	-1.44204	-3.77007e-10	0.000110674	-1.44604	-3.77007e-10
2592257	chr1:2592257:C:G	6.386e-09	-1.69985	-3.77007e-10	8.57516e-05	-1.54638	-3.77007e-10	9.9759e-05	-1.54987	-3.77007e-10
2592267	chr1:2592267:C:T	2.53608e-09	-1.23923	-1.38411	2.20539e-05	-1.52189	-1.38246	2.56999e-05	-1.52269	-1.38345
2592284	chr1:2592284:C:T	1.9809e-09	-1.48957	-1.38083	1.79245e-05	-1.73305	-1.37862	2.09028e-05	-1.73289	-1.37985
2592725	chr1:2592725:G:A	9.88529e-09	-2.07115e-10	-1.26291	0.000113542	-2.07115e-10	-1.26566	0.000133738	-2.07115e-10	-1.25674
2592766	chr1:2592766:C:T	2.04977e-09	-1.4533	-1.38293	1.89424e-05	-1.67545	-1.38098	2.20766e-05	-1.67605	-1.38206
2592803	chr1:2592803:C:T	1.46476e-08	-2.07115e-10	-0.869682	0.000169097	-2.07115e-10	-0.867361	0.000200574	-2.07115e-10	-0.851443
2593018	chr1:2593018:T:C	2.02371e-09	-1.66554	-1.18348	1.96402e-05	-1.8271	-1.19315	2.32264e-05	-1.82698	-1.18036
2593046	chr1:2593046:C:T	1.63585e-09	-1.74	-1.32179	1.64196e-05	-1.86379	-1.33557	1.90694e-05	-1.86341	-1.34113
2593347	chr1:2593347:G:A	1.23222e-08	-2.07115e-10	-1.04256	0.000142335	-2.07115e-10	-1.03965	0.000165175	-2.07115e-10	-1.04562
2593456	chr1:2593456:G:C	1.4387e-09	-1.83219	-1.35803	1.59258e-05	-1.86222	-1.36767	1.84901e-05	-1.86255	-1.37284
2593476	chr1:2593476:G:T	1.98994e-09	-1.48486	-1.381	1.86037e-05	-1.69577	-1.37871	2.16791e-05	-1.69633	-1.37995
2593504	chr1:2593504:G:A	1.83556e-09	-1.70502	-1.24158	1.8259e-05	-1.84352	-1.24966	2.15495e-05	-1.84342	-1.23886
2593527	chr1:2593527:C:T	2.24239e-09	-1.55333	-1.19308	2.11611e-05	-1.74235	-1.20332	2.49868e-05	-1.74276	-1.19152
2593631	chr1:2593631:C:T	1.93606e-09	-1.57952	-1.31378	2.71604e-05	-1.38013	-1.31595	3.15276e-05	-1.38466	-1.3171
2593713	chr1:2593713:T:C	6.94177e-09	-1.6164	-3.77007e-10	9.60094e-05	-1.43339	-3.77007e-10	0.00011163	-1.43743	-3.77007e-10
2593769	chr1:2593769:C:T	1.93816e-09	-1.57833	-1.31389	2.72181e-05	-1.37789	-1.31606	3.1594e-05	-1.38244	-1.31722
2594897	chr1:2594897:C:T	1.59412e-09	-1.72185	-1.36579	1.73488e-05	-1.78018	-1.36413	2.03274e-05	-1.77675	-1.36391
2595084	chr1:2595084:G:A	5.00553e-08	-2.07115e-10	0.359172	0.00066944	-2.07115e-10	0.508606	0.000703893	-2.07115e-10	0.404002
2595098	chr1:2595098:C:T	1.23222e-08	-2.07115e-10	-1.04256	0.000142335	-2.07115e-10	-1.03965	0.000165175	-2.07115e-10	-1.04562
2595132	chr1:2595132:G:A	4.79927e-09	-1.47615	-0.509343	6.15967e-05	-1.40114	-0.476092	7.00585e-05	-1.4082	-0.495096
2595182	chr1:2595182:G:A	6.83811e-09	-1.63145	-3.77007e-10	9.41129e-05	-1.45334	-3.77007e-10	0.000109436	-1.45729	-3.77007e-10
2595307	chr1:2595307:A:G	1.87542e-09	-1.67761	-1.24752	1.835e-05	-1.83261	-1.25559	2.16526e-05	-1.8325	-1.245
2595497	chr1:2595497:G:A	9.16841e-09	-2.07115e-10	-1.33819	0.00010498	-2.07115e-10	-1.34407	0.000122999	-2.07115e-10	-1.34045
2595741	chr1:2595741:C:G	6.91e-09	-1.62099	-3.77007e-10	9.54154e-05	-1.4396	-3.77007e-10	0.000110943	-1.44361	-3.77007e-10
2595904	chr1:2595904:C:T	8.83307e-09	-2.07115e-10	-1.37545	0.000101522	-2.07115e-10	-1.37756	0.000118708	-2.07115e-10	-1.37596
2596255	chr1:2596255:C:T	6.99099e-09	-1.60934	-3.77007e-10	9.67818e-05	-1.42538	-3.77007e-10	0.000112529	-1.42941	-3.77007e-10
2596462	chr1:2596462:TG:T	1.90348e-09	-1.7994	-1.11087	2.20534e-05	-1.8143	-1.09006	2.51615e-05	-1.81553	-1.11178
2596694	chr1:2596694:T:C	2.11374e-09	-1.42155	-1.38395	1.949e-05	-1.64597	-1.38196	2.27203e-05	-1.64663	-1.38274
2597132	chr1:2597132:TC:T	1.69423e-08	-2.07115e-10	-0.724145	0.000190328	-2.07115e-10	-0.749088	0.000224371	-2.07115e-10	-0.739322
2597243	chr1:2597243:T:C	2.15705e-09	-1.41658	-1.36864	1.97444e-05	-1.64271	-1.37226	2.30961e-05	-1.64334	-1.36962
2597336	chr1:2597336:C:A	1.86154e-09	-1.63042	-1.30213	2.30924e-05	-1.56794	-1.29039	2.64049e-05	-1.57371	-1.30537
2597560	chr1:2597560:G:T	2.0104e-09	-1.66903	-1.18659	1.95845e-05	-1.82645	-1.19665	2.3159e-05	-1.82631	-1.18393
2597658	chr1:2597658:T:C	1.89779e-09	-1.67305	-1.24022	1.85474e-05	-1.82815	-1.24935	2.18778e-05	-1.82802	-1.23914
2597921	chr1:2597921:G:A	2.1183e-09	-1.6599	-1.14344	2.05311e-05	-1.82249	-1.15341	2.42872e-05	-1.82234	-1.14033
2598113	chr1:2598113:G:A	4.68378e-09	-1.78347	-0.226383	6.18363e-05	-1.70085	-0.172498	6.92904e-05	-1.70223	-0.212087
2598806	chr1:2598806:G:A	1.37775e-08	-2.07115e-10	-0.930923	0.000156105	-2.07115e-10	-0.947305	0.000178597	-2.07115e-10	-0.967494
2598856	chr1:2598856:T:C	1.68939e-08	-2.07115e-10	-0.727005	0.000194729	-2.07115e-10	-0.726226	0.000224962	-2.07115e-10	-0.736694
2598972	chr1:2598972:C:T	1.68474e-08	-2.07115e-10	-0.729759	0.000194194	-2.07115e-10	-0.72898	0.000224346	-2.07115e-10	-0.739435
2599119	chr1:2599119:T:C	2.06033e-09	-1.48069	-1.35041	1.9197e-05	-1.68737	-1.35571	2.24749e-05	-1.68795	-1.35228
2599255	chr1:2599255:G:A	1.93399e-09	-1.50651	-1.38787	1.82701e-05	-1.70518	-1.38739	2.13128e-05	-1.70574	-1.38758
2600028	chr1:2600028:T:C	2.16985e-09	-1.43581	-1.34349	1.99196e-05	-1.65708	-1.34905	2.33254e-05	-1.6577	-1.34538
2600066	chr1:2600066:C:T	1.94766e-09	-1.70524	-1.18209	1.93741e-05	-1.84189	-1.19201	2.29014e-05	-1.84179	-1.17963
2600075	chr1:2600075:C:A	2.05278e-09	-1.48502	-1.34974	1.91473e-05	-1.6906	-1.35508	2.24178e-05	-1.69116	-1.35161
2600607	chr1:2600607:G:A	1.25083e-08	-2.07115e-10	-1.02757	0.000144277	-2.07115e-10	-1.0261	0.000169737	-2.07115e-10	-1.01837
2600634	chr1:2600634:C:T	5.41107e-09	-1.86551	-3.77007e-10	6.35658e-05	-1.84576	-3.77007e-10	7.42011e-05	-1.84585	-3.77007e-10
2600977	chr1:2600977:T:C	2.11175e-09	-1.45976	-1.34668	1.95695e-05	-1.67136	-1.3525	2.29008e-05	-1.67198	-1.34948
2601014	chr1:2601014:C:CT	2.08206e-09	-1.46347	-1.35713	1.93369e-05	-1.67364	-1.36218	2.26182e-05	-1.67426	-1.35961
2601040	chr1:2601040:A:T	1.44641e-08	-2.07115e-10	-0.88229	0.000173314	-2.07115e-10	-0.842729	0.000200891	-2.07115e-10	-0.849862
2601067	chr1:2601067:G:A	2.12227e-09	-1.44515	-1.35632	1.95836e-05	-1.66176	-1.36138	2.29216e-05	-1.66239	-1.35816
2601088	chr1:2601088:G:A	2.54475e-09	-1.36857	-1.25136	3.84213e-05	-1.10368	-1.24554	4.47555e-05	-1.10975	-1.24167
2601185	chr1:2601185:C:T	2.26381e-09	-1.47981	-1.2571	2.09262e-05	-1.68474	-1.27209	2.45939e-05	-1.68535	-1.26478
2601726	chr1:2601726:G:A	8.8085e-09	-2.07115e-10	-1.37824	0.000101836	-2.07115e-10	-1.37447	0.00011927	-2.07115e-10	-1.37124
2601811	chr1:2601811:C:A	2.3464e-09	-1.4882	-1.21288	2.16681e-05	-1.69093	-1.23106	2.54989e-05	-1.69151	-1.22248
2601872	chr1:2601872:C:T	1.05979e-08	-2.07115e-10	-1.1933	0.000124113	-2.07115e-10	-1.17664	0.000145095	-2.07115e-10	-1.17524
2602648	chr1:2602648:C:T	1.84623e-09	-1.5561	-1.38472	1.78429e-05	-1.73471	-1.38152	2.08142e-05	-1.73528	-1.38171
2602683	chr1:2602683:C:T	7.94554e-09	-1.48135	-3.77007e-10	0.000126618	-1.15666	-3.77007e-10	0.000148283	-1.1535	-3.77007e-10
2602758	chr1:2602758:T:C	1.44079e-08	-2.07115e-10	-0.886183	0.000168052	-2.07115e-10	-0.873562	0.000202585	-2.07115e-10	-0.841466
2602808	chr1:2602808:G:C	2.31095e-09	-1.36334	-1.35296	3.48221e-05	-1.10072	-1.34686	4.04845e-05	-1.10663	-1.34508
2602866	chr1:2602866:AGCT:A	1.88553e-08	-2.07115e-10	-0.617165	0.000220488	-2.07115e-10	-0.601992	0.000267889	-2.07115e-10	-0.562051
2602871	chr1:2602871:ATCCT:A	1.83237e-08	-2.07115e-10	-0.645762	0.000214196	-2.07115e-10	-0.630945	0.00026005	-2.07115e-10	-0.591752
2602936	chr1:2602936:G:A	2.92768e-09	-1.60792	-0.871824	3.68001e-05	-1.54367	-0.848664	4.24732e-05	-1.54955	-0.8542
2602947	chr1:2602947:T:A	1.58079e-08	-2.07115e-10	-0.793449	0.000177493	-2.07115e-10	-0.818906	0.000206756	-2.07115e-10	-0.821086
2603289	chr1:2603289:C:T	9.28608e-09	-2.07115e-10	-1.32544	0.000107518	-2.07115e-10	-1.32018	0.000126432	-2.07115e-10	-1.31292
2603362	chr1:2603362:G:C	2.11471e-09	-1.48424	-1.3208	1.96598e-05	-1.68853	-1.33073	2.30374e-05	-1.68909	-1.32641
2603539	chr1:2603539:G:A	1.90324e-09	-1.52356	-1.38683	1.81705e-05	-1.71325	-1.38478	2.12e-05	-1.71387	-1.38475
2603653	chr1:2603653:ACT:A	1.88737e-09	-1.53257	-1.3862	1.80863e-05	-1.71891	-1.38377	2.11024e-05	-1.71951	-1.38373
2603836	chr1:2603836:C:T	1.48016e-08	-2.07115e-10	-0.859223	0.000170098	-2.07115e-10	-0.861461	0.000200262	-2.07115e-10	-0.853
2604001	chr1:2604001:C:T	1.04126e-08	-2.07115e-10	-1.21094	0.000116822	-2.07115e-10	-1.23719	0.000137066	-2.07115e-10	-1.23216
2604057	chr1:2604057:C:A	1.99255e-09	-1.85254	-1.012	2.29303e-05	-1.862	-1.00337	2.63236e-05	-1.86176	-1.0204
2604445	chr1:2604445:C:T	1.28517e-08	-2.07115e-10	-1.00048	0.000146928	-2.07115e-10	-1.00789	0.000171698	-2.07115e-10	-1.00689
2604456	chr1:2604456:C:T	2.10858e-09	-1.51097	-1.29697	1.9737e-05	-1.70698	-1.30836	2.31394e-05	-1.70755	-1.30354
2605374	chr1:2605374:C:A	1.70731e-09	-1.66706	-1.35198	2.09553e-05	-1.60925	-1.34619	2.41027e-05	-1.61462	-1.35568
2605406	chr1:2605406:C:T	9.30415e-09	-2.07115e-10	-1.3235	0.000107903	-2.07115e-10	-1.3166	0.000126831	-2.07115e-10	-1.30977
2605633	chr1:2605633:C:T	7.38189e-09	-1.55493	-3.77007e-10	8.99717e-05	-1.49834	-3.77007e-10	0.000104933	-1.49931	-3.77007e-10
2605656	chr1:2605656:G:A	1.62699e-09	-1.70926	-1.35797	1.65608e-05	-1.82893	-1.36186	1.93629e-05	-1.82916	-1.36011
2605727	chr1:2605727:A:T	2.35978e-09	-1.64355	-1.05184	3.13381e-05	-1.46838	-1.08462	3.63107e-05	-1.4724	-1.08811
2605974	chr1:2605974:C:T	1.17852e-08	-2.07115e-10	-1.08711	0.000134969	-2.07115e-10	-1.09279	0.000157496	-2.07115e-10	-1.09322
2606025	chr1:2606025:A:G	1.95905e-09	-1.78011	-1.10139	2.05861e-05	-1.86433	-1.10889	2.43574e-05	-1.8643	-1.09549
2606362	chr1:2606362:G:A	8.96865e-09	-2.07115e-10	-1.36022	0.000103404	-2.07115e-10	-1.35919	0.000121597	-2.07115e-10	-1.35192
2606770	chr1:2606770:G:A	1.58085e-09	-1.72283	-1.37316	1.62093e-05	-1.83371	-1.37854	1.89156e-05	-1.83399	-1.37865
2606905	chr1:2606905:A:G	3.95546e-09	-1.77961	-0.399254	5.36854e-05	-1.66085	-0.353841	6.4463e-05	-1.66402	-0.322516
2606910	chr1:2606910:G:A	1.57782e-09	-1.721	-1.37691	1.61781e-05	-1.83277	-1.38141	1.88795e-05	-1.83305	-1.38149
2607005	chr1:2607005:C:T	8.87267e-09	-2.07115e-10	-1.37098	0.000102429	-2.07115e-10	-1.36866	0.000120083	-2.07115e-10	-1.36444
2607081	chr1:2607081:C:T	8.72383e-09	-2.07115e-10	-1.3879	0.000100489	-2.07115e-10	-1.38779	0.000117309	-2.07115e-10	-1.38782
2607267	chr1:2607267:C:T	3.99979e-08	0.134869	-3.77007e-10	0.000444469	0.0990445	-3.77007e-10	0.000524408	0.109646	-3.77007e-10
2607299	chr1:2607299:C:T	1.56332e-09	-1.7203	-1.38684	1.89452e-05	-1.66866	-1.38763	2.20435e-05	-1.67338	-1.38622
2607447	chr1:2607447:G:T	1.66839e-09	-1.68245	-1.35965	1.70215e-05	-1.8129	-1.35046	1.98694e-05	-1.81329	-1.35015
2607567	chr1:2607567:T:C	3.49539e-09	-1.77746	-0.525054	3.63343e-05	-1.86383	-0.541241	4.32914e-05	-1.8638	-0.520874
2607790	chr1:2607790:C:T	5.86837e-09	-1.78438	-3.77007e-10	7.53406e-05	-1.67582	-3.77007e-10	8.77232e-05	-1.67844	-3.77007e-10
2607961	chr1:2607961:T:C	1.7802e-09	-1.75653	-1.22071	1.81915e-05	-1.85745	-1.23943	2.12732e-05	-1.85744	-1.23773
2608093	chr1:2608093:A:G	3.34622e-09	-1.75318	-0.592942	3.41668e-05	-1.85803	-0.608549	4.06794e-05	-1.85797	-0.58893
2608116	chr1:2608116:A:G	3.3542e-09	-1.77189	-0.571852	3.4715e-05	-1.86272	-0.587947	4.13624e-05	-1.86268	-0.567574
2608151	chr1:2608151:C:T	2.55236e-09	-1.76861	-0.84833	2.63583e-05	-1.86218	-0.863872	3.13642e-05	-1.86213	-0.844825
2608164	chr1:2608164:G:A	1.58532e-09	-1.71479	-1.37838	1.62106e-05	-1.82966	-1.38252	1.89173e-05	-1.82996	-1.38259
2608235	chr1:2608235:C:A	5.8741e-09	-1.7834	-3.77007e-10	7.54512e-05	-1.67435	-3.77007e-10	8.78511e-05	-1.67698	-3.77007e-10
2608507	chr1:2608507:CAT:C	2.13383e-09	-1.58713	-1.20891	2.03184e-05	-1.75637	-1.22994	2.37571e-05	-1.75688	-1.22787
2608823	chr1:2608823:C:T	2.46174e-09	-1.78422	-0.868865	2.57566e-05	-1.86517	-0.883973	3.06324e-05	-1.86514	-0.865425
2608925	chr1:2608925:G:A	2.05856e-09	-1.77992	-1.05203	2.15869e-05	-1.86447	-1.06127	2.55868e-05	-1.86444	-1.04611
2609155	chr1:2609155:T:G	9.31075e-09	-2.07115e-10	-1.32279	0.000107793	-2.07115e-10	-1.31763	0.000126627	-2.07115e-10	-1.31138
2609830	chr1:2609830:A:G	3.33321e-09	-1.77533	-0.574691	3.45968e-05	-1.86333	-0.590743	4.12136e-05	-1.8633	-0.570559
2610288	chr1:2610288:C:T	2.39624e-09	-1.80906	-0.870996	2.73673e-05	-1.83002	-0.858467	3.1305e-05	-1.8294	-0.879448
2610936	chr1:2610936:A:G	2.27255e-08	-2.07115e-10	-0.430468	0.000249286	-2.07115e-10	-0.479234	0.000290353	-2.07115e-10	-0.481526
2612436	chr1:2612436:C:T	5.74676e-09	-1.80532	-3.77007e-10	7.2905e-05	-1.70868	-3.77007e-10	8.49076e-05	-1.71106	-3.77007e-10
2613201	chr1:2613201:G:A	1.58431e-09	-1.71049	-1.38332	1.61912e-05	-1.82726	-1.38611	1.88953e-05	-1.82758	-1.38614
2613208	chr1:2613208:G:A	8.73066e-09	-2.07115e-10	-1.38712	0.000100558	-2.07115e-10	-1.3871	0.000117381	-2.07115e-10	-1.3872
2613567	chr1:2613567:G:A	1.18439e-08	-2.07115e-10	-1.08214	0.000137049	-2.07115e-10	-1.0775	0.000159041	-2.07115e-10	-1.08346
2613649	chr1:2613649:C:T	5.45808e-09	-1.85686	-3.77007e-10	6.2225e-05	-1.86708	-3.77007e-10	7.26446e-05	-1.86705	-3.77007e-10
2613830	chr1:2613830:G:C	1.26077e-08	-2.07115e-10	-1.01965	0.000148011	-2.07115e-10	-1.00055	0.0001769	-2.07115e-10	-0.977043
2614394	chr1:2614394:C:T	1.40656e-08	-2.07115e-10	-0.910226	0.000165877	-2.07115e-10	-0.886591	0.000198773	-2.07115e-10	-0.860464
2614790	chr1:2614790:G:A	1.56084e-09	-1.73747	-1.37126	1.61272e-05	-1.8403	-1.37703	1.8821e-05	-1.84055	-1.3771
2615039	chr1:2615039:A:C	1.90654e-08	-2.07115e-10	-0.606084	0.000211977	-2.07115e-10	-0.641357	0.000247579	-2.07115e-10	-0.640897
2615154	chr1:2615154:G:A	3.33531e-09	-1.78732	-0.562072	3.49491e-05	-1.86719	-0.576749	3.96591e-05	-1.86709	-0.605211
2615369	chr1:2615369:T:C	6.3632e-09	-1.70343	-3.77007e-10	7.05448e-05	-1.74159	-3.77007e-10	8.24323e-05	-1.74065	-3.77007e-10
2615855	chr1:2615855:C:T	1.27162e-08	-2.07115e-10	-1.01108	0.000147251	-2.07115e-10	-1.0057	0.000170943	-2.07115e-10	-1.0113
2616028	chr1:2616028:C:T	8.7822e-09	-2.07115e-10	-1.38123	0.000101377	-2.07115e-10	-1.37899	0.000118517	-2.07115e-10	-1.37757
2616121	chr1:2616121:A:T	2.20907e-08	-2.07115e-10	-0.458799	0.00025619	-2.07115e-10	-0.451917	0.000296826	-2.07115e-10	-0.45948
2616170	chr1:2616170:A:G	5.68408e-09	-1.81629	-3.77007e-10	7.16279e-05	-1.72635	-3.77007e-10	8.34329e-05	-1.72858	-3.77007e-10
2616410	chr1:2616410:C:T	5.58404e-09	-1.83404	-3.77007e-10	6.95437e-05	-1.75588	-3.77007e-10	8.10234e-05	-1.75789	-3.77007e-10
2616522	chr1:2616522:A:G	2.27932e-08	-2.07115e-10	-0.427496	0.00026418	-2.07115e-10	-0.421206	0.000305973	-2.07115e-10	-0.42913
2616802	chr1:2616802:C:T	2.92666e-08	-2.07115e-10	-0.17751	0.000352996	-2.07115e-10	-0.13138	0.000391347	-2.07115e-10	-0.183031
2616910	chr1:2616910:C:G	2.2308e-08	-2.07115e-10	-0.449013	0.000259014	-2.07115e-10	-0.440955	0.000300094	-2.07115e-10	-0.448529
2617299	chr1:2617299:C:T	5.40264e-09	-1.86707	-3.77007e-10	6.34784e-05	-1.84714	-3.77007e-10	7.38742e-05	-1.85026	-3.77007e-10
2617344	chr1:2617344:G:A	9.40849e-09	-1.31234	-3.77007e-10	9.94524e-05	-1.39816	-3.77007e-10	0.000116013	-1.39892	-3.77007e-10
2617650	chr1:2617650:T:G	1.23203e-08	-2.07115e-10	-1.04271	0.000144513	-2.07115e-10	-1.02447	0.000172687	-2.07115e-10	-1.00114
2617710	chr1:2617710:A:G	1.22106e-08	-2.07115e-10	-1.05165	0.000143195	-2.07115e-10	-1.03363	0.000171063	-2.07115e-10	-1.01059
2617802	chr1:2617802:G:T	1.26933e-08	-2.07115e-10	-1.01289	0.000146984	-2.07115e-10	-1.00751	0.000170635	-2.07115e-10	-1.0131
2618904	chr1:2618904:C:T	8.72832e-09	-2.07115e-10	-1.38738	0.000100531	-2.07115e-10	-1.38737	0.000117355	-2.07115e-10	-1.38742
2619503	chr1:2619503:C:T	1.10549e-08	-2.07115e-10	-1.15108	0.000127891	-2.07115e-10	-1.14666	0.000148421	-2.07115e-10	-1.15257
2619526	chr1:2619526:C:T	9.78381e-09	-2.07115e-10	-1.27323	0.000114044	-2.07115e-10	-1.26126	0.000134568	-2.07115e-10	-1.25055
2619614	chr1:2619614:T:C	2.13786e-09	-1.72132	-1.07283	2.14193e-05	-1.84903	-1.08451	2.53764e-05	-1.84895	-1.06986
2620346	chr1:2620346:C:T	1.8978e-09	-1.86711	-1.04615	2.23341e-05	-1.8351	-1.05662	2.62511e-05	-1.83666	-1.04825
2620632	chr1:2620632:T:C	2.30295e-09	-1.79208	-0.927691	2.42805e-05	-1.86627	-0.94189	2.88442e-05	-1.86625	-0.924466
2621383	chr1:2621383:G:A	1.00675e-08	-2.07115e-10	-1.24465	0.000115819	-2.07115e-10	-1.24581	0.000134832	-2.07115e-10	-1.24859
2621392	chr1:2621392:A:G	5.82519e-09	-1.79177	-3.77007e-10	7.45202e-05	-1.68677	-3.77007e-10	8.67765e-05	-1.68929	-3.77007e-10
2621644	chr1:2621644:G:A	2.16638e-09	-1.78852	-0.992375	2.27903e-05	-1.86585	-1.00564	2.70489e-05	-1.86583	-0.989147
2621652	chr1:2621652:C:T	5.54782e-09	-1.84055	-3.77007e-10	6.33208e-05	-1.84962	-3.77007e-10	7.366e-05	-1.85316	-3.77007e-10
2622055	chr1:2622055:G:A	8.89548e-09	-2.07115e-10	-1.36841	0.000102719	-2.07115e-10	-1.36584	0.00012039	-2.07115e-10	-1.36189
2622103	chr1:2622103:TAGG:T	1.96123e-09	-1.80696	-1.07343	2.09495e-05	-1.86717	-1.08855	2.46533e-05	-1.86717	-1.08054
2622185	chr1:2622185:T:C	1.55741e-09	-1.72384	-1.3871	1.60437e-05	-1.8346	-1.38792	1.87251e-05	-1.83486	-1.3879
2622218	chr1:2622218:C:T	2.6761e-09	-1.7189	-0.850691	2.95584e-05	-1.76867	-0.842801	3.38818e-05	-1.76755	-0.862191
2622319	chr1:2622319:C:T	2.29728e-09	-1.78725	-0.934979	2.41079e-05	-1.86558	-0.949711	2.86397e-05	-1.86556	-0.932274
2622571	chr1:2622571:T:C	8.76687e-09	-1.38298	-3.77007e-10	9.53339e-05	-1.44045	-3.77007e-10	0.000111148	-1.44176	-3.77007e-10
2622606	chr1:2622606:C:T	5.62957e-09	-1.82592	-3.77007e-10	6.26334e-05	-1.86054	-3.77007e-10	7.31068e-05	-1.8607	-3.77007e-10
2622681	chr1:2622681:T:G	6.49414e-09	-1.09817	-0.584886	6.15958e-05	-1.29336	-0.583883	7.46445e-05	-1.2867	-0.553189
2622815	chr1:2622815:C:T	1.66063e-08	-2.07115e-10	-0.744174	0.000190739	-2.07115e-10	-0.746928	0.00022609	-2.07115e-10	-0.731692
2622905	chr1:2622905:T:G	2.07026e-09	-1.78322	-1.04306	2.16796e-05	-1.85984	-1.06162	2.55397e-05	-1.85993	-1.05246
2623124	chr1:2623124:A:G	1.61853e-09	-1.70292	-1.36952	1.64255e-05	-1.82386	-1.37514	1.91703e-05	-1.82417	-1.37509
2623690	chr1:2623690:C:T	1.58339e-09	-1.72213	-1.37226	1.92774e-05	-1.67162	-1.36728	2.22621e-05	-1.67632	-1.37342
2624201	chr1:2624201:T:A	1.62349e-09	-1.69213	-1.37725	1.6386e-05	-1.82048	-1.38093	1.91424e-05	-1.82075	-1.37997
2624317	chr1:2624317:G:C	1.04771e-08	-2.07115e-10	-1.20477	0.000121441	-2.07115e-10	-1.19841	0.000142814	-2.07115e-10	-1.19108
2624337	chr1:2624337:C:T	5.43067e-09	-1.86189	-3.77007e-10	6.26337e-05	-1.86053	-3.77007e-10	7.30961e-05	-1.86085	-3.77007e-10
2624371	chr1:2624371:A:G	4.00652e-08	-2.07115e-10	0.136552	0.000446397	-2.07115e-10	0.103373	0.000503131	-2.07115e-10	0.0682253
2624686	chr1:2624686:C:T	1.58195e-09	-1.7174	-1.37789	1.61865e-05	-1.83106	-1.3826	1.88897e-05	-1.83136	-1.38265
2624907	chr1:2624907:C:T	1.24952e-08	-2.07115e-10	-1.02861	0.00014684	-2.07115e-10	-1.00849	0.000172722	-2.07115e-10	-1.00094
2625090	chr1:2625090:A:G	5.62898e-09	-1.82603	-3.77007e-10	7.04456e-05	-1.743	-3.77007e-10	8.20672e-05	-1.74509	-3.77007e-10
2625109	chr1:2625109:C:T	1.75558e-09	-1.66346	-1.3277	1.73899e-05	-1.8028	-1.33915	2.02951e-05	-1.80318	-1.33907
2625270	chr1:2625270:G:A	1.69118e-09	-1.69892	-1.32961	1.70271e-05	-1.82225	-1.34078	1.98731e-05	-1.82257	-1.34069
2625328	chr1:2625328:A:T	1.40258e-08	-2.07115e-10	-0.91306	0.000162059	-2.07115e-10	-0.909873	0.000187943	-2.07115e-10	-0.916484
2625752	chr1:2625752:C:T	1.71058e-09	-1.68355	-1.33358	1.70851e-05	-1.8153	-1.34433	1.99409e-05	-1.81563	-1.34423
2626092	chr1:2626092:C:T	1.73981e-09	-1.66857	-1.33161	1.72518e-05	-1.80739	-1.34253	2.01352e-05	-1.80775	-1.34241
2626770	chr1:2626770:C:T	5.61714e-09	-1.82813	-3.77007e-10	7.02119e-05	-1.74632	-3.77007e-10	8.17971e-05	-1.74838	-3.77007e-10
2626771	chr1:2626771:G:A	1.9024e-08	-2.07115e-10	-0.608256	0.000219911	-2.07115e-10	-0.604612	0.000258394	-2.07115e-10	-0.59814
2626869	chr1:2626869:A:C	1.73979e-09	-1.67157	-1.32862	1.72668e-05	-1.8091	-1.33996	2.01516e-05	-1.80945	-1.33989
2627179	chr1:2627179:T:TTC	1.08659e-08	-2.07115e-10	-1.16832	0.000124653	-2.07115e-10	-1.1723	0.000145406	-2.07115e-10	-1.17309
2627255	chr1:2627255:C:T	1.60511e-08	-2.07115e-10	-0.778181	0.00018868	-2.07115e-10	-0.757784	0.000218289	-2.07115e-10	-0.766805
2627301	chr1:2627301:C:T	1.68206e-09	-1.70806	-1.32588	1.69856e-05	-1.82752	-1.33795	1.9816e-05	-1.82781	-1.33832
2627444	chr1:2627444:T:C	5.80041e-09	-1.79603	-3.77007e-10	7.39942e-05	-1.69385	-3.77007e-10	8.61684e-05	-1.69632	-3.77007e-10
2628064	chr1:2628064:G:A	5.67171e-09	-1.81847	-3.77007e-10	7.13702e-05	-1.72996	-3.77007e-10	8.31372e-05	-1.73213	-3.77007e-10
2628150	chr1:2628150:T:G	1.68183e-09	-1.6782	-1.35587	1.67991e-05	-1.81181	-1.3647	1.96016e-05	-1.81216	-1.36485
2628548	chr1:2628548:G:C	1.09188e-08	-2.07115e-10	-1.16347	0.000127506	-2.07115e-10	-1.14967	0.000149822	-2.07115e-10	-1.14318
2629296	chr1:2629296:A:G	1.63258e-09	-1.70252	-1.36128	1.64975e-05	-1.82566	-1.36897	1.92489e-05	-1.82596	-1.36921
2629938	chr1:2629938:G:A	1.11666e-08	-2.07115e-10	-1.14103	0.000128974	-2.07115e-10	-1.13822	0.000149959	-2.07115e-10	-1.14226
2630136	chr1:2630136:T:A	8.769e-09	-2.07115e-10	-1.38273	0.000100863	-2.07115e-10	-1.38407	0.000117603	-2.07115e-10	-1.38531
2630313	chr1:2630313:TGA:T	8.86939e-09	-2.07115e-10	-1.37135	0.000102635	-2.07115e-10	-1.36665	0.000120244	-2.07115e-10	-1.36311
2630477	chr1:2630477:TGTGTGTGCAC:T	8.79302e-09	-2.07115e-10	-1.38	0.000101577	-2.07115e-10	-1.37702	0.000118924	-2.07115e-10	-1.37414
2630638	chr1:2630638:C:T	5.69497e-09	-1.81437	-3.77007e-10	7.19355e-05	-1.72207	-3.77007e-10	8.37889e-05	-1.72432	-3.77007e-10
2630730	chr1:2630730:C:T	2.20469e-09	-1.66712	-1.09624	2.19101e-05	-1.80134	-1.10955	2.59159e-05	-1.80165	-1.09611
2631020	chr1:2631020:T:C	1.1255e-08	-2.07115e-10	-1.13314	0.000131652	-2.07115e-10	-1.11767	0.000154716	-2.07115e-10	-1.11104
2631811	chr1:2631811:G:T	1.88918e-09	-1.77885	-1.13897	1.98408e-05	-1.86479	-1.14531	2.34594e-05	-1.86475	-1.13261
2631823	chr1:2631823:C:T	1.10311e-08	-2.07115e-10	-1.15324	0.000127124	-2.07115e-10	-1.15267	0.000147564	-2.07115e-10	-1.15836
2632398	chr1:2632398:G:A	1.43163e-08	-2.07115e-10	-0.892559	0.000169567	-2.07115e-10	-0.864588	0.000197283	-2.07115e-10	-0.867986
2632528	chr1:2632528:C:T	2.00228e-08	-0.557087	-3.77007e-10	0.000159101	-0.928297	-3.77007e-10	0.000186626	-0.92352	-3.77007e-10
2632573	chr1:2632573:G:A	1.6411e-09	-1.86008	-1.19851	1.91968e-05	-1.82776	-1.21533	2.26774e-05	-1.82923	-1.20202
2632719	chr1:2632719:A:G	8.80884e-09	-2.07115e-10	-1.3782	0.000101643	-2.07115e-10	-1.37637	0.00011855	-2.07115e-10	-1.37729
2632744	chr1:2632744:T:C	1.65204e-09	-1.70358	-1.34836	1.66957e-05	-1.82559	-1.35709	1.9511e-05	-1.82589	-1.35576
2633026	chr1:2633026:T:C	1.72715e-09	-1.66735	-1.34013	1.71471e-05	-1.80628	-1.34972	2.00397e-05	-1.80664	-1.34827
2633048	chr1:2633048:C:A	1.22496e-08	-2.07115e-10	-1.04847	0.000143801	-2.07115e-10	-1.02941	0.000169104	-2.07115e-10	-1.02211
2633366	chr1:2633366:A:G	1.58123e-09	-1.74299	-1.35276	1.69951e-05	-1.81057	-1.35434	1.99217e-05	-1.812	-1.34882
2633560	chr1:2633560:G:A	1.0757e-08	-2.07115e-10	-1.1784	0.000122799	-2.07115e-10	-1.18729	0.000143772	-2.07115e-10	-1.1844
2633888	chr1:2633888:G:T	5.61129e-09	-1.82918	-3.77007e-10	6.23617e-05	-1.86488	-3.77007e-10	7.27852e-05	-1.86511	-3.77007e-10
2634586	chr1:2634586:C:T	1.55219e-09	-1.74352	-1.37077	1.66846e-05	-1.81127	-1.37208	1.95265e-05	-1.81269	-1.36816
2635498	chr1:2635498:G:C	1.39239e-09	-1.86556	-1.35737	1.64511e-05	-1.83112	-1.36633	1.9186e-05	-1.83264	-1.36581
2636052	chr1:2636052:A:G	1.54412e-09	-1.77219	-1.34731	1.67281e-05	-1.83185	-1.34889	1.96222e-05	-1.833	-1.34296
2636061	chr1:2636061:A:G	1.94781e-09	-1.75133	-1.13592	1.99878e-05	-1.84871	-1.15401	2.34067e-05	-1.84887	-1.15073
2636123	chr1:2636123:A:G	8.9258e-09	-2.07115e-10	-1.36501	0.000102764	-2.07115e-10	-1.3654	0.000120702	-2.07115e-10	-1.3593
2636212	chr1:2636212:A:G	5.79814e-09	-1.79642	-3.77007e-10	7.40292e-05	-1.69338	-3.77007e-10	8.62078e-05	-1.69586	-3.77007e-10
2636428	chr1:2636428:G:A	5.4267e-09	-1.86263	-3.77007e-10	8.35493e-05	-1.5724	-3.77007e-10	9.65848e-05	-1.5822	-3.77007e-10
2636921	chr1:2636921:T:C	7.21426e-09	-1.5779	-3.77007e-10	9.35846e-05	-1.45897	-3.77007e-10	0.000107804	-1.47231	-3.77007e-10
2636986	chr1:2636986:T:C	1.50351e-09	-1.77729	-1.36887	1.63277e-05	-1.83472	-1.37025	1.9119e-05	-1.83583	-1.36611
2637322	chr1:2637322:T:C	2.38341e-08	-2.07115e-10	-0.382839	0.000265866	-2.07115e-10	-0.414843	0.00031013	-2.07115e-10	-0.415634
2637400	chr1:2637400:A:C	2.48911e-08	-2.07115e-10	-0.339447	0.000288971	-2.07115e-10	-0.331511	0.000334612	-2.07115e-10	-0.339654
2637731	chr1:2637731:A:G	8.99337e-09	-2.07115e-10	-1.35747	0.000104068	-2.07115e-10	-1.35279	0.000121835	-2.07115e-10	-1.34996
2637733	chr1:2637733:TCA:T	8.857e-09	-2.07115e-10	-1.37275	0.000101992	-2.07115e-10	-1.37294	0.000119435	-2.07115e-10	-1.36985
2638488	chr1:2638488:G:A	9.0243e-09	-2.07115e-10	-1.35404	0.000104503	-2.07115e-10	-1.34862	0.000121596	-2.07115e-10	-1.35192
2638573	chr1:2638573:G:A	8.72913e-09	-2.07115e-10	-1.38729	0.000100648	-2.07115e-10	-1.3862	0.00011744	-2.07115e-10	-1.3867
2638584	chr1:2638584:A:G	1.59186e-09	-1.71834	-1.37071	1.62589e-05	-1.83208	-1.37712	1.89701e-05	-1.83233	-1.37743
2638625	chr1:2638625:C:T	2.49465e-08	-2.07115e-10	-0.337222	0.000289617	-2.07115e-10	-0.329276	0.000335356	-2.07115e-10	-0.337431
2638632	chr1:2638632:G:A	1.11951e-08	-2.07115e-10	-1.13848	0.000130899	-2.07115e-10	-1.12341	0.000153809	-2.07115e-10	-1.11691
2638687	chr1:2638687:A:G	1.17546e-08	-2.07115e-10	-1.08971	0.000138871	-2.07115e-10	-1.06429	0.00016421	-2.07115e-10	-1.05148
2638746	chr1:2638746:A:G	1.25044e-08	-2.07115e-10	-1.02788	0.000146958	-2.07115e-10	-1.00769	0.00017286	-2.07115e-10	-1.00014
2638952	chr1:2638952:A:G	5.7721e-09	-1.80092	-3.77007e-10	6.22616e-05	-1.86649	-3.77007e-10	7.26811e-05	-1.86654	-3.77007e-10
2639601	chr1:2639601:T:G	8.73163e-09	-2.07115e-10	-1.387	0.000100525	-2.07115e-10	-1.38743	0.000117309	-2.07115e-10	-1.38781
2639723	chr1:2639723:G:A	2.38412e-08	-2.07115e-10	-0.382542	0.000276919	-2.07115e-10	-0.374111	0.000320757	-2.07115e-10	-0.381942
2639763	chr1:2639763:C:T	8.77541e-09	-2.07115e-10	-1.382	0.000100862	-2.07115e-10	-1.38408	0.000117858	-2.07115e-10	-1.38315
2640037	chr1:2640037:T:C	1.11457e-08	-2.07115e-10	-1.1429	0.000131182	-2.07115e-10	-1.12125	0.000153443	-2.07115e-10	-1.1193
2640236	chr1:2640236:C:T	1.19574e-08	-2.07115e-10	-1.0726	0.000140368	-2.07115e-10	-1.05357	0.000165041	-2.07115e-10	-1.04643
2640384	chr1:2640384:A:G	1.70647e-09	-1.65612	-1.36341	1.68394e-05	-1.80275	-1.37137	1.96486e-05	-1.80314	-1.37147
2641546	chr1:2641546:C:T	1.50594e-08	-0.841955	-3.77007e-10	0.000203039	-0.684438	-3.77007e-10	0.00023782	-0.681111	-3.77007e-10
2641760	chr1:2641760:A:G	1.7607e-09	-1.62488	-1.36336	2.15115e-05	-1.57234	-1.35691	2.47775e-05	-1.57818	-1.36451
2642288	chr1:2642288:A:C	1.89875e-09	-1.52486	-1.3879	2.33364e-05	-1.45995	-1.38787	2.70605e-05	-1.4668	-1.38775
2642639	chr1:2642639:T:C	1.57426e-09	-1.73954	-1.36063	1.61648e-05	-1.84588	-1.36912	1.88655e-05	-1.84609	-1.3692
2642975	chr1:2642975:C:T	1.04827e-08	-2.07115e-10	-1.20423	0.000122125	-2.07115e-10	-1.19279	0.000142575	-2.07115e-10	-1.19275
2643024	chr1:2643024:G:A	1.46023e-08	-2.07115e-10	-0.872778	0.000163858	-2.07115e-10	-0.898836	0.000192445	-2.07115e-10	-0.892815
2643135	chr1:2643135:C:T	8.7805e-09	-2.07115e-10	-1.38142	0.000100889	-2.07115e-10	-1.38382	0.000117878	-2.07115e-10	-1.38297
2643793	chr1:2643793:G:A	1.91831e-08	-2.07115e-10	-0.599927	0.000223756	-2.07115e-10	-0.58728	0.000262242	-2.07115e-10	-0.583357
2643858	chr1:2643858:A:C	5.51817e-09	-1.84591	-3.77007e-10	6.46209e-05	-1.8293	-3.77007e-10	7.53844e-05	-1.83002	-3.77007e-10
2644130	chr1:2644130:C:T	8.81241e-09	-2.07115e-10	-1.3778	0.000101771	-2.07115e-10	-1.37511	0.000119085	-2.07115e-10	-1.37279
2644433	chr1:2644433:C:T	5.50644e-08	-2.07115e-10	0.454546	0.000684729	-2.07115e-10	0.531187	0.000745503	-2.07115e-10	0.461434
2645016	chr1:2645016:T:C	5.98773e-09	-1.76425	-3.77007e-10	6.86514e-05	-1.76879	-3.77007e-10	8.00411e-05	-1.77008	-3.77007e-10
2645284	chr1:2645284:G:A	1.14522e-08	-2.07115e-10	-1.11577	0.000134984	-2.07115e-10	-1.09268	0.000157945	-2.07115e-10	-1.09038
2645841	chr1:2645841:G:A	8.77578e-09	-2.07115e-10	-1.38196	0.000101247	-2.07115e-10	-1.38028	0.000118367	-2.07115e-10	-1.37884
2645997	chr1:2645997:C:T	8.90217e-09	-2.07115e-10	-1.36766	0.000102885	-2.07115e-10	-1.36422	0.000120404	-2.07115e-10	-1.36177
2646174	chr1:2646174:T:C	1.50439e-09	-1.7578	-1.38777	1.98607e-05	-1.62114	-1.38795	2.31101e-05	-1.62469	-1.38766
2646781	chr1:2646781:G:T	1.49647e-09	-1.77884	-1.37201	1.62865e-05	-1.83696	-1.37054	1.89213e-05	-1.83797	-1.37436
2647364	chr1:2647364:C:T	8.78125e-09	-2.07115e-10	-1.38134	0.000100951	-2.07115e-10	-1.3832	0.000117957	-2.07115e-10	-1.3823
2647461	chr1:2647461:A:G	2.6369e-08	-2.07115e-10	-0.281768	0.000292511	-2.07115e-10	-0.319333	0.000340038	-2.07115e-10	-0.323568
2647628	chr1:2647628:C:T	8.79583e-09	-2.07115e-10	-1.37968	0.000101284	-2.07115e-10	-1.37991	0.000118244	-2.07115e-10	-1.37987
2647657	chr1:2647657:CTTTTA:C	5.80133e-09	-1.79587	-3.77007e-10	7.40462e-05	-1.69315	-3.77007e-10	8.62263e-05	-1.69565	-3.77007e-10
2647981	chr1:2647981:T:G	8.98286e-09	-2.07115e-10	-1.35864	0.000103958	-2.07115e-10	-1.35385	0.000121799	-2.07115e-10	-1.35025
2648159	chr1:2648159:ACTT:A	9.00241e-09	-2.07115e-10	-1.35646	0.00010412	-2.07115e-10	-1.35229	0.000121935	-2.07115e-10	-1.34914
2649633	chr1:2649633:A:C	5.79114e-09	-1.79763	-3.77007e-10	7.38768e-05	-1.69544	-3.77007e-10	8.603e-05	-1.69793	-3.77007e-10
```
