## Supplementary material for "Characterization of shared and ancestry-specific signals driving complex traits using multi-ancestry fine-mapping": susiex_nc3.cs80.summary

```
# chr1:1741549-2741549
CS_ID	CS_LENGTH	CS_PURITY	MAX_PIP_SNP	BP	REF_ALLELE	ALT_ALLELE	REF_FRQ	BETA	SE	-LOG10P	MAX_PIP	POST-HOC_PROB_POP1	POST-HOC_PROB_POP2
1	2	0.990212	chr1:2241549:T:C	2241549	C,C	T,T	1,1	inf,inf	inf,inf	9.78842,0.554518	0.60866	0.999938	0.298936
2	1007	0	chr1:2075323:G:A	2075323	NA,A	NA,G	NA,1	NA,-inf	NA,inf	NA,3.9799	0.0284975	0.453214	0.444449
3	1227	0	chr1:2075323:G:A	2075323	NA,A	NA,G	NA,1	NA,-inf	NA,inf	NA,3.9799	0.0957467	0.468973	0.395027
```
