## Supplementary material for "Characterization of shared and ancestry-specific signals driving complex traits using multi-ancestry fine-mapping": orig_s1_snps

```
rs36040967
rs11121044
rs6688115
rs1102184
rs6684933
rs228720
rs1891598
rs228719
rs35267144
rs72633042
rs4562654
rs744000
rs744001
rs528108
rs528110
rs129818
rs744002
rs35548004
rs12402143
rs150442886
rs72633047
rs228716
rs12046791
rs116466021
rs4908487
rs12044460
rs34990761
rs4908708
rs228715
rs66692705
rs228714
rs228713
rs228712
rs2131628
rs228711
rs228710
rs228709
rs228708
rs113587451
rs228707
rs72868779
rs11121045
rs179265
rs228706
rs77711681
rs115266076
rs4908712
rs72633055
rs228705
rs228704
rs112173260
rs228703
rs141138026
rs113524929
rs228702
rs11121046
rs11580517
rs72633060
rs227164
rs60057745
rs4908713
rs76199632
rs4908714
rs79522322
rs35982383
rs112697022
rs71639206
rs57892796
rs227165
rs227166
rs11582820
rs56821207
rs227167
rs75769139
rs72633064
rs1040394
rs1040395
rs12035740
rs1040396
rs1040397
rs11121047
rs4908716
rs4908717
rs4908718
rs4908719
rs9803727
rs75353960
rs59381951
rs56867169
rs9803665
rs61772669
rs75792501
rs145327785
rs184474
rs170550
rs227147
rs11582547
rs227148
rs227149
rs12059274
rs12074701
rs74315081
rs170551
rs227152
rs227154
rs72633070
rs227156
rs190132
rs227157
rs11584201
rs11580231
rs227158
rs11121048
rs76169514
rs227160
rs58969455
rs60053761
rs58911040
rs75969749
rs79828101
rs12403520
rs12404402
rs72550038
rs12563693
rs12564368
rs227161
rs227162
rs12404742
rs12403908
rs75866446
rs12404752
rs78617231
rs227163
rs12068202
rs76391507
rs12407642
rs10489448
rs12405361
rs12405385
rs12405387
rs12404522
rs79314241
rs35554366
rs77615777
rs12025610
rs72633081
rs34216262
rs6694557
rs12404597
rs17229102
rs78539762
rs17235507
rs35087108
rs670738
rs186278947
rs11121052
rs61772673
rs143553868
rs4908721
rs113965662
rs112853802
rs141355527
rs664673
rs664689
rs665244
rs666068
rs679563
rs111285185
rs680522
rs59523164
rs1776354
rs585672
rs2172565
rs227146
rs106968
rs161805
rs161804
rs161803
rs72633088
rs113387037
rs12564367
rs226479
rs161824
rs161825
rs161826
rs9658041
rs9434555
rs191300713
rs226480
rs161827
rs11121054
rs17229081
rs76198826
rs226481
rs226482
rs226483
rs161818
rs161819
rs161820
rs161821
rs9658012
rs161822
rs226484
rs2453021
rs226485
rs226486
rs161823
rs2131630
rs9657998
rs2472862
rs863171
rs9657983
rs537801
rs2493214
rs531329
rs9657980
rs9657975
rs226478
rs2300428
rs7545687
rs9657966
rs226476
rs138987053
rs161813
rs161812
rs161811
rs161810
rs519546
rs115377010
rs11578048
rs17229038
rs10864320
rs1546846
rs34878017
rs2453004
rs9434948
rs9434949
rs76648881
rs112840635
rs2493215
rs2493216
rs577682
rs226473
rs226474
rs75766272
rs12022570
rs151329319
rs225115
rs35731977
rs72633102
rs161799
rs79866090
rs559597
rs225116
rs226248
rs17523802
rs226249
rs35675666
rs226250
rs3766606
rs34157438
rs161814
rs161815
rs161816
rs161817
rs113612855
rs4908488
rs226251
rs7517357
rs114940958
rs226252
rs226253
rs12740409
rs379920
rs34124834
rs41278962
rs2641116
rs185174116
rs150902752
rs373951717
rs178932
rs6703670
rs72634212
rs367481
rs116458427
rs226242
rs12563704
rs226243
rs161809
rs225092
rs161807
rs12750531
rs113983996
rs172811
rs148420033
rs225093
rs77604501
rs226256
rs67717282
rs226258
rs161800
rs72634217
rs161801
rs161802
rs225119
rs498594
rs225120
rs12727642
rs670522
rs225123
rs60094536
rs147992254
rs72854902
rs36016881
rs17367289
rs72634219
rs114902774
rs11585541
rs72634221
rs114414495
rs7532413
rs2745722
rs426561
rs12087103
rs55662800
rs115134798
rs4908723
rs111875777
rs72634225
rs113896984
rs12062541
rs112933824
rs113042763
rs11801326
rs12088110
rs112747266
rs72634228
rs147539868
rs12139306
rs225100
rs172812
rs150163802
rs11810770
rs28619064
rs7556398
rs146701239
rs45514194
rs9756
rs41278968
rs74761277
rs34781518
rs397349
rs370812
rs2294889
rs6704330
rs3753496
rs400736
rs12735338
rs10489450
rs442862
rs404381
rs419390
rs441467
rs441597
rs371452
rs4274087
rs28624
rs61772694
rs408320
rs2294890
rs6700772
rs225126
rs148457941
rs79134628
rs72634234
rs225129
rs7513370
rs11577776
rs11121070
rs12745223
rs225131
rs225132
rs7522911
rs184573276
rs113399029
rs225133
rs225134
rs115818865
rs6577459
rs1883679
rs225095
rs55981164
rs55867739
rs112079265
rs225096
rs12757968
rs225118
rs34823376
rs11121074
rs9730618
rs148296571
rs9434981
rs2050198
rs11121075
rs12128633
rs12753070
rs55911823
rs12139353
rs113506854
rs115589129
rs4908724
rs74441036
rs225103
rs225104
rs72634245
rs225105
rs225106
rs225108
rs225109
rs225110
rs225111
rs192422258
rs225113
rs225114
rs18784
rs71639211
rs11590889
rs12748993
rs34501555
rs6682378
rs12730860
rs7539255
rs12736494
rs4500345
rs149213240
rs55755756
rs72634253
rs12117182
rs12094681
rs12758337
rs141385586
rs34968420
rs72634255
rs34466510
rs34196683
rs200448367
rs55634431
rs79146474
rs72634257
rs72634258
rs11121086
rs77573893
rs6668846
rs80038548
rs72634262
rs116464413
rs10864326
rs10864327
rs77784203
rs114601387
rs145855462
rs4908727
rs6694154
rs61772708
rs6689067
rs6697457
rs10864328
rs10864329
rs111246111
rs72634267
rs4573544
rs13374405
rs13374333
rs7545677
rs7545745
rs7553544
rs79778556
rs6703955
rs115822521
rs55907663
rs6699371
rs10746475
rs112740860
rs10864330
rs11121090
rs145056095
rs4601608
rs4325151
rs4369247
rs6577463
rs4908729
rs4908730
rs12128234
rs12127533
rs12138545
rs6577464
rs6672977
rs6664728
rs6662192
rs12129505
rs10864331
rs11584609
rs6665452
rs7524424
rs72634274
rs4405150
rs138531208
rs6682709
rs4268374
rs4418631
rs4489581
rs7539495
rs12121971
rs11585109
rs11585111
rs61772739
rs11581227
rs12134193
rs113735563
rs12124756
rs7537362
rs34617986
rs7514098
rs12030419
rs7551900
rs7540528
rs9434991
rs9434992
rs9434993
rs7523227
rs9651154
rs7523335
rs72634282
rs2045248
rs142874462
rs12711516
rs11582641
rs4908731
rs7550111
rs6577465
rs6577466
rs6577467
rs4908732
rs9434603
rs6698516
rs7539807
rs6577468
rs111974547
rs6689114
rs6701660
rs6577469
rs713194
rs61772247
rs9434999
rs10864332
rs4908734
rs4908735
rs35223180
rs9434608
rs11121098
rs11121099
rs6659849
rs7517626
rs12128768
rs12128769
rs9434609
rs56296862
rs61774165
rs7518209
rs7520669
rs116763516
rs4908736
rs56306261
rs4908737
rs72634286
rs2000044
rs34149270
rs35294398
rs9435004
rs9435005
rs9434611
rs9434612
rs9435006
rs61774166
rs11805216
rs12755372
rs9435007
rs9435008
rs71639216
rs61774167
rs7527904
rs7527916
rs6684694
rs6685123
rs9435012
rs12736361
rs34945562
rs34639761
rs12136685
rs12133365
rs12144409
rs11121104
rs11121105
rs7534867
rs7535151
rs7545284
rs12566369
rs12565167
rs1542388
rs1542387
rs6668504
rs6677033
rs1542386
rs6577470
rs6577471
rs7531634
rs114605563
rs139257812
rs9435013
rs7529511
rs10779692
rs7537662
rs7537677
rs7527436
rs10746477
rs116284479
rs9434615
rs112163664
rs138473599
rs6667345
rs78767192
rs7542367
rs7542575
rs9435019
rs57456491
rs9434617
rs9434618
rs6701300
rs12138044
rs55702221
rs150767011
rs78924983
rs115194128
rs9434622
rs9434623
rs6577472
rs6577473
rs6577474
rs112147823
rs71639217
rs80293268
rs6658624
rs6683857
rs115213768
rs74865018
rs12047115
rs2401132
rs11121111
rs80278967
rs111288634
rs6660607
rs6657975
rs6696608
rs77795056
rs12564077
rs10864333
rs1455702
rs1455701
rs4908739
rs4908740
rs138734680
rs2168328
rs2124323
rs61772061
rs2100516
rs12742518
rs9661870
rs11121115
rs147828851
rs11121116
rs12048097
rs61016178
rs11121117
rs11121118
rs11121119
rs11121120
rs17509146
rs7524007
rs7522186
rs6681757
rs6660901
rs10864334
rs10779695
rs12075108
rs35116709
rs10864335
rs10864336
rs4908741
rs17032281
rs7531182
rs7554396
rs7523553
rs7554498
rs7554596
rs7554600
rs7554665
rs7521313
rs57793328
rs12404792
rs12031489
rs78872232
rs12049106
rs10779696
rs10779697
rs10746478
rs10746479
rs10746480
rs10779698
rs11121124
rs61772071
rs2019445
rs2004255
rs897447
rs78056657
rs72859352
rs72859354
rs60598971
rs111805584
rs10864337
rs61772072
rs146722786
rs11801748
rs12066649
rs61772073
rs75279449
rs72859362
rs72859367
rs111538138
rs186264186
rs146204396
rs7555571
rs74546444
rs113732733
rs35589907
rs7551295
rs115966108
rs79664848
rs79195535
rs11803446
rs137958829
rs77182926
rs7515687
rs2078288
rs147458259
rs79937515
rs6663882
rs9660476
rs4908742
rs112723399
rs60650319
rs35584291
rs12139053
rs28510979
rs139971671
rs12082016
rs12082271
rs79826603
rs115796492
rs6676617
rs111373289
rs72859386
rs7542001
rs72859389
rs58604614
rs11121127
rs11121128
rs28643488
rs72635708
rs116161789
rs11585994
rs56097034
rs141540062
rs55724405
rs72635711
rs72635712
rs61236001
rs12562013
rs72635713
rs59912506
rs116477437
rs12140347
rs6700905
rs11588420
rs11587140
rs11588819
rs35579678
rs12138839
rs67746
rs17032303
rs116073157
rs417065
rs61264263
rs12745477
rs148479240
rs111831183
rs74053821
rs56025131
rs7548511
rs11121129
rs383814
rs115094285
rs6661746
rs6701941
rs6687168
rs115288369
rs74562379
rs17032305
rs74666928
rs114627205
rs113696148
rs422248
rs7549711
rs7552258
rs11121131
rs148024861
rs17032307
rs425371
rs17509537
rs6683408
rs6683603
rs12041676
rs75930106
rs405689
rs448202
rs376608
rs395859
rs395847
rs390468
rs413221
rs387118
rs365938
rs78732195
rs386146
rs411129
rs385814
rs411654
rs385137
rs421490
rs72635723
rs402660
rs384055
rs60526550
rs478128
rs116501531
rs2085260
rs139298873
rs102142
rs754804
rs428180
rs428046
rs72635726
rs12143970
rs12143975
rs12143976
rs653660
rs78863888
rs497920
rs497887
rs653837
rs74525974
rs6689647
rs652952
rs2004504
rs2004505
rs11121134
rs10864338
rs10864339
rs10864340
rs147003355
rs373906
rs412616
rs387458
rs367049
rs67812240
rs637566
rs436851
rs411619
rs405488
rs506403
rs508339
rs623481
rs396594
rs436174
rs365725
rs55653219
rs394701
rs56305036
rs428851
rs375596
rs438814
rs2791319
rs12140278
rs57277949
rs6700470
rs34318913
rs59075043
rs11589958
rs58810919
rs11589993
rs372053
rs394282
rs372452
rs371782
rs424168
rs424160
rs423909
rs422395
rs422072
rs671402
rs7524364
rs113322248
rs115098874
rs115599079
rs189311273
rs642331
rs641952
rs642012
rs403623
rs12049468
rs388933
rs11121136
rs72635735
rs2101573
rs12022242
rs11121137
rs406236
rs113078136
rs144975211
rs7522902
rs7553816
rs367915
rs367078
rs72635736
rs114138470
rs112846030
rs382192
rs148108408
rs385504
rs438650
rs79309487
rs534231
rs11121138
rs12022853
rs113115115
rs72635739
rs149164244
rs76164182
rs299501
rs6667177
rs299500
rs185764610
rs299499
rs111335447
rs58836820
rs11121141
rs11121142
rs7528376
rs7528874
rs67287437
rs55917758
rs299511
rs72635740
rs113335696
rs17032325
rs72635742
rs17463376
rs6577475
rs144989058
rs299509
rs299508
rs299507
rs12125294
rs113430997
rs299504
rs299502
rs10864341
rs10864342
rs7513908
rs2605074
rs4908744
rs424445
rs113763668
rs113903822
rs6678819
rs72635744
rs56055504
rs56112504
rs113152981
rs6694662
rs6657240
rs113437535
rs6657546
rs6697815
rs79902942
rs6685788
rs7553402
rs11580892
rs56273987
rs180834471
rs150724452
rs4908745
rs7519605
rs12075176
rs11583166
rs72861200
rs147599682
rs2401090
rs72635752
rs299494
rs72635753
rs11584255
rs2168329
rs2124324
rs116227640
rs72635756
rs72635758
rs72635759
rs72635760
rs4301655
rs112658125
rs111913634
rs11121146
rs2401089
rs66469268
rs2046845
rs72635764
rs72635765
rs299490
rs7520292
rs401691
rs389709
rs116136222
rs567443
rs567316
rs112330436
rs72635767
rs146285037
rs12750114
rs12754114
rs12754134
rs12086133
rs12086134
rs4908746
rs4908747
rs114301916
rs72635768
rs540532439
rs4908497
rs116209262
rs1890807
rs1890806
rs147920414
rs2791323
rs2661865
rs55911140
rs10779700
rs143025859
rs3105756
rs72635774
rs72862649
rs444966
rs488194
rs621818
rs140116585
rs374547
rs440534
rs436352
rs2661869
rs61785773
rs2791322
rs433590
rs12753024
rs148116031
rs139911739
rs409822
rs409811
rs55662981
rs72862657
rs115857792
rs2457019
rs75003519
rs10864343
rs438895
rs536218
rs406525
rs410194
rs111303751
rs377594
rs12749812
rs12732606
rs12754751
rs12741439
rs12755969
rs61785793
rs193386
rs149358
rs213540
rs78392922
rs12028671
rs159628
rs76961658
rs57844799
rs159629
rs159630
rs159631
rs159632
rs72635783
rs707481
rs2605077
rs823717
rs2605079
rs3100767
rs299686
rs299687
rs143184840
rs11582622
rs151286550
rs299688
rs11121149
rs72862684
rs12740090
rs299689
rs299690
rs299691
rs299692
rs299693
rs299694
rs299695
rs111540382
rs299696
rs299697
rs145422468
rs3850464
rs78232287
rs191682998
rs299698
rs11121151
rs299699
rs299700
rs11121152
rs6577481
rs6666479
rs12061726
rs116511884
rs12123212
rs148339892
rs72862694
rs116305284
rs140841910
rs2120459
rs1472878
rs12027657
rs35288526
rs78824818
rs11121153
1:8362754_T_C
rs4908749
rs12119486
rs12122933
rs7537923
rs11121154
rs11121155
rs12727604
rs12728882
rs2401093
rs144947494
rs12121507
rs10864345
rs140448052
rs12758680
rs2401092
rs2401091
rs12029226
rs12031739
rs12029259
rs11121156
rs10864346
rs145141193
rs6577482
rs77253658
rs11121157
rs190737399
rs147379808
rs72864229
rs77870794
rs11121159
rs1107286
rs79804582
rs1107285
rs1107284
rs966134
rs966133
rs10864348
rs6694282
rs72635790
rs78641116
rs6689410
rs6674518
rs1466655
rs1466654
rs72635791
rs116476471
rs1467013
rs72635792
rs61785826
rs11121161
rs11121162
rs10779701
rs55985071
rs112673896
rs55819363
rs4908750
rs11583580
rs11121164
rs76546460
rs72635795
rs12132135
rs7517675
rs1844583
rs11585805
rs72635796
rs78921373
rs146031759
rs72635798
rs2292242
rs9645401
rs9628987
rs116024147
rs11584036
rs11584095
rs11584485
rs12141444
rs80046868
rs72635800
rs10449318
rs1473497
rs1473496
rs12142465
rs2289730
rs12565834
rs56125713
rs1058619
rs2289731
rs142956849
rs12143547
rs72635801
rs555346050
rs11586622
rs11585385
rs11590467
rs58286176
rs7552012
rs7518563
rs11121165
rs12132571
rs35167234
rs12711517
rs11121167
rs10864350
rs4908753
rs75740297
rs66504733
rs2305016
rs7535752
rs61747125
rs143286925
rs3844030
rs3994814
rs3994821
rs7520373
rs76419978
rs7537649
rs12038661
rs12039434
rs7548093
rs12402088
rs111915429
rs72636904
rs6690548
rs4908499
rs72636907
rs79500154
rs1055236
rs13376065
rs77883943
rs11121168
rs61785859
rs114016237
rs75813190
rs10399665
rs11588961
rs7511857
rs11121169
rs2895933
rs149424879
rs10864351
rs80184934
rs142827317
rs77156364
rs8627
rs1064826
rs1058791
rs1058790
rs1889854
rs1889853
rs2289733
rs41278972
rs11121171
rs75051448
rs11121172
rs1058766
rs6577484
rs7525559
rs11581418
rs2784735
rs201922249
rs13596
rs2252865
rs10779702
rs2289732
rs12118524
rs9628991
rs3765972
rs3753275
rs6684863
rs114263632
rs144667432
rs61787660
rs10864352
rs11580417
rs12079653
rs113121828
rs11121174
rs3795310
rs116699257
rs140365290
rs894875
rs902356
rs902355
rs754346
rs17380817
rs11121175
rs17380831
rs34089283
rs6678140
rs11121176
rs2708633
rs11583012
rs2636314
rs140854889
rs56812469
rs3765971
rs11121177
rs2587513
rs2708630
rs2120461
rs201793933
rs35608792
rs2708628
rs114894025
rs145229043
rs72636929
rs72636930
rs2661863
rs2708629
rs55819613
rs11121179
rs1443929
rs149254829
rs2784736
rs12567722
rs1932529
rs55818451
rs55823627
rs2784737
rs2708631
rs12741595
rs2708632
rs2784738
rs301796
rs1884353
rs2748456
rs17385239
rs301795
rs301793
rs301792
rs301791
rs301790
rs301789
rs2661868
rs301788
rs1763838
rs1763839
rs12754538
rs28638379
rs144754886
rs12023132
rs159960
rs301804
rs2708625
rs149875147
rs11121181
rs111867830
rs115109046
rs301805
rs12095124
rs301806
rs72636935
rs159961
rs57310340
rs301807
rs12045438
rs302714
rs301808
rs301797
rs115846081
rs301798
rs301799
rs302719
rs301800
rs159962
rs78197715
rs142162391
rs35894032
rs78993101
rs12047377
rs56117018
rs172531
rs301801
rs301802
rs2784739
rs301803
rs2784740
rs301819
rs301818
rs301817
rs159963
rs301816
rs301815
rs35835152
rs11581328
rs150786006
rs17032601
rs301814
rs301813
rs159959
rs55650673
rs301811
rs17464614
rs301810
rs301809
rs77956576
rs111803733
rs72636944
rs11121182
rs301786
rs301785
rs80337942
rs116609081
rs12080583
rs11589090
rs4908760
rs72636945
rs17385519
rs112309928
rs17381420
rs114812780
rs751790
rs910581
rs141582190
rs7543004
rs1922983
rs12061328
rs6577488
rs2399145
rs4995074
rs143750828
rs4351668
rs4463697
rs6577489
rs12040962
rs1024197
rs1884352
rs12409937
rs145188157
rs2399144
rs7551849
rs11121186
rs12568293
rs80243135
rs12724979
rs910582
rs17385721
rs112580421
rs141792556
rs11579481
rs12046643
rs67959876
rs146099824
rs12753546
rs6674651
rs6577490
rs7521809
rs10864353
rs10864354
rs11121188
rs190751907
rs112055740
rs116222791
rs115136021
rs4908761
rs141820919
rs6677736
rs6701803
rs4908501
rs55858268
rs112984832
rs7527389
rs12117910
rs7518608
rs7530745
rs12403339
rs138837360
rs4908503
rs144929188
rs12759741
rs142092694
rs77833655
rs11584261
1:8562377_G_A
rs4908762
rs6669503
rs115351563
rs10864355
rs114879706
rs12735687
rs151037968
rs10864356
rs11121194
rs2024774
rs13374834
rs116144697
rs78110809
rs7542312
rs7520617
rs146489578
rs6668508
rs74577299
rs6577491
rs6577492
rs6577494
rs6678982
rs76276645
rs7539382
rs2399143
rs7545384
rs6656249
rs6577496
rs182102427
rs2144463
rs111786947
rs145854696
rs151028640
rs17385829
rs11121197
rs2297867
rs11121198
rs12131864
rs61783642
rs7518744
rs115076426
rs1150398
rs7526121
rs10779703
rs55860300
rs1463051
rs1463050
rs1463049
rs10492966
rs10492965
rs11121199
rs12401496
rs12136689
rs35865480
rs17386003
rs116333840
rs12145445
rs116215107
rs6577497
rs6702060
rs926951
rs79938927
rs6577498
rs12120824
rs6697997
rs4581300
rs56227503
rs143706755
rs17032665
rs6577499
rs2016084
rs114898999
rs6577500
rs61783647
rs6577501
rs6577502
rs12122737
rs1473420
rs12756257
rs28422051
rs9730025
rs113298355
rs74324642
rs6577503
rs1463055
rs7530863
rs113605276
rs35370789
rs12410336
rs78855832
rs111564462
rs150555505
rs12405049
rs55999585
rs71641052
rs10492964
rs116762458
rs17032677
rs1150395
rs11121201
rs112444423
rs77794703
rs12122851
rs180679203
rs115344563
rs112509559
rs142797528
rs12733412
rs143688450
rs79957979
rs7547411
rs12029303
rs11121202
rs1000184
rs1535158
rs79939774
rs1061039
rs6663123
rs17386406
rs72639659
rs7537982
rs148278424
rs150617841
rs4908766
rs1934138
rs17386448
rs79203748
rs71580034
rs6670508
rs6698079
rs11121203
rs12037534
rs7526171
rs41278974
rs17386539
rs6675443
rs6675857
rs6687245
rs6664111
rs922366
rs11121204
rs4908767
rs4908768
rs1463054
rs7523186
rs12134896
rs1809332
rs72639663
rs4908504
rs11121205
rs6666191
rs79769442
rs6681362
rs1318218
rs116650221
rs2100888
rs4480384
rs111988435
rs72639666
rs6688329
rs6679948
rs12136766
rs1038008
rs55802878
rs182338342
rs74640733
rs3850467
rs76217715
rs138601087
rs6701331
rs3850466
rs112772887
rs2401133
rs148976452
rs3850465
rs12123980
rs114453190
rs74521170
rs12140566
rs112740513
rs7532459
rs7544052
rs1817367
rs140590305
rs1953827
rs7513420
rs55830087
rs11121207
rs111705054
rs185290085
rs115152898
rs11578142
rs6577506
rs1812457
rs143949349
rs142000262
rs11121209
rs4440881
rs1381928
rs6674832
rs2401137
rs111310767
rs10779704
rs12735554
rs6703577
rs55805586
rs7520025
rs77910017
rs10864359
rs149105095
rs6577509
rs6577510
rs146526624
rs10779705
rs1463052
rs4908769
rs78759213
rs6577513
rs112211818
rs2401138
rs1463053
rs80010783
rs6690050
rs6692693
rs6681316
rs11121210
rs12029088
rs12028347
rs114001162
rs61785507
rs2401139
rs4908770
rs78039018
rs6577514
rs115914806
rs6577515
rs11121211
rs6577516
rs3737670
rs149668857
rs9730449
rs12131717
rs146109362
rs143593617
rs17387017
rs34430711
rs4908771
rs10864360
rs80001448
rs56305243
rs11121212
rs10864361
rs140290129
rs12040568
rs11121213
rs11121214
rs4908505
rs4908506
rs74998388
rs6695867
rs77499810
rs10864362
rs11121215
rs190167204
rs6577517
rs111230416
rs2045820
rs115863810
rs568584104
rs4908507
rs11121216
rs147699885
rs10746481
rs7556169
rs12122666
rs7547833
rs11587482
rs11577530
rs6693009
rs180777374
rs7554164
rs6687239
rs6702457
rs35463090
rs2895941
rs71641058
rs11121218
rs111501757
rs6577518
rs34703782
rs7533442
rs79270989
rs6682498
rs6658881
rs56163601
rs140225076
rs139855906
rs116625426
rs12075458
rs12025126
rs7551149
rs12122493
rs7554486
rs182025879
rs139672820
rs114037777
rs10864363
rs11121221
rs10864364
rs75306295
rs112053331
rs79440544
rs11121222
rs4908773
rs12125525
rs4908774
rs7553298
rs114865645
rs11121223
rs11121224
rs953043
rs6693127
rs12123325
rs953535
rs78421559
rs12121933
rs149692484
rs114086880
rs112104220
rs116644103
rs12030885
rs61784167
rs77501380
rs114750696
rs12128827
rs7518204
rs12567592
rs59905044
rs12093157
rs190245758
rs139184490
rs114455239
rs142554024
rs4908775
rs148062246
rs12136374
rs76174849
rs10864365
rs4908508
rs79644886
rs4908776
rs4908777
rs17383360
rs4908778
rs3938719
rs4908510
rs11588260
rs12024032
rs12567502
rs61784171
rs10492963
rs146673215
rs2131679
rs12028160
rs4908511
rs7533113
rs111941808
rs12568634
rs12144098
rs12144099
rs11121225
rs61784172
rs12403640
rs6693466
rs12068006
rs2401189
rs2401190
rs112036902
rs187682095
rs1353130
rs114249907
rs78570027
rs6577521
rs1284483
rs12119207
rs4908512
rs11121227
rs11121228
rs1284485
rs11121229
rs7418128
rs4908513
rs10864366
rs6677718
rs35987912
rs74677433
rs11121230
rs6577522
rs6577523
rs183085434
rs12123076
rs7556144
rs7513880
rs112470424
rs4908514
rs11586056
rs59092168
rs10864367
rs145195191
rs34813437
rs11121232
rs58263761
rs11121233
rs80107370
rs6698830
rs1284486
rs7524437
rs6577524
rs6577525
rs150875913
rs12142911
rs6664000
rs1284487
rs192251961
rs146197586
rs6690928
rs6685822
rs116471911
rs115777450
rs114364116
rs1298192
rs55840223
rs139118270
rs12143686
rs55939938
rs74918616
rs1472228
rs6577527
rs61784176
rs2029706
rs12137865
rs7548307
rs79984432
rs7551510
rs7517436
rs12144387
rs7555126
rs7520572
rs7546225
rs75634300
rs12726274
rs7550782
rs76293780
rs56280806
rs11121237
rs1826583
rs12410886
rs12410893
rs4908516
rs11576478
rs2185205
rs12127888
rs2131676
rs146274314
rs12120339
rs6678590
rs4908517
rs4908781
rs4908782
rs11121239
rs7542102
rs6577528
rs6695310
rs4908518
rs6577529
rs141843452
rs7526802
rs12068123
rs11121240
rs139366811
rs148794902
rs7530406
rs6699790
rs77137441
rs11121241
rs139018184
rs6577531
rs4908783
rs3853436
rs11582339
rs3866804
rs6577532
1:8900568_C_T
1:8900568_C_G
rs6577533
rs12565639
rs77746148
rs12125668
rs12124851
rs139529766
rs11121242
rs12129659
rs72641522
rs2065603
rs6577534
rs4908785
rs6577536
rs12135416
rs6661010
rs6676113
rs6684644
rs6673587
rs4908786
rs6663876
rs6677249
rs6676285
rs4908787
rs12732817
rs6577538
rs75870781
rs11121245
rs116445980
rs2038903
rs11121246
rs914994
rs11590606
rs2047094
rs2047095
rs10864368
rs11121247
rs115943605
rs1971492
rs2071414
rs1543711
rs190558932
rs2781068
rs2765507
rs2781067
rs112523950
rs2781066
rs2781065
rs2781064
rs2071412
rs7540170
rs2781060
rs2765511
rs56193077
rs2274971
rs1006950
```
