## Supplementary material for "Characterization of shared and ancestry-specific signals driving complex traits using multi-ancestry fine-mapping": s1.afreq

```
#CHROM	ID	REF	ALT	ALT_FREQS	OBS_CT
1	rs36040967	A	G	0.186879	1006
1	rs11121044	C	T	0.0198807	1006
1	rs6688115	C	T	0.39662	1006
1	rs1102184	G	A	0.258449	1006
1	rs6684933	A	G	0.39662	1006
1	rs228720	A	G	0.641153	1006
1	rs1891598	G	A	0.206759	1006
1	rs228719	A	G	0.641153	1006
1	rs35267144	G	A	0.186879	1006
1	rs72633042	G	A	0.0168986	1006
1	rs4562654	A	T	0.186879	1006
1	rs744000	G	A	0.0198807	1006
1	rs744001	G	A	0.186879	1006
1	rs528108	C	T	0.431412	1006
1	rs528110	G	A	0.431412	1006
1	rs129818	A	C	0.642147	1006
1	rs744002	C	A	0.0198807	1006
1	rs35548004	G	A	0.186879	1006
1	rs12402143	C	T	0.0198807	1006
1	rs150442886	T	C	0.0387674	1006
1	rs72633047	G	A	0.186879	1006
1	rs228716	G	T	0.641153	1006
1	rs12046791	G	A	0.189861	1006
1	rs116466021	A	G	0.0437376	1006
1	rs4908487	C	T	0.186879	1006
1	rs12044460	T	C	0.054672	1006
1	rs34990761	G	A	0.189861	1006
1	rs4908708	G	C	0.189861	1006
1	rs228715	A	G	0.641153	1006
1	rs66692705	T	C	0.186879	1006
1	rs228714	G	A	0.641153	1006
1	rs228713	T	C	0.966203	1006
1	rs228712	T	A	0.622266	1006
1	rs2131628	C	T	0.0198807	1006
1	rs228711	T	A	0.431412	1006
1	rs228710	G	A	0.67495	1006
1	rs228709	G	T	0.431412	1006
1	rs228708	C	T	0.431412	1006
1	rs113587451	C	A	0.054672	1006
1	rs228707	T	G	0.431412	1006
1	rs72868779	G	A	0.054672	1006
1	rs11121045	C	A	0.054672	1006
1	rs179265	G	T	0.485089	1006
1	rs228706	A	C	0.225646	1006
1	rs77711681	C	G	0.0407555	1006
1	rs115266076	T	C	0.0238569	1006
1	rs4908712	T	C	0.0149105	1006
1	rs72633055	G	A	0.207753	1006
1	rs228705	G	A	0.431412	1006
1	rs228704	T	C	0.695825	1006
1	rs112173260	C	T	0.0238569	1006
1	rs228703	A	G	0.431412	1006
1	rs141138026	C	T	0.0258449	1006
1	rs113524929	G	A	0.054672	1006
1	rs228702	A	G	0.673956	1006
1	rs11121046	T	G	0.409543	1006
1	rs11580517	C	T	0.0984095	1006
1	rs72633060	G	A	0.184891	1006
1	rs227164	A	T	0.198807	1006
1	rs60057745	G	A	0.185885	1006
1	rs4908713	G	A	0.183897	1006
1	rs76199632	C	T	0.0218688	1006
1	rs4908714	G	A	0.184891	1006
1	rs79522322	G	A	0.0218688	1006
1	rs35982383	A	G	0.175944	1006
1	rs112697022	G	A	0.183897	1006
1	rs71639206	C	A	0.184891	1006
1	rs57892796	C	T	0.266402	1006
1	rs227165	G	A	0.187873	1006
1	rs227166	C	T	0.372763	1006
1	rs11582820	C	T	0.0695825	1006
1	rs56821207	T	C	0.223658	1006
1	rs227167	T	C	0.346918	1006
1	rs75769139	A	T	0.0328032	1006
1	rs72633064	A	G	0.0119284	1006
1	rs1040394	C	T	0.0178926	1006
1	rs1040395	A	G	0.66004	1006
1	rs12035740	C	T	0.0646123	1006
1	rs1040396	G	C	0.32505	1006
1	rs1040397	G	A	0.32505	1006
1	rs11121047	G	A	0.347913	1006
1	rs4908716	G	T	0.347913	1006
1	rs4908717	C	T	0.347913	1006
1	rs4908718	C	T	0.32505	1006
1	rs4908719	G	A	0.32505	1006
1	rs9803727	G	A	0.398608	1006
1	rs75353960	C	T	0.122266	1006
1	rs59381951	G	A	0.0238569	1006
1	rs56867169	G	A	0.0228628	1006
1	rs9803665	T	C	0.375746	1006
1	rs61772669	G	A	0.136183	1006
1	rs75792501	C	T	0.0198807	1006
1	rs145327785	G	A	0.0149105	1006
1	rs184474	A	G	0.375746	1006
1	rs170550	C	T	0.321074	1006
1	rs227147	G	A	0.60835	1006
1	rs11582547	C	T	0.0159046	1006
1	rs227148	A	G	0.128231	1006
1	rs227149	A	T	0.128231	1006
1	rs12059274	A	G	0.0228628	1006
1	rs12074701	C	T	0.0218688	1006
1	rs74315081	C	T	0.0218688	1006
1	rs170551	A	G	0.147117	1006
1	rs227152	A	G	0.146123	1006
1	rs227154	T	C	0.146123	1006
1	rs72633070	C	T	0.263419	1006
1	rs227156	C	T	0.146123	1006
1	rs190132	A	G	0.146123	1006
1	rs227157	A	G	0.146123	1006
1	rs11584201	C	G	0.44334	1006
1	rs11580231	G	A	0.0596421	1006
1	rs227158	C	T	0.146123	1006
1	rs11121048	C	T	0.44334	1006
1	rs76169514	G	C	0.0487078	1006
1	rs227160	G	A	0.564612	1006
1	rs58969455	T	C	0.0258449	1006
1	rs60053761	A	G	0.0248509	1006
1	rs58911040	C	T	0.0228628	1006
1	rs79828101	G	A	0.0298211	1006
1	rs12403520	T	C	0.0248509	1006
1	rs12404402	G	A	0.0248509	1006
1	rs72550038	T	C	0.0248509	1006
1	rs12563693	T	G	0.0248509	1006
1	rs12564368	G	C	0.0248509	1006
1	rs227161	T	A	0.590457	1006
1	rs227162	G	T	0.564612	1006
1	rs12404742	G	A	0.0258449	1006
1	rs12403908	T	C	0.0258449	1006
1	rs75866446	G	A	0.0258449	1006
1	rs12404752	G	A	0.0258449	1006
1	rs78617231	T	C	0.0258449	1006
1	rs227163	C	T	0.589463	1006
1	rs12068202	A	G	0.0248509	1006
1	rs76391507	A	C	0.0248509	1006
1	rs12407642	C	T	0.0248509	1006
1	rs10489448	C	T	0.0238569	1006
1	rs12405361	G	A	0.0238569	1006
1	rs12405385	G	A	0.0248509	1006
1	rs12405387	G	C	0.0248509	1006
1	rs12404522	T	C	0.0248509	1006
1	rs79314241	C	G	0.0248509	1006
1	rs35554366	T	C	0.17992	1006
1	rs77615777	T	G	0.0248509	1006
1	rs12025610	A	T	0.27336	1006
1	rs72633081	G	A	0.198807	1006
1	rs34216262	C	T	0.026839	1006
1	rs6694557	T	C	0.864811	1006
1	rs12404597	G	A	0.583499	1006
1	rs17229102	C	T	0.0119284	1006
1	rs78539762	G	A	0.0228628	1006
1	rs17235507	G	A	0.196819	1006
1	rs35087108	T	C	0.109344	1006
1	rs670738	G	A	0.200795	1006
1	rs186278947	A	C	0.0159046	1006
1	rs11121052	T	G	0.591451	1006
1	rs61772673	G	A	0.398608	1006
1	rs143553868	G	A	0.0407555	1006
1	rs4908721	T	G	0.589463	1006
1	rs113965662	G	A	0.161034	1006
1	rs112853802	C	T	0.166998	1006
1	rs141355527	T	C	0.285288	1006
1	rs664673	C	T	0.563618	1006
1	rs664689	C	T	0.0248509	1006
1	rs665244	C	A	0.0735586	1006
1	rs666068	T	C	0.0238569	1006
1	rs679563	G	A	0.473161	1006
1	rs111285185	G	T	0.028827	1006
1	rs680522	G	A	0.473161	1006
1	rs59523164	G	A	0.168986	1006
1	rs1776354	A	G	0.44831	1006
1	rs585672	C	T	0.643141	1006
1	rs2172565	A	G	0.644135	1006
1	rs227146	C	G	0.354871	1006
1	rs106968	C	G	0.026839	1006
1	rs161805	A	G	0.026839	1006
1	rs161804	A	G	0.642147	1006
1	rs161803	A	G	0.027833	1006
1	rs72633088	A	C	0.0576541	1006
1	rs113387037	G	A	0.0685885	1006
1	rs12564367	T	C	0.0258449	1006
1	rs226479	A	G	0.0258449	1006
1	rs161824	C	T	0.0258449	1006
1	rs161825	G	A	0.0258449	1006
1	rs161826	A	G	0.027833	1006
1	rs9658041	C	T	0.026839	1006
1	rs9434555	C	T	0.612326	1006
1	rs191300713	G	A	0.00695825	1006
1	rs226480	T	C	0.0258449	1006
1	rs161827	T	C	0.0258449	1006
1	rs11121054	A	T	0.0238569	1006
1	rs17229081	G	A	0.159046	1006
1	rs76198826	C	T	0.0884692	1006
1	rs226481	C	A	0.0258449	1006
1	rs226482	C	G	0.0258449	1006
1	rs226483	G	T	0.0258449	1006
1	rs161818	T	C	0.0258449	1006
1	rs161819	T	A	0.0258449	1006
1	rs161820	G	A	0.0258449	1006
1	rs161821	A	C	0.0258449	1006
1	rs9658012	C	T	0.158052	1006
1	rs161822	T	C	0.0258449	1006
1	rs226484	T	C	0.0258449	1006
1	rs2453021	C	T	0.333002	1006
1	rs226485	T	C	0.0258449	1006
1	rs226486	C	T	0.0258449	1006
1	rs161823	A	G	0.026839	1006
1	rs2131630	G	A	0.45328	1006
1	rs9657998	A	G	0.0208748	1006
1	rs2472862	G	A	0.45328	1006
1	rs863171	C	T	0.45328	1006
1	rs9657983	A	T	0.0129225	1006
1	rs537801	T	C	0.0258449	1006
1	rs2493214	A	G	0.183897	1006
1	rs531329	G	A	0.0258449	1006
1	rs9657980	A	G	0.0228628	1006
1	rs9657975	C	T	0.0238569	1006
1	rs226478	A	G	0.637177	1006
1	rs2300428	A	G	0.45328	1006
1	rs7545687	G	A	0.158052	1006
1	rs9657966	G	C	0.0258449	1006
1	rs226476	T	G	0.960239	1006
1	rs138987053	A	G	0.0139165	1006
1	rs161813	G	C	0.0258449	1006
1	rs161812	A	G	0.637177	1006
1	rs161811	C	T	0.026839	1006
1	rs161810	T	C	0.0258449	1006
1	rs519546	A	C	0.0258449	1006
1	rs115377010	G	A	0.0337972	1006
1	rs11578048	C	T	0.0308151	1006
1	rs17229038	C	T	0.027833	1006
1	rs10864320	G	A	0.0159046	1006
1	rs1546846	C	T	0.43837	1006
1	rs34878017	T	C	0.15507	1006
1	rs2453004	A	T	0.634195	1006
1	rs9434948	A	C	0.43837	1006
1	rs9434949	C	G	0.437376	1006
1	rs76648881	T	C	0.0228628	1006
1	rs112840635	C	A	0.0208748	1006
1	rs2493215	A	G	0.43837	1006
1	rs2493216	C	A	0.437376	1006
1	rs577682	G	A	0.0119284	1006
1	rs226473	T	C	0.632207	1006
1	rs226474	C	T	0.452286	1006
1	rs75766272	C	T	0.0328032	1006
1	rs12022570	G	C	0.0149105	1006
1	rs151329319	G	A	0.0159046	1006
1	rs225115	C	T	0.534791	1006
1	rs35731977	G	A	0.162028	1006
1	rs72633102	C	T	0.055666	1006
1	rs161799	A	G	0.377734	1006
1	rs79866090	G	A	0.0168986	1006
1	rs559597	C	A	0.082505	1006
1	rs225116	G	A	0.378728	1006
1	rs226248	A	C	0.539761	1006
1	rs17523802	G	A	0.159046	1006
1	rs226249	T	C	0.593439	1006
1	rs35675666	G	T	0.16004	1006
1	rs226250	C	T	0.427435	1006
1	rs3766606	G	T	0.161034	1006
1	rs34157438	C	T	0.16004	1006
1	rs161814	C	A	0.428429	1006
1	rs161815	C	G	0.544732	1006
1	rs161816	A	G	0.429423	1006
1	rs161817	T	C	0.428429	1006
1	rs113612855	A	G	0.0168986	1006
1	rs4908488	T	C	0.145129	1006
1	rs226251	T	C	0.594433	1006
1	rs7517357	C	T	0.16004	1006
1	rs114940958	C	T	0.00596421	1006
1	rs226252	C	G	0.738569	1006
1	rs226253	T	C	0.594433	1006
1	rs12740409	A	C	0.16004	1006
1	rs379920	G	C	0.593439	1006
1	rs34124834	T	G	0.16004	1006
1	rs41278962	A	G	0.0576541	1006
1	rs2641116	T	G	0.16501	1006
1	rs185174116	T	A	0.026839	1006
1	rs150902752	G	A	0.0298211	1006
1	rs373951717	A	G	0.0149105	1006
1	rs178932	G	A	0.67495	1006
1	rs6703670	G	A	0.0576541	1006
1	rs72634212	G	C	0.05666	1006
1	rs367481	A	G	0.163022	1006
1	rs116458427	C	T	0.0387674	1006
1	rs226242	G	A	0.591451	1006
1	rs12563704	G	A	0.162028	1006
1	rs226243	A	G	0.426441	1006
1	rs161809	T	G	0.428429	1006
1	rs225092	G	C	0.591451	1006
1	rs161807	G	A	0.427435	1006
1	rs12750531	C	T	0.159046	1006
1	rs113983996	G	A	0.054672	1006
1	rs172811	A	G	0.592445	1006
1	rs148420033	C	T	0.00994036	1006
1	rs225093	T	C	0.645129	1006
1	rs77604501	C	T	0.0308151	1006
1	rs226256	T	C	0.427435	1006
1	rs67717282	C	T	0.159046	1006
1	rs226258	T	G	0.427435	1006
1	rs161800	A	T	0.162028	1006
1	rs72634217	G	T	0.055666	1006
1	rs161801	G	A	0.428429	1006
1	rs161802	G	T	0.164016	1006
1	rs225119	T	C	0.587475	1006
1	rs498594	C	T	0.427435	1006
1	rs225120	C	T	0.162028	1006
1	rs12727642	C	A	0.159046	1006
1	rs670522	G	A	0.427435	1006
1	rs225123	G	A	0.592445	1006
1	rs60094536	C	T	0.16004	1006
1	rs147992254	C	T	0.0188867	1006
1	rs72854902	T	C	0.592445	1006
1	rs36016881	A	G	0.16004	1006
1	rs17367289	A	G	0.163022	1006
1	rs72634219	C	T	0.426441	1006
1	rs114902774	C	A	0.0248509	1006
1	rs11585541	G	T	0.426441	1006
1	rs72634221	A	G	0.426441	1006
1	rs114414495	G	A	0.00497018	1006
1	rs7532413	A	G	0.592445	1006
1	rs2745722	G	A	0.592445	1006
1	rs426561	T	C	0.728628	1006
1	rs12087103	G	A	0.427435	1006
1	rs55662800	A	G	0.426441	1006
1	rs115134798	A	C	0.05666	1006
1	rs4908723	C	G	0.136183	1006
1	rs111875777	C	A	0.158052	1006
1	rs72634225	C	T	0.428429	1006
1	rs113896984	G	A	0.427435	1006
1	rs112933824	C	T	0.426441	1006
1	rs113042763	C	G	0.426441	1006
1	rs11801326	C	A	0.428429	1006
1	rs12088110	G	A	0.426441	1006
1	rs112747266	G	A	0.00894632	1006
1	rs72634228	A	G	0.425447	1006
1	rs147539868	G	T	0.0238569	1006
1	rs12139306	T	C	0.0188867	1006
1	rs225100	T	C	0.592445	1006
1	rs150163802	C	A	0.131213	1006
1	rs11810770	G	A	0.426441	1006
1	rs28619064	C	T	0.425447	1006
1	rs7556398	A	G	0.592445	1006
1	rs146701239	T	C	0.0129225	1006
1	rs45514194	T	C	0.0149105	1006
1	rs9756	C	T	0.425447	1006
1	rs41278968	T	C	0.0168986	1006
1	rs74761277	T	C	0.00497018	1006
1	rs34781518	C	T	0.0129225	1006
1	rs397349	A	C	0.166004	1006
1	rs370812	C	T	0.592445	1006
1	rs2294889	A	G	0.161034	1006
1	rs6704330	G	T	0.425447	1006
1	rs3753496	A	T	0.135189	1006
1	rs400736	T	C	0.584493	1006
1	rs12735338	T	C	0.161034	1006
1	rs10489450	C	T	0.161034	1006
1	rs442862	T	C	0.592445	1006
1	rs404381	C	T	0.166004	1006
1	rs419390	T	C	0.166004	1006
1	rs441467	A	G	0.166004	1006
1	rs441597	A	G	0.164016	1006
1	rs371452	C	T	0.589463	1006
1	rs4274087	C	T	0.423459	1006
1	rs28624	A	C	0.166004	1006
1	rs61772694	C	T	0.00994036	1006
1	rs408320	T	C	0.592445	1006
1	rs2294890	T	G	0.595427	1006
1	rs6700772	C	G	0.425447	1006
1	rs225126	A	G	0.591451	1006
1	rs148457941	C	T	0.0188867	1006
1	rs79134628	T	A	0.054672	1006
1	rs72634234	T	C	0.446322	1006
1	rs225129	T	A	0.605368	1006
1	rs7513370	C	A	0.43837	1006
1	rs11577776	G	A	0.421471	1006
1	rs11121070	C	T	0.43837	1006
1	rs12745223	C	T	0.161034	1006
1	rs225131	T	C	0.16501	1006
1	rs225132	T	G	0.16501	1006
1	rs7522911	C	T	0.161034	1006
1	rs184573276	C	G	0.0387674	1006
1	rs113399029	G	A	0.122266	1006
1	rs225133	G	A	0.445328	1006
1	rs225134	A	G	0.606362	1006
1	rs115818865	A	T	0.0457256	1006
1	rs6577459	G	T	0.161034	1006
1	rs1883679	T	G	0.161034	1006
1	rs225095	T	C	0.606362	1006
1	rs55981164	C	A	0.439364	1006
1	rs55867739	C	T	0.43837	1006
1	rs112079265	G	T	0.439364	1006
1	rs225096	G	C	0.606362	1006
1	rs12757968	A	G	0.161034	1006
1	rs225118	G	A	0.60338	1006
1	rs34823376	G	A	0.161034	1006
1	rs11121074	T	C	0.442346	1006
1	rs9730618	G	C	0.605368	1006
1	rs148296571	A	G	0.0218688	1006
1	rs9434981	G	C	0.605368	1006
1	rs2050198	T	G	0.161034	1006
1	rs11121075	A	G	0.605368	1006
1	rs12128633	G	A	0.0218688	1006
1	rs12753070	C	G	0.162028	1006
1	rs55911823	G	A	0.0526839	1006
1	rs12139353	C	T	0.43837	1006
1	rs113506854	A	G	0.43837	1006
1	rs115589129	G	A	0.05666	1006
1	rs4908724	G	T	0.162028	1006
1	rs74441036	A	G	0.0596421	1006
1	rs225103	C	T	0.441352	1006
1	rs225104	A	G	0.607356	1006
1	rs72634245	C	T	0.439364	1006
1	rs225105	A	G	0.606362	1006
1	rs225106	T	C	0.606362	1006
1	rs225108	T	C	0.897614	1006
1	rs225109	T	C	0.607356	1006
1	rs225110	A	G	0.607356	1006
1	rs225111	C	A	0.441352	1006
1	rs192422258	A	G	0.0159046	1006
1	rs225113	A	G	0.606362	1006
1	rs225114	A	G	0.607356	1006
1	rs18784	G	A	0.442346	1006
1	rs71639211	C	T	0.162028	1006
1	rs11590889	C	T	0.43837	1006
1	rs12748993	A	G	0.162028	1006
1	rs34501555	T	C	0.162028	1006
1	rs6682378	C	T	0.43837	1006
1	rs12730860	T	C	0.162028	1006
1	rs7539255	T	C	0.162028	1006
1	rs12736494	G	A	0.162028	1006
1	rs4500345	G	A	0.0347913	1006
1	rs149213240	C	T	0.00397614	1006
1	rs55755756	G	A	0.0407555	1006
1	rs72634253	G	A	0.137177	1006
1	rs12117182	G	A	0.471173	1006
1	rs12094681	A	G	0.526839	1006
1	rs12758337	C	T	0.363817	1006
1	rs141385586	A	G	0.00994036	1006
1	rs34968420	G	A	0.280318	1006
1	rs72634255	C	A	0.027833	1006
1	rs34466510	T	C	0.159046	1006
1	rs34196683	C	T	0.16004	1006
1	rs200448367	T	C	0.0596421	1006
1	rs55634431	G	A	0.364811	1006
1	rs79146474	G	A	0.0159046	1006
1	rs72634257	C	T	0.0407555	1006
1	rs72634258	T	C	0.159046	1006
1	rs11121086	G	A	0.362823	1006
1	rs77573893	C	T	0.0198807	1006
1	rs6668846	C	G	0.83002	1006
1	rs80038548	A	G	0.0447316	1006
1	rs72634262	G	A	0.466203	1006
1	rs116464413	C	T	0.00795229	1006
1	rs10864326	G	A	0.467197	1006
1	rs10864327	G	A	0.467197	1006
1	rs77784203	A	T	0.467197	1006
1	rs114601387	T	C	0.0357853	1006
1	rs145855462	A	G	0.0477137	1006
1	rs4908727	T	C	0.83002	1006
1	rs6694154	G	A	0.362823	1006
1	rs61772708	G	A	0.83002	1006
1	rs6689067	T	C	0.467197	1006
1	rs6697457	G	A	0.467197	1006
1	rs10864328	G	C	0.362823	1006
1	rs10864329	G	A	0.362823	1006
1	rs111246111	G	C	0.0457256	1006
1	rs72634267	G	A	0.467197	1006
1	rs4573544	C	T	0.362823	1006
1	rs13374405	T	C	0.467197	1006
1	rs13374333	A	G	0.467197	1006
1	rs7545677	T	C	0.83002	1006
1	rs7545745	T	A	0.83002	1006
1	rs7553544	G	A	0.361829	1006
1	rs79778556	C	T	0.0854871	1006
1	rs6703955	G	C	0.831014	1006
1	rs115822521	C	A	0.0407555	1006
1	rs55907663	C	A	0.0168986	1006
1	rs6699371	T	C	0.467197	1006
1	rs10746475	T	A	0.83002	1006
1	rs112740860	A	T	0.0129225	1006
1	rs10864330	C	T	0.362823	1006
1	rs11121090	C	T	0.362823	1006
1	rs145056095	C	G	0.00397614	1006
1	rs4601608	A	G	0.362823	1006
1	rs4325151	T	A	0.83002	1006
1	rs4369247	C	T	0.83002	1006
1	rs6577463	T	G	0.83002	1006
1	rs4908729	A	G	0.83002	1006
1	rs4908730	C	T	0.362823	1006
1	rs12128234	T	C	0.83002	1006
1	rs12127533	A	G	0.460239	1006
1	rs12138545	C	T	0.466203	1006
1	rs6577464	T	C	0.831014	1006
1	rs6672977	G	A	0.364811	1006
1	rs6664728	T	C	0.361829	1006
1	rs6662192	A	G	0.831014	1006
1	rs12129505	T	C	0.361829	1006
1	rs10864331	A	G	0.364811	1006
1	rs11584609	G	A	0.361829	1006
1	rs6665452	A	T	0.831014	1006
1	rs7524424	C	T	0.831014	1006
1	rs72634274	C	G	0.468191	1006
1	rs4405150	T	C	0.831014	1006
1	rs138531208	G	A	0.00695825	1006
1	rs6682709	A	C	0.831014	1006
1	rs4268374	G	T	0.831014	1006
1	rs4418631	G	A	0.359841	1006
1	rs4489581	A	C	0.831014	1006
1	rs7539495	A	C	0.469185	1006
1	rs12121971	A	G	0.469185	1006
1	rs11585109	C	T	0.469185	1006
1	rs11585111	C	G	0.471173	1006
1	rs61772739	G	A	0.0387674	1006
1	rs11581227	G	A	0.469185	1006
1	rs12134193	C	T	0.0864811	1006
1	rs113735563	A	C	0.0198807	1006
1	rs12124756	T	C	0.468191	1006
1	rs7537362	C	T	0.171968	1006
1	rs34617986	G	A	0.359841	1006
1	rs7514098	G	A	0.16998	1006
1	rs12030419	T	G	0.528827	1006
1	rs7551900	A	C	0.359841	1006
1	rs7540528	C	T	0.361829	1006
1	rs9434991	G	C	0.16998	1006
1	rs9434992	G	T	0.168986	1006
1	rs9434993	G	C	0.168986	1006
1	rs7523227	G	A	0.168986	1006
1	rs9651154	G	A	0.357853	1006
1	rs7523335	G	A	0.168986	1006
1	rs72634282	G	A	0.0228628	1006
1	rs2045248	T	C	0.530815	1006
1	rs142874462	A	G	0.0159046	1006
1	rs12711516	G	C	0.359841	1006
1	rs11582641	T	C	0.0109344	1006
1	rs4908731	T	C	0.530815	1006
1	rs7550111	C	T	0.361829	1006
1	rs6577465	C	G	0.528827	1006
1	rs6577466	G	T	0.527833	1006
1	rs6577467	T	A	0.528827	1006
1	rs4908732	T	G	0.530815	1006
1	rs9434603	G	A	0.530815	1006
1	rs6698516	A	G	0.533797	1006
1	rs7539807	C	T	0.168986	1006
1	rs6577468	T	C	0.168986	1006
1	rs111974547	T	C	0.0208748	1006
1	rs6689114	C	A	0.364811	1006
1	rs6701660	A	C	0.366799	1006
1	rs6577469	G	C	0.536779	1006
1	rs713194	G	C	0.535785	1006
1	rs61772247	G	A	0.364811	1006
1	rs9434999	A	C	0.532803	1006
1	rs10864332	T	C	0.535785	1006
1	rs4908734	C	T	0.531809	1006
1	rs4908735	G	A	0.532803	1006
1	rs35223180	G	T	0.166998	1006
1	rs9434608	T	C	0.258449	1006
1	rs11121098	G	A	0.260437	1006
1	rs11121099	G	A	0.260437	1006
1	rs6659849	A	C	0.55169	1006
1	rs7517626	T	C	0.568588	1006
1	rs12128768	T	C	0.271372	1006
1	rs12128769	T	C	0.271372	1006
1	rs9434609	C	G	0.0695825	1006
1	rs56296862	C	T	0.0238569	1006
1	rs61774165	C	A	0.220676	1006
1	rs7518209	T	C	0.107356	1006
1	rs7520669	T	G	0.107356	1006
1	rs4908736	A	G	0.107356	1006
1	rs56306261	A	C	0.0188867	1006
1	rs4908737	T	A	0.687873	1006
1	rs72634286	G	A	0.0188867	1006
1	rs2000044	C	T	0.27833	1006
1	rs34149270	C	A	0.170974	1006
1	rs35294398	G	T	0.170974	1006
1	rs9435004	T	A	0.515905	1006
1	rs9435005	T	C	0.0487078	1006
1	rs9434611	T	G	0.515905	1006
1	rs9434612	C	A	0.0487078	1006
1	rs9435006	A	G	0.690855	1006
1	rs61774166	T	G	0.0745527	1006
1	rs11805216	A	G	0.192843	1006
1	rs12755372	A	C	0.16998	1006
1	rs9435007	A	T	0.661034	1006
1	rs9435008	G	A	0.687873	1006
1	rs71639216	G	T	0.190855	1006
1	rs61774167	A	G	0.0397614	1006
1	rs7527904	T	C	0.690855	1006
1	rs7527916	A	C	0.693837	1006
1	rs6684694	G	T	0.60338	1006
1	rs6685123	G	A	0.695825	1006
1	rs9435012	G	A	0.499006	1006
1	rs12736361	T	C	0.614314	1006
1	rs34945562	T	A	0.61332	1006
1	rs34639761	G	T	0.457256	1006
1	rs12136685	G	T	0.652087	1006
1	rs12133365	A	C	0.652087	1006
1	rs12144409	C	T	0.651093	1006
1	rs11121104	G	A	0.456262	1006
1	rs11121105	T	G	0.650099	1006
1	rs7534867	A	G	0.650099	1006
1	rs7535151	A	G	0.693837	1006
1	rs7545284	G	A	0.454274	1006
1	rs12566369	A	G	0.650099	1006
1	rs12565167	A	T	0.649105	1006
1	rs1542388	A	G	0.651093	1006
1	rs1542387	C	T	0.693837	1006
1	rs6668504	T	C	0.630219	1006
1	rs6677033	G	A	0.630219	1006
1	rs1542386	C	A	0.651093	1006
1	rs6577470	G	C	0.649105	1006
1	rs6577471	A	G	0.649105	1006
1	rs7531634	G	A	0.630219	1006
1	rs114605563	G	A	0.00695825	1006
1	rs139257812	T	C	0.0159046	1006
1	rs9435013	G	T	0.66998	1006
1	rs7529511	T	C	0.673956	1006
1	rs10779692	A	G	0.629225	1006
1	rs7537662	G	T	0.0228628	1006
1	rs7537677	G	A	0.688867	1006
1	rs7527436	A	G	0.0248509	1006
1	rs10746477	T	C	0.717694	1006
1	rs116284479	T	C	0.0198807	1006
1	rs9434615	G	A	0.0258449	1006
1	rs112163664	G	A	0.0367793	1006
1	rs138473599	C	G	0.027833	1006
1	rs6667345	C	T	0.290258	1006
1	rs78767192	G	T	0.0208748	1006
1	rs7542367	T	C	0.144135	1006
1	rs7542575	T	C	0.469185	1006
1	rs9435019	C	G	0.0964215	1006
1	rs57456491	A	G	0.11332	1006
1	rs9434617	T	C	0.364811	1006
1	rs9434618	A	G	0.954274	1006
1	rs6701300	G	A	0.528827	1006
1	rs12138044	A	G	0.144135	1006
1	rs55702221	G	A	0.223658	1006
1	rs150767011	G	A	0.00994036	1006
1	rs78924983	C	T	0.054672	1006
1	rs115194128	C	T	0.00497018	1006
1	rs9434622	A	T	0.673956	1006
1	rs9434623	G	C	0.908549	1006
1	rs6577472	C	T	0.673956	1006
1	rs6577473	C	A	0.673956	1006
1	rs6577474	C	T	0.659046	1006
1	rs112147823	T	C	0.0914513	1006
1	rs71639217	G	A	0.0864811	1006
1	rs80293268	G	C	0.0457256	1006
1	rs6658624	G	A	0.650099	1006
1	rs6683857	C	T	0.650099	1006
1	rs115213768	C	T	0.0248509	1006
1	rs74865018	G	A	0.0775348	1006
1	rs12047115	G	A	0.651093	1006
1	rs2401132	T	A	0.651093	1006
1	rs11121111	T	C	0.651093	1006
1	rs80278967	G	A	0.0775348	1006
1	rs111288634	A	C	0.0168986	1006
1	rs6660607	T	A	0.658052	1006
1	rs6657975	A	G	0.658052	1006
1	rs6696608	C	G	0.658052	1006
1	rs77795056	A	G	0.0129225	1006
1	rs12564077	C	T	0.659046	1006
1	rs10864333	A	G	0.659046	1006
1	rs1455702	G	A	0.659046	1006
1	rs1455701	T	C	0.658052	1006
1	rs4908739	T	C	0.66004	1006
1	rs4908740	A	G	0.659046	1006
1	rs138734680	C	T	0.0248509	1006
1	rs2168328	T	G	0.659046	1006
1	rs2124323	A	T	0.66004	1006
1	rs61772061	G	A	0.00795229	1006
1	rs2100516	G	T	0.666998	1006
1	rs12742518	T	A	0.309145	1006
1	rs9661870	A	G	0.683897	1006
1	rs11121115	A	G	0.694831	1006
1	rs147828851	G	A	0.111332	1006
1	rs11121116	G	A	0.693837	1006
1	rs12048097	T	C	0.693837	1006
1	rs61016178	T	C	0.694831	1006
1	rs11121117	C	T	0.745527	1006
1	rs11121118	C	T	0.741551	1006
1	rs11121119	G	C	0.745527	1006
1	rs11121120	G	C	0.745527	1006
1	rs17509146	C	G	0.375746	1006
1	rs7524007	T	C	0.745527	1006
1	rs7522186	A	G	0.742545	1006
1	rs6681757	G	A	0.368787	1006
1	rs6660901	C	T	0.742545	1006
1	rs10864334	T	C	0.742545	1006
1	rs10779695	G	A	0.741551	1006
1	rs12075108	C	T	0.0705765	1006
1	rs35116709	C	A	0.203777	1006
1	rs10864335	G	A	0.736581	1006
1	rs10864336	T	C	0.737575	1006
1	rs4908741	C	T	0.737575	1006
1	rs17032281	G	A	0.365805	1006
1	rs7531182	G	A	0.738569	1006
1	rs7554396	C	T	0.739563	1006
1	rs7523553	T	C	0.739563	1006
1	rs7554498	C	T	0.740557	1006
1	rs7554596	C	T	0.741551	1006
1	rs7554600	C	T	0.739563	1006
1	rs7554665	C	T	0.738569	1006
1	rs7521313	A	G	0.739563	1006
1	rs57793328	C	T	0.739563	1006
1	rs12404792	C	T	0.741551	1006
1	rs12031489	C	T	0.740557	1006
1	rs78872232	A	G	0.0427435	1006
1	rs12049106	A	C	0.739563	1006
1	rs10779696	C	T	0.740557	1006
1	rs10779697	C	T	0.740557	1006
1	rs10746478	C	T	0.740557	1006
1	rs10746479	C	A	0.739563	1006
1	rs10746480	C	T	0.738569	1006
1	rs10779698	G	A	0.739563	1006
1	rs11121124	T	A	0.739563	1006
1	rs61772071	G	A	0.346918	1006
1	rs2019445	A	G	0.740557	1006
1	rs2004255	C	T	0.347913	1006
1	rs897447	G	A	0.739563	1006
1	rs78056657	C	T	0.0715706	1006
1	rs72859352	C	T	0.0725646	1006
1	rs72859354	G	A	0.0725646	1006
1	rs60598971	C	T	0.0238569	1006
1	rs111805584	A	G	0.0675944	1006
1	rs10864337	A	G	0.0238569	1006
1	rs61772072	G	A	0.0218688	1006
1	rs146722786	C	T	0.0188867	1006
1	rs11801748	A	G	0.0238569	1006
1	rs12066649	T	C	0.0228628	1006
1	rs61772073	T	C	0.0168986	1006
1	rs75279449	G	A	0.0218688	1006
1	rs72859362	G	T	0.0218688	1006
1	rs72859367	T	C	0.0218688	1006
1	rs111538138	G	A	0.0218688	1006
1	rs186264186	C	T	0.0188867	1006
1	rs146204396	G	A	0.027833	1006
1	rs7555571	G	A	0.0218688	1006
1	rs74546444	C	A	0.0666004	1006
1	rs113732733	C	T	0.0705765	1006
1	rs35589907	C	T	0.640159	1006
1	rs7551295	A	G	0.733598	1006
1	rs79664848	A	G	0.0218688	1006
1	rs79195535	G	A	0.0218688	1006
1	rs11803446	A	G	0.0228628	1006
1	rs137958829	T	A	0.00397614	1006
1	rs77182926	C	T	0.0427435	1006
1	rs7515687	T	C	0.734592	1006
1	rs2078288	C	T	0.0228628	1006
1	rs147458259	C	T	0.0188867	1006
1	rs79937515	T	C	0.0258449	1006
1	rs6663882	G	A	0.641153	1006
1	rs9660476	C	T	0.0705765	1006
1	rs4908742	A	C	0.690855	1006
1	rs112723399	G	A	0.0208748	1006
1	rs60650319	C	A	0.270378	1006
1	rs35584291	A	T	0.270378	1006
1	rs12139053	C	T	0.0904573	1006
1	rs28510979	G	A	0.0526839	1006
1	rs139971671	T	C	0.0188867	1006
1	rs12082016	G	A	0.0218688	1006
1	rs12082271	G	T	0.317097	1006
1	rs79826603	A	C	0.0208748	1006
1	rs115796492	T	C	0.00596421	1006
1	rs6676617	T	A	0.297217	1006
1	rs111373289	T	A	0.00695825	1006
1	rs72859386	A	G	0.0477137	1006
1	rs7542001	G	C	0.0477137	1006
1	rs72859389	A	C	0.0487078	1006
1	rs58604614	G	C	0.0477137	1006
1	rs11121127	G	A	0.23161	1006
1	rs11121128	A	T	0.23161	1006
1	rs28643488	G	A	0.230616	1006
1	rs72635708	T	C	0.228628	1006
1	rs116161789	G	A	0.00596421	1006
1	rs11585994	T	C	0.23161	1006
1	rs56097034	G	A	0.0218688	1006
1	rs141540062	G	A	0.0208748	1006
1	rs55724405	T	C	0.299205	1006
1	rs72635711	G	T	0.228628	1006
1	rs72635712	C	T	0.228628	1006
1	rs61236001	C	T	0.0208748	1006
1	rs12562013	C	T	0.232604	1006
1	rs72635713	T	C	0.0795229	1006
1	rs59912506	C	T	0.0228628	1006
1	rs116477437	A	G	0.027833	1006
1	rs12140347	G	A	0.230616	1006
1	rs6700905	G	C	0.275348	1006
1	rs11588420	G	A	0.228628	1006
1	rs11587140	T	C	0.228628	1006
1	rs11588819	G	A	0.229622	1006
1	rs35579678	C	T	0.228628	1006
1	rs12138839	T	G	0.298211	1006
1	rs67746	A	G	0.0497018	1006
1	rs17032303	G	A	0.0208748	1006
1	rs116073157	A	G	0.0208748	1006
1	rs417065	C	A	0.229622	1006
1	rs61264263	G	T	0.0457256	1006
1	rs12745477	A	G	0.22664	1006
1	rs148479240	C	G	0.0208748	1006
1	rs111831183	G	C	0.0218688	1006
1	rs74053821	T	A	0.0208748	1006
1	rs56025131	A	G	0.255467	1006
1	rs7548511	A	G	0.255467	1006
1	rs11121129	G	A	0.253479	1006
1	rs383814	G	A	0.0228628	1006
1	rs115094285	G	A	0.0168986	1006
1	rs6661746	G	A	0.253479	1006
1	rs6701941	T	C	0.253479	1006
1	rs6687168	C	T	0.253479	1006
1	rs115288369	T	C	0.0168986	1006
1	rs74562379	C	T	0.0487078	1006
1	rs17032305	G	C	0.0447316	1006
1	rs74666928	C	T	0.0208748	1006
1	rs114627205	C	T	0.0208748	1006
1	rs113696148	G	A	0.0248509	1006
1	rs422248	G	T	0.0228628	1006
1	rs7549711	C	T	0.0208748	1006
1	rs7552258	C	T	0.0208748	1006
1	rs11121131	G	A	0.253479	1006
1	rs148024861	G	A	0.0139165	1006
1	rs17032307	A	T	0.0198807	1006
1	rs425371	G	A	0.247515	1006
1	rs17509537	A	G	0.0646123	1006
1	rs6683408	T	A	0.269384	1006
1	rs6683603	T	G	0.253479	1006
1	rs12041676	G	A	0.17992	1006
1	rs75930106	G	A	0.0208748	1006
1	rs405689	C	T	0.681909	1006
1	rs448202	C	T	0.637177	1006
1	rs376608	A	G	0.0666004	1006
1	rs395859	T	C	0.0656064	1006
1	rs395847	T	C	0.868787	1006
1	rs390468	G	A	0.0626243	1006
1	rs413221	A	C	0.0626243	1006
1	rs387118	T	C	0.0636183	1006
1	rs365938	A	G	0.0636183	1006
1	rs78732195	G	A	0.0477137	1006
1	rs386146	T	G	0.0636183	1006
1	rs411129	G	T	0.0626243	1006
1	rs385814	T	C	0.0626243	1006
1	rs411654	A	G	0.112326	1006
1	rs385137	T	C	0.112326	1006
1	rs421490	A	G	0.112326	1006
1	rs72635723	G	A	0.126243	1006
1	rs402660	T	C	0.130219	1006
1	rs384055	C	T	0.130219	1006
1	rs60526550	G	A	0.0467197	1006
1	rs478128	A	G	0.130219	1006
1	rs116501531	G	A	0.0198807	1006
1	rs2085260	G	A	0.183897	1006
1	rs139298873	A	G	0.0218688	1006
1	rs102142	G	T	0.101392	1006
1	rs754804	C	T	0.0626243	1006
1	rs428180	A	C	0.260437	1006
1	rs428046	A	G	0.0626243	1006
1	rs72635726	C	A	0.0606362	1006
1	rs12143970	G	A	0.0606362	1006
1	rs12143975	G	T	0.0606362	1006
1	rs12143976	G	A	0.0606362	1006
1	rs653660	A	T	0.0626243	1006
1	rs78863888	T	C	0.0526839	1006
1	rs497920	G	C	0.0626243	1006
1	rs497887	G	A	0.0626243	1006
1	rs653837	G	A	0.0606362	1006
1	rs74525974	T	A	0.0586481	1006
1	rs6689647	C	A	0.197813	1006
1	rs652952	C	T	0.115308	1006
1	rs2004504	C	T	0.0626243	1006
1	rs2004505	A	G	0.260437	1006
1	rs11121134	A	T	0.0626243	1006
1	rs10864338	C	G	0.0626243	1006
1	rs10864339	C	T	0.0626243	1006
1	rs10864340	C	T	0.0626243	1006
1	rs147003355	C	T	0.0178926	1006
1	rs373906	G	A	0.0626243	1006
1	rs412616	G	A	0.0626243	1006
1	rs387458	T	C	0.314115	1006
1	rs367049	T	G	0.259443	1006
1	rs67812240	G	A	0.0626243	1006
1	rs637566	G	A	0.0606362	1006
1	rs436851	C	G	0.0646123	1006
1	rs411619	T	C	0.0626243	1006
1	rs405488	A	C	0.0626243	1006
1	rs506403	C	T	0.801193	1006
1	rs508339	A	G	0.0646123	1006
1	rs623481	G	T	0.0646123	1006
1	rs396594	A	G	0.263419	1006
1	rs436174	C	T	0.0656064	1006
1	rs365725	T	C	0.315109	1006
1	rs55653219	G	A	0.0626243	1006
1	rs394701	A	G	0.0646123	1006
1	rs56305036	C	A	0.0477137	1006
1	rs428851	C	T	0.0646123	1006
1	rs375596	T	C	0.0646123	1006
1	rs438814	T	C	0.0646123	1006
1	rs2791319	A	C	0.0646123	1006
1	rs12140278	A	C	0.0646123	1006
1	rs57277949	C	G	0.0646123	1006
1	rs6700470	A	G	0.315109	1006
1	rs34318913	G	A	0.0646123	1006
1	rs59075043	T	C	0.0646123	1006
1	rs11589958	G	A	0.263419	1006
1	rs58810919	G	A	0.0646123	1006
1	rs11589993	G	A	0.198807	1006
1	rs372053	G	A	0.0646123	1006
1	rs394282	T	A	0.0646123	1006
1	rs372452	A	G	0.0646123	1006
1	rs371782	A	G	0.910537	1006
1	rs424168	A	C	0.0626243	1006
1	rs424160	A	G	0.0626243	1006
1	rs423909	A	C	0.261431	1006
1	rs422395	A	T	0.0626243	1006
1	rs422072	A	C	0.0606362	1006
1	rs671402	C	G	0.0606362	1006
1	rs7524364	G	A	0.176938	1006
1	rs113322248	C	T	0.0606362	1006
1	rs115098874	T	G	0.0606362	1006
1	rs115599079	T	A	0.0606362	1006
1	rs189311273	G	A	0.0228628	1006
1	rs642331	A	G	0.0596421	1006
1	rs641952	A	G	0.0596421	1006
1	rs642012	G	A	0.0616302	1006
1	rs403623	A	G	0.0626243	1006
1	rs12049468	G	A	0.199801	1006
1	rs388933	G	A	0.260437	1006
1	rs11121136	T	C	0.267396	1006
1	rs72635735	T	C	0.0596421	1006
1	rs2101573	A	G	0.0596421	1006
1	rs12022242	G	T	0.206759	1006
1	rs11121137	G	A	0.208748	1006
1	rs406236	G	A	0.0596421	1006
1	rs113078136	A	G	0.0805169	1006
1	rs144975211	G	A	0.0129225	1006
1	rs7522902	T	A	0.05666	1006
1	rs7553816	C	T	0.209742	1006
1	rs367915	T	C	0.270378	1006
1	rs367078	T	C	0.213718	1006
1	rs72635736	T	C	0.212724	1006
1	rs114138470	G	T	0.0328032	1006
1	rs112846030	C	T	0.208748	1006
1	rs382192	A	G	0.34493	1006
1	rs148108408	G	A	0.0357853	1006
1	rs385504	A	G	0.306163	1006
1	rs438650	T	C	0.215706	1006
1	rs79309487	C	A	0.00994036	1006
1	rs534231	C	T	0.478131	1006
1	rs11121138	C	G	0.481113	1006
1	rs12022853	T	A	0.440358	1006
1	rs113115115	C	G	0.0864811	1006
1	rs72635739	C	A	0.0337972	1006
1	rs149164244	C	T	0.0238569	1006
1	rs76164182	T	C	0.0198807	1006
1	rs299501	G	A	0.486083	1006
1	rs6667177	C	T	0.482107	1006
1	rs299500	T	G	0.487078	1006
1	rs185764610	T	C	0.00795229	1006
1	rs299499	G	A	0.486083	1006
1	rs111335447	C	G	0.0139165	1006
1	rs58836820	C	T	0.306163	1006
1	rs11121141	G	A	0.139165	1006
1	rs11121142	T	C	0.139165	1006
1	rs7528376	T	C	0.33996	1006
1	rs7528874	T	C	0.33996	1006
1	rs67287437	C	G	0.170974	1006
1	rs55917758	A	T	0.0328032	1006
1	rs299511	C	G	0.493042	1006
1	rs72635740	C	A	0.130219	1006
1	rs113335696	G	T	0.0129225	1006
1	rs17032325	G	A	0.0308151	1006
1	rs72635742	G	A	0.0308151	1006
1	rs17463376	C	T	0.0308151	1006
1	rs6577475	G	A	0.305169	1006
1	rs144989058	C	T	0.0328032	1006
1	rs299509	G	A	0.493042	1006
1	rs299508	A	G	0.493042	1006
1	rs299507	A	G	0.492048	1006
1	rs12125294	G	C	0.307157	1006
1	rs113430997	G	A	0.0308151	1006
1	rs299504	A	G	0.500994	1006
1	rs299502	A	G	0.487078	1006
1	rs10864341	G	A	0.307157	1006
1	rs10864342	G	A	0.307157	1006
1	rs7513908	G	A	0.168986	1006
1	rs2605074	A	G	0.163022	1006
1	rs4908744	G	A	0.415507	1006
1	rs424445	A	G	0.16501	1006
1	rs113763668	A	G	0.0407555	1006
1	rs113903822	G	A	0.124254	1006
1	rs6678819	C	G	0.806163	1006
1	rs72635744	G	A	0.0447316	1006
1	rs56055504	G	A	0.124254	1006
1	rs56112504	C	T	0.124254	1006
1	rs113152981	C	T	0.0198807	1006
1	rs6694662	A	G	0.806163	1006
1	rs6657240	G	A	0.806163	1006
1	rs113437535	T	C	0.125249	1006
1	rs6657546	G	T	0.806163	1006
1	rs6697815	T	G	0.659046	1006
1	rs79902942	G	A	0.0516899	1006
1	rs6685788	C	G	0.806163	1006
1	rs7553402	T	C	0.806163	1006
1	rs11580892	T	G	0.125249	1006
1	rs56273987	A	G	0.125249	1006
1	rs180834471	G	A	0.00994036	1006
1	rs150724452	C	T	0.0198807	1006
1	rs4908745	T	C	0.680915	1006
1	rs7519605	G	A	0.659046	1006
1	rs12075176	G	T	0.0228628	1006
1	rs11583166	G	A	0.124254	1006
1	rs72861200	C	G	0.0407555	1006
1	rs147599682	T	C	0.0168986	1006
1	rs2401090	C	T	0.806163	1006
1	rs72635752	G	A	0.0198807	1006
1	rs299494	T	G	0.812127	1006
1	rs72635753	C	T	0.0198807	1006
1	rs11584255	G	A	0.0238569	1006
1	rs2168329	T	C	0.807157	1006
1	rs2124324	T	G	0.807157	1006
1	rs116227640	C	T	0.0427435	1006
1	rs72635756	T	C	0.0198807	1006
1	rs72635758	A	G	0.0198807	1006
1	rs72635759	A	G	0.0198807	1006
1	rs72635760	A	G	0.0198807	1006
1	rs4301655	A	G	0.785288	1006
1	rs112658125	T	C	0.0198807	1006
1	rs111913634	G	A	0.0198807	1006
1	rs11121146	T	C	0.196819	1006
1	rs2401089	G	T	0.784294	1006
1	rs66469268	A	G	0.0198807	1006
1	rs2046845	A	T	0.784294	1006
1	rs72635764	T	G	0.0198807	1006
1	rs72635765	A	C	0.0198807	1006
1	rs299490	T	G	0.82008	1006
1	rs7520292	A	C	0.808151	1006
1	rs401691	C	T	0.810139	1006
1	rs389709	G	A	0.811133	1006
1	rs116136222	A	G	0.0159046	1006
1	rs567443	G	A	0.78827	1006
1	rs567316	G	A	0.78827	1006
1	rs112330436	C	T	0.0198807	1006
1	rs72635767	G	T	0.0198807	1006
1	rs146285037	G	A	0.0198807	1006
1	rs12750114	C	T	0.810139	1006
1	rs12754114	C	A	0.810139	1006
1	rs12754134	C	G	0.949304	1006
1	rs12086133	G	C	0.804175	1006
1	rs12086134	G	A	0.804175	1006
1	rs4908746	T	A	0.804175	1006
1	rs4908747	G	A	0.804175	1006
1	rs114301916	G	A	0.0149105	1006
1	rs72635768	A	G	0.0924453	1006
1	rs540532439	G	T	0.0139165	1006
1	rs4908497	A	T	0.805169	1006
1	rs116209262	C	T	0.0248509	1006
1	rs1890807	G	A	0.814115	1006
1	rs1890806	T	C	0.814115	1006
1	rs147920414	G	T	0.0198807	1006
1	rs2791323	T	C	0.812127	1006
1	rs2661865	A	G	0.813121	1006
1	rs55911140	G	T	0.0198807	1006
1	rs10779700	C	T	0.815109	1006
1	rs143025859	G	A	0.0159046	1006
1	rs3105756	G	C	0.808151	1006
1	rs72635774	A	G	0.0208748	1006
1	rs72862649	G	A	0.0258449	1006
1	rs444966	C	T	0.796223	1006
1	rs488194	T	C	0.785288	1006
1	rs621818	A	G	0.787276	1006
1	rs140116585	G	A	0.0109344	1006
1	rs374547	A	G	0.787276	1006
1	rs440534	G	A	0.787276	1006
1	rs436352	G	A	0.795229	1006
1	rs2661869	C	T	0.790258	1006
1	rs61785773	T	C	0.027833	1006
1	rs2791322	T	C	0.792247	1006
1	rs433590	C	T	0.790258	1006
1	rs12753024	T	C	0.902584	1006
1	rs148116031	C	T	0.0497018	1006
1	rs139911739	G	A	0.0149105	1006
1	rs409822	C	T	0.960239	1006
1	rs409811	C	T	0.95825	1006
1	rs55662981	A	C	0.0238569	1006
1	rs72862657	C	T	0.0318091	1006
1	rs115857792	C	T	0.055666	1006
1	rs2457019	C	T	0.935388	1006
1	rs75003519	C	T	0.0377734	1006
1	rs10864343	A	G	0.935388	1006
1	rs438895	G	A	0.934394	1006
1	rs536218	T	A	0.935388	1006
1	rs406525	G	A	0.934394	1006
1	rs410194	A	G	0.935388	1006
1	rs111303751	T	A	0.0347913	1006
1	rs377594	C	T	0.9334	1006
1	rs12749812	G	T	0.935388	1006
1	rs12732606	A	G	0.935388	1006
1	rs12754751	G	A	0.934394	1006
1	rs12741439	T	G	0.935388	1006
1	rs12755969	C	T	0.934394	1006
1	rs61785793	C	T	0.934394	1006
1	rs193386	G	C	0.935388	1006
1	rs149358	T	C	0.935388	1006
1	rs213540	T	G	0.934394	1006
1	rs78392922	G	T	0.0506958	1006
1	rs12028671	C	G	0.316103	1006
1	rs159628	C	T	0.935388	1006
1	rs76961658	G	A	0.026839	1006
1	rs57844799	G	C	0.0308151	1006
1	rs159629	T	C	0.935388	1006
1	rs159630	G	C	0.935388	1006
1	rs159631	A	G	0.935388	1006
1	rs159632	A	G	0.935388	1006
1	rs72635783	C	T	0.0168986	1006
1	rs707481	T	C	0.0656064	1006
1	rs2605077	G	C	0.0666004	1006
1	rs823717	A	G	0.0646123	1006
1	rs2605079	T	C	0.0646123	1006
1	rs3100767	C	T	0.0178926	1006
1	rs299686	T	C	0.027833	1006
1	rs299687	T	C	0.136183	1006
1	rs143184840	C	T	0.116302	1006
1	rs11582622	C	T	0.38171	1006
1	rs151286550	A	T	0.0159046	1006
1	rs299688	G	T	0.683897	1006
1	rs11121149	T	C	0.452286	1006
1	rs72862684	C	T	0.0298211	1006
1	rs12740090	T	A	0.0119284	1006
1	rs299689	T	C	0.696819	1006
1	rs299690	G	A	0.697813	1006
1	rs299691	C	T	0.230616	1006
1	rs299692	G	T	0.710736	1006
1	rs299693	G	A	0.71173	1006
1	rs299694	C	G	0.71173	1006
1	rs299695	C	T	0.709742	1006
1	rs111540382	C	T	0.12326	1006
1	rs299696	C	G	0.709742	1006
1	rs299697	T	G	0.709742	1006
1	rs145422468	G	A	0.027833	1006
1	rs3850464	T	A	0.482107	1006
1	rs78232287	C	A	0.111332	1006
1	rs191682998	G	A	0.0129225	1006
1	rs299698	T	C	0.227634	1006
1	rs11121151	C	T	0.0785288	1006
1	rs299700	T	G	0.869781	1006
1	rs11121152	C	T	0.703777	1006
1	rs6577481	T	C	0.166998	1006
1	rs6666479	C	T	0.870775	1006
1	rs12061726	T	C	0.166004	1006
1	rs116511884	C	T	0.0536779	1006
1	rs12123212	G	A	0.639165	1006
1	rs148339892	C	T	0.0228628	1006
1	rs72862694	C	T	0.166004	1006
1	rs140841910	G	A	0.0139165	1006
1	rs2120459	A	G	0.673956	1006
1	rs1472878	A	G	0.673956	1006
1	rs12027657	A	T	0.673956	1006
1	rs35288526	T	C	0.673956	1006
1	rs78824818	T	C	0.0139165	1006
1	rs11121153	G	A	0.67992	1006
1	rs4908749	C	A	0.851889	1006
1	rs12119486	A	G	0.836978	1006
1	rs12122933	G	A	0.678926	1006
1	rs7537923	A	G	0.67992	1006
1	rs11121154	T	C	0.67992	1006
1	rs11121155	T	C	0.851889	1006
1	rs12727604	G	A	0.67992	1006
1	rs12728882	C	T	0.67992	1006
1	rs2401093	G	C	0.851889	1006
1	rs144947494	A	T	0.0178926	1006
1	rs12121507	A	G	0.67992	1006
1	rs10864345	A	T	0.67992	1006
1	rs140448052	G	A	0.0218688	1006
1	rs12758680	T	C	0.297217	1006
1	rs2401092	G	A	0.171968	1006
1	rs2401091	T	G	0.850895	1006
1	rs12029226	T	C	0.851889	1006
1	rs12031739	G	C	0.851889	1006
1	rs12029259	A	G	0.851889	1006
1	rs11121156	C	T	0.157058	1006
1	rs10864346	A	C	0.850895	1006
1	rs145141193	G	A	0.0119284	1006
1	rs6577482	A	G	0.851889	1006
1	rs77253658	A	C	0.161034	1006
1	rs11121157	G	A	0.317097	1006
1	rs190737399	T	C	0.00497018	1006
1	rs147379808	G	A	0.0178926	1006
1	rs72864229	A	G	0.172962	1006
1	rs77870794	G	A	0.0516899	1006
1	rs11121159	T	C	0.60835	1006
1	rs1107286	G	A	0.168986	1006
1	rs79804582	G	C	0.112326	1006
1	rs1107285	A	G	0.775348	1006
1	rs1107284	C	T	0.60338	1006
1	rs966134	A	G	0.604374	1006
1	rs966133	G	A	0.774354	1006
1	rs10864348	A	C	0.776342	1006
1	rs6694282	G	A	0.171968	1006
1	rs72635790	T	A	0.0685885	1006
1	rs78641116	G	C	0.117296	1006
1	rs6689410	T	C	0.77833	1006
1	rs6674518	C	G	0.77833	1006
1	rs1466655	C	T	0.539761	1006
1	rs1466654	G	T	0.542744	1006
1	rs72635791	G	C	0.0328032	1006
1	rs116476471	C	T	0.0129225	1006
1	rs1467013	G	A	0.542744	1006
1	rs72635792	C	G	0.456262	1006
1	rs61785826	G	T	0.176938	1006
1	rs11121161	T	C	0.544732	1006
1	rs11121162	G	A	0.544732	1006
1	rs10779701	G	A	0.542744	1006
1	rs55985071	G	A	0.235586	1006
1	rs112673896	A	C	0.219682	1006
1	rs55819363	A	G	0.235586	1006
1	rs4908750	A	G	0.763419	1006
1	rs11583580	G	A	0.235586	1006
1	rs11121164	T	G	0.543738	1006
1	rs76546460	G	C	0.235586	1006
1	rs72635795	G	A	0.219682	1006
1	rs12132135	G	A	0.763419	1006
1	rs7517675	A	G	0.543738	1006
1	rs1844583	T	A	0.580517	1006
1	rs11585805	C	G	0.234592	1006
1	rs72635796	G	C	0.181909	1006
1	rs78921373	G	A	0.00894632	1006
1	rs146031759	T	A	0.0139165	1006
1	rs72635798	G	A	0.181909	1006
1	rs2292242	C	T	0.580517	1006
1	rs9645401	A	G	0.235586	1006
1	rs9628987	A	C	0.181909	1006
1	rs116024147	T	C	0.0228628	1006
1	rs11584036	G	A	0.236581	1006
1	rs11584095	G	A	0.181909	1006
1	rs11584485	G	A	0.181909	1006
1	rs12141444	C	T	0.100398	1006
1	rs80046868	G	A	0.28827	1006
1	rs72635800	G	A	0.17992	1006
1	rs10449318	C	T	0.290258	1006
1	rs1473497	A	G	0.707753	1006
1	rs1473496	G	A	0.510934	1006
1	rs12142465	C	A	0.291252	1006
1	rs2289730	G	A	0.0168986	1006
1	rs12565834	T	C	0.293241	1006
1	rs56125713	G	C	0.175944	1006
1	rs1058619	A	G	0.736581	1006
1	rs2289731	G	A	0.32505	1006
1	rs142956849	C	T	0.0238569	1006
1	rs12143547	C	T	0.292247	1006
1	rs72635801	G	A	0.0596421	1006
1	rs555346050	G	A	0.0208748	1006
1	rs11586622	G	A	0.49006	1006
1	rs11585385	T	G	0.282306	1006
1	rs11590467	C	T	0.49006	1006
1	rs58286176	G	A	0.206759	1006
1	rs7552012	C	T	0.49006	1006
1	rs7518563	A	G	0.49006	1006
1	rs11121165	T	C	0.491054	1006
1	rs12132571	G	C	0.0139165	1006
1	rs35167234	C	T	0.285288	1006
1	rs12711517	C	T	0.452286	1006
1	rs11121167	A	G	0.565606	1006
1	rs10864350	A	G	0.27336	1006
1	rs4908753	T	C	0.195825	1006
1	rs75740297	C	T	0.0218688	1006
1	rs66504733	C	T	0.577535	1006
1	rs2305016	T	C	0.578529	1006
1	rs7535752	G	T	0.183897	1006
1	rs61747125	C	T	0.0139165	1006
1	rs143286925	T	A	0.0129225	1006
1	rs3844030	A	G	0.218688	1006
1	rs3994814	G	A	0.218688	1006
1	rs3994821	G	A	0.218688	1006
1	rs7520373	C	T	0.217694	1006
1	rs76419978	G	C	0.0198807	1006
1	rs12038661	A	G	0.217694	1006
1	rs12039434	A	G	0.217694	1006
1	rs7548093	G	A	0.191849	1006
1	rs12402088	C	T	0.576541	1006
1	rs111915429	C	T	0.17992	1006
1	rs72636904	T	C	0.0248509	1006
1	rs6690548	G	A	0.181909	1006
1	rs4908499	A	T	0.482107	1006
1	rs72636907	C	T	0.109344	1006
1	rs79500154	G	A	0.0159046	1006
1	rs1055236	C	T	0.306163	1006
1	rs13376065	G	A	0.17992	1006
1	rs77883943	C	T	0.291252	1006
1	rs11121168	C	T	0.223658	1006
1	rs61785859	T	C	0.0974155	1006
1	rs114016237	G	A	0.0357853	1006
1	rs75813190	C	T	0.0248509	1006
1	rs10399665	C	T	0.526839	1006
1	rs11588961	G	A	0.2833	1006
1	rs7511857	G	A	0.293241	1006
1	rs11121169	G	A	0.055666	1006
1	rs2895933	C	T	0.390656	1006
1	rs149424879	G	A	0.0109344	1006
1	rs10864351	C	A	0.492048	1006
1	rs80184934	G	A	0.0377734	1006
1	rs77156364	C	G	0.0248509	1006
1	rs8627	C	T	0.471173	1006
1	rs1064826	A	G	0.706759	1006
1	rs1058791	A	C	0.189861	1006
1	rs1058790	A	G	0.188867	1006
1	rs1889854	C	T	0.251491	1006
1	rs1889853	C	A	0.251491	1006
1	rs2289733	G	A	0.200795	1006
1	rs41278972	C	T	0.0586481	1006
1	rs11121171	G	C	0.185885	1006
1	rs75051448	C	T	0.0238569	1006
1	rs11121172	C	A	0.668986	1006
1	rs1058766	T	C	0.670974	1006
1	rs6577484	A	G	0.148111	1006
1	rs7525559	T	C	0.463221	1006
1	rs11581418	C	T	0.135189	1006
1	rs2784735	C	T	0.455268	1006
1	rs201922249	G	A	0.0159046	1006
1	rs13596	T	C	0.681909	1006
1	rs2252865	T	C	0.681909	1006
1	rs10779702	A	G	0.680915	1006
1	rs2289732	G	C	0.196819	1006
1	rs12118524	G	A	0.0328032	1006
1	rs9628991	C	G	0.196819	1006
1	rs3765972	C	T	0.195825	1006
1	rs3753275	T	C	0.197813	1006
1	rs6684863	G	A	0.195825	1006
1	rs114263632	C	A	0.0228628	1006
1	rs144667432	A	G	0.0139165	1006
1	rs61787660	G	A	0.192843	1006
1	rs10864352	G	C	0.493042	1006
1	rs11580417	G	A	0.194831	1006
1	rs12079653	C	A	0.194831	1006
1	rs113121828	T	C	0.0427435	1006
1	rs11121174	C	G	0.195825	1006
1	rs3795310	C	T	0.49503	1006
1	rs116699257	G	C	0.0168986	1006
1	rs140365290	G	A	0.0149105	1006
1	rs894875	C	T	0.688867	1006
1	rs902356	G	A	0.2167	1006
1	rs902355	T	C	0.195825	1006
1	rs754346	T	C	0.493042	1006
1	rs17380817	C	T	0.0904573	1006
1	rs11121175	C	A	0.193837	1006
1	rs17380831	T	C	0.0228628	1006
1	rs34089283	G	A	0.0596421	1006
1	rs6678140	C	T	0.688867	1006
1	rs11121176	T	C	0.194831	1006
1	rs2708633	C	A	0.688867	1006
1	rs11583012	G	A	0.193837	1006
1	rs2636314	G	A	0.276342	1006
1	rs140854889	T	C	0.0178926	1006
1	rs56812469	T	C	0.194831	1006
1	rs3765971	C	T	0.689861	1006
1	rs11121177	G	A	0.194831	1006
1	rs2587513	T	C	0.49503	1006
1	rs2708630	C	T	0.691849	1006
1	rs2120461	C	T	0.691849	1006
1	rs35608792	A	G	0.0109344	1006
1	rs2708628	T	C	0.27833	1006
1	rs114894025	A	G	0.0248509	1006
1	rs145229043	A	G	0.00795229	1006
1	rs72636929	C	A	0.112326	1006
1	rs72636930	C	T	0.0914513	1006
1	rs2661863	T	C	0.691849	1006
1	rs2708629	T	C	0.49503	1006
1	rs55819613	A	G	0.0109344	1006
1	rs11121179	G	T	0.194831	1006
1	rs1443929	G	T	0.196819	1006
1	rs149254829	C	T	0.0159046	1006
1	rs12567722	G	A	0.193837	1006
1	rs1932529	A	G	0.491054	1006
1	rs55818451	A	G	0.197813	1006
1	rs55823627	C	T	0.196819	1006
1	rs2784737	T	C	0.691849	1006
1	rs2708631	C	T	0.27833	1006
1	rs12741595	A	T	0.00795229	1006
1	rs2708632	T	C	0.691849	1006
1	rs2784738	G	A	0.280318	1006
1	rs301796	T	C	0.309145	1006
1	rs1884353	G	A	0.49503	1006
1	rs2748456	C	T	0.27833	1006
1	rs17385239	C	A	0.00894632	1006
1	rs301795	G	A	0.309145	1006
1	rs301793	T	C	0.805169	1006
1	rs301792	A	G	0.309145	1006
1	rs301791	A	T	0.309145	1006
1	rs301790	G	C	0.309145	1006
1	rs301789	A	G	0.309145	1006
1	rs2661868	C	T	0.280318	1006
1	rs301788	C	T	0.804175	1006
1	rs1763838	G	A	0.308151	1006
1	rs1763839	G	A	0.308151	1006
1	rs12754538	C	T	0.2167	1006
1	rs28638379	C	T	0.497018	1006
1	rs144754886	T	G	0.0228628	1006
1	rs12023132	C	T	0.214712	1006
1	rs159960	A	G	0.511928	1006
1	rs301804	C	G	0.285288	1006
1	rs2708625	T	C	0.284294	1006
1	rs149875147	G	A	0.0725646	1006
1	rs11121181	G	A	0.214712	1006
1	rs111867830	A	C	0.0218688	1006
1	rs115109046	C	T	0.0188867	1006
1	rs301805	T	G	0.527833	1006
1	rs12095124	T	C	0.214712	1006
1	rs301806	C	T	0.526839	1006
1	rs72636935	T	C	0.0944334	1006
1	rs159961	C	T	0.312127	1006
1	rs57310340	A	G	0.114314	1006
1	rs301807	A	G	0.527833	1006
1	rs12045438	T	C	0.2167	1006
1	rs302714	A	C	0.311133	1006
1	rs301808	C	G	0.312127	1006
1	rs301797	C	A	0.312127	1006
1	rs115846081	T	C	0.0248509	1006
1	rs301798	A	G	0.314115	1006
1	rs301799	C	T	0.526839	1006
1	rs302719	T	G	0.313121	1006
1	rs301800	T	C	0.804175	1006
1	rs159962	C	T	0.312127	1006
1	rs78197715	C	T	0.0228628	1006
1	rs142162391	A	G	0.0178926	1006
1	rs35894032	T	C	0.0397614	1006
1	rs78993101	C	T	0.0238569	1006
1	rs12047377	A	T	0.215706	1006
1	rs56117018	T	C	0.0188867	1006
1	rs172531	A	G	0.313121	1006
1	rs301801	T	C	0.313121	1006
1	rs301802	T	A	0.528827	1006
1	rs2784739	T	G	0.274354	1006
1	rs301803	A	T	0.314115	1006
1	rs2784740	T	A	0.274354	1006
1	rs301819	A	G	0.533797	1006
1	rs301818	G	A	0.314115	1006
1	rs159963	C	A	0.525845	1006
1	rs301816	G	A	0.525845	1006
1	rs301815	A	G	0.898608	1006
1	rs35835152	C	T	0.172962	1006
1	rs11581328	G	A	0.234592	1006
1	rs150786006	G	A	0.0129225	1006
1	rs17032601	T	C	0.0218688	1006
1	rs301814	T	C	0.585487	1006
1	rs301813	T	C	0.803181	1006
1	rs159959	T	C	0.801193	1006
1	rs55650673	G	A	0.0954274	1006
1	rs301811	C	T	0.802187	1006
1	rs17464614	A	G	0.0964215	1006
1	rs301810	G	C	0.801193	1006
1	rs77956576	G	A	0.0129225	1006
1	rs111803733	C	T	0.0397614	1006
1	rs72636944	G	A	0.0298211	1006
1	rs11121182	C	A	0.217694	1006
1	rs301786	A	G	0.982107	1006
1	rs301785	A	C	0.802187	1006
1	rs80337942	C	A	0.0785288	1006
1	rs116609081	T	G	0.0238569	1006
1	rs12080583	G	A	0.583499	1006
1	rs11589090	C	T	0.205765	1006
1	rs4908760	G	A	0.584493	1006
1	rs72636945	C	T	0.054672	1006
1	rs17385519	C	T	0.237575	1006
1	rs112309928	T	C	0.0109344	1006
1	rs17381420	A	G	0.0984095	1006
1	rs114812780	G	T	0.2167	1006
1	rs751790	T	C	0.2167	1006
1	rs910581	T	C	0.584493	1006
1	rs141582190	A	G	0.111332	1006
1	rs7543004	A	G	0.584493	1006
1	rs1922983	A	G	0.584493	1006
1	rs12061328	C	T	0.583499	1006
1	rs6577488	T	C	0.583499	1006
1	rs2399145	G	A	0.801193	1006
1	rs4995074	T	G	0.345924	1006
1	rs143750828	C	T	0.0347913	1006
1	rs4351668	C	T	0.583499	1006
1	rs4463697	T	C	0.801193	1006
1	rs6577489	A	C	0.324056	1006
1	rs12040962	A	C	0.238569	1006
1	rs1024197	C	G	0.585487	1006
1	rs1884352	G	A	0.567594	1006
1	rs12409937	G	C	0.215706	1006
1	rs145188157	A	T	0.0208748	1006
1	rs2399144	C	A	0.801193	1006
1	rs7551849	A	G	0.584493	1006
1	rs11121186	G	A	0.585487	1006
1	rs12568293	T	C	0.215706	1006
1	rs80243135	A	C	0.180915	1006
1	rs12724979	G	C	0.585487	1006
1	rs910582	T	A	0.801193	1006
1	rs17385721	T	C	0.028827	1006
1	rs112580421	C	T	0.0129225	1006
1	rs141792556	G	A	0.0347913	1006
1	rs11579481	C	T	0.0387674	1006
1	rs12046643	A	C	0.584493	1006
1	rs67959876	A	C	0.322068	1006
1	rs146099824	A	T	0.00397614	1006
1	rs12753546	T	C	0.176938	1006
1	rs6674651	G	T	0.584493	1006
1	rs6577490	G	A	0.801193	1006
1	rs7521809	A	G	0.801193	1006
1	rs10864353	A	G	0.584493	1006
1	rs10864354	C	T	0.585487	1006
1	rs11121188	G	A	0.324056	1006
1	rs190751907	G	T	0.0119284	1006
1	rs112055740	T	G	0.0407555	1006
1	rs116222791	C	T	0.0516899	1006
1	rs115136021	G	A	0.026839	1006
1	rs4908761	G	A	0.584493	1006
1	rs141820919	C	G	0.0149105	1006
1	rs6677736	A	T	0.584493	1006
1	rs6701803	C	T	0.115308	1006
1	rs4908501	T	G	0.323062	1006
1	rs55858268	C	T	0.215706	1006
1	rs112984832	C	T	0.0666004	1006
1	rs7527389	A	G	0.584493	1006
1	rs12117910	A	C	0.215706	1006
1	rs7518608	C	G	0.584493	1006
1	rs7530745	A	C	0.584493	1006
1	rs12403339	G	A	0.215706	1006
1	rs138837360	C	T	0.0149105	1006
1	rs4908503	T	G	0.801193	1006
1	rs144929188	C	A	0.0188867	1006
1	rs12759741	G	A	0.345924	1006
1	rs142092694	C	T	0.0149105	1006
1	rs77833655	C	T	0.0109344	1006
1	rs11584261	C	A	0.215706	1006
1	rs4908762	C	T	0.800199	1006
1	rs6669503	C	G	0.585487	1006
1	rs115351563	G	A	0.0298211	1006
1	rs10864355	T	C	0.800199	1006
1	rs114879706	T	G	0.0248509	1006
1	rs12735687	G	T	0.324056	1006
1	rs151037968	C	T	0.0407555	1006
1	rs10864356	A	T	0.584493	1006
1	rs11121194	C	T	0.584493	1006
1	rs2024774	C	G	0.215706	1006
1	rs13374834	A	G	0.0298211	1006
1	rs116144697	G	A	0.0218688	1006
1	rs78110809	C	T	0.214712	1006
1	rs7542312	G	C	0.585487	1006
1	rs7520617	C	T	0.585487	1006
1	rs146489578	A	G	0.0168986	1006
1	rs6668508	C	T	0.584493	1006
1	rs74577299	A	C	0.0516899	1006
1	rs6577491	G	T	0.585487	1006
1	rs6577492	C	A	0.585487	1006
1	rs6577494	C	T	0.584493	1006
1	rs6678982	C	A	0.214712	1006
1	rs76276645	G	T	0.0218688	1006
1	rs7539382	C	T	0.214712	1006
1	rs2399143	A	G	0.800199	1006
1	rs7545384	C	A	0.235586	1006
1	rs6656249	A	C	0.214712	1006
1	rs6577496	C	A	0.584493	1006
1	rs182102427	A	G	0.00298211	1006
1	rs2144463	C	A	0.214712	1006
1	rs111786947	T	C	0.00894632	1006
1	rs145854696	G	A	0.0168986	1006
1	rs151028640	C	T	0.0139165	1006
1	rs17385829	T	C	0.026839	1006
1	rs11121197	G	A	0.800199	1006
1	rs2297867	C	A	0.800199	1006
1	rs11121198	C	G	0.801193	1006
1	rs12131864	A	G	0.584493	1006
1	rs61783642	T	C	0.585487	1006
1	rs7518744	T	C	0.801193	1006
1	rs115076426	C	A	0.0159046	1006
1	rs1150398	C	T	0.983101	1006
1	rs7526121	T	C	0.801193	1006
1	rs10779703	C	T	0.801193	1006
1	rs55860300	G	A	0.215706	1006
1	rs1463051	T	A	0.585487	1006
1	rs1463050	G	A	0.584493	1006
1	rs1463049	A	T	0.585487	1006
1	rs10492966	C	T	0.2167	1006
1	rs10492965	G	A	0.214712	1006
1	rs11121199	G	A	0.585487	1006
1	rs12401496	C	T	0.215706	1006
1	rs12136689	A	C	0.327038	1006
1	rs35865480	C	T	0.584493	1006
1	rs17386003	T	C	0.101392	1006
1	rs116333840	G	A	0.0149105	1006
1	rs12145445	C	G	0.215706	1006
1	rs116215107	A	G	0.0178926	1006
1	rs6577497	A	T	0.348907	1006
1	rs6702060	G	A	0.584493	1006
1	rs926951	A	G	0.801193	1006
1	rs79938927	G	C	0.0745527	1006
1	rs6577498	C	A	0.801193	1006
1	rs12120824	C	T	0.215706	1006
1	rs6697997	A	G	0.801193	1006
1	rs4581300	T	G	0.817097	1006
1	rs56227503	C	T	0.2167	1006
1	rs143706755	T	C	0.0159046	1006
1	rs17032665	T	G	0.0218688	1006
1	rs6577499	G	C	0.583499	1006
1	rs2016084	C	A	0.585487	1006
1	rs114898999	C	T	0.0139165	1006
1	rs6577500	G	C	0.801193	1006
1	rs61783647	A	G	0.026839	1006
1	rs6577501	T	C	0.584493	1006
1	rs6577502	T	C	0.583499	1006
1	rs12122737	C	A	0.2167	1006
1	rs1473420	T	G	0.583499	1006
1	rs12756257	C	A	0.584493	1006
1	rs28422051	T	C	0.2167	1006
1	rs9730025	A	G	0.801193	1006
1	rs113298355	C	T	0.0129225	1006
1	rs74324642	A	C	0.217694	1006
1	rs6577503	A	G	0.0258449	1006
1	rs1463055	G	A	0.801193	1006
1	rs7530863	A	G	0.801193	1006
1	rs113605276	C	T	0.0397614	1006
1	rs35370789	C	G	0.0129225	1006
1	rs12410336	A	G	0.217694	1006
1	rs78855832	T	C	0.00894632	1006
1	rs111564462	A	T	0.0258449	1006
1	rs150555505	C	A	0.0258449	1006
1	rs12405049	C	T	0.2167	1006
1	rs55999585	T	C	0.0159046	1006
1	rs71641052	T	C	0.177932	1006
1	rs10492964	T	G	0.302187	1006
1	rs116762458	A	G	0.0417495	1006
1	rs17032677	G	C	0.0218688	1006
1	rs1150395	C	T	0.927435	1006
1	rs11121201	A	T	0.583499	1006
1	rs112444423	C	T	0.0109344	1006
1	rs77794703	C	T	0.0149105	1006
1	rs12122851	G	A	0.217694	1006
1	rs180679203	G	T	0.0139165	1006
1	rs115344563	C	T	0.00795229	1006
1	rs112509559	A	C	0.0109344	1006
1	rs142797528	A	G	0.00497018	1006
1	rs12733412	G	T	0.205765	1006
1	rs143688450	T	A	0.00497018	1006
1	rs79957979	C	T	0.0228628	1006
1	rs7547411	A	G	0.588469	1006
1	rs12029303	T	C	0.236581	1006
1	rs11121202	T	C	0.587475	1006
1	rs1000184	G	C	0.236581	1006
1	rs1535158	T	C	0.812127	1006
1	rs79939774	G	A	0.0149105	1006
1	rs1061039	T	C	0.588469	1006
1	rs6663123	T	C	0.588469	1006
1	rs17386406	G	A	0.0666004	1006
1	rs72639659	G	C	0.0228628	1006
1	rs7537982	C	T	0.588469	1006
1	rs148278424	C	T	0.0149105	1006
1	rs150617841	A	G	0.0188867	1006
1	rs4908766	C	A	0.812127	1006
1	rs1934138	G	A	0.587475	1006
1	rs17386448	T	C	0.177932	1006
1	rs79203748	A	G	0.0606362	1006
1	rs71580034	T	C	0.0129225	1006
1	rs6670508	G	C	0.587475	1006
1	rs6698079	C	T	0.812127	1006
1	rs11121203	T	C	0.223658	1006
1	rs12037534	G	A	0.213718	1006
1	rs7526171	T	C	0.587475	1006
1	rs41278974	C	T	0.0218688	1006
1	rs17386539	G	A	0.0149105	1006
1	rs6675443	T	A	0.587475	1006
1	rs6675857	A	G	0.236581	1006
1	rs6687245	G	A	0.960239	1006
1	rs6664111	T	A	0.588469	1006
1	rs922366	C	A	0.588469	1006
1	rs11121204	G	A	0.588469	1006
1	rs4908767	A	C	0.812127	1006
1	rs4908768	G	A	0.223658	1006
1	rs1463054	A	G	0.812127	1006
1	rs7523186	A	G	0.223658	1006
1	rs12134896	G	A	0.223658	1006
1	rs1809332	C	T	0.588469	1006
1	rs72639663	A	G	0.101392	1006
1	rs4908504	C	T	0.812127	1006
1	rs11121205	G	A	0.588469	1006
1	rs6666191	C	T	0.587475	1006
1	rs79769442	C	T	0.228628	1006
1	rs6681362	T	G	0.587475	1006
1	rs1318218	T	C	0.587475	1006
1	rs116650221	T	C	0.0218688	1006
1	rs2100888	T	A	0.589463	1006
1	rs4480384	A	G	0.589463	1006
1	rs111988435	C	T	0.00695825	1006
1	rs72639666	G	C	0.101392	1006
1	rs6688329	G	A	0.812127	1006
1	rs6679948	T	C	0.812127	1006
1	rs12136766	G	A	0.596421	1006
1	rs1038008	T	C	0.812127	1006
1	rs55802878	T	C	0.224652	1006
1	rs182338342	C	T	0.0149105	1006
1	rs74640733	G	C	0.224652	1006
1	rs3850467	A	G	0.812127	1006
1	rs76217715	C	T	0.0755467	1006
1	rs138601087	G	A	0.0228628	1006
1	rs6701331	A	C	0.597416	1006
1	rs3850466	A	G	0.813121	1006
1	rs112772887	T	C	0.00994036	1006
1	rs2401133	T	C	0.814115	1006
1	rs148976452	G	A	0.00994036	1006
1	rs3850465	G	C	0.813121	1006
1	rs12123980	C	A	0.0675944	1006
1	rs114453190	C	A	0.0248509	1006
1	rs74521170	C	A	0.228628	1006
1	rs12140566	G	T	0.2167	1006
1	rs112740513	A	G	0.0725646	1006
1	rs7532459	C	G	0.583499	1006
1	rs7544052	A	T	0.583499	1006
1	rs1817367	C	T	0.812127	1006
1	rs140590305	G	A	0.0139165	1006
1	rs1953827	G	A	0.593439	1006
1	rs7513420	T	C	0.592445	1006
1	rs55830087	C	T	0.2167	1006
1	rs11121207	C	A	0.2167	1006
1	rs111705054	T	C	0.0516899	1006
1	rs185290085	A	C	0.0149105	1006
1	rs115152898	A	G	0.0228628	1006
1	rs11578142	C	T	0.2167	1006
1	rs6577506	A	C	0.811133	1006
1	rs1812457	C	T	0.810139	1006
1	rs143949349	G	T	0.0188867	1006
1	rs142000262	T	C	0.0139165	1006
1	rs11121209	G	A	0.592445	1006
1	rs4440881	T	C	0.247515	1006
1	rs1381928	G	A	0.584493	1006
1	rs6674832	T	C	0.593439	1006
1	rs2401137	T	A	0.573559	1006
1	rs111310767	C	T	0.0377734	1006
1	rs10779704	A	C	0.591451	1006
1	rs12735554	C	G	0.235586	1006
1	rs6703577	C	A	0.810139	1006
1	rs55805586	C	T	0.0129225	1006
1	rs7520025	C	T	0.582505	1006
1	rs77910017	A	G	0.0159046	1006
1	rs10864359	G	C	0.811133	1006
1	rs149105095	G	A	0.0228628	1006
1	rs6577509	T	C	0.583499	1006
1	rs6577510	A	G	0.811133	1006
1	rs146526624	T	G	0.0119284	1006
1	rs10779705	G	A	0.810139	1006
1	rs1463052	A	G	0.592445	1006
1	rs4908769	C	T	0.323062	1006
1	rs78759213	G	A	0.0109344	1006
1	rs6577513	G	A	0.583499	1006
1	rs112211818	T	C	0.00795229	1006
1	rs2401138	G	C	0.592445	1006
1	rs1463053	G	A	0.591451	1006
1	rs6690050	A	G	0.810139	1006
1	rs6692693	T	G	0.595427	1006
1	rs6681316	C	G	0.810139	1006
1	rs11121210	T	C	0.593439	1006
1	rs12029088	T	C	0.246521	1006
1	rs12028347	A	G	0.245527	1006
1	rs114001162	C	A	0.0178926	1006
1	rs61785507	T	G	0.0944334	1006
1	rs2401139	A	G	0.811133	1006
1	rs4908770	G	A	0.214712	1006
1	rs78039018	G	C	0.0218688	1006
1	rs6577514	T	G	0.579523	1006
1	rs115914806	G	A	0.0149105	1006
1	rs6577515	G	C	0.576541	1006
1	rs11121211	C	T	0.189861	1006
1	rs6577516	G	A	0.576541	1006
1	rs3737670	G	C	0.578529	1006
1	rs149668857	G	A	0.00795229	1006
1	rs12131717	G	A	0.2167	1006
1	rs146109362	C	T	0.0506958	1006
1	rs143593617	C	T	0.0119284	1006
1	rs17387017	T	C	0.0149105	1006
1	rs34430711	G	A	0.310139	1006
1	rs4908771	A	G	0.796223	1006
1	rs10864360	C	T	0.567594	1006
1	rs80001448	G	A	0.0238569	1006
1	rs56305243	T	C	0.227634	1006
1	rs11121212	C	T	0.568588	1006
1	rs10864361	T	C	0.577535	1006
1	rs140290129	A	G	0.00894632	1006
1	rs12040568	G	T	0.236581	1006
1	rs11121213	C	A	0.2167	1006
1	rs11121214	C	T	0.217694	1006
1	rs4908505	G	A	0.576541	1006
1	rs4908506	A	C	0.576541	1006
1	rs74998388	T	C	0.0228628	1006
1	rs6695867	G	A	0.568588	1006
1	rs77499810	G	A	0.0149105	1006
1	rs10864362	A	C	0.579523	1006
1	rs11121215	T	C	0.582505	1006
1	rs190167204	C	A	0.00298211	1006
1	rs6577517	C	T	0.577535	1006
1	rs111230416	G	C	0.0149105	1006
1	rs2045820	A	G	0.570577	1006
1	rs115863810	T	C	0.0248509	1006
1	rs568584104	C	T	0.00894632	1006
1	rs4908507	C	T	0.572565	1006
1	rs11121216	A	G	0.572565	1006
1	rs147699885	A	G	0.0188867	1006
1	rs10746481	A	G	0.797217	1006
1	rs7556169	A	G	0.579523	1006
1	rs12122666	C	A	0.225646	1006
1	rs7547833	C	T	0.936382	1006
1	rs11587482	T	G	0.214712	1006
1	rs11577530	C	T	0.214712	1006
1	rs6693009	A	G	0.582505	1006
1	rs180777374	G	A	0.00894632	1006
1	rs7554164	T	C	0.797217	1006
1	rs6687239	C	T	0.797217	1006
1	rs6702457	T	C	0.797217	1006
1	rs35463090	G	A	0.163022	1006
1	rs2895941	C	T	0.797217	1006
1	rs71641058	G	A	0.0129225	1006
1	rs11121218	G	A	0.2167	1006
1	rs111501757	G	A	0.00695825	1006
1	rs6577518	T	C	0.244533	1006
1	rs34703782	C	T	0.0357853	1006
1	rs7533442	G	T	0.795229	1006
1	rs79270989	G	C	0.0755467	1006
1	rs6682498	G	C	0.796223	1006
1	rs6658881	C	T	0.796223	1006
1	rs56163601	G	A	0.2167	1006
1	rs140225076	C	A	0.0149105	1006
1	rs139855906	T	C	0.0149105	1006
1	rs116625426	A	G	0.0168986	1006
1	rs12075458	C	A	0.574553	1006
1	rs12025126	T	C	0.266402	1006
1	rs7551149	G	A	0.814115	1006
1	rs12122493	A	G	0.0129225	1006
1	rs7554486	G	A	0.582505	1006
1	rs182025879	C	A	0.0149105	1006
1	rs139672820	T	A	0.0218688	1006
1	rs114037777	A	G	0.0248509	1006
1	rs10864363	T	G	0.259443	1006
1	rs11121221	A	G	0.240557	1006
1	rs10864364	C	A	0.814115	1006
1	rs75306295	C	T	0.0178926	1006
1	rs112053331	A	C	0.0159046	1006
1	rs79440544	G	A	0.0149105	1006
1	rs11121222	G	A	0.239563	1006
1	rs4908773	T	C	0.814115	1006
1	rs12125525	A	G	0.295229	1006
1	rs4908774	G	A	0.239563	1006
1	rs7553298	A	G	0.240557	1006
1	rs114865645	A	G	0.0139165	1006
1	rs11121223	T	A	0.223658	1006
1	rs11121224	A	G	0.574553	1006
1	rs953043	T	C	0.293241	1006
1	rs6693127	G	A	0.239563	1006
1	rs12123325	G	A	0.0178926	1006
1	rs953535	A	C	0.240557	1006
1	rs78421559	C	T	0.0119284	1006
1	rs12121933	A	T	0.240557	1006
1	rs149692484	C	T	0.0149105	1006
1	rs114086880	C	T	0.0228628	1006
1	rs112104220	A	G	0.0159046	1006
1	rs116644103	C	T	0.0238569	1006
1	rs12030885	A	G	0.575547	1006
1	rs61784167	G	A	0.0337972	1006
1	rs77501380	G	A	0.0119284	1006
1	rs114750696	A	C	0.0159046	1006
1	rs12128827	T	C	0.291252	1006
1	rs7518204	T	C	0.815109	1006
1	rs12567592	C	T	0.240557	1006
1	rs59905044	A	G	0.0228628	1006
1	rs12093157	C	T	0.257455	1006
1	rs190245758	C	T	0.0129225	1006
1	rs139184490	T	G	0.240557	1006
1	rs114455239	T	C	0.0149105	1006
1	rs142554024	T	C	0.028827	1006
1	rs4908775	G	A	0.240557	1006
1	rs148062246	T	C	0.0238569	1006
1	rs12136374	G	A	0.0168986	1006
1	rs76174849	C	T	0.0198807	1006
1	rs10864365	C	T	0.0168986	1006
1	rs4908508	T	C	0.240557	1006
1	rs79644886	A	C	0.265408	1006
1	rs4908776	T	C	0.812127	1006
1	rs4908777	A	G	0.305169	1006
1	rs17383360	A	G	0.0526839	1006
1	rs4908778	C	G	0.265408	1006
1	rs3938719	A	G	0.265408	1006
1	rs4908510	G	C	0.265408	1006
1	rs11588260	G	A	0.264414	1006
1	rs12024032	C	T	0.55169	1006
1	rs12567502	T	A	0.233598	1006
1	rs61784171	G	A	0.0308151	1006
1	rs10492963	C	T	0.265408	1006
1	rs146673215	G	A	0.0188867	1006
1	rs2131679	G	A	0.233598	1006
1	rs12028160	C	T	0.55169	1006
1	rs4908511	G	C	0.55169	1006
1	rs7533113	C	T	0.817097	1006
1	rs111941808	G	A	0.0159046	1006
1	rs12568634	G	C	0.233598	1006
1	rs12144098	G	A	0.319085	1006
1	rs12144099	G	A	0.263419	1006
1	rs11121225	G	A	0.208748	1006
1	rs61784172	G	C	0.0984095	1006
1	rs12403640	C	T	0.55169	1006
1	rs6693466	C	T	0.264414	1006
1	rs2401189	G	A	0.55169	1006
1	rs2401190	A	G	0.817097	1006
1	rs112036902	T	C	0.0407555	1006
1	rs187682095	A	C	0.0168986	1006
1	rs1353130	T	C	0.264414	1006
1	rs114249907	G	C	0.0149105	1006
1	rs78570027	G	A	0.0506958	1006
1	rs6577521	C	G	0.817097	1006
1	rs1284483	C	T	0.0178926	1006
1	rs12119207	A	G	0.264414	1006
1	rs4908512	A	T	0.264414	1006
1	rs11121227	C	T	0.263419	1006
1	rs11121228	T	C	0.263419	1006
1	rs1284485	A	G	0.0377734	1006
1	rs11121229	T	C	0.265408	1006
1	rs7418128	G	A	0.263419	1006
1	rs4908513	T	C	0.817097	1006
1	rs10864366	T	C	0.816103	1006
1	rs6677718	T	C	0.552684	1006
1	rs35987912	A	G	0.0129225	1006
1	rs74677433	T	C	0.0149105	1006
1	rs11121230	C	T	0.275348	1006
1	rs6577522	A	G	0.818091	1006
1	rs6577523	A	G	0.818091	1006
1	rs183085434	G	A	0.00994036	1006
1	rs12123076	A	G	0.286282	1006
1	rs7556144	G	A	0.818091	1006
1	rs7513880	G	A	0.542744	1006
1	rs112470424	C	G	0.0109344	1006
1	rs4908514	C	T	0.819085	1006
1	rs11586056	C	A	0.220676	1006
1	rs59092168	A	T	0.0526839	1006
1	rs10864367	C	T	0.542744	1006
1	rs145195191	T	C	0.0258449	1006
1	rs34813437	T	A	0.0119284	1006
1	rs11121232	C	A	0.542744	1006
1	rs58263761	T	A	0.111332	1006
1	rs11121233	G	A	0.275348	1006
1	rs80107370	G	A	0.0188867	1006
1	rs6698830	C	T	0.542744	1006
1	rs1284486	T	C	0.981113	1006
1	rs7524437	A	G	0.256461	1006
1	rs6577524	C	T	0.819085	1006
1	rs6577525	G	A	0.819085	1006
1	rs150875913	G	A	0.0228628	1006
1	rs12142911	C	G	0.275348	1006
1	rs6664000	C	T	0.819085	1006
1	rs1284487	T	C	0.981113	1006
1	rs192251961	G	A	0.0238569	1006
1	rs146197586	G	A	0.0208748	1006
1	rs6690928	G	C	0.542744	1006
1	rs6685822	T	C	0.0228628	1006
1	rs116471911	C	T	0.0149105	1006
1	rs115777450	C	T	0.112326	1006
1	rs114364116	G	C	0.0149105	1006
1	rs1298192	C	T	0.982107	1006
1	rs55840223	G	C	0.275348	1006
1	rs139118270	T	G	0.026839	1006
1	rs12143686	C	T	0.542744	1006
1	rs55939938	A	T	0.275348	1006
1	rs74918616	C	T	0.0735586	1006
1	rs1472228	C	T	0.819085	1006
1	rs6577527	G	C	0.819085	1006
1	rs61784176	C	T	0.232604	1006
1	rs2029706	G	A	0.310139	1006
1	rs12137865	A	G	0.275348	1006
1	rs7548307	A	G	0.275348	1006
1	rs79984432	A	C	0.0109344	1006
1	rs7551510	A	G	0.275348	1006
1	rs7517436	G	T	0.813121	1006
1	rs12144387	G	A	0.0775348	1006
1	rs7555126	A	G	0.813121	1006
1	rs7520572	G	A	0.275348	1006
1	rs7546225	C	T	0.309145	1006
1	rs75634300	C	T	0.275348	1006
1	rs7550782	A	G	0.931412	1006
1	rs76293780	T	C	0.0159046	1006
1	rs56280806	G	A	0.275348	1006
1	rs11121237	A	G	0.275348	1006
1	rs1826583	C	A	0.815109	1006
1	rs12410886	A	C	0.275348	1006
1	rs12410893	A	G	0.275348	1006
1	rs4908516	G	C	0.22167	1006
1	rs11576478	A	G	0.277336	1006
1	rs2185205	T	A	0.538767	1006
1	rs12127888	C	T	0.27336	1006
1	rs2131676	A	C	0.538767	1006
1	rs146274314	C	T	0.0248509	1006
1	rs12120339	G	A	0.0188867	1006
1	rs6678590	T	C	0.815109	1006
1	rs4908517	T	A	0.27336	1006
1	rs4908781	T	C	0.538767	1006
1	rs4908782	C	T	0.306163	1006
1	rs11121239	G	A	0.306163	1006
1	rs7542102	T	C	0.27336	1006
1	rs6577528	C	T	0.537773	1006
1	rs6695310	T	C	0.22167	1006
1	rs4908518	A	G	0.536779	1006
1	rs6577529	A	G	0.821074	1006
1	rs141843452	G	C	0.0218688	1006
1	rs7526802	C	T	0.281312	1006
1	rs12068123	G	A	0.542744	1006
1	rs11121240	A	T	0.542744	1006
1	rs139366811	T	C	0.0228628	1006
1	rs148794902	G	A	0.281312	1006
1	rs7530406	C	T	0.542744	1006
1	rs6699790	G	A	0.171968	1006
1	rs77137441	C	T	0.22664	1006
1	rs11121241	C	G	0.282306	1006
1	rs139018184	A	G	0.0149105	1006
1	rs6577531	G	C	0.818091	1006
1	rs4908783	C	T	0.317097	1006
1	rs3853436	A	T	0.204771	1006
1	rs11582339	G	T	0.317097	1006
1	rs3866804	G	C	0.817097	1006
1	rs6577532	C	T	0.817097	1006
1	rs6577533	A	G	0.817097	1006
1	rs12565639	G	A	0.204771	1006
1	rs77746148	C	T	0.0318091	1006
1	rs12125668	T	C	0.821074	1006
1	rs12124851	A	G	0.277336	1006
1	rs139529766	C	T	0.0367793	1006
1	rs11121242	A	G	0.534791	1006
1	rs12129659	T	G	0.0168986	1006
1	rs2065603	G	A	0.534791	1006
1	rs6577534	G	A	0.818091	1006
1	rs4908785	T	C	0.82505	1006
1	rs6577536	A	G	0.534791	1006
1	rs12135416	G	A	0.282306	1006
1	rs6661010	C	T	0.534791	1006
1	rs6676113	T	C	0.822068	1006
1	rs6684644	G	C	0.281312	1006
1	rs6673587	A	T	0.282306	1006
1	rs4908786	A	G	0.822068	1006
1	rs6663876	C	T	0.282306	1006
1	rs6677249	A	G	0.818091	1006
1	rs6676285	G	T	0.816103	1006
1	rs4908787	T	A	0.816103	1006
1	rs12732817	C	G	0.810139	1006
1	rs6577538	T	C	0.810139	1006
1	rs75870781	G	A	0.0149105	1006
1	rs11121245	T	C	0.522863	1006
1	rs116445980	C	T	0.0705765	1006
1	rs2038903	G	T	0.471173	1006
1	rs11121246	T	G	0.521869	1006
1	rs914994	G	T	0.284294	1006
1	rs11590606	C	T	0.521869	1006
1	rs2047094	C	A	0.521869	1006
1	rs2047095	T	C	0.811133	1006
1	rs10864368	T	C	0.521869	1006
1	rs11121247	T	C	0.812127	1006
1	rs115943605	T	G	0.0228628	1006
1	rs1971492	T	C	0.811133	1006
1	rs2071414	T	G	0.247515	1006
1	rs1543711	A	G	0.811133	1006
1	rs190558932	A	G	0.00894632	1006
1	rs2781068	C	T	0.811133	1006
1	rs2765507	T	C	0.559642	1006
1	rs2781067	A	G	0.812127	1006
1	rs112523950	C	T	0.00894632	1006
1	rs2781066	C	T	0.158052	1006
1	rs2781065	T	C	0.811133	1006
1	rs2781064	C	T	0.560636	1006
1	rs2071412	G	T	0.244533	1006
1	rs7540170	C	T	0.245527	1006
1	rs2781060	T	C	0.811133	1006
1	rs2765511	G	A	0.811133	1006
1	rs56193077	C	G	0.0218688	1006
1	rs2274971	C	T	0.245527	1006
1	rs1006950	T	C	0.811133	1006
```
