## Supplementary material for "Characterization of shared and ancestry-specific signals driving complex traits using multi-ancestry fine-mapping": s1_ref.bim

```
1	rs36040967	0	7931804	A	G
1	rs11121044	0	7932217	C	T
1	rs6688115	0	7932904	C	T
1	rs1102184	0	7932949	G	A
1	rs6684933	0	7932990	A	G
1	rs228720	0	7933457	A	G
1	rs1891598	0	7934154	G	A
1	rs228719	0	7934171	A	G
1	rs35267144	0	7934258	G	A
1	rs72633042	0	7934382	G	A
1	rs4562654	0	7934423	A	T
1	rs744000	0	7934518	G	A
1	rs744001	0	7934557	G	A
1	rs528108	0	7934793	C	T
1	rs528110	0	7934796	G	A
1	rs129818	0	7934827	A	C
1	rs744002	0	7934887	C	A
1	rs35548004	0	7935171	G	A
1	rs12402143	0	7935254	C	T
1	rs150442886	0	7935315	T	C
1	rs72633047	0	7935440	G	A
1	rs228716	0	7936272	G	T
1	rs12046791	0	7936950	G	A
1	rs116466021	0	7937118	A	G
1	rs4908487	0	7937437	C	T
1	rs12044460	0	7937656	T	C
1	rs34990761	0	7937706	G	A
1	rs4908708	0	7938113	G	C
1	rs228715	0	7938334	A	G
1	rs66692705	0	7938565	T	C
1	rs228714	0	7938648	G	A
1	rs228713	0	7939553	T	C
1	rs228712	0	7939923	T	A
1	rs2131628	0	7940104	C	T
1	rs228711	0	7941198	T	A
1	rs228710	0	7941218	G	A
1	rs228709	0	7941359	G	T
1	rs228708	0	7941471	C	T
1	rs113587451	0	7941764	C	A
1	rs228707	0	7941852	T	G
1	rs72868779	0	7942121	G	A
1	rs11121045	0	7942373	C	A
1	rs179265	0	7942692	G	T
1	rs228706	0	7942802	A	C
1	rs77711681	0	7942856	C	G
1	rs115266076	0	7942933	T	C
1	rs4908712	0	7943026	T	C
1	rs72633055	0	7943319	G	A
1	rs228705	0	7943464	G	A
1	rs228704	0	7944125	T	C
1	rs112173260	0	7944257	C	T
1	rs228703	0	7944264	A	G
1	rs141138026	0	7944606	C	T
1	rs113524929	0	7945036	G	A
1	rs228702	0	7945520	A	G
1	rs11121046	0	7946009	T	G
1	rs11580517	0	7946161	C	T
1	rs72633060	0	7946441	G	A
1	rs227164	0	7946604	A	T
1	rs60057745	0	7946819	G	A
1	rs4908713	0	7946831	G	A
1	rs76199632	0	7946877	C	T
1	rs4908714	0	7946967	G	A
1	rs79522322	0	7947384	G	A
1	rs35982383	0	7949148	A	G
1	rs112697022	0	7949253	G	A
1	rs71639206	0	7949667	C	A
1	rs57892796	0	7949740	C	T
1	rs227165	0	7950052	G	A
1	rs227166	0	7950239	C	T
1	rs11582820	0	7950848	C	T
1	rs56821207	0	7951115	T	C
1	rs227167	0	7951394	T	C
1	rs75769139	0	7951674	A	T
1	rs72633064	0	7951761	A	G
1	rs1040394	0	7952137	C	T
1	rs1040395	0	7952203	A	G
1	rs12035740	0	7952350	C	T
1	rs1040396	0	7952404	G	C
1	rs1040397	0	7952427	G	A
1	rs11121047	0	7952638	G	A
1	rs4908716	0	7952706	G	T
1	rs4908717	0	7952727	C	T
1	rs4908718	0	7952760	C	T
1	rs4908719	0	7952799	G	A
1	rs9803727	0	7953446	G	A
1	rs75353960	0	7953453	C	T
1	rs59381951	0	7953454	G	A
1	rs56867169	0	7953531	G	A
1	rs9803665	0	7953944	T	C
1	rs61772669	0	7954033	G	A
1	rs75792501	0	7954065	C	T
1	rs145327785	0	7954306	G	A
1	rs184474	0	7954463	A	G
1	rs170550	0	7954647	C	T
1	rs227147	0	7955089	G	A
1	rs11582547	0	7955119	C	T
1	rs227148	0	7955251	A	G
1	rs227149	0	7955270	A	T
1	rs12059274	0	7955286	A	G
1	rs12074701	0	7955504	C	T
1	rs74315081	0	7955510	C	T
1	rs170551	0	7955894	A	G
1	rs227152	0	7956099	A	G
1	rs227154	0	7956633	T	C
1	rs72633070	0	7957532	C	T
1	rs227156	0	7957807	C	T
1	rs190132	0	7958080	A	G
1	rs227157	0	7958087	A	G
1	rs11584201	0	7958247	C	G
1	rs11580231	0	7958431	G	A
1	rs227158	0	7958574	C	T
1	rs11121048	0	7958727	C	T
1	rs76169514	0	7959042	G	C
1	rs227160	0	7959048	G	A
1	rs58969455	0	7959069	T	C
1	rs60053761	0	7959128	A	G
1	rs58911040	0	7959238	C	T
1	rs79828101	0	7959392	G	A
1	rs12403520	0	7959562	T	C
1	rs12404402	0	7959783	G	A
1	rs72550038	0	7960147	T	C
1	rs12563693	0	7960311	T	G
1	rs12564368	0	7960341	G	C
1	rs227161	0	7960408	T	A
1	rs227162	0	7960565	G	T
1	rs12404742	0	7960751	G	A
1	rs12403908	0	7960827	T	C
1	rs75866446	0	7960828	G	A
1	rs12404752	0	7960863	G	A
1	rs78617231	0	7960883	T	C
1	rs227163	0	7961206	C	T
1	rs12068202	0	7961294	A	G
1	rs76391507	0	7961499	A	C
1	rs12407642	0	7961775	C	T
1	rs10489448	0	7961801	C	T
1	rs12405361	0	7962027	G	A
1	rs12405385	0	7962157	G	A
1	rs12405387	0	7962213	G	C
1	rs12404522	0	7962311	T	C
1	rs79314241	0	7962498	C	G
1	rs35554366	0	7962661	T	C
1	rs77615777	0	7962954	T	G
1	rs12025610	0	7963452	A	T
1	rs72633081	0	7964017	G	A
1	rs34216262	0	7964070	C	T
1	rs6694557	0	7965280	T	C
1	rs12404597	0	7965367	G	A
1	rs17229102	0	7965588	C	T
1	rs78539762	0	7965947	G	A
1	rs17235507	0	7967187	G	A
1	rs35087108	0	7967462	T	C
1	rs670738	0	7967595	G	A
1	rs186278947	0	7967989	A	C
1	rs11121052	0	7968288	T	G
1	rs61772673	0	7969014	G	A
1	rs143553868	0	7969267	G	A
1	rs4908721	0	7969309	T	G
1	rs113965662	0	7969507	G	A
1	rs112853802	0	7969870	C	T
1	rs141355527	0	7969898	T	C
1	rs664673	0	7970075	C	T
1	rs664689	0	7970092	C	T
1	rs665244	0	7970248	C	A
1	rs666068	0	7970383	T	C
1	rs679563	0	7971078	G	A
1	rs111285185	0	7971267	G	T
1	rs680522	0	7971301	G	A
1	rs59523164	0	7971827	G	A
1	rs1776354	0	7972201	A	G
1	rs585672	0	7973170	C	T
1	rs2172565	0	7973773	A	G
1	rs227146	0	7974386	C	G
1	rs106968	0	7974544	C	G
1	rs161805	0	7975595	A	G
1	rs161804	0	7975638	A	G
1	rs161803	0	7975789	A	G
1	rs72633088	0	7977640	A	C
1	rs113387037	0	7978235	G	A
1	rs12564367	0	7978325	T	C
1	rs226479	0	7978402	A	G
1	rs161824	0	7978722	C	T
1	rs161825	0	7979574	G	A
1	rs161826	0	7980338	A	G
1	rs9658041	0	7980861	C	T
1	rs9434555	0	7981453	C	T
1	rs191300713	0	7981602	G	A
1	rs226480	0	7981652	T	C
1	rs161827	0	7982034	T	C
1	rs11121054	0	7982519	A	T
1	rs17229081	0	7982816	G	A
1	rs76198826	0	7983452	C	T
1	rs226481	0	7984640	C	A
1	rs226482	0	7985800	C	G
1	rs226483	0	7987071	G	T
1	rs161818	0	7987552	T	C
1	rs161819	0	7987689	T	A
1	rs161820	0	7988145	G	A
1	rs161821	0	7988503	A	C
1	rs9658012	0	7989022	C	T
1	rs161822	0	7989139	T	C
1	rs226484	0	7989286	T	C
1	rs2453021	0	7989566	C	T
1	rs226485	0	7989698	T	C
1	rs226486	0	7990186	C	T
1	rs161823	0	7990291	A	G
1	rs2131630	0	7990367	G	A
1	rs9657998	0	7991136	A	G
1	rs2472862	0	7991203	G	A
1	rs863171	0	7992615	C	T
1	rs9657983	0	7993901	A	T
1	rs537801	0	7994031	T	C
1	rs2493214	0	7994420	A	G
1	rs531329	0	7994744	G	A
1	rs9657980	0	7995033	A	G
1	rs9657975	0	7996338	C	T
1	rs226478	0	7996634	A	G
1	rs2300428	0	7996894	A	G
1	rs7545687	0	7997183	G	A
1	rs9657966	0	7998249	G	C
1	rs226476	0	7998963	T	G
1	rs138987053	0	7999092	A	G
1	rs161813	0	7999185	G	C
1	rs161812	0	7999448	A	G
1	rs161811	0	7999602	C	T
1	rs161810	0	8000797	T	C
1	rs519546	0	8001466	A	C
1	rs115377010	0	8001684	G	A
1	rs11578048	0	8001850	C	T
1	rs17229038	0	8003009	C	T
1	rs10864320	0	8003064	G	A
1	rs1546846	0	8004259	C	T
1	rs34878017	0	8004440	T	C
1	rs2453004	0	8004641	A	T
1	rs9434948	0	8004963	A	C
1	rs9434949	0	8006083	C	G
1	rs76648881	0	8007595	T	C
1	rs112840635	0	8007618	C	A
1	rs2493215	0	8007716	A	G
1	rs2493216	0	8008366	C	A
1	rs577682	0	8008789	G	A
1	rs226473	0	8008968	T	C
1	rs226474	0	8009763	C	T
1	rs75766272	0	8009985	C	T
1	rs12022570	0	8011800	G	C
1	rs151329319	0	8014439	G	A
1	rs225115	0	8014448	C	T
1	rs35731977	0	8014568	G	A
1	rs72633102	0	8015050	C	T
1	rs161799	0	8015560	A	G
1	rs79866090	0	8016072	G	A
1	rs559597	0	8017529	C	A
1	rs225116	0	8017651	G	A
1	rs226248	0	8019035	A	C
1	rs17523802	0	8021740	G	A
1	rs226249	0	8021778	T	C
1	rs35675666	0	8021973	G	T
1	rs226250	0	8022171	C	T
1	rs3766606	0	8022197	G	T
1	rs34157438	0	8023586	C	T
1	rs161814	0	8023588	C	A
1	rs161815	0	8023634	C	G
1	rs161816	0	8023670	A	G
1	rs161817	0	8023726	T	C
1	rs113612855	0	8024453	A	G
1	rs4908488	0	8024592	T	C
1	rs226251	0	8024690	T	C
1	rs7517357	0	8025275	C	T
1	rs114940958	0	8025996	C	T
1	rs226252	0	8026003	C	G
1	rs226253	0	8027706	T	C
1	rs12740409	0	8027830	A	C
1	rs379920	0	8028865	G	C
1	rs34124834	0	8028930	T	G
1	rs41278962	0	8029319	A	G
1	rs2641116	0	8029494	T	G
1	rs185174116	0	8029801	T	A
1	rs150902752	0	8029881	G	A
1	rs373951717	0	8029908	A	G
1	rs178932	0	8030300	G	A
1	rs6703670	0	8030856	G	A
1	rs72634212	0	8032227	G	C
1	rs367481	0	8032921	A	G
1	rs116458427	0	8033155	C	T
1	rs226242	0	8033468	G	A
1	rs12563704	0	8033837	G	A
1	rs226243	0	8034394	A	G
1	rs161809	0	8035271	T	G
1	rs225092	0	8036075	G	C
1	rs161807	0	8037496	G	A
1	rs12750531	0	8038177	C	T
1	rs113983996	0	8039163	G	A
1	rs172811	0	8039949	A	G
1	rs148420033	0	8040168	C	T
1	rs225093	0	8040177	T	C
1	rs77604501	0	8040649	C	T
1	rs226256	0	8040969	T	C
1	rs67717282	0	8041290	C	T
1	rs226258	0	8041352	T	G
1	rs161800	0	8042402	A	T
1	rs72634217	0	8042407	G	T
1	rs161801	0	8042736	G	A
1	rs161802	0	8042826	G	T
1	rs225119	0	8044361	T	C
1	rs498594	0	8046347	C	T
1	rs225120	0	8046378	C	T
1	rs12727642	0	8046672	C	A
1	rs670522	0	8046834	G	A
1	rs225123	0	8047668	G	A
1	rs60094536	0	8047676	C	T
1	rs147992254	0	8047710	C	T
1	rs72854902	0	8048357	T	C
1	rs36016881	0	8051241	A	G
1	rs17367289	0	8053135	A	G
1	rs72634219	0	8053665	C	T
1	rs114902774	0	8053828	C	A
1	rs11585541	0	8054293	G	T
1	rs72634221	0	8054913	A	G
1	rs114414495	0	8056147	G	A
1	rs7532413	0	8056453	A	G
1	rs2745722	0	8056669	G	A
1	rs426561	0	8057254	T	C
1	rs12087103	0	8057447	G	A
1	rs55662800	0	8058177	A	G
1	rs115134798	0	8058879	A	C
1	rs4908723	0	8060551	C	G
1	rs111875777	0	8060699	C	A
1	rs72634225	0	8061663	C	T
1	rs113896984	0	8061773	G	A
1	rs112933824	0	8062042	C	T
1	rs113042763	0	8062059	C	G
1	rs11801326	0	8062388	C	A
1	rs12088110	0	8063528	G	A
1	rs112747266	0	8063556	G	A
1	rs72634228	0	8064578	A	G
1	rs147539868	0	8065945	G	T
1	rs12139306	0	8066725	T	C
1	rs225100	0	8066914	T	C
1	rs150163802	0	8067795	C	A
1	rs11810770	0	8067834	G	A
1	rs28619064	0	8068544	C	T
1	rs7556398	0	8069022	A	G
1	rs146701239	0	8070905	T	C
1	rs45514194	0	8072088	T	C
1	rs9756	0	8072466	C	T
1	rs41278968	0	8072735	T	C
1	rs74761277	0	8072940	T	C
1	rs34781518	0	8074334	C	T
1	rs397349	0	8074872	A	C
1	rs370812	0	8075894	C	T
1	rs2294889	0	8075934	A	G
1	rs6704330	0	8076085	G	T
1	rs3753496	0	8078061	A	T
1	rs400736	0	8078309	T	C
1	rs12735338	0	8078569	T	C
1	rs10489450	0	8079301	C	T
1	rs442862	0	8079494	T	C
1	rs404381	0	8080745	C	T
1	rs419390	0	8080787	T	C
1	rs441467	0	8080807	A	G
1	rs441597	0	8080895	A	G
1	rs371452	0	8084051	C	T
1	rs4274087	0	8084213	C	T
1	rs28624	0	8084355	A	C
1	rs61772694	0	8085030	C	T
1	rs408320	0	8085328	T	C
1	rs2294890	0	8086527	T	G
1	rs6700772	0	8087469	C	G
1	rs225126	0	8090615	A	G
1	rs148457941	0	8091025	C	T
1	rs79134628	0	8092275	T	A
1	rs72634234	0	8093432	T	C
1	rs225129	0	8094164	T	A
1	rs7513370	0	8094268	C	A
1	rs11577776	0	8094641	G	A
1	rs11121070	0	8094854	C	T
1	rs12745223	0	8094978	C	T
1	rs225131	0	8095486	T	C
1	rs225132	0	8095500	T	G
1	rs7522911	0	8097145	C	T
1	rs184573276	0	8097801	C	G
1	rs113399029	0	8097884	G	A
1	rs225133	0	8098462	G	A
1	rs225134	0	8098730	A	G
1	rs115818865	0	8099171	A	T
1	rs6577459	0	8100173	G	T
1	rs1883679	0	8100451	T	G
1	rs225095	0	8102801	T	C
1	rs55981164	0	8103160	C	A
1	rs55867739	0	8105099	C	T
1	rs112079265	0	8105175	G	T
1	rs225096	0	8105600	G	C
1	rs12757968	0	8106201	A	G
1	rs225118	0	8108754	G	A
1	rs34823376	0	8109836	G	A
1	rs11121074	0	8110493	T	C
1	rs9730618	0	8110906	G	C
1	rs148296571	0	8111243	A	G
1	rs9434981	0	8111314	G	C
1	rs2050198	0	8111839	T	G
1	rs11121075	0	8112351	A	G
1	rs12128633	0	8113774	G	A
1	rs12753070	0	8114319	C	G
1	rs55911823	0	8115442	G	A
1	rs12139353	0	8116685	C	T
1	rs113506854	0	8118182	A	G
1	rs115589129	0	8118967	G	A
1	rs4908724	0	8119251	G	T
1	rs74441036	0	8119397	A	G
1	rs225103	0	8119714	C	T
1	rs225104	0	8119903	A	G
1	rs72634245	0	8120055	C	T
1	rs225105	0	8121125	A	G
1	rs225106	0	8121822	T	C
1	rs225108	0	8122621	T	C
1	rs225109	0	8123062	T	C
1	rs225110	0	8123684	A	G
1	rs225111	0	8124315	C	A
1	rs192422258	0	8124644	A	G
1	rs225113	0	8125087	A	G
1	rs225114	0	8125107	A	G
1	rs18784	0	8125984	G	A
1	rs71639211	0	8125990	C	T
1	rs11590889	0	8127916	C	T
1	rs12748993	0	8129507	A	G
1	rs34501555	0	8130254	T	C
1	rs6682378	0	8131757	C	T
1	rs12730860	0	8132462	T	C
1	rs7539255	0	8133352	T	C
1	rs12736494	0	8136016	G	A
1	rs4500345	0	8136468	G	A
1	rs149213240	0	8138974	C	T
1	rs55755756	0	8139631	G	A
1	rs72634253	0	8140693	G	A
1	rs12117182	0	8141713	G	A
1	rs12094681	0	8141820	A	G
1	rs12758337	0	8145294	C	T
1	rs141385586	0	8145830	A	G
1	rs34968420	0	8145927	G	A
1	rs72634255	0	8146619	C	A
1	rs34466510	0	8147412	T	C
1	rs34196683	0	8147698	C	T
1	rs200448367	0	8149315	T	C
1	rs55634431	0	8149549	G	A
1	rs79146474	0	8149700	G	A
1	rs72634257	0	8149779	C	T
1	rs72634258	0	8150638	T	C
1	rs11121086	0	8151224	G	A
1	rs77573893	0	8151340	C	T
1	rs6668846	0	8152102	C	G
1	rs80038548	0	8152656	A	G
1	rs72634262	0	8152879	G	A
1	rs116464413	0	8153607	C	T
1	rs10864326	0	8154289	G	A
1	rs10864327	0	8154547	G	A
1	rs77784203	0	8159371	A	T
1	rs114601387	0	8160655	T	C
1	rs145855462	0	8160738	A	G
1	rs4908727	0	8163122	T	C
1	rs6694154	0	8163520	G	A
1	rs61772708	0	8164134	G	A
1	rs6689067	0	8164368	T	C
1	rs6697457	0	8164403	G	A
1	rs10864328	0	8164456	G	C
1	rs10864329	0	8164460	G	A
1	rs111246111	0	8164797	G	C
1	rs72634267	0	8165092	G	A
1	rs4573544	0	8165247	C	T
1	rs13374405	0	8165400	T	C
1	rs13374333	0	8165574	A	G
1	rs7545677	0	8165619	T	C
1	rs7545745	0	8165667	T	A
1	rs7553544	0	8165719	G	A
1	rs79778556	0	8165745	C	T
1	rs6703955	0	8165975	G	C
1	rs115822521	0	8167180	C	A
1	rs55907663	0	8167242	C	A
1	rs6699371	0	8167441	T	C
1	rs10746475	0	8168261	T	A
1	rs112740860	0	8168351	A	T
1	rs10864330	0	8168564	C	T
1	rs11121090	0	8168634	C	T
1	rs145056095	0	8168762	C	G
1	rs4601608	0	8168808	A	G
1	rs4325151	0	8168917	T	A
1	rs4369247	0	8168993	C	T
1	rs6577463	0	8169485	T	G
1	rs4908729	0	8169750	A	G
1	rs4908730	0	8169795	C	T
1	rs12128234	0	8170219	T	C
1	rs12127533	0	8170507	A	G
1	rs12138545	0	8170654	C	T
1	rs6577464	0	8171302	T	C
1	rs6672977	0	8171447	G	A
1	rs6664728	0	8171586	T	C
1	rs6662192	0	8171697	A	G
1	rs12129505	0	8171734	T	C
1	rs10864331	0	8172178	A	G
1	rs11584609	0	8172304	G	A
1	rs6665452	0	8172492	A	T
1	rs7524424	0	8173369	C	T
1	rs72634274	0	8173545	C	G
1	rs4405150	0	8173672	T	C
1	rs138531208	0	8173682	G	A
1	rs6682709	0	8173796	A	C
1	rs4268374	0	8174083	G	T
1	rs4418631	0	8174197	G	A
1	rs4489581	0	8174495	A	C
1	rs7539495	0	8174673	A	C
1	rs12121971	0	8175504	A	G
1	rs11585109	0	8175947	C	T
1	rs11585111	0	8175962	C	G
1	rs61772739	0	8175993	G	A
1	rs11581227	0	8176194	G	A
1	rs12134193	0	8176626	C	T
1	rs113735563	0	8176737	A	C
1	rs12124756	0	8177028	T	C
1	rs7537362	0	8177564	C	T
1	rs34617986	0	8177565	G	A
1	rs7514098	0	8177632	G	A
1	rs12030419	0	8178020	T	G
1	rs7551900	0	8178526	A	C
1	rs7540528	0	8178624	C	T
1	rs9434991	0	8178708	G	C
1	rs9434992	0	8179392	G	T
1	rs9434993	0	8179744	G	C
1	rs7523227	0	8180097	G	A
1	rs9651154	0	8180124	G	A
1	rs7523335	0	8180210	G	A
1	rs72634282	0	8180383	G	A
1	rs2045248	0	8181060	T	C
1	rs142874462	0	8181210	A	G
1	rs12711516	0	8181227	G	C
1	rs11582641	0	8181466	T	C
1	rs4908731	0	8181599	T	C
1	rs7550111	0	8181825	C	T
1	rs6577465	0	8182405	C	G
1	rs6577466	0	8182535	G	T
1	rs6577467	0	8182588	T	A
1	rs4908732	0	8183028	T	G
1	rs9434603	0	8183560	G	A
1	rs6698516	0	8183615	A	G
1	rs7539807	0	8183789	C	T
1	rs6577468	0	8183921	T	C
1	rs111974547	0	8184089	T	C
1	rs6689114	0	8184231	C	A
1	rs6701660	0	8184303	A	C
1	rs6577469	0	8184307	G	C
1	rs713194	0	8184495	G	C
1	rs61772247	0	8185052	G	A
1	rs9434999	0	8185177	A	C
1	rs10864332	0	8185194	T	C
1	rs4908734	0	8185643	C	T
1	rs4908735	0	8185656	G	A
1	rs35223180	0	8185902	G	T
1	rs9434608	0	8185985	T	C
1	rs11121098	0	8186087	G	A
1	rs11121099	0	8186090	G	A
1	rs6659849	0	8186141	A	C
1	rs7517626	0	8186274	T	C
1	rs12128768	0	8186321	T	C
1	rs12128769	0	8186329	T	C
1	rs9434609	0	8186430	C	G
1	rs56296862	0	8186775	C	T
1	rs61774165	0	8186839	C	A
1	rs7518209	0	8186935	T	C
1	rs7520669	0	8186947	T	G
1	rs4908736	0	8187211	A	G
1	rs56306261	0	8187229	A	C
1	rs4908737	0	8187300	T	A
1	rs72634286	0	8187607	G	A
1	rs2000044	0	8187793	C	T
1	rs34149270	0	8187926	C	A
1	rs35294398	0	8187928	G	T
1	rs9435004	0	8188123	T	A
1	rs9435005	0	8188173	T	C
1	rs9434611	0	8188316	T	G
1	rs9434612	0	8188455	C	A
1	rs9435006	0	8188623	A	G
1	rs61774166	0	8188694	T	G
1	rs11805216	0	8188797	A	G
1	rs12755372	0	8188805	A	C
1	rs9435007	0	8188997	A	T
1	rs9435008	0	8189209	G	A
1	rs71639216	0	8189392	G	T
1	rs61774167	0	8189606	A	G
1	rs7527904	0	8189854	T	C
1	rs7527916	0	8190101	A	C
1	rs6684694	0	8190186	G	T
1	rs6685123	0	8190573	G	A
1	rs9435012	0	8190707	G	A
1	rs12736361	0	8191204	T	C
1	rs34945562	0	8191476	T	A
1	rs34639761	0	8191590	G	T
1	rs12136685	0	8191792	G	T
1	rs12133365	0	8191820	A	C
1	rs12144409	0	8191889	C	T
1	rs11121104	0	8191998	G	A
1	rs11121105	0	8192095	T	G
1	rs7534867	0	8192626	A	G
1	rs7535151	0	8192887	A	G
1	rs7545284	0	8192898	G	A
1	rs12566369	0	8192925	A	G
1	rs12565167	0	8193062	A	T
1	rs1542388	0	8193218	A	G
1	rs1542387	0	8193294	C	T
1	rs6668504	0	8193308	T	C
1	rs6677033	0	8193432	G	A
1	rs1542386	0	8193457	C	A
1	rs6577470	0	8193584	G	C
1	rs6577471	0	8193791	A	G
1	rs7531634	0	8193868	G	A
1	rs114605563	0	8194500	G	A
1	rs139257812	0	8194962	T	C
1	rs9435013	0	8195020	G	T
1	rs7529511	0	8195226	T	C
1	rs10779692	0	8195460	A	G
1	rs7537662	0	8195487	G	T
1	rs7537677	0	8195520	G	A
1	rs7527436	0	8195545	A	G
1	rs10746477	0	8195724	T	C
1	rs116284479	0	8195812	T	C
1	rs9434615	0	8196065	G	A
1	rs112163664	0	8197408	G	A
1	rs138473599	0	8197455	C	G
1	rs6667345	0	8197477	C	T
1	rs78767192	0	8198105	G	T
1	rs7542367	0	8199263	T	C
1	rs7542575	0	8199506	T	C
1	rs9435019	0	8200146	C	G
1	rs57456491	0	8200157	A	G
1	rs9434617	0	8200328	T	C
1	rs9434618	0	8200578	A	G
1	rs6701300	0	8200690	G	A
1	rs12138044	0	8201050	A	G
1	rs55702221	0	8201127	G	A
1	rs150767011	0	8202576	G	A
1	rs78924983	0	8204596	C	T
1	rs115194128	0	8205068	C	T
1	rs9434622	0	8205085	A	T
1	rs9434623	0	8205400	G	C
1	rs6577472	0	8206130	C	T
1	rs6577473	0	8206326	C	A
1	rs6577474	0	8206620	C	T
1	rs112147823	0	8206827	T	C
1	rs71639217	0	8207494	G	A
1	rs80293268	0	8207579	G	C
1	rs6658624	0	8207746	G	A
1	rs6683857	0	8207789	C	T
1	rs115213768	0	8208246	C	T
1	rs74865018	0	8208573	G	A
1	rs12047115	0	8208921	G	A
1	rs2401132	0	8209103	T	A
1	rs11121111	0	8209130	T	C
1	rs80278967	0	8209572	G	A
1	rs111288634	0	8210751	A	C
1	rs6660607	0	8210772	T	A
1	rs6657975	0	8210935	A	G
1	rs6696608	0	8210950	C	G
1	rs77795056	0	8211702	A	G
1	rs12564077	0	8212425	C	T
1	rs10864333	0	8212590	A	G
1	rs1455702	0	8212903	G	A
1	rs1455701	0	8213010	T	C
1	rs4908739	0	8213427	T	C
1	rs4908740	0	8213510	A	G
1	rs138734680	0	8213773	C	T
1	rs2168328	0	8213781	T	G
1	rs2124323	0	8214062	A	T
1	rs61772061	0	8214236	G	A
1	rs2100516	0	8214803	G	T
1	rs12742518	0	8215507	T	A
1	rs9661870	0	8215938	A	G
1	rs11121115	0	8216712	A	G
1	rs147828851	0	8216745	G	A
1	rs11121116	0	8216986	G	A
1	rs12048097	0	8217087	T	C
1	rs61016178	0	8217134	T	C
1	rs11121117	0	8217303	C	T
1	rs11121118	0	8217385	C	T
1	rs11121119	0	8217477	G	C
1	rs11121120	0	8217551	G	C
1	rs17509146	0	8218115	C	G
1	rs7524007	0	8218206	T	C
1	rs7522186	0	8218817	A	G
1	rs6681757	0	8219710	G	A
1	rs6660901	0	8220065	C	T
1	rs10864334	0	8220106	T	C
1	rs10779695	0	8220244	G	A
1	rs12075108	0	8221224	C	T
1	rs35116709	0	8221582	C	A
1	rs10864335	0	8221773	G	A
1	rs10864336	0	8221839	T	C
1	rs4908741	0	8222082	C	T
1	rs17032281	0	8222156	G	A
1	rs7531182	0	8223452	G	A
1	rs7554396	0	8223588	C	T
1	rs7523553	0	8223662	T	C
1	rs7554498	0	8223692	C	T
1	rs7554596	0	8223820	C	T
1	rs7554600	0	8223832	C	T
1	rs7554665	0	8223845	C	T
1	rs7521313	0	8223936	A	G
1	rs57793328	0	8224094	C	T
1	rs12404792	0	8224107	C	T
1	rs12031489	0	8224139	C	T
1	rs78872232	0	8224147	A	G
1	rs12049106	0	8224176	A	C
1	rs10779696	0	8224282	C	T
1	rs10779697	0	8224399	C	T
1	rs10746478	0	8224516	C	T
1	rs10746479	0	8224561	C	A
1	rs10746480	0	8224617	C	T
1	rs10779698	0	8224663	G	A
1	rs11121124	0	8225003	T	A
1	rs61772071	0	8225388	G	A
1	rs2019445	0	8225715	A	G
1	rs2004255	0	8225741	C	T
1	rs897447	0	8225796	G	A
1	rs78056657	0	8226088	C	T
1	rs72859352	0	8226322	C	T
1	rs72859354	0	8226374	G	A
1	rs60598971	0	8227719	C	T
1	rs111805584	0	8227769	A	G
1	rs10864337	0	8228694	A	G
1	rs61772072	0	8229172	G	A
1	rs146722786	0	8229428	C	T
1	rs11801748	0	8230180	A	G
1	rs12066649	0	8230732	T	C
1	rs61772073	0	8231822	T	C
1	rs75279449	0	8232353	G	A
1	rs72859362	0	8233238	G	T
1	rs72859367	0	8234547	T	C
1	rs111538138	0	8235097	G	A
1	rs186264186	0	8235186	C	T
1	rs146204396	0	8235923	G	A
1	rs7555571	0	8236394	G	A
1	rs74546444	0	8236463	C	A
1	rs113732733	0	8237123	C	T
1	rs35589907	0	8237193	C	T
1	rs7551295	0	8238140	A	G
1	rs79664848	0	8238853	A	G
1	rs79195535	0	8238857	G	A
1	rs11803446	0	8238978	A	G
1	rs137958829	0	8239699	T	A
1	rs77182926	0	8240139	C	T
1	rs7515687	0	8240711	T	C
1	rs2078288	0	8242487	C	T
1	rs147458259	0	8243102	C	T
1	rs79937515	0	8243692	T	C
1	rs6663882	0	8244145	G	A
1	rs9660476	0	8244847	C	T
1	rs4908742	0	8245030	A	C
1	rs112723399	0	8245385	G	A
1	rs60650319	0	8246289	C	A
1	rs35584291	0	8246818	A	T
1	rs12139053	0	8246934	C	T
1	rs28510979	0	8247386	G	A
1	rs139971671	0	8247637	T	C
1	rs12082016	0	8249026	G	A
1	rs12082271	0	8249555	G	T
1	rs79826603	0	8250207	A	C
1	rs115796492	0	8250380	T	C
1	rs6676617	0	8250742	T	A
1	rs111373289	0	8250746	T	A
1	rs72859386	0	8251425	A	G
1	rs7542001	0	8251938	G	C
1	rs72859389	0	8252684	A	C
1	rs58604614	0	8255618	G	C
1	rs11121127	0	8256313	G	A
1	rs11121128	0	8256431	A	T
1	rs28643488	0	8257782	G	A
1	rs72635708	0	8257960	T	C
1	rs116161789	0	8257977	G	A
1	rs11585994	0	8258226	T	C
1	rs56097034	0	8258607	G	A
1	rs141540062	0	8259250	G	A
1	rs55724405	0	8259274	T	C
1	rs72635711	0	8259303	G	T
1	rs72635712	0	8259475	C	T
1	rs61236001	0	8259618	C	T
1	rs12562013	0	8259803	C	T
1	rs72635713	0	8259810	T	C
1	rs59912506	0	8259887	C	T
1	rs116477437	0	8260040	A	G
1	rs12140347	0	8260199	G	A
1	rs6700905	0	8260449	G	C
1	rs11588420	0	8260756	G	A
1	rs11587140	0	8260834	T	C
1	rs11588819	0	8260945	G	A
1	rs35579678	0	8261122	C	T
1	rs12138839	0	8261393	T	G
1	rs67746	0	8262513	A	G
1	rs17032303	0	8262635	G	A
1	rs116073157	0	8262828	A	G
1	rs417065	0	8264112	C	A
1	rs61264263	0	8264284	G	T
1	rs12745477	0	8264457	A	G
1	rs148479240	0	8265434	C	G
1	rs111831183	0	8266294	G	C
1	rs74053821	0	8266470	T	A
1	rs56025131	0	8267284	A	G
1	rs7548511	0	8267513	A	G
1	rs11121129	0	8268095	G	A
1	rs383814	0	8268178	G	A
1	rs115094285	0	8268317	G	A
1	rs6661746	0	8268620	G	A
1	rs6701941	0	8268715	T	C
1	rs6687168	0	8268913	C	T
1	rs115288369	0	8269595	T	C
1	rs74562379	0	8269962	C	T
1	rs17032305	0	8270490	G	C
1	rs74666928	0	8270739	C	T
1	rs114627205	0	8271071	C	T
1	rs113696148	0	8271506	G	A
1	rs422248	0	8271562	G	T
1	rs7549711	0	8271625	C	T
1	rs7552258	0	8272020	C	T
1	rs11121131	0	8272231	G	A
1	rs148024861	0	8272343	G	A
1	rs17032307	0	8272474	A	T
1	rs425371	0	8272526	G	A
1	rs17509537	0	8272696	A	G
1	rs6683408	0	8273008	T	A
1	rs6683603	0	8273177	T	G
1	rs12041676	0	8273392	G	A
1	rs75930106	0	8273398	G	A
1	rs405689	0	8273551	C	T
1	rs448202	0	8273851	C	T
1	rs376608	0	8273868	A	G
1	rs395859	0	8273922	T	C
1	rs395847	0	8273940	T	C
1	rs390468	0	8274018	G	A
1	rs413221	0	8274163	A	C
1	rs387118	0	8274368	T	C
1	rs365938	0	8274515	A	G
1	rs78732195	0	8274569	G	A
1	rs386146	0	8274679	T	G
1	rs411129	0	8274765	G	T
1	rs385814	0	8274771	T	C
1	rs411654	0	8274807	A	G
1	rs385137	0	8274963	T	C
1	rs421490	0	8275284	A	G
1	rs72635723	0	8275790	G	A
1	rs402660	0	8276509	T	C
1	rs384055	0	8276656	C	T
1	rs60526550	0	8276745	G	A
1	rs478128	0	8276909	A	G
1	rs116501531	0	8277198	G	A
1	rs2085260	0	8278116	G	A
1	rs139298873	0	8278186	A	G
1	rs102142	0	8278218	G	T
1	rs754804	0	8278225	C	T
1	rs428180	0	8278899	A	C
1	rs428046	0	8278929	A	G
1	rs72635726	0	8279054	C	A
1	rs12143970	0	8279090	G	A
1	rs12143975	0	8279122	G	T
1	rs12143976	0	8279136	G	A
1	rs653660	0	8279617	A	T
1	rs78863888	0	8279716	T	C
1	rs497920	0	8279731	G	C
1	rs497887	0	8279736	G	A
1	rs653837	0	8279772	G	A
1	rs74525974	0	8279773	T	A
1	rs6689647	0	8279814	C	A
1	rs652952	0	8279963	C	T
1	rs2004504	0	8280095	C	T
1	rs2004505	0	8280181	A	G
1	rs11121134	0	8280353	A	T
1	rs10864338	0	8280424	C	G
1	rs10864339	0	8280496	C	T
1	rs10864340	0	8280517	C	T
1	rs147003355	0	8280657	C	T
1	rs373906	0	8280710	G	A
1	rs412616	0	8280766	G	A
1	rs387458	0	8280828	T	C
1	rs367049	0	8280835	T	G
1	rs67812240	0	8281052	G	A
1	rs637566	0	8281071	G	A
1	rs436851	0	8281207	C	G
1	rs411619	0	8281326	T	C
1	rs405488	0	8281419	A	C
1	rs506403	0	8281564	C	T
1	rs508339	0	8281810	A	G
1	rs623481	0	8281954	G	T
1	rs396594	0	8282129	A	G
1	rs436174	0	8282329	C	T
1	rs365725	0	8282463	T	C
1	rs55653219	0	8282491	G	A
1	rs394701	0	8282731	A	G
1	rs56305036	0	8283288	C	A
1	rs428851	0	8283864	C	T
1	rs375596	0	8283921	T	C
1	rs438814	0	8284000	T	C
1	rs2791319	0	8284018	A	C
1	rs12140278	0	8284059	A	C
1	rs57277949	0	8284151	C	G
1	rs6700470	0	8284152	A	G
1	rs34318913	0	8284160	G	A
1	rs59075043	0	8284181	T	C
1	rs11589958	0	8284250	G	A
1	rs58810919	0	8284393	G	A
1	rs11589993	0	8284497	G	A
1	rs372053	0	8284645	G	A
1	rs394282	0	8284657	T	A
1	rs372452	0	8284754	A	G
1	rs371782	0	8284862	A	G
1	rs424168	0	8285061	A	C
1	rs424160	0	8285072	A	G
1	rs423909	0	8285186	A	C
1	rs422395	0	8285832	A	T
1	rs422072	0	8286004	A	C
1	rs671402	0	8286008	C	G
1	rs7524364	0	8286009	G	A
1	rs113322248	0	8286257	C	T
1	rs115098874	0	8286260	T	G
1	rs115599079	0	8286261	T	A
1	rs189311273	0	8286358	G	A
1	rs642331	0	8286376	A	G
1	rs641952	0	8286436	A	G
1	rs642012	0	8286602	G	A
1	rs403623	0	8286665	A	G
1	rs12049468	0	8286693	G	A
1	rs388933	0	8286816	G	A
1	rs11121136	0	8286990	T	C
1	rs72635735	0	8287101	T	C
1	rs2101573	0	8287244	A	G
1	rs12022242	0	8287378	G	T
1	rs11121137	0	8287391	G	A
1	rs406236	0	8287500	G	A
1	rs113078136	0	8287753	A	G
1	rs144975211	0	8287860	G	A
1	rs7522902	0	8287952	T	A
1	rs7553816	0	8287962	C	T
1	rs367915	0	8288440	T	C
1	rs367078	0	8288720	T	C
1	rs72635736	0	8289252	T	C
1	rs114138470	0	8289322	G	T
1	rs112846030	0	8289345	C	T
1	rs382192	0	8289660	A	G
1	rs148108408	0	8289857	G	A
1	rs385504	0	8289919	A	G
1	rs438650	0	8290082	T	C
1	rs79309487	0	8290150	C	A
1	rs534231	0	8290279	C	T
1	rs11121138	0	8290743	C	G
1	rs12022853	0	8290762	T	A
1	rs113115115	0	8290848	C	G
1	rs72635739	0	8291343	C	A
1	rs149164244	0	8291706	C	T
1	rs76164182	0	8291827	T	C
1	rs299501	0	8292195	G	A
1	rs6667177	0	8292429	C	T
1	rs299500	0	8292471	T	G
1	rs185764610	0	8292682	T	C
1	rs299499	0	8292761	G	A
1	rs111335447	0	8293080	C	G
1	rs58836820	0	8293953	C	T
1	rs11121141	0	8294662	G	A
1	rs11121142	0	8294762	T	C
1	rs7528376	0	8295130	T	C
1	rs7528874	0	8295576	T	C
1	rs67287437	0	8296550	C	G
1	rs55917758	0	8297758	A	T
1	rs299511	0	8297858	C	G
1	rs72635740	0	8298418	C	A
1	rs113335696	0	8298506	G	T
1	rs17032325	0	8298548	G	A
1	rs72635742	0	8298557	G	A
1	rs17463376	0	8298690	C	T
1	rs6577475	0	8299109	G	A
1	rs144989058	0	8299279	C	T
1	rs299509	0	8299370	G	A
1	rs299508	0	8299392	A	G
1	rs299507	0	8299475	A	G
1	rs12125294	0	8300252	G	C
1	rs113430997	0	8300888	G	A
1	rs299504	0	8300926	A	G
1	rs299502	0	8301116	A	G
1	rs10864341	0	8301267	G	A
1	rs10864342	0	8301382	G	A
1	rs7513908	0	8302619	G	A
1	rs2605074	0	8303742	A	G
1	rs4908744	0	8304607	G	A
1	rs424445	0	8304897	A	G
1	rs113763668	0	8305742	A	G
1	rs113903822	0	8306178	G	A
1	rs6678819	0	8306307	C	G
1	rs72635744	0	8306548	G	A
1	rs56055504	0	8306823	G	A
1	rs56112504	0	8307076	C	T
1	rs113152981	0	8307318	C	T
1	rs6694662	0	8307319	A	G
1	rs6657240	0	8307467	G	A
1	rs113437535	0	8307570	T	C
1	rs6657546	0	8307825	G	T
1	rs6697815	0	8307849	T	G
1	rs79902942	0	8307900	G	A
1	rs6685788	0	8308419	C	G
1	rs7553402	0	8308715	T	C
1	rs11580892	0	8308828	T	G
1	rs56273987	0	8309136	A	G
1	rs180834471	0	8309282	G	A
1	rs150724452	0	8309594	C	T
1	rs4908745	0	8309648	T	C
1	rs7519605	0	8309903	G	A
1	rs12075176	0	8309916	G	T
1	rs11583166	0	8310062	G	A
1	rs72861200	0	8310158	C	G
1	rs147599682	0	8310645	T	C
1	rs2401090	0	8310747	C	T
1	rs72635752	0	8310956	G	A
1	rs299494	0	8311053	T	G
1	rs72635753	0	8311760	C	T
1	rs11584255	0	8311959	G	A
1	rs2168329	0	8312231	T	C
1	rs2124324	0	8312278	T	G
1	rs116227640	0	8312315	C	T
1	rs72635756	0	8312521	T	C
1	rs72635758	0	8312575	A	G
1	rs72635759	0	8312773	A	G
1	rs72635760	0	8313207	A	G
1	rs4301655	0	8313894	A	G
1	rs112658125	0	8314253	T	C
1	rs111913634	0	8314341	G	A
1	rs11121146	0	8314447	T	C
1	rs2401089	0	8315255	G	T
1	rs66469268	0	8316129	A	G
1	rs2046845	0	8316732	A	T
1	rs72635764	0	8317032	T	G
1	rs72635765	0	8317253	A	C
1	rs299490	0	8317691	T	G
1	rs7520292	0	8317958	A	C
1	rs401691	0	8319635	C	T
1	rs389709	0	8320045	G	A
1	rs116136222	0	8320437	A	G
1	rs567443	0	8320758	G	A
1	rs567316	0	8320800	G	A
1	rs112330436	0	8321002	C	T
1	rs72635767	0	8321625	G	T
1	rs146285037	0	8321880	G	A
1	rs12750114	0	8321932	C	T
1	rs12754114	0	8321961	C	A
1	rs12754134	0	8322001	C	G
1	rs12086133	0	8322371	G	C
1	rs12086134	0	8322374	G	A
1	rs4908746	0	8322593	T	A
1	rs4908747	0	8322603	G	A
1	rs114301916	0	8322642	G	A
1	rs72635768	0	8322818	A	G
1	rs540532439	0	8322974	G	T
1	rs4908497	0	8323162	A	T
1	rs116209262	0	8323168	C	T
1	rs1890807	0	8323720	G	A
1	rs1890806	0	8323955	T	C
1	rs147920414	0	8325055	G	T
1	rs2791323	0	8325084	T	C
1	rs2661865	0	8325211	A	G
1	rs55911140	0	8325328	G	T
1	rs10779700	0	8325842	C	T
1	rs143025859	0	8326086	G	A
1	rs3105756	0	8326572	G	C
1	rs72635774	0	8326898	A	G
1	rs72862649	0	8326968	G	A
1	rs444966	0	8327648	C	T
1	rs488194	0	8328424	T	C
1	rs621818	0	8328437	A	G
1	rs140116585	0	8328628	G	A
1	rs374547	0	8328764	A	G
1	rs440534	0	8329099	G	A
1	rs436352	0	8329433	G	A
1	rs2661869	0	8329710	C	T
1	rs61785773	0	8332194	T	C
1	rs2791322	0	8332297	T	C
1	rs433590	0	8333279	C	T
1	rs12753024	0	8335155	T	C
1	rs148116031	0	8335367	C	T
1	rs139911739	0	8335888	G	A
1	rs409822	0	8336032	C	T
1	rs409811	0	8336037	C	T
1	rs55662981	0	8336247	A	C
1	rs72862657	0	8336374	C	T
1	rs115857792	0	8336794	C	T
1	rs2457019	0	8337553	C	T
1	rs75003519	0	8337587	C	T
1	rs10864343	0	8337974	A	G
1	rs438895	0	8338355	G	A
1	rs536218	0	8338637	T	A
1	rs406525	0	8338737	G	A
1	rs410194	0	8338753	A	G
1	rs111303751	0	8338772	T	A
1	rs377594	0	8338803	C	T
1	rs12749812	0	8339330	G	T
1	rs12732606	0	8339510	A	G
1	rs12754751	0	8339953	G	A
1	rs12741439	0	8339978	T	G
1	rs12755969	0	8340021	C	T
1	rs61785793	0	8340081	C	T
1	rs193386	0	8340188	G	C
1	rs149358	0	8340329	T	C
1	rs213540	0	8340820	T	G
1	rs78392922	0	8340994	G	T
1	rs12028671	0	8341017	C	G
1	rs159628	0	8341151	C	T
1	rs76961658	0	8341333	G	A
1	rs57844799	0	8341608	G	C
1	rs159629	0	8342293	T	C
1	rs159630	0	8342571	G	C
1	rs159631	0	8342712	A	G
1	rs159632	0	8345298	A	G
1	rs72635783	0	8346048	C	T
1	rs707481	0	8347601	T	C
1	rs2605077	0	8347805	G	C
1	rs823717	0	8348505	A	G
1	rs2605079	0	8348642	T	C
1	rs3100767	0	8350271	C	T
1	rs299686	0	8350594	T	C
1	rs299687	0	8350757	T	C
1	rs143184840	0	8350772	C	T
1	rs11582622	0	8351611	C	T
1	rs151286550	0	8351901	A	T
1	rs299688	0	8352039	G	T
1	rs11121149	0	8352154	T	C
1	rs72862684	0	8352240	C	T
1	rs12740090	0	8352378	T	A
1	rs299689	0	8352398	T	C
1	rs299690	0	8352404	G	A
1	rs299691	0	8352623	C	T
1	rs299692	0	8352642	G	T
1	rs299693	0	8352656	G	A
1	rs299694	0	8352798	C	G
1	rs299695	0	8352853	C	T
1	rs111540382	0	8353020	C	T
1	rs299696	0	8353465	C	G
1	rs299697	0	8353490	T	G
1	rs145422468	0	8354456	G	A
1	rs3850464	0	8355467	T	A
1	rs78232287	0	8355669	C	A
1	rs191682998	0	8355696	G	A
1	rs299698	0	8355752	T	C
1	rs11121151	0	8355807	C	T
1	rs299700	0	8356249	T	G
1	rs11121152	0	8357221	C	T
1	rs6577481	0	8357338	T	C
1	rs6666479	0	8357863	C	T
1	rs12061726	0	8357940	T	C
1	rs116511884	0	8358546	C	T
1	rs12123212	0	8358680	G	A
1	rs148339892	0	8358742	C	T
1	rs72862694	0	8358767	C	T
1	rs140841910	0	8359922	G	A
1	rs2120459	0	8360487	A	G
1	rs1472878	0	8360494	A	G
1	rs12027657	0	8361312	A	T
1	rs35288526	0	8361620	T	C
1	rs78824818	0	8362023	T	C
1	rs11121153	0	8362460	G	A
1	rs4908749	0	8363042	C	A
1	rs12119486	0	8363442	A	G
1	rs12122933	0	8363795	G	A
1	rs7537923	0	8364393	A	G
1	rs11121154	0	8364567	T	C
1	rs11121155	0	8364628	T	C
1	rs12727604	0	8365102	G	A
1	rs12728882	0	8365177	C	T
1	rs2401093	0	8365188	G	C
1	rs144947494	0	8365420	A	T
1	rs12121507	0	8365479	A	G
1	rs10864345	0	8366090	A	T
1	rs140448052	0	8366239	G	A
1	rs12758680	0	8366429	T	C
1	rs2401092	0	8367247	G	A
1	rs2401091	0	8367378	T	G
1	rs12029226	0	8367677	T	C
1	rs12031739	0	8367704	G	C
1	rs12029259	0	8368012	A	G
1	rs11121156	0	8368463	C	T
1	rs10864346	0	8368980	A	C
1	rs145141193	0	8369207	G	A
1	rs6577482	0	8369429	A	G
1	rs77253658	0	8370068	A	C
1	rs11121157	0	8370088	G	A
1	rs190737399	0	8370281	T	C
1	rs147379808	0	8370353	G	A
1	rs72864229	0	8370729	A	G
1	rs77870794	0	8370908	G	A
1	rs11121159	0	8371186	T	C
1	rs1107286	0	8372328	G	A
1	rs79804582	0	8372445	G	C
1	rs1107285	0	8372487	A	G
1	rs1107284	0	8372536	C	T
1	rs966134	0	8373208	A	G
1	rs966133	0	8373305	G	A
1	rs10864348	0	8373752	A	C
1	rs6694282	0	8374187	G	A
1	rs72635790	0	8374253	T	A
1	rs78641116	0	8374297	G	C
1	rs6689410	0	8375333	T	C
1	rs6674518	0	8375618	C	G
1	rs1466655	0	8375842	C	T
1	rs1466654	0	8375913	G	T
1	rs72635791	0	8376815	G	C
1	rs116476471	0	8376882	C	T
1	rs1467013	0	8377828	G	A
1	rs72635792	0	8378599	C	G
1	rs61785826	0	8379063	G	T
1	rs11121161	0	8379309	T	C
1	rs11121162	0	8379448	G	A
1	rs10779701	0	8379626	G	A
1	rs55985071	0	8379967	G	A
1	rs112673896	0	8380054	A	C
1	rs55819363	0	8380123	A	G
1	rs4908750	0	8380971	A	G
1	rs11583580	0	8381159	G	A
1	rs11121164	0	8381276	T	G
1	rs76546460	0	8381412	G	C
1	rs72635795	0	8381764	G	A
1	rs12132135	0	8382607	G	A
1	rs7517675	0	8382681	A	G
1	rs1844583	0	8383469	T	A
1	rs11585805	0	8383778	C	G
1	rs72635796	0	8383987	G	C
1	rs78921373	0	8384228	G	A
1	rs146031759	0	8384861	T	A
1	rs72635798	0	8385004	G	A
1	rs2292242	0	8385059	C	T
1	rs9645401	0	8386658	A	G
1	rs9628987	0	8386730	A	C
1	rs116024147	0	8387069	T	C
1	rs11584036	0	8387463	G	A
1	rs11584095	0	8387779	G	A
1	rs11584485	0	8387962	G	A
1	rs12141444	0	8389153	C	T
1	rs80046868	0	8389154	G	A
1	rs72635800	0	8389715	G	A
1	rs10449318	0	8389894	C	T
1	rs1473497	0	8390008	A	G
1	rs1473496	0	8390051	G	A
1	rs12142465	0	8390054	C	A
1	rs2289730	0	8390213	G	A
1	rs12565834	0	8390246	T	C
1	rs56125713	0	8390384	G	C
1	rs1058619	0	8390495	A	G
1	rs2289731	0	8390888	G	A
1	rs142956849	0	8391041	C	T
1	rs12143547	0	8391251	C	T
1	rs72635801	0	8391265	G	A
1	rs555346050	0	8391989	G	A
1	rs11586622	0	8392395	G	A
1	rs11585385	0	8392446	T	G
1	rs11590467	0	8392520	C	T
1	rs58286176	0	8392548	G	A
1	rs7552012	0	8393145	C	T
1	rs7518563	0	8393218	A	G
1	rs11121165	0	8393398	T	C
1	rs12132571	0	8393552	G	C
1	rs35167234	0	8393871	C	T
1	rs12711517	0	8394236	C	T
1	rs11121167	0	8394397	A	G
1	rs10864350	0	8394796	A	G
1	rs4908753	0	8394816	T	C
1	rs75740297	0	8394882	C	T
1	rs66504733	0	8395122	C	T
1	rs2305016	0	8395441	T	C
1	rs7535752	0	8395560	G	T
1	rs61747125	0	8395674	C	T
1	rs143286925	0	8396982	T	A
1	rs3844030	0	8397058	A	G
1	rs3994814	0	8397518	G	A
1	rs3994821	0	8397522	G	A
1	rs7520373	0	8397803	C	T
1	rs76419978	0	8398288	G	C
1	rs12038661	0	8398834	A	G
1	rs12039434	0	8399193	A	G
1	rs7548093	0	8399282	G	A
1	rs12402088	0	8401588	C	T
1	rs111915429	0	8402221	C	T
1	rs72636904	0	8402594	T	C
1	rs6690548	0	8403011	G	A
1	rs4908499	0	8403112	A	T
1	rs72636907	0	8403155	C	T
1	rs79500154	0	8403393	G	A
1	rs1055236	0	8404093	C	T
1	rs13376065	0	8405662	G	A
1	rs77883943	0	8405690	C	T
1	rs11121168	0	8406334	C	T
1	rs61785859	0	8406443	T	C
1	rs114016237	0	8406541	G	A
1	rs75813190	0	8407074	C	T
1	rs10399665	0	8407287	C	T
1	rs11588961	0	8407458	G	A
1	rs7511857	0	8407508	G	A
1	rs11121169	0	8408936	G	A
1	rs2895933	0	8409139	C	T
1	rs149424879	0	8409523	G	A
1	rs10864351	0	8409672	C	A
1	rs80184934	0	8409704	G	A
1	rs77156364	0	8412396	C	G
1	rs8627	0	8412935	C	T
1	rs1064826	0	8412989	A	G
1	rs1058791	0	8413317	A	C
1	rs1058790	0	8413839	A	G
1	rs1889854	0	8415235	C	T
1	rs1889853	0	8415290	C	A
1	rs2289733	0	8415418	G	A
1	rs41278972	0	8415682	C	T
1	rs11121171	0	8416957	G	C
1	rs75051448	0	8418219	C	T
1	rs11121172	0	8418644	C	A
1	rs1058766	0	8418650	T	C
1	rs6577484	0	8419420	A	G
1	rs7525559	0	8419629	T	C
1	rs11581418	0	8419766	C	T
1	rs2784735	0	8421092	C	T
1	rs201922249	0	8421186	G	A
1	rs13596	0	8421203	T	C
1	rs2252865	0	8422676	T	C
1	rs10779702	0	8423510	A	G
1	rs2289732	0	8423877	G	C
1	rs12118524	0	8424029	G	A
1	rs9628991	0	8424039	C	G
1	rs3765972	0	8425798	C	T
1	rs3753275	0	8425900	T	C
1	rs6684863	0	8426236	G	A
1	rs114263632	0	8427712	C	A
1	rs144667432	0	8428726	A	G
1	rs61787660	0	8429224	G	A
1	rs10864352	0	8429899	G	C
1	rs11580417	0	8430224	G	A
1	rs12079653	0	8430594	C	A
1	rs113121828	0	8430812	T	C
1	rs11121174	0	8431105	C	G
1	rs3795310	0	8431607	C	T
1	rs116699257	0	8431748	G	C
1	rs140365290	0	8431840	G	A
1	rs894875	0	8432136	C	T
1	rs902356	0	8432653	G	A
1	rs902355	0	8433124	T	C
1	rs754346	0	8433747	T	C
1	rs17380817	0	8434012	C	T
1	rs11121175	0	8435046	C	A
1	rs17380831	0	8436131	T	C
1	rs34089283	0	8436571	G	A
1	rs6678140	0	8436802	C	T
1	rs11121176	0	8437032	T	C
1	rs2708633	0	8439625	C	A
1	rs11583012	0	8440132	G	A
1	rs2636314	0	8440643	G	A
1	rs140854889	0	8441579	T	C
1	rs56812469	0	8444230	T	C
1	rs3765971	0	8445360	C	T
1	rs11121177	0	8445946	G	A
1	rs2587513	0	8447237	T	C
1	rs2708630	0	8447404	C	T
1	rs2120461	0	8447722	C	T
1	rs35608792	0	8450425	A	G
1	rs2708628	0	8450448	T	C
1	rs114894025	0	8450672	A	G
1	rs145229043	0	8450868	A	G
1	rs72636929	0	8451643	C	A
1	rs72636930	0	8451719	C	T
1	rs2661863	0	8452725	T	C
1	rs2708629	0	8454792	T	C
1	rs55819613	0	8454870	A	G
1	rs11121179	0	8455712	G	T
1	rs1443929	0	8457623	G	T
1	rs149254829	0	8458237	C	T
1	rs12567722	0	8460503	G	A
1	rs1932529	0	8461129	A	G
1	rs55818451	0	8462000	A	G
1	rs55823627	0	8462079	C	T
1	rs2784737	0	8463176	T	C
1	rs2708631	0	8463510	C	T
1	rs12741595	0	8464196	A	T
1	rs2708632	0	8464509	T	C
1	rs2784738	0	8466217	G	A
1	rs301796	0	8466730	T	C
1	rs1884353	0	8466745	G	A
1	rs2748456	0	8466750	C	T
1	rs17385239	0	8467156	C	A
1	rs301795	0	8467353	G	A
1	rs301793	0	8467534	T	C
1	rs301792	0	8468278	A	G
1	rs301791	0	8468372	A	T
1	rs301790	0	8469284	G	C
1	rs301789	0	8469337	A	G
1	rs2661868	0	8469789	C	T
1	rs301788	0	8472164	C	T
1	rs1763838	0	8473331	G	A
1	rs1763839	0	8473336	G	A
1	rs12754538	0	8473813	C	T
1	rs28638379	0	8473985	C	T
1	rs144754886	0	8475385	T	G
1	rs12023132	0	8476420	C	T
1	rs159960	0	8476428	A	G
1	rs301804	0	8476441	C	G
1	rs2708625	0	8476455	T	C
1	rs149875147	0	8476625	G	A
1	rs11121181	0	8477006	G	A
1	rs111867830	0	8477247	A	C
1	rs115109046	0	8477866	C	T
1	rs301805	0	8481016	T	G
1	rs12095124	0	8482032	T	C
1	rs301806	0	8482078	C	T
1	rs72636935	0	8482297	T	C
1	rs159961	0	8484228	C	T
1	rs57310340	0	8484529	A	G
1	rs301807	0	8484823	A	G
1	rs12045438	0	8485904	T	C
1	rs302714	0	8486131	A	C
1	rs301808	0	8486341	C	G
1	rs301797	0	8487323	C	A
1	rs115846081	0	8487327	T	C
1	rs301798	0	8488565	A	G
1	rs301799	0	8489302	C	T
1	rs302719	0	8490320	T	G
1	rs301800	0	8490603	T	C
1	rs159962	0	8490983	C	T
1	rs78197715	0	8492467	C	T
1	rs142162391	0	8492493	A	G
1	rs35894032	0	8492546	T	C
1	rs78993101	0	8493545	C	T
1	rs12047377	0	8493933	A	T
1	rs56117018	0	8495292	T	C
1	rs172531	0	8495590	A	G
1	rs301801	0	8495945	T	C
1	rs301802	0	8497307	T	A
1	rs2784739	0	8497558	T	G
1	rs301803	0	8498680	A	T
1	rs2784740	0	8501057	T	A
1	rs301819	0	8501786	A	G
1	rs301818	0	8503242	G	A
1	rs159963	0	8504421	C	A
1	rs301816	0	8505058	G	A
1	rs301815	0	8506774	A	G
1	rs35835152	0	8507576	C	T
1	rs11581328	0	8507773	G	A
1	rs150786006	0	8508545	G	A
1	rs17032601	0	8509764	T	C
1	rs301814	0	8510577	T	C
1	rs301813	0	8510595	T	C
1	rs159959	0	8514796	T	C
1	rs55650673	0	8514844	G	A
1	rs301811	0	8515050	C	T
1	rs17464614	0	8516282	A	G
1	rs301810	0	8516388	G	C
1	rs77956576	0	8519133	G	A
1	rs111803733	0	8519743	C	T
1	rs72636944	0	8520408	G	A
1	rs11121182	0	8522553	C	A
1	rs301786	0	8522910	A	G
1	rs301785	0	8524193	A	C
1	rs80337942	0	8524340	C	A
1	rs116609081	0	8524640	T	G
1	rs12080583	0	8524877	G	A
1	rs11589090	0	8525615	C	T
1	rs4908760	0	8526142	G	A
1	rs72636945	0	8527214	C	T
1	rs17385519	0	8527520	C	T
1	rs112309928	0	8527529	T	C
1	rs17381420	0	8528020	A	G
1	rs114812780	0	8528854	G	T
1	rs751790	0	8529141	T	C
1	rs910581	0	8529524	T	C
1	rs141582190	0	8530497	A	G
1	rs7543004	0	8531111	A	G
1	rs1922983	0	8531326	A	G
1	rs12061328	0	8531963	C	T
1	rs6577488	0	8534529	T	C
1	rs2399145	0	8535087	G	A
1	rs4995074	0	8535164	T	G
1	rs143750828	0	8535365	C	T
1	rs4351668	0	8535818	C	T
1	rs4463697	0	8535863	T	C
1	rs6577489	0	8536575	A	C
1	rs12040962	0	8536901	A	C
1	rs1024197	0	8537058	C	G
1	rs1884352	0	8537289	G	A
1	rs12409937	0	8538302	G	C
1	rs145188157	0	8538976	A	T
1	rs2399144	0	8539269	C	A
1	rs7551849	0	8539463	A	G
1	rs11121186	0	8540341	G	A
1	rs12568293	0	8540912	T	C
1	rs80243135	0	8542448	A	C
1	rs12724979	0	8542700	G	C
1	rs910582	0	8543060	T	A
1	rs17385721	0	8543081	T	C
1	rs112580421	0	8544190	C	T
1	rs141792556	0	8545922	G	A
1	rs11579481	0	8546149	C	T
1	rs12046643	0	8547866	A	C
1	rs67959876	0	8548098	A	C
1	rs146099824	0	8548215	A	T
1	rs12753546	0	8548509	T	C
1	rs6674651	0	8548558	G	T
1	rs6577490	0	8549133	G	A
1	rs7521809	0	8549403	A	G
1	rs10864353	0	8549716	A	G
1	rs10864354	0	8549741	C	T
1	rs11121188	0	8549971	G	A
1	rs190751907	0	8550199	G	T
1	rs112055740	0	8550541	T	G
1	rs116222791	0	8551639	C	T
1	rs115136021	0	8551853	G	A
1	rs4908761	0	8552219	G	A
1	rs141820919	0	8552699	C	G
1	rs6677736	0	8552804	A	T
1	rs6701803	0	8554248	C	T
1	rs4908501	0	8554471	T	G
1	rs55858268	0	8554696	C	T
1	rs112984832	0	8555702	C	T
1	rs7527389	0	8556545	A	G
1	rs12117910	0	8556953	A	C
1	rs7518608	0	8557320	C	G
1	rs7530745	0	8557691	A	C
1	rs12403339	0	8558292	G	A
1	rs138837360	0	8558340	C	T
1	rs4908503	0	8558876	T	G
1	rs144929188	0	8559408	C	A
1	rs12759741	0	8559660	G	A
1	rs142092694	0	8560040	C	T
1	rs77833655	0	8560326	C	T
1	rs11584261	0	8560366	C	A
1	rs4908762	0	8563663	C	T
1	rs6669503	0	8564301	C	G
1	rs115351563	0	8565420	G	A
1	rs10864355	0	8566300	T	C
1	rs114879706	0	8566866	T	G
1	rs12735687	0	8567498	G	T
1	rs151037968	0	8567710	C	T
1	rs10864356	0	8569871	A	T
1	rs11121194	0	8569906	C	T
1	rs2024774	0	8570456	C	G
1	rs13374834	0	8571709	A	G
1	rs116144697	0	8572814	G	A
1	rs78110809	0	8573008	C	T
1	rs7542312	0	8573471	G	C
1	rs7520617	0	8573717	C	T
1	rs146489578	0	8573830	A	G
1	rs6668508	0	8574118	C	T
1	rs74577299	0	8574498	A	C
1	rs6577491	0	8574972	G	T
1	rs6577492	0	8575064	C	A
1	rs6577494	0	8576925	C	T
1	rs6678982	0	8577185	C	A
1	rs76276645	0	8578096	G	T
1	rs7539382	0	8579301	C	T
1	rs2399143	0	8579449	A	G
1	rs7545384	0	8580960	C	A
1	rs6656249	0	8581015	A	C
1	rs6577496	0	8581227	C	A
1	rs182102427	0	8582730	A	G
1	rs2144463	0	8583293	C	A
1	rs111786947	0	8583701	T	C
1	rs145854696	0	8583920	G	A
1	rs151028640	0	8586103	C	T
1	rs17385829	0	8586242	T	C
1	rs11121197	0	8586333	G	A
1	rs2297867	0	8586563	C	A
1	rs11121198	0	8590427	C	G
1	rs12131864	0	8591162	A	G
1	rs61783642	0	8591397	T	C
1	rs7518744	0	8592943	T	C
1	rs115076426	0	8594701	C	A
1	rs1150398	0	8594967	C	T
1	rs7526121	0	8595894	T	C
1	rs10779703	0	8596182	C	T
1	rs55860300	0	8596335	G	A
1	rs1463051	0	8596893	T	A
1	rs1463050	0	8597042	G	A
1	rs1463049	0	8597108	A	T
1	rs10492966	0	8598005	C	T
1	rs10492965	0	8598127	G	A
1	rs11121199	0	8600192	G	A
1	rs12401496	0	8600401	C	T
1	rs12136689	0	8601118	A	C
1	rs35865480	0	8603777	C	T
1	rs17386003	0	8604158	T	C
1	rs116333840	0	8604320	G	A
1	rs12145445	0	8604370	C	G
1	rs116215107	0	8604539	A	G
1	rs6577497	0	8605667	A	T
1	rs6702060	0	8607024	G	A
1	rs926951	0	8608106	A	G
1	rs79938927	0	8608253	G	C
1	rs6577498	0	8608824	C	A
1	rs12120824	0	8608999	C	T
1	rs6697997	0	8609111	A	G
1	rs4581300	0	8610505	T	G
1	rs56227503	0	8610837	C	T
1	rs143706755	0	8611596	T	C
1	rs17032665	0	8611806	T	G
1	rs6577499	0	8612104	G	C
1	rs2016084	0	8613418	C	A
1	rs114898999	0	8614321	C	T
1	rs6577500	0	8614571	G	C
1	rs61783647	0	8614892	A	G
1	rs6577501	0	8614926	T	C
1	rs6577502	0	8615577	T	C
1	rs12122737	0	8616404	C	A
1	rs1473420	0	8616838	T	G
1	rs12756257	0	8616933	C	A
1	rs28422051	0	8618337	T	C
1	rs9730025	0	8619073	A	G
1	rs113298355	0	8619255	C	T
1	rs74324642	0	8620172	A	C
1	rs6577503	0	8620453	A	G
1	rs1463055	0	8621586	G	A
1	rs7530863	0	8622793	A	G
1	rs113605276	0	8623490	C	T
1	rs35370789	0	8623578	C	G
1	rs12410336	0	8623664	A	G
1	rs78855832	0	8623676	T	C
1	rs111564462	0	8624696	A	T
1	rs150555505	0	8624715	C	A
1	rs12405049	0	8626117	C	T
1	rs55999585	0	8628129	T	C
1	rs71641052	0	8628362	T	C
1	rs10492964	0	8629380	T	G
1	rs116762458	0	8630602	A	G
1	rs17032677	0	8631503	G	C
1	rs1150395	0	8632599	C	T
1	rs11121201	0	8632791	A	T
1	rs112444423	0	8633328	C	T
1	rs77794703	0	8633341	C	T
1	rs12122851	0	8634290	G	A
1	rs180679203	0	8634443	G	T
1	rs115344563	0	8635207	C	T
1	rs112509559	0	8635795	A	C
1	rs142797528	0	8636101	A	G
1	rs12733412	0	8637090	G	T
1	rs143688450	0	8637604	T	A
1	rs79957979	0	8637835	C	T
1	rs7547411	0	8638145	A	G
1	rs12029303	0	8638666	T	C
1	rs11121202	0	8639357	T	C
1	rs1000184	0	8640831	G	C
1	rs1535158	0	8640892	T	C
1	rs79939774	0	8642277	G	A
1	rs1061039	0	8642588	T	C
1	rs6663123	0	8642931	T	C
1	rs17386406	0	8643497	G	A
1	rs72639659	0	8643927	G	C
1	rs7537982	0	8644007	C	T
1	rs148278424	0	8644567	C	T
1	rs150617841	0	8644698	A	G
1	rs4908766	0	8645044	C	A
1	rs1934138	0	8645816	G	A
1	rs17386448	0	8646318	T	C
1	rs79203748	0	8647481	A	G
1	rs71580034	0	8647587	T	C
1	rs6670508	0	8647917	G	C
1	rs6698079	0	8648041	C	T
1	rs11121203	0	8648240	T	C
1	rs12037534	0	8649924	G	A
1	rs7526171	0	8650185	T	C
1	rs41278974	0	8650930	C	T
1	rs17386539	0	8651196	G	A
1	rs6675443	0	8651582	T	A
1	rs6675857	0	8652154	A	G
1	rs6687245	0	8652384	G	A
1	rs6664111	0	8653484	T	A
1	rs922366	0	8653733	C	A
1	rs11121204	0	8654305	G	A
1	rs4908767	0	8654717	A	C
1	rs4908768	0	8654764	G	A
1	rs1463054	0	8655419	A	G
1	rs7523186	0	8655495	A	G
1	rs12134896	0	8656227	G	A
1	rs1809332	0	8656434	C	T
1	rs72639663	0	8656824	A	G
1	rs4908504	0	8657199	C	T
1	rs11121205	0	8658085	G	A
1	rs6666191	0	8658442	C	T
1	rs79769442	0	8658477	C	T
1	rs6681362	0	8658527	T	G
1	rs1318218	0	8658712	T	C
1	rs116650221	0	8658834	T	C
1	rs2100888	0	8659282	T	A
1	rs4480384	0	8659714	A	G
1	rs111988435	0	8660927	C	T
1	rs72639666	0	8662690	G	C
1	rs6688329	0	8663058	G	A
1	rs6679948	0	8663096	T	C
1	rs12136766	0	8663821	G	A
1	rs1038008	0	8664922	T	C
1	rs55802878	0	8666411	T	C
1	rs182338342	0	8667929	C	T
1	rs74640733	0	8668048	G	C
1	rs3850467	0	8669170	A	G
1	rs76217715	0	8669942	C	T
1	rs138601087	0	8670166	G	A
1	rs6701331	0	8670206	A	C
1	rs3850466	0	8670466	A	G
1	rs112772887	0	8670729	T	C
1	rs2401133	0	8670993	T	C
1	rs148976452	0	8671321	G	A
1	rs3850465	0	8671779	G	C
1	rs12123980	0	8671946	C	A
1	rs114453190	0	8675291	C	A
1	rs74521170	0	8676924	C	A
1	rs12140566	0	8677188	G	T
1	rs112740513	0	8677564	A	G
1	rs7532459	0	8677773	C	G
1	rs7544052	0	8677774	A	T
1	rs1817367	0	8678784	C	T
1	rs140590305	0	8678813	G	A
1	rs1953827	0	8679848	G	A
1	rs7513420	0	8681044	T	C
1	rs55830087	0	8681550	C	T
1	rs11121207	0	8681848	C	A
1	rs111705054	0	8682318	T	C
1	rs185290085	0	8682778	A	C
1	rs115152898	0	8682828	A	G
1	rs11578142	0	8684774	C	T
1	rs6577506	0	8685037	A	C
1	rs1812457	0	8685520	C	T
1	rs143949349	0	8685851	G	T
1	rs142000262	0	8686774	T	C
1	rs11121209	0	8686862	G	A
1	rs4440881	0	8689006	T	C
1	rs1381928	0	8690933	G	A
1	rs6674832	0	8691879	T	C
1	rs2401137	0	8693324	T	A
1	rs111310767	0	8693505	C	T
1	rs10779704	0	8693537	A	C
1	rs12735554	0	8695395	C	G
1	rs6703577	0	8695522	C	A
1	rs55805586	0	8696245	C	T
1	rs7520025	0	8698277	C	T
1	rs77910017	0	8698369	A	G
1	rs10864359	0	8698610	G	C
1	rs149105095	0	8698990	G	A
1	rs6577509	0	8699047	T	C
1	rs6577510	0	8699079	A	G
1	rs146526624	0	8699469	T	G
1	rs10779705	0	8699682	G	A
1	rs1463052	0	8701231	A	G
1	rs4908769	0	8701288	C	T
1	rs78759213	0	8701454	G	A
1	rs6577513	0	8702753	G	A
1	rs112211818	0	8703169	T	C
1	rs2401138	0	8704059	G	C
1	rs1463053	0	8705037	G	A
1	rs6690050	0	8707100	A	G
1	rs6692693	0	8707116	T	G
1	rs6681316	0	8708340	C	G
1	rs11121210	0	8708529	T	C
1	rs12029088	0	8708876	T	C
1	rs12028347	0	8708925	A	G
1	rs114001162	0	8709479	C	A
1	rs61785507	0	8710007	T	G
1	rs2401139	0	8710836	A	G
1	rs4908770	0	8711372	G	A
1	rs78039018	0	8711404	G	C
1	rs6577514	0	8712743	T	G
1	rs115914806	0	8713026	G	A
1	rs6577515	0	8714202	G	C
1	rs11121211	0	8714239	C	T
1	rs6577516	0	8714342	G	A
1	rs3737670	0	8716543	G	C
1	rs149668857	0	8716965	G	A
1	rs12131717	0	8718085	G	A
1	rs146109362	0	8718527	C	T
1	rs143593617	0	8719452	C	T
1	rs17387017	0	8720825	T	C
1	rs34430711	0	8721402	G	A
1	rs4908771	0	8722507	A	G
1	rs10864360	0	8724522	C	T
1	rs80001448	0	8725075	G	A
1	rs56305243	0	8725420	T	C
1	rs11121212	0	8725993	C	T
1	rs10864361	0	8726721	T	C
1	rs140290129	0	8727184	A	G
1	rs12040568	0	8727944	G	T
1	rs11121213	0	8728187	C	A
1	rs11121214	0	8728665	C	T
1	rs4908505	0	8728864	G	A
1	rs4908506	0	8728978	A	C
1	rs74998388	0	8729460	T	C
1	rs6695867	0	8730779	G	A
1	rs77499810	0	8732055	G	A
1	rs10864362	0	8732454	A	C
1	rs11121215	0	8733128	T	C
1	rs190167204	0	8734188	C	A
1	rs6577517	0	8735664	C	T
1	rs111230416	0	8735917	G	C
1	rs2045820	0	8738135	A	G
1	rs115863810	0	8738637	T	C
1	rs568584104	0	8738651	C	T
1	rs4908507	0	8738937	C	T
1	rs11121216	0	8738944	A	G
1	rs147699885	0	8740019	A	G
1	rs10746481	0	8740713	A	G
1	rs7556169	0	8741401	A	G
1	rs12122666	0	8741438	C	A
1	rs7547833	0	8742451	C	T
1	rs11587482	0	8743195	T	G
1	rs11577530	0	8743444	C	T
1	rs6693009	0	8743710	A	G
1	rs180777374	0	8743940	G	A
1	rs7554164	0	8745124	T	C
1	rs6687239	0	8745476	C	T
1	rs6702457	0	8745711	T	C
1	rs35463090	0	8745807	G	A
1	rs2895941	0	8746164	C	T
1	rs71641058	0	8746986	G	A
1	rs11121218	0	8748524	G	A
1	rs111501757	0	8748715	G	A
1	rs6577518	0	8748923	T	C
1	rs34703782	0	8750511	C	T
1	rs7533442	0	8750591	G	T
1	rs79270989	0	8750754	G	C
1	rs6682498	0	8751146	G	C
1	rs6658881	0	8751268	C	T
1	rs56163601	0	8751897	G	A
1	rs140225076	0	8752620	C	A
1	rs139855906	0	8754699	T	C
1	rs116625426	0	8755918	A	G
1	rs12075458	0	8758794	C	A
1	rs12025126	0	8759554	T	C
1	rs7551149	0	8761302	G	A
1	rs12122493	0	8762157	A	G
1	rs7554486	0	8762357	G	A
1	rs182025879	0	8763350	C	A
1	rs139672820	0	8766278	T	A
1	rs114037777	0	8766303	A	G
1	rs10864363	0	8767311	T	G
1	rs11121221	0	8767529	A	G
1	rs10864364	0	8767780	C	A
1	rs75306295	0	8767831	C	T
1	rs112053331	0	8768130	A	C
1	rs79440544	0	8768799	G	A
1	rs11121222	0	8769173	G	A
1	rs4908773	0	8769728	T	C
1	rs12125525	0	8770538	A	G
1	rs4908774	0	8770696	G	A
1	rs7553298	0	8770883	A	G
1	rs114865645	0	8771373	A	G
1	rs11121223	0	8772845	T	A
1	rs11121224	0	8773515	A	G
1	rs953043	0	8774451	T	C
1	rs6693127	0	8774973	G	A
1	rs12123325	0	8775342	G	A
1	rs953535	0	8776719	A	C
1	rs78421559	0	8776790	C	T
1	rs12121933	0	8777081	A	T
1	rs149692484	0	8777380	C	T
1	rs114086880	0	8778075	C	T
1	rs112104220	0	8780916	A	G
1	rs116644103	0	8780989	C	T
1	rs12030885	0	8781396	A	G
1	rs61784167	0	8783614	G	A
1	rs77501380	0	8783712	G	A
1	rs114750696	0	8787966	A	C
1	rs12128827	0	8788155	T	C
1	rs7518204	0	8788636	T	C
1	rs12567592	0	8788907	C	T
1	rs59905044	0	8790131	A	G
1	rs12093157	0	8791894	C	T
1	rs190245758	0	8792022	C	T
1	rs139184490	0	8792032	T	G
1	rs114455239	0	8792838	T	C
1	rs142554024	0	8793859	T	C
1	rs4908775	0	8794410	G	A
1	rs148062246	0	8798458	T	C
1	rs12136374	0	8798527	G	A
1	rs76174849	0	8798765	C	T
1	rs10864365	0	8799811	C	T
1	rs4908508	0	8800780	T	C
1	rs79644886	0	8803216	A	C
1	rs4908776	0	8804033	T	C
1	rs4908777	0	8804237	A	G
1	rs17383360	0	8804443	A	G
1	rs4908778	0	8804888	C	G
1	rs3938719	0	8804997	A	G
1	rs4908510	0	8806345	G	C
1	rs11588260	0	8807186	G	A
1	rs12024032	0	8808185	C	T
1	rs12567502	0	8808820	T	A
1	rs61784171	0	8810189	G	A
1	rs10492963	0	8810341	C	T
1	rs146673215	0	8811000	G	A
1	rs2131679	0	8811768	G	A
1	rs12028160	0	8812214	C	T
1	rs4908511	0	8812390	G	C
1	rs7533113	0	8813243	C	T
1	rs111941808	0	8815728	G	A
1	rs12568634	0	8815935	G	C
1	rs12144098	0	8816173	G	A
1	rs12144099	0	8816175	G	A
1	rs11121225	0	8816438	G	A
1	rs61784172	0	8816980	G	C
1	rs12403640	0	8817863	C	T
1	rs6693466	0	8817938	C	T
1	rs2401189	0	8818600	G	A
1	rs2401190	0	8818612	A	G
1	rs112036902	0	8821836	T	C
1	rs187682095	0	8821982	A	C
1	rs1353130	0	8822364	T	C
1	rs114249907	0	8822466	G	C
1	rs78570027	0	8823093	G	A
1	rs6577521	0	8826589	C	G
1	rs1284483	0	8826651	C	T
1	rs12119207	0	8829499	A	G
1	rs4908512	0	8830366	A	T
1	rs11121227	0	8830640	C	T
1	rs11121228	0	8830642	T	C
1	rs1284485	0	8830698	A	G
1	rs11121229	0	8831283	T	C
1	rs7418128	0	8831692	G	A
1	rs4908513	0	8832374	T	C
1	rs10864366	0	8832499	T	C
1	rs6677718	0	8832944	T	C
1	rs35987912	0	8833441	A	G
1	rs74677433	0	8834382	T	C
1	rs11121230	0	8834706	C	T
1	rs6577522	0	8834979	A	G
1	rs6577523	0	8836450	A	G
1	rs183085434	0	8836872	G	A
1	rs12123076	0	8838528	A	G
1	rs7556144	0	8838731	G	A
1	rs7513880	0	8839300	G	A
1	rs112470424	0	8842145	C	G
1	rs4908514	0	8844600	C	T
1	rs11586056	0	8845199	C	A
1	rs59092168	0	8845410	A	T
1	rs10864367	0	8847380	C	T
1	rs145195191	0	8848221	T	C
1	rs34813437	0	8849282	T	A
1	rs11121232	0	8850709	C	A
1	rs58263761	0	8851929	T	A
1	rs11121233	0	8852954	G	A
1	rs80107370	0	8853505	G	A
1	rs6698830	0	8854545	C	T
1	rs1284486	0	8855189	T	C
1	rs7524437	0	8856603	A	G
1	rs6577524	0	8856972	C	T
1	rs6577525	0	8857104	G	A
1	rs150875913	0	8857184	G	A
1	rs12142911	0	8857245	C	G
1	rs6664000	0	8858532	C	T
1	rs1284487	0	8858781	T	C
1	rs192251961	0	8858804	G	A
1	rs146197586	0	8858923	G	A
1	rs6690928	0	8859491	G	C
1	rs6685822	0	8860297	T	C
1	rs116471911	0	8860813	C	T
1	rs115777450	0	8860955	C	T
1	rs114364116	0	8860999	G	C
1	rs1298192	0	8862398	C	T
1	rs55840223	0	8862787	G	C
1	rs139118270	0	8863233	T	G
1	rs12143686	0	8863453	C	T
1	rs55939938	0	8863664	A	T
1	rs74918616	0	8864486	C	T
1	rs1472228	0	8864680	C	T
1	rs6577527	0	8865497	G	C
1	rs61784176	0	8865639	C	T
1	rs2029706	0	8867301	G	A
1	rs12137865	0	8868406	A	G
1	rs7548307	0	8868981	A	G
1	rs79984432	0	8869280	A	C
1	rs7551510	0	8870134	A	G
1	rs7517436	0	8870876	G	T
1	rs12144387	0	8871313	G	A
1	rs7555126	0	8871485	A	G
1	rs7520572	0	8871690	G	A
1	rs7546225	0	8871965	C	T
1	rs75634300	0	8872455	C	T
1	rs7550782	0	8873727	A	G
1	rs76293780	0	8874627	T	C
1	rs56280806	0	8875542	G	A
1	rs11121237	0	8876392	A	G
1	rs1826583	0	8878481	C	A
1	rs12410886	0	8878809	A	C
1	rs12410893	0	8878885	A	G
1	rs4908516	0	8879610	G	C
1	rs11576478	0	8880540	A	G
1	rs2185205	0	8882664	T	A
1	rs12127888	0	8885202	C	T
1	rs2131676	0	8885551	A	C
1	rs146274314	0	8885629	C	T
1	rs12120339	0	8885797	G	A
1	rs6678590	0	8886422	T	C
1	rs4908517	0	8887005	T	A
1	rs4908781	0	8887937	T	C
1	rs4908782	0	8888114	C	T
1	rs11121239	0	8888842	G	A
1	rs7542102	0	8889352	T	C
1	rs6577528	0	8891032	C	T
1	rs6695310	0	8891125	T	C
1	rs4908518	0	8892577	A	G
1	rs6577529	0	8893500	A	G
1	rs141843452	0	8894019	G	C
1	rs7526802	0	8894096	C	T
1	rs12068123	0	8894346	G	A
1	rs11121240	0	8894357	A	T
1	rs139366811	0	8894753	T	C
1	rs148794902	0	8895237	G	A
1	rs7530406	0	8895448	C	T
1	rs6699790	0	8895543	G	A
1	rs77137441	0	8895866	C	T
1	rs11121241	0	8895970	C	G
1	rs139018184	0	8896627	A	G
1	rs6577531	0	8896717	G	C
1	rs4908783	0	8897040	C	T
1	rs3853436	0	8898022	A	T
1	rs11582339	0	8898807	G	T
1	rs3866804	0	8898975	G	C
1	rs6577532	0	8899305	C	T
1	rs6577533	0	8900944	A	G
1	rs12565639	0	8901391	G	A
1	rs77746148	0	8901550	C	T
1	rs12125668	0	8903858	T	C
1	rs12124851	0	8903931	A	G
1	rs139529766	0	8906286	C	T
1	rs11121242	0	8906301	A	G
1	rs12129659	0	8907132	T	G
1	rs2065603	0	8908212	G	A
1	rs6577534	0	8908750	G	A
1	rs4908785	0	8909078	T	C
1	rs6577536	0	8910110	A	G
1	rs12135416	0	8910347	G	A
1	rs6661010	0	8910542	C	T
1	rs6676113	0	8910544	T	C
1	rs6684644	0	8910578	G	C
1	rs6673587	0	8910705	A	T
1	rs4908786	0	8910943	A	G
1	rs6663876	0	8910986	C	T
1	rs6677249	0	8911834	A	G
1	rs6676285	0	8913181	G	T
1	rs4908787	0	8913369	T	A
1	rs12732817	0	8913612	C	G
1	rs6577538	0	8914396	T	C
1	rs75870781	0	8915695	G	A
1	rs11121245	0	8916224	T	C
1	rs116445980	0	8916256	C	T
1	rs2038903	0	8916517	G	T
1	rs11121246	0	8917102	T	G
1	rs914994	0	8917212	G	T
1	rs11590606	0	8917669	C	T
1	rs2047094	0	8917815	C	A
1	rs2047095	0	8917956	T	C
1	rs10864368	0	8918313	T	C
1	rs11121247	0	8918795	T	C
1	rs115943605	0	8919117	T	G
1	rs1971492	0	8920030	T	C
1	rs2071414	0	8920712	T	G
1	rs1543711	0	8924282	A	G
1	rs190558932	0	8924534	A	G
1	rs2781068	0	8924921	C	T
1	rs2765507	0	8925112	T	C
1	rs2781067	0	8925929	A	G
1	rs112523950	0	8925943	C	T
1	rs2781066	0	8926329	C	T
1	rs2781065	0	8926752	T	C
1	rs2781064	0	8926868	C	T
1	rs2071412	0	8928125	G	T
1	rs7540170	0	8928811	C	T
1	rs2781060	0	8930369	T	C
1	rs2765511	0	8930385	G	A
1	rs56193077	0	8930606	C	G
1	rs2274971	0	8931149	C	T
1	rs1006950	0	8931463	T	C
```
