## Supplementary material for "Characterization of shared and ancestry-specific signals driving complex traits using multi-ancestry fine-mapping": s2.afreq

```
#CHROM	ID	REF	ALT	ALT_FREQS	OBS_CT
1	rs36040967	A	G	0.0376984	1008
1	rs11121044	C	T	0.469246	1008
1	rs76526946	C	G	0.106151	1008
1	rs6688115	C	T	0.250992	1008
1	rs1102184	G	A	0.225198	1008
1	rs6684933	A	G	0.250992	1008
1	rs228720	A	G	0.742063	1008
1	rs56341027	G	A	0.0704365	1008
1	rs1891598	G	A	0.0168651	1008
1	rs228719	A	G	0.742063	1008
1	rs35267144	G	A	0.16369	1008
1	rs4562654	A	T	0.0376984	1008
1	rs744000	G	A	0.469246	1008
1	rs744001	G	A	0.0376984	1008
1	rs145102188	C	T	0.0188492	1008
1	rs528108	C	T	0.0386905	1008
1	rs528110	G	A	0.0386905	1008
1	rs129818	A	C	0.747024	1008
1	rs744002	C	A	0.469246	1008
1	rs35548004	G	A	0.168651	1008
1	rs6679569	C	T	0.0704365	1008
1	rs12402143	C	T	0.469246	1008
1	rs150442886	T	C	0.0486111	1008
1	rs72633047	G	A	0.0376984	1008
1	rs228716	G	T	0.747024	1008
1	rs76620903	G	A	0.0347222	1008
1	rs12046791	G	A	0.239087	1008
1	rs56230438	A	G	0.130952	1008
1	rs4908487	C	T	0.0376984	1008
1	rs12044460	T	C	0.0297619	1008
1	rs34990761	G	A	0.239087	1008
1	rs4908708	G	C	0.239087	1008
1	rs228715	A	G	0.747024	1008
1	rs66692705	T	C	0.0376984	1008
1	rs228714	G	A	0.747024	1008
1	rs228712	T	A	0.274802	1008
1	rs2131628	C	T	0.473214	1008
1	rs117563500	C	T	0.0337302	1008
1	rs228711	T	A	0.0386905	1008
1	rs228710	G	A	0.304563	1008
1	rs228709	G	T	0.0386905	1008
1	rs228708	C	T	0.0386905	1008
1	rs113587451	C	A	0.0297619	1008
1	rs228707	T	G	0.0386905	1008
1	rs72868779	G	A	0.0297619	1008
1	rs11121045	C	A	0.0297619	1008
1	rs12023689	G	A	0.198413	1008
1	rs179265	G	T	0.0684524	1008
1	rs228706	A	C	0.0218254	1008
1	rs77711681	C	G	0.00198413	1008
1	rs72633055	G	A	0.0168651	1008
1	rs228705	G	A	0.0386905	1008
1	rs228704	T	C	0.776786	1008
1	rs228703	A	G	0.0386905	1008
1	rs60858600	A	C	0.150794	1008
1	rs113524929	G	A	0.0297619	1008
1	rs55650133	C	T	0.19246	1008
1	rs228702	A	G	0.297619	1008
1	rs11121046	T	G	0.752976	1008
1	rs72633060	G	A	0.0347222	1008
1	rs227164	A	T	0.0515873	1008
1	rs60057745	G	A	0.0337302	1008
1	rs4908713	G	A	0.0337302	1008
1	rs76199632	C	T	0.467262	1008
1	rs4908714	G	A	0.0337302	1008
1	rs79522322	G	A	0.455357	1008
1	rs79696002	C	T	0.0446429	1008
1	rs35982383	A	G	0.0327381	1008
1	rs112697022	G	A	0.0327381	1008
1	rs71639206	C	A	0.0327381	1008
1	rs57892796	C	T	0.484127	1008
1	rs227165	G	A	0.0496032	1008
1	rs227166	C	T	0.0823413	1008
1	rs227167	T	C	0.531746	1008
1	rs72868795	G	A	0.0982143	1008
1	rs1040395	A	G	0.641865	1008
1	rs12035740	C	T	0.122024	1008
1	rs1040396	G	C	0.0595238	1008
1	rs1040397	G	A	0.0595238	1008
1	rs11121047	G	A	0.539683	1008
1	rs4908716	G	T	0.539683	1008
1	rs4908717	C	T	0.539683	1008
1	rs4908718	C	T	0.0595238	1008
1	rs4908719	G	A	0.0595238	1008
1	rs9803727	G	A	0.636905	1008
1	rs59381951	G	A	0.475198	1008
1	rs56867169	G	A	0.475198	1008
1	rs9803665	T	C	0.166667	1008
1	rs61772669	G	A	0.0228175	1008
1	rs184474	A	G	0.165675	1008
1	rs170550	C	T	0.166667	1008
1	rs74423924	A	G	0.0982143	1008
1	rs227147	G	A	0.16369	1008
1	rs227148	A	G	0.00496032	1008
1	rs227149	A	T	0.00496032	1008
1	rs12059274	A	G	0.55754	1008
1	rs12074701	C	T	0.583333	1008
1	rs74315081	C	T	0.583333	1008
1	rs170551	A	G	0.6875	1008
1	rs227152	A	G	0.681548	1008
1	rs227154	T	C	0.681548	1008
1	rs227156	C	T	0.681548	1008
1	rs190132	A	G	0.681548	1008
1	rs227157	A	G	0.681548	1008
1	rs11584201	C	G	0.0505952	1008
1	rs227158	C	T	0.681548	1008
1	rs11121048	C	T	0.0505952	1008
1	rs227160	G	A	0.154762	1008
1	rs58969455	T	C	0.577381	1008
1	rs60053761	A	G	0.577381	1008
1	rs58911040	C	T	0.574405	1008
1	rs12403520	T	C	0.577381	1008
1	rs12404402	G	A	0.577381	1008
1	rs117188151	A	G	0.0178571	1008
1	rs72550038	T	C	0.578373	1008
1	rs12563693	T	G	0.578373	1008
1	rs12564368	G	C	0.578373	1008
1	rs227161	T	A	0.735119	1008
1	rs227162	G	T	0.154762	1008
1	rs12404742	G	A	0.578373	1008
1	rs12403908	T	C	0.578373	1008
1	rs75866446	G	A	0.578373	1008
1	rs12404752	G	A	0.578373	1008
1	rs78617231	T	C	0.578373	1008
1	rs227163	C	T	0.732143	1008
1	rs12068202	A	G	0.577381	1008
1	rs76391507	A	C	0.578373	1008
1	rs12407642	C	T	0.578373	1008
1	rs10489448	C	T	0.575397	1008
1	rs12405361	G	A	0.578373	1008
1	rs12405385	G	A	0.576389	1008
1	rs12405387	G	C	0.576389	1008
1	rs12404522	T	C	0.576389	1008
1	rs79314241	C	G	0.576389	1008
1	rs35554366	T	C	0.0496032	1008
1	rs77615777	T	G	0.583333	1008
1	rs12025610	A	T	0.686508	1008
1	rs151168901	G	A	0.0228175	1008
1	rs12404597	G	A	0.723214	1008
1	rs117951515	G	A	0.0744048	1008
1	rs78539762	G	A	0.561508	1008
1	rs35087108	T	C	0.00198413	1008
1	rs670738	G	A	0.108135	1008
1	rs11121052	T	G	0.72619	1008
1	rs74224566	C	T	0.133929	1008
1	rs61772673	G	A	0.109127	1008
1	rs143553868	G	A	0.00198413	1008
1	rs4908721	T	G	0.723214	1008
1	rs113965662	G	A	0.0684524	1008
1	rs112853802	C	T	0.0714286	1008
1	rs141355527	T	C	0.00198413	1008
1	rs664673	C	T	0.902778	1008
1	rs664689	C	T	0.580357	1008
1	rs666068	T	C	0.610119	1008
1	rs679563	G	A	0.927579	1008
1	rs680522	G	A	0.927579	1008
1	rs59523164	G	A	0.0704365	1008
1	rs1776354	A	G	0.352183	1008
1	rs585672	C	T	0.998016	1008
1	rs2172565	A	G	0.998016	1008
1	rs227146	C	G	0.00198413	1008
1	rs106968	C	G	0.551587	1008
1	rs161805	A	G	0.552579	1008
1	rs161804	A	G	0.997024	1008
1	rs161803	A	G	0.552579	1008
1	rs74989011	T	C	0.0674603	1008
1	rs12564367	T	C	0.551587	1008
1	rs226479	A	G	0.551587	1008
1	rs161824	C	T	0.550595	1008
1	rs161825	G	A	0.550595	1008
1	rs161826	A	G	0.550595	1008
1	rs9434555	C	T	0.447421	1008
1	rs9658035	C	A	0.10119	1008
1	rs226480	T	C	0.550595	1008
1	rs161827	T	C	0.550595	1008
1	rs11121054	A	T	0.550595	1008
1	rs17229081	G	A	0.0565476	1008
1	rs226481	C	A	0.551587	1008
1	rs226482	C	G	0.550595	1008
1	rs9658025	T	C	0.00198413	1008
1	rs226483	G	T	0.551587	1008
1	rs161818	T	C	0.551587	1008
1	rs161819	T	A	0.551587	1008
1	rs161820	G	A	0.551587	1008
1	rs161821	A	C	0.551587	1008
1	rs9658012	C	T	0.0575397	1008
1	rs161822	T	C	0.552579	1008
1	rs226484	T	C	0.552579	1008
1	rs2453021	C	T	0.297619	1008
1	rs226485	T	C	0.552579	1008
1	rs226486	C	T	0.554563	1008
1	rs161823	A	G	0.552579	1008
1	rs2131630	G	A	0.388889	1008
1	rs2472862	G	A	0.388889	1008
1	rs79671887	A	C	0.0178571	1008
1	rs863171	C	T	0.389881	1008
1	rs537801	T	C	0.551587	1008
1	rs2493214	A	G	0.604167	1008
1	rs531329	G	A	0.547619	1008
1	rs9657975	C	T	0.547619	1008
1	rs2300428	A	G	0.393849	1008
1	rs7545687	G	A	0.0565476	1008
1	rs77740280	T	A	0.0694444	1008
1	rs17848007	A	C	0.0694444	1008
1	rs161813	G	C	0.547619	1008
1	rs161811	C	T	0.547619	1008
1	rs161810	T	C	0.539683	1008
1	rs519546	A	C	0.544643	1008
1	rs76413824	C	T	0.47619	1008
1	rs80303685	G	A	0.0644841	1008
1	rs10864320	G	A	0.590278	1008
1	rs1546846	C	T	0.357143	1008
1	rs34878017	T	C	0.00595238	1008
1	rs9434948	A	C	0.358135	1008
1	rs9434949	C	G	0.358135	1008
1	rs2493215	A	G	0.358135	1008
1	rs115845221	C	T	0.0446429	1008
1	rs2493216	C	A	0.356151	1008
1	rs80349433	G	A	0.014881	1008
1	rs226474	C	T	0.946429	1008
1	rs12022570	G	C	0.588294	1008
1	rs11121062	G	A	0.575397	1008
1	rs193210887	G	C	0.0248016	1008
1	rs225115	C	T	0.644841	1008
1	rs35731977	G	A	0.00595238	1008
1	rs150914	G	T	0.59127	1008
1	rs75696564	T	G	0.165675	1008
1	rs225116	G	A	0.593254	1008
1	rs79415840	G	A	0.59127	1008
1	rs226248	A	C	0.654762	1008
1	rs17523802	G	A	0.0615079	1008
1	rs226249	T	C	0.657738	1008
1	rs35675666	G	T	0.0615079	1008
1	rs3766606	G	T	0.0615079	1008
1	rs34157438	C	T	0.0634921	1008
1	rs161815	C	G	0.0654762	1008
1	rs4908488	T	C	0.0734127	1008
1	rs226251	T	C	0.660714	1008
1	rs7517357	C	T	0.0634921	1008
1	rs325960	A	C	0.594246	1008
1	rs226252	C	G	0.734127	1008
1	rs146442878	G	A	0.00297619	1008
1	rs226253	T	C	0.659722	1008
1	rs12740409	A	C	0.0625	1008
1	rs379920	G	C	0.65873	1008
1	rs34124834	T	G	0.0724206	1008
1	rs2641116	T	G	0.65377	1008
1	rs178932	G	A	0.662698	1008
1	rs406809	A	G	0.60119	1008
1	rs6703670	G	A	0.00396825	1008
1	rs389298	G	A	0.58631	1008
1	rs367481	A	G	0.649802	1008
1	rs74560209	A	G	0.0496032	1008
1	rs226242	G	A	0.651786	1008
1	rs34472269	C	A	0.588294	1008
1	rs12563704	G	A	0.64881	1008
1	rs161808	T	C	0.588294	1008
1	rs225092	G	C	0.649802	1008
1	rs12750531	C	T	0.0605159	1008
1	rs184673625	C	T	0.014881	1008
1	rs172811	A	G	0.651786	1008
1	rs225093	T	C	0.654762	1008
1	rs67717282	C	T	0.0565476	1008
1	rs161800	A	T	0.64881	1008
1	rs161802	G	T	0.647817	1008
1	rs2284662	G	T	0.58631	1008
1	rs225119	T	C	0.651786	1008
1	rs2235733	T	C	0.0704365	1008
1	rs225120	C	T	0.64881	1008
1	rs225121	G	T	0.590278	1008
1	rs12727642	C	A	0.0585317	1008
1	rs225122	C	T	0.590278	1008
1	rs225123	G	A	0.651786	1008
1	rs60094536	C	T	0.0585317	1008
1	rs9434959	C	G	0.590278	1008
1	rs76527703	T	A	0.0505952	1008
1	rs72854902	T	C	0.651786	1008
1	rs36016881	A	G	0.0585317	1008
1	rs9434576	T	C	0.589286	1008
1	rs17367289	A	G	0.647817	1008
1	rs192578149	C	T	0.0188492	1008
1	rs7532413	A	G	0.651786	1008
1	rs2745722	G	A	0.651786	1008
1	rs426561	T	C	0.727183	1008
1	rs4908723	C	G	0.0734127	1008
1	rs111875777	C	A	0.0585317	1008
1	rs117534336	A	T	0.0297619	1008
1	rs28564589	G	T	0.589286	1008
1	rs225097	G	A	0.587302	1008
1	rs141147926	G	A	0.00198413	1008
1	rs225098	G	A	0.590278	1008
1	rs117591111	T	C	0.0823413	1008
1	rs225099	T	G	0.590278	1008
1	rs225100	T	C	0.650794	1008
1	rs150163802	C	A	0.0734127	1008
1	rs7556398	A	G	0.650794	1008
1	rs397349	A	C	0.64881	1008
1	rs76755344	G	A	0.00892857	1008
1	rs370812	C	T	0.649802	1008
1	rs2294889	A	G	0.0575397	1008
1	rs3753496	A	T	0.0753968	1008
1	rs400736	T	C	0.651786	1008
1	rs12735338	T	C	0.0555556	1008
1	rs10489450	C	T	0.0565476	1008
1	rs442862	T	C	0.650794	1008
1	rs404381	C	T	0.64881	1008
1	rs419390	T	C	0.64881	1008
1	rs441467	A	G	0.64881	1008
1	rs441597	A	G	0.647817	1008
1	rs424436	T	C	0.59127	1008
1	rs117451191	G	A	0.0228175	1008
1	rs448472	C	A	0.59127	1008
1	rs75397089	A	T	0.0823413	1008
1	rs371452	C	T	0.650794	1008
1	rs28624	A	C	0.64881	1008
1	rs408320	T	C	0.650794	1008
1	rs2294890	T	G	0.651786	1008
1	rs190173067	G	C	0.0228175	1008
1	rs12021543	A	C	0.0753968	1008
1	rs225126	A	G	0.65377	1008
1	rs79134628	T	A	0.0595238	1008
1	rs118010018	A	T	0.0168651	1008
1	rs117649092	G	A	0.0406746	1008
1	rs225128	C	T	0.588294	1008
1	rs225129	T	A	0.655754	1008
1	rs12745223	C	T	0.0595238	1008
1	rs225130	G	A	0.594246	1008
1	rs225131	T	C	0.65377	1008
1	rs225132	T	G	0.65377	1008
1	rs7522911	C	T	0.0585317	1008
1	rs225133	G	A	0.597222	1008
1	rs225134	A	G	0.655754	1008
1	rs6577459	G	T	0.0605159	1008
1	rs1883679	T	G	0.0605159	1008
1	rs9434586	G	A	0.593254	1008
1	rs76457027	G	A	0.030754	1008
1	rs225095	T	C	0.655754	1008
1	rs225096	G	C	0.655754	1008
1	rs12757968	A	G	0.0585317	1008
1	rs117696170	C	T	0.0257937	1008
1	rs225118	G	A	0.654762	1008
1	rs34823376	G	A	0.0585317	1008
1	rs11121074	T	C	0.59623	1008
1	rs9730618	G	C	0.655754	1008
1	rs9434981	G	C	0.655754	1008
1	rs2050198	T	G	0.0605159	1008
1	rs11121075	A	G	0.655754	1008
1	rs12753070	C	G	0.0585317	1008
1	rs10864323	A	G	0.594246	1008
1	rs55911823	G	A	0.00198413	1008
1	rs4908724	G	T	0.0605159	1008
1	rs225103	C	T	0.59623	1008
1	rs225104	A	G	0.655754	1008
1	rs225105	A	G	0.655754	1008
1	rs225106	T	C	0.656746	1008
1	rs225107	G	C	0.595238	1008
1	rs225108	T	C	0.996032	1008
1	rs225109	T	C	0.655754	1008
1	rs225110	A	G	0.655754	1008
1	rs225111	C	A	0.59623	1008
1	rs225112	G	A	0.594246	1008
1	rs225113	A	G	0.655754	1008
1	rs225114	A	G	0.655754	1008
1	rs18784	G	A	0.59623	1008
1	rs71639211	C	T	0.0585317	1008
1	rs142553500	G	A	0.0178571	1008
1	rs9434596	C	A	0.594246	1008
1	rs12748993	A	G	0.0585317	1008
1	rs34501555	T	C	0.0595238	1008
1	rs225091	C	T	0.593254	1008
1	rs12730860	T	C	0.0595238	1008
1	rs7539255	T	C	0.0595238	1008
1	rs12140336	G	A	0.407738	1008
1	rs12736494	G	A	0.0585317	1008
1	rs4500345	G	A	0.0119048	1008
1	rs60074929	G	A	0.119048	1008
1	rs55755756	G	A	0.00198413	1008
1	rs12117182	G	A	0.00297619	1008
1	rs12094681	A	G	0.394841	1008
1	rs12758337	C	T	0.338294	1008
1	rs34968420	G	A	0.269841	1008
1	rs10864324	T	C	0.39881	1008
1	rs117550812	T	A	0.00992063	1008
1	rs10864325	T	C	0.39881	1008
1	rs34466510	T	C	0.0565476	1008
1	rs34196683	C	T	0.0565476	1008
1	rs55634431	G	A	0.33631	1008
1	rs72634257	C	T	0.00198413	1008
1	rs72634258	T	C	0.0565476	1008
1	rs11121086	G	A	0.282738	1008
1	rs6668846	C	G	0.298611	1008
1	rs140246128	C	T	0.0277778	1008
1	rs75762871	C	T	0.0287698	1008
1	rs4908727	T	C	0.296627	1008
1	rs6694154	G	A	0.292659	1008
1	rs61772708	G	A	0.296627	1008
1	rs6689067	T	C	0.00297619	1008
1	rs6697457	G	A	0.00297619	1008
1	rs10864328	G	C	0.292659	1008
1	rs10864329	G	A	0.292659	1008
1	rs118073122	G	T	0.0367063	1008
1	rs72634267	G	A	0.00297619	1008
1	rs4573544	C	T	0.292659	1008
1	rs13374405	T	C	0.00297619	1008
1	rs13374333	A	G	0.00297619	1008
1	rs7545677	T	C	0.296627	1008
1	rs7545745	T	A	0.296627	1008
1	rs7553544	G	A	0.292659	1008
1	rs79778556	C	T	0.0753968	1008
1	rs6703955	G	C	0.296627	1008
1	rs55907663	C	A	0.0694444	1008
1	rs6699371	T	C	0.00297619	1008
1	rs10746475	T	A	0.293651	1008
1	rs10864330	C	T	0.289683	1008
1	rs11121090	C	T	0.290675	1008
1	rs4601608	A	G	0.289683	1008
1	rs4325151	T	A	0.293651	1008
1	rs4369247	C	T	0.293651	1008
1	rs6577463	T	G	0.293651	1008
1	rs4908729	A	G	0.293651	1008
1	rs4908730	C	T	0.289683	1008
1	rs12128234	T	C	0.293651	1008
1	rs6577464	T	C	0.292659	1008
1	rs6672977	G	A	0.289683	1008
1	rs6664728	T	C	0.289683	1008
1	rs6662192	A	G	0.293651	1008
1	rs12129505	T	C	0.289683	1008
1	rs10864331	A	G	0.293651	1008
1	rs11584609	G	A	0.292659	1008
1	rs6665452	A	T	0.296627	1008
1	rs7524424	C	T	0.296627	1008
1	rs4405150	T	C	0.296627	1008
1	rs6682709	A	C	0.297619	1008
1	rs4268374	G	T	0.296627	1008
1	rs4418631	G	A	0.292659	1008
1	rs4489581	A	C	0.297619	1008
1	rs78152829	T	A	0.031746	1008
1	rs11585111	C	G	0.00396825	1008
1	rs61772739	G	A	0.00496032	1008
1	rs12134193	C	T	0.078373	1008
1	rs7537362	C	T	0.703373	1008
1	rs34617986	G	A	0.293651	1008
1	rs7514098	G	A	0.703373	1008
1	rs12030419	T	G	0.997024	1008
1	rs7551900	A	C	0.28869	1008
1	rs74822887	G	A	0.141865	1008
1	rs7540528	C	T	0.28869	1008
1	rs9434991	G	C	0.707341	1008
1	rs9434992	G	T	0.708333	1008
1	rs9434993	G	C	0.709325	1008
1	rs7523227	G	A	0.709325	1008
1	rs9651154	G	A	0.287698	1008
1	rs7523335	G	A	0.708333	1008
1	rs72634282	G	A	0.0615079	1008
1	rs12711516	G	C	0.28869	1008
1	rs4908731	T	C	0.997024	1008
1	rs7550111	C	T	0.287698	1008
1	rs6577465	C	G	0.996032	1008
1	rs6577466	G	T	0.996032	1008
1	rs6577467	T	A	0.996032	1008
1	rs4908732	T	G	0.997024	1008
1	rs9434603	G	A	0.997024	1008
1	rs6698516	A	G	0.996032	1008
1	rs7539807	C	T	0.707341	1008
1	rs6577468	T	C	0.710317	1008
1	rs6689114	C	A	0.287698	1008
1	rs6701660	A	C	0.286706	1008
1	rs6577469	G	C	0.997024	1008
1	rs713194	G	C	0.997024	1008
1	rs61772247	G	A	0.28373	1008
1	rs9434999	A	C	0.997024	1008
1	rs10864332	T	C	0.997024	1008
1	rs4908734	C	T	0.997024	1008
1	rs4908735	G	A	0.997024	1008
1	rs35223180	G	T	0.0694444	1008
1	rs9434608	T	C	0.798611	1008
1	rs11121098	G	A	0.800595	1008
1	rs11121099	G	A	0.800595	1008
1	rs6659849	A	C	0.997024	1008
1	rs7517626	T	C	0.997024	1008
1	rs12128768	T	C	0.763889	1008
1	rs12128769	T	C	0.780754	1008
1	rs9434609	C	G	0.666667	1008
1	rs56296862	C	T	0.105159	1008
1	rs61774165	C	A	0.0595238	1008
1	rs7518209	T	C	0.686508	1008
1	rs7520669	T	G	0.686508	1008
1	rs78068609	G	A	0.031746	1008
1	rs4908736	A	G	0.695437	1008
1	rs56306261	A	C	0.0803571	1008
1	rs72634286	G	A	0.0813492	1008
1	rs2000044	C	T	0.74504	1008
1	rs34149270	C	A	0.0496032	1008
1	rs35294398	G	T	0.0496032	1008
1	rs9435004	T	A	0.947421	1008
1	rs9435005	T	C	0.603175	1008
1	rs9434611	T	G	0.945437	1008
1	rs9434612	C	A	0.602183	1008
1	rs61774166	T	G	0.0138889	1008
1	rs11805216	A	G	0.127976	1008
1	rs12755372	A	C	0.046627	1008
1	rs71639216	G	T	0.118056	1008
1	rs61774167	A	G	0.0138889	1008
1	rs6684694	G	T	0.374008	1008
1	rs9435012	G	A	0.877976	1008
1	rs12736361	T	C	0.373016	1008
1	rs34945562	T	A	0.520833	1008
1	rs34639761	G	T	0.402778	1008
1	rs12136685	G	T	0.520833	1008
1	rs12133365	A	C	0.520833	1008
1	rs12144409	C	T	0.520833	1008
1	rs11121104	G	A	0.404762	1008
1	rs11121105	T	G	0.520833	1008
1	rs7534867	A	G	0.520833	1008
1	rs7535151	A	G	0.983135	1008
1	rs7545284	G	A	0.404762	1008
1	rs12566369	A	G	0.520833	1008
1	rs12565167	A	T	0.521825	1008
1	rs148648696	A	T	0.0327381	1008
1	rs1542388	A	G	0.521825	1008
1	rs1542387	C	T	0.983135	1008
1	rs6668504	T	C	0.440476	1008
1	rs6677033	G	A	0.440476	1008
1	rs1542386	C	A	0.521825	1008
1	rs6577470	G	C	0.522817	1008
1	rs6577471	A	G	0.52381	1008
1	rs7531634	G	A	0.434524	1008
1	rs9435013	G	T	0.522817	1008
1	rs7529511	T	C	0.637897	1008
1	rs10779692	A	G	0.581349	1008
1	rs7537677	G	A	0.623016	1008
1	rs12047518	C	T	0.0198413	1008
1	rs78245003	G	A	0.0357143	1008
1	rs150224534	C	T	0.0248016	1008
1	rs6667345	C	T	0.272817	1008
1	rs7542367	T	C	0.00595238	1008
1	rs7542575	T	C	0.68254	1008
1	rs9435019	C	G	0.526786	1008
1	rs57456491	A	G	0.264881	1008
1	rs9434617	T	C	0.225198	1008
1	rs9434618	A	G	0.875	1008
1	rs6701300	G	A	0.803571	1008
1	rs78108742	C	A	0.0843254	1008
1	rs117718878	A	G	0.0912698	1008
1	rs78924983	C	T	0.00793651	1008
1	rs9434622	A	T	0.739087	1008
1	rs9434623	G	C	0.996032	1008
1	rs6577472	C	T	0.738095	1008
1	rs6577473	C	A	0.738095	1008
1	rs61391705	A	G	0.0863095	1008
1	rs6577474	C	T	0.737103	1008
1	rs112147823	T	C	0.0843254	1008
1	rs6658624	G	A	0.733135	1008
1	rs6683857	C	T	0.733135	1008
1	rs77321792	C	T	0.102183	1008
1	rs74865018	G	A	0.0763889	1008
1	rs12047115	G	A	0.736111	1008
1	rs2401132	T	A	0.736111	1008
1	rs11121111	T	C	0.736111	1008
1	rs80278967	G	A	0.0823413	1008
1	rs6660607	T	A	0.738095	1008
1	rs6657975	A	G	0.738095	1008
1	rs6696608	C	G	0.738095	1008
1	rs12564077	C	T	0.738095	1008
1	rs10864333	A	G	0.738095	1008
1	rs1455702	G	A	0.738095	1008
1	rs1455701	T	C	0.738095	1008
1	rs4908739	T	C	0.739087	1008
1	rs4908740	A	G	0.739087	1008
1	rs2168328	T	G	0.756944	1008
1	rs2124323	A	T	0.741071	1008
1	rs139645538	C	G	0.0168651	1008
1	rs2100516	G	T	0.738095	1008
1	rs12742518	T	A	0.294643	1008
1	rs9661870	A	G	0.770833	1008
1	rs11121115	A	G	0.791667	1008
1	rs11121116	G	A	0.78869	1008
1	rs12048097	T	C	0.78869	1008
1	rs61016178	T	C	0.78869	1008
1	rs11121117	C	T	0.789683	1008
1	rs11121118	C	T	0.78373	1008
1	rs11121119	G	C	0.789683	1008
1	rs11121120	G	C	0.789683	1008
1	rs17509146	C	G	0.460317	1008
1	rs7524007	T	C	0.789683	1008
1	rs77034884	T	G	0.0803571	1008
1	rs116926201	G	A	0.00793651	1008
1	rs7522186	A	G	0.789683	1008
1	rs6681757	G	A	0.458333	1008
1	rs6660901	C	T	0.787698	1008
1	rs140182848	A	G	0.0575397	1008
1	rs10864334	T	C	0.789683	1008
1	rs10779695	G	A	0.789683	1008
1	rs12075108	C	T	0.014881	1008
1	rs10864335	G	A	0.789683	1008
1	rs10864336	T	C	0.792659	1008
1	rs117409228	A	G	0.0178571	1008
1	rs4908741	C	T	0.789683	1008
1	rs17032281	G	A	0.326389	1008
1	rs141466939	T	A	0.0585317	1008
1	rs7531182	G	A	0.789683	1008
1	rs7554396	C	T	0.789683	1008
1	rs7523553	T	C	0.78869	1008
1	rs7554498	C	T	0.790675	1008
1	rs7554596	C	T	0.791667	1008
1	rs7554600	C	T	0.789683	1008
1	rs7554665	C	T	0.789683	1008
1	rs7521313	A	G	0.789683	1008
1	rs57793328	C	T	0.789683	1008
1	rs12404792	C	T	0.791667	1008
1	rs12031489	C	T	0.789683	1008
1	rs12049106	A	C	0.789683	1008
1	rs10779696	C	T	0.789683	1008
1	rs10779697	C	T	0.789683	1008
1	rs10746478	C	T	0.789683	1008
1	rs10746479	C	A	0.789683	1008
1	rs10746480	C	T	0.789683	1008
1	rs10779698	G	A	0.78869	1008
1	rs11121124	T	A	0.789683	1008
1	rs61772071	G	A	0.453373	1008
1	rs2019445	A	G	0.795635	1008
1	rs2004255	C	T	0.460317	1008
1	rs897447	G	A	0.796627	1008
1	rs78056657	C	T	0.0178571	1008
1	rs72859352	C	T	0.0178571	1008
1	rs72859354	G	A	0.0178571	1008
1	rs60598971	C	T	0.00992063	1008
1	rs10864337	A	G	0.00992063	1008
1	rs186771091	G	A	0.031746	1008
1	rs146722786	C	T	0.00595238	1008
1	rs184553004	G	C	0.0456349	1008
1	rs115844181	G	A	0.0644841	1008
1	rs146204396	G	A	0.00793651	1008
1	rs7555571	G	A	0.00992063	1008
1	rs113732733	C	T	0.00694444	1008
1	rs35589907	C	T	0.790675	1008
1	rs7551295	A	G	0.801587	1008
1	rs7515687	T	C	0.802579	1008
1	rs2078288	C	T	0.00992063	1008
1	rs150648129	A	G	0.0426587	1008
1	rs6663882	G	A	0.798611	1008
1	rs9660476	C	T	0.015873	1008
1	rs4908742	A	C	0.815476	1008
1	rs60650319	C	A	0.224206	1008
1	rs35584291	A	T	0.228175	1008
1	rs28510979	G	A	0.00793651	1008
1	rs12082271	G	T	0.251984	1008
1	rs6676617	T	A	0.255952	1008
1	rs72859386	A	G	0.0426587	1008
1	rs7542001	G	C	0.030754	1008
1	rs72859389	A	C	0.0347222	1008
1	rs58604614	G	C	0.0357143	1008
1	rs11121127	G	A	0.262897	1008
1	rs11121128	A	T	0.262897	1008
1	rs28643488	G	A	0.256944	1008
1	rs72635708	T	C	0.253968	1008
1	rs376969992	A	G	0.0287698	1008
1	rs11585994	T	C	0.256944	1008
1	rs55724405	T	C	0.290675	1008
1	rs72635711	G	T	0.25496	1008
1	rs117545738	C	T	0.00992063	1008
1	rs72635712	C	T	0.253968	1008
1	rs12562013	C	T	0.257937	1008
1	rs12140347	G	A	0.257937	1008
1	rs6700905	G	C	0.279762	1008
1	rs11588420	G	A	0.253968	1008
1	rs11587140	T	C	0.253968	1008
1	rs11588819	G	A	0.25496	1008
1	rs35579678	C	T	0.253968	1008
1	rs12138839	T	G	0.276786	1008
1	rs67746	A	G	0.0297619	1008
1	rs417065	C	A	0.253968	1008
1	rs61264263	G	T	0.0297619	1008
1	rs12745477	A	G	0.253968	1008
1	rs186081081	A	G	0.0367063	1008
1	rs56025131	A	G	0.294643	1008
1	rs7548511	A	G	0.294643	1008
1	rs11121129	G	A	0.290675	1008
1	rs6661746	G	A	0.284722	1008
1	rs6701941	T	C	0.285714	1008
1	rs6687168	C	T	0.284722	1008
1	rs117762948	G	A	0.0138889	1008
1	rs17032305	G	C	0.0386905	1008
1	rs11121131	G	A	0.281746	1008
1	rs425371	G	A	0.483135	1008
1	rs6683408	T	A	0.458333	1008
1	rs6683603	T	G	0.454365	1008
1	rs12041676	G	A	0.414683	1008
1	rs405689	C	T	0.22619	1008
1	rs448202	C	T	0.126984	1008
1	rs376608	A	G	0.0396825	1008
1	rs395859	T	C	0.0396825	1008
1	rs395847	T	C	0.869048	1008
1	rs390468	G	A	0.0396825	1008
1	rs413221	A	C	0.0386905	1008
1	rs387118	T	C	0.0396825	1008
1	rs365938	A	G	0.0396825	1008
1	rs78732195	G	A	0.0535714	1008
1	rs386146	T	G	0.0396825	1008
1	rs411129	G	T	0.0386905	1008
1	rs385814	T	C	0.0386905	1008
1	rs411654	A	G	0.0962302	1008
1	rs385137	T	C	0.0952381	1008
1	rs421490	A	G	0.093254	1008
1	rs72635723	G	A	0.0267857	1008
1	rs402660	T	C	0.107143	1008
1	rs384055	C	T	0.107143	1008
1	rs60526550	G	A	0.0555556	1008
1	rs138980560	G	T	0.0198413	1008
1	rs478128	A	G	0.108135	1008
1	rs79517480	G	C	0.0714286	1008
1	rs2085260	G	A	0.416667	1008
1	rs102142	G	T	0.0902778	1008
1	rs428180	A	C	0.434524	1008
1	rs78863888	T	C	0.170635	1008
1	rs6689647	C	A	0.421627	1008
1	rs652952	C	T	0.179563	1008
1	rs2004505	A	G	0.434524	1008
1	rs387458	T	C	0.613095	1008
1	rs367049	T	G	0.445437	1008
1	rs506403	C	T	0.646825	1008
1	rs396594	A	G	0.447421	1008
1	rs365725	T	C	0.614087	1008
1	rs541399026	G	T	0.0198413	1008
1	rs56305036	C	A	0.0654762	1008
1	rs6700470	A	G	0.610119	1008
1	rs11589958	G	A	0.44246	1008
1	rs11589993	G	A	0.430556	1008
1	rs74224589	G	A	0.0863095	1008
1	rs423909	A	C	0.450397	1008
1	rs7524364	G	A	0.397817	1008
1	rs642331	A	G	0.0128968	1008
1	rs642012	G	A	0.0119048	1008
1	rs403623	A	G	0.0119048	1008
1	rs12049468	G	A	0.439484	1008
1	rs388933	G	A	0.450397	1008
1	rs11121136	T	C	0.453373	1008
1	rs72635735	T	C	0.0119048	1008
1	rs2101573	A	G	0.0119048	1008
1	rs12022242	G	T	0.4375	1008
1	rs11121137	G	A	0.4375	1008
1	rs406236	G	A	0.0119048	1008
1	rs7553816	C	T	0.438492	1008
1	rs117633840	T	C	0.0218254	1008
1	rs367915	T	C	0.450397	1008
1	rs367078	T	C	0.438492	1008
1	rs72635736	T	C	0.484127	1008
1	rs112846030	C	T	0.416667	1008
1	rs382192	A	G	0.665675	1008
1	rs385504	A	G	0.645833	1008
1	rs438650	T	C	0.460317	1008
1	rs534231	C	T	0.801587	1008
1	rs151182758	G	A	0.0367063	1008
1	rs11121138	C	G	0.802579	1008
1	rs12022853	T	A	0.78373	1008
1	rs113115115	C	G	0.160714	1008
1	rs146794357	C	T	0.030754	1008
1	rs6679409	T	C	0.102183	1008
1	rs299501	G	A	0.809524	1008
1	rs6667177	C	T	0.810516	1008
1	rs299500	T	G	0.810516	1008
1	rs299499	G	A	0.809524	1008
1	rs58836820	C	T	0.657738	1008
1	rs11121141	G	A	0.0555556	1008
1	rs11121142	T	C	0.0555556	1008
1	rs7528376	T	C	0.667659	1008
1	rs7528874	T	C	0.668651	1008
1	rs67287437	C	G	0.0684524	1008
1	rs299511	C	G	0.826389	1008
1	rs72635740	C	A	0.0297619	1008
1	rs17032326	T	C	0.100198	1008
1	rs12403907	G	A	0.100198	1008
1	rs6577475	G	A	0.659722	1008
1	rs299509	G	A	0.827381	1008
1	rs299508	A	G	0.827381	1008
1	rs299507	A	G	0.827381	1008
1	rs12125294	G	C	0.639881	1008
1	rs299504	A	G	0.811508	1008
1	rs299502	A	G	0.710317	1008
1	rs10864341	G	A	0.640873	1008
1	rs10864342	G	A	0.640873	1008
1	rs17032328	G	A	0.103175	1008
1	rs7513908	G	A	0.0694444	1008
1	rs2605074	A	G	0.0704365	1008
1	rs4908744	G	A	0.078373	1008
1	rs424445	A	G	0.0704365	1008
1	rs113763668	A	G	0.143849	1008
1	rs12403649	T	C	0.12996	1008
1	rs113903822	G	A	0.0525794	1008
1	rs6678819	C	G	0.580357	1008
1	rs56055504	G	A	0.0515873	1008
1	rs56112504	C	T	0.0515873	1008
1	rs6694662	A	G	0.580357	1008
1	rs6657240	G	A	0.581349	1008
1	rs113437535	T	C	0.0515873	1008
1	rs6657546	G	T	0.578373	1008
1	rs6697815	T	G	0.513889	1008
1	rs6685788	C	G	0.580357	1008
1	rs7553402	T	C	0.581349	1008
1	rs11580892	T	G	0.0515873	1008
1	rs56273987	A	G	0.0515873	1008
1	rs4908745	T	C	0.527778	1008
1	rs7519605	G	A	0.510913	1008
1	rs11583166	G	A	0.0515873	1008
1	rs72861200	C	G	0.149802	1008
1	rs2401090	C	T	0.573413	1008
1	rs299494	T	G	0.575397	1008
1	rs2168329	T	C	0.575397	1008
1	rs2124324	T	G	0.574405	1008
1	rs4301655	A	G	0.556548	1008
1	rs11121146	T	C	0.425595	1008
1	rs2401089	G	T	0.556548	1008
1	rs79427464	G	A	0.0406746	1008
1	rs2046845	A	T	0.549603	1008
1	rs299490	T	G	0.572421	1008
1	rs7520292	A	C	0.598214	1008
1	rs401691	C	T	0.571429	1008
1	rs75301720	G	T	0.0347222	1008
1	rs389709	G	A	0.595238	1008
1	rs567443	G	A	0.574405	1008
1	rs567316	G	A	0.574405	1008
1	rs12750114	C	T	0.59127	1008
1	rs12754114	C	A	0.59127	1008
1	rs12086133	G	C	0.590278	1008
1	rs12086134	G	A	0.590278	1008
1	rs4908746	T	A	0.590278	1008
1	rs4908747	G	A	0.590278	1008
1	rs4908497	A	T	0.590278	1008
1	rs1890807	G	A	0.590278	1008
1	rs1890806	T	C	0.590278	1008
1	rs2791323	T	C	0.590278	1008
1	rs2661865	A	G	0.590278	1008
1	rs10779700	C	T	0.594246	1008
1	rs3105756	G	C	0.595238	1008
1	rs72862649	G	A	0.0208333	1008
1	rs444966	C	T	0.582341	1008
1	rs488194	T	C	0.583333	1008
1	rs621818	A	G	0.600198	1008
1	rs374547	A	G	0.60119	1008
1	rs440534	G	A	0.60119	1008
1	rs436352	G	A	0.60119	1008
1	rs2661869	C	T	0.583333	1008
1	rs2791322	T	C	0.574405	1008
1	rs433590	C	T	0.575397	1008
1	rs12753024	T	C	0.68254	1008
1	rs409822	C	T	0.985119	1008
1	rs409811	C	T	0.985119	1008
1	rs72862657	C	T	0.181548	1008
1	rs2457019	C	T	0.983135	1008
1	rs75003519	C	T	0.149802	1008
1	rs10864343	A	G	0.981151	1008
1	rs438895	G	A	0.983135	1008
1	rs536218	T	A	0.983135	1008
1	rs406525	G	A	0.983135	1008
1	rs410194	A	G	0.983135	1008
1	rs111303751	T	A	0.0535714	1008
1	rs377594	C	T	0.983135	1008
1	rs12749812	G	T	0.983135	1008
1	rs12732606	A	G	0.97619	1008
1	rs12754751	G	A	0.983135	1008
1	rs12741439	T	G	0.983135	1008
1	rs12755969	C	T	0.983135	1008
1	rs61785793	C	T	0.983135	1008
1	rs193386	G	C	0.983135	1008
1	rs149358	T	C	0.983135	1008
1	rs213540	T	G	0.983135	1008
1	rs12028671	C	G	0.470238	1008
1	rs159628	C	T	0.983135	1008
1	rs77969413	A	G	0.0982143	1008
1	rs57844799	G	C	0.200397	1008
1	rs159629	T	C	0.983135	1008
1	rs159630	G	C	0.983135	1008
1	rs159631	A	G	0.983135	1008
1	rs17032407	A	T	0.107143	1008
1	rs77164387	C	T	0.0238095	1008
1	rs143404391	A	G	0.0347222	1008
1	rs159632	A	G	0.983135	1008
1	rs707481	T	C	0.0168651	1008
1	rs2605077	G	C	0.0168651	1008
1	rs823717	A	G	0.0168651	1008
1	rs2605079	T	C	0.0168651	1008
1	rs3100767	C	T	0.00793651	1008
1	rs299686	T	C	0.0634921	1008
1	rs299687	T	C	0.00694444	1008
1	rs143184840	C	T	0.0416667	1008
1	rs11582622	C	T	0.522817	1008
1	rs299688	G	T	0.764881	1008
1	rs11121149	T	C	0.690476	1008
1	rs72862684	C	T	0.0178571	1008
1	rs299689	T	C	0.762897	1008
1	rs299690	G	A	0.762897	1008
1	rs299691	C	T	0.0694444	1008
1	rs299692	G	T	0.766865	1008
1	rs299693	G	A	0.766865	1008
1	rs299694	C	G	0.767857	1008
1	rs299695	C	T	0.766865	1008
1	rs111540382	C	T	0.0357143	1008
1	rs299696	C	G	0.768849	1008
1	rs299697	T	G	0.768849	1008
1	rs3850464	T	A	0.74504	1008
1	rs78232287	C	A	0.0972222	1008
1	rs299698	T	C	0.0704365	1008
1	rs11121151	C	T	0.117063	1008
1	rs299700	T	G	0.965278	1008
1	rs11121152	C	T	0.813492	1008
1	rs6577481	T	C	0.150794	1008
1	rs6666479	C	T	0.964286	1008
1	rs12061726	T	C	0.150794	1008
1	rs12123212	G	A	0.893849	1008
1	rs72862694	C	T	0.150794	1008
1	rs140841910	G	A	0.0605159	1008
1	rs2120459	A	G	0.686508	1008
1	rs1472878	A	G	0.686508	1008
1	rs12027657	A	T	0.686508	1008
1	rs35288526	T	C	0.680556	1008
1	rs78824818	T	C	0.0605159	1008
1	rs11121153	G	A	0.6875	1008
1	rs4908749	C	A	0.969246	1008
1	rs12119486	A	G	0.90873	1008
1	rs12122933	G	A	0.6875	1008
1	rs7537923	A	G	0.690476	1008
1	rs11121154	T	C	0.690476	1008
1	rs11121155	T	C	0.968254	1008
1	rs12727604	G	A	0.690476	1008
1	rs12728882	C	T	0.690476	1008
1	rs2401093	G	C	0.969246	1008
1	rs12121507	A	G	0.690476	1008
1	rs10864345	A	T	0.690476	1008
1	rs12758680	T	C	0.121032	1008
1	rs2401092	G	A	0.276786	1008
1	rs2401091	T	G	0.969246	1008
1	rs12029226	T	C	0.969246	1008
1	rs12031739	G	C	0.969246	1008
1	rs12029259	A	G	0.969246	1008
1	rs11121156	C	T	0.222222	1008
1	rs10864346	A	C	0.969246	1008
1	rs6577482	A	G	0.969246	1008
1	rs142828326	C	T	0.0565476	1008
1	rs77253658	A	C	0.223214	1008
1	rs11121157	G	A	0.115079	1008
1	rs72864229	A	G	0.201389	1008
1	rs77870794	G	A	0.0416667	1008
1	rs114967627	G	A	0.0525794	1008
1	rs11121159	T	C	0.750992	1008
1	rs76686985	C	T	0.030754	1008
1	rs1107286	G	A	0.145833	1008
1	rs79804582	G	C	0.0704365	1008
1	rs1107285	A	G	0.945437	1008
1	rs1107284	C	T	0.746032	1008
1	rs966134	A	G	0.748016	1008
1	rs966133	G	A	0.946429	1008
1	rs10864348	A	C	0.946429	1008
1	rs6694282	G	A	0.197421	1008
1	rs78641116	G	C	0.108135	1008
1	rs114641984	C	A	0.0496032	1008
1	rs6689410	T	C	0.943452	1008
1	rs6674518	C	G	0.943452	1008
1	rs1466655	C	T	0.743056	1008
1	rs1466654	G	T	0.743056	1008
1	rs1467013	G	A	0.756944	1008
1	rs72635792	C	G	0.260913	1008
1	rs11121161	T	C	0.756944	1008
1	rs11121162	G	A	0.756944	1008
1	rs10779701	G	A	0.756944	1008
1	rs55985071	G	A	0.188492	1008
1	rs112673896	A	C	0.0545635	1008
1	rs55819363	A	G	0.188492	1008
1	rs4908750	A	G	0.811508	1008
1	rs78451362	G	A	0.0436508	1008
1	rs11583580	G	A	0.188492	1008
1	rs11121164	T	G	0.756944	1008
1	rs76546460	G	C	0.188492	1008
1	rs72635795	G	A	0.0545635	1008
1	rs149834301	A	G	0.0426587	1008
1	rs12132135	G	A	0.810516	1008
1	rs7517675	A	G	0.756944	1008
1	rs1844583	T	A	0.756944	1008
1	rs11585805	C	G	0.145833	1008
1	rs72635796	G	C	0.0545635	1008
1	rs72635798	G	A	0.0545635	1008
1	rs2292241	C	T	0.0456349	1008
1	rs2292242	C	T	0.759921	1008
1	rs148751263	G	A	0.0386905	1008
1	rs2271200	G	A	0.0426587	1008
1	rs9645401	A	G	0.190476	1008
1	rs147474248	A	C	0.0337302	1008
1	rs9628987	A	C	0.0575397	1008
1	rs141091829	C	T	0.0426587	1008
1	rs11584036	G	A	0.190476	1008
1	rs11584095	G	A	0.0565476	1008
1	rs11584485	G	A	0.0565476	1008
1	rs137913067	C	T	0.0277778	1008
1	rs79951140	C	T	0.0843254	1008
1	rs1473309	G	A	0.130952	1008
1	rs76866917	C	T	0.0426587	1008
1	rs12141444	C	T	0.00694444	1008
1	rs80046868	G	A	0.130952	1008
1	rs72635800	G	A	0.0535714	1008
1	rs10449318	C	T	0.181548	1008
1	rs1473497	A	G	0.815476	1008
1	rs1473496	G	A	0.759921	1008
1	rs12142465	C	A	0.140873	1008
1	rs2289730	G	A	0.220238	1008
1	rs12565834	T	C	0.184524	1008
1	rs56125713	G	C	0.0575397	1008
1	rs1058619	A	G	0.848214	1008
1	rs2289731	G	A	0.174603	1008
1	rs12143547	C	T	0.18254	1008
1	rs148803921	G	A	0.0426587	1008
1	rs11586622	G	A	0.775794	1008
1	rs11585385	T	G	0.139881	1008
1	rs11590467	C	T	0.775794	1008
1	rs58286176	G	A	0.636905	1008
1	rs7552012	C	T	0.776786	1008
1	rs7518563	A	G	0.777778	1008
1	rs11121165	T	C	0.818452	1008
1	rs35167234	C	T	0.119048	1008
1	rs147033554	G	A	0.0357143	1008
1	rs79967847	G	A	0.0843254	1008
1	rs12711517	C	T	0.179563	1008
1	rs11121167	A	G	0.293651	1008
1	rs10864350	A	G	0.651786	1008
1	rs4908753	T	C	0.150794	1008
1	rs66504733	C	T	0.255952	1008
1	rs2305016	T	C	0.285714	1008
1	rs7535752	G	T	0.0228175	1008
1	rs3844030	A	G	0.644841	1008
1	rs3994814	G	A	0.643849	1008
1	rs3994821	G	A	0.643849	1008
1	rs7520373	C	T	0.643849	1008
1	rs12038661	A	G	0.645833	1008
1	rs12039434	A	G	0.646825	1008
1	rs7548093	G	A	0.0714286	1008
1	rs193042745	G	A	0.014881	1008
1	rs138493444	G	A	0.014881	1008
1	rs12402088	C	T	0.263889	1008
1	rs111915429	C	T	0.0545635	1008
1	rs4908499	A	T	0.184524	1008
1	rs72636907	C	T	0.00198413	1008
1	rs75410574	T	C	0.0337302	1008
1	rs79500154	G	A	0.047619	1008
1	rs1055236	C	T	0.125992	1008
1	rs13376065	G	A	0.0248016	1008
1	rs77883943	C	T	0.140873	1008
1	rs11121168	C	T	0.671627	1008
1	rs74979441	C	T	0.0734127	1008
1	rs10399665	C	T	0.799603	1008
1	rs11588961	G	A	0.102183	1008
1	rs7511857	G	A	0.142857	1008
1	rs11121169	G	A	0.0337302	1008
1	rs2895933	C	T	0.690476	1008
1	rs10864351	C	A	0.840278	1008
1	rs80184934	G	A	0.0218254	1008
1	rs8627	C	T	0.84127	1008
1	rs1064826	A	G	0.928571	1008
1	rs1058791	A	C	0.0575397	1008
1	rs1058790	A	G	0.0575397	1008
1	rs1889854	C	T	0.114087	1008
1	rs1889853	C	A	0.115079	1008
1	rs2289733	G	A	0.0575397	1008
1	rs41278972	C	T	0.0228175	1008
1	rs11121171	G	C	0.0257937	1008
1	rs11121172	C	A	0.897817	1008
1	rs1058766	T	C	0.899802	1008
1	rs12047953	A	G	0.0496032	1008
1	rs6577484	A	G	0.00595238	1008
1	rs143710503	G	A	0.0238095	1008
1	rs7525559	T	C	0.771825	1008
1	rs11581418	C	T	0.0505952	1008
1	rs2784735	C	T	0.835317	1008
1	rs13596	T	C	0.920635	1008
1	rs2252865	T	C	0.919643	1008
1	rs10779702	A	G	0.918651	1008
1	rs2289732	G	C	0.0585317	1008
1	rs12118524	G	A	0.0168651	1008
1	rs9628991	C	G	0.0585317	1008
1	rs3765972	C	T	0.0575397	1008
1	rs3753275	T	C	0.0575397	1008
1	rs6684863	G	A	0.0575397	1008
1	rs140765266	T	C	0.0248016	1008
1	rs61787660	G	A	0.75496	1008
1	rs10864352	G	C	0.862103	1008
1	rs11580417	G	A	0.0575397	1008
1	rs12079653	C	A	0.0575397	1008
1	rs11121174	C	G	0.0595238	1008
1	rs3795310	C	T	0.166667	1008
1	rs894875	C	T	0.921627	1008
1	rs902356	G	A	0.75496	1008
1	rs902355	T	C	0.0605159	1008
1	rs754346	T	C	0.862103	1008
1	rs11121175	C	A	0.750992	1008
1	rs17380831	T	C	0.0128968	1008
1	rs34089283	G	A	0.0208333	1008
1	rs6678140	C	T	0.921627	1008
1	rs11121176	T	C	0.0605159	1008
1	rs2708633	C	A	0.920635	1008
1	rs117077854	C	T	0.0228175	1008
1	rs11583012	G	A	0.0605159	1008
1	rs2636314	G	A	0.105159	1008
1	rs56812469	T	C	0.0605159	1008
1	rs3765971	C	T	0.920635	1008
1	rs11121177	G	A	0.0605159	1008
1	rs2587513	T	C	0.862103	1008
1	rs2708630	C	T	0.922619	1008
1	rs2120461	C	T	0.919643	1008
1	rs2708628	T	C	0.109127	1008
1	rs72636929	C	A	0.0625	1008
1	rs117580521	T	C	0.293651	1008
1	rs2661863	T	C	0.922619	1008
1	rs2708629	T	C	0.862103	1008
1	rs11121179	G	T	0.0605159	1008
1	rs1443929	G	T	0.0605159	1008
1	rs12567722	G	A	0.600198	1008
1	rs1932529	A	G	0.858135	1008
1	rs55818451	A	G	0.0605159	1008
1	rs55823627	C	T	0.0605159	1008
1	rs2784737	T	C	0.922619	1008
1	rs2708631	C	T	0.109127	1008
1	rs2708632	T	C	0.922619	1008
1	rs117584052	G	C	0.0287698	1008
1	rs2784738	G	A	0.110119	1008
1	rs116963104	G	C	0.0327381	1008
1	rs301796	T	C	0.0803571	1008
1	rs1884353	G	A	0.859127	1008
1	rs2748456	C	T	0.110119	1008
1	rs17385239	C	A	0.00992063	1008
1	rs301795	G	A	0.0803571	1008
1	rs301793	T	C	0.939484	1008
1	rs301792	A	G	0.0803571	1008
1	rs301791	A	T	0.0803571	1008
1	rs301790	G	C	0.0803571	1008
1	rs301789	A	G	0.0803571	1008
1	rs2661868	C	T	0.112103	1008
1	rs301788	C	T	0.938492	1008
1	rs1763838	G	A	0.0763889	1008
1	rs1763839	G	A	0.0763889	1008
1	rs12754538	C	T	0.751984	1008
1	rs28638379	C	T	0.862103	1008
1	rs78054286	G	C	0.250992	1008
1	rs75741779	T	G	0.247024	1008
1	rs116863460	T	C	0.0238095	1008
1	rs12023132	C	T	0.751984	1008
1	rs159960	A	G	0.822421	1008
1	rs301804	C	G	0.0664683	1008
1	rs2708625	T	C	0.115079	1008
1	rs12044042	G	A	0.0327381	1008
1	rs11121181	G	A	0.749008	1008
1	rs77345978	T	C	0.0625	1008
1	rs301805	T	G	0.831349	1008
1	rs12095124	T	C	0.75496	1008
1	rs301806	C	T	0.830357	1008
1	rs159961	C	T	0.0753968	1008
1	rs57310340	A	G	0.0605159	1008
1	rs301807	A	G	0.829365	1008
1	rs12045438	T	C	0.755952	1008
1	rs302714	A	C	0.0753968	1008
1	rs301808	C	G	0.0753968	1008
1	rs301797	C	A	0.0753968	1008
1	rs301798	A	G	0.0763889	1008
1	rs301799	C	T	0.826389	1008
1	rs302719	T	G	0.0753968	1008
1	rs301800	T	C	0.939484	1008
1	rs139009961	C	T	0.0376984	1008
1	rs159962	C	T	0.0714286	1008
1	rs78197715	C	T	0.0119048	1008
1	rs12047377	A	T	0.751984	1008
1	rs172531	A	G	0.077381	1008
1	rs301801	T	C	0.077381	1008
1	rs301802	T	A	0.830357	1008
1	rs2784739	T	G	0.108135	1008
1	rs301803	A	T	0.0595238	1008
1	rs12036510	C	T	0.0327381	1008
1	rs2784740	T	A	0.111111	1008
1	rs301819	A	G	0.831349	1008
1	rs301818	G	A	0.0714286	1008
1	rs159963	C	A	0.830357	1008
1	rs74960248	A	C	0.0138889	1008
1	rs301816	G	A	0.829365	1008
1	rs11581328	G	A	0.102183	1008
1	rs118086051	T	C	0.0218254	1008
1	rs140049163	A	C	0.0297619	1008
1	rs301814	T	C	0.834325	1008
1	rs301813	T	C	0.939484	1008
1	rs74512512	A	T	0.0297619	1008
1	rs76734567	A	G	0.0188492	1008
1	rs159959	T	C	0.938492	1008
1	rs301811	C	T	0.938492	1008
1	rs301810	G	C	0.939484	1008
1	rs80296853	G	A	0.103175	1008
1	rs75994246	T	A	0.0297619	1008
1	rs11121182	C	A	0.103175	1008
1	rs301785	A	C	0.939484	1008
1	rs12080583	G	A	0.834325	1008
1	rs11589090	C	T	0.0833333	1008
1	rs4908760	G	A	0.830357	1008
1	rs17385519	C	T	0.768849	1008
1	rs114812780	G	T	0.105159	1008
1	rs751790	T	C	0.105159	1008
1	rs117121422	C	T	0.0218254	1008
1	rs910581	T	C	0.834325	1008
1	rs141582190	A	G	0.00198413	1008
1	rs7543004	A	G	0.834325	1008
1	rs1922983	A	G	0.834325	1008
1	rs74443831	C	T	0.00694444	1008
1	rs141518818	T	C	0.0188492	1008
1	rs12061328	C	T	0.834325	1008
1	rs117288893	T	C	0.0218254	1008
1	rs6577488	T	C	0.833333	1008
1	rs2399145	G	A	0.938492	1008
1	rs4995074	T	G	0.0694444	1008
1	rs4351668	C	T	0.833333	1008
1	rs4463697	T	C	0.938492	1008
1	rs74593799	G	A	0.290675	1008
1	rs6577489	A	C	0.0585317	1008
1	rs12040962	A	C	0.769841	1008
1	rs1024197	C	G	0.833333	1008
1	rs1884352	G	A	0.833333	1008
1	rs12409937	G	C	0.105159	1008
1	rs2399144	C	A	0.938492	1008
1	rs7551849	A	G	0.833333	1008
1	rs11121186	G	A	0.833333	1008
1	rs12568293	T	C	0.105159	1008
1	rs80243135	A	C	0.0833333	1008
1	rs12724979	G	C	0.833333	1008
1	rs910582	T	A	0.938492	1008
1	rs12046643	A	C	0.834325	1008
1	rs67959876	A	C	0.0595238	1008
1	rs6674651	G	T	0.834325	1008
1	rs6577490	G	A	0.939484	1008
1	rs7521809	A	G	0.969246	1008
1	rs10864353	A	G	0.834325	1008
1	rs10864354	C	T	0.834325	1008
1	rs11121188	G	A	0.0575397	1008
1	rs4908761	G	A	0.833333	1008
1	rs6677736	A	T	0.833333	1008
1	rs6701803	C	T	0.0545635	1008
1	rs4908501	T	G	0.0595238	1008
1	rs55858268	C	T	0.106151	1008
1	rs7527389	A	G	0.833333	1008
1	rs12117910	A	C	0.105159	1008
1	rs7518608	C	G	0.833333	1008
1	rs7530745	A	C	0.832341	1008
1	rs12403339	G	A	0.105159	1008
1	rs4908503	T	G	0.938492	1008
1	rs12759741	G	A	0.0654762	1008
1	rs11584261	C	A	0.105159	1008
1	rs4908762	C	T	0.9375	1008
1	rs6669503	C	G	0.833333	1008
1	rs10864355	T	C	0.938492	1008
1	rs12735687	G	T	0.0575397	1008
1	rs10864356	A	T	0.834325	1008
1	rs11121194	C	T	0.834325	1008
1	rs2024774	C	G	0.769841	1008
1	rs77021367	C	G	0.145833	1008
1	rs78110809	C	T	0.104167	1008
1	rs7542312	G	C	0.834325	1008
1	rs7520617	C	T	0.834325	1008
1	rs6668508	C	T	0.834325	1008
1	rs6577491	G	T	0.833333	1008
1	rs6577492	C	A	0.833333	1008
1	rs6577494	C	T	0.834325	1008
1	rs6678982	C	A	0.104167	1008
1	rs7539382	C	T	0.104167	1008
1	rs2399143	A	G	0.939484	1008
1	rs7545384	C	A	0.772817	1008
1	rs6656249	A	C	0.104167	1008
1	rs6577496	C	A	0.834325	1008
1	rs2144463	C	A	0.104167	1008
1	rs11121197	G	A	0.935516	1008
1	rs2297867	C	A	0.935516	1008
1	rs11121198	C	G	0.938492	1008
1	rs12131864	A	G	0.834325	1008
1	rs61783642	T	C	0.834325	1008
1	rs7518744	T	C	0.9375	1008
1	rs7526121	T	C	0.939484	1008
1	rs10779703	C	T	0.939484	1008
1	rs55860300	G	A	0.105159	1008
1	rs17032657	T	G	0.318452	1008
1	rs1463051	T	A	0.834325	1008
1	rs1463050	G	A	0.834325	1008
1	rs1463049	A	T	0.835317	1008
1	rs10492966	C	T	0.105159	1008
1	rs10492965	G	A	0.105159	1008
1	rs139716612	A	G	0.0188492	1008
1	rs142073794	A	T	0.0198413	1008
1	rs11121199	G	A	0.833333	1008
1	rs12401496	C	T	0.103175	1008
1	rs117199896	T	C	0.047619	1008
1	rs12136689	A	C	0.0585317	1008
1	rs77274268	G	T	0.0138889	1008
1	rs57728793	G	A	0.10119	1008
1	rs148589213	T	C	0.0347222	1008
1	rs35865480	C	T	0.835317	1008
1	rs12145445	C	G	0.103175	1008
1	rs6577497	A	T	0.0605159	1008
1	rs6702060	G	A	0.83631	1008
1	rs926951	A	G	0.939484	1008
1	rs148330467	A	C	0.0119048	1008
1	rs6577498	C	A	0.939484	1008
1	rs12120824	C	T	0.103175	1008
1	rs6697997	A	G	0.939484	1008
1	rs4581300	T	G	0.939484	1008
1	rs184504123	G	A	0.0287698	1008
1	rs56227503	C	T	0.103175	1008
1	rs17032662	T	C	0.156746	1008
1	rs6577499	G	C	0.835317	1008
1	rs2016084	C	A	0.834325	1008
1	rs6577500	G	C	0.939484	1008
1	rs6577501	T	C	0.857143	1008
1	rs6577502	T	C	0.83631	1008
1	rs12122737	C	A	0.103175	1008
1	rs1473420	T	G	0.835317	1008
1	rs12756257	C	A	0.834325	1008
1	rs28422051	T	C	0.104167	1008
1	rs9730025	A	G	0.939484	1008
1	rs141616793	G	A	0.0119048	1008
1	rs74324642	A	C	0.104167	1008
1	rs1463055	G	A	0.939484	1008
1	rs7530863	A	G	0.939484	1008
1	rs12410336	A	G	0.104167	1008
1	rs12405049	C	T	0.103175	1008
1	rs143771710	C	T	0.015873	1008
1	rs10492964	T	G	0.774802	1008
1	rs11121201	A	T	0.83631	1008
1	rs116358228	T	C	0.0119048	1008
1	rs12122851	G	A	0.103175	1008
1	rs75332632	T	C	0.0664683	1008
1	rs12733412	G	T	0.608135	1008
1	rs7547411	A	G	0.833333	1008
1	rs12029303	T	C	0.772817	1008
1	rs140723553	T	A	0.0327381	1008
1	rs11121202	T	C	0.832341	1008
1	rs74564658	G	T	0.15377	1008
1	rs1000184	G	C	0.77381	1008
1	rs1535158	T	C	0.939484	1008
1	rs1061039	T	C	0.832341	1008
1	rs6663123	T	C	0.832341	1008
1	rs7537982	C	T	0.832341	1008
1	rs143199739	A	G	0.0238095	1008
1	rs4908766	C	A	0.938492	1008
1	rs1934138	G	A	0.831349	1008
1	rs6670508	G	C	0.831349	1008
1	rs6698079	C	T	0.939484	1008
1	rs11121203	T	C	0.107143	1008
1	rs12037534	G	A	0.770833	1008
1	rs7526171	T	C	0.833333	1008
1	rs6675443	T	A	0.833333	1008
1	rs6675857	A	G	0.774802	1008
1	rs6664111	T	A	0.833333	1008
1	rs922366	C	A	0.833333	1008
1	rs11121204	G	A	0.833333	1008
1	rs76545421	A	G	0.14881	1008
1	rs4908767	A	C	0.939484	1008
1	rs4908768	G	A	0.106151	1008
1	rs1463054	A	G	0.939484	1008
1	rs7523186	A	G	0.106151	1008
1	rs12134896	G	A	0.106151	1008
1	rs1809332	C	T	0.833333	1008
1	rs4908504	C	T	0.939484	1008
1	rs76757652	A	G	0.0248016	1008
1	rs11121205	G	A	0.833333	1008
1	rs6666191	C	T	0.833333	1008
1	rs79769442	C	T	0.106151	1008
1	rs6681362	T	G	0.833333	1008
1	rs1318218	T	C	0.833333	1008
1	rs2100888	T	A	0.833333	1008
1	rs4480384	A	G	0.833333	1008
1	rs6688329	G	A	0.939484	1008
1	rs6679948	T	C	0.939484	1008
1	rs12136766	G	A	0.833333	1008
1	rs1038008	T	C	0.939484	1008
1	rs55802878	T	C	0.106151	1008
1	rs117199076	G	A	0.0267857	1008
1	rs74640733	G	C	0.106151	1008
1	rs3850467	A	G	0.939484	1008
1	rs6701331	A	C	0.834325	1008
1	rs3850466	A	G	0.94246	1008
1	rs2401133	T	C	0.939484	1008
1	rs3850465	G	C	0.939484	1008
1	rs74521170	C	A	0.104167	1008
1	rs12140566	G	T	0.104167	1008
1	rs7532459	C	G	0.834325	1008
1	rs7544052	A	T	0.834325	1008
1	rs1817367	C	T	0.939484	1008
1	rs1953827	G	A	0.834325	1008
1	rs7513420	T	C	0.835317	1008
1	rs55830087	C	T	0.104167	1008
1	rs11121207	C	A	0.104167	1008
1	rs12046127	T	C	0.030754	1008
1	rs11578142	C	T	0.104167	1008
1	rs6577506	A	C	0.939484	1008
1	rs1812457	C	T	0.939484	1008
1	rs117072188	T	C	0.0168651	1008
1	rs11121209	G	A	0.835317	1008
1	rs78681787	A	G	0.0992063	1008
1	rs4440881	T	C	0.774802	1008
1	rs1381928	G	A	0.835317	1008
1	rs6674832	T	C	0.835317	1008
1	rs2401137	T	A	0.820437	1008
1	rs10779704	A	C	0.834325	1008
1	rs12735554	C	G	0.77381	1008
1	rs6703577	C	A	0.939484	1008
1	rs7520025	C	T	0.835317	1008
1	rs10864359	G	C	0.939484	1008
1	rs6577509	T	C	0.835317	1008
1	rs6577510	A	G	0.939484	1008
1	rs10779705	G	A	0.939484	1008
1	rs1463052	A	G	0.835317	1008
1	rs4908769	C	T	0.0565476	1008
1	rs6577513	G	A	0.835317	1008
1	rs2401138	G	C	0.835317	1008
1	rs1463053	G	A	0.835317	1008
1	rs6690050	A	G	0.939484	1008
1	rs6692693	T	G	0.835317	1008
1	rs6681316	C	G	0.939484	1008
1	rs11121210	T	C	0.835317	1008
1	rs12029088	T	C	0.775794	1008
1	rs12028347	A	G	0.775794	1008
1	rs78636481	G	A	0.0446429	1008
1	rs2401139	A	G	0.939484	1008
1	rs4908770	G	A	0.104167	1008
1	rs76653984	T	C	0.100198	1008
1	rs6577514	T	G	0.835317	1008
1	rs148484108	G	A	0.046627	1008
1	rs6577515	G	C	0.835317	1008
1	rs11121211	C	T	0.0823413	1008
1	rs6577516	G	A	0.819444	1008
1	rs117649104	T	C	0.0565476	1008
1	rs3737670	G	C	0.819444	1008
1	rs12131717	G	A	0.104167	1008
1	rs34430711	G	A	0.0575397	1008
1	rs4908771	A	G	0.939484	1008
1	rs10864360	C	T	0.83631	1008
1	rs56305243	T	C	0.104167	1008
1	rs11121212	C	T	0.835317	1008
1	rs10864361	T	C	0.835317	1008
1	rs12040568	G	T	0.774802	1008
1	rs11121213	C	A	0.104167	1008
1	rs11121214	C	T	0.104167	1008
1	rs4908505	G	A	0.835317	1008
1	rs4908506	A	C	0.835317	1008
1	rs6695867	G	A	0.835317	1008
1	rs10864362	A	C	0.83631	1008
1	rs11121215	T	C	0.83631	1008
1	rs116882330	A	C	0.0446429	1008
1	rs6577517	C	T	0.833333	1008
1	rs2045820	A	G	0.835317	1008
1	rs4908507	C	T	0.835317	1008
1	rs11121216	A	G	0.83631	1008
1	rs10746481	A	G	0.938492	1008
1	rs7556169	A	G	0.83631	1008
1	rs12122666	C	A	0.103175	1008
1	rs11587482	T	G	0.103175	1008
1	rs118051959	C	T	0.0337302	1008
1	rs11577530	C	T	0.103175	1008
1	rs6693009	A	G	0.838294	1008
1	rs7554164	T	C	0.940476	1008
1	rs6687239	C	T	0.940476	1008
1	rs6702457	T	C	0.940476	1008
1	rs139609369	C	T	0.0525794	1008
1	rs2895941	C	T	0.940476	1008
1	rs11121218	G	A	0.104167	1008
1	rs6577518	T	C	0.777778	1008
1	rs7533442	G	T	0.939484	1008
1	rs6682498	G	C	0.939484	1008
1	rs6658881	C	T	0.941468	1008
1	rs56163601	G	A	0.093254	1008
1	rs77620146	T	C	0.0436508	1008
1	rs12075458	C	A	0.834325	1008
1	rs146351254	T	C	0.00892857	1008
1	rs12025126	T	C	0.776786	1008
1	rs7551149	G	A	0.9375	1008
1	rs7554486	G	A	0.83631	1008
1	rs117113595	T	A	0.0248016	1008
1	rs10864363	T	G	0.78373	1008
1	rs11121221	A	G	0.103175	1008
1	rs10864364	C	A	0.933532	1008
1	rs11121222	G	A	0.093254	1008
1	rs185918739	G	A	0.014881	1008
1	rs4908773	T	C	0.934524	1008
1	rs12125525	A	G	0.0605159	1008
1	rs4908774	G	A	0.104167	1008
1	rs7553298	A	G	0.104167	1008
1	rs11121223	T	A	0.0823413	1008
1	rs11121224	A	G	0.843254	1008
1	rs953043	T	C	0.0595238	1008
1	rs6693127	G	A	0.094246	1008
1	rs953535	A	C	0.104167	1008
1	rs12121933	A	T	0.094246	1008
1	rs12030885	A	G	0.840278	1008
1	rs75184602	T	G	0.0287698	1008
1	rs12128827	T	C	0.0565476	1008
1	rs7518204	T	C	0.935516	1008
1	rs12567592	C	T	0.093254	1008
1	rs12093157	C	T	0.776786	1008
1	rs139184490	T	G	0.094246	1008
1	rs4908775	G	A	0.093254	1008
1	rs4908508	T	C	0.105159	1008
1	rs79644886	A	C	0.107143	1008
1	rs4908776	T	C	0.934524	1008
1	rs4908777	A	G	0.118056	1008
1	rs17383360	A	G	0.00496032	1008
1	rs4908778	C	G	0.109127	1008
1	rs3938719	A	G	0.109127	1008
1	rs4908510	G	C	0.109127	1008
1	rs11588260	G	A	0.109127	1008
1	rs12024032	C	T	0.824405	1008
1	rs12567502	T	A	0.77381	1008
1	rs10492963	C	T	0.110119	1008
1	rs2131679	G	A	0.772817	1008
1	rs12028160	C	T	0.824405	1008
1	rs4908511	G	C	0.824405	1008
1	rs7533113	C	T	0.934524	1008
1	rs12568634	G	C	0.774802	1008
1	rs12144098	G	A	0.0505952	1008
1	rs12144099	G	A	0.109127	1008
1	rs11121225	G	A	0.106151	1008
1	rs142516680	T	G	0.0426587	1008
1	rs12403640	C	T	0.825397	1008
1	rs6693466	C	T	0.109127	1008
1	rs2401189	G	A	0.824405	1008
1	rs2401190	A	G	0.934524	1008
1	rs1353130	T	C	0.110119	1008
1	rs145242265	G	T	0.0178571	1008
1	rs6577521	C	G	0.934524	1008
1	rs79253564	A	G	0.0595238	1008
1	rs12119207	A	G	0.110119	1008
1	rs4908512	A	T	0.110119	1008
1	rs11121227	C	T	0.110119	1008
1	rs11121228	T	C	0.110119	1008
1	rs12025941	T	C	0.0396825	1008
1	rs11121229	T	C	0.111111	1008
1	rs7418128	G	A	0.110119	1008
1	rs4908513	T	C	0.933532	1008
1	rs10864366	T	C	0.933532	1008
1	rs6677718	T	C	0.823413	1008
1	rs117752639	C	G	0.0138889	1008
1	rs11121230	C	T	0.110119	1008
1	rs6577522	A	G	0.93254	1008
1	rs6577523	A	G	0.93254	1008
1	rs12123076	A	G	0.0496032	1008
1	rs7556144	G	A	0.93254	1008
1	rs7513880	G	A	0.822421	1008
1	rs139598732	C	G	0.0396825	1008
1	rs76992094	A	T	0.0396825	1008
1	rs4908514	C	T	0.933532	1008
1	rs11586056	C	A	0.0843254	1008
1	rs59092168	A	T	0.00297619	1008
1	rs145562672	C	T	0.015873	1008
1	rs10864367	C	T	0.823413	1008
1	rs11121232	C	A	0.823413	1008
1	rs58263761	T	A	0.0297619	1008
1	rs11121233	G	A	0.110119	1008
1	rs6698830	C	T	0.824405	1008
1	rs7524437	A	G	0.77381	1008
1	rs6577524	C	T	0.933532	1008
1	rs6577525	G	A	0.933532	1008
1	rs12142911	C	G	0.110119	1008
1	rs117088526	T	C	0.0188492	1008
1	rs6664000	C	T	0.933532	1008
1	rs146197586	G	A	0.0168651	1008
1	rs6690928	G	C	0.823413	1008
1	rs55840223	G	C	0.110119	1008
1	rs12143686	C	T	0.824405	1008
1	rs55939938	A	T	0.110119	1008
1	rs1472228	C	T	0.933532	1008
1	rs6577527	G	C	0.933532	1008
1	rs61784176	C	T	0.77381	1008
1	rs2029706	G	A	0.0496032	1008
1	rs12137865	A	G	0.109127	1008
1	rs7548307	A	G	0.109127	1008
1	rs7551510	A	G	0.112103	1008
1	rs7517436	G	T	0.935516	1008
1	rs7555126	A	G	0.933532	1008
1	rs7520572	G	A	0.109127	1008
1	rs7546225	C	T	0.0496032	1008
1	rs75634300	C	T	0.109127	1008
1	rs76774435	C	A	0.0595238	1008
1	rs56280806	G	A	0.109127	1008
1	rs11121237	A	G	0.109127	1008
1	rs1826583	C	A	0.924603	1008
1	rs12410886	A	C	0.114087	1008
1	rs12410893	A	G	0.114087	1008
1	rs4908516	G	C	0.0863095	1008
1	rs11576478	A	G	0.115079	1008
1	rs2185205	T	A	0.809524	1008
1	rs12127888	C	T	0.114087	1008
1	rs2131676	A	C	0.810516	1008
1	rs6678590	T	C	0.924603	1008
1	rs4908517	T	A	0.114087	1008
1	rs4908781	T	C	0.810516	1008
1	rs4908782	C	T	0.0486111	1008
1	rs11121239	G	A	0.0486111	1008
1	rs59098906	C	A	0.0912698	1008
1	rs7542102	T	C	0.12004	1008
1	rs6577528	C	T	0.802579	1008
1	rs6695310	T	C	0.114087	1008
1	rs4908518	A	G	0.776786	1008
1	rs6577529	A	G	0.922619	1008
1	rs7526802	C	T	0.149802	1008
1	rs12068123	G	A	0.772817	1008
1	rs11121240	A	T	0.772817	1008
1	rs148794902	G	A	0.149802	1008
1	rs7530406	C	T	0.771825	1008
1	rs77137441	C	T	0.147817	1008
1	rs11121241	C	G	0.150794	1008
1	rs74718979	G	A	0.0198413	1008
1	rs75557229	G	T	0.0109127	1008
1	rs6577531	G	C	0.920635	1008
1	rs4908783	C	T	0.144841	1008
1	rs3853436	A	T	0.727183	1008
1	rs11582339	G	T	0.142857	1008
1	rs3866804	G	C	0.920635	1008
1	rs6577532	C	T	0.920635	1008
1	rs6577533	A	G	0.919643	1008
1	rs12565639	G	A	0.729167	1008
1	rs61074911	C	T	0.0634921	1008
1	rs12125668	T	C	0.899802	1008
1	rs12124851	A	G	0.0376984	1008
1	rs367567117	C	T	0.0168651	1008
1	rs11121242	A	G	0.875992	1008
1	rs2065603	G	A	0.875992	1008
1	rs6577534	G	A	0.915675	1008
1	rs4908785	T	C	0.914683	1008
1	rs6577536	A	G	0.875992	1008
1	rs12135416	G	A	0.0367063	1008
1	rs6661010	C	T	0.875992	1008
1	rs6676113	T	C	0.915675	1008
1	rs6684644	G	C	0.0367063	1008
1	rs6673587	A	T	0.0367063	1008
1	rs4908786	A	G	0.915675	1008
1	rs6663876	C	T	0.0367063	1008
1	rs184767548	G	T	0.0208333	1008
1	rs6677249	A	G	0.915675	1008
1	rs6676285	G	T	0.917659	1008
1	rs4908787	T	A	0.917659	1008
1	rs12732817	C	G	0.917659	1008
1	rs6577538	T	C	0.917659	1008
1	rs11121245	T	C	0.877976	1008
1	rs2038903	G	T	0.872024	1008
1	rs11121246	T	G	0.877976	1008
1	rs914994	G	T	0.0367063	1008
1	rs11590606	C	T	0.877976	1008
1	rs2047094	C	A	0.877976	1008
1	rs2047095	T	C	0.917659	1008
1	rs10864368	T	C	0.877976	1008
1	rs11121247	T	C	0.917659	1008
1	rs77299379	T	C	0.0287698	1008
1	rs1971492	T	C	0.917659	1008
1	rs2071414	T	G	0.743056	1008
1	rs2071413	C	T	0.0892857	1008
1	rs28999092	C	T	0.327381	1008
1	rs1543711	A	G	0.916667	1008
1	rs2781068	C	T	0.915675	1008
1	rs2765507	T	C	0.18254	1008
1	rs2781067	A	G	0.916667	1008
1	rs2781066	C	T	0.00396825	1008
1	rs2781065	T	C	0.916667	1008
1	rs2781064	C	T	0.170635	1008
1	rs2071412	G	T	0.740079	1008
1	rs7540170	C	T	0.741071	1008
1	rs2781060	T	C	0.915675	1008
1	rs2765511	G	A	0.91369	1008
1	rs2274971	C	T	0.742063	1008
1	rs1006950	T	C	0.915675	1008
```
