## Supplementary material for "Characterization of shared and ancestry-specific signals driving complex traits using multi-ancestry fine-mapping": susiex_nc3.cs80.cs

```
CS_ID	SNP	BP	REF_ALLELE	ALT_ALLELE	REF_FRQ	BETA	SE	-LOG10P	CS_PIP	OVRL_PIP
1	rs301798	8488565	G,G	A,A	0.685885,0.923611	0.0229162,0.0537487	0.00425961,0.0160932	7.12764,3.0766	0.0643957	0.0644217
1	rs172531	8495590	G,G	A,A	0.686879,0.922619	0.0228434,0.0527904	0.00426327,0.0159983	7.0754,3.01424	0.0518841	0.051909
1	rs301801	8495945	C,C	T,T	0.686879,0.922619	0.0227996,0.0527904	0.00426327,0.0159983	7.05072,3.01424	0.0496348	0.0496595
1	rs301818	8503242	A,A	G,G	0.685885,0.928571	0.0224105,0.0548995	0.00425961,0.0165981	6.84423,3.02637	0.0440821	0.0441056
1	rs302714	8486131	C,C	A,A	0.688867,0.924603	0.022932,0.0518381	0.0042707,0.0161901	7.10287,2.86471	0.0420045	0.0420282
1	rs301803	8498680	T,T	A,A	0.685885,0.940476	0.0225028,0.0594394	0.00425961,0.0180669	6.89554,2.99912	0.041082	0.0411094
1	rs302719	8490320	G,G	T,T	0.686879,0.924603	0.022566,0.0531178	0.00426327,0.0161901	6.91992,2.98514	0.0374893	0.0375126
1	rs301808	8486341	G,G	C,C	0.687873,0.924603	0.0228194,0.051367	0.00426697,0.0161901	7.05072,2.82101	0.0349122	0.0349352
1	rs159962	8490983	T,T	C,C	0.687873,0.928571	0.0226343,0.053567	0.00426697,0.0165981	6.94706,2.9032	0.0343213	0.0343442
1	rs301797	8487323	A,A	C,C	0.687873,0.924603	0.0228194,0.0512524	0.00426697,0.0161901	7.05072,2.81043	0.0342271	0.03425
1	rs159961	8484228	T,T	C,C	0.687873,0.924603	0.0228632,0.0507861	0.00426697,0.0161901	7.0754,2.7676	0.0330217	0.0330446
1	rs11121172	8418644	A,A	C,C	0.331014,0.102183	-0.0238544,-0.034902	0.00420153,0.014113	7.86441,1.87299	0.0329656	0.0330347
1	rs1058766	8418650	C,C	T,T	0.329026,0.100198	-0.0238007,-0.0351139	0.00420796,0.0142364	7.81014,1.86504	0.0283057	0.0283742
1	rs2252865	8422676	C,C	T,T	0.318091,0.080357	-0.0236975,-0.0443785	0.00424522,0.0157247	7.62425,2.32155	0.0282261	0.0282575
1	rs894875	8432136	T,T	C,C	0.311133,0.078373	-0.0231657,-0.0476128	0.0042707,0.0159053	7.23528,2.55943	0.0275378	0.0275618
1	rs301792	8468278	G,G	A,A	0.690855,0.919643	0.0231142,0.0480551	0.00427824,0.0157247	7.18286,2.6492	0.0274129	0.0274363
1	rs10779702	8423510	G,G	A,A	0.319085,0.081349	-0.0236779,-0.0434986	0.0042417,0.0156369	7.62425,2.26711	0.025183	0.0252142
1	rs301790	8469284	C,C	G,G	0.690855,0.919643	0.0230164,0.0476397	0.00427824,0.0157247	7.12764,2.61107	0.0231471	0.0231698
1	rs1763839	8473336	A,A	G,G	0.691849,0.923611	0.0230859,0.0477546	0.00428205,0.0160932	7.15522,2.52236	0.0230095	0.0230322
1	rs301795	8467353	A,A	G,G	0.690855,0.919643	0.0230653,0.0472279	0.00427824,0.0157247	7.15522,2.57356	0.0226977	0.0227205
1	rs301796	8466730	C,C	T,T	0.690855,0.919643	0.0230164,0.047432	0.00427824,0.0157247	7.12764,2.59211	0.0223536	0.0223762
1	rs2708633	8439625	A,A	C,C	0.311133,0.079365	-0.0228874,-0.0473398	0.0042707,0.0158141	7.07775,2.55943	0.0216524	0.0216748
1	rs2120461	8447722	T,T	C,C	0.308151,0.080357	-0.0230413,-0.0471749	0.00428205,0.0157247	7.13008,2.56875	0.0216016	0.0216242
1	rs1763838	8473331	A,A	G,G	0.691849,0.923611	0.0230369,0.0475929	0.00428205,0.0160932	7.12764,2.50818	0.0213312	0.0213536
1	rs2708632	8464509	C,C	T,T	0.308151,0.077381	-0.0228064,-0.0489414	0.00428205,0.0159983	6.99839,2.65373	0.0210525	0.021074
2	rs10449318	8389894	T,T	C,C	0.709742,0.818452	-0.0209797,-0.0325796	0.00435609,0.0110895	5.83463,2.48088	0.101837	0.101838
2	rs12565834	8390246	C,C	T,T	0.706759,0.815476	-0.0212294,-0.0316944	0.00434302,0.0110197	5.99235,2.39517	0.0995811	0.0995826
2	rs1473497	8390008	G,G	A,A	0.292247,0.184524	0.021025,0.0316458	0.00434734,0.0110197	5.87849,2.3891	0.0860148	0.0860162
2	rs11584036	8387463	A,A	G,G	0.763419,0.809524	-0.0206734,-0.0322184	0.0046523,0.010886	5.05339,2.51142	0.0632597	0.0632602
2	rs12142465	8390054	A,A	C,C	0.708748,0.859127	-0.0216696,-0.0327667	0.0043517,0.0122874	6.19566,2.11575	0.0527702	0.0527724
2	rs9645401	8386658	G,G	A,A	0.764414,0.809524	-0.0206154,-0.0318739	0.00465908,0.010886	5.01529,2.46701	0.0513066	0.0513071
2	rs80046868	8389154	A,A	G,G	0.71173,0.869048	-0.0212476,-0.0359644	0.00436498,0.0126714	5.94738,2.34328	0.0496127	0.0496147
2	rs12132135	8382607	A,A	G,G	0.236581,0.189484	0.0201442,0.0328253	0.0046523,0.0109078	4.82637,2.58202	0.045047	0.0450475
2	rs76546460	8381412	C,C	G,G	0.764414,0.811508	-0.0201328,-0.0317945	0.00465908,0.0109298	4.80916,2.44057	0.0344727	0.0344731
2	rs11583580	8381159	A,A	G,G	0.764414,0.811508	-0.0201328,-0.0317479	0.00465908,0.0109298	4.80916,2.43465	0.0340849	0.0340853
2	rs55819363	8380123	G,G	A,A	0.764414,0.811508	-0.0201328,-0.0314496	0.00465908,0.0109298	4.80916,2.39693	0.0317163	0.0317167
2	rs4908750	8380971	G,G	A,A	0.236581,0.188492	0.0199696,0.0316977	0.0046523,0.0109298	4.75266,2.42828	0.0304978	0.0304982
2	rs55985071	8379967	A,A	G,G	0.764414,0.811508	-0.0200867,-0.031347	0.00465908,0.0109298	4.78967,2.38402	0.0300789	0.0300793
2	rs11585805	8383778	G,G	C,C	0.765408,0.854167	-0.0213926,-0.0328404	0.00466591,0.0121117	5.3427,2.17402	0.0263817	0.0263824
2	rs12143547	8391251	T,T	C,C	0.707753,0.81746	-0.019076,-0.0296869	0.00434734,0.011066	4.9415,2.13651	0.0153508	0.0153513
2	rs1844583	8383469	A,A	T,T	0.419483,0.243056	0.0206196,0.0216912	0.00400659,0.00996594	6.57593,1.52995	0.0125313	0.012544
2	rs2292242	8385059	T,T	C,C	0.419483,0.240079	0.0207091,0.0199187	0.00400659,0.0100079	6.62775,1.33201	0.0105256	0.0105386
2	rs1473496	8390051	A,A	G,G	0.489066,0.240079	0.0209444,0.0214516	0.00395525,0.0100079	6.92522,1.49383	0.0101392	0.0101561
2	rs77034884	8218401	NA,G	NA,T	NA,0.919643	NA,-0.0527647	NA,0.0157247	NA,3.10122	0.00690972	0.00692822
2	rs6694282	8374187	A,A	G,G	0.828032,0.802579	-0.0188456,-0.0264589	0.00523953,0.010739	3.49195,1.86181	0.00500996	0.00501015
2	rs1058619	8390495	G,G	A,A	0.263419,0.151786	0.0184822,0.0307083	0.00448855,0.0119134	4.41703,2.00226	0.00429105	0.0042916
```
