## Supplementary material for "Characterization of shared and ancestry-specific signals driving complex traits using multi-ancestry fine-mapping": susiex_nc3.cs80.snp

```
BP	SNP	PIP(CS1)	LogBF(CS1,Pop1)	LogBF(CS1,Pop2)	PIP(CS2)	LogBF(CS2,Pop1)	LogBF(CS2,Pop2)
7931804	rs36040967	4.90004e-08	-1.77876	-0.919099	1.47428e-05	-1.69265	-1.0303
7932217	rs11121044	3.15003e-07	-0.709366	-0.127737	8.4386e-05	-0.626936	-0.351376
7932489	rs76526946	1.56646e-06	-1.34318e-10	0.766885	0.000448215	-1.34318e-10	0.69156
7932904	rs6688115	5.62512e-08	-1.33032	-1.22953	1.40114e-05	-1.54846	-1.22538
7932949	rs1102184	3.89498e-08	-1.7176	-1.20981	1.18272e-05	-1.75472	-1.18859
7932990	rs6684933	5.63703e-08	-1.33032	-1.22742	1.40435e-05	-1.54846	-1.22309
7933457	rs228720	8.36097e-08	-1.18933	-0.974195	1.97085e-05	-1.39025	-1.04241
7933783	rs56341027	2.2809e-07	-1.34318e-10	-1.15995	7.20632e-05	-1.34318e-10	-1.13617
7934154	rs1891598	1.18655e-07	-0.825353	-0.988115	3.11729e-05	-0.894985	-1.07918
7934171	rs228719	8.6648e-08	-1.16498	-0.962851	2.03032e-05	-1.3704	-1.03253
7934258	rs35267144	3.64572e-08	-1.76845	-1.2251	1.29957e-05	-1.65597	-1.19312
7934382	rs72633042	1.92011e-06	0.97045	-2.05746e-10	0.000390743	0.554338	-2.05746e-10
7934423	rs4562654	5.46105e-08	-1.77953	-0.809932	1.60807e-05	-1.69638	-0.939714
7934518	rs744000	3.19332e-07	-0.687861	-0.135593	8.56854e-05	-0.604624	-0.358407
7934557	rs744001	5.21269e-08	-1.78083	-0.855177	1.53718e-05	-1.7036	-0.977573
7934676	rs145102188	2.42423e-07	-1.34318e-10	-1.099	7.868e-05	-1.34318e-10	-1.04832
7934793	rs528108	9.22809e-07	-0.499004	0.73674	0.000165171	-0.447098	0.140367
7934796	rs528110	8.81619e-07	-0.518265	0.710339	0.000158421	-0.466746	0.118288
7934827	rs129818	8.7156e-08	-1.15873	-0.963258	2.09733e-05	-1.34827	-1.0222
7934887	rs744002	3.63424e-07	-0.558522	-0.135593	9.79749e-05	-0.470595	-0.358407
7935171	rs35548004	3.67911e-08	-1.7669	-1.21753	1.30945e-05	-1.65146	-1.19006
7935235	rs6679569	2.30686e-07	-1.34318e-10	-1.14863	7.29797e-05	-1.34318e-10	-1.12353
7935254	rs12402143	3.11001e-07	-0.714297	-0.135593	8.33671e-05	-0.632053	-0.358407
7935315	rs150442886	5.02539e-08	-1.70314	-0.969464	1.68293e-05	-1.78216	-0.808431
7935440	rs72633047	5.15325e-08	-1.77876	-0.868715	1.53673e-05	-1.69265	-0.988821
7936272	rs228716	8.94496e-08	-1.14015	-0.955863	2.10743e-05	-1.35007	-1.01559
7936605	rs76620903	2.41101e-07	-1.34318e-10	-1.10447	9.55729e-05	-1.34318e-10	-0.853824
7936950	rs12046791	3.55307e-08	-1.76592	-1.25337	1.20201e-05	-1.67455	-1.25258
7937118	rs116466021	2.63156e-07	-1.01694	-2.05746e-10	0.000102107	-0.787687	-2.05746e-10
7937407	rs56230438	2.13293e-07	-1.34318e-10	-1.22702	6.41769e-05	-1.34318e-10	-1.25207
7937437	rs4908487	5.4452e-08	-1.78249	-0.809883	1.57516e-05	-1.7171	-0.939673
7937656	rs12044460	5.7096e-08	-1.55052	-0.994427	1.93782e-05	-1.25752	-1.19205
7937706	rs34990761	3.55315e-08	-1.76592	-1.25335	1.20181e-05	-1.67455	-1.25275
7938113	rs4908708	3.55909e-08	-1.76422	-1.25337	1.20707e-05	-1.67034	-1.25259
7938334	rs228715	9.47118e-08	-1.08772	-0.951124	2.20982e-05	-1.30687	-1.01135
7938565	rs66692705	5.33369e-08	-1.78219	-0.830869	1.55271e-05	-1.71384	-0.957282
7938648	rs228714	9.63199e-08	-1.07463	-0.947383	2.24142e-05	-1.29602	-1.008
7939553	rs228713	2.70528e-07	-0.989311	-2.05746e-10	4.93417e-05	-1.51494	-2.05746e-10
7939923	rs228712	1.9645e-07	-0.572998	-0.736278	4.16419e-05	-0.866003	-0.818602
7940104	rs2131628	4.21855e-07	-0.529852	-0.0151725	0.000112892	-0.440918	-0.246363
7941051	rs117563500	2.09194e-07	-1.34318e-10	-1.24643	7.18027e-05	-1.34318e-10	-1.13979
7941198	rs228711	7.60299e-07	-0.492447	0.536473	0.00014324	-0.422831	-0.0263627
7941218	rs228710	1.78006e-07	-0.909031	-0.498838	2.84288e-05	-1.32203	-0.744277
7941359	rs228709	7.91664e-07	-0.472766	0.557218	0.000148697	-0.402628	-0.0091761
7941471	rs228708	7.91664e-07	-0.472766	0.557218	0.000148697	-0.402628	-0.0091761
7941764	rs113587451	5.58801e-08	-1.55398	-1.01249	1.91119e-05	-1.26273	-1.20067
7941852	rs228707	7.59234e-07	-0.472766	0.51539	0.000143635	-0.402628	-0.0438075
7942121	rs72868779	5.57427e-08	-1.56723	-1.00171	1.88282e-05	-1.28279	-1.19556
7942373	rs11121045	5.67019e-08	-1.55052	-1.00135	1.93134e-05	-1.25752	-1.19539
7942421	rs12023689	2.26792e-07	-1.34318e-10	-1.16565	6.68917e-05	-1.34318e-10	-1.21064
7942692	rs179265	6.51063e-07	-0.86118	0.7501	7.29334e-05	-1.01054	-0.113631
7942802	rs228706	3.76137e-07	-1.62757	0.967834	6.80313e-05	-1.56777	0.374029
7942856	rs77711681	2.32143e-06	0.259717	0.900534	0.000852003	0.575089	0.758788
7942933	rs115266076	3.03994e-07	-0.872678	-2.05746e-10	0.000110938	-0.704743	-2.05746e-10
7943026	rs4908712	1.37889e-07	-1.66324	-2.05746e-10	3.97012e-05	-1.73233	-2.05746e-10
7943319	rs72633055	1.05658e-07	-0.781205	-1.14828	2.88472e-05	-0.849638	-1.20206
7943464	rs228705	7.32942e-07	-0.454747	0.462128	0.000140022	-0.384135	-0.0877822
7944125	rs228704	6.81908e-08	-1.27035	-1.09702	1.62871e-05	-1.5683	-1.05504
7944257	rs112173260	4.45886e-07	-0.489623	-2.05746e-10	0.000113413	-0.682681	-2.05746e-10
7944264	rs228703	6.95225e-07	-0.454747	0.409296	0.000134064	-0.384135	-0.131258
7944606	rs141138026	3.31484e-07	-0.786107	-2.05746e-10	0.000132219	-0.529256	-2.05746e-10
7944900	rs60858600	2.31142e-07	-1.34318e-10	-1.14665	6.59262e-05	-1.34318e-10	-1.22518
7945036	rs113524929	5.95633e-08	-1.54318	-0.959464	1.99403e-05	-1.24651	-1.17446
7945393	rs55650133	2.51598e-07	-1.34318e-10	-1.06185	7.33009e-05	-1.34318e-10	-1.11914
7945520	rs228702	1.7524e-07	-0.797144	-0.626384	2.75502e-05	-1.2213	-0.876401
7946009	rs11121046	2.89379e-07	-0.318771	-0.60318	9.57026e-05	-0.196484	-0.655984
7946161	rs11580517	1.81899e-07	-1.38624	-2.05746e-10	5.37677e-05	-1.42904	-2.05746e-10
7946441	rs72633060	5.01807e-08	-1.78284	-0.891217	1.42777e-05	-1.72558	-1.02943
7946604	rs227164	1.72055e-07	-1.4361	-0.00577018	2.73519e-05	-1.45497	-0.649963
7946819	rs60057745	5.05219e-08	-1.78211	-0.885167	1.45678e-05	-1.71635	-1.01855
7946831	rs4908713	5.0593e-08	-1.78267	-0.8832	1.45368e-05	-1.72005	-1.01698
7946877	rs76199632	2.43611e-07	-0.849412	-0.244703	6.36265e-05	-0.805038	-0.455645
7946967	rs4908714	5.03962e-08	-1.78284	-0.886932	1.44136e-05	-1.72558	-1.01996
7947384	rs79522322	2.2232e-07	-0.916901	-0.268667	5.74846e-05	-0.874143	-0.488053
7948955	rs79696002	7.55128e-07	-1.34318e-10	0.0372004	0.000249367	-1.34318e-10	0.105214
7949148	rs35982383	5.21463e-08	-1.78045	-0.855183	1.40952e-05	-1.75785	-1.01003
7949253	rs112697022	5.20549e-08	-1.77451	-0.86288	1.39559e-05	-1.76177	-1.01604
7949667	rs71639206	5.26387e-08	-1.77698	-0.849256	1.41411e-05	-1.75923	-1.0054
7949740	rs57892796	7.0981e-08	-1.75549	-0.571785	1.83634e-05	-1.71735	-0.786009
7950052	rs227165	1.99449e-07	-1.54283	0.248702	3.83257e-05	-1.50456	-0.263028
7950239	rs227166	2.47982e-07	-1.44167	0.365336	3.53493e-05	-1.59868	-0.249752
7950848	rs11582820	6.00279e-07	-0.192292	-2.05746e-10	0.000163019	-0.319848	-2.05746e-10
7951115	rs56821207	4.26097e-07	-0.535019	-2.05746e-10	0.000115785	-0.661974	-2.05746e-10
7951394	rs227167	6.81041e-08	-1.58719	-0.781457	1.9004e-05	-1.64655	-0.822511
7951510	rs72868795	2.26024e-07	-1.34318e-10	-1.16905	6.86033e-05	-1.34318e-10	-1.18537
7951674	rs75769139	3.18735e-07	-0.825326	-2.05746e-10	5.49889e-05	-1.40658	-2.05746e-10
7951761	rs72633064	1.22484e-07	-1.78171	-2.05746e-10	3.8002e-05	-1.77607	-2.05746e-10
7952137	rs1040394	2.59063e-07	-1.03262	-2.05746e-10	6.51919e-05	-1.23638	-2.05746e-10
7952203	rs1040395	5.73665e-08	-1.67308	-0.867149	1.74687e-05	-1.67491	-0.878394
7952350	rs12035740	8.74511e-08	-0.926856	-1.19175	2.98685e-05	-0.798507	-1.2184
7952404	rs1040396	1.52567e-07	-1.44484	-0.117243	2.99299e-05	-1.513	-0.501855
7952427	rs1040397	1.3641e-07	-1.44484	-0.229182	2.73402e-05	-1.513	-0.592354
7952638	rs11121047	7.20529e-08	-1.56876	-0.743522	1.98439e-05	-1.63467	-0.791145
7952706	rs4908716	7.40323e-08	-1.56876	-0.716421	2.03629e-05	-1.63467	-0.765325
7952727	rs4908717	7.40323e-08	-1.56876	-0.716421	2.03629e-05	-1.63467	-0.765325
7952760	rs4908718	1.31972e-07	-1.42688	-0.280217	2.66704e-05	-1.49693	-0.633226
7952799	rs4908719	1.25362e-07	-1.42688	-0.3316	2.56022e-05	-1.49693	-0.674104
7953446	rs9803727	9.42701e-08	-1.60741	-0.436112	2.76429e-05	-1.59598	-0.49836
7953453	rs75353960	1.42806e-07	-1.6282	-2.05746e-10	4.41179e-05	-1.62685	-2.05746e-10
7953454	rs59381951	1.84452e-07	-1.53818	0.165878	4.3703e-05	-1.47211	-0.164184
7953531	rs56867169	1.83216e-07	-1.60761	0.228588	4.23272e-05	-1.55912	-0.109164
7953944	rs9803665	5.12286e-08	-1.63007	-1.02332	1.36591e-05	-1.63227	-1.16704
7954033	rs61772669	8.47914e-08	-1.76764	-0.381851	2.0822e-05	-1.66837	-0.709339
7954065	rs75792501	2.12107e-07	-1.2326	-2.05746e-10	6.07929e-05	-1.30624	-2.05746e-10
7954306	rs145327785	9.26321e-07	0.241534	-2.05746e-10	0.000230417	0.0261768	-2.05746e-10
7954463	rs184474	5.00533e-08	-1.65902	-1.01758	1.34043e-05	-1.661	-1.15714
7954647	rs170550	5.49123e-08	-1.65333	-0.930614	1.39746e-05	-1.68297	-1.0935
7954993	rs74423924	2.11962e-07	-1.34318e-10	-1.23328	6.49233e-05	-1.34318e-10	-1.24051
7955089	rs227147	1.11987e-07	-1.43022	-0.441083	2.42849e-05	-1.486	-0.73786
7955119	rs11582547	1.50356e-07	-1.57668	-2.05746e-10	4.67203e-05	-1.56954	-2.05746e-10
7955251	rs227148	1.085e-07	-1.75532	-0.14761	3.04853e-05	-1.77278	-0.223689
7955270	rs227149	1.0655e-07	-1.75341	-0.167662	2.9868e-05	-1.77389	-0.243036
7955286	rs12059274	2.28607e-07	-1.73312	0.575433	4.73256e-05	-1.70589	0.14923
7955504	rs12074701	1.90743e-07	-1.78004	0.44128	3.93465e-05	-1.77087	0.0295625
7955510	rs74315081	1.97995e-07	-1.78277	0.48133	4.04401e-05	-1.77833	0.0644403
7955894	rs170551	1.25699e-07	-1.77609	0.0202962	3.0052e-05	-1.76455	-0.24623
7956099	rs227152	1.20762e-07	-1.77124	-0.024628	2.95837e-05	-1.77103	-0.255465
7956633	rs227154	1.18534e-07	-1.77371	-0.0407799	2.92378e-05	-1.76824	-0.270016
7957532	rs72633070	5.96612e-07	-0.198419	-2.05746e-10	0.000144764	-0.438606	-2.05746e-10
7957807	rs227156	1.10762e-07	-1.77124	-0.111063	2.7371e-05	-1.77103	-0.333204
7958080	rs190132	1.10411e-07	-1.76698	-0.1185	2.70904e-05	-1.77466	-0.339876
7958087	rs227157	1.10411e-07	-1.76698	-0.1185	2.70904e-05	-1.77466	-0.339876
7958247	rs11584201	7.86547e-07	-0.211224	0.28919	9.62058e-05	-0.829331	-0.0178934
7958431	rs11580231	3.84323e-06	1.66438	-2.05746e-10	0.000637275	1.04349	-2.05746e-10
7958574	rs227158	1.09802e-07	-1.77251	-0.1185	2.72259e-05	-1.76967	-0.339876
7958727	rs11121048	5.47417e-07	-0.512083	0.227607	7.22856e-05	-1.06015	-0.0729406
7959042	rs76169514	4.49559e-07	-0.48142	-2.05746e-10	0.000112782	-0.688257	-2.05746e-10
7959048	rs227160	3.63955e-07	-0.423272	-0.269383	7.53936e-05	-0.682315	-0.408676
7959069	rs58969455	1.27181e-07	-1.76792	0.0238478	3.16187e-05	-1.77341	-0.186553
7959128	rs60053761	1.29451e-07	-1.76692	0.0405343	3.23189e-05	-1.76676	-0.171298
7959238	rs58911040	1.4716e-07	-1.77565	0.177483	3.33162e-05	-1.76343	-0.144241
7959392	rs79828101	5.58722e-07	-0.264035	-2.05746e-10	8.09662e-05	-1.01968	-2.05746e-10
7959562	rs12403520	1.27228e-07	-1.76756	0.0238478	3.18092e-05	-1.7674	-0.186553
7959783	rs12404402	1.24954e-07	-1.76818	0.00644001	3.12877e-05	-1.76803	-0.202458
7960036	rs117188151	2.15174e-07	-1.34318e-10	-1.21824	6.61317e-05	-1.34318e-10	-1.22206
7960147	rs72550038	1.22125e-07	-1.77055	-0.0140916	3.09247e-05	-1.77041	-0.211746
7960311	rs12563693	1.2127e-07	-1.76939	-0.0222735	3.07294e-05	-1.76925	-0.219246
7960341	rs12564368	1.22032e-07	-1.77111	-0.0142918	3.09016e-05	-1.77098	-0.211929
7960408	rs227161	1.53625e-07	-0.484085	-1.07108	3.60292e-05	-0.713516	-1.11587
7960565	rs227162	3.44483e-07	-0.404823	-0.34282	7.16212e-05	-0.66571	-0.476612
7960751	rs12404742	1.18488e-07	-1.77516	-0.039715	3.03071e-05	-1.76711	-0.235226
7960827	rs12403908	1.19874e-07	-1.7717	-0.0315419	3.06817e-05	-1.76231	-0.227739
7960828	rs75866446	1.18835e-07	-1.77224	-0.039715	3.04308e-05	-1.76303	-0.235226
7960863	rs12404752	1.17596e-07	-1.77376	-0.0486746	3.01189e-05	-1.76513	-0.243431
7960883	rs78617231	1.17539e-07	-1.77424	-0.0486746	3.00987e-05	-1.7658	-0.243431
7961206	rs227163	1.54233e-07	-0.492943	-1.05828	3.53447e-05	-0.747378	-1.10119
7961294	rs12068202	1.40655e-07	-1.615	-0.0283743	3.5339e-05	-1.61449	-0.234234
7961499	rs76391507	1.14988e-07	-1.77111	-0.0737509	2.9264e-05	-1.77098	-0.26638
7961775	rs12407642	1.16212e-07	-1.76939	-0.0648822	2.95534e-05	-1.76925	-0.258266
7961801	rs10489448	1.30801e-07	-1.7739	0.0578933	3.06089e-05	-1.75266	-0.239759
7962027	rs12405361	1.12953e-07	-1.77354	-0.0891673	2.89567e-05	-1.76743	-0.280477
7962157	rs12405385	1.15635e-07	-1.77055	-0.0686928	2.83336e-05	-1.77041	-0.299252
7962213	rs12405387	1.13802e-07	-1.77055	-0.0846795	2.79301e-05	-1.77041	-0.313593
7962311	rs12404522	1.14779e-07	-1.76998	-0.0766993	2.8147e-05	-1.76984	-0.306436
7962498	rs79314241	1.27515e-07	-1.74023	-0.0012215	3.10354e-05	-1.73998	-0.238605
7962661	rs35554366	5.31126e-08	-1.71924	-0.898029	1.28837e-05	-1.7829	-1.07485
7962954	rs77615777	1.23393e-07	-1.74692	-0.0273904	2.94797e-05	-1.70331	-0.326707
7963452	rs12025610	1.15221e-07	-1.7494	-0.0934388	3.33433e-05	-1.69793	-0.20893
7964017	rs72633081	1.35012e-07	-1.68433	-2.05746e-10	4.34212e-05	-1.64276	-2.05746e-10
7964048	rs151168901	2.26184e-07	-1.34318e-10	-1.16834	6.83563e-05	-1.34318e-10	-1.18898
7964070	rs34216262	1.41653e-07	-1.6363	-2.05746e-10	3.93477e-05	-1.74128	-2.05746e-10
7965280	rs6694557	1.44539e-07	-1.61614	-2.05746e-10	4.93937e-05	-1.51389	-2.05746e-10
7965367	rs12404597	3.66034e-07	0.360418	-1.04738	6.48396e-05	-0.121339	-1.12046
7965503	rs117951515	2.27291e-07	-1.34318e-10	-1.16346	7.3379e-05	-1.34318e-10	-1.11808
7965588	rs17229102	4.65808e-06	1.85667	-2.05746e-10	0.000738793	1.1913	-2.05746e-10
7965947	rs78539762	1.25551e-07	-1.75542	-0.00155344	2.75913e-05	-1.72035	-0.375864
7967187	rs17235507	1.33283e-07	-1.69721	-2.05746e-10	4.19762e-05	-1.67661	-2.05746e-10
7967462	rs35087108	8.28573e-08	-1.26071	-0.911861	2.11977e-05	-1.32339	-1.03643
7967595	rs670738	9.86356e-08	-0.763637	-1.23462	2.89126e-05	-0.807633	-1.2418
7967989	rs186278947	1.25913e-07	-1.7541	-2.05746e-10	3.96935e-05	-1.73253	-2.05746e-10
7968288	rs11121052	3.0631e-07	0.129215	-0.994305	5.74243e-05	-0.317639	-1.04561
7968719	rs74224566	9.92033e-07	-1.34318e-10	0.31007	0.00027116	-1.34318e-10	0.188995
7969014	rs61772673	1.67597e-07	-0.59278	-0.875341	4.98655e-05	-0.574043	-0.93034
7969267	rs143553868	4.43207e-07	-0.828486	0.332836	0.000160806	-0.54505	0.211537
7969309	rs4908721	4.21137e-07	0.327585	-0.874313	7.22864e-05	-0.179654	-0.953423
7969507	rs113965662	5.13412e-08	-1.4415	-1.20969	1.21421e-05	-1.68984	-1.2272
7969870	rs112853802	4.97967e-08	-1.43658	-1.24515	1.1557e-05	-1.71505	-1.25137
7969898	rs141355527	8.5128e-08	-1.46848	-0.677046	2.58947e-05	-1.44411	-0.715569
7970075	rs664673	7.58655e-08	-1.04198	-1.21875	2.07215e-05	-1.17102	-1.21152
7970092	rs664689	8.77518e-08	-1.7691	-0.346079	2.33945e-05	-1.7427	-0.518511
7970248	rs665244	3.02493e-07	-0.877628	-2.05746e-10	0.000148574	-0.412629	-2.05746e-10
7970383	rs666068	8.03036e-08	-1.78194	-0.421932	1.98217e-05	-1.76692	-0.660018
7971078	rs679563	9.83624e-08	-0.944311	-1.05672	2.28963e-05	-1.16367	-1.11907
7971267	rs111285185	6.87438e-07	-0.0567142	-2.05746e-10	9.05863e-05	-0.907411	-2.05746e-10
7971301	rs680522	9.57932e-08	-0.988206	-1.03929	2.23719e-05	-1.2013	-1.10461
7971827	rs59523164	5.45013e-08	-1.34609	-1.24538	1.18613e-05	-1.68732	-1.25311
7972201	rs1776354	9.37313e-08	-1.01959	-1.02967	2.12725e-05	-1.25818	-1.09812
7973170	rs585672	6.56322e-08	-1.61384	-0.791778	2.17503e-05	-1.5079	-0.826184
7973773	rs2172565	7.54446e-08	-1.57813	-0.688157	2.52094e-05	-1.46019	-0.726301
7974386	rs227146	1.02255e-07	-1.67163	-0.290588	3.199e-05	-1.60772	-0.340574
7974544	rs106968	8.5381e-08	-1.64122	-0.501344	2.45056e-05	-1.62983	-0.584982
7975595	rs161805	8.95552e-08	-1.69332	-0.401512	2.49552e-05	-1.68422	-0.512414
7975638	rs161804	8.87671e-08	-1.68919	-0.414481	3.00713e-05	-1.63391	-0.376236
7975789	rs161803	1.17857e-07	-1.44445	-0.375766	3.20486e-05	-1.45807	-0.48839
7977640	rs72633088	1.24054e-07	-1.76897	-2.05746e-10	3.77965e-05	-1.7815	-2.05746e-10
7978234	rs74989011	3.53821e-07	-1.34318e-10	-0.720895	0.000136898	-1.34318e-10	-0.494474
7978235	rs113387037	4.58708e-07	-0.461272	-2.05746e-10	0.000272557	0.194134	-2.05746e-10
7978325	rs12564367	8.49977e-08	-1.66547	-0.481592	2.42539e-05	-1.63561	-0.589525
7978402	rs226479	8.61058e-08	-1.65252	-0.481592	2.46073e-05	-1.62114	-0.589525
7978722	rs161824	8.51096e-08	-1.65252	-0.493228	2.37933e-05	-1.62114	-0.623165
7979574	rs161825	8.20467e-08	-1.70237	-0.480024	2.27649e-05	-1.67735	-0.611138
7980338	rs161826	1.05152e-07	-1.41733	-0.516949	2.82246e-05	-1.42877	-0.644747
7980861	rs9658041	1.39374e-07	-1.65253	-2.05746e-10	5.11101e-05	-1.47973	-2.05746e-10
7981453	rs9434555	4.7064e-08	-1.78027	-0.957911	1.36566e-05	-1.76497	-1.03452
7981602	rs191300713	1.31443e-07	-1.71111	-2.05746e-10	4.06816e-05	-1.70794	-2.05746e-10
7981642	rs9658035	2.9778e-07	-1.34318e-10	-0.893332	8.23316e-05	-1.34318e-10	-1.00296
7981652	rs226480	1.01215e-07	-1.45549	-0.516949	2.88526e-05	-1.40677	-0.644747
7982034	rs161827	7.95394e-08	-1.68352	-0.529915	2.22262e-05	-1.65591	-0.65653
7982519	rs11121054	7.37508e-08	-1.70675	-0.582246	2.12313e-05	-1.64503	-0.713209
7982816	rs17229081	4.15613e-08	-1.63421	-1.22831	1.10537e-05	-1.75757	-1.25338
7983452	rs76198826	6.96554e-07	-0.0435413	-2.05746e-10	0.000283865	0.234784	-2.05746e-10
7984640	rs226481	7.35887e-08	-1.70639	-0.584805	2.08609e-05	-1.68196	-0.693877
7985800	rs226482	7.237e-08	-1.72457	-0.583323	2.00291e-05	-1.70303	-0.713501
7986362	rs9658025	2.14065e-07	-1.34318e-10	-1.22341	6.43608e-05	-1.34318e-10	-1.24921
7987071	rs226483	7.19136e-08	-1.68543	-0.62879	2.05238e-05	-1.65808	-0.73405
7987552	rs161818	7.32543e-08	-1.68572	-0.610032	2.08714e-05	-1.6584	-0.716933
7987689	rs161819	6.78149e-08	-1.73812	-0.634783	1.92049e-05	-1.71903	-0.739514
7988145	rs161820	9.5974e-08	-1.4408	-0.584805	2.7905e-05	-1.39103	-0.693877
7988503	rs161821	6.70084e-08	-1.73169	-0.653181	1.90306e-05	-1.71139	-0.75627
7989022	rs9658012	4.14087e-08	-1.62684	-1.23936	1.11082e-05	-1.75343	-1.25261
7989139	rs161822	6.9724e-08	-1.67917	-0.665969	2.04377e-05	-1.65101	-0.745324
7989286	rs226484	7.21066e-08	-1.67567	-0.635874	2.11016e-05	-1.64706	-0.71731
7989566	rs2453021	6.67739e-08	-1.51208	-0.876291	1.83534e-05	-1.62621	-0.877683
7989698	rs226485	6.83765e-08	-1.68076	-0.683901	2.00641e-05	-1.65279	-0.761991
7990186	rs226486	7.32366e-08	-1.67917	-0.616818	2.10744e-05	-1.65101	-0.714647
7990291	rs161823	8.75581e-08	-1.48151	-0.635874	2.6771e-05	-1.40908	-0.71731
7990367	rs2131630	4.66877e-08	-1.63379	-1.11242	1.37683e-05	-1.6948	-1.09654
7991136	rs9657998	2.20094e-07	-1.19563	-2.05746e-10	7.50742e-05	-1.09524	-2.05746e-10
7991203	rs2472862	4.61162e-08	-1.6461	-1.11242	1.36394e-05	-1.70421	-1.09654
7992373	rs79671887	2.07744e-07	-1.34318e-10	-1.25338	6.45944e-05	-1.34318e-10	-1.24559
7992615	rs863171	4.57305e-08	-1.65206	-1.11486	1.35967e-05	-1.70871	-1.09518
7993901	rs9657983	1.3076e-07	-1.71632	-2.05746e-10	4.2424e-05	-1.666	-2.05746e-10
7994031	rs537801	9.76146e-08	-1.36273	-0.645928	2.95571e-05	-1.30775	-0.719637
7994420	rs2493214	6.68554e-08	-1.74932	-0.637833	2.09416e-05	-1.78107	-0.590911
7994744	rs531329	7.11667e-08	-1.6848	-0.639861	2.11697e-05	-1.65736	-0.70378
7995033	rs9657980	1.67705e-07	-1.46748	-2.05746e-10	4.75108e-05	-1.55276	-2.05746e-10
7996338	rs9657975	6.97876e-08	-1.72145	-0.622777	2.07401e-05	-1.66508	-0.716557
7996634	rs226478	1.26749e-07	-1.74748	-2.05746e-10	4.07468e-05	-1.70634	-2.05746e-10
7996894	rs2300428	4.81824e-08	-1.65789	-1.0568	1.44829e-05	-1.71308	-1.02766
7997183	rs7545687	3.9282e-08	-1.66595	-1.25297	1.11394e-05	-1.76883	-1.23439
7997250	rs77740280	4.03304e-07	-1.34318e-10	-0.589996	0.000149108	-1.34318e-10	-0.40904
7998101	rs17848007	3.38587e-07	-1.34318e-10	-0.764905	0.000122197	-1.34318e-10	-0.60808
7998249	rs9657966	1.88065e-07	-1.3529	-2.05746e-10	5.34312e-05	-1.43532	-2.05746e-10
7998963	rs226476	1.25105e-07	-1.76053	-2.05746e-10	3.95936e-05	-1.73504	-2.05746e-10
7999092	rs138987053	2.73046e-07	-0.980046	-2.05746e-10	7.34884e-05	-1.11659	-2.05746e-10
7999185	rs161813	7.05745e-08	-1.73991	-0.593113	2.07606e-05	-1.72117	-0.659488
7999448	rs161812	1.2542e-07	-1.75802	-2.05746e-10	4.01028e-05	-1.72227	-2.05746e-10
7999602	rs161811	7.35202e-08	-1.70523	-0.586891	2.172e-05	-1.68189	-0.653586
8000797	rs161810	7.38161e-08	-1.66392	-0.624185	2.11404e-05	-1.63388	-0.728651
8001466	rs519546	7.45174e-08	-1.65151	-0.627145	2.16289e-05	-1.64941	-0.690272
8001684	rs115377010	1.7076e-07	-1.44943	-2.05746e-10	5.61959e-05	-1.38487	-2.05746e-10
8001850	rs11578048	3.45689e-07	-0.744148	-2.05746e-10	0.000107495	-0.736268	-2.05746e-10
8002431	rs76413824	8.79906e-07	-1.34318e-10	0.190129	0.000200321	-1.34318e-10	-0.113791
8002510	rs80303685	3.14037e-07	-1.34318e-10	-0.840176	0.000108152	-1.34318e-10	-0.730171
8003009	rs17229038	9.38109e-07	0.254179	-2.05746e-10	0.000112366	-0.691951	-2.05746e-10
8003064	rs10864320	5.36018e-08	-1.66416	-0.943946	1.6595e-05	-1.64547	-0.959143
8004259	rs1546846	3.55728e-08	-1.7814	-1.2367	1.10778e-05	-1.78289	-1.22588
8004440	rs34878017	3.65754e-08	-1.73718	-1.25313	1.09316e-05	-1.78278	-1.23928
8004641	rs2453004	1.22855e-07	-1.77868	-2.05746e-10	3.77438e-05	-1.78289	-2.05746e-10
8004963	rs9434948	3.56992e-08	-1.78239	-1.23217	1.11343e-05	-1.78253	-1.22116
8006083	rs9434949	3.57228e-08	-1.78285	-1.23105	1.11583e-05	-1.78175	-1.21978
8007595	rs76648881	1.33408e-07	-1.69628	-2.05746e-10	3.94857e-05	-1.73778	-2.05746e-10
8007618	rs112840635	3.10692e-07	-0.850883	-2.05746e-10	7.91171e-05	-1.04278	-2.05746e-10
8007716	rs2493215	3.55671e-08	-1.7829	-1.23536	1.1107e-05	-1.78101	-1.22513
8008262	rs115845221	2.9861e-06	-1.34318e-10	1.41204	0.00075062	-1.34318e-10	1.20719
8008366	rs2493216	3.594e-08	-1.78285	-1.22498	1.12321e-05	-1.78175	-1.21318
8008789	rs577682	1.46913e-07	-1.59985	-2.05746e-10	4.61365e-05	-1.58211	-2.05746e-10
8008968	rs226473	1.22442e-07	-1.78205	-2.05746e-10	3.77483e-05	-1.78277	-2.05746e-10
8009150	rs80349433	2.1254e-07	-1.34318e-10	-1.23055	6.7404e-05	-1.34318e-10	-1.20301
8009763	rs226474	6.43247e-08	-1.75854	-0.667199	1.79438e-05	-1.73964	-0.786833
8009985	rs75766272	2.90327e-07	-0.918678	-2.05746e-10	0.000119806	-0.627841	-2.05746e-10
8011800	rs12022570	5.48721e-08	-1.65218	-0.932503	1.74177e-05	-1.61935	-0.936877
8012554	rs11121062	2.95195e-07	-1.34318e-10	-0.90205	9.10041e-05	-1.34318e-10	-0.902808
8012639	rs193210887	3.79285e-07	-1.34318e-10	-0.651399	0.000120189	-1.34318e-10	-0.62465
8014439	rs151329319	2.85132e-07	-0.936733	-2.05746e-10	7.63164e-05	-1.07883	-2.05746e-10
8014448	rs225115	4.09053e-08	-1.73105	-1.14738	1.23925e-05	-1.76833	-1.12829
8014568	rs35731977	3.5581e-08	-1.76454	-1.25334	1.10478e-05	-1.77795	-1.23353
8015050	rs72633102	1.24637e-07	-1.76428	-2.05746e-10	3.80176e-05	-1.77567	-2.05746e-10
8015436	rs150914	3.27369e-07	-1.34318e-10	-0.798599	0.000103509	-1.34318e-10	-0.774056
8015560	rs161799	1.25838e-07	-1.75469	-2.05746e-10	3.94956e-05	-1.73752	-2.05746e-10
8015994	rs75696564	2.17651e-07	-1.34318e-10	-1.2068	7.53464e-05	-1.34318e-10	-1.09162
8016072	rs79866090	1.4318e-07	-1.62558	-2.05746e-10	5.32578e-05	-1.43857	-2.05746e-10
8017529	rs559597	4.54547e-07	-0.470386	-2.05746e-10	0.00028665	0.24455	-2.05746e-10
8017651	rs225116	4.27582e-08	-1.71987	-1.11425	1.38114e-05	-1.68958	-1.09864
8018736	rs79415840	3.27369e-07	-1.34318e-10	-0.798599	0.000103509	-1.34318e-10	-0.774056
8019035	rs226248	4.07642e-08	-1.76304	-1.11884	1.30427e-05	-1.77784	-1.06764
8021740	rs17523802	3.51163e-08	-1.7781	-1.25292	1.16783e-05	-1.70743	-1.24855
8021778	rs226249	5.83019e-08	-1.40759	-1.11646	1.76674e-05	-1.47796	-1.06403
8021973	rs35675666	3.50921e-08	-1.78245	-1.24926	1.13367e-05	-1.74487	-1.24079
8022171	rs226250	1.81436e-07	-1.38878	-2.05746e-10	4.47594e-05	-1.61241	-2.05746e-10
8022197	rs3766606	3.4975e-08	-1.78205	-1.253	1.15885e-05	-1.71487	-1.24883
8023586	rs34157438	3.54178e-08	-1.78284	-1.23963	1.14607e-05	-1.72475	-1.25004
8023588	rs161814	1.80817e-07	-1.3922	-2.05746e-10	4.50708e-05	-1.60548	-2.05746e-10
8023634	rs161815	8.50214e-08	-1.57036	-0.576422	2.27e-05	-1.61457	-0.676782
8023670	rs161816	1.79576e-07	-1.39909	-2.05746e-10	4.52822e-05	-1.6008	-2.05746e-10
8023726	rs161817	1.82454e-07	-1.38319	-2.05746e-10	4.53462e-05	-1.59939	-2.05746e-10
8024453	rs113612855	2.11438e-07	-1.23576	-2.05746e-10	7.13833e-05	-1.14565	-2.05746e-10
8024592	rs4908488	3.54726e-08	-1.78289	-1.23803	1.08818e-05	-1.77586	-1.25076
8024690	rs226251	5.39366e-08	-1.42626	-1.17562	1.64527e-05	-1.48324	-1.12998
8025275	rs7517357	3.54895e-08	-1.7827	-1.23774	1.14389e-05	-1.72762	-1.24908
8025723	rs325960	3.19768e-07	-1.34318e-10	-0.822089	0.000102026	-1.34318e-10	-0.788483
8025996	rs114940958	2.03784e-07	-1.27263	-2.05746e-10	7.23469e-05	-1.13224	-2.05746e-10
8026003	rs226252	8.30281e-08	-1.14211	-1.02839	2.66381e-05	-1.13884	-0.992533
8026988	rs146442878	2.14154e-07	-1.34318e-10	-1.22299	6.62138e-05	-1.34318e-10	-1.22082
8027706	rs226253	5.51056e-08	-1.39709	-1.18335	1.67934e-05	-1.45645	-1.13627
8027830	rs12740409	3.61571e-08	-1.78222	-1.2196	1.14745e-05	-1.73315	-1.24044
8028865	rs379920	5.6062e-08	-1.37507	-1.18816	1.70924e-05	-1.43577	-1.13931
8028930	rs34124834	3.56928e-08	-1.78222	-1.23252	1.15324e-05	-1.73315	-1.23541
8029319	rs41278962	1.23652e-07	-1.77221	-2.05746e-10	3.79392e-05	-1.77773	-2.05746e-10
8029494	rs2641116	5.3647e-08	-1.77177	-0.835489	1.87066e-05	-1.7679	-0.716934
8029801	rs185174116	2.77679e-07	-0.96322	-2.05746e-10	0.000102196	-0.78682	-2.05746e-10
8029881	rs150902752	1.79063e-07	-1.40195	-2.05746e-10	5.94591e-05	-1.32842	-2.05746e-10
8029908	rs373951717	1.43836e-07	-1.62101	-2.05746e-10	4.4255e-05	-1.62375	-2.05746e-10
8030300	rs178932	1.10351e-07	-0.855656	-1.03036	3.14552e-05	-0.874856	-1.09029
8030415	rs406809	3.15194e-07	-1.34318e-10	-0.836497	9.74181e-05	-1.34318e-10	-0.834701
8030856	rs6703670	4.15208e-07	0.633874	-1.19478	7.29745e-05	0.0944358	-1.21804
8031054	rs389298	2.92451e-07	-1.34318e-10	-0.911389	9.12596e-05	-1.34318e-10	-0.900005
8032227	rs72634212	1.24952e-07	-1.76175	-2.05746e-10	3.81562e-05	-1.77202	-2.05746e-10
8032921	rs367481	4.8064e-08	-1.77271	-0.944445	1.70935e-05	-1.68837	-0.886649
8033155	rs116458427	1.30663e-07	-1.71706	-2.05746e-10	3.78223e-05	-1.78081	-2.05746e-10
8033226	rs74560209	3.4939e-07	-1.34318e-10	-0.733499	0.000103165	-1.34318e-10	-0.777388
8033468	rs226242	7.203e-08	-1.10622	-1.20639	1.97128e-05	-1.25146	-1.18099
8033634	rs34472269	2.95393e-07	-1.34318e-10	-0.901381	9.19743e-05	-1.34318e-10	-0.892204
8033837	rs12563704	4.6553e-08	-1.77982	-0.969275	1.60321e-05	-1.70838	-0.930741
8034394	rs226243	2.08512e-07	-1.24969	-2.05746e-10	4.87829e-05	-1.52633	-2.05746e-10
8035271	rs161809	2.07012e-07	-1.25691	-2.05746e-10	4.75374e-05	-1.5522	-2.05746e-10
8035714	rs161808	2.95393e-07	-1.34318e-10	-0.901381	9.19743e-05	-1.34318e-10	-0.892204
8036075	rs225092	7.50796e-08	-1.05249	-1.21865	2.03777e-05	-1.20372	-1.19555
8037496	rs161807	2.17297e-07	-1.20842	-2.05746e-10	5.00253e-05	-1.50118	-2.05746e-10
8038177	rs12750531	3.73388e-08	-1.75304	-1.21661	1.27756e-05	-1.63124	-1.23494
8039163	rs113983996	3.05934e-07	-0.866318	-2.05746e-10	0.000142525	-0.454196	-2.05746e-10
8039405	rs184673625	2.57385e-07	-1.34318e-10	-1.03911	7.88234e-05	-1.34318e-10	-1.0465
8039949	rs172811	8.30575e-08	-0.958517	-1.21164	2.22155e-05	-1.12538	-1.18754
8040168	rs148420033	1.51562e-07	-1.56869	-2.05746e-10	4.51179e-05	-1.60443	-2.05746e-10
8040177	rs225093	3.9983e-08	-1.69887	-1.20236	1.25467e-05	-1.70424	-1.18002
8040649	rs77604501	4.30666e-07	-0.524353	-2.05746e-10	0.000160279	-0.3368	-2.05746e-10
8040969	rs226256	2.22399e-07	-1.18521	-2.05746e-10	5.08485e-05	-1.48486	-2.05746e-10
8041290	rs67717282	3.83337e-08	-1.74867	-1.19468	1.30406e-05	-1.62158	-1.22407
8041352	rs226258	2.22399e-07	-1.18521	-2.05746e-10	5.08485e-05	-1.48486	-2.05746e-10
8042402	rs161800	4.55333e-08	-1.77486	-0.996386	1.58867e-05	-1.68855	-0.959676
8042407	rs72634217	1.27862e-07	-1.73874	-2.05746e-10	3.8806e-05	-1.75514	-2.05746e-10
8042736	rs161801	2.13328e-07	-1.22686	-2.05746e-10	4.8781e-05	-1.52637	-2.05746e-10
8042826	rs161802	4.53482e-08	-1.76732	-1.008	1.61088e-05	-1.68015	-0.9542
8042970	rs2284662	2.95191e-07	-1.34318e-10	-0.902065	9.21286e-05	-1.34318e-10	-0.890528
8044361	rs225119	7.11985e-08	-1.13127	-1.19294	1.95488e-05	-1.2763	-1.1645
8044905	rs2235733	2.1578e-07	-1.34318e-10	-1.21543	6.53253e-05	-1.34318e-10	-1.23433
8046347	rs498594	2.17297e-07	-1.20842	-2.05746e-10	5.00253e-05	-1.50118	-2.05746e-10
8046378	rs225120	4.58761e-08	-1.77486	-0.988885	1.60146e-05	-1.68855	-0.951661
8046547	rs225121	3.06047e-07	-1.34318e-10	-0.865946	9.41441e-05	-1.34318e-10	-0.868887
8046672	rs12727642	3.77233e-08	-1.75304	-1.20636	1.27877e-05	-1.63124	-1.23399
8046834	rs670522	2.12159e-07	-1.23235	-2.05746e-10	4.91978e-05	-1.51786	-2.05746e-10
8047123	rs225122	3.06047e-07	-1.34318e-10	-0.865946	9.41441e-05	-1.34318e-10	-0.868887
8047668	rs225123	7.93807e-08	-1.00064	-1.21479	2.13117e-05	-1.16294	-1.19151
8047676	rs60094536	3.87416e-08	-1.74879	-1.18399	1.30891e-05	-1.62309	-1.21884
8047710	rs147992254	1.22341e-07	-1.78287	-2.05746e-10	4.07611e-05	-1.70598	-2.05746e-10
8048142	rs9434959	3.0895e-07	-1.34318e-10	-0.856508	9.50334e-05	-1.34318e-10	-0.859485
8048286	rs76527703	3.24807e-07	-1.34318e-10	-0.806455	9.76528e-05	-1.34318e-10	-0.832295
8048357	rs72854902	8.14755e-08	-0.97171	-1.21767	2.17883e-05	-1.13716	-1.19518
8051241	rs36016881	3.76697e-08	-1.76755	-1.19328	1.24975e-05	-1.66289	-1.2253
8053050	rs9434576	3.15855e-07	-1.34318e-10	-0.834404	9.58166e-05	-1.34318e-10	-0.851277
8053135	rs17367289	4.63725e-08	-1.78215	-0.97083	1.56314e-05	-1.72003	-0.944405
8053665	rs72634219	2.18361e-07	-1.20354	-2.05746e-10	4.99753e-05	-1.50218	-2.05746e-10
8053828	rs114902774	2.72365e-07	-0.982543	-2.05746e-10	8.8495e-05	-0.930767	-2.05746e-10
8053879	rs192578149	2.07889e-07	-1.34318e-10	-1.25268	6.43562e-05	-1.34318e-10	-1.24928
8054293	rs11585541	2.18361e-07	-1.20354	-2.05746e-10	4.99753e-05	-1.50218	-2.05746e-10
8054913	rs72634221	2.18361e-07	-1.20354	-2.05746e-10	4.99753e-05	-1.50218	-2.05746e-10
8056147	rs114414495	1.65589e-07	-1.48018	-2.05746e-10	5.19208e-05	-1.46399	-2.05746e-10
8056453	rs7532413	7.80567e-08	-1.02905	-1.20321	2.09055e-05	-1.1882	-1.1855
8056669	rs2745722	7.6577e-08	-1.05692	-1.19447	2.06019e-05	-1.21293	-1.1754
8057254	rs426561	3.99075e-08	-1.69133	-1.21179	1.21102e-05	-1.70665	-1.21301
8057447	rs12087103	2.36835e-07	-1.12232	-2.05746e-10	5.2199e-05	-1.45865	-2.05746e-10
8058177	rs55662800	2.18361e-07	-1.20354	-2.05746e-10	4.99753e-05	-1.50218	-2.05746e-10
8058879	rs115134798	1.46424e-07	-1.60318	-2.05746e-10	3.91991e-05	-1.74506	-2.05746e-10
8060551	rs4908723	7.00247e-08	-1.09082	-1.25002	1.81935e-05	-1.25944	-1.25321
8060699	rs111875777	3.90694e-08	-1.77435	-1.15	1.2616e-05	-1.68488	-1.19387
8060952	rs117534336	1.16613e-06	-1.34318e-10	0.471756	0.000282304	-1.34318e-10	0.22927
8061663	rs72634225	2.18517e-07	-1.20282	-2.05746e-10	4.93364e-05	-1.51505	-2.05746e-10
8061669	rs28564589	3.47145e-07	-1.34318e-10	-0.739943	0.000105124	-1.34318e-10	-0.758573
8061773	rs113896984	2.1494e-07	-1.21933	-2.05746e-10	4.93904e-05	-1.51396	-2.05746e-10
8062042	rs112933824	2.13745e-07	-1.2249	-2.05746e-10	4.9572e-05	-1.51029	-2.05746e-10
8062059	rs113042763	2.13745e-07	-1.2249	-2.05746e-10	4.9572e-05	-1.51029	-2.05746e-10
8062139	rs225097	3.52147e-07	-1.34318e-10	-0.725639	0.000108176	-1.34318e-10	-0.729957
8062270	rs141147926	2.45485e-07	-1.34318e-10	-1.08645	7.03172e-05	-1.34318e-10	-1.1607
8062388	rs11801326	2.18517e-07	-1.20282	-2.05746e-10	4.93364e-05	-1.51505	-2.05746e-10
8062898	rs225098	3.56465e-07	-1.34318e-10	-0.713451	0.000107112	-1.34318e-10	-0.739837
8063528	rs12088110	2.48072e-07	-1.07597	-2.05746e-10	5.47292e-05	-1.41132	-2.05746e-10
8063556	rs112747266	1.26566e-07	-1.74892	-2.05746e-10	4.11239e-05	-1.69713	-2.05746e-10
8064578	rs72634228	2.28063e-07	-1.16006	-2.05746e-10	5.22351e-05	-1.45796	-2.05746e-10
8065945	rs147539868	1.31477e-07	-1.71086	-2.05746e-10	3.90636e-05	-1.74852	-2.05746e-10
8065991	rs117591111	2.49124e-06	-1.34318e-10	1.23085	0.000811888	-1.34318e-10	1.28565
8066164	rs225099	3.58444e-07	-1.34318e-10	-0.707913	0.000107692	-1.34318e-10	-0.734436
8066725	rs12139306	1.40931e-07	-1.64141	-2.05746e-10	4.22513e-05	-1.67008	-2.05746e-10
8066914	rs225100	8.00403e-08	-1.01491	-1.19225	2.15028e-05	-1.17564	-1.16989
8067795	rs150163802	5.75334e-08	-1.30639	-1.23093	1.56268e-05	-1.41759	-1.24713
8067834	rs11810770	2.32336e-07	-1.1415	-2.05746e-10	5.22124e-05	-1.45839	-2.05746e-10
8068544	rs28619064	2.33942e-07	-1.13461	-2.05746e-10	5.32079e-05	-1.43951	-2.05746e-10
8069022	rs7556398	8.06002e-08	-1.00064	-1.19954	2.14335e-05	-1.16294	-1.18581
8070905	rs146701239	1.56115e-06	0.76349	-2.05746e-10	0.000631297	1.03406	-2.05746e-10
8072088	rs45514194	3.0881e-07	-0.856961	-2.05746e-10	0.000113086	-0.685564	-2.05746e-10
8072466	rs9756	2.33942e-07	-1.13461	-2.05746e-10	5.32079e-05	-1.43951	-2.05746e-10
8072735	rs41278968	2.29479e-07	-1.15388	-2.05746e-10	5.79652e-05	-1.35387	-2.05746e-10
8072940	rs74761277	1.68716e-07	-1.46147	-2.05746e-10	5.29269e-05	-1.4448	-2.05746e-10
8074334	rs34781518	1.47119e-06	0.704143	-2.05746e-10	0.000593084	0.971623	-2.05746e-10
8074872	rs397349	5.08145e-08	-1.78083	-0.88068	1.73238e-05	-1.73017	-0.831462
8075312	rs76755344	6.0475e-07	-1.34318e-10	-0.18487	0.000152968	-1.34318e-10	-0.383482
8075894	rs370812	8.02896e-08	-0.990309	-1.21374	2.1477e-05	-1.15374	-1.19299
8075934	rs2294889	4.14422e-08	-1.77501	-1.09037	1.29741e-05	-1.69673	-1.15403
8076085	rs6704330	2.36984e-07	-1.12169	-2.05746e-10	5.37115e-05	-1.43009	-2.05746e-10
8078061	rs3753496	8.8586e-08	-0.89105	-1.21466	2.14421e-05	-1.10944	-1.23892
8078309	rs400736	9.5668e-08	-0.824013	-1.20479	2.61281e-05	-0.970608	-1.18009
8078569	rs12735338	4.0798e-08	-1.7656	-1.11545	1.31203e-05	-1.66983	-1.16973
8079301	rs10489450	4.06022e-08	-1.76717	-1.1187	1.31183e-05	-1.6739	-1.16581
8079494	rs442862	7.50933e-08	-1.06002	-1.21093	2.02061e-05	-1.21568	-1.19205
8080745	rs404381	5.07711e-08	-1.7545	-0.90786	1.80796e-05	-1.65859	-0.860335
8080787	rs419390	5.09622e-08	-1.76863	-0.889968	1.78437e-05	-1.69079	-0.841266
8080807	rs441467	4.98083e-08	-1.78232	-0.899188	1.68289e-05	-1.73953	-0.851089
8080895	rs441597	4.97018e-08	-1.78006	-0.903584	1.6839e-05	-1.71581	-0.874205
8082678	rs424436	3.91275e-07	-1.34318e-10	-0.620275	0.000118931	-1.34318e-10	-0.635167
8082764	rs117451191	2.08478e-07	-1.34318e-10	-1.24985	6.4407e-05	-1.34318e-10	-1.24849
8082870	rs448472	3.91275e-07	-1.34318e-10	-0.620275	0.000118931	-1.34318e-10	-0.635167
8082897	rs75397089	2.32752e-06	-1.34318e-10	1.16287	0.00075796	-1.34318e-10	1.21692
8084051	rs371452	7.61094e-08	-1.05999	-1.19752	2.13614e-05	-1.17601	-1.17612
8084213	rs4274087	2.10582e-07	-1.23981	-2.05746e-10	5.00934e-05	-1.49982	-2.05746e-10
8084355	rs28624	5.23185e-08	-1.78028	-0.852051	1.7907e-05	-1.72757	-0.80095
8085030	rs61772694	1.51456e-07	-1.56939	-2.05746e-10	4.3863e-05	-1.63264	-2.05746e-10
8085328	rs408320	7.58853e-08	-1.06002	-1.20044	2.0783e-05	-1.21568	-1.1639
8086527	rs2294890	5.61794e-08	-1.36451	-1.19663	1.60018e-05	-1.47898	-1.16204
8086821	rs190173067	2.18081e-07	-1.34318e-10	-1.20482	6.76023e-05	-1.34318e-10	-1.20007
8087469	rs6700772	1.47763e-07	-1.59407	-2.05746e-10	4.00528e-05	-1.72352	-2.05746e-10
8089038	rs12021543	5.02982e-07	-1.34318e-10	-0.369132	0.000173531	-1.34318e-10	-0.257359
8090615	rs225126	5.73265e-08	-1.33953	-1.20139	1.71891e-05	-1.41182	-1.15762
8091025	rs148457941	1.25595e-07	-1.75663	-2.05746e-10	3.82979e-05	-1.76832	-2.05746e-10
8092275	rs79134628	1.44136e-07	-1.10143	-0.517495	3.24073e-05	-1.17922	-0.756112
8092587	rs118010018	2.07948e-07	-1.34318e-10	-1.2524	6.49149e-05	-1.34318e-10	-1.24064
8092888	rs117649092	2.20976e-07	-1.34318e-10	-1.19163	6.8578e-05	-1.34318e-10	-1.18574
8093195	rs225128	4.94675e-07	-1.34318e-10	-0.385785	0.000154086	-1.34318e-10	-0.3762
8093432	rs72634234	3.21663e-07	-0.816182	-2.05746e-10	6.49201e-05	-1.24056	-2.05746e-10
8094164	rs225129	1.84034e-07	-0.194602	-1.17996	4.71042e-05	-0.434721	-1.12663
8094268	rs7513370	3.32131e-07	-0.784157	-2.05746e-10	6.87339e-05	-1.18347	-2.05746e-10
8094641	rs11577776	1.46029e-07	-1.60588	-2.05746e-10	3.97688e-05	-1.73063	-2.05746e-10
8094854	rs11121070	3.37507e-07	-0.768099	-2.05746e-10	6.95953e-05	-1.17102	-2.05746e-10
8094978	rs12745223	4.73231e-08	-1.74517	-0.987514	1.48472e-05	-1.61697	-1.09893
8095312	rs225130	4.91149e-07	-1.34318e-10	-0.392939	0.000152331	-1.34318e-10	-0.387658
8095486	rs225131	5.70876e-08	-1.72389	-0.821212	2.19573e-05	-1.5896	-0.735018
8095500	rs225132	5.74461e-08	-1.71763	-0.821212	2.22046e-05	-1.5784	-0.735018
8097145	rs7522911	4.71515e-08	-1.74274	-0.993578	1.47275e-05	-1.61191	-1.11208
8097801	rs184573276	1.89203e-07	-1.34687	-2.05746e-10	6.27519e-05	-1.27453	-2.05746e-10
8097884	rs113399029	6.62062e-06	2.20826	-2.05746e-10	0.0012148	1.68862	-2.05746e-10
8098462	rs225133	1.5042e-07	-0.614068	-0.962186	3.09231e-05	-1.0352	-0.947013
8098730	rs225134	1.96014e-07	-0.135597	-1.1759	5.13258e-05	-0.354211	-1.12131
8099171	rs115818865	1.23169e-07	-1.77613	-2.05746e-10	3.80772e-05	-1.7741	-2.05746e-10
8100173	rs6577459	4.86315e-08	-1.75619	-0.949219	1.47177e-05	-1.64112	-1.08354
8100451	rs1883679	4.76373e-08	-1.75619	-0.969876	1.45017e-05	-1.64112	-1.09833
8100639	rs9434586	4.42136e-07	-1.34318e-10	-0.498069	0.00013514	-1.34318e-10	-0.507399
8101617	rs76457027	3.38573e-07	-1.34318e-10	-0.764946	9.7554e-05	-1.34318e-10	-0.833308
8102801	rs225095	1.96421e-07	-0.135597	-1.17383	5.14646e-05	-0.354211	-1.11861
8103160	rs55981164	4.89795e-07	-0.3957	-2.05746e-10	9.11482e-05	-0.901227	-2.05746e-10
8105099	rs55867739	3.3364e-07	-0.779622	-2.05746e-10	6.931e-05	-1.17512	-2.05746e-10
8105175	rs112079265	3.32388e-07	-0.783384	-2.05746e-10	6.98897e-05	-1.1668	-2.05746e-10
8105600	rs225096	2.04788e-07	-0.0944573	-1.17325	5.35158e-05	-0.315881	-1.11786
8106201	rs12757968	4.83845e-08	-1.74274	-0.967765	1.5013e-05	-1.61191	-1.09289
8107568	rs117696170	6.62375e-07	-1.34318e-10	-0.0938544	0.000212965	-1.34318e-10	-0.0525846
8108754	rs225118	1.60824e-07	-0.328011	-1.18137	4.26163e-05	-0.522723	-1.13875
8109836	rs34823376	4.87874e-08	-1.73499	-0.967228	1.52557e-05	-1.59627	-1.09248
8110493	rs11121074	1.41966e-07	-0.651831	-0.982267	2.82805e-05	-1.09475	-0.976797
8110906	rs9730618	1.95281e-07	-0.13587	-1.17938	4.97638e-05	-0.380569	-1.12586
8111243	rs148296571	1.24221e-07	-1.76763	-2.05746e-10	3.78186e-05	-1.78091	-2.05746e-10
8111314	rs9434981	2.03197e-07	-0.0947338	-1.18078	5.15951e-05	-0.342592	-1.1277
8111839	rs2050198	4.75611e-08	-1.74753	-0.98014	1.46709e-05	-1.62195	-1.10589
8112351	rs11121075	2.03601e-07	-0.0947338	-1.17879	5.17297e-05	-0.342592	-1.12509
8113774	rs12128633	1.30885e-07	-1.71537	-2.05746e-10	3.8999e-05	-1.75018	-2.05746e-10
8114319	rs12753070	4.7624e-08	-1.74422	-0.982133	1.49935e-05	-1.60248	-1.10361
8114530	rs10864323	4.77744e-07	-1.34318e-10	-0.420612	0.000148161	-1.34318e-10	-0.415416
8115442	rs55911823	1.05647e-07	-0.676618	-1.25297	2.40288e-05	-0.987463	-1.247
8116685	rs12139353	3.26883e-07	-0.800085	-2.05746e-10	6.78919e-05	-1.1958	-2.05746e-10
8118182	rs113506854	3.26883e-07	-0.800085	-2.05746e-10	6.78919e-05	-1.1958	-2.05746e-10
8118967	rs115589129	1.28104e-07	-1.73684	-2.05746e-10	3.77547e-05	-1.7826	-2.05746e-10
8119251	rs4908724	4.74786e-08	-1.74422	-0.985191	1.4896e-05	-1.60248	-1.11013
8119397	rs74441036	3.31621e-07	-0.785695	-2.05746e-10	0.000185478	-0.190775	-2.05746e-10
8119714	rs225103	1.25967e-07	-0.72521	-1.02845	2.59847e-05	-1.13274	-1.02347
8119903	rs225104	1.98309e-07	-0.102253	-1.19761	5.28749e-05	-0.29559	-1.15019
8120055	rs72634245	3.27133e-07	-0.799318	-2.05746e-10	6.90218e-05	-1.17929	-2.05746e-10
8121125	rs225105	1.87865e-07	-0.151886	-1.20208	5.17089e-05	-0.311777	-1.15631
8121822	rs225106	2.08591e-07	-0.0609804	-1.18833	5.41361e-05	-0.283672	-1.13854
8121828	rs225107	4.28314e-07	-1.34318e-10	-0.529829	0.000132523	-1.34318e-10	-0.526955
8122621	rs225108	5.03854e-08	-1.48092	-1.18906	1.99579e-05	-1.52534	-0.894753
8123062	rs225109	2.04444e-07	-0.0815373	-1.18785	5.46282e-05	-0.276099	-1.13706
8123684	rs225110	2.04444e-07	-0.0815373	-1.18785	5.46282e-05	-0.276099	-1.13706
8124315	rs225111	1.23299e-07	-0.757884	-1.01719	2.56191e-05	-1.1583	-1.01208
8124457	rs225112	4.23574e-07	-1.34318e-10	-0.540957	0.00013131	-1.34318e-10	-0.536151
8124644	rs192422258	1.67029e-07	-1.47152	-2.05746e-10	4.69646e-05	-1.56432	-2.05746e-10
8125087	rs225113	1.84401e-07	-0.172159	-1.20042	5.08389e-05	-0.331028	-1.15402
8125107	rs225114	2.03658e-07	-0.0815373	-1.19171	5.43474e-05	-0.276099	-1.14222
8125984	rs18784	1.32305e-07	-0.676126	-1.02845	2.7475e-05	-1.07697	-1.02347
8125990	rs71639211	4.59844e-08	-1.74348	-1.0179	1.46281e-05	-1.6009	-1.12986
8126811	rs142553500	2.5046e-07	-1.34318e-10	-1.06639	7.46548e-05	-1.34318e-10	-1.10084
8127916	rs11590889	3.26883e-07	-0.800085	-2.05746e-10	6.78919e-05	-1.1958	-2.05746e-10
8129199	rs9434596	4.33082e-07	-1.34318e-10	-0.518759	0.000134268	-1.34318e-10	-0.513879
8129507	rs12748993	4.64173e-08	-1.71891	-1.0331	1.52015e-05	-1.55151	-1.1408
8130254	rs34501555	4.50993e-08	-1.72786	-1.05296	1.45878e-05	-1.56883	-1.1647
8131627	rs225091	4.34323e-07	-1.34318e-10	-0.515898	0.000132767	-1.34318e-10	-0.525117
8131757	rs6682378	3.26883e-07	-0.800085	-2.05746e-10	6.78919e-05	-1.1958	-2.05746e-10
8132462	rs12730860	4.61085e-08	-1.72786	-1.03083	1.4807e-05	-1.56883	-1.14979
8133352	rs7539255	4.549e-08	-1.71578	-1.05641	1.48965e-05	-1.54559	-1.16699
8134951	rs12140336	4.24289e-07	-1.34318e-10	-0.539272	0.000127113	-1.34318e-10	-0.568639
8136016	rs12736494	4.53136e-08	-1.70763	-1.06845	1.46682e-05	-1.54681	-1.18122
8136468	rs4500345	4.36044e-08	-1.71467	-1.09986	1.26927e-05	-1.72498	-1.1477
8137400	rs60074929	6.84398e-07	-1.34318e-10	-0.0611473	0.000144833	-1.34318e-10	-0.438132
8138974	rs149213240	2.74672e-07	-0.97411	-2.05746e-10	8.33275e-05	-0.990935	-2.05746e-10
8139631	rs55755756	7.02401e-08	-1.08443	-1.25334	1.57363e-05	-1.41569	-1.24205
8140693	rs72634253	9.0517e-07	0.218436	-2.05746e-10	0.000159882	-0.339279	-2.05746e-10
8141713	rs12117182	3.26645e-07	-0.908366	0.107553	6.70804e-05	-1.37316	0.165341
8141820	rs12094681	1.02963e-07	-0.829051	-1.12627	1.94698e-05	-1.30752	-1.13733
8145294	rs12758337	1.28543e-07	-0.522747	-1.21068	2.82923e-05	-0.882577	-1.18855
8145830	rs141385586	2.44167e-07	-1.09183	-2.05746e-10	9.90807e-05	-0.817778	-2.05746e-10
8145927	rs34968420	1.30182e-07	-0.669593	-1.05116	3.32212e-05	-0.862618	-1.04791
8146619	rs72634255	1.42742e-07	-1.62865	-2.05746e-10	4.03529e-05	-1.71605	-2.05746e-10
8146689	rs10864324	3.94262e-07	-1.34318e-10	-0.61267	0.000117194	-1.34318e-10	-0.649884
8146704	rs117550812	4.54313e-07	-1.34318e-10	-0.470899	0.000109987	-1.34318e-10	-0.713355
8146949	rs10864325	4.00209e-07	-1.34318e-10	-0.5977	0.000118909	-1.34318e-10	-0.635353
8147412	rs34466510	3.81335e-08	-1.77742	-1.17117	1.20208e-05	-1.69985	-1.22722
8147698	rs34196683	3.8121e-08	-1.77205	-1.17687	1.22337e-05	-1.67913	-1.23039
8149315	rs200448367	2.94829e-07	-0.903291	-2.05746e-10	0.000155863	-0.364737	-2.05746e-10
8149549	rs55634431	1.50823e-07	-0.454447	-1.11913	3.33292e-05	-0.817316	-1.08996
8149700	rs79146474	2.06143e-07	-1.26112	-2.05746e-10	5.6264e-05	-1.38366	-2.05746e-10
8149779	rs72634257	7.12848e-08	-1.06978	-1.25322	1.58464e-05	-1.40505	-1.24572
8150638	rs72634258	3.89156e-08	-1.7708	-1.15749	1.23866e-05	-1.67783	-1.21927
8151224	rs11121086	1.02246e-07	-0.721295	-1.24101	2.36275e-05	-0.999335	-1.25197
8151340	rs77573893	1.38054e-07	-1.66204	-2.05746e-10	3.82516e-05	-1.76953	-2.05746e-10
8152102	rs6668846	4.26972e-08	-1.76907	-1.06648	1.37645e-05	-1.75622	-1.0354
8152226	rs140246128	2.68262e-07	-1.34318e-10	-0.997721	7.58114e-05	-1.34318e-10	-1.08546
8152656	rs80038548	2.09597e-07	-1.2445	-2.05746e-10	7.96819e-05	-1.03567	-2.05746e-10
8152879	rs72634262	3.21392e-07	-0.817024	-2.05746e-10	6.20304e-05	-1.28609	-2.05746e-10
8153607	rs116464413	1.24602e-07	-1.76457	-2.05746e-10	3.82034e-05	-1.77079	-2.05746e-10
8154289	rs10864326	3.14713e-07	-0.838026	-2.05746e-10	6.00533e-05	-1.31848	-2.05746e-10
8154547	rs10864327	3.14713e-07	-0.838026	-2.05746e-10	6.00533e-05	-1.31848	-2.05746e-10
8156505	rs75762871	2.07942e-07	-1.34318e-10	-1.25243	6.4345e-05	-1.34318e-10	-1.24945
8159371	rs77784203	3.09818e-07	-0.853702	-2.05746e-10	5.9398e-05	-1.32945	-2.05746e-10
8160655	rs114601387	9.47282e-07	0.263911	-2.05746e-10	0.00013313	-0.522391	-2.05746e-10
8160738	rs145855462	1.34518e-07	-1.68799	-2.05746e-10	4.27029e-05	-1.65945	-2.05746e-10
8163122	rs4908727	4.28441e-08	-1.77777	-1.05435	1.41593e-05	-1.73909	-1.02425
8163520	rs6694154	1.00522e-07	-0.737902	-1.24141	2.61478e-05	-0.92066	-1.22929
8164134	rs61772708	4.29067e-08	-1.77343	-1.05723	1.3974e-05	-1.74918	-1.02734
8164368	rs6689067	2.13094e-07	-0.807876	-0.420077	4.21701e-05	-1.29727	-0.374728
8164403	rs6697457	2.18809e-07	-0.775621	-0.425867	4.28887e-05	-1.27443	-0.380673
8164456	rs10864328	8.04774e-08	-0.961904	-1.23981	2.14083e-05	-1.1229	-1.22704
8164460	rs10864329	8.0412e-08	-0.961904	-1.24062	2.1384e-05	-1.1229	-1.22817
8164797	rs111246111	3.97464e-07	-0.604583	-2.05746e-10	0.000195458	-0.138369	-2.05746e-10
8165012	rs118073122	1.63289e-06	-1.34318e-10	0.808418	0.000294917	-1.34318e-10	0.272979
8165092	rs72634267	1.92337e-07	-0.884655	-0.445779	3.89232e-05	-1.351	-0.401126
8165247	rs4573544	9.02691e-08	-0.845852	-1.24104	2.37243e-05	-1.01845	-1.22877
8165400	rs13374405	1.99958e-07	-0.838026	-0.453555	3.98897e-05	-1.31848	-0.409113
8165574	rs13374333	1.88221e-07	-0.899933	-0.452137	3.82631e-05	-1.36157	-0.407657
8165619	rs7545677	4.35486e-08	-1.76793	-1.04788	1.39942e-05	-1.75775	-1.01732
8165667	rs7545745	4.36437e-08	-1.77217	-1.04145	1.41802e-05	-1.75144	-1.01043
8165719	rs7553544	8.55899e-08	-0.896819	-1.2433	2.21086e-05	-1.08574	-1.23201
8165745	rs79778556	4.55835e-08	-1.73123	-1.03891	1.22776e-05	-1.76424	-1.1417
8165975	rs6703955	4.34594e-08	-1.77309	-1.04477	1.41239e-05	-1.75187	-1.01398
8167180	rs115822521	1.35308e-07	-1.68214	-2.05746e-10	4.7422e-05	-1.55463	-2.05746e-10
8167242	rs55907663	4.65089e-08	-1.72378	-1.02627	1.1947e-05	-1.77909	-1.15414
8167441	rs6699371	2.22119e-07	-0.823804	-0.362671	4.42304e-05	-1.3085	-0.315806
8168261	rs10746475	3.98979e-08	-1.76942	-1.13394	1.26413e-05	-1.75573	-1.12102
8168351	rs112740860	1.73618e-07	-1.43283	-2.05746e-10	4.73932e-05	-1.55524	-2.05746e-10
8168564	rs10864330	8.28196e-08	-0.919805	-1.25322	2.16627e-05	-1.0851	-1.25302
8168634	rs11121090	7.94342e-08	-0.961904	-1.25285	2.08529e-05	-1.1229	-1.25332
8168762	rs145056095	3.40273e-07	-0.759938	-2.05746e-10	0.000103012	-0.778871	-2.05746e-10
8168808	rs4601608	8.16751e-08	-0.933954	-1.25298	2.13844e-05	-1.09781	-1.25324
8168917	rs4325151	3.86494e-08	-1.77343	-1.16172	1.23564e-05	-1.74918	-1.15036
8168993	rs4369247	3.90972e-08	-1.77084	-1.1528	1.24184e-05	-1.75362	-1.14091
8169485	rs6577463	3.9476e-08	-1.76793	-1.14607	1.24555e-05	-1.75775	-1.1338
8169750	rs4908729	3.9213e-08	-1.77461	-1.14607	1.25922e-05	-1.74684	-1.1338
8169795	rs4908730	8.53494e-08	-0.889717	-1.25322	2.22574e-05	-1.05802	-1.25302
8170219	rs12128234	3.86419e-08	-1.77582	-1.15953	1.24473e-05	-1.74418	-1.14804
8170507	rs12127533	3.89125e-07	-0.625785	-2.05746e-10	6.48473e-05	-1.24168	-2.05746e-10
8170654	rs12138545	2.82618e-07	-0.945591	-2.05746e-10	5.49897e-05	-1.40657	-2.05746e-10
8171302	rs6577464	3.87138e-08	-1.78031	-1.15317	1.27056e-05	-1.72671	-1.14496
8171447	rs6672977	8.88095e-08	-0.850113	-1.25308	2.27601e-05	-1.03553	-1.25317
8171586	rs6664728	9.0863e-08	-0.828441	-1.25189	2.20996e-05	-1.06482	-1.25333
8171697	rs6662192	3.83418e-08	-1.78142	-1.16172	1.27136e-05	-1.72068	-1.15036
8171734	rs12129505	9.09172e-08	-0.828441	-1.2513	2.21029e-05	-1.06482	-1.25318
8172178	rs10864331	7.93386e-08	-0.965881	-1.25008	2.05955e-05	-1.13875	-1.24989
8172304	rs11584609	9.37792e-08	-0.81195	-1.23679	2.27115e-05	-1.05051	-1.24033
8172492	rs6665452	3.68824e-08	-1.78054	-1.20141	1.20285e-05	-1.72564	-1.20079
8173369	rs7524424	3.70692e-08	-1.78054	-1.19636	1.20898e-05	-1.72564	-1.19571
8173545	rs72634274	3.81969e-07	-0.644346	-2.05746e-10	6.78664e-05	-1.19617	-2.05746e-10
8173672	rs4405150	3.67733e-08	-1.78091	-1.20401	1.20201e-05	-1.72373	-1.2034
8173682	rs138531208	1.38504e-07	-1.65878	-2.05746e-10	3.77711e-05	-1.78217	-2.05746e-10
8173796	rs6682709	3.70174e-08	-1.78111	-1.19719	1.21383e-05	-1.72261	-1.19474
8174083	rs4268374	3.70301e-08	-1.78054	-1.19742	1.2077e-05	-1.72564	-1.19677
8174197	rs4418631	1.26475e-07	-0.504303	-1.24534	3.09466e-05	-0.733709	-1.24774
8174495	rs4489581	3.6542e-08	-1.7829	-1.20832	1.22852e-05	-1.6992	-1.20612
8174673	rs7539495	3.75725e-07	-0.660828	-2.05746e-10	6.82026e-05	-1.19123	-2.05746e-10
8175434	rs78152829	6.43373e-07	-1.34318e-10	-0.122961	0.000215167	-1.34318e-10	-0.0423011
8175504	rs12121971	3.45951e-07	-0.74339	-2.05746e-10	6.42616e-05	-1.25075	-2.05746e-10
8175947	rs11585109	3.40304e-07	-0.759847	-2.05746e-10	6.35105e-05	-1.26251	-2.05746e-10
8175962	rs11585111	1.94053e-07	-0.612704	-0.708852	2.9944e-05	-1.17782	-0.836564
8175993	rs61772739	4.37543e-08	-1.78162	-1.02947	1.43819e-05	-1.7826	-0.965142
8176194	rs11581227	3.75725e-07	-0.660828	-2.05746e-10	6.82026e-05	-1.19123	-2.05746e-10
8176626	rs12134193	4.24736e-08	-1.7096	-1.1312	1.15873e-05	-1.75242	-1.21138
8176737	rs113735563	1.4109e-07	-1.64029	-2.05746e-10	4.07974e-05	-1.70509	-2.05746e-10
8177028	rs12124756	3.29702e-07	-0.791496	-2.05746e-10	6.14458e-05	-1.29556	-2.05746e-10
8177564	rs7537362	3.59154e-08	-1.78141	-1.22711	1.22453e-05	-1.68191	-1.22666
8177565	rs34617986	1.16799e-07	-0.607545	-1.22169	2.82638e-05	-0.848059	-1.22407
8177632	rs7514098	3.58259e-08	-1.78278	-1.22823	1.19266e-05	-1.70714	-1.2278
8178020	rs12030419	1.33251e-07	-0.752567	-0.944886	2.51181e-05	-1.27307	-0.917058
8178526	rs7551900	8.6762e-08	-0.894962	-1.23156	2.15095e-05	-1.10139	-1.24383
8178563	rs74822887	8.61675e-07	-1.34318e-10	0.169192	0.000254394	-1.34318e-10	0.125169
8178624	rs7540528	7.58486e-08	-1.03262	-1.22833	1.95791e-05	-1.19759	-1.24166
8178708	rs9434991	3.57096e-08	-1.77984	-1.23442	1.17195e-05	-1.7295	-1.22296
8179392	rs9434992	3.56199e-08	-1.78122	-1.23556	1.18554e-05	-1.72537	-1.21555
8179744	rs9434993	3.52895e-08	-1.7829	-1.2432	1.19746e-05	-1.70224	-1.22869
8180097	rs7523227	3.54834e-08	-1.78209	-1.23853	1.18568e-05	-1.71916	-1.22165
8180124	rs9651154	9.53734e-08	-0.824901	-1.20699	2.2582e-05	-1.06941	-1.22715
8180210	rs7523335	3.53329e-08	-1.78241	-1.24246	1.18128e-05	-1.71594	-1.22859
8180383	rs72634282	4.48275e-08	-1.53941	-1.24746	1.16457e-05	-1.71836	-1.24042
8181060	rs2045248	2.74257e-07	-0.975622	-2.05746e-10	5.40659e-05	-1.42351	-2.05746e-10
8181210	rs142874462	1.5197e-07	-1.566	-2.05746e-10	4.58772e-05	-1.58774	-2.05746e-10
8181227	rs12711516	1.00191e-07	-0.777999	-1.20461	2.39514e-05	-1.00593	-1.23175
8181466	rs11582641	3.13269e-07	-0.842625	-2.05746e-10	6.33925e-05	-1.26437	-2.05746e-10
8181599	rs4908731	1.08975e-07	-0.902782	-0.995784	2.15209e-05	-1.37438	-0.970304
8181825	rs7550111	8.43788e-08	-0.926073	-1.2283	2.12922e-05	-1.11013	-1.24524
8182405	rs6577465	1.04185e-07	-0.874317	-1.0692	1.81933e-05	-1.37275	-1.13991
8182535	rs6577466	1.08759e-07	-0.873597	-1.02696	1.90921e-05	-1.35815	-1.10628
8182588	rs6577467	1.08799e-07	-0.874317	-1.02587	1.8832e-05	-1.37275	-1.10541
8183028	rs4908732	1.17009e-07	-0.933859	-0.893579	2.30441e-05	-1.41273	-0.863574
8183560	rs9434603	1.13588e-07	-0.948412	-0.908699	2.24677e-05	-1.42232	-0.879319
8183615	rs6698516	8.75772e-08	-1.05117	-1.066	1.61116e-05	-1.46058	-1.17359
8183789	rs7539807	3.50527e-08	-1.77977	-1.25306	1.13636e-05	-1.73228	-1.25102
8183921	rs6577468	3.51492e-08	-1.77733	-1.25276	1.1263e-05	-1.74036	-1.25182
8184089	rs111974547	1.24571e-07	-1.76481	-2.05746e-10	3.79338e-05	-1.77787	-2.05746e-10
8184231	rs6689114	9.4428e-08	-0.892681	-1.14917	2.40608e-05	-1.07321	-1.15992
8184303	rs6701660	8.66751e-08	-0.974392	-1.15313	2.15584e-05	-1.1698	-1.17315
8184307	rs6577469	9.29013e-08	-0.97126	-1.08689	1.84775e-05	-1.43087	-1.06629
8184495	rs713194	7.87452e-08	-1.0716	-1.15187	1.70262e-05	-1.44331	-1.13565
8185052	rs61772247	1.02936e-07	-0.81371	-1.14187	2.57942e-05	-1.01035	-1.15322
8185177	rs9434999	1.48525e-07	-0.838319	-0.750611	2.87498e-05	-1.33983	-0.715252
8185194	rs10864332	1.17151e-07	-0.97659	-0.849632	2.43835e-05	-1.40192	-0.817884
8185643	rs4908734	1.45561e-07	-0.826514	-0.782576	2.7903e-05	-1.33664	-0.74834
8185656	rs4908735	1.43853e-07	-0.838319	-0.782576	2.78141e-05	-1.33983	-0.74834
8185902	rs35223180	3.91754e-08	-1.77497	-1.14667	1.24311e-05	-1.74418	-1.14933
8185985	rs9434608	3.52363e-08	-1.7744	-1.25321	1.13831e-05	-1.73293	-1.24865
8186087	rs11121098	3.56694e-08	-1.76595	-1.24944	1.11517e-05	-1.74876	-1.25336
8186090	rs11121099	3.52911e-08	-1.77661	-1.24944	1.13928e-05	-1.72737	-1.25336
8186141	rs6659849	1.64993e-07	-0.490721	-0.993061	2.8331e-05	-1.10231	-0.967449
8186274	rs7517626	8.16897e-08	-1.39534	-0.79142	1.99279e-05	-1.66409	-0.757501
8186321	rs12128768	3.96138e-08	-1.77092	-1.13959	1.40628e-05	-1.60508	-1.16511
8186329	rs12128769	3.7333e-08	-1.77248	-1.19733	1.32368e-05	-1.61123	-1.21948
8186430	rs9434609	3.97988e-08	-1.77965	-1.1262	1.1791e-05	-1.71784	-1.22854
8186775	rs56296862	3.58962e-08	-1.76023	-1.24883	1.2929e-05	-1.60433	-1.24991
8186839	rs61774165	4.76665e-08	-1.59023	-1.13523	1.23687e-05	-1.75649	-1.14206
8186935	rs7518209	3.79771e-08	-1.77796	-1.17474	1.19143e-05	-1.78104	-1.15493
8186947	rs7520669	3.76245e-08	-1.77933	-1.1827	1.18205e-05	-1.78002	-1.16386
8187012	rs78068609	8.96124e-07	-1.34318e-10	0.208393	0.000209843	-1.34318e-10	-0.0673552
8187211	rs4908736	3.75918e-08	-1.7762	-1.1867	1.19005e-05	-1.78191	-1.15522
8187229	rs56306261	4.85638e-08	-1.47757	-1.22924	2.03774e-05	-1.17291	-1.22638
8187300	rs4908737	6.37042e-07	-0.132851	-2.05746e-10	0.000114117	-0.676492	-2.05746e-10
8187607	rs72634286	4.87704e-08	-1.46346	-1.23911	2.05425e-05	-1.15302	-1.2382
8187793	rs2000044	3.72843e-08	-1.78128	-1.18983	1.2618e-05	-1.70549	-1.1731
8187926	rs34149270	3.62452e-08	-1.76455	-1.23483	1.34822e-05	-1.60196	-1.21039
8187928	rs35294398	3.61924e-08	-1.76455	-1.23628	1.34521e-05	-1.60196	-1.21262
8188123	rs9435004	3.28419e-07	-0.0663039	-0.729093	0.000106568	-0.130764	-0.61417
8188173	rs9435005	5.45048e-08	-1.36947	-1.22192	1.49208e-05	-1.5052	-1.20576
8188316	rs9434611	3.21749e-07	-0.0849024	-0.731011	9.58402e-05	-0.220694	-0.630337
8188455	rs9434612	5.39173e-08	-1.39061	-1.21163	1.48301e-05	-1.52247	-1.19459
8188623	rs9435006	6.8156e-07	-0.0653013	-2.05746e-10	0.000124468	-0.589666	-2.05746e-10
8188694	rs61774166	6.29556e-08	-1.28158	-1.16568	1.73398e-05	-1.33761	-1.2231
8188797	rs11805216	3.65903e-08	-1.75065	-1.23925	1.40109e-05	-1.55315	-1.22073
8188805	rs12755372	3.56538e-08	-1.76274	-1.25309	1.29434e-05	-1.60793	-1.24519
8188997	rs9435007	6.99853e-07	-0.0388159	-2.05746e-10	0.000157374	-0.35509	-2.05746e-10
8189209	rs9435008	7.95509e-07	0.0892953	-2.05746e-10	0.000133725	-0.517932	-2.05746e-10
8189392	rs71639216	3.54519e-08	-1.77003	-1.25148	1.321e-05	-1.59274	-1.24
8189606	rs61774167	4.4466e-08	-1.54234	-1.25262	1.21875e-05	-1.66784	-1.24547
8189854	rs7527904	3.84338e-07	-0.638164	-2.05746e-10	7.61866e-05	-1.08053	-2.05746e-10
8190101	rs7527916	7.08243e-07	-0.0268993	-2.05746e-10	0.000127193	-0.568011	-2.05746e-10
8190186	rs6684694	1.57934e-07	-0.294211	-1.2333	2.97853e-05	-0.771511	-1.24819
8190573	rs6685123	7.22718e-07	-0.00666731	-2.05746e-10	0.000137388	-0.490907	-2.05746e-10
8190707	rs9435012	2.42385e-07	-0.0180541	-1.08111	8.04393e-05	-0.00882376	-1.01739
8191204	rs12736361	1.7068e-07	-0.228802	-1.2211	3.41998e-05	-0.640113	-1.24138
8191476	rs34945562	1.42346e-07	-0.390488	-1.24094	3.14497e-05	-0.77816	-1.18716
8191590	rs34639761	9.49898e-08	-0.794726	-1.24119	2.99307e-05	-0.816066	-1.19876
8191792	rs12136685	9.49653e-08	-0.79046	-1.24571	2.02979e-05	-1.201	-1.20219
8191820	rs12133365	9.36025e-08	-0.805629	-1.245	2.01003e-05	-1.21261	-1.20037
8191889	rs12144409	9.11695e-08	-0.832711	-1.24426	1.96902e-05	-1.23507	-1.19852
8191998	rs11121104	1.02602e-07	-0.723374	-1.23545	3.23845e-05	-0.736546	-1.19949
8192095	rs11121105	8.53717e-08	-0.895444	-1.24723	1.80254e-05	-1.3157	-1.20624
8192626	rs7534867	8.48523e-08	-0.895444	-1.25333	1.7565e-05	-1.3157	-1.23211
8192887	rs7535151	1.68474e-07	-1.16327	-0.299636	3.46204e-05	-1.45578	-0.413496
8192898	rs7545284	8.54684e-08	-0.892763	-1.24878	2.53838e-05	-0.952064	-1.22754
8192925	rs12566369	7.81676e-08	-0.977682	-1.25315	1.69854e-05	-1.35164	-1.22972
8193062	rs12565167	7.76775e-08	-0.985766	-1.25136	1.65717e-05	-1.36525	-1.24076
8193065	rs148648696	6.45763e-07	-1.34318e-10	-0.119253	0.000202118	-1.34318e-10	-0.10486
8193218	rs1542388	6.46389e-08	-1.16863	-1.25224	1.48451e-05	-1.47792	-1.23812
8193294	rs1542387	1.49236e-07	-1.15155	-0.432609	3.08303e-05	-1.44724	-0.537972
8193308	rs6668504	7.71871e-08	-0.990374	-1.25308	1.70708e-05	-1.33849	-1.23785
8193432	rs6677033	7.30578e-08	-1.04589	-1.25254	1.63346e-05	-1.37982	-1.24061
8193457	rs1542386	6.55087e-08	-1.15657	-1.25094	1.49181e-05	-1.4694	-1.24173
8193584	rs6577470	8.1129e-08	-0.944259	-1.24939	1.70054e-05	-1.33507	-1.24512
8193791	rs6577471	7.71119e-08	-1.00072	-1.2437	1.62074e-05	-1.37606	-1.25218
8193868	rs7531634	7.43777e-08	-1.03119	-1.24934	1.63884e-05	-1.36893	-1.24821
8194500	rs114605563	2.01433e-06	1.01836	-2.05746e-10	0.000733569	1.18421	-2.05746e-10
8194962	rs139257812	1.62371e-07	-1.4998	-2.05746e-10	4.79426e-05	-1.54371	-2.05746e-10
8195020	rs9435013	5.24698e-08	-1.37659	-1.25286	1.28588e-05	-1.61286	-1.24682
8195226	rs7529511	8.08699e-08	-1.28912	-0.907723	1.60395e-05	-1.60249	-1.03617
8195460	rs10779692	1.41045e-07	-0.922912	-0.717698	2.80723e-05	-1.31979	-0.759146
8195487	rs7537662	1.2257e-07	-1.781	-2.05746e-10	3.77451e-05	-1.78286	-2.05746e-10
8195520	rs7537677	9.52221e-08	-1.05043	-0.983041	1.89498e-05	-1.41132	-1.06059
8195545	rs7527436	1.24364e-07	-1.76647	-2.05746e-10	3.87932e-05	-1.75547	-2.05746e-10
8195724	rs10746477	7.96732e-07	0.0908316	-2.05746e-10	0.000126085	-0.576756	-2.05746e-10
8195812	rs116284479	1.23513e-07	-1.77334	-2.05746e-10	3.81212e-05	-1.77294	-2.05746e-10
8196065	rs9434615	1.37237e-07	-1.66797	-2.05746e-10	3.95844e-05	-1.73528	-2.05746e-10
8196406	rs12047518	2.54222e-07	-1.34318e-10	-1.05148	7.32985e-05	-1.34318e-10	-1.11917
8196994	rs78245003	2.89204e-07	-1.34318e-10	-0.922553	9.62805e-05	-1.34318e-10	-0.846447
8197219	rs150224534	3.11856e-07	-1.34318e-10	-0.847146	8.78148e-05	-1.34318e-10	-0.938483
8197408	rs112163664	1.81447e-06	0.913864	-2.05746e-10	0.000288397	0.250625	-2.05746e-10
8197455	rs138473599	1.41687e-07	-1.63606	-2.05746e-10	4.07523e-05	-1.7062	-2.05746e-10
8197477	rs6667345	4.59692e-08	-1.51611	-1.2456	1.26539e-05	-1.62721	-1.24854
8198105	rs78767192	1.99692e-07	-1.29291	-2.05746e-10	5.66035e-05	-1.37764	-2.05746e-10
8199263	rs7542367	4.18288e-08	-1.70676	-1.14934	1.82538e-05	-1.48872	-1.02062
8199506	rs7542575	1.07402e-07	-1.08519	-0.827912	4.70554e-05	-0.824081	-0.738308
8200146	rs9435019	3.79458e-08	-1.70089	-1.25264	1.41166e-05	-1.51448	-1.25188
8200157	rs57456491	7.00031e-08	-1.68135	-0.659791	1.90171e-05	-1.73548	-0.732891
8200328	rs9434617	3.8176e-08	-1.77438	-1.1731	1.29816e-05	-1.69488	-1.15529
8200578	rs9434618	6.03253e-08	-1.7004	-0.789535	1.76808e-05	-1.68491	-0.856325
8200690	rs6701300	4.11496e-08	-1.62331	-1.24917	1.32331e-05	-1.57832	-1.25267
8200710	rs78108742	2.15548e-07	-1.34318e-10	-1.2165	6.49043e-05	-1.34318e-10	-1.2408
8201050	rs12138044	1.66687e-07	-1.47357	-2.05746e-10	4.95559e-05	-1.51061	-2.05746e-10
8201127	rs55702221	1.33618e-07	-1.6947	-2.05746e-10	4.13441e-05	-1.69178	-2.05746e-10
8202576	rs150767011	1.4675e-07	-1.60095	-2.05746e-10	4.7666e-05	-1.54949	-2.05746e-10
8204101	rs117718878	1.05232e-06	-1.34318e-10	0.369069	0.000345006	-1.34318e-10	0.429849
8204596	rs78924983	7.29063e-08	-1.44451	-0.855999	2.80375e-05	-1.6513	-0.42887
8205068	rs115194128	1.51883e-07	-1.56657	-2.05746e-10	4.39472e-05	-1.63072	-2.05746e-10
8205085	rs9434622	6.66612e-08	-1.46229	-0.927777	1.48143e-05	-1.71654	-1.00159
8205400	rs9434623	4.63551e-08	-1.66745	-1.08591	1.29472e-05	-1.77873	-1.0741
8206130	rs6577472	6.30082e-08	-1.53288	-0.913538	1.46448e-05	-1.74627	-0.98336
8206326	rs6577473	6.09738e-08	-1.52539	-0.95385	1.41709e-05	-1.74337	-1.01916
8206343	rs61391705	2.49317e-07	-1.34318e-10	-1.07096	6.87429e-05	-1.34318e-10	-1.18334
8206620	rs6577474	5.89912e-08	-1.64571	-0.866587	1.54097e-05	-1.74355	-0.935166
8206827	rs112147823	3.72703e-08	-1.7609	-1.21059	1.20115e-05	-1.76474	-1.16311
8207494	rs71639217	1.25167e-07	-1.76004	-2.05746e-10	4.3732e-05	-1.63563	-2.05746e-10
8207579	rs80293268	1.60917e-07	-1.50879	-2.05746e-10	4.14245e-05	-1.68984	-2.05746e-10
8207746	rs6658624	5.87377e-08	-1.67946	-0.83714	1.57625e-05	-1.7639	-0.892175
8207789	rs6683857	6.24418e-08	-1.69803	-0.757419	1.6856e-05	-1.77134	-0.817673
8207838	rs77321792	1.10996e-06	-1.34318e-10	0.422392	0.000249227	-1.34318e-10	0.104651
8208246	rs115213768	1.48191e-07	-1.59118	-2.05746e-10	5.12082e-05	-1.47781	-2.05746e-10
8208573	rs74865018	3.79681e-08	-1.70185	-1.25109	1.17291e-05	-1.69826	-1.25338
8208921	rs12047115	6.90572e-08	-1.62407	-0.730681	1.81141e-05	-1.73813	-0.778893
8209103	rs2401132	7.04483e-08	-1.61797	-0.716839	1.84147e-05	-1.73486	-0.7657
8209130	rs11121111	7.09501e-08	-1.61175	-0.715957	1.84926e-05	-1.73148	-0.76486
8209572	rs80278967	3.99882e-08	-1.67882	-1.22228	1.28895e-05	-1.67476	-1.18254
8210751	rs111288634	1.22904e-07	-1.77829	-2.05746e-10	3.93657e-05	-1.74082	-2.05746e-10
8210772	rs6660607	7.90602e-08	-1.60656	-0.61292	2.01407e-05	-1.7274	-0.683567
8210935	rs6657975	7.97858e-08	-1.61907	-0.591272	2.04147e-05	-1.73432	-0.663137
8210950	rs6696608	7.97858e-08	-1.61907	-0.591272	2.04147e-05	-1.73432	-0.663137
8211702	rs77795056	6.4543e-07	-0.11977	-2.05746e-10	7.0275e-05	-1.1613	-2.05746e-10
8212425	rs12564077	8.72304e-08	-1.65201	-0.469121	2.24422e-05	-1.75643	-0.546335
8212590	rs10864333	9.0734e-08	-1.64068	-0.441071	2.3169e-05	-1.75121	-0.519688
8212903	rs1455702	9.90208e-08	-1.66287	-0.331489	2.54612e-05	-1.76119	-0.415373
8213010	rs1455701	9.71389e-08	-1.64429	-0.369251	2.47289e-05	-1.75438	-0.451357
8213427	rs4908739	1.16396e-07	-1.59903	-0.233653	2.84116e-05	-1.73432	-0.332602
8213510	rs4908740	1.09711e-07	-1.65773	-0.234102	2.76939e-05	-1.75897	-0.333528
8213773	rs138734680	1.48202e-07	-1.59111	-2.05746e-10	5.1213e-05	-1.47772	-2.05746e-10
8213781	rs2168328	1.5869e-07	-1.4367	-0.0860327	3.30253e-05	-1.63135	-0.285088
8214062	rs2124323	1.36429e-07	-1.38445	-0.289428	2.98246e-05	-1.57294	-0.445436
8214236	rs61772061	1.22482e-07	-1.78172	-2.05746e-10	3.788e-05	-1.77929	-2.05746e-10
8214737	rs139645538	2.30724e-07	-1.34318e-10	-1.14846	8.46186e-05	-1.34318e-10	-0.975559
8214803	rs2100516	1.64743e-07	-1.7113	0.226003	3.97499e-05	-1.77636	0.045251
8215507	rs12742518	6.48792e-08	-1.27318	-1.14398	1.9626e-05	-1.27096	-1.16589
8215938	rs9661870	1.68397e-07	-1.73483	0.271468	3.70353e-05	-1.779	-0.0228374
8216712	rs11121115	1.32667e-07	-1.78213	0.0802846	2.72212e-05	-1.73158	-0.378137
8216745	rs147828851	1.90764e-07	-1.33865	-2.05746e-10	5.63839e-05	-1.38153	-2.05746e-10
8216986	rs11121116	1.46526e-07	-1.78232	0.179833	3.03115e-05	-1.72734	-0.274848
8217087	rs12048097	1.48612e-07	-1.78263	0.194281	3.05686e-05	-1.73084	-0.262904
8217134	rs61016178	1.44511e-07	-1.78107	0.164738	3.00206e-05	-1.72452	-0.287315
8217303	rs11121117	1.66866e-07	-1.72571	0.253222	3.44121e-05	-1.67758	-0.197728
8217385	rs11121118	1.40603e-07	-1.72037	0.0766212	3.09613e-05	-1.64851	-0.332466
8217477	rs11121119	1.663e-07	-1.72911	0.253222	3.42531e-05	-1.68221	-0.197728
8217551	rs11121120	1.67533e-07	-1.72911	0.260609	3.44657e-05	-1.68221	-0.191542
8218115	rs17509146	8.72692e-08	-1.63798	-0.482706	2.78634e-05	-1.38264	-0.703762
8218206	rs7524007	1.68779e-07	-1.72911	0.268015	3.46801e-05	-1.68221	-0.185339
8218401	rs77034884	1.86267e-05	-1.34318e-10	3.24267	0.00690972	-1.34318e-10	3.42697
8218410	rs116926201	2.815e-07	-1.34318e-10	-0.949554	7.17348e-05	-1.34318e-10	-1.14074
8218817	rs7522186	1.56559e-07	-1.7382	0.201951	3.21491e-05	-1.70276	-0.240572
8219710	rs6681757	9.47283e-08	-1.61332	-0.425357	3.02655e-05	-1.3506	-0.653099
8220065	rs6660901	1.92731e-07	-1.73189	0.403501	3.93643e-05	-1.69438	-0.0464768
8220090	rs140182848	2.07745e-07	-1.34318e-10	-1.25338	6.41197e-05	-1.34318e-10	-1.25296
8220106	rs10864334	1.69999e-07	-1.73189	0.278001	3.45486e-05	-1.69438	-0.176969
8220244	rs10779695	1.97888e-07	-1.71244	0.410458	3.99796e-05	-1.65987	-0.0654742
8221224	rs12075108	4.66745e-08	-1.78028	-0.966212	1.50625e-05	-1.77518	-0.926324
8221582	rs35116709	1.22781e-07	-1.77929	-2.05746e-10	4.04005e-05	-1.71487	-2.05746e-10
8221773	rs10864335	1.64017e-07	-1.78256	0.292839	3.2174e-05	-1.77803	-0.164523
8221839	rs10864336	1.70962e-07	-1.77981	0.331567	3.21566e-05	-1.77422	-0.168876
8222078	rs117409228	2.08707e-07	-1.34318e-10	-1.24876	6.81242e-05	-1.34318e-10	-1.19238
8222082	rs4908741	1.62912e-07	-1.78189	0.285411	3.18197e-05	-1.78287	-0.170755
8222156	rs17032281	4.3366e-08	-1.59636	-1.22366	1.65233e-05	-1.37706	-1.23189
8222951	rs141466939	2.07758e-07	-1.34318e-10	-1.25331	6.41617e-05	-1.34318e-10	-1.25231
8223452	rs7531182	1.84122e-07	-1.77732	0.403234	3.51397e-05	-1.78281	-0.0715766
8223588	rs7554396	1.68772e-07	-1.77786	0.316723	3.26792e-05	-1.78251	-0.144466
8223662	rs7523553	1.82253e-07	-1.77884	0.394545	3.47067e-05	-1.78274	-0.0840351
8223692	rs7554498	1.81049e-07	-1.77829	0.387369	3.42372e-05	-1.78241	-0.0979942
8223820	rs7554596	1.77399e-07	-1.77275	0.361464	3.3816e-05	-1.7813	-0.111481
8223832	rs7554600	1.79704e-07	-1.77786	0.379489	3.44526e-05	-1.78251	-0.0916191
8223845	rs7554665	1.86607e-07	-1.7801	0.419413	3.56248e-05	-1.78277	-0.0579055
8223936	rs7521313	1.78204e-07	-1.77786	0.371103	3.42098e-05	-1.78251	-0.0986912
8224094	rs57793328	1.75345e-07	-1.77884	0.355908	3.37666e-05	-1.78274	-0.111496
8224107	rs12404792	1.78757e-07	-1.77982	0.37616	3.45543e-05	-1.78289	-0.0882882
8224139	rs12031489	1.75039e-07	-1.78059	0.355908	3.37614e-05	-1.7829	-0.111496
8224147	rs78872232	1.67631e-07	-1.46792	-2.05746e-10	4.23199e-05	-1.66846	-2.05746e-10
8224176	rs12049106	1.75325e-07	-1.77895	0.355908	3.3767e-05	-1.78273	-0.111496
8224282	rs10779696	1.80824e-07	-1.77165	0.379489	3.45443e-05	-1.77985	-0.0916191
8224399	rs10779697	1.80726e-07	-1.77984	0.387131	3.46625e-05	-1.78288	-0.0851719
8224516	rs10746478	1.822e-07	-1.78014	0.395557	3.49093e-05	-1.7829	-0.07806
8224561	rs10746479	1.97439e-07	-1.7805	0.47624	3.73899e-05	-1.78252	-0.00979221
8224617	rs10746480	1.91007e-07	-1.78081	0.443434	3.63642e-05	-1.78254	-0.0375857
8224663	rs10779698	1.69597e-07	-1.78114	0.324878	3.26696e-05	-1.78282	-0.144446
8225003	rs11121124	1.81325e-07	-1.77786	0.388466	3.47145e-05	-1.78251	-0.0840451
8225388	rs61772071	7.07763e-08	-1.69307	-0.637096	2.08118e-05	-1.53927	-0.838927
8225715	rs2019445	2.08895e-07	-1.78248	0.534628	3.81494e-05	-1.7812	0.00899781
8225741	rs2004255	7.2044e-08	-1.73891	-0.573496	2.01015e-05	-1.61182	-0.801101
8225796	rs897447	2.18045e-07	-1.78268	0.577701	3.90083e-05	-1.7785	0.0285559
8226088	rs78056657	4.00233e-08	-1.74546	-1.15477	1.22121e-05	-1.78189	-1.12939
8226322	rs72859352	4.1902e-08	-1.75496	-1.0994	1.29825e-05	-1.78206	-1.06805
8226374	rs72859354	4.08685e-08	-1.75893	-1.12039	1.26787e-05	-1.78263	-1.09116
8227719	rs60598971	5.80443e-08	-1.32502	-1.20345	2.27573e-05	-1.08425	-1.20457
8227769	rs111805584	1.23073e-07	-1.77691	-2.05746e-10	3.8467e-05	-1.76391	-2.05746e-10
8228694	rs10864337	6.80789e-08	-1.16556	-1.20345	2.76344e-05	-0.890079	-1.20457
8228802	rs186771091	1.20313e-06	-1.34318e-10	0.502998	0.000444945	-1.34318e-10	0.684237
8229172	rs61772072	2.09697e-06	1.05856	-2.05746e-10	0.000619198	1.01471	-2.05746e-10
8229428	rs146722786	4.04799e-08	-1.64162	-1.24726	1.44116e-05	-1.50515	-1.24053
8229786	rs184553004	2.82704e-07	-1.34318e-10	-0.945286	8.30128e-05	-1.34318e-10	-0.994719
8230180	rs11801748	1.92783e-07	-1.32812	-2.05746e-10	7.56131e-05	-1.08808	-2.05746e-10
8230732	rs12066649	1.7791e-07	-1.40841	-2.05746e-10	6.88055e-05	-1.18243	-2.05746e-10
8231822	rs61772073	1.22408e-07	-1.78233	-2.05746e-10	3.81349e-05	-1.77258	-2.05746e-10
8232353	rs75279449	1.85976e-07	-1.36407	-2.05746e-10	6.88194e-05	-1.18223	-2.05746e-10
8233238	rs72859362	1.92757e-07	-1.32825	-2.05746e-10	7.18246e-05	-1.13949	-2.05746e-10
8234547	rs72859367	1.80086e-07	-1.39625	-2.05746e-10	6.62091e-05	-1.2209	-2.05746e-10
8235097	rs111538138	1.66767e-07	-1.47309	-2.05746e-10	6.02985e-05	-1.31441	-2.05746e-10
8235113	rs115844181	2.52347e-07	-1.34318e-10	-1.05888	7.66599e-05	-1.34318e-10	-1.07433
8235186	rs186264186	1.24398e-07	-1.7662	-2.05746e-10	4.14859e-05	-1.68836	-2.05746e-10
8235923	rs146204396	3.79959e-08	-1.70342	-1.24879	1.20835e-05	-1.69123	-1.23065
8236394	rs7555571	5.91604e-08	-1.45083	-1.0586	2.14509e-05	-1.28713	-1.06082
8236463	rs74546444	1.22843e-07	-1.77878	-2.05746e-10	3.8534e-05	-1.76217	-2.05746e-10
8237123	rs113732733	4.56178e-08	-1.76391	-1.00548	1.45944e-05	-1.78263	-0.950449
8237193	rs35589907	2.25229e-07	-1.68549	0.512919	4.96019e-05	-1.38163	-0.12805
8238140	rs7551295	1.42348e-07	-1.78143	0.150025	2.5307e-05	-1.77707	-0.405566
8238853	rs79664848	1.89397e-07	-1.34584	-2.05746e-10	7.03352e-05	-1.16044	-2.05746e-10
8238857	rs79195535	1.97993e-07	-1.30146	-2.05746e-10	7.41459e-05	-1.10768	-2.05746e-10
8238978	rs11803446	2.00513e-07	-1.28881	-2.05746e-10	7.98802e-05	-1.03319	-2.05746e-10
8239699	rs137958829	2.22994e-07	-1.18254	-2.05746e-10	5.89459e-05	-1.33709	-2.05746e-10
8240139	rs77182926	2.01297e-07	-1.28491	-2.05746e-10	4.7163e-05	-1.5601	-2.05746e-10
8240711	rs7515687	1.40342e-07	-1.78153	0.135923	2.59661e-05	-1.77692	-0.38
8242487	rs2078288	6.60451e-08	-1.21675	-1.1826	2.67033e-05	-0.944996	-1.18393
8243102	rs147458259	9.21409e-07	0.236217	-2.05746e-10	0.000165275	-0.306105	-2.05746e-10
8243261	rs150648129	2.49701e-07	-1.34318e-10	-1.06942	7.80868e-05	-1.34318e-10	-1.05589
8243692	rs79937515	6.90988e-07	-0.0515631	-2.05746e-10	0.000484618	0.769647	-2.05746e-10
8244145	rs6663882	2.32334e-07	-1.66443	0.522923	5.11428e-05	-1.339	-0.140089
8244847	rs9660476	3.99206e-08	-1.7749	-1.12789	1.2789e-05	-1.77868	-1.08645
8245030	rs4908742	3.28627e-07	-1.74656	0.951799	7.00527e-05	-1.37864	0.214178
8245385	rs112723399	1.74322e-07	-1.42878	-2.05746e-10	4.84142e-05	-1.53392	-2.05746e-10
8246289	rs60650319	1.16411e-07	-1.77592	-0.0566411	3.06403e-05	-1.41148	-0.57992
8246818	rs35584291	1.1178e-07	-1.77816	-0.0949913	2.95027e-05	-1.42924	-0.599993
8246934	rs12139053	2.14256e-07	-1.22251	-2.05746e-10	4.95755e-05	-1.51022	-2.05746e-10
8247386	rs28510979	2.0011e-07	-1.351	0.0601838	5.78313e-05	-1.46839	0.112201
8247637	rs139971671	1.74118e-07	-1.42995	-2.05746e-10	4.15195e-05	-1.68755	-2.05746e-10
8249026	rs12082016	3.02456e-07	-0.877751	-2.05746e-10	0.000120976	-0.61812	-2.05746e-10
8249555	rs12082271	6.22486e-08	-1.6353	-0.823255	2.86334e-05	-0.964948	-1.09419
8250207	rs79826603	2.26585e-07	-1.16657	-2.05746e-10	9.12816e-05	-0.899764	-2.05746e-10
8250380	rs115796492	1.54695e-07	-1.54823	-2.05746e-10	4.089e-05	-1.70283	-2.05746e-10
8250742	rs6676617	5.79222e-08	-1.63566	-0.894922	2.97954e-05	-0.901672	-1.11769
8250746	rs111373289	1.35688e-07	-1.67933	-2.05746e-10	4.37519e-05	-1.63518	-2.05746e-10
8251425	rs72859386	1.24917e-07	-0.895037	-0.866996	5.28458e-05	-0.651011	-0.795324
8251938	rs7542001	2.50101e-07	-0.865772	-0.202048	0.000103927	-0.617999	-0.152029
8252684	rs72859389	2.60738e-07	-0.656918	-0.369251	0.000114361	-0.320565	-0.35379
8255618	rs58604614	2.68793e-07	-0.615187	-0.380559	0.000116179	-0.269398	-0.389184
8256313	rs11121127	1.2858e-07	-1.73385	0.000712022	2.20709e-05	-1.70198	-0.617473
8256431	rs11121128	1.36682e-07	-1.72753	0.0555027	2.27154e-05	-1.70965	-0.581014
8257782	rs28643488	8.70264e-08	-1.748	-0.375478	1.8612e-05	-1.69059	-0.799319
8257960	rs72635708	8.48153e-08	-1.76332	-0.385885	1.96055e-05	-1.64647	-0.791439
8257977	rs116161789	1.61779e-07	-1.50345	-2.05746e-10	4.20077e-05	-1.67586	-2.05746e-10
8258224	rs376969992	2.53748e-07	-1.34318e-10	-1.05334	0.000100341	-1.34318e-10	-0.805139
8258226	rs11585994	8.50558e-08	-1.75232	-0.394061	1.88764e-05	-1.68023	-0.795575
8258607	rs56097034	3.35678e-07	-0.773533	-2.05746e-10	0.000157231	-0.355995	-2.05746e-10
8259250	rs141540062	2.77884e-07	-0.962481	-2.05746e-10	0.000116208	-0.658336	-2.05746e-10
8259274	rs55724405	5.5741e-08	-1.49606	-1.07291	3.87531e-05	-0.532877	-1.22363
8259303	rs72635711	7.40539e-08	-1.76134	-0.523554	1.77865e-05	-1.65153	-0.883743
8259441	rs117545738	2.09989e-07	-1.34318e-10	-1.24263	6.57063e-05	-1.34318e-10	-1.22852
8259475	rs72635712	7.34388e-08	-1.75708	-0.536151	1.73184e-05	-1.66137	-0.90057
8259618	rs61236001	3.46076e-07	-0.743028	-2.05746e-10	0.000149918	-0.403623	-2.05746e-10
8259803	rs12562013	7.34734e-08	-1.76586	-0.526902	1.79383e-05	-1.64232	-0.884453
8259810	rs72635713	1.23597e-07	-1.77266	-2.05746e-10	3.84969e-05	-1.76314	-2.05746e-10
8259887	rs59912506	3.70927e-07	-0.673681	-2.05746e-10	0.000141782	-0.459425	-2.05746e-10
8260040	rs116477437	1.97421e-07	-1.30435	-2.05746e-10	6.57281e-05	-1.22819	-2.05746e-10
8260199	rs12140347	7.18389e-08	-1.76562	-0.549642	1.74479e-05	-1.65389	-0.900606
8260449	rs6700905	4.34449e-08	-1.70782	-1.11037	2.16641e-05	-1.09778	-1.24028
8260756	rs11588420	6.42569e-08	-1.75766	-0.669141	1.58281e-05	-1.66012	-0.991809
8260834	rs11587140	6.32872e-08	-1.75766	-0.684346	1.56684e-05	-1.66012	-1.00195
8260945	rs11588819	6.42586e-08	-1.76162	-0.665153	1.59555e-05	-1.65272	-0.991183
8261122	rs35579678	6.26924e-08	-1.7619	-0.689541	1.57713e-05	-1.65012	-1.0054
8261393	rs12138839	4.67152e-08	-1.51544	-1.23017	3.80562e-05	-0.526938	-1.24771
8262513	rs67746	1.44098e-07	-0.885142	-0.734048	6.01601e-05	-0.629335	-0.68737
8262635	rs17032303	2.8457e-07	-0.938708	-2.05746e-10	0.000119484	-0.630532	-2.05746e-10
8262828	rs116073157	2.9028e-07	-0.918839	-2.05746e-10	0.000122288	-0.607338	-2.05746e-10
8264112	rs417065	6.15229e-08	-1.76876	-0.70152	1.62363e-05	-1.6321	-0.99436
8264284	rs61264263	1.41813e-07	-0.912451	-0.722723	6.11157e-05	-0.625394	-0.67555
8264457	rs12745477	6.081e-08	-1.77124	-0.71069	1.66447e-05	-1.60099	-1.00063
8265434	rs148479240	4.76643e-07	-0.42292	-2.05746e-10	0.000216048	-0.0382111	-2.05746e-10
8266294	rs111831183	4.79199e-07	-0.417571	-2.05746e-10	0.000222855	-0.00719237	-2.05746e-10
8266470	rs74053821	5.2911e-07	-0.31849	-2.05746e-10	0.000243113	0.0798141	-2.05746e-10
8267257	rs186081081	9.29386e-07	-1.34318e-10	0.244838	0.000398604	-1.34318e-10	0.574254
8267284	rs56025131	3.96303e-08	-1.69369	-1.2164	2.59862e-05	-0.904896	-1.25125
8267513	rs7548511	3.88781e-08	-1.71049	-1.21876	2.46211e-05	-0.95947	-1.25064
8268095	rs11121129	4.01087e-08	-1.67996	-1.21813	2.64697e-05	-0.886415	-1.2513
8268178	rs383814	5.5436e-07	-0.271871	-2.05746e-10	0.000219276	-0.023382	-2.05746e-10
8268317	rs115094285	3.58329e-07	-0.708233	-2.05746e-10	0.000154861	-0.371188	-2.05746e-10
8268620	rs6661746	4.09922e-08	-1.65485	-1.22146	2.84224e-05	-0.814963	-1.25157
8268715	rs6701941	4.13026e-08	-1.64949	-1.21927	2.88347e-05	-0.800339	-1.25179
8268913	rs6687168	4.07317e-08	-1.64403	-1.23865	2.95089e-05	-0.785604	-1.24342
8269228	rs117762948	2.09051e-07	-1.34318e-10	-1.24711	6.48225e-05	-1.34318e-10	-1.24206
8269595	rs115288369	3.2006e-07	-0.821179	-2.05746e-10	5.85828e-05	-1.34327	-2.05746e-10
8269962	rs74562379	1.52583e-07	-1.56198	-2.05746e-10	3.96758e-05	-1.73297	-2.05746e-10
8270490	rs17032305	2.3493e-07	-0.857501	-0.272899	0.000102419	-0.583621	-0.201021
8270739	rs74666928	3.16744e-07	-0.831592	-2.05746e-10	0.00013534	-0.505921	-2.05746e-10
8271071	rs114627205	3.0253e-07	-0.877507	-2.05746e-10	0.000128317	-0.559208	-2.05746e-10
8271506	rs113696148	1.26951e-07	-1.74588	-2.05746e-10	3.90545e-05	-1.74876	-2.05746e-10
8271562	rs422248	4.19894e-07	-0.549685	-2.05746e-10	0.000162297	-0.324284	-2.05746e-10
8271625	rs7549711	3.8113e-07	-0.646546	-2.05746e-10	0.000167483	-0.292831	-2.05746e-10
8272020	rs7552258	3.97779e-07	-0.603789	-2.05746e-10	0.000175877	-0.243926	-2.05746e-10
8272231	rs11121131	3.66877e-08	-1.73946	-1.24779	2.13864e-05	-1.11173	-1.23923
8272343	rs148024861	2.71532e-07	-0.985606	-2.05746e-10	0.000158392	-0.348643	-2.05746e-10
8272474	rs17032307	4.1688e-07	-0.556888	-2.05746e-10	0.000192193	-0.155216	-2.05746e-10
8272526	rs425371	4.4926e-08	-1.77845	-1.00622	2.24339e-05	-1.30265	-1.00049
8272696	rs17509537	1.22362e-07	-1.7827	-2.05746e-10	5.23419e-05	-1.45592	-2.05746e-10
8273008	rs6683408	3.68644e-08	-1.7595	-1.22294	1.97485e-05	-1.26959	-1.16105
8273177	rs6683603	3.64962e-08	-1.75842	-1.23406	1.37869e-05	-1.60509	-1.1849
8273392	rs12041676	9.17325e-08	-0.980825	-1.08998	1.70126e-05	-1.64728	-0.932478
8273398	rs75930106	2.50309e-07	-1.06699	-2.05746e-10	0.000104146	-0.767924	-2.05746e-10
8273551	rs405689	2.9128e-07	0.291227	-1.20663	3.82396e-05	-0.60858	-1.16126
8273851	rs448202	5.31664e-07	0.577849	-0.891524	9.11315e-05	0.0565396	-0.95795
8273868	rs376608	6.33118e-08	-1.73047	-0.711144	1.94035e-05	-1.66325	-0.785009
8273922	rs395859	6.39126e-08	-1.70274	-0.729425	1.99056e-05	-1.62072	-0.801989
8273940	rs395847	5.3862e-08	-1.77292	-0.830337	2.14496e-05	-1.60237	-0.745632
8274018	rs390468	8.10124e-08	-1.77533	-0.419753	2.34949e-05	-1.74494	-0.511988
8274163	rs413221	9.51384e-08	-1.75267	-0.281684	2.66304e-05	-1.70872	-0.422942
8274368	rs387118	7.5683e-08	-1.77279	-0.490345	2.23129e-05	-1.73008	-0.578472
8274515	rs365938	7.53998e-08	-1.77118	-0.495699	2.22807e-05	-1.72649	-0.583506
8274569	rs78732195	2.89287e-07	-0.743513	-0.178753	9.69473e-05	-0.46124	-0.378305
8274679	rs386146	7.36862e-08	-1.76742	-0.522451	2.19009e-05	-1.71854	-0.608646
8274765	rs411129	7.17021e-08	-1.76875	-0.548414	2.15116e-05	-1.73148	-0.613643
8274771	rs385814	7.17723e-08	-1.76777	-0.548414	2.15514e-05	-1.72963	-0.613643
8274807	rs411654	3.63459e-07	-1.28067	0.586647	0.000113286	-0.97859	0.294788
8274963	rs385137	3.77663e-07	-1.24286	0.587179	0.000121164	-0.930933	0.314366
8275284	rs421490	5.5712e-07	-1.18841	0.921504	0.00017373	-0.862872	0.606658
8275790	rs72635723	5.91689e-08	-1.76408	-0.745206	1.64972e-05	-1.71138	-0.899144
8276509	rs402660	4.92013e-07	-0.998766	0.607584	0.000163281	-0.616724	0.298482
8276656	rs384055	4.71594e-07	-1.00772	0.574148	0.000156653	-0.627644	0.267962
8276745	rs60526550	2.38774e-07	-0.828575	-0.285595	8.82551e-05	-0.47301	-0.460472
8276795	rs138980560	2.07884e-07	-1.34318e-10	-1.25271	6.45932e-05	-1.34318e-10	-1.2456
8276909	rs478128	4.38693e-07	-1.05649	0.550602	0.000141947	-0.68736	0.229102
8276945	rs79517480	2.80626e-07	-1.34318e-10	-0.952664	7.80632e-05	-1.34318e-10	-1.05619
8277198	rs116501531	1.54668e-07	-1.54841	-2.05746e-10	5.44966e-05	-1.41557	-2.05746e-10
8278116	rs2085260	4.18656e-08	-1.68336	-1.17186	1.30746e-05	-1.69427	-1.14877
8278186	rs139298873	1.2753e-07	-1.74134	-2.05746e-10	3.82928e-05	-1.76845	-2.05746e-10
8278218	rs102142	8.81339e-08	-1.57775	-0.533081	2.3103e-05	-1.49624	-0.777516
8278225	rs754804	1.22593e-07	-1.78081	-2.05746e-10	3.77592e-05	-1.78248	-2.05746e-10
8278899	rs428180	5.44609e-08	-1.73499	-0.857215	1.61169e-05	-1.63175	-1.00209
8278929	rs428046	1.22705e-07	-1.77991	-2.05746e-10	3.82999e-05	-1.76826	-2.05746e-10
8279054	rs72635726	1.22846e-07	-1.77875	-2.05746e-10	3.77918e-05	-1.78162	-2.05746e-10
8279090	rs12143970	1.22728e-07	-1.77971	-2.05746e-10	3.78157e-05	-1.78099	-2.05746e-10
8279122	rs12143975	1.22846e-07	-1.77875	-2.05746e-10	3.77918e-05	-1.78162	-2.05746e-10
8279136	rs12143976	1.2258e-07	-1.78092	-2.05746e-10	3.78607e-05	-1.7798	-2.05746e-10
8279617	rs653660	1.22756e-07	-1.77949	-2.05746e-10	3.83347e-05	-1.76736	-2.05746e-10
8279716	rs78863888	1.92648e-07	-0.847824	-0.480996	6.55624e-05	-0.72536	-0.505352
8279731	rs497920	1.22649e-07	-1.78036	-2.05746e-10	3.82605e-05	-1.7693	-2.05746e-10
8279736	rs497887	1.22649e-07	-1.78036	-2.05746e-10	3.82605e-05	-1.7693	-2.05746e-10
8279772	rs653837	1.22366e-07	-1.78267	-2.05746e-10	3.82516e-05	-1.76953	-2.05746e-10
8279773	rs74525974	1.77567e-07	-1.41034	-2.05746e-10	4.63142e-05	-1.57826	-2.05746e-10
8279814	rs6689647	6.41908e-08	-1.7336	-0.694232	1.81892e-05	-1.63413	-0.878751
8279963	rs652952	9.08007e-08	-1.34139	-0.739626	3.11608e-05	-1.20688	-0.767669
8280095	rs2004504	1.22518e-07	-1.78143	-2.05746e-10	3.81588e-05	-1.77196	-2.05746e-10
8280181	rs2004505	5.91147e-08	-1.73499	-0.775218	1.72284e-05	-1.63175	-0.935402
8280353	rs11121134	1.22518e-07	-1.78143	-2.05746e-10	3.81588e-05	-1.77196	-2.05746e-10
8280424	rs10864338	1.22482e-07	-1.78172	-2.05746e-10	3.81274e-05	-1.77278	-2.05746e-10
8280496	rs10864339	1.22482e-07	-1.78172	-2.05746e-10	3.81274e-05	-1.77278	-2.05746e-10
8280517	rs10864340	1.22557e-07	-1.78111	-2.05746e-10	3.81914e-05	-1.7711	-2.05746e-10
8280657	rs147003355	4.09779e-07	-0.574068	-2.05746e-10	6.87939e-05	-1.1826	-2.05746e-10
8280710	rs373906	1.2245e-07	-1.78198	-2.05746e-10	3.80972e-05	-1.77357	-2.05746e-10
8280766	rs412616	1.2245e-07	-1.78198	-2.05746e-10	3.80972e-05	-1.77357	-2.05746e-10
8280828	rs387458	3.24264e-07	-1.7518	0.943676	0.00011682	-1.15487	0.501789
8280835	rs367049	7.27987e-08	-1.72166	-0.58033	1.97854e-05	-1.64049	-0.788278
8281052	rs67812240	1.2245e-07	-1.78198	-2.05746e-10	3.80972e-05	-1.77357	-2.05746e-10
8281071	rs637566	1.22346e-07	-1.78283	-2.05746e-10	3.80614e-05	-1.77451	-2.05746e-10
8281207	rs436851	1.2236e-07	-1.78272	-2.05746e-10	3.78883e-05	-1.77907	-2.05746e-10
8281326	rs411619	1.22401e-07	-1.78238	-2.05746e-10	3.81576e-05	-1.77199	-2.05746e-10
8281419	rs405488	1.22381e-07	-1.78255	-2.05746e-10	3.81263e-05	-1.77281	-2.05746e-10
8281564	rs506403	2.65213e-07	-1.16667	0.157513	0.000116707	-0.545803	-0.108248
8281810	rs508339	1.22746e-07	-1.77957	-2.05746e-10	3.81701e-05	-1.77166	-2.05746e-10
8281954	rs623481	1.22691e-07	-1.78001	-2.05746e-10	3.81383e-05	-1.7725	-2.05746e-10
8282129	rs396594	7.15187e-08	-1.73497	-0.584755	1.98569e-05	-1.63912	-0.786041
8282329	rs436174	1.22401e-07	-1.78238	-2.05746e-10	3.78278e-05	-1.78067	-2.05746e-10
8282463	rs365725	2.86986e-07	-1.76074	0.830484	9.93306e-05	-1.20544	0.39018
8282491	rs55653219	1.23587e-07	-1.77274	-2.05746e-10	3.77572e-05	-1.78254	-2.05746e-10
8282731	rs394701	1.22593e-07	-1.78081	-2.05746e-10	3.80783e-05	-1.77407	-2.05746e-10
8282984	rs541399026	2.08554e-07	-1.34318e-10	-1.24949	6.4093e-05	-1.34318e-10	-1.25338
8283288	rs56305036	2.44948e-07	-0.734345	-0.354294	6.81847e-05	-0.515105	-0.676388
8283864	rs428851	1.23243e-07	-1.77553	-2.05746e-10	3.84286e-05	-1.76491	-2.05746e-10
8283921	rs375596	1.2264e-07	-1.78043	-2.05746e-10	3.81077e-05	-1.7733	-2.05746e-10
8284000	rs438814	1.23006e-07	-1.77745	-2.05746e-10	3.83102e-05	-1.768	-2.05746e-10
8284018	rs2791319	1.2316e-07	-1.7762	-2.05746e-10	3.83878e-05	-1.76597	-2.05746e-10
8284059	rs12140278	1.23006e-07	-1.77745	-2.05746e-10	3.83102e-05	-1.768	-2.05746e-10
8284151	rs57277949	1.23584e-07	-1.77276	-2.05746e-10	3.85903e-05	-1.76071	-2.05746e-10
8284152	rs6700470	3.24327e-07	-1.75841	0.950475	0.000117989	-1.19379	0.550667
8284160	rs34318913	1.23221e-07	-1.77571	-2.05746e-10	3.84178e-05	-1.76519	-2.05746e-10
8284181	rs59075043	1.22593e-07	-1.78081	-2.05746e-10	3.80783e-05	-1.77407	-2.05746e-10
8284250	rs11589958	6.28923e-08	-1.72494	-0.723326	1.79477e-05	-1.6552	-0.871053
8284393	rs58810919	1.22805e-07	-1.77909	-2.05746e-10	3.82032e-05	-1.77079	-2.05746e-10
8284497	rs11589993	6.30005e-08	-1.71872	-0.727824	1.76622e-05	-1.65784	-0.884445
8284645	rs372053	1.22805e-07	-1.77909	-2.05746e-10	3.82032e-05	-1.77079	-2.05746e-10
8284657	rs394282	1.22746e-07	-1.77957	-2.05746e-10	3.81701e-05	-1.77166	-2.05746e-10
8284707	rs74224589	2.89982e-07	-1.34318e-10	-0.919866	8.66308e-05	-1.34318e-10	-0.952058
8284754	rs372452	1.22805e-07	-1.77909	-2.05746e-10	3.82032e-05	-1.77079	-2.05746e-10
8284862	rs371782	2.2035e-07	-1.19447	-2.05746e-10	4.76316e-05	-1.55022	-2.05746e-10
8285061	rs424168	1.23161e-07	-1.77619	-2.05746e-10	3.81842e-05	-1.77129	-2.05746e-10
8285072	rs424160	1.23244e-07	-1.77552	-2.05746e-10	3.82179e-05	-1.77041	-2.05746e-10
8285186	rs423909	6.26881e-08	-1.74758	-0.703937	1.87977e-05	-1.6225	-0.857475
8285832	rs422395	1.23244e-07	-1.77552	-2.05746e-10	3.82179e-05	-1.77041	-2.05746e-10
8286004	rs422072	1.22454e-07	-1.78195	-2.05746e-10	3.80517e-05	-1.77477	-2.05746e-10
8286008	rs671402	1.22562e-07	-1.78107	-2.05746e-10	3.81394e-05	-1.77247	-2.05746e-10
8286009	rs7524364	4.52368e-08	-1.63438	-1.1434	1.19666e-05	-1.74171	-1.18989
8286257	rs113322248	1.23743e-07	-1.77148	-2.05746e-10	3.88582e-05	-1.75379	-2.05746e-10
8286260	rs115098874	1.23642e-07	-1.7723	-2.05746e-10	3.8807e-05	-1.75511	-2.05746e-10
8286261	rs115599079	1.23848e-07	-1.77063	-2.05746e-10	3.89106e-05	-1.75245	-2.05746e-10
8286358	rs189311273	1.33093e-07	-1.69864	-2.05746e-10	3.81599e-05	-1.77193	-2.05746e-10
8286376	rs642331	3.56282e-08	-1.77664	-1.23991	1.12382e-05	-1.75846	-1.23593
8286436	rs641952	1.22709e-07	-1.77987	-2.05746e-10	3.84093e-05	-1.76541	-2.05746e-10
8286602	rs642012	3.57761e-08	-1.77681	-1.2356	1.12672e-05	-1.76819	-1.22362
8286665	rs403623	3.76292e-08	-1.77928	-1.18263	1.19534e-05	-1.77244	-1.16026
8286693	rs12049468	6.32441e-08	-1.75949	-0.683192	2.01414e-05	-1.57404	-0.836894
8286816	rs388933	5.78853e-08	-1.76983	-0.761391	1.97863e-05	-1.52359	-0.905131
8286990	rs11121136	6.55582e-08	-1.67724	-0.72951	1.72219e-05	-1.69786	-0.869674
8287101	rs72635735	3.50011e-08	-1.78246	-1.25184	1.08112e-05	-1.77975	-1.25338
8287244	rs2101573	3.50386e-08	-1.77987	-1.25337	1.09813e-05	-1.76541	-1.25211
8287378	rs12022242	7.30252e-08	-1.6736	-0.625286	1.84281e-05	-1.70746	-0.79238
8287391	rs11121137	7.16364e-08	-1.70479	-0.613295	1.89311e-05	-1.69081	-0.782099
8287500	rs406236	3.53644e-08	-1.77305	-1.25092	1.11191e-05	-1.75178	-1.25327
8287753	rs113078136	1.45757e-07	-1.60775	-2.05746e-10	5.92729e-05	-1.33156	-2.05746e-10
8287860	rs144975211	1.95375e-07	-1.31477	-2.05746e-10	4.28372e-05	-1.65631	-2.05746e-10
8287952	rs7522902	1.3144e-07	-1.71114	-2.05746e-10	4.01337e-05	-1.7215	-2.05746e-10
8287962	rs7553816	7.87835e-08	-1.69088	-0.532102	2.04193e-05	-1.69713	-0.700103
8288250	rs117633840	4.23885e-07	-1.34318e-10	-0.540223	0.000155391	-1.34318e-10	-0.367766
8288440	rs367915	7.2995e-08	-1.70154	-0.597756	1.97159e-05	-1.6855	-0.74679
8288720	rs367078	7.14091e-08	-1.76975	-0.551507	2.42775e-05	-1.52098	-0.703181
8289252	rs72635736	7.69605e-08	-1.77907	-0.46732	2.74278e-05	-1.45641	-0.64575
8289322	rs114138470	1.30827e-07	-1.71581	-2.05746e-10	4.46402e-05	-1.61508	-2.05746e-10
8289345	rs112846030	1.22608e-07	-1.78287	0.0021763	3.67063e-05	-1.38623	-0.424532
8289660	rs382192	2.47788e-07	-1.64079	0.563675	0.000171899	-0.597095	0.33029
8289857	rs148108408	1.59861e-07	-1.51538	-2.05746e-10	4.65408e-05	-1.57338	-2.05746e-10
8289919	rs385504	9.77142e-08	-1.7784	-0.229241	4.49188e-05	-1.20264	-0.406219
8290082	rs438650	1.01999e-07	-1.7829	-0.181815	3.20378e-05	-1.417	-0.529795
8290150	rs79309487	1.2598e-07	-1.75356	-2.05746e-10	4.79835e-05	-1.54286	-2.05746e-10
8290279	rs534231	1.78552e-06	-1.4238	2.32158	0.0004463	-1.78283	2.47011
8290727	rs151182758	2.2227e-07	-1.34318e-10	-1.18579	6.98539e-05	-1.34318e-10	-1.16731
8290743	rs11121138	1.69747e-06	-1.54465	2.39186	0.000472343	-1.77075	2.51474
8290762	rs12022853	1.21131e-06	-1.73647	2.24624	0.000406658	-1.63794	2.2322
8290848	rs113115115	4.61207e-08	-1.74601	-1.01242	1.54892e-05	-1.60254	-1.07103
8291024	rs146794357	2.10624e-07	-1.34318e-10	-1.23961	6.41062e-05	-1.34318e-10	-1.25317
8291343	rs72635739	1.40414e-07	-1.64509	-2.05746e-10	4.42325e-05	-1.62425	-2.05746e-10
8291706	rs149164244	1.2829e-07	-1.73539	-2.05746e-10	3.79162e-05	-1.77834	-2.05746e-10
8291827	rs76164182	1.26527e-07	-1.74923	-2.05746e-10	4.06062e-05	-1.70979	-2.05746e-10
8291894	rs6679409	2.17028e-07	-1.34318e-10	-1.20966	7.10653e-05	-1.34318e-10	-1.15011
8292195	rs299501	5.86375e-07	-1.609	1.39327	0.00017934	-1.73959	1.51516
8292429	rs6667177	6.70342e-07	-1.63346	1.55156	0.000220099	-1.70923	1.68959
8292471	rs299500	6.09374e-07	-1.63868	1.46142	0.000196842	-1.72856	1.59725
8292682	rs185764610	3.11541e-07	-0.848157	-2.05746e-10	0.000127328	-0.566947	-2.05746e-10
8292761	rs299499	6.18383e-07	-1.62831	1.46573	0.00019458	-1.73213	1.58926
8293080	rs111335447	1.70331e-07	-1.45194	-2.05746e-10	5.19187e-05	-1.46403	-2.05746e-10
8293953	rs58836820	1.21422e-07	-1.60833	-0.182084	3.54741e-05	-1.77309	-0.0718231
8294662	rs11121141	5.20952e-08	-1.4255	-1.21112	2.41889e-05	-0.974705	-1.25312
8294762	rs11121142	5.11316e-08	-1.44494	-1.21034	2.34901e-05	-1.00408	-1.25305
8295130	rs7528376	1.43521e-07	-1.38462	-0.238593	3.51058e-05	-1.75126	-0.104085
8295576	rs7528874	1.53657e-07	-1.34365	-0.211312	3.6175e-05	-1.739	-0.0863488
8296550	rs67287437	3.90574e-08	-1.69739	-1.22727	1.39546e-05	-1.52476	-1.25314
8297758	rs55917758	1.52715e-07	-1.56111	-2.05746e-10	5.47776e-05	-1.41043	-2.05746e-10
8297858	rs299511	5.22586e-07	-1.64628	1.31538	0.00016954	-1.74761	1.46699
8298418	rs72635740	4.20989e-08	-1.7241	-1.12556	1.37819e-05	-1.61993	-1.17043
8298506	rs113335696	1.57004e-07	-1.53341	-2.05746e-10	4.38494e-05	-1.63295	-2.05746e-10
8298548	rs17032325	1.63781e-07	-1.49116	-2.05746e-10	5.66273e-05	-1.37722	-2.05746e-10
8298557	rs72635742	1.49422e-07	-1.58291	-2.05746e-10	5.07415e-05	-1.48697	-2.05746e-10
8298690	rs17463376	1.52691e-07	-1.56127	-2.05746e-10	5.2089e-05	-1.46076	-2.05746e-10
8298742	rs17032326	2.08348e-07	-1.34318e-10	-1.25048	6.5475e-05	-1.34318e-10	-1.23205
8298994	rs12403907	2.08023e-07	-1.34318e-10	-1.25204	6.51659e-05	-1.34318e-10	-1.23678
8299109	rs6577475	1.61203e-07	-1.5504	0.0433773	4.59345e-05	-1.78225	0.195755
8299279	rs144989058	1.3509e-07	-1.68375	-2.05746e-10	3.79313e-05	-1.77794	-2.05746e-10
8299370	rs299509	4.42859e-07	-1.60847	1.11204	0.000130359	-1.76334	1.21993
8299392	rs299508	4.47004e-07	-1.60847	1.12136	0.000131607	-1.76334	1.22945
8299475	rs299507	4.30697e-07	-1.61858	1.0943	0.000128942	-1.75614	1.20179
8300252	rs12125294	1.13173e-07	-1.54727	-0.3135	3.03175e-05	-1.78264	-0.219344
8300888	rs113430997	1.53736e-07	-1.55445	-2.05746e-10	5.25186e-05	-1.45255	-2.05746e-10
8300926	rs299504	1.93194e-07	-1.71213	0.386136	6.72342e-05	-1.69577	0.490243
8301116	rs299502	1.29735e-07	-1.77066	0.046473	4.65735e-05	-1.48781	-0.084874
8301267	rs10864341	1.10459e-07	-1.5544	-0.330636	2.94828e-05	-1.78235	-0.247557
8301382	rs10864342	1.08962e-07	-1.56143	-0.337263	2.92913e-05	-1.78195	-0.254476
8301494	rs17032328	2.07843e-07	-1.34318e-10	-1.2529	6.54442e-05	-1.34318e-10	-1.23252
8302619	rs7513908	3.94517e-08	-1.68844	-1.22617	1.52094e-05	-1.43884	-1.25296
8303742	rs2605074	4.49307e-08	-1.5631	-1.22146	1.94732e-05	-1.19147	-1.25321
8304607	rs4908744	7.70032e-07	-1.73185	1.7886	0.000196833	-1.28823	1.15688
8304897	rs424445	4.66298e-08	-1.53021	-1.21724	2.06421e-05	-1.13301	-1.25338
8305742	rs113763668	3.75518e-08	-1.7822	-1.18177	1.57305e-05	-1.61752	-1.04059
8306031	rs12403649	2.16957e-07	-1.34318e-10	-1.20999	7.45349e-05	-1.34318e-10	-1.10245
8306178	rs113903822	8.06338e-08	-1.14307	-1.0567	3.31605e-05	-0.711188	-1.20117
8306307	rs6678819	6.60128e-08	-1.76413	-0.635708	2.2889e-05	-1.71751	-0.565546
8306548	rs72635744	1.26713e-07	-1.74776	-2.05746e-10	3.80341e-05	-1.77523	-2.05746e-10
8306823	rs56055504	6.88077e-08	-1.27511	-1.08326	2.73445e-05	-0.884316	-1.22088
8307076	rs56112504	6.90982e-08	-1.28248	-1.07168	2.72178e-05	-0.894132	-1.21571
8307318	rs113152981	1.4009e-07	-1.6474	-2.05746e-10	3.78384e-05	-1.78039	-2.05746e-10
8307319	rs6694662	6.38697e-08	-1.76413	-0.668711	2.21051e-05	-1.71751	-0.600398
8307467	rs6657240	6.75609e-08	-1.76234	-0.614321	2.30769e-05	-1.71419	-0.560684
8307570	rs113437535	6.49823e-08	-1.30882	-1.10675	2.61301e-05	-0.91997	-1.23066
8307825	rs6657546	6.49351e-08	-1.76902	-0.647276	2.30332e-05	-1.72696	-0.549818
8307849	rs6697815	9.63516e-08	-1.62482	-0.396865	2.6397e-05	-1.66591	-0.474554
8307900	rs79902942	3.91674e-07	-0.619255	-2.05746e-10	0.000115682	-0.662867	-2.05746e-10
8308419	rs6685788	6.04161e-08	-1.76046	-0.727972	2.0901e-05	-1.7108	-0.663116
8308715	rs7553402	6.08438e-08	-1.75646	-0.724918	2.10224e-05	-1.70376	-0.664365
8308828	rs11580892	6.65328e-08	-1.28787	-1.10412	2.69051e-05	-0.891782	-1.22961
8309136	rs56273987	6.91567e-08	-1.24382	-1.10949	2.84736e-05	-0.833011	-1.23173
8309282	rs180834471	1.55814e-07	-1.54103	-2.05746e-10	3.98041e-05	-1.72974	-2.05746e-10
8309594	rs150724452	1.43777e-07	-1.62142	-2.05746e-10	3.801e-05	-1.77586	-2.05746e-10
8309648	rs4908745	8.54445e-08	-1.68633	-0.455492	2.51775e-05	-1.63345	-0.554317
8309903	rs7519605	7.31441e-08	-1.6503	-0.646951	2.07672e-05	-1.69268	-0.687661
8309916	rs12075176	1.46085e-07	-1.6055	-2.05746e-10	3.77502e-05	-1.78272	-2.05746e-10
8310062	rs11583166	5.52018e-08	-1.47325	-1.10544	2.06955e-05	-1.15366	-1.23014
8310158	rs72861200	4.97097e-08	-1.60094	-1.08254	1.66246e-05	-1.6056	-0.997233
8310645	rs147599682	1.472e-07	-1.5979	-2.05746e-10	5.45786e-05	-1.41407	-2.05746e-10
8310747	rs2401090	5.20673e-08	-1.76046	-0.876691	1.81462e-05	-1.7108	-0.804456
8310956	rs72635752	1.33309e-07	-1.69702	-2.05746e-10	3.77667e-05	-1.78229	-2.05746e-10
8311053	rs299494	5.16044e-08	-1.77829	-0.867792	1.69632e-05	-1.78047	-0.802196
8311760	rs72635753	1.33806e-07	-1.69329	-2.05746e-10	3.77564e-05	-1.78256	-2.05746e-10
8311959	rs11584255	1.22757e-07	-1.77948	-2.05746e-10	3.7754e-05	-1.78262	-2.05746e-10
8312231	rs2168329	5.06208e-08	-1.76907	-0.896259	1.73529e-05	-1.72725	-0.832703
8312278	rs2124324	4.98451e-08	-1.77447	-0.906292	1.7027e-05	-1.73877	-0.840146
8312315	rs116227640	1.97252e-07	-1.30521	-2.05746e-10	8.26865e-05	-0.998657	-2.05746e-10
8312521	rs72635756	1.27973e-07	-1.73787	-2.05746e-10	3.81676e-05	-1.77173	-2.05746e-10
8312575	rs72635758	1.28396e-07	-1.73457	-2.05746e-10	3.81082e-05	-1.77328	-2.05746e-10
8312773	rs72635759	1.30242e-07	-1.72029	-2.05746e-10	3.79168e-05	-1.77832	-2.05746e-10
8313207	rs72635760	1.28396e-07	-1.73457	-2.05746e-10	3.81082e-05	-1.77328	-2.05746e-10
8313894	rs4301655	4.52432e-08	-1.73879	-1.03885	1.7154e-05	-1.60094	-0.970546
8314253	rs112658125	1.28532e-07	-1.7335	-2.05746e-10	3.80905e-05	-1.77375	-2.05746e-10
8314341	rs111913634	1.31721e-07	-1.709	-2.05746e-10	3.78236e-05	-1.78078	-2.05746e-10
8314447	rs11121146	4.16895e-08	-1.73855	-1.12088	3.17407e-05	-0.783929	-1.17218
8315255	rs2401089	4.65753e-08	-1.7746	-0.974014	1.73528e-05	-1.66322	-0.896739
8316129	rs66469268	1.30774e-07	-1.71622	-2.05746e-10	3.78781e-05	-1.77934	-2.05746e-10
8316599	rs79427464	9.61011e-07	-1.34318e-10	0.278299	0.000204331	-1.34318e-10	-0.0939698
8316732	rs2046845	4.70294e-08	-1.76196	-0.976958	1.74854e-05	-1.62325	-0.929098
8317032	rs72635764	1.29461e-07	-1.72631	-2.05746e-10	3.79859e-05	-1.7765	-2.05746e-10
8317253	rs72635765	1.30213e-07	-1.72051	-2.05746e-10	3.79191e-05	-1.77826	-2.05746e-10
8317691	rs299490	5.26454e-08	-1.7695	-0.856609	1.98597e-05	-1.6772	-0.747827
8317958	rs7520292	4.45273e-08	-1.75512	-1.03846	1.54363e-05	-1.67751	-0.999485
8319635	rs401691	4.25719e-08	-1.74458	-1.09391	1.55481e-05	-1.66151	-1.00826
8319671	rs75301720	2.39206e-06	-1.34318e-10	1.19022	0.000433724	-1.34318e-10	0.658694
8320045	rs389709	4.4245e-08	-1.75161	-1.04834	1.54566e-05	-1.6814	-0.994279
8320437	rs116136222	1.9271e-07	-1.3285	-2.05746e-10	4.27999e-05	-1.65718	-2.05746e-10
8320758	rs567443	4.09236e-08	-1.78176	-1.09622	1.47339e-05	-1.68229	-1.04127
8320800	rs567316	4.10466e-08	-1.78176	-1.09322	1.47853e-05	-1.68229	-1.03778
8321002	rs112330436	1.38558e-07	-1.6584	-2.05746e-10	3.77893e-05	-1.78169	-2.05746e-10
8321625	rs72635767	1.44137e-07	-1.61892	-2.05746e-10	3.80301e-05	-1.77534	-2.05746e-10
8321880	rs146285037	1.38347e-07	-1.65992	-2.05746e-10	3.77838e-05	-1.78183	-2.05746e-10
8321932	rs12750114	4.29222e-08	-1.7758	-1.05449	1.46047e-05	-1.72188	-1.01049
8321961	rs12754114	4.34627e-08	-1.77683	-1.04095	1.47788e-05	-1.72497	-0.995549
8322001	rs12754134	3.62108e-07	-0.697744	-2.05746e-10	0.000103432	-0.774797	-2.05746e-10
8322371	rs12086133	4.1514e-08	-1.77684	-1.08682	1.4376e-05	-1.70918	-1.03897
8322374	rs12086134	4.12257e-08	-1.77778	-1.09285	1.42298e-05	-1.71255	-1.04582
8322593	rs4908746	4.07207e-08	-1.77867	-1.10428	1.39978e-05	-1.71596	-1.05885
8322603	rs4908747	4.07207e-08	-1.77867	-1.10428	1.39978e-05	-1.71596	-1.05885
8322642	rs114301916	1.39333e-07	-1.65282	-2.05746e-10	5.05141e-05	-1.49146	-2.05746e-10
8322818	rs72635768	1.23398e-07	-1.77427	-2.05746e-10	3.78318e-05	-1.78056	-2.05746e-10
8322974	rs540532439	1.41081e-07	-1.64035	-2.05746e-10	6.68717e-05	-1.21094	-2.05746e-10
8323162	rs4908497	3.95305e-08	-1.76767	-1.14494	1.36179e-05	-1.68277	-1.11955
8323168	rs116209262	1.28262e-07	-1.73561	-2.05746e-10	3.77713e-05	-1.78216	-2.05746e-10
8323720	rs1890807	3.9224e-08	-1.7791	-1.1413	1.3793e-05	-1.67404	-1.11551
8323955	rs1890806	4.01952e-08	-1.77418	-1.12176	1.44069e-05	-1.65208	-1.09393
8325055	rs147920414	1.38613e-07	-1.658	-2.05746e-10	3.77908e-05	-1.78165	-2.05746e-10
8325084	rs2791323	4.00523e-08	-1.78018	-1.11932	1.42116e-05	-1.66841	-1.09124
8325211	rs2661865	3.97538e-08	-1.77987	-1.12711	1.39492e-05	-1.67847	-1.09982
8325328	rs55911140	1.38193e-07	-1.66103	-2.05746e-10	3.778e-05	-1.78193	-2.05746e-10
8325842	rs10779700	4.20894e-08	-1.7829	-1.06699	1.46367e-05	-1.70966	-1.02052
8326086	rs143025859	1.23866e-07	-1.77049	-2.05746e-10	3.98441e-05	-1.72874	-2.05746e-10
8326572	rs3105756	4.29502e-08	-1.77998	-1.04966	1.44925e-05	-1.72835	-1.01173
8326898	rs72635774	1.36985e-07	-1.66981	-2.05746e-10	3.77854e-05	-1.78179	-2.05746e-10
8326968	rs72862649	5.34811e-08	-1.76659	-0.843767	1.45412e-05	-1.7705	-0.966225
8327648	rs444966	4.39405e-08	-1.65053	-1.15632	1.24362e-05	-1.78038	-1.11272
8328424	rs488194	3.79822e-08	-1.74369	-1.20888	1.20768e-05	-1.75217	-1.17026
8328437	rs621818	3.67515e-08	-1.77801	-1.2075	1.26456e-05	-1.6917	-1.18471
8328628	rs140116585	1.2797e-07	-1.73789	-2.05746e-10	3.82745e-05	-1.76893	-2.05746e-10
8328764	rs374547	3.67611e-08	-1.77801	-1.20724	1.26379e-05	-1.6917	-1.18532
8329099	rs440534	3.65561e-08	-1.77602	-1.21482	1.24254e-05	-1.69938	-1.1946
8329433	rs436352	3.62533e-08	-1.7759	-1.22325	1.39926e-05	-1.57005	-1.20513
8329710	rs2661869	3.55541e-08	-1.78109	-1.23754	1.29146e-05	-1.64378	-1.21157
8332194	rs61785773	1.22457e-07	-1.78193	-2.05746e-10	4.77195e-05	-1.54837	-2.05746e-10
8332297	rs2791322	3.5145e-08	-1.78248	-1.24772	1.26614e-05	-1.63959	-1.23557
8333279	rs433590	3.52904e-08	-1.77731	-1.24876	1.23118e-05	-1.66678	-1.23638
8335155	rs12753024	4.91112e-08	-1.45736	-1.23824	1.44733e-05	-1.50052	-1.24089
8335367	rs148116031	1.30867e-07	-1.71551	-2.05746e-10	3.77624e-05	-1.7824	-2.05746e-10
8335888	rs139911739	4.49658e-07	-0.481198	-2.05746e-10	0.000134114	-0.515025	-2.05746e-10
8336032	rs409822	1.2923e-07	-0.73868	-0.989415	3.40821e-05	-0.89644	-0.988502
8336037	rs409811	1.47219e-07	-0.57723	-1.02054	3.54047e-05	-0.827192	-1.01968
8336247	rs55662981	1.24727e-07	-1.76356	-2.05746e-10	3.89719e-05	-1.75087	-2.05746e-10
8336374	rs72862657	1.56221e-07	-0.473148	-1.06526	3.80665e-05	-0.680624	-1.09375
8336794	rs115857792	1.22356e-07	-1.78275	-2.05746e-10	3.92868e-05	-1.74282	-2.05746e-10
8337553	rs2457019	5.69477e-08	-1.34012	-1.20744	1.5788e-05	-1.40619	-1.24827
8337587	rs75003519	6.44289e-08	-1.28664	-1.13749	2.71728e-05	-0.875002	-1.23649
8337974	rs10864343	5.72321e-08	-1.34012	-1.20246	1.5801e-05	-1.40619	-1.24745
8338355	rs438895	6.28285e-08	-1.22971	-1.21957	1.66906e-05	-1.34717	-1.25169
8338637	rs536218	5.75187e-08	-1.31865	-1.21892	1.60513e-05	-1.38638	-1.25155
8338737	rs406525	5.90658e-08	-1.31022	-1.20081	1.56353e-05	-1.41827	-1.24591
8338753	rs410194	5.67277e-08	-1.32918	-1.22224	1.58848e-05	-1.39611	-1.25225
8338772	rs111303751	5.23224e-08	-1.53969	-1.09257	2.03751e-05	-1.17581	-1.2236
8338803	rs377594	6.60949e-08	-1.18233	-1.21627	1.74148e-05	-1.30549	-1.2509
8339330	rs12749812	5.60672e-08	-1.33441	-1.22873	1.57937e-05	-1.40093	-1.25318
8339510	rs12732606	5.88937e-08	-1.28579	-1.22816	1.6605e-05	-1.35597	-1.24804
8339953	rs12754751	6.09431e-08	-1.22971	-1.25003	1.67834e-05	-1.34717	-1.24615
8339978	rs12741439	5.56875e-08	-1.32443	-1.2455	1.59834e-05	-1.39171	-1.25045
8340021	rs12755969	6.05135e-08	-1.23653	-1.25029	1.66889e-05	-1.35322	-1.24575
8340081	rs61785793	5.64084e-08	-1.32085	-1.23622	1.53771e-05	-1.4276	-1.25324
8340188	rs193386	5.58326e-08	-1.32443	-1.2429	1.59628e-05	-1.39171	-1.25174
8340329	rs149358	5.51922e-08	-1.33483	-1.24403	1.5818e-05	-1.40132	-1.25125
8340820	rs213540	5.87438e-08	-1.2654	-1.2511	1.62907e-05	-1.37878	-1.24433
8340994	rs78392922	1.22419e-07	-1.78224	-2.05746e-10	3.97942e-05	-1.72999	-2.05746e-10
8341017	rs12028671	5.14694e-08	-1.71382	-0.934877	3.4598e-05	-0.729572	-1.14035
8341151	rs159628	5.43791e-08	-1.34564	-1.24807	1.57046e-05	-1.41128	-1.24848
8341165	rs77969413	5.99007e-07	-1.34318e-10	-0.194412	9.31837e-05	-1.34318e-10	-0.879141
8341333	rs76961658	1.51577e-07	-1.56859	-2.05746e-10	6.01248e-05	-1.31729	-2.05746e-10
8341608	rs57844799	1.86188e-07	-0.483696	-0.879235	4.20578e-05	-0.698327	-0.976341
8342293	rs159629	5.1864e-08	-1.39095	-1.25012	1.51005e-05	-1.45296	-1.24603
8342571	rs159630	5.13118e-08	-1.40106	-1.25071	1.49757e-05	-1.46223	-1.24506
8342712	rs159631	5.30397e-08	-1.36585	-1.25279	1.55572e-05	-1.4299	-1.23929
8343647	rs17032407	2.13705e-07	-1.34318e-10	-1.22509	7.22024e-05	-1.34318e-10	-1.13424
8343712	rs77164387	2.4547e-07	-1.34318e-10	-1.08651	6.73599e-05	-1.34318e-10	-1.20366
8344743	rs143404391	2.15877e-07	-1.34318e-10	-1.21498	6.42542e-05	-1.34318e-10	-1.25087
8345298	rs159632	5.39152e-08	-1.39103	-1.21124	1.50472e-05	-1.45304	-1.24948
8346048	rs72635783	1.36288e-07	-1.67491	-2.05746e-10	6.24738e-05	-1.27897	-2.05746e-10
8347601	rs707481	5.15484e-08	-1.42166	-1.2255	1.4093e-05	-1.51524	-1.2528
8347805	rs2605077	4.83676e-08	-1.52047	-1.19039	1.33349e-05	-1.58164	-1.24169
8348505	rs823717	5.21666e-08	-1.44225	-1.193	1.4455e-05	-1.49988	-1.2428
8348642	rs2605079	5.19894e-08	-1.43768	-1.20096	1.44693e-05	-1.49572	-1.24597
8350271	rs3100767	1.35881e-07	-1.72075	0.0428425	7.1878e-05	-1.701	0.562261
8350594	rs299686	9.50782e-08	-1.25826	-0.776729	3.39899e-05	-1.01722	-0.870427
8350757	rs299687	3.77509e-08	-1.77298	-1.18569	1.26808e-05	-1.77568	-1.09794
8350772	rs143184840	6.06225e-08	-1.78157	-0.703451	1.97189e-05	-1.75466	-0.677474
8351611	rs11582622	4.6553e-08	-1.7508	-0.998293	1.50463e-05	-1.45948	-1.2431
8351901	rs151286550	1.27488e-06	0.56092	-2.05746e-10	0.000559836	0.91393	-2.05746e-10
8352039	rs299688	2.71919e-07	-0.278764	-0.705416	2.2784e-05	-1.07679	-1.21087
8352154	rs11121149	8.2722e-08	-1.72952	-0.444676	1.19674e-05	-1.77572	-1.15581
8352240	rs72862684	4.70726e-07	-0.0769141	-0.358496	9.32648e-05	-0.573714	-0.304557
8352378	rs12740090	1.28735e-07	-1.73193	-2.05746e-10	3.78497e-05	-1.78009	-2.05746e-10
8352398	rs299689	1.44797e-07	-1.0174	-0.596952	1.5978e-05	-1.4648	-1.1777
8352404	rs299690	1.51377e-07	-1.00476	-0.565146	1.62825e-05	-1.45697	-1.16665
8352623	rs299691	4.9694e-07	0.657993	-1.03921	2.19377e-05	-1.15443	-1.17107
8352642	rs299692	3.61562e-07	-0.12531	-0.573941	2.85715e-05	-0.889594	-1.17171
8352656	rs299693	3.5549e-07	-0.107339	-0.60885	2.85938e-05	-0.877009	-1.18351
8352798	rs299694	3.12052e-07	-0.217826	-0.628691	2.74322e-05	-0.922179	-1.17982
8352853	rs299695	3.30538e-07	-0.209164	-0.5798	2.65848e-05	-0.959641	-1.17373
8353020	rs111540382	8.88061e-08	-1.27175	-0.831482	2.09535e-05	-1.744	-0.627411
8353465	rs299696	3.26283e-07	-0.22746	-0.574462	2.61084e-05	-0.97286	-1.1786
8353490	rs299697	3.39056e-07	-0.22746	-0.53606	2.64526e-05	-0.97286	-1.1655
8354456	rs145422468	2.55348e-07	-1.04706	-2.05746e-10	4.8327e-05	-1.53572	-2.05746e-10
8355467	rs3850464	7.43388e-08	-1.75348	-0.527572	1.53039e-05	-1.64738	-1.03823
8355669	rs78232287	4.08974e-07	0.586109	-1.16214	0.000241608	1.32188	-1.24828
8355696	rs191682998	1.86782e-07	-1.35974	-2.05746e-10	6.20578e-05	-1.28565	-2.05746e-10
8355752	rs299698	8.3489e-07	1.21549	-1.07787	2.79818e-05	-0.892459	-1.1897
8355807	rs11121151	8.50695e-08	-1.68524	-0.460978	6.01732e-05	-1.46921	0.152726
8356249	rs299700	8.33614e-08	-1.17406	-0.992436	1.7474e-05	-1.75582	-0.797177
8357221	rs11121152	3.88238e-07	0.0692618	-0.697329	3.39715e-05	-0.821143	-1.06705
8357338	rs6577481	1.44947e-07	-0.699279	-0.914042	8.44497e-05	0.253048	-1.23061
8357863	rs6666479	9.87598e-08	-0.969283	-1.02771	1.64831e-05	-1.78156	-0.82982
8357940	rs12061726	1.14199e-07	-0.880785	-0.970961	6.47922e-05	0.000887666	-1.24342
8358546	rs116511884	1.29124e-07	-1.72891	-2.05746e-10	3.78126e-05	-1.78107	-2.05746e-10
8358680	rs12123212	1.04584e-07	-1.04536	-0.894335	3.13538e-05	-1.03288	-0.935498
8358742	rs148339892	1.22371e-07	-1.78263	-2.05746e-10	3.8022e-05	-1.77555	-2.05746e-10
8358767	rs72862694	1.21089e-07	-0.686534	-1.10663	8.41741e-05	0.270196	-1.25102
8359922	rs140841910	4.9033e-08	-1.66113	-1.03606	3.29129e-05	-1.76205	-0.157803
8360487	rs2120459	2.12637e-06	2.31983	-1.24735	0.000246481	0.972366	-0.878796
8360494	rs1472878	2.2487e-06	2.37864	-1.25022	0.000265676	1.0206	-0.852037
8361312	rs12027657	2.05442e-06	2.28905	-1.25099	0.000249164	0.947151	-0.842753
8361620	rs35288526	2.17998e-06	2.35073	-1.25335	0.000280338	0.997699	-0.775415
8362023	rs78824818	4.74111e-08	-1.62545	-1.10538	2.83911e-05	-1.74594	-0.3217
8362460	rs11121153	1.74524e-06	2.12774	-1.25278	0.000224542	0.736863	-0.736511
8363042	rs4908749	8.57248e-07	0.829849	-0.665808	4.17441e-05	-1.2909	-0.391251
8363442	rs12119486	4.80828e-07	0.696604	-1.11078	1.90125e-05	-1.21552	-1.2531
8363795	rs12122933	1.79304e-06	2.15175	-1.24977	0.00022808	0.699892	-0.683908
8364393	rs7537923	2.11153e-06	2.31208	-1.2466	0.000272006	0.83912	-0.647008
8364567	rs11121154	2.17839e-06	2.34264	-1.24599	0.000280316	0.863589	-0.641385
8364628	rs11121155	6.74545e-07	0.793712	-0.86936	3.25594e-05	-1.30651	-0.624132
8365102	rs12727604	2.31534e-06	2.40104	-1.24341	0.000300251	0.9104	-0.619493
8365177	rs12728882	2.45906e-06	2.45985	-1.24201	0.000318221	0.957631	-0.608598
8365188	rs2401093	7.27727e-07	0.86642	-0.866181	3.31283e-05	-1.27496	-0.638364
8365420	rs144947494	1.31767e-07	-1.70865	-2.05746e-10	5.04703e-05	-1.49233	-2.05746e-10
8365479	rs12121507	2.38801e-06	2.43194	-1.24341	0.000307793	0.935206	-0.619493
8366090	rs10864345	2.71072e-06	2.55044	-1.23516	0.000358513	1.03053	-0.562277
8366239	rs140448052	2.94158e-07	-0.90557	-2.05746e-10	8.14125e-05	-1.01418	-2.05746e-10
8366429	rs12758680	2.81853e-06	2.57437	-1.22009	4.12152e-05	-0.449506	-1.2454
8367247	rs2401092	9.54311e-08	-0.924366	-1.10692	0.000220355	-0.0779153	0.0594422
8367378	rs2401091	6.76788e-07	0.940143	-1.01247	2.91012e-05	-1.2157	-0.827231
8367677	rs12029226	7.30226e-07	1.00059	-0.996925	2.97193e-05	-1.21528	-0.806636
8367704	rs12031739	7.30226e-07	1.00059	-0.996925	2.97193e-05	-1.21528	-0.806636
8368012	rs12029259	6.62436e-07	0.904834	-0.998596	2.84119e-05	-1.25806	-0.808842
8368463	rs11121156	1.34266e-07	-0.542336	-1.14753	0.000163954	0.284718	-0.598847
8368980	rs10864346	5.87948e-07	0.80985	-1.0229	2.64422e-05	-1.29761	-0.841137
8369207	rs145141193	2.06459e-07	-1.25958	-2.05746e-10	5.79628e-05	-1.35391	-2.05746e-10
8369429	rs6577482	7.65848e-07	1.00059	-0.949296	3.1627e-05	-1.21528	-0.74442
8369651	rs142828326	2.0949e-07	-1.34318e-10	-1.24501	0.000101547	-1.34318e-10	-0.793196
8370068	rs77253658	1.52911e-07	-0.307022	-1.25281	0.000188475	0.690807	-0.865553
8370088	rs11121157	1.96056e-06	1.9251	-0.9338	1.84156e-05	-1.31134	-1.18917
8370281	rs190737399	2.62657e-07	-1.01884	-2.05746e-10	9.18843e-05	-0.893183	-2.05746e-10
8370353	rs147379808	1.33016e-07	-1.69922	-2.05746e-10	4.30879e-05	-1.65047	-2.05746e-10
8370729	rs72864229	1.62716e-07	-0.494169	-1.00351	0.00424993	0.722734	2.21821
8370908	rs77870794	4.28399e-08	-1.76707	-1.06515	3.00266e-05	-1.77098	-0.240653
8370959	rs114967627	2.41816e-07	-1.34318e-10	-1.10151	0.000209746	-1.34318e-10	-0.0678148
8371186	rs11121159	3.21031e-07	0.41183	-1.22998	0.000179204	-0.0143841	-0.210805
8371979	rs76686985	3.13912e-07	-1.34318e-10	-0.840572	7.55e-05	-1.34318e-10	-1.08958
8372328	rs1107286	1.86948e-07	-0.210883	-1.14797	0.00133394	0.994173	0.788009
8372445	rs79804582	1.7819e-07	-0.253089	-1.15375	1.49244e-05	-1.70437	-1.00634
8372487	rs1107285	2.15764e-07	-1.1919	-0.023607	4.38294e-05	-1.75806	0.124652
8372536	rs1107284	2.71352e-07	0.247422	-1.23369	0.000166808	-0.221522	-0.0753479
8373208	rs966134	2.85612e-07	0.281977	-1.21703	0.000148953	-0.179655	-0.230424
8373305	rs966133	2.04614e-07	-1.2811	0.0125415	4.86344e-05	-1.76846	0.239075
8373752	rs10864348	3.01894e-07	-1.1554	0.275784	6.59735e-05	-1.7483	0.523836
8374187	rs6694282	1.96845e-07	-0.26601	-1.04126	0.00500996	0.958723	2.14675
8374253	rs72635790	2.1144e-07	-1.23574	-2.05746e-10	3.82387e-05	-1.76987	-2.05746e-10
8374297	rs78641116	4.55955e-07	0.77728	-1.24457	0.00112836	1.90138	-0.286575
8374374	rs114641984	2.31164e-07	-1.34318e-10	-1.14656	0.000181536	-1.34318e-10	-0.212257
8375333	rs6689410	1.49925e-07	-1.23391	-0.345641	3.30506e-05	-1.76631	-0.149367
8375618	rs6674518	1.54531e-07	-1.22282	-0.326478	3.37499e-05	-1.76649	-0.128244
8375842	rs1466655	9.47616e-07	1.51591	-1.25165	0.00109931	1.49061	0.0981177
8375913	rs1466654	1.52408e-06	1.98811	-1.24865	0.00157868	1.91508	0.0355544
8376815	rs72635791	3.57134e-07	-0.711575	-2.05746e-10	9.81225e-05	-0.827497	-2.05746e-10
8376882	rs116476471	1.61725e-07	-1.50379	-2.05746e-10	4.33482e-05	-1.64445	-2.05746e-10
8377828	rs1467013	1.33195e-06	1.84695	-1.24224	0.0019661	1.86075	0.30934
8378599	rs72635792	1.6848e-06	1.97323	-1.13351	0.00367857	1.99641	0.800159
8379063	rs61785826	1.30229e-07	-1.72039	-2.05746e-10	0.000127504	-0.565565	-2.05746e-10
8379309	rs11121161	1.28372e-06	1.80421	-1.23638	0.00206399	1.82464	0.39404
8379448	rs11121162	1.26936e-06	1.79385	-1.23727	0.00201649	1.81026	0.385142
8379626	rs10779701	1.28317e-06	1.80296	-1.23556	0.00214037	1.85295	0.40207
8379967	rs55985071	4.01784e-07	0.311187	-0.904957	0.0300789	2.42385	2.47401
8380054	rs112673896	1.97146e-07	-0.942016	-0.363724	3.40339e-05	-1.70664	-0.179715
8380123	rs55819363	4.13029e-07	0.331235	-0.897405	0.0317163	2.45225	2.49862
8380971	rs4908750	3.9877e-07	0.277506	-0.878807	0.0304978	2.35323	2.55847
8381000	rs78451362	2.17807e-07	-1.34318e-10	-1.20608	0.000108116	-1.34318e-10	-0.730512
8381159	rs11583580	4.22394e-07	0.331235	-0.874983	0.0340849	2.45225	2.57065
8381276	rs11121164	1.57971e-06	2.00085	-1.22554	0.00271366	2.00336	0.488983
8381412	rs76546460	4.23902e-07	0.331235	-0.871419	0.0344727	2.45225	2.58196
8381764	rs72635795	2.05269e-07	-0.965975	-0.299392	3.6264e-05	-1.71373	-0.109153
8382593	rs149834301	2.16858e-07	-1.34318e-10	-1.21044	0.000165034	-1.34318e-10	-0.307562
8382607	rs12132135	4.7556e-07	0.35329	-0.778483	0.045047	2.46032	2.84143
8382681	rs7517675	1.69125e-06	2.06194	-1.21841	0.0030436	2.06447	0.542614
8383469	rs1844583	1.28743e-05	4.03056	-1.15726	0.0125313	3.13477	0.887503
8383778	rs11585805	7.79169e-07	0.884537	-0.815995	0.0263817	3.19339	1.57332
8383987	rs72635796	5.7509e-07	0.346266	-0.581426	3.22264e-05	-1.52055	-0.420376
8384228	rs78921373	2.05365e-07	-1.2649	-2.05746e-10	4.42778e-05	-1.62323	-2.05746e-10
8384861	rs146031759	1.73758e-07	-1.43202	-2.05746e-10	3.79838e-05	-1.77655	-2.05746e-10
8385004	rs72635798	5.81323e-07	0.346266	-0.570645	3.26154e-05	-1.52055	-0.408378
8385016	rs2292241	2.17247e-07	-1.34318e-10	-1.20865	0.00010642	-1.34318e-10	-0.746317
8385059	rs2292242	1.31836e-05	4.10594	-1.2089	0.0105256	3.20412	0.643731
8385814	rs148751263	2.15151e-07	-1.34318e-10	-1.21835	7.29755e-05	-1.34318e-10	-1.12359
8385824	rs2271200	2.14795e-07	-1.34318e-10	-1.22	0.000157442	-1.34318e-10	-0.354656
8386658	rs9645401	5.29191e-07	0.546422	-0.864759	0.0513066	2.75465	2.67721
8386678	rs147474248	2.18821e-07	-1.34318e-10	-1.20143	6.48656e-05	-1.34318e-10	-1.2414
8386730	rs9628987	5.66108e-07	0.292425	-0.543327	3.29754e-05	-1.53923	-0.378724
8387069	rs116024147	4.17218e-06	1.74651	-2.05746e-10	0.00202413	2.19918	-2.05746e-10
8387137	rs141091829	2.15915e-07	-1.34318e-10	-1.2148	0.000161623	-1.34318e-10	-0.328449
8387463	rs11584036	5.60718e-07	0.577087	-0.837554	0.0632597	2.87856	2.76273
8387779	rs11584095	4.67092e-07	0.171649	-0.61481	2.87559e-05	-1.57942	-0.475445
8387962	rs11584485	4.96445e-07	0.103518	-0.48573	3.24313e-05	-1.601	-0.333591
8388422	rs137913067	2.19168e-07	-1.34318e-10	-1.19985	7.45542e-05	-1.34318e-10	-1.10219
8388540	rs79951140	2.07787e-07	-1.34318e-10	-1.25317	7.2867e-05	-1.34318e-10	-1.12508
8388571	rs1473309	2.20347e-07	-1.34318e-10	-1.19448	0.000110504	-1.34318e-10	-0.708664
8389131	rs76866917	2.07788e-07	-1.34318e-10	-1.25317	0.000117732	-1.34318e-10	-0.645299
8389153	rs12141444	3.43717e-07	0.488784	-1.23865	2.14823e-05	-1.12271	-1.22377
8389154	rs80046868	2.07956e-06	1.68461	-0.634382	0.0496127	3.44204	1.95625
8389715	rs72635800	3.20364e-07	-0.211696	-0.608532	2.73026e-05	-1.68556	-0.421173
8389894	rs10449318	1.5177e-06	1.5763	-0.84103	0.101837	3.36659	2.75082
8390008	rs1473497	1.46632e-06	1.60669	-0.905858	0.0860148	3.41655	2.53202
8390051	rs1473496	1.70947e-05	4.32228	-1.16544	0.0101392	2.89872	0.911731
8390054	rs12142465	2.30059e-06	2.01989	-0.868654	0.0527702	3.93316	1.52682
8390213	rs2289730	1.25073e-07	-1.75126	-0.00953586	1.543e-05	-1.60179	-1.07561
8390246	rs12565834	1.68031e-06	1.73925	-0.9022	0.0995811	3.54856	2.54645
8390384	rs56125713	2.1947e-07	-0.584723	-0.613748	2.5256e-05	-1.74534	-0.439313
8390495	rs1058619	5.58793e-07	0.47647	-0.740378	0.00429105	1.86562	1.08495
8390888	rs2289731	1.50003e-07	-0.448027	-1.13101	0.00246776	1.03146	1.36589
8391041	rs142956849	4.50484e-07	-0.479363	-2.05746e-10	0.000231591	0.0312605	-2.05746e-10
8391251	rs12143547	5.18057e-07	0.676471	-1.01607	0.0153508	2.39669	1.82852
8391265	rs72635801	2.31239e-07	-1.14623	-2.05746e-10	3.86586e-05	-1.75894	-2.05746e-10
8391892	rs148803921	2.0896e-07	-1.34318e-10	-1.24755	0.000103028	-1.34318e-10	-0.778716
8391989	rs555346050	6.13875e-06	2.13269	-2.05746e-10	0.00195762	2.16577	-2.05746e-10
8392395	rs11586622	1.51093e-07	-0.674406	-0.897386	1.4213e-05	-1.65749	-1.10206
8392446	rs11585385	1.61325e-07	-0.814359	-0.691908	0.00125666	0.313374	1.40912
8392520	rs11590467	1.40529e-07	-0.739515	-0.904754	1.39821e-05	-1.67874	-1.09719
8392548	rs58286176	3.82668e-08	-1.71227	-1.23284	0.000479474	-0.624242	1.38322
8393145	rs7552012	1.45239e-07	-0.72342	-0.887886	1.38023e-05	-1.67361	-1.11526
8393218	rs7518563	1.51573e-07	-0.690865	-0.877756	1.38182e-05	-1.66299	-1.12473
8393398	rs11121165	1.1893e-07	-0.909022	-0.902132	1.15541e-05	-1.72058	-1.2461
8393552	rs12132571	7.46285e-07	0.0254216	-2.05746e-10	0.000431489	0.653528	-2.05746e-10
8393871	rs35167234	8.30493e-06	3.60639	-1.17147	3.28724e-05	-1.01671	-0.904371
8393883	rs147033554	2.19546e-07	-1.34318e-10	-1.19812	7.32596e-05	-1.34318e-10	-1.1197
8394078	rs79967847	2.17072e-07	-1.34318e-10	-1.20946	9.09878e-05	-1.34318e-10	-0.902988
8394236	rs12711517	9.76193e-08	-1.18787	-0.820736	1.29827e-05	-1.78271	-1.06738
8394397	rs11121167	5.00955e-07	0.266393	-0.639562	0.000666942	-1.70041	2.7894
8394796	rs10864350	3.87325e-08	-1.70577	-1.22724	0.000774593	-0.0728789	1.3115
8394816	rs4908753	1.36691e-07	-0.493367	-1.17859	3.3311e-05	-1.7561	-0.151727
8394882	rs75740297	1.84843e-06	0.932404	-2.05746e-10	0.000595183	0.975156	-2.05746e-10
8395122	rs66504733	1.21326e-07	-0.801044	-0.990158	0.000521569	-1.31024	2.15337
8395441	rs2305016	1.54562e-07	-0.767719	-0.78137	0.000712039	-1.33368	2.4881
8395560	rs7535752	3.79461e-06	0.809554	0.842098	0.000136557	-1.11969	0.622719
8395674	rs61747125	9.77169e-07	0.294973	-2.05746e-10	0.000589113	0.964905	-2.05746e-10
8396982	rs143286925	5.2627e-06	1.97871	-2.05746e-10	0.000387036	0.544805	-2.05746e-10
8397058	rs3844030	3.51321e-08	-1.77835	-1.25223	0.00059642	-0.0472304	1.02446
8397518	rs3994814	3.52706e-08	-1.77394	-1.2527	0.000536729	-0.118111	0.98989
8397522	rs3994821	3.53132e-08	-1.77257	-1.25286	0.000521992	-0.136043	0.979981
8397803	rs7520373	3.52862e-08	-1.77286	-1.25334	0.000476437	-0.141358	0.89398
8398288	rs76419978	1.22438e-07	-1.78208	-2.05746e-10	3.86137e-05	-1.76011	-2.05746e-10
8398834	rs12038661	3.52382e-08	-1.77422	-1.25334	0.000511184	-0.123275	0.946292
8399193	rs12039434	3.52933e-08	-1.77286	-1.25314	0.000510093	-0.141358	0.962236
8399282	rs7548093	2.10516e-07	-1.01736	-0.222768	1.38066e-05	-1.68664	-1.10192
8400276	rs193042745	2.16904e-07	-1.34318e-10	-1.21023	7.28117e-05	-1.34318e-10	-1.12584
8400286	rs138493444	2.16956e-07	-1.34318e-10	-1.20999	7.28416e-05	-1.34318e-10	-1.12543
8401588	rs12402088	7.49848e-08	-1.13058	-1.14182	0.000319591	-1.06381	1.41714
8402221	rs111915429	3.7728e-07	0.356646	-1.01334	2.32175e-05	-1.29318	-0.975631
8402594	rs72636904	4.6945e-07	-0.438124	-2.05746e-10	0.000108865	-0.723604	-2.05746e-10
8403011	rs6690548	1.33287e-07	-1.69718	-2.05746e-10	0.000122042	-0.609352	-2.05746e-10
8403112	rs4908499	1.96123e-07	-0.873837	-0.437107	1.18753e-05	-1.77646	-1.1628
8403155	rs72636907	1.69444e-07	-0.266231	-1.19093	1.39034e-05	-1.53209	-1.24949
8403317	rs75410574	2.68011e-07	-1.34318e-10	-0.99866	6.96433e-05	-1.34318e-10	-1.17033
8403393	rs79500154	9.67232e-08	-0.920828	-1.097	1.40274e-05	-1.61425	-1.15845
8404093	rs1055236	4.71453e-06	2.39256	-0.523842	1.789e-05	-1.63277	-0.896699
8405662	rs13376065	5.25438e-07	0.0926354	-0.41809	2.9847e-05	-1.44383	-0.573798
8405690	rs77883943	1.2409e-07	-0.784006	-0.984672	0.000289615	-0.144412	0.399252
8406334	rs11121168	4.17195e-08	-1.76255	-1.09617	0.000393769	0.436256	0.125795
8406443	rs61785859	1.25695e-07	-1.75583	-2.05746e-10	9.08606e-05	-0.904387	-2.05746e-10
8406541	rs114016237	1.2776e-07	-1.73953	-2.05746e-10	5.43367e-05	-1.41851	-2.05746e-10
8406865	rs74979441	2.39706e-07	-1.34318e-10	-1.11027	6.56235e-05	-1.34318e-10	-1.22978
8407074	rs75813190	1.94107e-07	-1.32127	-2.05746e-10	6.66762e-05	-1.21386	-2.05746e-10
8407287	rs10399665	1.40565e-06	1.88128	-1.22271	0.000241979	0.658909	-0.583771
8407458	rs11588961	2.21205e-06	1.90829	-0.796298	1.3357e-05	-1.70319	-1.11849
8407508	rs7511857	1.08179e-07	-0.807596	-1.09831	0.000192959	-0.197834	0.0465978
8408936	rs11121169	1.75324e-07	-1.6066	0.183548	9.66636e-05	-1.74128	0.8988
8409139	rs2895933	3.32851e-07	0.131472	-0.913462	2.2397e-05	-1.52683	-0.77795
8409523	rs149424879	1.22626e-07	-1.78055	-2.05746e-10	4.69848e-05	-1.56389	-2.05746e-10
8409672	rs10864351	4.51931e-06	0.987055	0.839372	1.6913e-05	-1.41276	-1.17287
8409704	rs80184934	1.76699e-07	-1.01275	-0.402492	1.74046e-05	-1.3556	-1.20138
8412396	rs77156364	1.77481e-07	-1.41082	-2.05746e-10	6.03341e-05	-1.31382	-2.05746e-10
8412935	rs8627	4.22821e-06	0.904985	0.854862	1.52168e-05	-1.52763	-1.16368
8412989	rs1064826	0.00362225	7.33475	1.17817	3.7733e-05	-0.563772	-1.2194
8413317	rs1058791	9.13855e-07	1.47511	-1.24713	2.07802e-05	-1.12657	-1.25315
8413839	rs1058790	1.13173e-06	1.68264	-1.24082	2.20861e-05	-1.06771	-1.25106
8415235	rs1889854	2.07269e-06	1.72175	-0.674836	0.00405976	1.99022	0.904941
8415290	rs1889853	2.19008e-06	1.83522	-0.733213	0.00410439	2.10792	0.798177
8415418	rs2289733	5.42668e-07	0.952314	-1.2455	1.61257e-05	-1.40321	-1.23008
8415682	rs41278972	1.33123e-07	-1.78069	0.0822782	0.000106595	-1.71444	0.969762
8416957	rs11121171	2.26842e-06	2.21191	-1.07475	3.26501e-05	-0.796557	-1.13131
8418219	rs75051448	1.22392e-07	-1.78246	-2.05746e-10	3.91516e-05	-1.74627	-2.05746e-10
8418644	rs11121172	0.0329656	9.30255	1.41874	7.15153e-05	0.106549	-1.25035
8418650	rs1058766	0.0283057	9.18456	1.38433	7.04553e-05	0.0928871	-1.25162
8418920	rs12047953	2.17931e-07	-1.34318e-10	-1.20551	6.43874e-05	-1.34318e-10	-1.2488
8419420	rs6577484	2.37611e-07	-0.306016	-0.813036	3.23819e-05	-1.18463	-0.751483
8419586	rs143710503	2.0803e-07	-1.34318e-10	-1.252	6.63851e-05	-1.34318e-10	-1.21824
8419629	rs7525559	1.52677e-06	0.819719	-0.078497	1.24695e-05	-1.76244	-1.12799
8419766	rs11581418	3.30419e-06	2.76274	-1.24948	7.61032e-05	0.17084	-1.25246
8421092	rs2784735	4.06115e-07	-1.02426	0.441211	1.12182e-05	-1.76773	-1.22845
8421186	rs201922249	3.41522e-07	-0.756273	-2.05746e-10	0.000369454	0.498313	-2.05746e-10
8421203	rs13596	0.0202497	8.38708	1.84688	3.26986e-05	-0.677537	-1.24884
8422676	rs2252865	0.0282261	8.48175	2.08432	3.22957e-05	-0.700782	-1.238
8423510	rs10779702	0.025183	8.47763	1.97436	3.20099e-05	-0.707134	-1.24054
8423877	rs2289732	1.66263e-06	2.07637	-1.2499	3.0917e-05	-0.746616	-1.23579
8424029	rs12118524	1.48947e-07	-1.07593	-0.510173	1.48295e-05	-1.47909	-1.238
8424039	rs9628991	1.13575e-06	1.69871	-1.25334	2.52545e-05	-0.937632	-1.24708
8425798	rs3765972	1.87066e-06	2.19523	-1.25087	3.3192e-05	-0.671232	-1.24017
8425900	rs3753275	1.17788e-06	1.73488	-1.2531	2.63281e-05	-0.896365	-1.24671
8426236	rs6684863	1.24284e-06	1.78699	-1.25152	2.68473e-05	-0.881834	-1.24171
8426659	rs140765266	2.16258e-07	-1.34318e-10	-1.21321	6.41884e-05	-1.34318e-10	-1.25189
8427712	rs114263632	8.83935e-07	0.194698	-2.05746e-10	0.00022792	0.0152798	-2.05746e-10
8428726	rs144667432	1.32086e-07	-1.70623	-2.05746e-10	3.83402e-05	-1.76721	-2.05746e-10
8429224	rs61787660	5.56751e-08	-1.78081	-0.789339	0.000153506	0.181278	-0.561252
8429899	rs10864352	4.0628e-06	0.566654	1.15329	1.25223e-05	-1.71981	-1.16639
8430224	rs11580417	1.61707e-06	2.04229	-1.2436	3.10469e-05	-0.751647	-1.22657
8430594	rs12079653	1.53481e-06	1.99339	-1.24692	3.00983e-05	-0.776958	-1.23229
8430812	rs113121828	1.73008e-06	0.866239	-2.05746e-10	6.47856e-05	-1.24263	-2.05746e-10
8431105	rs11121174	1.31109e-06	1.83457	-1.24564	2.79379e-05	-0.857848	-1.22588
8431607	rs3795310	0.000438875	7.28257	-0.88029	0.00337114	2.67059	0.0387006
8431748	rs116699257	1.27395e-07	-1.74239	-2.05746e-10	4.12853e-05	-1.69321	-2.05746e-10
8431840	rs140365290	1.81088e-07	-1.39071	-2.05746e-10	3.88541e-05	-1.7539	-2.05746e-10
8432136	rs894875	0.0275378	8.03896	2.50243	2.4658e-05	-1.00528	-1.20333
8432653	rs902356	5.8275e-08	-1.76845	-0.756062	0.000113978	-0.0525769	-0.625135
8433124	rs902355	1.05624e-06	1.62615	-1.25337	2.4604e-05	-0.961714	-1.24909
8433747	rs754346	3.85143e-06	0.542491	1.12402	1.23062e-05	-1.72372	-1.1799
8434012	rs17380817	1.29184e-07	-1.72845	-2.05746e-10	7.06795e-05	-1.15556	-2.05746e-10
8435046	rs11121175	5.0194e-08	-1.77526	-0.898533	0.000148881	0.0401664	-0.450734
8436131	rs17380831	1.66556e-07	-1.5897	0.115348	1.25026e-05	-1.75927	-1.12851
8436571	rs34089283	6.93181e-08	-1.73331	-0.617671	3.55132e-05	-1.77857	-0.0652377
8436802	rs6678140	0.017851	7.70733	2.40055	2.23131e-05	-1.09655	-1.21199
8437032	rs11121176	1.16061e-06	1.7109	-1.24389	2.62471e-05	-0.920101	-1.22606
8439625	rs2708633	0.0216524	7.75628	2.54466	2.28732e-05	-1.08334	-1.20041
8440113	rs117077854	2.07762e-07	-1.34318e-10	-1.25329	6.44897e-05	-1.34318e-10	-1.24721
8440132	rs11583012	1.23976e-06	1.77578	-1.2428	2.70649e-05	-0.891247	-1.22423
8440643	rs2636314	9.21458e-07	0.846906	-0.610634	0.000739531	0.429375	0.762928
8441579	rs140854889	1.26081e-07	-1.75276	-2.05746e-10	5.931e-05	-1.33093	-2.05746e-10
8444230	rs56812469	9.6464e-07	1.53542	-1.25335	2.37293e-05	-0.999008	-1.24799
8445360	rs3765971	0.0192513	7.77596	2.40745	2.28616e-05	-1.06875	-1.2155
8445946	rs11121177	8.75701e-07	1.43871	-1.25337	2.26209e-05	-1.04565	-1.24919
8447237	rs2587513	4.37735e-06	0.725955	1.06856	1.26267e-05	-1.68852	-1.18938
8447404	rs2708630	0.0209704	7.95758	2.31136	2.3421e-05	-1.03203	-1.22805
8447722	rs2120461	0.0216016	7.81856	2.48003	2.31111e-05	-1.07027	-1.20313
8450425	rs35608792	1.52379e-07	-1.56331	-2.05746e-10	8.68139e-05	-0.949947	-2.05746e-10
8450448	rs2708628	7.9992e-07	0.687674	-0.592848	0.00069118	0.28777	0.836918
8450672	rs114894025	1.30923e-07	-1.71508	-2.05746e-10	4.49127e-05	-1.60899	-2.05746e-10
8450868	rs145229043	1.23098e-07	-1.77671	-2.05746e-10	3.78005e-05	-1.78139	-2.05746e-10
8451643	rs72636929	6.241e-07	0.710008	-0.863385	2.54408e-05	-1.63709	-0.540268
8451719	rs72636930	1.36079e-07	-1.67645	-2.05746e-10	6.09537e-05	-1.3036	-2.05746e-10
8451923	rs117580521	1.08448e-06	-1.34318e-10	0.399165	0.000110719	-1.34318e-10	-0.706718
8452725	rs2661863	0.0144446	7.67606	2.22009	2.15378e-05	-1.1087	-1.2352
8454792	rs2708629	3.54985e-06	0.649004	0.93597	1.21945e-05	-1.70296	-1.20977
8454870	rs55819613	1.25489e-07	-1.75747	-2.05746e-10	4.01575e-05	-1.7209	-2.05746e-10
8455712	rs11121179	9.01572e-07	1.46366	-1.2492	2.29433e-05	-1.04486	-1.23583
8457623	rs1443929	8.39988e-07	1.3929	-1.2492	2.22274e-05	-1.07656	-1.23583
8458237	rs149254829	2.13622e-07	-1.22548	-2.05746e-10	5.82724e-05	-1.34859	-2.05746e-10
8460503	rs12567722	4.87223e-08	-1.77659	-0.92696	8.11962e-05	0.0617836	-1.07863
8461129	rs1932529	3.56073e-06	0.536932	1.0511	1.235e-05	-1.72212	-1.17794
8462000	rs55818451	8.44524e-07	1.40246	-1.25337	2.19621e-05	-1.076	-1.2484
8462079	rs55823627	1.18583e-06	1.73644	-1.24793	2.62058e-05	-0.914433	-1.2333
8463176	rs2784737	0.0199639	7.5831	2.63665	2.18944e-05	-1.13335	-1.19413
8463510	rs2708631	9.14522e-07	0.645852	-0.417138	0.000888244	0.263665	1.11187
8464196	rs12741595	1.40163e-07	-1.64688	-2.05746e-10	5.31208e-05	-1.44114	-2.05746e-10
8464509	rs2708632	0.0210525	7.5831	2.68974	2.20418e-05	-1.13335	-1.18742
8464596	rs117584052	2.39988e-07	-1.34318e-10	-1.1091	8.07293e-05	-1.34318e-10	-1.02261
8466217	rs2784738	8.38858e-07	0.695599	-0.553244	0.000734276	0.301713	0.883458
8466343	rs116963104	2.30903e-07	-1.34318e-10	-1.14769	8.25136e-05	-1.34318e-10	-1.00075
8466730	rs301796	0.0223536	7.80984	2.52298	2.31026e-05	-1.07572	-1.19804
8466745	rs1884353	4.12804e-06	0.678856	1.05702	1.25481e-05	-1.69542	-1.18873
8466750	rs2748456	8.29884e-07	0.684843	-0.553244	0.000739955	0.309418	0.883458
8467156	rs17385239	3.87773e-08	-1.78185	-1.15	1.20048e-05	-1.70992	-1.21848
8467353	rs301795	0.0226977	7.85922	2.48887	2.33207e-05	-1.06227	-1.2021
8467534	rs301793	8.38077e-07	1.39474	-1.25331	2.18332e-05	-1.08049	-1.2498
8468278	rs301792	0.0274129	7.90874	2.6281	2.4055e-05	-1.04869	-1.18468
8468372	rs301791	0.0205292	7.67226	2.57541	2.2409e-05	-1.11272	-1.19154
8469284	rs301790	0.0231471	7.80984	2.55786	2.3202e-05	-1.07572	-1.19375
8469337	rs301789	0.0206671	7.7655	2.48887	2.27345e-05	-1.08772	-1.2021
8469789	rs2661868	7.68638e-07	0.61375	-0.558816	0.000617689	0.190677	0.821595
8472164	rs301788	8.87826e-07	1.44662	-1.24753	2.21775e-05	-1.06154	-1.25309
8473331	rs1763838	0.0213312	7.8142	2.47179	2.285e-05	-1.07145	-1.21331
8473336	rs1763839	0.0230095	7.8636	2.49813	2.32248e-05	-1.05796	-1.21054
8473813	rs12754538	5.67904e-08	-1.73891	-0.811409	9.36232e-05	-0.280087	-0.594349
8473985	rs28638379	4.12545e-06	0.632567	1.10268	1.23885e-05	-1.71334	-1.18361
8475050	rs78054286	4.57103e-07	-1.34318e-10	-0.464777	7.38348e-05	-1.34318e-10	-1.11188
8475053	rs75741779	4.42884e-07	-1.34318e-10	-0.496378	7.41682e-05	-1.34318e-10	-1.10738
8475385	rs144754886	1.25127e-07	-1.76036	-2.05746e-10	3.77433e-05	-1.7829	-2.05746e-10
8475856	rs116863460	2.22106e-07	-1.34318e-10	-1.18653	6.4867e-05	-1.34318e-10	-1.24137
8476420	rs12023132	8.3622e-08	-1.75322	-0.410157	7.47211e-05	-0.16423	-0.935721
8476428	rs159960	2.54719e-05	4.7729	-1.21725	0.00059797	1.45143	-0.471602
8476441	rs301804	0.00442989	6.97485	1.73935	2.28445e-05	-1.07482	-1.21018
8476455	rs2708625	3.38463e-07	0.191245	-0.956516	0.000223661	-0.158087	0.154506
8476563	rs12044042	2.21159e-07	-1.34318e-10	-1.19081	7.44419e-05	-1.34318e-10	-1.10369
8476625	rs149875147	1.75198e-07	-1.42377	-2.05746e-10	5.14385e-05	-1.47333	-2.05746e-10
8477006	rs11121181	7.73639e-08	-1.74588	-0.495283	7.1768e-05	-0.215031	-0.925244
8477247	rs111867830	1.23204e-07	-1.77585	-2.05746e-10	3.98453e-05	-1.72871	-2.05746e-10
8477359	rs77345978	2.07767e-07	-1.34318e-10	-1.25327	6.47398e-05	-1.34318e-10	-1.24334
8477866	rs115109046	1.40836e-07	-1.64209	-2.05746e-10	3.95661e-05	-1.73574	-2.05746e-10
8481016	rs301805	0.000188584	6.47864	-0.921032	0.00163539	2.13522	-0.149295
8482032	rs12095124	6.91096e-08	-1.73133	-0.622659	7.34725e-05	-0.300682	-0.81612
8482078	rs301806	0.000119047	5.93092	-0.833327	0.00137795	1.77936	0.0352779
8482297	rs72636935	1.06359e-06	0.379722	-2.05746e-10	4.07504e-05	-1.70625	-2.05746e-10
8484228	rs159961	0.0330217	7.80272	2.92027	2.37464e-05	-1.0946	-1.15168
8484529	rs57310340	9.25499e-07	0.762932	-0.522286	1.79026e-05	-1.6288	-0.899969
8484823	rs301807	0.000106934	5.88515	-0.894876	0.00119003	1.79743	-0.129403
8485904	rs12045438	7.0014e-08	-1.75299	-0.588	8.21184e-05	-0.157481	-0.84807
8486131	rs302714	0.0420045	7.86142	3.10218	2.46989e-05	-1.08531	-1.12165
8486341	rs301808	0.0349122	7.75841	3.02025	2.3848e-05	-1.10644	-1.13557
8487323	rs301797	0.0342271	7.75841	3.00043	2.37702e-05	-1.10644	-1.13884
8487327	rs115846081	3.3788e-07	-0.766996	-2.05746e-10	5.40977e-05	-1.42292	-2.05746e-10
8488565	rs301798	0.0643957	7.95606	3.43481	2.77726e-05	-1.0494	-1.04026
8489302	rs301799	5.56024e-05	5.25345	-0.917158	0.00073729	1.35388	-0.164617
8490320	rs302719	0.0374893	7.52871	3.32117	2.42023e-05	-1.16238	-1.06488
8490603	rs301800	8.16833e-07	1.36409	-1.24835	2.13778e-05	-1.11725	-1.23411
8490707	rs139009961	2.45079e-07	-1.34318e-10	-1.08811	7.93886e-05	-1.34318e-10	-1.03936
8490983	rs159962	0.0343213	7.58211	3.17948	2.36974e-05	-1.14557	-1.10278
8492467	rs78197715	1.35646e-07	-1.69095	0.0113097	1.27982e-05	-1.69877	-1.16564
8492493	rs142162391	1.4862e-07	-1.5883	-2.05746e-10	3.81575e-05	-1.77199	-2.05746e-10
8492546	rs35894032	1.34806e-07	-1.68585	-2.05746e-10	4.32998e-05	-1.64557	-2.05746e-10
8493545	rs78993101	1.24555e-07	-1.76493	-2.05746e-10	3.77789e-05	-1.78196	-2.05746e-10
8493933	rs12047377	8.59674e-08	-1.70317	-0.432548	5.47156e-05	-0.422846	-0.988719
8495292	rs56117018	1.48616e-07	-1.58832	-2.05746e-10	4.09415e-05	-1.70157	-2.05746e-10
8495590	rs172531	0.0518841	7.8076	3.36723	2.62507e-05	-1.08886	-1.05716
8495945	rs301801	0.0496348	7.76328	3.36723	2.59405e-05	-1.10075	-1.05716
8497307	rs301802	5.32596e-05	5.26049	-0.967247	0.000660211	1.37562	-0.296773
8497558	rs2784739	5.6528e-07	0.515547	-0.767913	0.000380702	0.134898	0.393405
8498680	rs301803	0.041082	7.52897	3.41243	2.8596e-05	-1.16535	-0.895099
8499961	rs12036510	2.07866e-07	-1.34318e-10	-1.25279	6.52333e-05	-1.34318e-10	-1.23574
8501057	rs2784740	4.92543e-07	0.568926	-0.959031	0.000280055	0.208828	0.0124451
8501786	rs301819	5.68343e-05	5.3454	-0.987189	0.000686642	1.43844	-0.320344
8503242	rs301818	0.0440821	7.46151	3.55037	2.46493e-05	-1.17786	-1.0311
8504421	rs159963	1.62396e-05	4.21714	-1.11161	0.000236737	0.642705	-0.58947
8504566	rs74960248	4.32921e-07	-1.34318e-10	-0.519131	0.000101691	-1.34318e-10	-0.791776
8505058	rs301816	2.02418e-05	4.41339	-1.08757	0.000288628	0.768059	-0.516635
8506774	rs301815	9.59797e-07	0.277036	-2.05746e-10	7.52788e-05	-1.09252	-2.05746e-10
8507576	rs35835152	1.31688e-07	-1.70925	-2.05746e-10	0.000128848	-0.555079	-2.05746e-10
8507773	rs11581328	5.1429e-07	0.441119	-0.788018	0.000362718	0.126986	0.352927
8507988	rs118086051	2.38217e-07	-1.34318e-10	-1.11651	8.72006e-05	-1.34318e-10	-0.945502
8508545	rs150786006	2.00614e-07	-1.2883	-2.05746e-10	5.5073e-05	-1.40505	-2.05746e-10
8508633	rs140049163	6.46911e-07	-1.34318e-10	-0.117477	0.000259751	-1.34318e-10	0.146011
8509764	rs17032601	1.65642e-07	-1.47985	-2.05746e-10	3.77733e-05	-1.78211	-2.05746e-10
8510577	rs301814	5.22592e-06	3.13102	-1.15932	0.000142372	0.0393481	-0.494619
8510595	rs301813	5.92658e-07	1.04816	-1.25323	2.03491e-05	-1.15038	-1.2503
8512103	rs74512512	2.8204e-07	-1.34318e-10	-0.947639	7.51954e-05	-1.34318e-10	-1.09362
8514064	rs76734567	2.14782e-07	-1.34318e-10	-1.22006	7.38007e-05	-1.34318e-10	-1.11235
8514796	rs159959	5.53625e-07	0.979025	-1.25222	1.92662e-05	-1.20843	-1.24693
8514844	rs55650673	9.74894e-07	0.292642	-2.05746e-10	4.03918e-05	-1.71509	-2.05746e-10
8515050	rs301811	7.10946e-07	1.22857	-1.25166	2.21972e-05	-1.06809	-1.24566
8516282	rs17464614	9.17519e-07	0.231987	-2.05746e-10	4.00115e-05	-1.72455	-2.05746e-10
8516388	rs301810	7.28592e-07	1.25421	-1.25278	2.19654e-05	-1.07938	-1.24487
8519133	rs77956576	1.37243e-07	-1.66793	-2.05746e-10	4.62716e-05	-1.57918	-2.05746e-10
8519743	rs111803733	2.28765e-06	1.1456	-2.05746e-10	7.35302e-05	-1.11602	-2.05746e-10
8520108	rs80296853	2.82524e-07	-1.34318e-10	-0.945921	0.000144086	-1.34318e-10	-0.443305
8520408	rs72636944	2.78939e-07	-0.958692	-2.05746e-10	4.68974e-05	-1.56575	-2.05746e-10
8521916	rs75994246	2.10992e-07	-1.34318e-10	-1.23787	6.41001e-05	-1.34318e-10	-1.25327
8522553	rs11121182	1.18695e-07	-0.681039	-1.13209	6.8778e-05	-1.04049	-0.142343
8522910	rs301786	1.47366e-07	-1.59677	-2.05746e-10	3.97351e-05	-1.73148	-2.05746e-10
8524193	rs301785	5.87122e-07	1.03533	-1.24978	1.99274e-05	-1.18457	-1.23705
8524340	rs80337942	1.83003e-07	-1.38018	-2.05746e-10	4.67459e-05	-1.56899	-2.05746e-10
8524640	rs116609081	1.28283e-07	-1.73545	-2.05746e-10	3.77584e-05	-1.78251	-2.05746e-10
8524877	rs12080583	4.77091e-06	3.06929	-1.18869	0.000116364	-0.0353301	-0.621663
8525615	rs11589090	1.0488e-07	-0.954049	-0.982819	7.38948e-05	-1.12826	0.0171898
8526142	rs4908760	5.95213e-06	3.33501	-1.2332	0.000114741	0.132537	-0.803572
8527214	rs72636945	2.04427e-07	-1.26947	-2.05746e-10	3.86611e-05	-1.75888	-2.05746e-10
8527520	rs17385519	1.32712e-07	-1.4405	-0.261005	1.95906e-05	-1.30114	-1.13752
8527529	rs112309928	1.60463e-07	-1.51162	-2.05746e-10	3.79761e-05	-1.77676	-2.05746e-10
8528020	rs17381420	6.85423e-07	-0.0596496	-2.05746e-10	3.83603e-05	-1.76669	-2.05746e-10
8528854	rs114812780	1.17502e-07	-0.682892	-1.14034	6.73435e-05	-1.03427	-0.16964
8529141	rs751790	1.23691e-07	-0.642149	-1.12975	7.19344e-05	-1.00059	-0.137369
8529503	rs117121422	2.80625e-07	-1.34318e-10	-0.952668	8.57896e-05	-1.34318e-10	-0.961816
8529524	rs910581	6.04602e-06	3.29822	-1.18075	0.000137885	0.11005	-0.597342
8530497	rs141582190	2.67617e-06	0.218657	1.0838	8.18962e-05	-1.72349	0.715233
8531111	rs7543004	6.05617e-06	3.29822	-1.17907	0.000138579	0.11005	-0.59232
8531326	rs1922983	4.55998e-06	3.01943	-1.18404	0.000115331	-0.0585784	-0.607326
8531417	rs74443831	2.08789e-07	-1.34318e-10	-1.24836	6.60635e-05	-1.34318e-10	-1.2231
8531719	rs141518818	2.09591e-07	-1.34318e-10	-1.24453	6.9575e-05	-1.34318e-10	-1.17131
8531963	rs12061328	4.77846e-06	3.06929	-1.1871	0.000116938	-0.0353301	-0.616738
8534029	rs117288893	3.39761e-07	-1.34318e-10	-0.761443	0.000103601	-1.34318e-10	-0.773163
8534529	rs6577488	5.37151e-06	3.17389	-1.17471	0.000132016	0.0276636	-0.558452
8535087	rs2399145	7.80583e-07	1.31945	-1.24909	2.27608e-05	-1.0478	-1.24088
8535164	rs4995074	0.00881331	6.00662	3.39546	3.00811e-05	-1.23238	-0.77744
8535365	rs143750828	4.20055e-07	-0.549301	-2.05746e-10	4.58231e-05	-1.58893	-2.05746e-10
8535818	rs4351668	5.16368e-06	3.13769	-1.17797	0.000127907	0.00581345	-0.568223
8535863	rs4463697	7.60593e-07	1.29687	-1.25246	2.23638e-05	-1.05877	-1.2475
8535864	rs74593799	5.04349e-06	-1.34318e-10	1.93617	0.000415744	-1.34318e-10	0.616355
8536575	rs6577489	0.000651391	4.93884	1.85834	2.00533e-05	-1.32047	-1.09485
8536901	rs12040962	1.4754e-07	-1.48524	-0.110351	1.99528e-05	-1.23413	-1.18621
8537058	rs1024197	6.15592e-06	3.32155	-1.18607	0.000145658	0.160639	-0.593093
8537289	rs1884352	8.77624e-06	3.69757	-1.20745	0.000175862	0.42039	-0.664401
8538302	rs12409937	1.18069e-07	-0.666406	-1.15201	6.74965e-05	-0.995172	-0.206465
8538976	rs145188157	2.60753e-07	-1.02611	-2.05746e-10	7.32712e-05	-1.11955	-2.05746e-10
8539269	rs2399144	6.13458e-07	1.08227	-1.25285	2.01724e-05	-1.16083	-1.24857
8539463	rs7551849	4.93357e-06	3.0921	-1.17797	0.000128858	0.0132238	-0.568223
8540341	rs11121186	5.15125e-06	3.14639	-1.18908	0.000129573	0.053142	-0.60261
8540912	rs12568293	1.16583e-07	-0.680792	-1.15029	6.70547e-05	-1.00725	-0.200956
8542448	rs80243135	5.72265e-08	-1.57645	-0.966219	4.55459e-05	-1.64787	0.0528751
8542700	rs12724979	6.16587e-06	3.32155	-1.18445	0.000146393	0.160639	-0.588056
8543060	rs910582	5.65055e-07	1.00037	-1.25314	1.94041e-05	-1.19867	-1.24956
8543081	rs17385721	1.2239e-07	-1.78248	-2.05746e-10	3.81666e-05	-1.77175	-2.05746e-10
8544190	rs112580421	1.30309e-07	-1.71977	-2.05746e-10	3.79023e-05	-1.7787	-2.05746e-10
8545922	rs141792556	4.02497e-07	-0.592	-2.05746e-10	4.5064e-05	-1.60563	-2.05746e-10
8546149	rs11579481	1.39202e-07	-1.65376	-2.05746e-10	3.96393e-05	-1.73389	-2.05746e-10
8547866	rs12046643	4.98724e-06	3.0921	-1.16715	0.000130228	0.0132238	-0.557652
8548098	rs67959876	0.000666285	4.96826	1.85153	2.05775e-05	-1.28775	-1.10176
8548215	rs146099824	2.96068e-07	-0.899096	-2.05746e-10	8.66524e-05	-0.951808	-2.05746e-10
8548509	rs12753546	5.69525e-06	2.0577	-2.05746e-10	5.69659e-05	-1.37126	-2.05746e-10
8548558	rs6674651	5.94694e-06	3.26627	-1.16532	0.000145588	0.119542	-0.552477
8549133	rs6577490	5.84488e-07	1.03428	-1.25323	1.9695e-05	-1.18308	-1.25026
8549403	rs7521809	6.40826e-07	1.00037	-1.1273	2.14687e-05	-1.19867	-1.14844
8549716	rs10864353	4.97823e-06	3.0921	-1.16896	0.000129558	0.0132238	-0.562807
8549741	rs10864354	5.9846e-06	3.2848	-1.17754	0.000143153	0.137987	-0.587784
8549971	rs11121188	0.000649907	4.90206	1.89284	1.93709e-05	-1.33008	-1.11986
8550199	rs190751907	1.92195e-06	0.971411	-2.05746e-10	0.000190489	-0.164121	-2.05746e-10
8550541	rs112055740	2.23353e-06	1.12165	-2.05746e-10	7.24295e-05	-1.1311	-2.05746e-10
8551639	rs116222791	2.03536e-07	-1.27384	-2.05746e-10	3.82191e-05	-1.77038	-2.05746e-10
8551853	rs115136021	1.56133e-07	-1.53898	-2.05746e-10	4.22471e-05	-1.67018	-2.05746e-10
8552219	rs4908761	5.57118e-06	3.21849	-1.18282	0.000134679	0.072181	-0.582999
8552699	rs141820919	1.71276e-07	-1.44641	-2.05746e-10	3.81457e-05	-1.7723	-2.05746e-10
8552804	rs6677736	5.5162e-06	3.19695	-1.17119	0.000140149	0.0770856	-0.548091
8554248	rs6701803	1.15733e-06	0.165231	0.298954	1.14666e-05	-1.74025	-1.23402
8554471	rs4908501	0.000678653	4.87244	1.96574	2.07103e-05	-1.32926	-1.05383
8554696	rs55858268	1.21016e-07	-0.626705	-1.16706	6.51334e-05	-0.961769	-0.275507
8555702	rs112984832	1.99261e-07	-1.29507	-2.05746e-10	3.79596e-05	-1.77719	-2.05746e-10
8556545	rs7527389	5.31963e-06	3.16067	-1.17119	0.000137079	0.0549361	-0.548091
8556953	rs12117910	1.2408e-07	-0.611977	-1.15678	6.95778e-05	-0.94935	-0.221919
8557320	rs7518608	5.32914e-06	3.16067	-1.16941	0.000137795	0.0549361	-0.54288
8557691	rs7530745	6.42535e-06	3.38179	-1.20347	0.000146152	0.231954	-0.661021
8558292	rs12403339	1.2408e-07	-0.611977	-1.15678	6.95778e-05	-0.94935	-0.221919
8558340	rs138837360	1.73194e-07	-1.43527	-2.05746e-10	3.82241e-05	-1.77025	-2.05746e-10
8558876	rs4908503	6.67967e-07	1.1676	-1.25305	2.09842e-05	-1.12074	-1.24921
8559408	rs144929188	1.54399e-07	-1.55015	-2.05746e-10	5.02324e-05	-1.49705	-2.05746e-10
8559660	rs12759741	0.00783884	6.09259	3.19232	2.83753e-05	-1.20935	-0.858845
8560040	rs142092694	1.68814e-07	-1.46089	-2.05746e-10	3.80528e-05	-1.77474	-2.05746e-10
8560326	rs77833655	2.2075e-07	-1.19266	-2.05746e-10	5.40287e-05	-1.4242	-2.05746e-10
8560366	rs11584261	1.26272e-07	-0.588189	-1.16306	6.9531e-05	-0.929261	-0.242679
8563663	rs4908762	5.01177e-07	0.874002	-1.24673	1.82823e-05	-1.26771	-1.24007
8564301	rs6669503	4.99985e-06	3.1103	-1.18282	0.000129263	0.0311382	-0.582999
8565420	rs115351563	2.28331e-07	-1.15889	-2.05746e-10	7.6581e-05	-1.07536	-2.05746e-10
8566300	rs10864355	8.12418e-07	1.36332	-1.25299	2.3151e-05	-1.02266	-1.24902
8566866	rs114879706	2.87768e-07	-0.927533	-2.05746e-10	5.12477e-05	-1.47704	-2.05746e-10
8567498	rs12735687	0.000345036	4.51617	1.64555	1.67879e-05	-1.42627	-1.16678
8567710	rs151037968	1.56734e-07	-1.53514	-2.05746e-10	4.07931e-05	-1.7052	-2.05746e-10
8569871	rs10864356	5.04129e-06	3.0921	-1.15637	0.000135141	0.0132238	-0.520619
8569906	rs11121194	4.67486e-06	3.02046	-1.16019	0.000128043	-0.0301579	-0.531185
8570456	rs2024774	1.16671e-07	-1.73514	-0.0951816	3.74764e-05	-0.603448	-1.18655
8571709	rs13374834	3.53841e-07	-0.72084	-2.05746e-10	5.33768e-05	-1.43634	-2.05746e-10
8572767	rs77021367	2.51125e-07	-1.34318e-10	-1.06373	0.000137142	-1.34318e-10	-0.492696
8572814	rs116144697	2.22885e-07	-1.18303	-2.05746e-10	3.92189e-05	-1.74456	-2.05746e-10
8573008	rs78110809	1.00705e-07	-0.812625	-1.16486	5.69513e-05	-1.10965	-0.261868
8573471	rs7542312	4.58471e-06	3.00639	-1.16559	0.000125894	-0.0319099	-0.546367
8573717	rs7520617	4.89031e-06	3.07793	-1.1726	0.000128849	0.0114502	-0.566522
8573830	rs146489578	1.84948e-07	-1.36961	-2.05746e-10	3.82279e-05	-1.77015	-2.05746e-10
8574118	rs6668508	4.84503e-06	3.05621	-1.16019	0.000130842	-0.00853449	-0.531185
8574498	rs74577299	1.91484e-07	-1.33488	-2.05746e-10	3.86739e-05	-1.75855	-2.05746e-10
8574972	rs6577491	4.8406e-06	3.07793	-1.18282	0.000126743	0.0114502	-0.582999
8575064	rs6577492	5.52685e-06	3.21535	-1.18766	0.000135765	0.095321	-0.598111
8576925	rs6577494	5.2267e-06	3.12452	-1.15267	0.00013923	0.0329215	-0.510507
8577185	rs6678982	1.07837e-07	-0.747297	-1.16177	6.07699e-05	-1.05505	-0.251566
8578096	rs76276645	1.76597e-07	-1.41582	-2.05746e-10	3.77712e-05	-1.78217	-2.05746e-10
8579301	rs7539382	1.34748e-07	-0.52616	-1.16012	7.36724e-05	-0.867936	-0.246149
8579449	rs2399143	6.47492e-07	1.13624	-1.25282	2.07993e-05	-1.13378	-1.24502
8580960	rs7545384	1.07378e-07	-1.61075	-0.302574	2.56038e-05	-1.04686	-1.12412
8581015	rs6656249	1.10301e-07	-0.721613	-1.16486	6.14577e-05	-1.0335	-0.261868
8581227	rs6577496	4.95146e-06	3.0921	-1.17435	0.000128419	0.0132238	-0.571642
8582730	rs182102427	2.70631e-07	-0.98893	-2.05746e-10	7.95345e-05	-1.03752	-2.05746e-10
8583293	rs2144463	1.31761e-07	-0.541557	-1.16714	7.1031e-05	-0.881066	-0.269532
8583701	rs111786947	1.53888e-07	-1.55346	-2.05746e-10	4.44397e-05	-1.61958	-2.05746e-10
8583920	rs145854696	1.22901e-07	-1.77831	-2.05746e-10	4.60212e-05	-1.58461	-2.05746e-10
8586103	rs151028640	2.83084e-07	-0.943944	-2.05746e-10	9.16156e-05	-0.896111	-2.05746e-10
8586242	rs17385829	1.36791e-07	-1.67123	-2.05746e-10	5.45442e-05	-1.4147	-2.05746e-10
8586333	rs11121197	6.99058e-07	1.20297	-1.24292	2.17676e-05	-1.10211	-1.23118
8586563	rs2297867	5.6399e-07	0.987852	-1.2425	1.9696e-05	-1.20273	-1.23057
8590427	rs11121198	5.9782e-07	1.05604	-1.25243	1.99504e-05	-1.17302	-1.24744
8591162	rs12131864	5.31216e-06	3.16067	-1.1726	0.000134576	0.0549361	-0.566522
8591397	rs61783642	4.85759e-06	3.07793	-1.17931	0.000126316	0.0114502	-0.586378
8592943	rs7518744	7.25512e-07	1.24895	-1.25176	2.19273e-05	-1.08191	-1.24408
8594701	rs115076426	1.22587e-07	-1.78086	-2.05746e-10	5.16809e-05	-1.46863	-2.05746e-10
8594967	rs1150398	1.37156e-07	-1.66857	-2.05746e-10	3.85517e-05	-1.76171	-2.05746e-10
8595894	rs7526121	6.00825e-07	1.05604	-1.24742	2.00905e-05	-1.17302	-1.24044
8596182	rs10779703	5.85482e-07	1.03428	-1.25153	1.97583e-05	-1.18308	-1.24706
8596335	rs55860300	1.06315e-07	-0.737996	-1.18528	5.67075e-05	-1.05512	-0.320691
8596742	rs17032657	1.28093e-05	-1.34318e-10	2.86824	0.000668095	-1.34318e-10	1.09072
8596893	rs1463051	4.61722e-06	3.04209	-1.19423	0.000120951	-0.0102973	-0.608028
8597042	rs1463050	4.70375e-06	3.05621	-1.18978	0.000122933	-0.00853449	-0.593538
8597108	rs1463049	4.64652e-06	3.04209	-1.1879	0.000121762	-0.0102973	-0.601344
8598005	rs10492966	1.22999e-07	-0.590945	-1.18656	6.39347e-05	-0.930415	-0.325437
8598127	rs10492965	1.32397e-07	-0.512083	-1.1918	6.75289e-05	-0.855919	-0.34524
8598135	rs139716612	4.82329e-07	-1.34318e-10	-0.411059	0.00013869	-1.34318e-10	-0.481471
8600146	rs142073794	5.11911e-07	-1.34318e-10	-0.351535	0.00022213	-1.34318e-10	-0.0104505
8600192	rs11121199	4.64161e-06	3.04209	-1.18896	0.000126061	-0.0102973	-0.566651
8600401	rs12401496	1.28193e-07	-0.545368	-1.19078	6.32249e-05	-0.893007	-0.374008
8600729	rs117199896	7.60056e-07	-1.34318e-10	0.0437053	0.000148051	-1.34318e-10	-0.416157
8601118	rs12136689	0.000292828	4.41039	1.58726	1.72152e-05	-1.41667	-1.15125
8601448	rs77274268	4.07154e-07	-1.34318e-10	-0.580495	9.61849e-05	-1.34318e-10	-0.847441
8602167	rs57728793	4.62733e-07	-1.34318e-10	-0.452536	0.000293902	-1.34318e-10	0.269534
8603065	rs148589213	2.09249e-07	-1.34318e-10	-1.24616	6.7183e-05	-1.34318e-10	-1.20629
8603777	rs35865480	4.88481e-06	3.0921	-1.1879	0.00012466	0.0132238	-0.601344
8604158	rs17386003	6.95523e-07	-0.0450223	-2.05746e-10	3.95005e-05	-1.7374	-2.05746e-10
8604320	rs116333840	1.71882e-07	-1.44288	-2.05746e-10	5.25682e-05	-1.4516	-2.05746e-10
8604370	rs12145445	1.28036e-07	-0.545368	-1.19201	6.29341e-05	-0.893007	-0.378618
8604539	rs116215107	1.43365e-07	-1.62429	-2.05746e-10	3.99377e-05	-1.72639	-2.05746e-10
8605667	rs6577497	0.00139762	5.29393	2.26666	1.86925e-05	-1.37456	-1.11103
8607024	rs6702060	4.68893e-06	3.05621	-1.19294	0.000118169	-0.00853449	-0.633065
8608106	rs926951	4.84402e-07	0.846525	-1.2533	1.80733e-05	-1.26798	-1.2513
8608253	rs79938927	2.28159e-07	-1.15964	-2.05746e-10	5.62723e-05	-1.38351	-2.05746e-10
8608453	rs148330467	3.5882e-07	-1.34318e-10	-0.706866	8.541e-05	-1.34318e-10	-0.96625
8608824	rs6577498	4.65601e-07	0.806859	-1.25322	1.77665e-05	-1.28545	-1.25095
8608999	rs12120824	1.27086e-07	-0.545368	-1.19945	6.11489e-05	-0.893007	-0.407394
8609111	rs6697997	4.13546e-07	0.687682	-1.2526	1.69048e-05	-1.33689	-1.24923
8610505	rs4581300	9.61465e-07	1.52764	-1.24887	3.24125e-05	-0.692543	-1.24263
8610700	rs184504123	2.09014e-07	-1.34318e-10	-1.24728	6.61824e-05	-1.34318e-10	-1.2213
8610837	rs56227503	1.03785e-07	-0.759195	-1.18817	5.33871e-05	-1.07185	-0.364289
8611596	rs143706755	1.22443e-07	-1.78204	-2.05746e-10	4.77988e-05	-1.54671	-2.05746e-10
8611717	rs17032662	2.1216e-07	-1.34318e-10	-1.23235	9.06411e-05	-1.34318e-10	-0.906805
8611806	rs17032665	2.2706e-07	-1.16447	-2.05746e-10	3.94075e-05	-1.73976	-2.05746e-10
8612104	rs6577499	5.46964e-06	3.19887	-1.18158	0.000135416	0.076357	-0.581718
8613418	rs2016084	4.18315e-06	2.94031	-1.19118	0.000117405	-0.0500333	-0.598053
8614321	rs114898999	1.91691e-07	-1.3338	-2.05746e-10	7.0034e-05	-1.16473	-2.05746e-10
8614571	rs6577500	5.05213e-07	0.888614	-1.25332	1.84123e-05	-1.24926	-1.25144
8614892	rs61783647	1.87966e-07	-1.35343	-2.05746e-10	0.000101148	-0.797126	-2.05746e-10
8614926	rs6577501	8.48294e-06	3.53938	-1.08326	0.000175836	0.293934	-0.538095
8615577	rs6577502	4.55316e-06	3.02234	-1.18845	0.000117212	-0.0308652	-0.61886
8616404	rs12122737	9.65259e-08	-0.836397	-1.18348	5.09364e-05	-1.13594	-0.347191
8616838	rs1473420	4.41891e-06	2.99027	-1.18631	0.000117586	-0.0502071	-0.59634
8616933	rs12756257	4.0793e-06	2.90901	-1.18502	0.000114772	-0.0923876	-0.578374
8618337	rs28422051	1.26187e-07	-0.568409	-1.18351	6.50623e-05	-0.911494	-0.326875
8619073	rs9730025	6.63805e-07	1.16167	-1.25336	2.08718e-05	-1.12355	-1.25177
8619154	rs141616793	3.6251e-07	-1.34318e-10	-0.696635	8.60468e-05	-1.34318e-10	-0.958822
8619255	rs113298355	1.32188e-07	-1.70546	-2.05746e-10	3.80631e-05	-1.77447	-2.05746e-10
8620172	rs74324642	1.28688e-07	-0.5451	-1.1872	6.33189e-05	-0.917509	-0.348021
8620453	rs6577503	2.41645e-07	-1.10222	-2.05746e-10	4.49863e-05	-1.60735	-2.05746e-10
8621586	rs1463055	7.08454e-07	1.22645	-1.25305	2.15554e-05	-1.09271	-1.25038
8622793	rs7530863	6.94091e-07	1.20626	-1.25335	2.1322e-05	-1.10235	-1.25162
8623490	rs113605276	2.85e-06	1.36539	-2.05746e-10	8.18315e-05	-1.00905	-2.05746e-10
8623578	rs35370789	1.40675e-07	-1.64323	-2.05746e-10	7.74188e-05	-1.06448	-2.05746e-10
8623664	rs12410336	1.20415e-07	-0.604506	-1.19424	5.91174e-05	-0.959602	-0.374585
8623676	rs78855832	1.72904e-07	-1.43695	-2.05746e-10	4.88126e-05	-1.52573	-2.05746e-10
8624696	rs111564462	1.24677e-07	-1.76396	-2.05746e-10	4.47722e-05	-1.61212	-2.05746e-10
8624715	rs150555505	1.2243e-07	-1.78214	-2.05746e-10	4.13776e-05	-1.69097	-2.05746e-10
8626117	rs12405049	1.24119e-07	-0.583548	-1.1849	6.26202e-05	-0.92431	-0.352316
8627136	rs143771710	2.13201e-07	-1.34318e-10	-1.22745	6.45078e-05	-1.34318e-10	-1.24693
8628129	rs55999585	2.01721e-07	-1.2828	-2.05746e-10	5.60149e-05	-1.3881	-2.05746e-10
8628362	rs71641052	5.53126e-06	2.02848	-2.05746e-10	5.55517e-05	-1.3964	-2.05746e-10
8629380	rs10492964	5.41802e-08	-1.77804	-0.819329	3.01422e-05	-1.18445	-0.823337
8630602	rs116762458	1.40892e-07	-1.64169	-2.05746e-10	3.87522e-05	-1.75653	-2.05746e-10
8631503	rs17032677	2.11519e-07	-1.23537	-2.05746e-10	3.87378e-05	-1.7569	-2.05746e-10
8632599	rs1150395	4.14437e-07	-0.562765	-2.05746e-10	5.23518e-05	-1.45573	-2.05746e-10
8632791	rs11121201	4.19573e-06	2.92294	-1.1708	0.000116407	-0.0906816	-0.565941
8633328	rs112444423	1.27999e-07	-1.73767	-2.05746e-10	3.78311e-05	-1.78058	-2.05746e-10
8633341	rs77794703	1.40299e-07	-1.64591	-2.05746e-10	3.95826e-05	-1.73532	-2.05746e-10
8633617	rs116358228	4.4471e-07	-1.34318e-10	-0.492264	0.000100273	-1.34318e-10	-0.805821
8634290	rs12122851	9.02835e-08	-0.92491	-1.16182	5.10445e-05	-1.208	-0.273013
8634443	rs180679203	1.61471e-07	-1.50536	-2.05746e-10	5.03972e-05	-1.49378	-2.05746e-10
8635207	rs115344563	2.10728e-07	-1.23912	-2.05746e-10	4.99148e-05	-1.5034	-2.05746e-10
8635335	rs75332632	2.49159e-07	-1.34318e-10	-1.0716	8.67354e-05	-1.34318e-10	-0.950852
8635795	rs112509559	1.32516e-07	-1.70298	-2.05746e-10	3.92447e-05	-1.7439	-2.05746e-10
8636101	rs142797528	2.93502e-07	-0.907801	-2.05746e-10	8.59741e-05	-0.959667	-2.05746e-10
8637090	rs12733412	9.41845e-08	-1.75578	-0.288653	4.1837e-05	-0.445951	-1.23398
8637604	rs143688450	2.79555e-07	-0.956487	-2.05746e-10	8.20104e-05	-1.00687	-2.05746e-10
8637835	rs79957979	1.60522e-07	-1.51126	-2.05746e-10	4.96093e-05	-1.50954	-2.05746e-10
8638145	rs7547411	3.84059e-06	2.82003	-1.15633	0.000115668	-0.155619	-0.507373
8638666	rs12029303	1.02289e-07	-1.55232	-0.40956	2.3052e-05	-1.18046	-1.0955
8638943	rs140723553	2.33446e-07	-1.34318e-10	-1.13674	6.70281e-05	-1.34318e-10	-1.2086
8639357	rs11121202	3.60502e-06	2.80254	-1.20214	9.89113e-05	-0.172414	-0.647076
8639825	rs74564658	2.19408e-07	-1.34318e-10	-1.19875	9.67735e-05	-1.34318e-10	-0.84134
8640831	rs1000184	1.01398e-07	-1.55232	-0.418313	2.29441e-05	-1.18046	-1.10019
8640892	rs1535158	3.95573e-07	0.643873	-1.25322	1.75788e-05	-1.29603	-1.25098
8642277	rs79939774	1.55837e-07	-1.54088	-2.05746e-10	3.77517e-05	-1.78268	-2.05746e-10
8642588	rs1061039	3.91412e-06	2.89013	-1.20747	0.000102936	-0.11383	-0.665777
8642931	rs6663123	3.52764e-06	2.78866	-1.20996	9.60324e-05	-0.174248	-0.674779
8643497	rs17386406	1.24484e-07	-1.76551	-2.05746e-10	6.92841e-05	-1.1755	-2.05746e-10
8643927	rs72639659	1.66019e-07	-1.47759	-2.05746e-10	3.84787e-05	-1.76361	-2.05746e-10
8644007	rs7537982	3.29141e-06	2.71935	-1.20996	9.21739e-05	-0.215257	-0.674779
8644341	rs143199739	2.07986e-07	-1.34318e-10	-1.25221	6.46339e-05	-1.34318e-10	-1.24497
8644567	rs148278424	2.36844e-07	-1.12228	-2.05746e-10	0.000162339	-0.324029	-2.05746e-10
8644698	rs150617841	1.97592e-07	-1.30348	-2.05746e-10	6.57097e-05	-1.22847	-2.05746e-10
8645044	rs4908766	4.03469e-07	0.663695	-1.25328	1.77216e-05	-1.28713	-1.2518
8645816	rs1934138	3.62701e-06	2.80254	-1.19606	0.000102533	-0.172414	-0.611115
8646318	rs17386448	3.56518e-06	1.58928	-2.05746e-10	4.98905e-05	-1.50388	-2.05746e-10
8647481	rs79203748	1.27732e-07	-1.73975	-2.05746e-10	3.82593e-05	-1.76933	-2.05746e-10
8647587	rs71580034	1.33302e-07	-1.69707	-2.05746e-10	6.79558e-05	-1.19486	-2.05746e-10
8647917	rs6670508	3.5311e-06	2.73312	-1.15344	0.000110011	-0.213446	-0.499689
8648041	rs6698079	3.27749e-07	0.455887	-1.25333	1.61854e-05	-1.37814	-1.25146
8648240	rs11121203	1.66519e-07	-0.284371	-1.19021	7.04039e-05	-0.808096	-0.351368
8649924	rs12037534	8.09203e-08	-1.72711	-0.469109	3.36861e-05	-0.834569	-1.06206
8650185	rs7526171	3.21689e-06	2.70206	-1.21557	8.83609e-05	-0.231735	-0.700548
8650930	rs41278974	2.3937e-07	-1.11168	-2.05746e-10	3.99927e-05	-1.72502	-2.05746e-10
8651196	rs17386539	1.58746e-07	-1.52238	-2.05746e-10	4.86039e-05	-1.53001	-2.05746e-10
8651582	rs6675443	3.09757e-06	2.66767	-1.21899	8.54517e-05	-0.251929	-0.713833
8652154	rs6675857	1.08194e-07	-1.53183	-0.373929	2.18007e-05	-1.21244	-1.11933
8652384	rs6687245	1.22349e-07	-1.78281	-2.05746e-10	4.98137e-05	-1.50542	-2.05746e-10
8653484	rs6664111	3.06597e-06	2.65401	-1.21557	8.64398e-05	-0.253717	-0.700548
8653733	rs922366	2.7713e-06	2.55522	-1.21783	8.08794e-05	-0.311484	-0.709271
8654305	rs11121204	2.70742e-06	2.52479	-1.21073	8.1623e-05	-0.329181	-0.682421
8654642	rs76545421	2.43922e-07	-1.34318e-10	-1.09284	0.000122031	-1.34318e-10	-0.609439
8654717	rs4908767	3.21587e-07	0.436948	-1.25336	1.6051e-05	-1.38617	-1.25177
8654764	rs4908768	1.57272e-07	-0.316359	-1.21535	6.07062e-05	-0.833863	-0.473804
8655419	rs1463054	3.34036e-07	0.474908	-1.25335	1.63016e-05	-1.37003	-1.25242
8655495	rs7523186	1.04442e-07	-0.747778	-1.19328	4.73422e-05	-1.17359	-0.382726
8656227	rs12134896	1.5777e-07	-0.316359	-1.21219	6.15691e-05	-0.833863	-0.45969
8656434	rs1809332	3.20103e-06	2.68834	-1.2068	9.10952e-05	-0.233535	-0.668273
8656824	rs72639663	3.66417e-07	-0.685914	-2.05746e-10	3.78687e-05	-1.77959	-2.05746e-10
8657199	rs4908504	3.34162e-07	0.474908	-1.25297	1.62903e-05	-1.37003	-1.25311
8657610	rs76757652	2.13994e-07	-1.34318e-10	-1.22374	6.80364e-05	-1.34318e-10	-1.19367
8658085	rs11121205	2.91029e-06	2.58915	-1.20283	8.71468e-05	-0.291692	-0.654428
8658442	rs6666191	3.50409e-06	2.76776	-1.19576	9.85003e-05	-0.192998	-0.630656
8658477	rs79769442	2.32983e-07	0.0714248	-1.21014	8.21734e-05	-0.554075	-0.450806
8658527	rs6681362	3.27162e-06	2.70206	-1.1987	9.38372e-05	-0.231735	-0.640416
8658712	rs1318218	3.27162e-06	2.70206	-1.1987	9.38372e-05	-0.231735	-0.640416
8658834	rs116650221	2.32788e-07	-1.13956	-2.05746e-10	3.96749e-05	-1.733	-2.05746e-10
8659282	rs2100888	2.75258e-06	2.53075	-1.20014	8.54205e-05	-0.320861	-0.645267
8659714	rs4480384	4.42575e-06	2.99547	-1.18996	0.000116335	-0.045349	-0.611895
8660927	rs111988435	1.45753e-07	-1.60777	-2.05746e-10	4.10911e-05	-1.69792	-2.05746e-10
8662690	rs72639666	3.63236e-07	-0.694634	-2.05746e-10	3.78876e-05	-1.77909	-2.05746e-10
8663058	rs6688329	3.34314e-07	0.474908	-1.25251	1.62868e-05	-1.37003	-1.25333
8663096	rs6679948	3.34623e-07	0.474908	-1.25159	1.62865e-05	-1.37003	-1.25334
8663821	rs12136766	2.45496e-06	2.43181	-1.21563	7.44762e-05	-0.402455	-0.700778
8664922	rs1038008	3.40535e-07	0.492097	-1.25126	1.64079e-05	-1.36266	-1.25329
8666411	rs55802878	1.59826e-07	-0.336463	-1.17914	7.16397e-05	-0.811074	-0.33099
8667249	rs117199076	2.19909e-07	-1.34318e-10	-1.19647	7.74769e-05	-1.34318e-10	-1.06373
8667929	rs182338342	1.54546e-07	-1.54919	-2.05746e-10	4.21259e-05	-1.67305	-2.05746e-10
8668048	rs74640733	1.57894e-07	-0.336463	-1.1913	6.85391e-05	-0.811074	-0.375235
8669170	rs3850467	2.42482e-07	0.152154	-1.25091	1.42903e-05	-1.50093	-1.25321
8669942	rs76217715	3.24556e-07	-0.807228	-2.05746e-10	4.26678e-05	-1.66027	-2.05746e-10
8670166	rs138601087	2.21981e-06	1.11549	-2.05746e-10	0.000108086	-0.730782	-2.05746e-10
8670206	rs6701331	2.41623e-06	2.407	-1.20672	6.9999e-05	-0.432664	-0.732569
8670466	rs3850466	4.16495e-07	0.69554	-1.25335	1.78598e-05	-1.27929	-1.25186
8670729	rs112772887	1.46087e-07	-1.60549	-2.05746e-10	3.78132e-05	-1.78106	-2.05746e-10
8670993	rs2401133	3.2011e-07	0.423453	-1.24448	1.58137e-05	-1.4028	-1.25004
8671321	rs148976452	1.22342e-07	-1.78286	-2.05746e-10	3.97754e-05	-1.73046	-2.05746e-10
8671779	rs3850465	3.18243e-07	0.418931	-1.2458	1.58094e-05	-1.40228	-1.25083
8671946	rs12123980	1.40722e-07	-1.6429	-2.05746e-10	4.26143e-05	-1.66152	-2.05746e-10
8675291	rs114453190	2.87139e-07	-0.929721	-2.05746e-10	5.12407e-05	-1.47718	-2.05746e-10
8676924	rs74521170	1.4797e-07	-0.407357	-1.18532	6.10125e-05	-0.869971	-0.432663
8677188	rs12140566	6.51393e-08	-1.23985	-1.17331	3.57605e-05	-1.44471	-0.392164
8677564	rs112740513	2.24661e-07	-1.1751	-2.05746e-10	3.86123e-05	-1.76014	-2.05746e-10
8677773	rs7532459	2.26021e-06	2.27179	-1.13826	8.39419e-05	-0.459003	-0.524585
8677774	rs7544052	2.26021e-06	2.27179	-1.13826	8.39419e-05	-0.459003	-0.524585
8678784	rs1817367	3.45361e-07	0.503352	-1.24845	1.6302e-05	-1.37018	-1.25225
8678813	rs140590305	1.88642e-07	-1.34984	-2.05746e-10	5.65467e-05	-1.37865	-2.05746e-10
8679848	rs1953827	1.82077e-06	2.08761	-1.17028	6.85225e-05	-0.590299	-0.596252
8681044	rs7513420	1.91973e-06	2.16307	-1.19282	6.57576e-05	-0.553732	-0.674006
8681550	rs55830087	1.08368e-07	-0.689605	-1.21455	4.19956e-05	-1.13191	-0.544242
8681848	rs11121207	1.08368e-07	-0.689605	-1.21455	4.19956e-05	-1.13191	-0.544242
8681869	rs12046127	2.08148e-07	-1.34318e-10	-1.25144	6.4565e-05	-1.34318e-10	-1.24604
8682318	rs111705054	1.22658e-07	-1.78028	-2.05746e-10	3.80006e-05	-1.77611	-2.05746e-10
8682778	rs185290085	1.42319e-07	-1.63162	-2.05746e-10	3.80377e-05	-1.77514	-2.05746e-10
8682828	rs115152898	1.60974e-07	-1.50845	-2.05746e-10	4.97493e-05	-1.50672	-2.05746e-10
8684774	rs11578142	1.09292e-07	-0.676565	-1.2191	4.15844e-05	-1.12184	-0.564153
8685037	rs6577506	4.25751e-07	0.70529	-1.24112	1.76933e-05	-1.29265	-1.24788
8685520	rs1812457	2.60971e-07	0.217825	-1.2431	1.45587e-05	-1.48635	-1.24918
8685523	rs117072188	3.05339e-07	-1.34318e-10	-0.868265	9.34513e-05	-1.34318e-10	-0.876273
8685851	rs143949349	1.3894e-07	-1.65564	-2.05746e-10	3.82236e-05	-1.77026	-2.05746e-10
8686774	rs142000262	1.38213e-07	-1.66089	-2.05746e-10	3.78775e-05	-1.77936	-2.05746e-10
8686862	rs11121209	2.04612e-06	2.22389	-1.18988	6.86512e-05	-0.519684	-0.664991
8688754	rs78681787	2.18535e-07	-1.34318e-10	-1.20274	6.52476e-05	-1.34318e-10	-1.23552
8689006	rs4440881	1.00538e-07	-1.55867	-0.42048	2.0694e-05	-1.26624	-1.11763
8690933	rs1381928	2.52603e-06	2.37571	-1.13099	8.94061e-05	-0.41521	-0.505315
8691879	rs6674832	1.89601e-06	2.14308	-1.18526	6.60643e-05	-0.571993	-0.651093
8693324	rs2401137	2.23834e-06	2.31312	-1.18931	7.39659e-05	-0.434324	-0.675785
8693505	rs111310767	2.33563e-06	1.16635	-2.05746e-10	8.19479e-05	-1.00763	-2.05746e-10
8693537	rs10779704	1.2512e-06	1.63199	-1.08981	6.04985e-05	-0.890335	-0.420759
8695395	rs12735554	7.34026e-08	-1.68688	-0.606852	3.10768e-05	-0.952928	-1.02432
8695522	rs6703577	3.76717e-07	0.586014	-1.2442	1.69252e-05	-1.33504	-1.24987
8696245	rs55805586	1.75359e-07	-1.42285	-2.05746e-10	4.84094e-05	-1.53402	-2.05746e-10
8698277	rs7520025	2.91034e-06	2.49444	-1.1081	0.000104314	-0.316139	-0.45017
8698369	rs77910017	1.97394e-07	-1.30448	-2.05746e-10	3.87745e-05	-1.75595	-2.05746e-10
8698610	rs10864359	4.25405e-07	0.70529	-1.24193	1.76837e-05	-1.29265	-1.24842
8698990	rs149105095	1.69989e-07	-1.45395	-2.05746e-10	5.25442e-05	-1.45206	-2.05746e-10
8699047	rs6577509	2.88181e-06	2.50691	-1.13042	9.88319e-05	-0.316388	-0.503905
8699079	rs6577510	4.09286e-07	0.667058	-1.24233	1.73831e-05	-1.30954	-1.24868
8699469	rs146526624	1.97747e-07	-1.3027	-2.05746e-10	5.43322e-05	-1.4186	-2.05746e-10
8699682	rs10779705	4.14735e-07	0.683542	-1.24559	1.76534e-05	-1.29208	-1.2507
8701231	rs1463052	2.14088e-06	2.25609	-1.17681	7.26519e-05	-0.501574	-0.626459
8701288	rs4908769	7.13664e-05	3.10603	1.47987	1.29688e-05	-1.66098	-1.19018
8701454	rs78759213	3.96196e-07	-0.607778	-2.05746e-10	0.000114757	-0.670895	-2.05746e-10
8702753	rs6577513	2.61446e-06	2.38483	-1.1057	9.9017e-05	-0.3739	-0.444521
8703169	rs112211818	1.52211e-07	-1.56442	-2.05746e-10	4.44851e-05	-1.61856	-2.05746e-10
8704059	rs2401138	2.00213e-06	2.18909	-1.17681	7.28305e-05	-0.499119	-0.626459
8705037	rs1463053	2.02648e-06	2.20118	-1.17681	7.29154e-05	-0.497954	-0.626459
8707100	rs6690050	3.62801e-07	0.556325	-1.25216	1.65277e-05	-1.3553	-1.25337
8707116	rs6692693	1.85648e-06	2.11528	-1.17853	6.74985e-05	-0.570215	-0.631392
8708340	rs6681316	4.14877e-07	0.683542	-1.24525	1.7657e-05	-1.29208	-1.2505
8708529	rs11121210	2.11493e-06	2.2439	-1.17681	7.25589e-05	-0.502856	-0.626459
8708876	rs12029088	9.56919e-08	-1.58978	-0.438778	2.23491e-05	-1.20622	-1.10071
8708925	rs12028347	9.49454e-08	-1.59165	-0.444736	2.29916e-05	-1.18047	-1.09811
8709248	rs78636481	2.35701e-07	-1.34318e-10	-1.12712	7.03683e-05	-1.34318e-10	-1.15997
8709479	rs114001162	1.23724e-07	-1.77163	-2.05746e-10	3.77526e-05	-1.78266	-2.05746e-10
8710007	rs61785507	1.24981e-07	-1.76153	-2.05746e-10	9.6006e-05	-0.849303	-2.05746e-10
8710836	rs2401139	4.65362e-07	0.798376	-1.24525	1.89971e-05	-1.21892	-1.2505
8711372	rs4908770	1.09642e-07	-0.701344	-1.19112	4.63539e-05	-1.12428	-0.453125
8711404	rs78039018	3.03846e-07	-0.873165	-2.05746e-10	4.34461e-05	-1.64219	-2.05746e-10
8712533	rs76653984	4.54072e-07	-1.34318e-10	-0.471431	0.000274918	-1.34318e-10	0.202761
8712743	rs6577514	1.63719e-06	1.9911	-1.18006	8.41709e-05	-0.34505	-0.635814
8713026	rs115914806	1.6264e-07	-1.49814	-2.05746e-10	4.9779e-05	-1.50612	-2.05746e-10
8713684	rs148484108	2.12833e-07	-1.34318e-10	-1.22918	7.2977e-05	-1.34318e-10	-1.12357
8714202	rs6577515	1.9341e-06	2.17339	-1.19568	9.34228e-05	-0.193657	-0.682922
8714239	rs11121211	7.66146e-08	-1.53056	-0.720337	6.35022e-05	-1.6294	0.366765
8714342	rs6577516	1.96245e-06	2.14441	-1.15215	9.537e-05	-0.212004	-0.643945
8715128	rs117649104	3.14646e-07	-1.34318e-10	-0.838239	9.15557e-05	-1.34318e-10	-0.896766
8716543	rs3737670	1.49137e-06	1.8812	-1.16343	7.63603e-05	-0.40613	-0.67212
8716965	rs149668857	1.23861e-07	-1.77053	-2.05746e-10	3.78111e-05	-1.78111	-2.05746e-10
8718085	rs12131717	1.04895e-07	-0.742277	-1.19445	4.36474e-05	-1.1724	-0.465167
8718527	rs146109362	1.80532e-07	-1.39378	-2.05746e-10	3.97112e-05	-1.73208	-2.05746e-10
8719452	rs143593617	4.21954e-06	1.7578	-2.05746e-10	0.000352119	0.450256	-2.05746e-10
8720825	rs17387017	1.68281e-07	-1.46405	-2.05746e-10	5.14814e-05	-1.47249	-2.05746e-10
8721402	rs34430711	7.58735e-05	3.34673	1.3004	1.42519e-05	-1.53943	-1.21739
8722507	rs4908771	3.18166e-07	0.425438	-1.25255	2.07637e-05	-1.12719	-1.25332
8724522	rs10864360	2.18365e-06	2.25016	-1.1511	0.000114851	-0.0943792	-0.575701
8725075	rs80001448	1.22446e-07	-1.78201	-2.05746e-10	4.4868e-05	-1.60999	-2.05746e-10
8725420	rs56305243	1.33655e-07	-0.524629	-1.16979	6.10021e-05	-0.92209	-0.380715
8725993	rs11121212	2.11904e-06	2.23141	-1.16238	0.000108859	-0.137344	-0.586318
8726721	rs10864361	1.67275e-06	2.04063	-1.2081	8.30928e-05	-0.270164	-0.723592
8727184	rs140290129	2.0301e-07	-1.27643	-2.05746e-10	7.22906e-05	-1.13302	-2.05746e-10
8727944	rs12040568	8.92714e-08	-1.58121	-0.516792	2.45097e-05	-1.15781	-1.05683
8728187	rs11121213	1.03893e-07	-0.729548	-1.21678	4.03337e-05	-1.16264	-0.553882
8728665	rs11121214	1.03267e-07	-0.733612	-1.21875	4.11495e-05	-1.13391	-0.562595
8728864	rs4908505	1.58891e-06	1.9917	-1.21058	7.93218e-05	-0.30803	-0.732171
8728978	rs4908506	1.59473e-06	1.99406	-1.20928	7.81393e-05	-0.327556	-0.727664
8729460	rs74998388	1.61223e-07	-1.5069	-2.05746e-10	4.98266e-05	-1.50516	-2.05746e-10
8730779	rs6695867	2.10716e-06	2.21016	-1.14675	0.000110523	-0.159629	-0.548858
8732055	rs77499810	1.30003e-07	-1.72213	-2.05746e-10	4.01198e-05	-1.72184	-2.05746e-10
8732454	rs10864362	1.60946e-06	2.00118	-1.20721	7.73323e-05	-0.342167	-0.723435
8733128	rs11121215	1.40669e-06	1.8654	-1.20609	7.21885e-05	-0.414781	-0.719652
8734188	rs190167204	5.30322e-07	-0.316203	-2.05746e-10	0.000153115	-0.382524	-2.05746e-10
8734417	rs116882330	3.60049e-07	-1.34318e-10	-0.703446	0.000169345	-1.34318e-10	-0.281774
8735664	rs6577517	1.66173e-06	2.06065	-1.23473	7.68609e-05	-0.237938	-0.833778
8735917	rs111230416	1.64043e-07	-1.48956	-2.05746e-10	3.77521e-05	-1.78267	-2.05746e-10
8738135	rs2045820	1.90743e-06	2.1279	-1.16407	9.66384e-05	-0.251815	-0.590922
8738637	rs115863810	3.32602e-07	-0.78274	-2.05746e-10	4.87252e-05	-1.52752	-2.05746e-10
8738651	rs568584104	1.22337e-07	-1.7829	-2.05746e-10	3.7967e-05	-1.777	-2.05746e-10
8738937	rs4908507	2.02987e-06	2.17099	-1.14495	0.000111821	-0.15638	-0.540435
8738944	rs11121216	1.90047e-06	2.10992	-1.14975	0.000105862	-0.195467	-0.55611
8740019	rs147699885	3.95117e-07	-0.610506	-2.05746e-10	0.000119378	-0.631416	-2.05746e-10
8740713	rs10746481	3.34982e-07	0.477604	-1.25321	2.15397e-05	-1.09232	-1.25149
8741401	rs7556169	1.94185e-06	2.18634	-1.20463	8.75196e-05	-0.227067	-0.714784
8741438	rs12122666	1.41427e-07	-0.488272	-1.14963	6.25494e-05	-0.957419	-0.320338
8742451	rs7547833	1.26783e-07	-1.74721	-2.05746e-10	4.5152e-05	-1.60368	-2.05746e-10
8743195	rs11587482	1.07271e-07	-0.714213	-1.20012	4.36884e-05	-1.14822	-0.488413
8743329	rs118051959	2.47326e-07	-1.34318e-10	-1.07898	6.49027e-05	-1.34318e-10	-1.24082
8743444	rs11577530	1.16342e-07	-0.633039	-1.20012	4.65245e-05	-1.08532	-0.488413
8743710	rs6693009	1.43684e-06	1.89331	-1.21279	7.13236e-05	-0.397669	-0.748818
8743940	rs180777374	1.22485e-07	-1.7817	-2.05746e-10	3.82148e-05	-1.77049	-2.05746e-10
8745124	rs7554164	2.88599e-07	0.326373	-1.25102	1.99534e-05	-1.17474	-1.24557
8745476	rs6687239	2.9406e-07	0.345462	-1.25137	2.01465e-05	-1.16447	-1.24621
8745711	rs6702457	2.99846e-07	0.36464	-1.25106	2.03679e-05	-1.15411	-1.24564
8745783	rs139609369	2.78286e-07	-1.34318e-10	-0.961036	8.3779e-05	-1.34318e-10	-0.985531
8745807	rs35463090	2.44606e-06	1.21255	-2.05746e-10	5.13303e-05	-1.47543	-2.05746e-10
8746164	rs2895941	2.9411e-07	0.345462	-1.2512	2.01529e-05	-1.16447	-1.24589
8746986	rs71641058	1.36689e-07	-1.67198	-2.05746e-10	7.23805e-05	-1.13178	-2.05746e-10
8748524	rs11121218	1.19786e-07	-0.594016	-1.20996	4.52849e-05	-1.05769	-0.543051
8748715	rs111501757	1.48531e-07	-1.58889	-2.05746e-10	4.16413e-05	-1.68462	-2.05746e-10
8748923	rs6577518	1.3739e-07	-1.50308	-0.163782	1.77485e-05	-1.34378	-1.19363
8750511	rs34703782	1.47197e-07	-1.59792	-2.05746e-10	3.8827e-05	-1.7546	-2.05746e-10
8750591	rs7533442	3.30341e-07	0.458917	-1.24848	2.15769e-05	-1.10006	-1.24202
8750754	rs79270989	1.78208e-07	-1.40673	-2.05746e-10	4.75434e-05	-1.55207	-2.05746e-10
8751146	rs6682498	3.58438e-07	0.540016	-1.24795	2.23851e-05	-1.06409	-1.24123
8751268	rs6658881	3.52101e-07	0.52005	-1.24582	2.22599e-05	-1.07518	-1.23574
8751897	rs56163601	1.18216e-07	-0.580428	-1.23675	3.63424e-05	-1.04707	-0.773661
8752620	rs140225076	1.39229e-07	-1.65357	-2.05746e-10	5.92046e-05	-1.33271	-2.05746e-10
8753159	rs77620146	2.10556e-07	-1.34318e-10	-1.23993	7.11392e-05	-1.34318e-10	-1.14907
8754699	rs139855906	1.44563e-07	-1.61597	-2.05746e-10	4.43293e-05	-1.62207	-2.05746e-10
8755918	rs116625426	2.84989e-07	-0.937236	-2.05746e-10	8.49824e-05	-0.971269	-2.05746e-10
8758794	rs12075458	2.38598e-06	2.43223	-1.24455	7.73042e-05	0.00124646	-1.06721
8759493	rs146351254	1.17732e-06	-1.34318e-10	0.481309	0.000227724	-1.34318e-10	0.0144205
8759554	rs12025126	3.08144e-07	-1.36576	0.506643	1.38086e-05	-1.53582	-1.2526
8761302	rs7551149	3.65386e-07	0.0115956	-0.700327	2.72477e-05	-1.38521	-0.72354
8762157	rs12122493	1.77423e-07	-1.41115	-2.05746e-10	6.74282e-05	-1.20265	-2.05746e-10
8762357	rs7554486	2.86696e-06	2.61356	-1.24223	8.93711e-05	0.156047	-1.07696
8763350	rs182025879	1.45202e-07	-1.61156	-2.05746e-10	4.45217e-05	-1.61774	-2.05746e-10
8766278	rs139672820	1.6625e-07	-1.47619	-2.05746e-10	5.0743e-05	-1.48694	-2.05746e-10
8766303	rs114037777	4.59427e-07	-0.459707	-2.05746e-10	6.06727e-05	-1.30822	-2.05746e-10
8767180	rs117113595	2.3795e-07	-1.34318e-10	-1.11763	6.99723e-05	-1.34318e-10	-1.16561
8767311	rs10864363	2.41883e-07	-1.589	0.487762	1.84052e-05	-1.25189	-1.24919
8767529	rs11121221	1.81066e-07	-0.288905	-1.10192	9.30503e-05	-0.67275	-0.207823
8767780	rs10864364	3.90034e-07	-0.0702603	-0.553191	3.08214e-05	-1.42323	-0.562269
8767831	rs75306295	1.53761e-07	-1.55428	-2.05746e-10	0.000111468	-0.699972	-2.05746e-10
8768130	rs112053331	1.66544e-07	-1.47443	-2.05746e-10	0.000114282	-0.675043	-2.05746e-10
8768799	rs79440544	1.81263e-07	-1.38973	-2.05746e-10	3.79297e-05	-1.77798	-2.05746e-10
8769173	rs11121222	1.81184e-07	-0.183225	-1.20695	6.19711e-05	-0.622751	-0.664295
8769256	rs185918739	2.10627e-07	-1.34318e-10	-1.2396	6.41918e-05	-1.34318e-10	-1.25184
8769728	rs4908773	3.63916e-07	-0.10311	-0.589652	2.95456e-05	-1.4382	-0.589575
8770538	rs12125525	0.000160507	3.92536	1.47105	1.7745e-05	-1.35562	-1.18198
8770696	rs4908774	2.87638e-07	0.227162	-1.15515	0.000117808	-0.269788	-0.374867
8770883	rs7553298	1.94934e-07	-0.157081	-1.15994	8.69777e-05	-0.55873	-0.389332
8771373	rs114865645	1.47422e-07	-1.59639	-2.05746e-10	3.77476e-05	-1.78279	-2.05746e-10
8772845	rs11121223	1.77072e-07	-0.325102	-1.08803	7.57151e-05	-0.689477	-0.397259
8773515	rs11121224	3.47436e-06	2.77251	-1.20903	8.39854e-05	0.215297	-1.19837
8774451	rs953043	0.000180088	3.9515	1.56001	1.8659e-05	-1.32447	-1.16292
8774973	rs6693127	1.78557e-07	-0.215619	-1.18916	6.36758e-05	-0.650314	-0.609595
8775342	rs12123325	2.63938e-07	-1.01397	-2.05746e-10	7.29222e-05	-1.12432	-2.05746e-10
8776719	rs953535	2.07739e-07	-0.122442	-1.13096	9.75019e-05	-0.528649	-0.305192
8776790	rs78421559	1.77354e-07	-1.41154	-2.05746e-10	3.86234e-05	-1.75985	-2.05746e-10
8777081	rs12121933	1.63892e-07	-0.288905	-1.20157	5.91462e-05	-0.67275	-0.660951
8777380	rs149692484	2.38811e-07	-1.11401	-2.05746e-10	8.18737e-05	-1.00854	-2.05746e-10
8778075	rs114086880	1.23046e-07	-1.77713	-2.05746e-10	3.82322e-05	-1.77003	-2.05746e-10
8780916	rs112104220	1.69107e-07	-1.45915	-2.05746e-10	0.000117619	-0.646266	-2.05746e-10
8780989	rs116644103	4.731e-07	-0.430379	-2.05746e-10	6.00225e-05	-1.31899	-2.05746e-10
8781396	rs12030885	2.88402e-06	2.60546	-1.22821	7.68862e-05	0.106679	-1.17807
8782708	rs75184602	2.08658e-07	-1.34318e-10	-1.24899	6.63182e-05	-1.34318e-10	-1.21925
8783614	rs61784167	1.24908e-07	-1.76211	-2.05746e-10	4.10336e-05	-1.69932	-2.05746e-10
8783712	rs77501380	3.51191e-07	-0.728357	-2.05746e-10	9.65404e-05	-0.843752	-2.05746e-10
8787966	rs114750696	2.10976e-07	-1.23794	-2.05746e-10	5.35742e-05	-1.43265	-2.05746e-10
8788155	rs12128827	0.000145283	3.95797	1.33878	1.82677e-05	-1.29853	-1.21005
8788636	rs7518204	2.94375e-07	-0.114221	-0.790611	2.35706e-05	-1.45041	-0.803302
8788907	rs12567592	1.63656e-07	-0.288905	-1.20302	5.97686e-05	-0.67275	-0.650483
8790131	rs59905044	4.33453e-07	-0.517904	-2.05746e-10	5.65543e-05	-1.37851	-2.05746e-10
8791894	rs12093157	3.33056e-07	-1.44268	0.661302	1.50376e-05	-1.47079	-1.23236
8792022	rs190245758	1.6278e-07	-1.49729	-2.05746e-10	5.28866e-05	-1.44556	-2.05746e-10
8792032	rs139184490	2.82992e-07	0.256413	-1.20068	9.54827e-05	-0.196834	-0.657935
8792838	rs114455239	1.46242e-07	-1.60442	-2.05746e-10	4.4835e-05	-1.61073	-2.05746e-10
8793859	rs142554024	1.90365e-07	-1.34074	-2.05746e-10	4.91038e-05	-1.51978	-2.05746e-10
8794410	rs4908775	2.43688e-07	0.107007	-1.20081	8.49923e-05	-0.328259	-0.642893
8798458	rs148062246	1.43855e-07	-1.62088	-2.05746e-10	3.79487e-05	-1.77748	-2.05746e-10
8798527	rs12136374	2.65338e-07	-1.00868	-2.05746e-10	7.924e-05	-1.04123	-2.05746e-10
8798765	rs76174849	3.53154e-07	-0.722782	-2.05746e-10	0.000108332	-0.728514	-2.05746e-10
8799811	rs10864365	2.62855e-07	-1.01808	-2.05746e-10	7.85145e-05	-1.05043	-2.05746e-10
8800780	rs4908508	1.91715e-07	-0.166451	-1.16723	8.22268e-05	-0.574753	-0.429478
8803216	rs79644886	6.59081e-08	-1.14815	-1.25328	3.43381e-05	-1.15798	-0.719475
8804033	rs4908776	1.36019e-07	-0.837351	-0.839541	1.74843e-05	-1.67529	-0.877123
8804237	rs4908777	5.30935e-08	-1.36551	-1.25212	3.52457e-05	-1.00471	-0.846659
8804443	rs17383360	9.17553e-08	-1.59508	-0.475479	1.82437e-05	-1.36807	-1.14183
8804888	rs4908778	5.52997e-08	-1.3285	-1.24842	3.16538e-05	-1.33968	-0.619174
8804997	rs3938719	5.80982e-08	-1.28034	-1.24721	3.3628e-05	-1.2921	-0.606255
8806345	rs4908510	5.90678e-08	-1.27061	-1.24039	3.59912e-05	-1.28249	-0.547953
8807186	rs11588260	5.5585e-08	-1.33329	-1.23848	3.3478e-05	-1.36853	-0.534298
8808185	rs12024032	7.0299e-07	1.16946	-1.2038	4.81505e-05	-0.422949	-1.11643
8808820	rs12567502	2.05047e-07	-1.57998	0.313536	1.9193e-05	-1.21853	-1.24064
8810189	rs61784171	1.27681e-07	-1.74015	-2.05746e-10	3.87646e-05	-1.75621	-2.05746e-10
8810341	rs10492963	7.27327e-08	-1.05095	-1.25195	3.90263e-05	-1.06515	-0.684326
8811000	rs146673215	1.22698e-07	-1.77996	-2.05746e-10	3.78574e-05	-1.77989	-2.05746e-10
8811768	rs2131679	2.07635e-07	-1.59821	0.344304	1.98487e-05	-1.18699	-1.23859
8812214	rs12028160	7.23413e-07	1.14115	-1.14686	4.42163e-05	-0.44214	-1.18248
8812390	rs4908511	7.42693e-07	1.16946	-1.14886	4.51476e-05	-0.422949	-1.18083
8813243	rs7533113	3.74074e-07	0.121136	-0.786369	2.71891e-05	-1.32459	-0.786304
8815728	rs111941808	1.57559e-07	-1.52988	-2.05746e-10	0.000102628	-0.7826	-2.05746e-10
8815935	rs12568634	1.91321e-07	-1.60409	0.268358	1.99246e-05	-1.17628	-1.24548
8816173	rs12144098	8.64935e-05	3.25586	1.52228	1.82958e-05	-1.49069	-1.01636
8816175	rs12144099	5.43775e-08	-1.34075	-1.25298	2.84219e-05	-1.36935	-0.697205
8816438	rs11121225	6.05308e-08	-1.45306	-1.03347	4.35496e-05	-1.57757	-0.0622427
8816980	rs61784172	1.25516e-07	-1.75725	-2.05746e-10	6.06892e-05	-1.30795	-2.05746e-10
8817041	rs142516680	2.0777e-07	-1.34318e-10	-1.25325	7.11242e-05	-1.34318e-10	-1.14929
8817863	rs12403640	6.07899e-07	0.969394	-1.14907	3.96115e-05	-0.557605	-1.17699
8817938	rs6693466	5.56486e-08	-1.31754	-1.25309	2.96676e-05	-1.32216	-0.701494
8818600	rs2401189	7.20758e-07	1.14115	-1.15053	4.43536e-05	-0.44214	-1.17938
8818612	rs2401190	3.11607e-07	-0.0290213	-0.818921	2.44875e-05	-1.39669	-0.818859
8821836	rs112036902	1.2508e-07	-1.76073	-2.05746e-10	5.04833e-05	-1.49207	-2.05746e-10
8821982	rs187682095	1.92514e-07	-1.32952	-2.05746e-10	4.63368e-05	-1.57778	-2.05746e-10
8822364	rs1353130	5.6876e-08	-1.29777	-1.25104	2.72332e-05	-1.30249	-0.806786
8822466	rs114249907	1.57877e-07	-1.52787	-2.05746e-10	3.77727e-05	-1.78213	-2.05746e-10
8823093	rs78570027	1.39195e-07	-1.65381	-2.05746e-10	3.83332e-05	-1.7674	-2.05746e-10
8824015	rs145242265	2.0892e-07	-1.34318e-10	-1.24774	6.43671e-05	-1.34318e-10	-1.24911
8826589	rs6577521	3.46208e-07	0.069238	-0.811883	2.58425e-05	-1.34987	-0.811821
8826651	rs1284483	1.48503e-07	-1.58908	-2.05746e-10	3.80168e-05	-1.77568	-2.05746e-10
8829331	rs79253564	2.19764e-07	-1.34318e-10	-1.19713	6.46423e-05	-1.34318e-10	-1.24484
8829499	rs12119207	6.46812e-08	-1.17173	-1.24849	2.89496e-05	-1.21293	-0.83523
8830366	rs4908512	6.5278e-08	-1.16418	-1.24686	2.98175e-05	-1.16951	-0.849109
8830640	rs11121227	6.46965e-08	-1.16978	-1.2502	2.97454e-05	-1.20354	-0.817503
8830642	rs11121228	5.34508e-08	-1.35963	-1.2513	2.51021e-05	-1.38759	-0.803167
8830698	rs1284485	1.22864e-07	-1.77861	-2.05746e-10	5.69985e-05	-1.37069	-2.05746e-10
8830803	rs12025941	2.2029e-07	-1.34318e-10	-1.19474	7.3822e-05	-1.34318e-10	-1.11206
8831283	rs11121229	5.31486e-08	-1.36826	-1.24834	2.43851e-05	-1.37127	-0.848471
8831692	rs7418128	5.73751e-08	-1.29322	-1.24686	2.55661e-05	-1.32334	-0.849109
8832374	rs4908513	2.98052e-07	-0.0456861	-0.846731	2.39328e-05	-1.40449	-0.833972
8832499	rs10864366	3.2226e-07	0.00729843	-0.821625	2.51352e-05	-1.38096	-0.808481
8832944	rs6677718	7.08927e-07	1.06851	-1.09445	3.92129e-05	-0.526342	-1.21837
8833441	rs35987912	1.38545e-07	-1.65849	-2.05746e-10	7.18435e-05	-1.13922	-2.05746e-10
8834167	rs117752639	2.02204e-06	-1.34318e-10	1.02217	0.000346017	-1.34318e-10	0.432773
8834382	rs74677433	1.62062e-07	-1.50171	-2.05746e-10	3.78502e-05	-1.78008	-2.05746e-10
8834706	rs11121230	5.34875e-08	-1.37161	-1.23863	2.62933e-05	-1.2452	-0.899196
8834979	rs6577522	3.21142e-07	0.03373	-0.851533	2.48764e-05	-1.3731	-0.826693
8836450	rs6577523	3.6413e-07	0.153002	-0.845178	2.65257e-05	-1.31546	-0.820145
8836872	rs183085434	2.68916e-07	-0.995288	-2.05746e-10	4.93281e-05	-1.51522	-2.05746e-10
8838528	rs12123076	7.06027e-05	3.79267	0.78247	1.92277e-05	-1.25569	-1.20167
8838731	rs7556144	3.345e-07	0.0679026	-0.844952	2.54576e-05	-1.35679	-0.819912
8839300	rs7513880	5.78202e-07	0.859477	-1.08924	4.07427e-05	-0.483351	-1.22309
8839703	rs139598732	2.40406e-07	-1.34318e-10	-1.10736	0.000102586	-1.34318e-10	-0.783007
8842145	rs112470424	1.42317e-07	-1.63163	-2.05746e-10	3.78515e-05	-1.78004	-2.05746e-10
8843724	rs76992094	2.18994e-07	-1.34318e-10	-1.20064	8.5183e-05	-1.34318e-10	-0.968911
8844600	rs4908514	3.03965e-07	-0.0129921	-0.859782	2.41038e-05	-1.38412	-0.847228
8845199	rs11586056	4.7896e-08	-1.66074	-1.05991	2.95337e-05	-1.67733	-0.350849
8845410	rs59092168	1.46552e-07	-1.53755	-0.0647539	2.17018e-05	-1.28443	-1.05189
8845766	rs145562672	2.16671e-07	-1.34318e-10	-1.21131	6.42053e-05	-1.34318e-10	-1.25163
8847380	rs10864367	5.33574e-07	0.782329	-1.09242	3.87496e-05	-0.537283	-1.21931
8848221	rs145195191	2.08288e-07	-1.25076	-2.05746e-10	5.61887e-05	-1.385	-2.05746e-10
8849282	rs34813437	3.62462e-07	-0.696766	-2.05746e-10	9.33854e-05	-0.876979	-2.05746e-10
8850709	rs11121232	5.50566e-07	0.806147	-1.08489	3.92675e-05	-0.52067	-1.22265
8851929	rs58263761	4.13434e-07	-0.634946	0.0697562	1.10827e-05	-1.78225	-1.22608
8852954	rs11121233	4.75146e-08	-1.48947	-1.23918	2.22766e-05	-1.4137	-0.896478
8853505	rs80107370	1.24409e-07	-1.76611	-2.05746e-10	3.77589e-05	-1.78249	-2.05746e-10
8854545	rs6698830	4.75952e-07	0.654624	-1.07899	3.5339e-05	-0.625778	-1.22295
8855189	rs1284486	1.30823e-07	-1.71584	-2.05746e-10	3.77518e-05	-1.78268	-2.05746e-10
8856603	rs7524437	2.01888e-07	-1.37933	0.0973551	1.39871e-05	-1.52276	-1.25282
8856972	rs6577524	3.2857e-07	0.0190397	-0.813976	2.56401e-05	-1.36884	-0.800717
8857104	rs6577525	3.16456e-07	0.0530745	-0.885577	2.42359e-05	-1.35244	-0.873438
8857184	rs150875913	1.41021e-07	-1.64078	-2.05746e-10	5.05113e-05	-1.49152	-2.05746e-10
8857245	rs12142911	5.54163e-08	-1.33374	-1.24107	2.67387e-05	-1.24102	-0.886579
8857976	rs117088526	2.2423e-07	-1.34318e-10	-1.17701	6.81744e-05	-1.34318e-10	-1.19164
8858532	rs6664000	3.13401e-07	-0.0463928	-0.795809	2.53187e-05	-1.39989	-0.782281
8858781	rs1284487	1.30653e-07	-1.71714	-2.05746e-10	3.77492e-05	-1.78275	-2.05746e-10
8858804	rs192251961	6.10295e-07	-0.175744	-2.05746e-10	7.72063e-05	-1.06723	-2.05746e-10
8858923	rs146197586	1.11785e-07	-0.663084	-1.21003	5.31629e-05	-0.846333	-0.594019
8859491	rs6690928	4.7577e-07	0.654624	-1.07938	3.52688e-05	-0.625778	-1.22494
8860297	rs6685822	1.4346e-07	-1.62363	-2.05746e-10	4.43185e-05	-1.62231	-2.05746e-10
8860813	rs116471911	2.29375e-07	-1.15433	-2.05746e-10	3.99047e-05	-1.72722	-2.05746e-10
8860955	rs115777450	3.75519e-07	-0.661378	-2.05746e-10	3.77447e-05	-1.78287	-2.05746e-10
8860999	rs114364116	2.30904e-07	-1.14769	-2.05746e-10	3.99841e-05	-1.72523	-2.05746e-10
8862398	rs1298192	1.36829e-07	-1.67095	-2.05746e-10	3.79923e-05	-1.77633	-2.05746e-10
8862787	rs55840223	5.65417e-08	-1.31484	-1.23987	2.71248e-05	-1.22028	-0.892981
8863233	rs139118270	2.0888e-07	-1.24793	-2.05746e-10	5.39054e-05	-1.42648	-2.05746e-10
8863453	rs12143686	4.9038e-07	0.680417	-1.07492	3.58622e-05	-0.607986	-1.22604
8863664	rs55939938	4.70772e-08	-1.48947	-1.24843	2.36705e-05	-1.4137	-0.835786
8864486	rs74918616	1.51602e-07	-1.56843	-2.05746e-10	3.91078e-05	-1.74739	-2.05746e-10
8864680	rs1472228	2.92883e-07	-0.0942468	-0.815668	2.42664e-05	-1.42219	-0.802434
8865497	rs6577527	3.17846e-07	0.0190397	-0.847158	2.47907e-05	-1.36884	-0.834406
8865639	rs61784176	2.08652e-07	-1.53226	0.283244	1.70592e-05	-1.33383	-1.24319
8867301	rs2029706	3.92041e-05	3.03805	0.948796	1.63046e-05	-1.44985	-1.17241
8868406	rs12137865	4.8017e-08	-1.47335	-1.24478	2.3691e-05	-1.39564	-0.852973
8868981	rs7548307	4.90374e-08	-1.44959	-1.24751	2.48375e-05	-1.36911	-0.832246
8869280	rs79984432	1.94885e-07	-1.31728	-2.05746e-10	6.11269e-05	-1.30076	-2.05746e-10
8870134	rs7551510	4.74092e-08	-1.48108	-1.24979	2.39826e-05	-1.40429	-0.832093
8870876	rs7517436	2.62561e-07	-0.274286	-0.744918	2.44451e-05	-1.52226	-0.69502
8871313	rs12144387	1.95054e-07	-1.31641	-2.05746e-10	5.55554e-05	-1.39633	-2.05746e-10
8871485	rs7555126	3.20829e-07	-0.216765	-0.602013	2.79323e-05	-1.49804	-0.585891
8871690	rs7520572	4.54418e-08	-1.52612	-1.24713	2.27217e-05	-1.45496	-0.835436
8871965	rs7546225	3.14798e-05	2.95404	0.813371	1.55112e-05	-1.47551	-1.19664
8872455	rs75634300	4.54034e-08	-1.52612	-1.24798	2.28858e-05	-1.45496	-0.828239
8873727	rs7550782	4.67163e-07	-0.443007	-2.05746e-10	5.82468e-05	-1.34902	-2.05746e-10
8874460	rs76774435	2.09121e-07	-1.34318e-10	-1.24677	6.51305e-05	-1.34318e-10	-1.23732
8874627	rs76293780	1.44032e-07	-1.61965	-2.05746e-10	3.77869e-05	-1.78175	-2.05746e-10
8875542	rs56280806	4.69583e-08	-1.48947	-1.25095	2.46312e-05	-1.4137	-0.796002
8876392	rs11121237	4.65446e-08	-1.497	-1.25228	2.49675e-05	-1.42214	-0.773995
8878481	rs1826583	2.50627e-07	-0.117498	-0.948224	2.2265e-05	-1.40522	-0.90548
8878809	rs12410886	5.05629e-08	-1.45733	-1.20914	2.06815e-05	-1.36728	-1.0172
8878885	rs12410893	5.05068e-08	-1.45733	-1.21025	2.0735e-05	-1.36728	-1.01461
8879610	rs4908516	4.27951e-08	-1.75534	-1.07792	2.51036e-05	-1.76151	-0.429191
8880540	rs11576478	4.88128e-08	-1.47972	-1.22197	2.04568e-05	-1.40211	-0.993286
8882664	rs2185205	2.61667e-07	0.0631129	-1.08573	2.43003e-05	-0.987426	-1.2358
8885202	rs12127888	3.77456e-08	-1.72483	-1.23399	1.63729e-05	-1.67442	-0.943666
8885551	rs2131676	2.60238e-07	0.0631129	-1.0912	2.43869e-05	-0.987426	-1.23224
8885629	rs146274314	1.46072e-07	-1.60559	-2.05746e-10	3.93974e-05	-1.74001	-2.05746e-10
8885797	rs12120339	3.18307e-07	-0.826671	-2.05746e-10	0.000100438	-0.804172	-2.05746e-10
8886422	rs6678590	4.4578e-07	0.504591	-0.994451	2.90453e-05	-1.08989	-0.954967
8887005	rs4908517	3.70758e-08	-1.73775	-1.23897	1.64351e-05	-1.69238	-0.921912
8887937	rs4908781	2.38536e-07	-0.00251085	-1.11266	2.35694e-05	-1.0303	-1.22346
8888114	rs4908782	2.41882e-05	2.84686	0.657079	1.63468e-05	-1.40952	-1.21016
8888842	rs11121239	2.02334e-05	2.69969	0.625715	1.53968e-05	-1.46478	-1.21477
8888846	rs59098906	2.29245e-07	-1.34318e-10	-1.15489	9.7171e-05	-1.34318e-10	-0.837241
8889352	rs7542102	3.60996e-08	-1.75193	-1.25148	1.71484e-05	-1.713	-0.858806
8891032	rs6577528	2.10526e-07	-0.157996	-1.08208	2.16844e-05	-1.09857	-1.23855
8891125	rs6695310	4.67642e-08	-1.77829	-0.966274	3.45414e-05	-1.78146	-0.0900985
8892577	rs4908518	1.70654e-07	-0.284739	-1.16531	2.06864e-05	-1.16291	-1.22133
8893500	rs6577529	2.05785e-07	-0.0557937	-1.20706	1.81678e-05	-1.32262	-1.19144
8894019	rs141843452	3.54791e-07	-0.718159	-2.05746e-10	0.000103802	-0.77123	-2.05746e-10
8894096	rs7526802	3.85541e-08	-1.7241	-1.21352	1.38841e-05	-1.67902	-1.10395
8894346	rs12068123	1.51703e-07	-0.379698	-1.18806	1.99894e-05	-1.21441	-1.20411
8894357	rs11121240	1.62652e-07	-0.303801	-1.19427	2.1106e-05	-1.16574	-1.19842
8894753	rs139366811	1.43185e-07	-1.62555	-2.05746e-10	3.77449e-05	-1.78286	-2.05746e-10
8895237	rs148794902	3.80094e-08	-1.73065	-1.2212	1.39859e-05	-1.68779	-1.08787
8895448	rs7530406	1.66447e-07	-0.303801	-1.17121	2.07441e-05	-1.16574	-1.21572
8895543	rs6699790	1.95848e-07	-1.31235	-2.05746e-10	4.45149e-05	-1.61789	-2.05746e-10
8895866	rs77137441	3.7026e-08	-1.78033	-1.19773	1.81126e-05	-1.7789	-0.73821
8895970	rs11121241	3.88109e-08	-1.73019	-1.20079	1.33586e-05	-1.69039	-1.13116
8895987	rs74718979	3.0874e-07	-1.34318e-10	-0.857185	8.37291e-05	-1.34318e-10	-0.986126
8896328	rs75557229	2.07937e-07	-1.34318e-10	-1.25245	6.49947e-05	-1.34318e-10	-1.23941
8896627	rs139018184	1.5439e-07	-1.55021	-2.05746e-10	3.77444e-05	-1.78288	-2.05746e-10
8896717	rs6577531	1.97521e-07	-0.152143	-1.1517	1.83274e-05	-1.35057	-1.15475
8897040	rs4908783	4.0443e-08	-1.78283	-1.10696	1.22598e-05	-1.68565	-1.22174
8898022	rs3853436	1.38047e-07	-1.41819	-0.243907	1.3374e-05	-1.56912	-1.25128
8898807	rs11582339	4.17682e-08	-1.7803	-1.07725	1.17324e-05	-1.71926	-1.2321
8898975	rs3866804	1.90181e-07	-0.15368	-1.18803	1.74571e-05	-1.3635	-1.19047
8899305	rs6577532	1.73927e-07	-0.261961	-1.16909	1.68497e-05	-1.41752	-1.17186
8900944	rs6577533	1.92602e-07	-0.0908914	-1.23817	1.71605e-05	-1.33135	-1.23975
8901391	rs12565639	1.71806e-07	-1.38646	-0.0568611	1.3315e-05	-1.59224	-1.23258
8901550	rs77746148	1.82469e-06	0.91948	-2.05746e-10	0.00033551	0.401937	-2.05746e-10
8903544	rs61074911	2.82016e-07	-1.34318e-10	-0.947722	0.000135241	-1.34318e-10	-0.506655
8903858	rs12125668	9.74029e-08	-0.758054	-1.25278	1.58978e-05	-1.56063	-1.0869
8903931	rs12124851	6.33645e-07	1.09036	-1.22856	2.42298e-05	-1.46194	-0.76419
8904243	rs367567117	3.30458e-07	-1.34318e-10	-0.789206	8.64189e-05	-1.34318e-10	-0.954507
8906286	rs139529766	1.36478e-07	-1.67352	-2.05746e-10	5.07944e-05	-1.48593	-2.05746e-10
8906301	rs11121242	6.39492e-08	-1.3952	-1.03639	1.10301e-05	-1.77734	-1.23574
8907132	rs12129659	1.63496e-07	-1.4929	-2.05746e-10	5.48744e-05	-1.40867	-2.05746e-10
8908212	rs2065603	7.25618e-08	-1.33106	-0.974188	1.1016e-05	-1.76592	-1.24844
8908750	rs6577534	1.92249e-07	-0.173034	-1.15786	1.89361e-05	-1.2528	-1.21985
8909078	rs4908785	1.67261e-07	-0.241665	-1.22846	1.75103e-05	-1.29918	-1.25175
8910110	rs6577536	1.04358e-07	-0.955319	-0.98654	1.23542e-05	-1.64895	-1.25077
8910347	rs12135416	3.29686e-06	2.66235	-1.15132	4.33665e-05	-0.646081	-0.997946
8910542	rs6661010	1.10545e-07	-0.911148	-0.97312	1.25656e-05	-1.63083	-1.25192
8910544	rs6676113	2.5962e-07	0.20083	-1.2313	2.59962e-05	-0.902899	-1.25286
8910578	rs6684644	3.73054e-06	2.77618	-1.14156	4.53448e-05	-0.586608	-1.01281
8910705	rs6673587	5.46354e-06	3.17782	-1.16165	5.76514e-05	-0.378421	-0.980878
8910943	rs4908786	2.4007e-07	0.114657	-1.22341	2.45961e-05	-0.959973	-1.25115
8910986	rs6663876	4.1623e-06	2.88491	-1.14077	4.78261e-05	-0.532189	-1.01395
8911503	rs184767548	2.08436e-07	-1.34318e-10	-1.25005	6.65091e-05	-1.34318e-10	-1.21637
8911834	rs6677249	2.45503e-07	0.100323	-1.1867	2.42936e-05	-0.987618	-1.23588
8913181	rs6676285	1.578e-07	-0.339387	-1.18897	1.8508e-05	-1.25434	-1.24117
8913369	rs4908787	2.02487e-07	-0.0849318	-1.19408	2.16302e-05	-1.09629	-1.24333
8913612	rs12732817	9.3523e-08	-0.822053	-1.22943	1.31331e-05	-1.58533	-1.25325
8914396	rs6577538	9.40467e-08	-0.822053	-1.22384	1.31421e-05	-1.58533	-1.25256
8915695	rs75870781	1.55714e-07	-1.54167	-2.05746e-10	4.75629e-05	-1.55166	-2.05746e-10
8916224	rs11121245	1.23261e-07	-0.750516	-1.02486	1.38237e-05	-1.54506	-1.24227
8916256	rs116445980	1.89994e-07	-1.34269	-2.05746e-10	3.78186e-05	-1.78091	-2.05746e-10
8916517	rs2038903	1.22695e-07	-1.23164	-0.548341	1.15221e-05	-1.76029	-1.20916
8917102	rs11121246	1.22354e-07	-0.770709	-1.01206	1.37891e-05	-1.54496	-1.24488
8917212	rs914994	2.54821e-06	2.35442	-1.10096	3.25832e-05	-0.865302	-1.06462
8917669	rs11590606	1.22019e-07	-0.770709	-1.0148	1.37963e-05	-1.54496	-1.24435
8917815	rs2047094	1.25617e-07	-0.736713	-1.01974	1.40415e-05	-1.52833	-1.24336
8917956	rs2047095	1.13008e-07	-0.617889	-1.24434	1.43533e-05	-1.49868	-1.25105
8918313	rs10864368	1.24074e-07	-0.736713	-1.03209	1.40803e-05	-1.52833	-1.2406
8918795	rs11121247	1.14101e-07	-0.604491	-1.24811	1.45023e-05	-1.49103	-1.24838
8919117	rs115943605	1.34212e-07	-1.69026	-2.05746e-10	4.12282e-05	-1.69459	-2.05746e-10
8919560	rs77299379	8.97998e-07	-1.34318e-10	0.210482	0.000166904	-1.34318e-10	-0.296294
8920030	rs1971492	1.10823e-07	-0.631635	-1.25012	1.43295e-05	-1.50545	-1.24595
8920712	rs2071414	4.76924e-07	0.427246	-0.849575	1.59881e-05	-1.39152	-1.25035
8921735	rs2071413	2.39715e-07	-1.34318e-10	-1.11023	0.000106394	-1.34318e-10	-0.746563
8924243	rs28999092	4.75956e-07	-1.34318e-10	-0.42436	8.43984e-05	-1.34318e-10	-0.978165
8924282	rs1543711	1.00931e-07	-0.722906	-1.25235	1.37549e-05	-1.54953	-1.2428
8924534	rs190558932	1.25242e-07	-1.75944	-2.05746e-10	4.32405e-05	-1.64694	-2.05746e-10
8924921	rs2781068	9.97019e-08	-0.736005	-1.2515	1.36195e-05	-1.55565	-1.24656
8925112	rs2765507	3.61568e-06	2.37403	-0.770685	2.05764e-05	-1.1363	-1.25326
8925929	rs2781067	1.14358e-07	-0.597851	-1.2525	1.48989e-05	-1.47337	-1.23906
8925943	rs112523950	3.50161e-07	-0.731294	-2.05746e-10	7.97009e-05	-1.03543	-2.05746e-10
8926329	rs2781066	1.70851e-07	-0.207723	-1.24117	1.34491e-05	-1.60598	-1.20883
8926752	rs2781065	1.10947e-07	-0.630264	-1.25037	1.43571e-05	-1.50503	-1.24444
8926868	rs2781064	3.50508e-06	2.44868	-0.876398	2.13365e-05	-1.11323	-1.24007
8928125	rs2071412	4.0626e-07	0.282491	-0.865183	1.48805e-05	-1.46365	-1.25001
8928811	rs7540170	3.67507e-07	0.221574	-0.904518	1.46606e-05	-1.48177	-1.24678
8930369	rs2781060	9.85461e-08	-0.747724	-1.25144	1.35783e-05	-1.56109	-1.24415
8930385	rs2765511	9.95861e-08	-0.736005	-1.25266	1.38338e-05	-1.55565	-1.23095
8930606	rs56193077	4.74856e-07	-0.426674	-2.05746e-10	6.19109e-05	-1.28802	-2.05746e-10
8931149	rs2274971	2.88613e-07	-0.0868695	-0.837729	1.30575e-05	-1.59344	-1.25091
8931463	rs1006950	9.35767e-08	-0.798995	-1.25191	1.32794e-05	-1.58448	-1.24302
```
