## Supplementary material for "Characterization of shared and ancestry-specific signals driving complex traits using multi-ancestry fine-mapping": susiex_nc3.cs80.summary

```
# chr1:7931607-8931607
CS_ID	CS_LENGTH	CS_PURITY	MAX_PIP_SNP	BP	REF_ALLELE	ALT_ALLELE	REF_FRQ	BETA	SE	-LOG10P	MAX_PIP	POST-HOC_PROB_POP1	POST-HOC_PROB_POP2
1	25	0.838979	rs301798	8488565	G,G	A,A	0.685885,0.923611	0.0229162,0.0537487	0.00425961,0.0160932	7.12764,3.0766	0.0643957	0.996969	0.922726
2	21	0.00318974	rs10449318	8389894	T,T	C,C	0.709742,0.818452	-0.0209797,-0.0325796	0.00435609,0.0110895	5.83463,2.48088	0.101837	0.592188	0.622025
```
