## Supplementary material for "Characterization of shared and ancestry-specific signals driving complex traits using multi-ancestry fine-mapping": susiex_nc1.cs80.snp

```
BP	SNP	PIP(CS1)	LogBF(CS1,Pop1)	LogBF(CS1,Pop2)
9423329	chr1:9423329:G:A	2.1467e-10	-1.03546	-0.845974
9423772	chr1:9423772:G:A	1.25592e-10	-1.60538	-0.812121
9423906	chr1:9423906:G:A	8.37783e-11	-1.20671	-1.61565
9423975	chr1:9423975:G:T	3.07888e-10	-1.2066e-10	-1.5208
9424148	chr1:9424148:C:T	3.07406e-10	-1.2066e-10	-1.52237
9424172	chr1:9424172:C:T	7.47466e-10	-1.2066e-10	-0.633851
9424403	chr1:9424403:C:T	3.29283e-10	-1.2066e-10	-1.45362
9424464	chr1:9424464:A:T	1.13811e-10	-0.958046	-1.55795
9424612	chr1:9424612:G:T	6.78354e-11	-1.40033	-1.63313
9424619	chr1:9424619:A:T	1.27348e-10	-0.776181	-1.62744
9424741	chr1:9424741:A:T	3.32775e-10	-1.2066e-10	-1.44307
9424761	chr1:9424761:G:A	1.16394e-10	-0.965159	-1.5284
9424775	chr1:9424775:A:G	2.982e-10	-1.2066e-10	-1.55278
9424812	chr1:9424812:C:T	4.40599e-10	-1.2066e-10	-1.1624
9425075	chr1:9425075:T:G	8.90496e-11	-1.60504	-1.1563
9425310	chr1:9425310:A:G	2.94401e-10	-1.2066e-10	-1.5656
9425375	chr1:9425375:T:A	1.01373e-10	-1.33398	-1.29776
9425395	chr1:9425395:T:C	1.15278e-10	-0.965823	-1.53737
9425974	chr1:9425974:G:A	4.40798e-09	0.188189	0.952444
9426025	chr1:9426025:G:C	3.78031e-10	-1.2066e-10	-1.31556
9426188	chr1:9426188:G:C	3.85267e-10	-1.2066e-10	-1.2966
9426267	chr1:9426267:C:T	2.00554e-10	-0.494271	-1.45518
9426558	chr1:9426558:G:A	4.39454e-10	-1.2066e-10	-1.16501
9426609	chr1:9426609:C:T	3.8171e-10	-1.2066e-10	-1.30588
9426665	chr1:9426665:A:G	4.07266e-10	-1.2066e-10	-1.24107
9427020	chr1:9427020:C:T	2.81404e-10	-1.2066e-10	-1.61075
9427186	chr1:9427186:C:T	5.40188e-10	-1.2066e-10	-0.958623
9427377	chr1:9427377:G:A	1.13082e-10	-0.919997	-1.60243
9428206	chr1:9428206:C:T	2.75488e-10	-1.2066e-10	-1.632
9428285	chr1:9428285:C:T	3.57561e-09	0.0253727	0.90598
9428336	chr1:9428336:T:C	6.48306e-10	0.109084	-0.885261
9428744	chr1:9428744:G:C	2.83401e-10	-1.2066e-10	-1.60368
9428993	chr1:9428993:C:G	3.1823e-10	-1.2066e-10	-1.48777
9429153	chr1:9429153:G:A	1.58772e-10	-1.59697	-0.586095
9429347	chr1:9429347:C:T	1.06003e-10	-1.59624	-0.990836
9429374	chr1:9429374:T:C	2.76282e-10	-1.2066e-10	-1.62912
9429710	chr1:9429710:C:T	2.98852e-10	-1.2066e-10	-1.55059
9429861	chr1:9429861:C:T	3.34065e-10	-1.2066e-10	-1.43921
9429913	chr1:9429913:A:G	1.50537e-10	-1.6034	-0.632934
9430119	chr1:9430119:G:A	3.80633e-10	-1.3087	-6.34265e-10
9430280	chr1:9430280:A:G	7.29666e-10	0.201714	-0.859667
9430416	chr1:9430416:G:A	3.85075e-10	-1.2971	-6.34265e-10
9430427	chr1:9430427:C:A	2.74608e-10	-1.2066e-10	-1.6352
9430644	chr1:9430644:G:C	6.72682e-10	0.179376	-0.918643
9430910	chr1:9430910:G:A	3.14866e-10	-1.2066e-10	-1.49839
9431071	chr1:9431071:G:A	5.22004e-10	0.633253	-1.62612
9431637	chr1:9431637:G:A	4.49008e-10	-1.2066e-10	-1.1435
9431760	chr1:9431760:G:A	1.81258e-10	-0.599466	-1.45115
9431785	chr1:9431785:G:A	7.28669e-10	0.218755	-0.878074
9431829	chr1:9431829:A:G	7.6457e-10	0.256951	-0.868177
9431951	chr1:9431951:C:T	7.52067e-10	0.244637	-0.872352
9431965	chr1:9431965:A:C	2.70536e-09	-0.236313	0.888763
9431996	chr1:9431996:A:G	1.56665e-10	-1.59826	-0.598171
9432021	chr1:9432021:T:C	2.85307e-09	-0.217329	0.922941
9432033	chr1:9432033:C:A	5.37601e-10	-0.963423	-6.34265e-10
9432487	chr1:9432487:C:T	7.27243e-10	0.217439	-0.878719
9432570	chr1:9432570:G:A	7.2816e-10	0.220037	-0.880056
9432614	chr1:9432614:C:G	8.08745e-10	0.321693	-0.876749
9432763	chr1:9432763:C:T	3.74077e-10	-1.2066e-10	-1.32608
9432769	chr1:9432769:C:T	3.2112e-10	-1.2066e-10	-1.47872
9432996	chr1:9432996:A:G	3.81432e-10	-1.2066e-10	-1.30661
9433056	chr1:9433056:A:G	5.19752e-10	-0.101573	-0.895615
9433185	chr1:9433185:G:A	8.62023e-11	-1.15817	-1.63568
9433231	chr1:9433231:C:T	9.56285e-11	-1.23376	-1.45631
9433542	chr1:9433542:C:T	9.81531e-11	-1.58124	-1.08277
9433742	chr1:9433742:T:A	1.17673e-10	-1.5805	-0.902128
9433760	chr1:9433760:C:G	1.03544e-10	-0.995337	-1.61521
9433804	chr1:9433804:G:A	3.46583e-10	-1.2066e-10	-1.40242
9434003	chr1:9434003:A:G	9.94654e-11	-1.59404	-1.05669
9434083	chr1:9434083:T:C	9.61779e-11	-1.1493	-1.53504
9434133	chr1:9434133:G:A	2.83039e-10	-1.60496	-6.34265e-10
9434166	chr1:9434166:T:C	1.0523e-10	-1.01874	-1.57565
9434181	chr1:9434181:G:A	1.0673e-10	-1.00876	-1.57148
9434404	chr1:9434404:T:G	1.03333e-10	-1.07907	-1.53351
9434427	chr1:9434427:A:G	9.97918e-11	-1.12918	-1.51828
9434611	chr1:9434611:A:G	5.05894e-10	-1.02421	-6.34265e-10
9434867	chr1:9434867:A:G	5.28112e-10	-1.2066e-10	-0.981231
9434921	chr1:9434921:A:G	2.7867e-10	-1.2066e-10	-1.62051
9434968	chr1:9434968:G:A	3.1108e-10	-1.51049	-6.34265e-10
9435041	chr1:9435041:T:A	1.41975e-10	-1.26645	-1.02844
9435211	chr1:9435211:T:G	2.95096e-10	-1.2066e-10	-1.56324
9435422	chr1:9435422:C:T	1.00737e-10	-1.02964	-1.60839
9435468	chr1:9435468:A:G	1.01048e-10	-1.07799	-1.55695
9435494	chr1:9435494:G:A	1.03884e-10	-1.0697	-1.53757
9435528	chr1:9435528:T:C	1.03017e-10	-1.04021	-1.57544
9435529	chr1:9435529:G:C	4.83341e-10	-1.2066e-10	-1.06982
9436409	chr1:9436409:T:C	1.03623e-10	-1.06043	-1.54936
9436422	chr1:9436422:C:T	1.04892e-10	-1.04905	-1.54855
9436457	chr1:9436457:A:G	8.79043e-11	-1.15471	-1.61958
9436587	chr1:9436587:A:G	1.05745e-10	-1.02944	-1.56006
9436609	chr1:9436609:T:C	1.05981e-10	-1.02879	-1.55849
9436894	chr1:9436894:TATATATA:T	3.00649e-10	-1.5446	-6.34265e-10
9437042	chr1:9437042:T:C	7.45225e-10	-0.962232	0.325378
9437231	chr1:9437231:A:G	6.91522e-10	-1.15082	0.439171
9437305	chr1:9437305:C:T	7.92547e-10	-0.942531	0.367243
9437418	chr1:9437418:T:C	7.4793e-10	-0.999691	0.36646
9437419	chr1:9437419:G:A	5.50441e-10	-1.2066e-10	-0.939821
9437499	chr1:9437499:T:A	5.70377e-10	-1.2066e-10	-0.904243
9437593	chr1:9437593:T:C	7.52542e-10	-0.979526	0.352443
9437609	chr1:9437609:T:C	7.01662e-10	-0.984239	0.287151
9438054	chr1:9438054:T:C	6.17332e-10	-1.20613	0.381
9438229	chr1:9438229:G:A	4.99995e-10	-1.2066e-10	-1.03594
9438625	chr1:9438625:C:A	3.19513e-10	-1.2066e-10	-1.48374
9438842	chr1:9438842:G:T	7.19931e-10	-1.2066e-10	-0.671384
9439187	chr1:9439187:G:A	8.01821e-10	0.108422	-0.672076
9439837	chr1:9439837:C:G	7.98107e-10	-1.2066e-10	-0.568298
9440230	chr1:9440230:G:A	2.75392e-10	-1.2066e-10	-1.63234
9440306	chr1:9440306:A:C	3.05065e-10	-1.2066e-10	-1.53001
9440513	chr1:9440513:T:C	1.00815e-10	-1.56911	-1.06814
9440545	chr1:9440545:C:T	7.94406e-11	-1.38778	-1.48775
9440581	chr1:9440581:G:A	6.22886e-11	-1.5248	-1.59396
9440736	chr1:9440736:G:A	2.45787e-10	-1.50072	-0.245355
9441351	chr1:9441351:C:T	5.05754e-10	-1.2066e-10	-1.02449
9441353	chr1:9441353:T:C	5.0466e-10	-1.2066e-10	-1.02666
9441437	chr1:9441437:T:C	5.05897e-10	-1.2066e-10	-1.02421
9441642	chr1:9441642:C:T	2.76594e-10	-1.2066e-10	-1.62799
9442006	chr1:9442006:G:A	3.31558e-10	-1.2066e-10	-1.44674
9442017	chr1:9442017:A:G	1.6206e-10	-1.08384	-1.07874
9442212	chr1:9442212:A:G	2.76901e-10	-1.2066e-10	-1.62688
9442277	chr1:9442277:G:A	2.76243e-10	-1.2066e-10	-1.62926
9442426	chr1:9442426:C:T	2.94663e-10	-1.2066e-10	-1.56471
9442594	chr1:9442594:T:C	2.84697e-10	-0.300259	-1.29885
9442949	chr1:9442949:T:C	1.22727e-10	-1.54194	-0.898636
9443085	chr1:9443085:G:A	3.0432e-10	-1.2066e-10	-1.53246
9443116	chr1:9443116:G:A	2.99529e-10	-1.2066e-10	-1.54833
9443141	chr1:9443141:G:A	3.01099e-10	-1.2066e-10	-1.5431
9443413	chr1:9443413:T:C	8.26611e-11	-1.54744	-1.28835
9443585	chr1:9443585:A:G	1.38064e-10	-1.46493	-0.857891
9443822	chr1:9443822:A:G	2.5803e-10	-0.0679226	-1.62954
9444451	chr1:9444451:T:G	3.1835e-10	-1.2066e-10	-1.48739
9444774	chr1:9444774:A:G	1.21228e-10	-1.49296	-0.959905
9444829	chr1:9444829:T:TC	2.82741e-10	-1.2066e-10	-1.60601
9445143	chr1:9445143:A:G	4.38015e-10	-1.2066e-10	-1.16829
9445260	chr1:9445260:G:A	2.81358e-10	-1.2066e-10	-1.61091
9445285	chr1:9445285:G:A	1.29154e-10	-1.50379	-0.885743
9445651	chr1:9445651:G:A	1.48965e-10	-1.48362	-0.76321
9445762	chr1:9445762:T:C	4.76821e-10	-0.284926	-0.798473
9446122	chr1:9446122:T:C	1.57408e-10	-1.438	-0.7537
9446216	chr1:9446216:T:C	8.80756e-11	-1.56691	-1.20543
9446507	chr1:9446507:G:A	1.04992e-10	-1.52673	-1.06993
9446571	chr1:9446571:A:G	3.20827e-10	-1.2066e-10	-1.47964
9446692	chr1:9446692:C:T	2.77924e-09	0.758147	-0.078752
9446943	chr1:9446943:T:C	3.25698e-10	-1.2066e-10	-1.46457
9446945	chr1:9446945:T:G	2.61341e-10	-0.527496	-1.15722
9446998	chr1:9446998:C:T	3.11323e-10	-1.2066e-10	-1.50971
9447373	chr1:9447373:C:G	2.78819e-10	-1.2066e-10	-1.61998
9447507	chr1:9447507:T:C	7.02728e-11	-1.39757	-1.60058
9447562	chr1:9447562:G:A	1.06874e-10	-1.2675	-1.31138
9447601	chr1:9447601:C:A	3.63152e-10	-1.2066e-10	-1.35572
9447740	chr1:9447740:A:G	3.75812e-10	-1.23569	-0.0857598
9448039	chr1:9448039:AT:A	7.26909e-11	-1.386	-1.57832
9448051	chr1:9448051:C:T	7.12373e-11	-1.52345	-1.46107
9448608	chr1:9448608:C:T	2.89608e-10	-1.2066e-10	-1.58201
9448896	chr1:9448896:T:C	6.58483e-08	1.15231	2.69226
9449231	chr1:9449231:T:C	6.02805e-11	-1.59411	-1.55742
9449722	chr1:9449722:G:A	2.92395e-10	-1.2066e-10	-1.57244
9449723	chr1:9449723:C:T	1.32998e-10	-1.00951	-1.35069
9449762	chr1:9449762:G:C	7.97648e-11	-1.58016	-1.2913
9449918	chr1:9449918:A:G	7.95221e-11	-1.57855	-1.29595
9449961	chr1:9449961:A:G	5.9972e-11	-1.60198	-1.55468
9450028	chr1:9450028:G:A	4.52475e-10	-1.2066e-10	-1.13581
9450029	chr1:9450029:G:T	5.71246e-11	-1.60261	-1.6027
9450091	chr1:9450091:T:C	1.22726e-10	-0.835566	-1.60502
9450179	chr1:9450179:A:G	7.63647e-10	-1.2066e-10	-0.612434
9450187	chr1:9450187:C:T	9.81064e-10	1.01416	-1.37606
9450467	chr1:9450467:T:C	6.08004e-11	-1.58481	-1.55813
9450869	chr1:9450869:T:C	7.5664e-11	-1.43008	-1.49416
9450992	chr1:9450992:A:G	1.1892e-09	-0.169506	-6.34265e-10
9451059	chr1:9451059:T:C	4.25829e-10	-1.2066e-10	-1.1965
9451661	chr1:9451661:C:A	4.8397e-10	-1.2066e-10	-1.06852
9451786	chr1:9451786:C:T	3.54976e-10	-1.37849	-6.34265e-10
9452081	chr1:9452081:G:A	2.87127e-10	-1.2066e-10	-1.59061
9452084	chr1:9452084:C:T	8.86924e-10	-1.2066e-10	-0.462781
9452096	chr1:9452096:T:C	3.29845e-10	-1.2066e-10	-1.45192
9452453	chr1:9452453:T:C	5.02257e-10	-1.2066e-10	-1.03143
9452679	chr1:9452679:T:C	5.96038e-10	-1.2066e-10	-0.860236
9452680	chr1:9452680:G:T	5.95241e-10	-1.2066e-10	-0.861573
9453068	chr1:9453068:C:T	2.76659e-10	-1.2066e-10	-1.62775
9453107	chr1:9453107:G:A	5.94744e-11	-1.55131	-1.61369
9453486	chr1:9453486:G:A	3.49577e-10	-1.39382	-6.34265e-10
9453554	chr1:9453554:G:A	2.87354e-10	-1.2066e-10	-1.58983
9453604	chr1:9453604:A:G	2.96918e-10	-1.2066e-10	-1.55709
9454024	chr1:9454024:C:T	2.89298e-10	-1.2066e-10	-1.58308
9454156	chr1:9454156:T:C	3.50386e-10	-1.2066e-10	-1.3915
9454163	chr1:9454163:C:T	3.87517e-10	-1.2066e-10	-1.29078
9454238	chr1:9454238:A:C	3.15169e-10	-1.2066e-10	-1.49743
9454258	chr1:9454258:A:G	3.26324e-10	-1.2066e-10	-1.46265
9454493	chr1:9454493:C:T	2.77597e-10	-1.2066e-10	-1.62437
9454514	chr1:9454514:T:C	1.66386e-10	-1.46101	-0.675219
9454527	chr1:9454527:CT:C	2.85493e-10	-1.2066e-10	-1.59632
9454770	chr1:9454770:A:G	6.75951e-10	-1.2066e-10	-0.734419
9454787	chr1:9454787:T:C	6.10352e-11	-1.55756	-1.58152
9454840	chr1:9454840:G:A	3.97194e-10	-1.2066e-10	-1.26611
9454859	chr1:9454859:T:C	5.64893e-11	-1.60426	-1.61223
9454900	chr1:9454900:C:T	4.16559e-10	-1.21851	-6.34265e-10
9454999	chr1:9454999:G:A	3.65241e-10	-1.2066e-10	-1.34998
9455377	chr1:9455377:C:A	6.64847e-10	-1.2066e-10	-0.750982
9455990	chr1:9455990:A:G	1.81677e-09	0.741599	-0.487325
9456902	chr1:9456902:C:T	8.06297e-10	-1.2066e-10	-0.558088
9456974	chr1:9456974:CA:C	7.4759e-10	-0.633686	-6.34265e-10
9457085	chr1:9457085:G:A	4.65746e-10	-1.1069	-6.34265e-10
9457203	chr1:9457203:G:A	7.79961e-10	-1.2066e-10	-0.591296
9457415	chr1:9457415:C:T	5.61748e-10	-1.2066e-10	-0.919486
9457516	chr1:9457516:G:A	6.54577e-10	-1.2066e-10	-0.76655
9457606	chr1:9457606:T:C	6.66007e-10	-0.74924	-6.34265e-10
9457648	chr1:9457648:A:C	2.86078e-10	-1.2066e-10	-1.59428
9457677	chr1:9457677:G:C	2.84327e-10	-1.2066e-10	-1.60041
9457785	chr1:9457785:T:C	2.748e-10	-1.2066e-10	-1.63449
9458003	chr1:9458003:G:A	8.1089e-09	1.75018	-6.34265e-10
9458024	chr1:9458024:T:C	2.74579e-10	-1.2066e-10	-1.6353
9458095	chr1:9458095:T:C	2.833e-10	-1.2066e-10	-1.60403
9458536	chr1:9458536:A:G	2.74477e-10	-1.2066e-10	-1.63567
9458559	chr1:9458559:A:G	8.63014e-09	1.81248	-6.34265e-10
9458801	chr1:9458801:A:G	3.40147e-10	0.204914	-1.62608
9459230	chr1:9459230:T:C	2.20033e-10	-0.6921	-1.16466
9459303	chr1:9459303:G:C	5.89133e-10	-1.2066e-10	-0.871888
9459378	chr1:9459378:A:G	2.7463e-10	-1.2066e-10	-1.63512
9459534	chr1:9459534:C:T	5.7056e-10	-1.2066e-10	-0.903922
9460066	chr1:9460066:C:G	6.74943e-10	-1.2066e-10	-0.735912
9460161	chr1:9460161:C:T	7.57656e-10	-1.2066e-10	-0.62031
9461336	chr1:9461336:A:C	3.25041e-10	-1.2066e-10	-1.46659
9461418	chr1:9461418:A:G	4.62798e-10	0.330518	-1.44377
9461556	chr1:9461556:C:T	2.83992e-10	-1.2066e-10	-1.6016
9461881	chr1:9461881:A:G	9.33511e-10	-1.2066e-10	-0.411588
9461941	chr1:9461941:G:A	2.91625e-10	-1.2066e-10	-1.57507
9461966	chr1:9461966:A:T	3.82275e-10	-1.3044	-6.34265e-10
9462045	chr1:9462045:T:C	2.88319e-10	-1.58647	-6.34265e-10
9462305	chr1:9462305:T:G	3.26461e-10	-1.2066e-10	-1.46223
9462376	chr1:9462376:G:A	3.23167e-10	-1.2066e-10	-1.47237
9462407	chr1:9462407:A:T	2.74465e-10	-1.2066e-10	-1.63572
9462420	chr1:9462420:G:A	2.75231e-10	-1.2066e-10	-1.63293
9462625	chr1:9462625:G:A	1.40072e-09	-0.00579493	-6.34265e-10
9462697	chr1:9462697:A:T	8.60549e-10	0.0177205	-0.510689
9462744	chr1:9462744:T:C	3.1936e-10	-1.52119	0.0369634
9462758	chr1:9462758:A:G	8.68613e-10	-1.2066e-10	-0.483642
9463003	chr1:9463003:G:A	2.5452e-09	0.591425	-6.34265e-10
9463029	chr1:9463029:G:C	2.96303e-10	-1.2066e-10	-1.55916
9463103	chr1:9463103:A:G	1.13694e-09	-1.2066e-10	-0.214445
9463424	chr1:9463424:C:T	2.81533e-10	-0.0123326	-1.59796
9463519	chr1:9463519:G:A	1.82471e-09	-1.2066e-10	0.258639
9463803	chr1:9463803:A:T	1.59414e-10	-0.592086	-1.58695
9463997	chr1:9463997:A:G	2.7916e-10	-1.2066e-10	-1.61875
9464271	chr1:9464271:C:T	3.07675e-10	-1.2066e-10	-1.52149
9464281	chr1:9464281:C:T	1.7044e-10	-0.493863	-1.6183
9464302	chr1:9464302:G:A	1.3475e-08	-1.2066e-10	2.25805
9464568	chr1:9464568:G:A	1.36302e-09	-0.0330843	-6.34265e-10
9464693	chr1:9464693:G:A	7.96592e-09	-1.2066e-10	1.73239
9464821	chr1:9464821:A:G	2.9099e-10	-1.2066e-10	-1.57725
9464909	chr1:9464909:T:C	3.22292e-10	-1.2066e-10	-1.47508
9465176	chr1:9465176:G:A	6.36919e-11	-1.56757	-1.52891
9465196	chr1:9465196:TTA:T	2.99894e-10	-1.2066e-10	-1.54711
9465235	chr1:9465235:C:A	9.14719e-11	-1.10847	-1.62604
9465359	chr1:9465359:T:C	9.46018e-11	-1.06514	-1.63572
9465360	chr1:9465360:G:A	9.53605e-11	-1.05723	-1.63565
9465378	chr1:9465378:A:G	2.97637e-10	-1.2066e-10	-1.55467
9465535	chr1:9465535:A:G	2.98504e-10	-1.2066e-10	-1.55176
9465638	chr1:9465638:G:A	9.21e-11	-1.09286	-1.6348
9465804	chr1:9465804:C:T	3.27912e-10	-1.2066e-10	-1.4578
9465943	chr1:9465943:GC:G	2.04606e-10	-0.484892	-1.44456
9466126	chr1:9466126:G:A	2.97981e-10	-1.2066e-10	-1.55351
9466667	chr1:9466667:G:A	1.06845e-10	-1.26248	-1.31668
9466725	chr1:9466725:C:T	2.87371e-10	-1.2066e-10	-1.58976
9466766	chr1:9466766:A:T	3.0884e-10	-1.51772	-6.34265e-10
9466897	chr1:9466897:G:A	8.29967e-11	-1.19731	-1.63443
9466920	chr1:9466920:A:G	5.67881e-11	-1.59058	-1.62063
9467067	chr1:9467067:G:A	1.34874e-09	-1.2066e-10	-0.0436109
9467572	chr1:9467572:T:C	3.26807e-10	-1.46117	-6.34265e-10
9467608	chr1:9467608:A:G	1.06121e-09	-1.2066e-10	-0.28337
9467736	chr1:9467736:G:A	1.26536e-09	-0.107429	-6.34265e-10
9467741	chr1:9467741:C:T	9.81453e-11	-1.03018	-1.63391
9467801	chr1:9467801:C:T	6.21564e-11	-1.53845	-1.58244
9468043	chr1:9468043:G:A	9.9136e-11	-1.0193	-1.63475
9468218	chr1:9468218:G:A	6.66129e-11	-1.52576	-1.52588
9468246	chr1:9468246:C:T	1.35682e-09	-0.0376442	-6.34265e-10
9468265	chr1:9468265:A:G	2.83155e-10	-1.60454	-6.34265e-10
9468436	chr1:9468436:G:T	5.78604e-10	-0.897388	0.00746548
9468523	chr1:9468523:G:A	1.38807e-09	-0.0148703	-6.34265e-10
9468782	chr1:9468782:C:T	2.75165e-10	-1.2066e-10	-1.63317
9468837	chr1:9468837:C:A	3.65269e-10	-1.2066e-10	-1.34991
9468869	chr1:9468869:G:T	2.85133e-10	-1.59758	-6.34265e-10
9469144	chr1:9469144:T:C	8.69741e-11	-1.60567	-1.17926
9469234	chr1:9469234:A:G	2.51792e-10	-0.236544	-1.48539
9469382	chr1:9469382:A:G	4.57463e-10	-1.2066e-10	-1.12484
9469487	chr1:9469487:G:T	3.18459e-10	-1.2066e-10	-1.48704
9469618	chr1:9469618:A:G	8.20029e-11	-1.54542	-1.29836
9469773	chr1:9469773:G:A	6.49082e-11	-1.57797	-1.4996
9471064	chr1:9471064:C:G	3.95766e-10	-1.2066e-10	-1.26972
9471395	chr1:9471395:G:A	3.53799e-10	-1.2066e-10	-1.38181
9471877	chr1:9471877:C:T	5.94869e-10	-1.2066e-10	-0.862198
9472124	chr1:9472124:C:CTG	3.59386e-10	-1.2066e-10	-1.36614
9472530	chr1:9472530:C:T	5.13369e-10	-1.2066e-10	-1.00955
9472558	chr1:9472558:C:G	8.91853e-10	-1.2066e-10	-0.457239
9472767	chr1:9472767:A:C	8.3856e-10	-1.2066e-10	-0.518854
9472813	chr1:9472813:G:A	3.0087e-10	-1.2066e-10	-1.54386
9472904	chr1:9472904:C:T	3.83855e-10	-1.30027	-6.34265e-10
9473179	chr1:9473179:C:T	1.66679e-10	-0.560397	-1.57408
9473437	chr1:9473437:C:T	3.21696e-10	-1.2066e-10	-1.47693
9473678	chr1:9473678:A:G	4.05336e-10	-1.2066e-10	-1.24582
9473953	chr1:9473953:G:A	3.13886e-10	-1.2066e-10	-1.50151
9474096	chr1:9474096:G:A	5.76315e-11	-1.56328	-1.63319
9474105	chr1:9474105:G:A	8.26492e-10	-1.2066e-10	-0.53335
9474151	chr1:9474151:G:A	3.84122e-10	-1.29958	-6.34265e-10
9474964	chr1:9474964:C:T	3.83541e-10	-1.2066e-10	-1.30109
9474992	chr1:9474992:A:T	8.65848e-11	-1.20438	-1.58503
9475027	chr1:9475027:G:A	4.65971e-10	-1.10642	-6.34265e-10
9475217	chr1:9475217:C:T	2.94327e-10	-1.56585	-6.34265e-10
9475223	chr1:9475223:G:A	4.06748e-10	-1.2066e-10	-1.24235
9475226	chr1:9475226:T:C	3.45023e-10	-1.2066e-10	-1.40693
9475244	chr1:9475244:A:G	2.25699e-10	-0.404429	-1.42691
9475349	chr1:9475349:C:T	9.5954e-10	-0.384086	-6.34265e-10
9475402	chr1:9475402:G:C	2.80898e-10	-1.2066e-10	-1.61255
9475566	chr1:9475566:A:G	6.30371e-10	-1.2066e-10	-0.804232
9475632	chr1:9475632:G:A	2.80896e-10	-1.2066e-10	-1.61256
9475717	chr1:9475717:T:C	9.849e-11	-1.0745	-1.58609
9476033	chr1:9476033:G:A	5.1972e-10	-1.2066e-10	-0.99725
9476146	chr1:9476146:TGC:T	1.67671e-09	1.59667	-1.42262
9476438	chr1:9476438:C:T	6.10306e-11	-1.57884	-1.56033
9476754	chr1:9476754:A:G	2.38295e-09	-1.2066e-10	0.525557
9476837	chr1:9476837:G:A	1.11463e-10	-0.902937	-1.63391
9477344	chr1:9477344:G:A	4.05508e-10	-1.2066e-10	-1.2454
9477731	chr1:9477731:A:G	4.12716e-10	-1.2066e-10	-1.22778
9477908	chr1:9477908:C:T	3.52306e-10	-1.2066e-10	-1.38604
9478207	chr1:9478207:G:A	3.11964e-10	-1.2066e-10	-1.50765
9478509	chr1:9478509:C:T	3.00183e-10	-1.2066e-10	-1.54615
9479162	chr1:9479162:A:G	4.68234e-10	-1.10157	-6.34265e-10
9479452	chr1:9479452:A:T	5.00009e-10	-1.2066e-10	-1.03591
9480278	chr1:9480278:G:A	4.38309e-10	0.371284	-1.5389
9480671	chr1:9480671:T:C	2.75588e-10	-1.2066e-10	-1.63163
9480829	chr1:9480829:C:T	2.76945e-10	-1.2066e-10	-1.62672
9481090	chr1:9481090:C:T	4.44354e-10	-1.2066e-10	-1.15392
9481199	chr1:9481199:G:C	2.8579e-10	-1.2066e-10	-1.59528
9481409	chr1:9481409:A:T	3.69053e-10	-1.2066e-10	-1.3396
9481457	chr1:9481457:T:C	3.5839e-10	-1.2066e-10	-1.36892
9481526	chr1:9481526:A:C	8.72648e-11	-1.48039	-1.3012
9482912	chr1:9482912:A:G	2.06605e-10	-0.595583	-1.32415
9483309	chr1:9483309:G:A	5.04859e-10	-1.2066e-10	-1.02626
9483837	chr1:9483837:C:T	4.19237e-10	-1.2066e-10	-1.2121
9484053	chr1:9484053:A:G	4.80936e-10	-1.2066e-10	-1.07481
9484800	chr1:9484800:G:A	8.44584e-11	-1.46623	-1.34805
9485222	chr1:9485222:C:G	5.4538e-10	-1.2066e-10	-0.949057
9485751	chr1:9485751:G:C	2.87769e-10	-1.2066e-10	-1.58838
9486054	chr1:9486054:G:A	3.9261e-10	-1.2066e-10	-1.27772
9486114	chr1:9486114:G:GT	1.50316e-10	-0.739304	-1.49849
9486125	chr1:9486125:C:T	1.68766e-09	-1.2066e-10	0.180558
9486211	chr1:9486211:C:T	3.11277e-10	-0.793645	-0.716212
9486363	chr1:9486363:G:A	4.29041e-10	-1.2066e-10	-1.18899
9486882	chr1:9486882:T:G	3.69871e-10	-1.2066e-10	-1.33739
9486975	chr1:9486975:A:T	2.77862e-10	-1.2066e-10	-1.62342
9488042	chr1:9488042:A:G	5.15603e-09	2.28614	-0.988759
9488075	chr1:9488075:T:C	6.46071e-11	-1.59892	-1.48329
9488312	chr1:9488312:G:C	9.11827e-11	-1.57636	-1.16132
9488918	chr1:9488918:G:A	1.78518e-10	-1.57929	-0.486564
9489207	chr1:9489207:G:A	4.76731e-10	-1.2066e-10	-1.08359
9489269	chr1:9489269:A:G	9.93528e-11	-1.39936	-1.25251
9489286	chr1:9489286:G:A	4.03822e-10	-1.2066e-10	-1.24957
9489291	chr1:9489291:A:G	1.57128e-10	-1.60438	-0.589102
9489516	chr1:9489516:G:A	2.86586e-10	-1.2066e-10	-1.5925
9489526	chr1:9489526:T:C	1.60276e-09	-1.2066e-10	0.12894
9489844	chr1:9489844:G:A	2.33884e-10	-1.12332	-0.672395
9490307	chr1:9490307:G:A	1.70436e-09	-1.2066e-10	0.190403
9490346	chr1:9490346:C:T	1.83777e-09	-1.2066e-10	0.265768
9490371	chr1:9490371:T:G	2.77107e-10	-1.2066e-10	-1.62613
9490635	chr1:9490635:C:T	2.43523e-09	-1.2066e-10	0.547256
9490859	chr1:9490859:A:G	1.06938e-10	-1.32069	-1.2576
9491155	chr1:9491155:G:A	2.89773e-10	-1.2066e-10	-1.58144
9491207	chr1:9491207:T:C	2.09879e-10	-1.5496	-0.354413
9491765	chr1:9491765:C:T	3.06851e-10	-1.2066e-10	-1.52418
9492513	chr1:9492513:T:C	3.06396e-09	-1.2066e-10	0.776924
9492516	chr1:9492516:C:T	7.36521e-11	-1.46651	-1.48468
9493358	chr1:9493358:T:C	2.77025e-10	-1.56309	-0.0633441
9493427	chr1:9493427:C:A	4.39256e-10	-1.2066e-10	-1.16546
9493604	chr1:9493604:G:C	2.9318e-10	-1.2066e-10	-1.56975
9493656	chr1:9493656:G:A	2.80391e-10	-1.2066e-10	-1.61436
9494145	chr1:9494145:T:C	2.24035e-10	-1.57713	-0.261606
9494152	chr1:9494152:T:C	1.40414e-10	-0.916062	-1.38988
9494802	chr1:9494802:T:C	9.37248e-11	-1.43566	-1.27451
9494843	chr1:9494843:A:G	5.54857e-10	-1.2066e-10	-0.931829
9494944	chr1:9494944:T:A	8.85392e-11	-1.4126	-1.3545
9494983	chr1:9494983:C:G	5.19061e-10	-1.2066e-10	-0.998519
9495139	chr1:9495139:G:A	9.52417e-10	-0.391537	-6.34265e-10
9495479	chr1:9495479:C:T	4.3351e-10	-1.2066e-10	-1.17862
9495511	chr1:9495511:T:C	4.53697e-10	-1.2066e-10	-1.13311
9495607	chr1:9495607:A:G	6.28135e-10	-1.2066e-10	-0.807786
9495829	chr1:9495829:G:C	6.77625e-11	-1.44212	-1.59241
9495848	chr1:9495848:T:C	3.28504e-10	-1.2066e-10	-1.45599
9496204	chr1:9496204:G:C	8.72125e-11	-1.19037	-1.59182
9496351	chr1:9496351:T:G	4.91424e-10	-1.2066e-10	-1.05323
9496499	chr1:9496499:A:G	3.05403e-10	-0.141671	-1.38724
9496644	chr1:9496644:A:G	3.45702e-10	-0.731353	-0.673609
9496772	chr1:9496772:T:C	5.26278e-10	-0.984711	-6.34265e-10
9497235	chr1:9497235:A:T	2.89894e-10	-1.2066e-10	-1.58103
9497489	chr1:9497489:A:AC	1.32536e-10	-1.5824	-0.781286
9497949	chr1:9497949:T:C	9.84595e-11	-1.07859	-1.5823
9498064	chr1:9498064:G:A	1.28326e-09	-0.0933834	-6.34265e-10
9498108	chr1:9498108:C:A	1.23188e-10	-1.5679	-0.868928
9498438	chr1:9498438:G:A	3.5787e-10	-1.37037	-6.34265e-10
9498517	chr1:9498517:C:T	2.79809e-10	-1.2066e-10	-1.61643
9498629	chr1:9498629:G:C	1.26604e-09	-0.106889	-6.34265e-10
9498760	chr1:9498760:A:T	2.79849e-10	-1.2066e-10	-1.61629
9498782	chr1:9498782:C:T	2.41472e-10	-0.354999	-1.40879
9498811	chr1:9498811:T:C	1.4287e-09	-1.2066e-10	0.0139824
9499004	chr1:9499004:G:C	6.10398e-11	-1.58466	-1.55435
9499252	chr1:9499252:T:G	6.68541e-10	-1.2066e-10	-0.745442
9499363	chr1:9499363:T:A	2.80269e-10	-1.2066e-10	-1.61479
9499590	chr1:9499590:T:C	2.80484e-10	-1.2066e-10	-1.61402
9499883	chr1:9499883:A:C	2.87778e-10	-1.2066e-10	-1.58835
9499909	chr1:9499909:C:T	2.99643e-10	-1.2066e-10	-1.54795
9500185	chr1:9500185:T:C	7.71043e-10	-0.602796	-6.34265e-10
9500481	chr1:9500481:G:A	6.22446e-09	1.4857	-6.34265e-10
9501495	chr1:9501495:C:A	1.74341e-09	0.21306	-6.34265e-10
9501515	chr1:9501515:G:A	2.94626e-10	-1.2066e-10	-1.56483
9501704	chr1:9501704:A:AG	1.13673e-10	-1.57822	-0.938999
9501764	chr1:9501764:A:G	1.30878e-09	-0.0736857	-6.34265e-10
9501775	chr1:9501775:G:A	2.23573e-10	-0.252784	-1.58802
9501780	chr1:9501780:C:T	5.95383e-11	-1.59883	-1.56509
9502012	chr1:9502012:C:T	2.22601e-10	-0.793553	-1.05161
9502379	chr1:9502379:A:G	5.2534e-10	-1.2066e-10	-0.986494
9502443	chr1:9502443:T:A	6.77528e-10	0.475939	-1.20803
9502825	chr1:9502825:A:G	2.86406e-10	-1.59313	-6.34265e-10
9503256	chr1:9503256:C:G	3.26009e-10	-1.2066e-10	-1.46361
9503260	chr1:9503260:G:A	2.98573e-10	-1.2066e-10	-1.55153
9503313	chr1:9503313:C:A	1.92503e-10	-1.60511	-0.385325
9503400	chr1:9503400:A:G	2.97432e-10	-1.2066e-10	-1.55535
9503741	chr1:9503741:T:A	2.94697e-10	-1.2066e-10	-1.56459
9504229	chr1:9504229:T:A	2.95129e-10	-1.2066e-10	-1.56313
9504354	chr1:9504354:G:A	4.03885e-10	-1.2066e-10	-1.24941
9504969	chr1:9504969:T:C	2.86268e-10	-1.59361	-6.34265e-10
9505150	chr1:9505150:A:G	7.05743e-10	-1.2066e-10	-0.691289
9505341	chr1:9505341:C:G	6.2885e-10	-1.2066e-10	-0.806647
9505398	chr1:9505398:GCAGGCCCCACCTGCT:G	5.77212e-10	-1.2066e-10	-0.892331
9505584	chr1:9505584:G:A	4.09056e-10	-1.23669	-6.34265e-10
9506031	chr1:9506031:A:G	1.47357e-10	-1.06825	-1.18944
9506178	chr1:9506178:G:T	4.79964e-10	-1.07683	-6.34265e-10
9506240	chr1:9506240:A:G	1.49173e-10	-1.04161	-1.20383
9506244	chr1:9506244:C:T	3.02571e-10	-1.2066e-10	-1.53822
9506286	chr1:9506286:C:T	3.057e-10	-1.2066e-10	-1.52794
9506372	chr1:9506372:T:C	5.78724e-10	-1.2066e-10	-0.889714
9506852	chr1:9506852:C:A	3.02172e-10	-1.53954	-6.34265e-10
9507009	chr1:9507009:T:C	2.96544e-10	-1.2066e-10	-1.55834
9507392	chr1:9507392:G:A	2.77367e-10	-1.2066e-10	-1.6252
9507730	chr1:9507730:G:A	6.41397e-11	-1.6057	-1.48378
9508696	chr1:9508696:C:T	4.42866e-10	0.198425	-1.3557
9508714	chr1:9508714:G:A	5.22575e-10	-1.2066e-10	-0.991771
9508893	chr1:9508893:C:T	3.51179e-10	-1.2066e-10	-1.38924
9509225	chr1:9509225:G:A	3.9937e-10	-1.2066e-10	-1.26065
9509231	chr1:9509231:A:G	2.74581e-10	-1.2066e-10	-1.63529
9509630	chr1:9509630:G:C	1.11581e-10	-1.02678	-1.50901
9509675	chr1:9509675:C:CCATA	2.7585e-10	-1.2066e-10	-1.63068
9509693	chr1:9509693:C:A	2.04111e-10	-0.602224	-1.32965
9510399	chr1:9510399:G:GC	2.85148e-10	-1.2066e-10	-1.59753
9510431	chr1:9510431:AT:A	2.95339e-10	-1.2066e-10	-1.56241
9510665	chr1:9510665:T:A	4.4079e-10	0.368766	-1.53074
9511035	chr1:9511035:G:A	3.01068e-10	-1.2066e-10	-1.5432
9511202	chr1:9511202:T:C	5.01388e-10	-1.2066e-10	-1.03316
9511744	chr1:9511744:C:T	3.54177e-10	-1.2066e-10	-1.38074
9511881	chr1:9511881:A:T	6.92784e-11	-1.37726	-1.63515
9511882	chr1:9511882:TTTA:T	8.71907e-10	-0.479857	-6.34265e-10
9511903	chr1:9511903:TTA:T	7.67631e-10	-0.607231	-6.34265e-10
9511937	chr1:9511937:C:T	5.13982e-10	-1.2066e-10	-1.00835
9512032	chr1:9512032:G:A	2.75918e-10	-1.2066e-10	-1.63044
9512289	chr1:9512289:G:A	4.80216e-10	-1.0763	-6.34265e-10
9512484	chr1:9512484:G:A	3.82695e-10	-1.3033	-6.34265e-10
9513904	chr1:9513904:A:G	1.03106e-09	-0.146508	-0.165685
9513959	chr1:9513959:G:A	7.57803e-10	-0.620116	-6.34265e-10
9514041	chr1:9514041:G:A	2.76517e-10	-1.2066e-10	-1.62827
9514424	chr1:9514424:A:G	2.9597e-10	-1.2066e-10	-1.56028
9514439	chr1:9514439:A:G	3.60485e-10	-1.2066e-10	-1.36309
9514757	chr1:9514757:G:A	2.85679e-10	-1.2066e-10	-1.59567
9514920	chr1:9514920:C:T	2.9419e-10	-1.2066e-10	-1.56632
9515475	chr1:9515475:C:T	4.14251e-10	-1.2066e-10	-1.22407
9515653	chr1:9515653:A:G	1.0332e-10	-0.98911	-1.6236
9515724	chr1:9515724:G:A	3.15731e-10	-1.2066e-10	-1.49565
9515825	chr1:9515825:A:G	1.70839e-10	-0.855492	-1.25433
9516156	chr1:9516156:A:G	9.36951e-11	-1.45345	-1.25704
9516322	chr1:9516322:A:G	2.82583e-10	-1.2066e-10	-1.60657
9516616	chr1:9516616:A:G	1.24136e-10	-0.828873	-1.60029
9516730	chr1:9516730:A:G	3.56197e-10	0.118794	-1.49385
9516894	chr1:9516894:C:T	3.01652e-10	-1.2066e-10	-1.54127
9517158	chr1:9517158:G:A	8.74825e-10	-0.476516	-6.34265e-10
9517929	chr1:9517929:A:T	3.59515e-10	-1.2066e-10	-1.36578
9517964	chr1:9517964:G:T	6.96134e-10	-0.704997	-6.34265e-10
9518083	chr1:9518083:AT:A	2.97866e-10	-1.2066e-10	-1.5539
9518093	chr1:9518093:C:T	3.4848e-10	-1.2066e-10	-1.39696
9518174	chr1:9518174:T:A	3.4845e-10	-1.2066e-10	-1.39705
9518781	chr1:9518781:A:G	1.90743e-10	-1.02619	-0.973417
9519425	chr1:9519425:G:A	2.74465e-10	-1.2066e-10	-1.63572
9519886	chr1:9519886:C:T	4.51301e-10	-1.1384	-6.34265e-10
9519905	chr1:9519905:A:G	1.83308e-10	-0.550221	-1.48915
9520118	chr1:9520118:G:A	6.90107e-11	-1.49415	-1.52213
9520370	chr1:9520370:T:A	3.50611e-10	-1.2066e-10	-1.39086
9520510	chr1:9520510:A:G	3.34262e-10	-1.2066e-10	-1.43861
9520592	chr1:9520592:T:G	2.76605e-10	-1.2066e-10	-1.62795
9520682	chr1:9520682:C:A	3.17826e-10	-1.2066e-10	-1.48903
9520945	chr1:9520945:T:C	1.71162e-10	-0.653343	-1.45458
9521107	chr1:9521107:C:T	2.79854e-10	-1.2066e-10	-1.61627
9521172	chr1:9521172:G:A	7.03449e-11	-1.49794	-1.49919
9521196	chr1:9521196:CA:C	4.41927e-10	-1.1594	-6.34265e-10
9521253	chr1:9521253:C:T	2.78199e-10	-1.2066e-10	-1.6222
9521947	chr1:9521947:C:T	3.45692e-10	-1.2066e-10	-1.40499
9522102	chr1:9522102:G:A	3.14108e-10	-1.2066e-10	-1.5008
9522221	chr1:9522221:A:G	4.81485e-10	-1.07366	-6.34265e-10
9522406	chr1:9522406:G:A	1.14914e-09	-1.2066e-10	-0.203775
9522463	chr1:9522463:AG:A	3.09175e-10	-1.51663	-6.34265e-10
9522986	chr1:9522986:C:T	5.86465e-11	-1.55758	-1.62143
9523197	chr1:9523197:G:A	1.7145e-10	-1.13241	-0.973843
9523871	chr1:9523871:G:A	4.40798e-10	-1.16195	-6.34265e-10
9524662	chr1:9524662:T:A	1.14443e-09	-1.2066e-10	-0.207877
9525285	chr1:9525285:C:T	4.5712e-10	-1.12559	-6.34265e-10
9525326	chr1:9525326:A:G	1.01331e-09	-0.329566	-6.34265e-10
9525674	chr1:9525674:T:C	3.2836e-10	-1.45643	-6.34265e-10
9525782	chr1:9525782:C:T	5.9683e-11	-1.57989	-1.5816
9526037	chr1:9526037:C:T	4.14081e-10	-1.2066e-10	-1.22448
9526240	chr1:9526240:G:A	3.25816e-10	-1.2066e-10	-1.46421
9526334	chr1:9526334:G:A	5.97697e-11	-1.53647	-1.62357
9526672	chr1:9526672:G:T	2.90867e-10	-1.2066e-10	-1.57767
9526673	chr1:9526673:A:T	2.90543e-10	-1.2066e-10	-1.57879
9527550	chr1:9527550:A:G	5.82109e-11	-1.58576	-1.6007
9527668	chr1:9527668:C:T	2.87603e-10	-1.2066e-10	-1.58896
9527818	chr1:9527818:G:A	6.50983e-10	-1.2066e-10	-0.772057
9527822	chr1:9527822:C:A	5.9258e-11	-1.57866	-1.58997
9527850	chr1:9527850:G:C	6.04799e-11	-1.55818	-1.59005
9528480	chr1:9528480:G:A	5.82781e-11	-1.57762	-1.60769
9528678	chr1:9528678:G:A	2.91538e-10	-1.2066e-10	-1.57537
9529123	chr1:9529123:G:A	2.18535e-10	-1.06014	-0.803454
9529134	chr1:9529134:T:A	3.20417e-10	-1.2066e-10	-1.48092
9529354	chr1:9529354:C:T	2.78915e-10	-1.2066e-10	-1.61963
9529380	chr1:9529380:A:G	3.50321e-10	-1.2066e-10	-1.39169
9529656	chr1:9529656:G:A	4.43166e-10	-1.1566	-6.34265e-10
9530071	chr1:9530071:C:T	4.75648e-10	-1.2066e-10	-1.08586
9530570	chr1:9530570:G:A	2.75496e-10	-1.2066e-10	-1.63197
9530874	chr1:9530874:T:C	6.71643e-11	-1.57282	-1.47058
9531004	chr1:9531004:G:A	2.56517e-09	-1.2066e-10	0.59924
9531440	chr1:9531440:T:C	5.77126e-11	-1.57044	-1.62462
9531532	chr1:9531532:T:A	9.48796e-10	-1.2066e-10	-0.395346
9532385	chr1:9532385:G:A	2.74464e-10	-1.2066e-10	-1.63572
9532982	chr1:9532982:G:T	7.58895e-11	-1.36377	-1.55749
9533643	chr1:9533643:G:A	5.64998e-11	-1.58246	-1.63384
9534477	chr1:9534477:C:T	3.50124e-10	-1.2066e-10	-1.39225
9535013	chr1:9535013:C:T	4.77119e-10	-1.08277	-6.34265e-10
9535098	chr1:9535098:T:C	4.57379e-10	-1.12503	-6.34265e-10
9535121	chr1:9535121:T:C	6.31633e-11	-1.55426	-1.55056
9535266	chr1:9535266:G:A	2.7901e-10	-1.2066e-10	-1.61929
9535290	chr1:9535290:T:G	3.79978e-10	-1.2066e-10	-1.31043
9537647	chr1:9537647:A:C	4.31357e-10	-1.1836	-6.34265e-10
9537788	chr1:9537788:T:G	6.3713e-11	-1.50617	-1.58998
9537864	chr1:9537864:C:G	5.88621e-11	-1.56818	-1.60716
9538116	chr1:9538116:A:T	3.8882e-10	-1.2066e-10	-1.28742
9538493	chr1:9538493:T:C	3.02908e-10	-1.2066e-10	-1.53711
9538505	chr1:9538505:C:T	3.69013e-10	-1.2066e-10	-1.33971
9539060	chr1:9539060:A:T	6.39585e-11	-1.54694	-1.54537
9539120	chr1:9539120:A:C	3.72469e-10	-1.2066e-10	-1.33039
9539138	chr1:9539138:CT:C	6.38745e-11	-1.59782	-1.4958
9539589	chr1:9539589:C:T	5.72858e-11	-1.57471	-1.62778
9539764	chr1:9539764:A:G	5.64645e-11	-1.58282	-1.63411
9539847	chr1:9539847:C:T	4.16946e-10	-1.2066e-10	-1.21758
9540087	chr1:9540087:C:T	5.17185e-10	-1.00214	-6.34265e-10
9540145	chr1:9540145:G:A	5.71399e-10	-1.2066e-10	-0.902452
9540309	chr1:9540309:C:T	7.13339e-11	-1.5447	-1.43847
9540684	chr1:9540684:A:C	5.02281e-10	-1.03138	-6.34265e-10
9540715	chr1:9540715:T:C	6.96826e-11	-1.56876	-1.43783
9540728	chr1:9540728:T:C	5.01518e-10	-1.0329	-6.34265e-10
9541162	chr1:9541162:T:C	2.9864e-10	-1.2066e-10	-1.5513
9541263	chr1:9541263:C:T	5.92812e-10	-1.2066e-10	-0.865663
9541300	chr1:9541300:C:T	1.30586e-10	-1.43633	-0.942182
9541428	chr1:9541428:T:C	1.02807e-09	-1.2066e-10	-0.315102
9541949	chr1:9541949:G:A	2.87375e-10	-1.58975	-6.34265e-10
9542213	chr1:9542213:C:T	3.83146e-10	-1.30212	-6.34265e-10
9542397	chr1:9542397:C:T	4.07182e-10	-1.2066e-10	-1.24128
9542473	chr1:9542473:C:CT	3.68923e-10	-1.33995	-6.34265e-10
9542736	chr1:9542736:T:C	5.43485e-10	-1.2066e-10	-0.952537
9542763	chr1:9542763:A:G	3.00535e-10	-1.2066e-10	-1.54498
9543760	chr1:9543760:T:C	7.3224e-10	-0.654431	-6.34265e-10
9544451	chr1:9544451:T:C	3.50273e-10	-1.2066e-10	-1.39183
9544547	chr1:9544547:G:T	5.03363e-10	-1.02923	-6.34265e-10
9544710	chr1:9544710:G:A	7.68123e-11	-1.59894	-1.31024
9544844	chr1:9544844:G:A	7.04293e-11	-1.60476	-1.39117
9545354	chr1:9545354:A:C	3.5712e-10	-1.37247	-6.34265e-10
9545558	chr1:9545558:T:C	3.5208e-10	-1.2066e-10	-1.38668
9545870	chr1:9545870:T:G	5.64276e-11	-1.6017	-1.61588
9545895	chr1:9545895:G:A	7.42186e-11	-1.58912	-1.35441
9546983	chr1:9546983:C:T	6.17312e-11	-1.58963	-1.53812
9547040	chr1:9547040:G:A	5.07533e-10	-1.2066e-10	-1.02098
9547826	chr1:9547826:T:C	2.80252e-10	-1.2066e-10	-1.61485
9547862	chr1:9547862:G:GT	3.05506e-10	-1.2066e-10	-1.52857
9549664	chr1:9549664:A:G	5.73634e-10	-0.898549	-6.34265e-10
9549915	chr1:9549915:G:A	2.74791e-10	-1.2066e-10	-1.63453
9550022	chr1:9550022:T:A	7.42333e-10	-1.2066e-10	-0.640742
9550373	chr1:9550373:T:G	2.98043e-10	-1.2066e-10	-1.5533
9550480	chr1:9550480:T:C	4.14411e-09	-1.2066e-10	1.0789
9550811	chr1:9550811:A:G	3.93374e-10	-1.27578	-6.34265e-10
9550839	chr1:9550839:T:C	3.84204e-10	-1.2066e-10	-1.29937
9550867	chr1:9550867:A:G	3.97891e-10	-1.2066e-10	-1.26436
9551341	chr1:9551341:C:T	4.91856e-10	-1.05235	-6.34265e-10
9551391	chr1:9551391:TAAATA:T	3.54757e-10	-1.2066e-10	-1.37911
9551413	chr1:9551413:C:T	2.7453e-10	-1.2066e-10	-1.63548
9551791	chr1:9551791:G:T	6.08288e-10	-1.2066e-10	-0.839891
9552036	chr1:9552036:C:A	3.3691e-10	-1.2066e-10	-1.43072
9552716	chr1:9552716:T:A	5.61562e-11	-1.58694	-1.63547
9552976	chr1:9552976:G:A	4.49173e-10	-1.14313	-6.34265e-10
9552987	chr1:9552987:C:T	7.5999e-11	-1.60551	-1.31431
9553460	chr1:9553460:G:C	1.03343e-10	-1.56107	-1.05142
9553476	chr1:9553476:A:G	7.76825e-11	-1.26335	-1.63456
9553813	chr1:9553813:C:T	2.86218e-10	-1.2066e-10	-1.59379
9553850	chr1:9553850:C:T	2.8617e-10	-1.2066e-10	-1.59395
9554070	chr1:9554070:A:G	2.74737e-10	-1.2066e-10	-1.63473
9554133	chr1:9554133:AT:A	4.44623e-10	-1.2066e-10	-1.15331
9554505	chr1:9554505:A:T	2.8424e-10	-1.2066e-10	-1.60072
9554508	chr1:9554508:C:T	9.39092e-11	-1.50505	-1.20316
9554589	chr1:9554589:C:T	3.71901e-10	-1.2066e-10	-1.33191
9554606	chr1:9554606:G:C	3.01066e-10	-1.2066e-10	-1.54321
9555100	chr1:9555100:G:A	1.29714e-10	-1.53786	-0.847356
9556183	chr1:9556183:C:T	2.75836e-10	-1.2066e-10	-1.63073
9556546	chr1:9556546:C:T	3.76836e-10	-1.2066e-10	-1.31873
9557001	chr1:9557001:T:C	2.19595e-10	-0.313586	-1.54517
9557094	chr1:9557094:C:T	4.40886e-10	-1.2066e-10	-1.16175
9557294	chr1:9557294:T:C	9.29668e-11	-1.57758	-1.14072
9557478	chr1:9557478:G:C	3.28385e-10	-1.2066e-10	-1.45635
9557624	chr1:9557624:G:A	6.65285e-11	-1.58978	-1.46313
9558472	chr1:9558472:TCA:T	2.75304e-10	-1.2066e-10	-1.63267
9558927	chr1:9558927:C:T	3.85296e-10	-1.2066e-10	-1.29653
9558953	chr1:9558953:C:T	4.98318e-10	-1.0393	-6.34265e-10
9559408	chr1:9559408:T:C	3.89358e-10	-1.2066e-10	-1.28604
9559912	chr1:9559912:C:T	6.04091e-11	-1.60185	-1.54755
9560201	chr1:9560201:G:A	6.76506e-10	-0.733599	-6.34265e-10
9560299	chr1:9560299:G:A	3.75542e-10	-1.2066e-10	-1.32217
9560347	chr1:9560347:G:A	2.99801e-10	-1.2066e-10	-1.54742
9560472	chr1:9560472:G:A	3.80179e-10	-1.2066e-10	-1.3099
9560518	chr1:9560518:C:T	2.74518e-10	-1.2066e-10	-1.63552
9560609	chr1:9560609:A:C	2.852e-10	-1.2066e-10	-1.59735
9560762	chr1:9560762:T:C	3.81767e-10	-1.2066e-10	-1.30573
9560906	chr1:9560906:A:AT	7.724e-11	-1.50232	-1.4013
9560944	chr1:9560944:C:T	4.37779e-10	-1.16883	-6.34265e-10
9560982	chr1:9560982:C:T	2.92422e-10	-1.2066e-10	-1.57234
9561006	chr1:9561006:G:A	3.69863e-10	-1.2066e-10	-1.33741
9561102	chr1:9561102:G:A	8.1548e-10	-1.2066e-10	-0.546764
9561161	chr1:9561161:A:T	3.30106e-10	-1.45113	-6.34265e-10
9561349	chr1:9561349:A:G	6.81121e-11	-1.59099	-1.4384
9561362	chr1:9561362:A:G	4.79096e-10	-1.07864	-6.34265e-10
9561985	chr1:9561985:G:A	2.10718e-08	-1.2066e-10	2.70515
9562123	chr1:9562123:G:A	7.60921e-11	-1.28343	-1.63517
9562176	chr1:9562176:C:T	4.5707e-10	-1.2066e-10	-1.1257
9562467	chr1:9562467:T:C	5.0025e-10	-1.03543	-6.34265e-10
9563014	chr1:9563014:G:A	4.05592e-10	-1.2066e-10	-1.24519
9563057	chr1:9563057:T:C	3.84484e-10	-1.2066e-10	-1.29864
9563224	chr1:9563224:G:A	2.98072e-10	-1.2066e-10	-1.55321
9563663	chr1:9563663:T:C	4.17089e-10	-1.2066e-10	-1.21724
9563848	chr1:9563848:C:T	3.2294e-10	-1.2066e-10	-1.47307
9563878	chr1:9563878:T:C	9.49341e-11	-1.5768	-1.12056
9563975	chr1:9563975:A:G	2.89682e-10	-1.2066e-10	-1.58176
9564210	chr1:9564210:T:A	4.81253e-10	-1.2066e-10	-1.07415
9565248	chr1:9565248:G:A	6.89278e-11	-1.42434	-1.59314
9565288	chr1:9565288:G:A	4.01799e-10	-1.2066e-10	-1.25459
9565448	chr1:9565448:G:A	4.034e-10	-1.2066e-10	-1.25061
9566692	chr1:9566692:T:C	3.00486e-10	-1.2066e-10	-1.54514
9566826	chr1:9566826:A:G	2.91844e-10	-1.2066e-10	-1.57432
9567045	chr1:9567045:G:A	1.21328e-10	-1.57577	-0.876272
9567463	chr1:9567463:A:G	6.31554e-11	-1.6003	-1.50464
9567505	chr1:9567505:T:C	5.51747e-10	-0.937449	-6.34265e-10
9567726	chr1:9567726:C:T	2.9268e-10	-1.2066e-10	-1.57146
9568215	chr1:9568215:G:A	3.72983e-10	-1.2066e-10	-1.32901
9568418	chr1:9568418:T:G	5.98035e-10	-1.2066e-10	-0.85689
9568480	chr1:9568480:C:T	2.51892e-09	0.581044	-6.34265e-10
9568482	chr1:9568482:A:G	3.74815e-10	-1.32411	-6.34265e-10
9568776	chr1:9568776:G:A	5.96891e-10	-1.2066e-10	-0.858805
9568824	chr1:9568824:C:T	3.65218e-10	-1.2066e-10	-1.35004
9568840	chr1:9568840:T:C	3.65537e-10	-1.2066e-10	-1.34917
9568915	chr1:9568915:A:G	5.85337e-10	-1.2066e-10	-0.878352
9569419	chr1:9569419:C:T	1.02064e-09	-0.322359	-6.34265e-10
9570519	chr1:9570519:G:A	3.21604e-10	-1.47722	-6.34265e-10
9570668	chr1:9570668:T:C	3.44334e-10	-1.40893	-6.34265e-10
9571172	chr1:9571172:T:C	3.94064e-10	-1.2066e-10	-1.27403
9571179	chr1:9571179:T:C	3.65877e-10	-1.2066e-10	-1.34824
9571879	chr1:9571879:A:G	5.55419e-11	-1.59771	-1.63569
9572044	chr1:9572044:C:T	7.72213e-11	-1.59926	-1.30461
9572130	chr1:9572130:A:G	2.90756e-09	-1.2066e-10	0.724529
9572269	chr1:9572269:A:C	3.88417e-10	-1.2066e-10	-1.28846
9572281	chr1:9572281:AC:A	2.87386e-09	-1.2066e-10	0.712872
9573128	chr1:9573128:T:A	4.61196e-10	-1.2066e-10	-1.11672
9573138	chr1:9573138:T:C	9.97671e-10	-1.2066e-10	-0.345117
9573656	chr1:9573656:C:T	3.57496e-10	-1.2066e-10	-1.37142
9573665	chr1:9573665:A:G	3.25711e-10	-1.46453	-6.34265e-10
9574233	chr1:9574233:A:G	5.03779e-10	-1.0284	-6.34265e-10
9574395	chr1:9574395:T:C	2.72133e-09	-1.2066e-10	0.658336
9574548	chr1:9574548:T:C	3.73287e-10	-1.2066e-10	-1.32819
9575084	chr1:9575084:G:A	4.37071e-09	-1.2066e-10	1.13214
9576220	chr1:9576220:G:A	3.57001e-10	-1.2066e-10	-1.3728
9576296	chr1:9576296:A:C	3.80808e-10	-1.30825	-6.34265e-10
9577169	chr1:9577169:A:G	5.86417e-11	-1.60144	-1.57766
9577177	chr1:9577177:G:T	8.76324e-10	-1.2066e-10	-0.474804
9577533	chr1:9577533:G:A	1.56758e-10	-1.54774	-0.648101
9577903	chr1:9577903:C:T	5.5425e-11	-1.60098	-1.63453
9579049	chr1:9579049:T:C	4.17944e-10	-1.2066e-10	-1.21519
9579507	chr1:9579507:CAGA:C	3.31838e-10	-1.44589	-6.34265e-10
9579584	chr1:9579584:A:G	3.11205e-10	-1.2066e-10	-1.51009
9579671	chr1:9579671:C:T	2.13732e-08	-1.2066e-10	2.71935
9580340	chr1:9580340:C:T	3.5467e-10	-1.2066e-10	-1.37935
9581204	chr1:9581204:C:T	6.08654e-10	-1.2066e-10	-0.839289
9581358	chr1:9581358:A:G	4.64742e-10	-1.2066e-10	-1.10906
9581960	chr1:9581960:G:A	6.36148e-10	-1.2066e-10	-0.795108
9582103	chr1:9582103:G:A	2.75003e-10	-1.2066e-10	-1.63376
9583274	chr1:9583274:C:T	3.71041e-10	-1.33423	-6.34265e-10
9583666	chr1:9583666:G:C	5.01163e-10	-1.03361	-6.34265e-10
9583960	chr1:9583960:A:G	2.25702e-09	-1.2066e-10	0.471259
9583989	chr1:9583989:C:T	2.74532e-10	-1.2066e-10	-1.63547
9584260	chr1:9584260:T:C	2.75346e-10	-1.2066e-10	-1.63251
9584382	chr1:9584382:A:C	2.76277e-10	-1.2066e-10	-1.62914
9584588	chr1:9584588:G:A	3.95378e-10	-1.2066e-10	-1.2707
9584797	chr1:9584797:C:T	3.96473e-10	-1.2066e-10	-1.26793
9585043	chr1:9585043:C:T	4.1029e-10	-1.23368	-6.34265e-10
9585314	chr1:9585314:C:T	9.85059e-11	-1.48103	-1.1794
9585422	chr1:9585422:A:G	8.51702e-11	-1.56186	-1.24402
9585595	chr1:9585595:A:C	4.78826e-10	-1.0792	-6.34265e-10
9585596	chr1:9585596:C:A	4.72118e-10	-1.09331	-6.34265e-10
9586158	chr1:9586158:C:T	3.9791e-10	-1.2066e-10	-1.26431
9586376	chr1:9586376:T:A	5.17388e-10	-1.00175	-6.34265e-10
9586792	chr1:9586792:T:C	8.18934e-11	-1.55166	-1.29346
9586846	chr1:9586846:A:G	2.799e-10	-1.2066e-10	-1.61611
9587079	chr1:9587079:G:A	5.64234e-11	-1.60552	-1.61214
9588137	chr1:9588137:A:C	4.02764e-10	-1.2066e-10	-1.25219
9588487	chr1:9588487:C:T	3.93726e-10	-1.2066e-10	-1.27489
9589081	chr1:9589081:CGCCCGCCAG:C	6.87335e-10	-0.717717	-6.34265e-10
9589731	chr1:9589731:T:A	3.29272e-10	-1.45365	-6.34265e-10
9589763	chr1:9589763:C:T	3.32393e-10	-1.44422	-6.34265e-10
9590035	chr1:9590035:G:A	3.28538e-10	-1.2066e-10	-1.45589
9590099	chr1:9590099:A:G	1.21733e-09	-0.146127	-6.34265e-10
9590671	chr1:9590671:A:G	5.5824e-11	-1.59284	-1.63549
9590731	chr1:9590731:A:G	4.9687e-10	-1.2066e-10	-1.04221
9591207	chr1:9591207:A:G	2.84973e-10	-1.59814	-6.34265e-10
9591233	chr1:9591233:G:A	9.089e-09	-1.2066e-10	1.86428
9591240	chr1:9591240:C:T	2.80228e-10	-1.2066e-10	-1.61494
9591623	chr1:9591623:C:T	2.7651e-10	-1.2066e-10	-1.62829
9591684	chr1:9591684:G:C	2.8499e-10	-1.59809	-6.34265e-10
9591968	chr1:9591968:T:C	2.89703e-10	-1.2066e-10	-1.58168
9591983	chr1:9591983:C:T	4.49652e-10	-1.14207	-6.34265e-10
9592042	chr1:9592042:C:T	4.09738e-10	-1.2066e-10	-1.23502
9592197	chr1:9592197:C:CCCCT	2.74635e-10	-1.2066e-10	-1.6351
9592316	chr1:9592316:G:A	5.82545e-10	-1.2066e-10	-0.883133
9592641	chr1:9592641:TCCGTGCTCAGGGCTCTGGAGTGGTGTCATCATTAAGGACACGTGC:T	1.04548e-10	-1.49715	-1.10375
9592722	chr1:9592722:G:C	2.77229e-10	-1.2066e-10	-1.6257
9592809	chr1:9592809:G:T	4.73674e-10	-1.2066e-10	-1.09002
9592834	chr1:9592834:G:A	2.74619e-10	-1.2066e-10	-1.63515
9593086	chr1:9593086:A:G	2.7499e-10	-1.2066e-10	-1.6338
9593284	chr1:9593284:G:A	2.74885e-10	-1.2066e-10	-1.63419
9593407	chr1:9593407:T:C	3.69158e-10	-1.2066e-10	-1.33932
9593477	chr1:9593477:G:A	2.74902e-10	-1.2066e-10	-1.63412
9593777	chr1:9593777:A:G	6.13411e-11	-1.60549	-1.5286
9594039	chr1:9594039:C:T	3.08331e-10	-1.2066e-10	-1.51937
9594070	chr1:9594070:C:T	2.74804e-10	-1.2066e-10	-1.63448
9594139	chr1:9594139:T:C	1.78426e-10	-1.59742	-0.46894
9594523	chr1:9594523:C:T	2.02995e-10	-1.18293	-0.754431
9594792	chr1:9594792:G:A	2.7472e-10	-1.2066e-10	-1.63479
9595020	chr1:9595020:T:G	3.13729e-10	-1.2066e-10	-1.50201
9595047	chr1:9595047:C:T	3.27164e-10	-1.2066e-10	-1.46008
9595213	chr1:9595213:A:G	3.04618e-10	-1.2066e-10	-1.53148
9595269	chr1:9595269:G:A	2.75193e-10	-1.2066e-10	-1.63307
9595525	chr1:9595525:T:C	2.85028e-10	-1.2066e-10	-1.59795
9595555	chr1:9595555:A:T	1.58145e-10	-1.60063	-0.586399
9595572	chr1:9595572:C:T	1.20929e-10	-1.60205	-0.853288
9595593	chr1:9595593:A:G	2.74463e-10	-1.2066e-10	-1.63572
9595607	chr1:9595607:G:A	3.62309e-10	-0.968758	-0.389284
9595713	chr1:9595713:T:TTC	2.96611e-10	-1.2066e-10	-1.55812
9595756	chr1:9595756:C:T	3.20674e-10	-1.2066e-10	-1.48011
9595907	chr1:9595907:C:T	2.74631e-10	-1.2066e-10	-1.63511
9596389	chr1:9596389:G:A	1.23293e-09	-1.2066e-10	-0.133394
9596513	chr1:9596513:G:T	7.06674e-11	-1.6037	-1.38886
9596517	chr1:9596517:T:C	3.80762e-10	-1.30836	-6.34265e-10
9596879	chr1:9596879:G:A	2.77163e-10	-1.2066e-10	-1.62593
9597062	chr1:9597062:G:A	3.07681e-10	-1.52148	-6.34265e-10
9597158	chr1:9597158:T:G	4.46876e-10	-1.2066e-10	-1.14826
9597474	chr1:9597474:T:A	3.75641e-10	-1.3219	-6.34265e-10
9597502	chr1:9597502:G:A	2.75238e-10	-1.2066e-10	-1.6329
9598178	chr1:9598178:T:G	2.74576e-10	-1.2066e-10	-1.63531
9598407	chr1:9598407:T:G	1.17653e-10	-1.60069	-0.882109
9598434	chr1:9598434:C:G	1.6875e-09	0.180461	-6.34265e-10
9598619	chr1:9598619:C:T	3.48147e-10	-1.2066e-10	-1.39792
9598751	chr1:9598751:A:G	1.49214e-10	-1.60524	-0.639918
9598801	chr1:9598801:C:T	2.2786e-08	-1.2066e-10	2.78336
9598847	chr1:9598847:C:T	3.19738e-10	-1.2066e-10	-1.48304
9598945	chr1:9598945:G:A	2.86999e-10	-1.2066e-10	-1.59106
9599053	chr1:9599053:G:A	2.76114e-10	-1.2066e-10	-1.62973
9599310	chr1:9599310:C:T	3.22778e-10	-1.2066e-10	-1.47357
9600241	chr1:9600241:A:G	1.02683e-09	-1.2066e-10	-0.31631
9600496	chr1:9600496:C:T	3.02913e-10	-1.2066e-10	-1.5371
9600645	chr1:9600645:G:A	2.75172e-10	-1.2066e-10	-1.63314
9600793	chr1:9600793:G:A	3.69787e-09	-1.2066e-10	0.964971
9601003	chr1:9601003:A:G	1.28288e-10	-1.60186	-0.794401
9601013	chr1:9601013:T:A	2.99788e-10	-1.2066e-10	-1.54747
9601131	chr1:9601131:G:A	2.74959e-10	-1.2066e-10	-1.63392
9601293	chr1:9601293:C:A	2.83473e-10	-1.2066e-10	-1.60342
9601588	chr1:9601588:T:TTGG	2.74574e-10	-1.2066e-10	-1.63532
9601610	chr1:9601610:G:A	3.80292e-10	-1.3096	-6.34265e-10
9601744	chr1:9601744:TGTGGGGGCTCAC:T	3.08566e-10	-1.2066e-10	-1.5186
9602311	chr1:9602311:G:A	3.79008e-10	-1.2066e-10	-1.31298
9602998	chr1:9602998:C:T	3.50293e-10	-1.2066e-10	-1.39177
9603837	chr1:9603837:C:T	8.56979e-11	-1.29474	-1.50497
9604592	chr1:9604592:T:A	3.41115e-10	-1.41832	-6.34265e-10
9604641	chr1:9604641:G:A	3.66544e-10	-1.2066e-10	-1.34642
9604648	chr1:9604648:AT:A	2.82823e-10	-1.60572	-6.34265e-10
9605482	chr1:9605482:T:C	3.13422e-10	-1.2066e-10	-1.50299
9605558	chr1:9605558:A:G	2.89581e-10	-1.2066e-10	-1.58211
9605859	chr1:9605859:C:T	2.82986e-10	-1.60514	-6.34265e-10
9605935	chr1:9605935:G:A	3.52127e-10	-1.2066e-10	-1.38655
9606003	chr1:9606003:A:G	3.03996e-10	-1.2066e-10	-1.53353
9606161	chr1:9606161:A:G	3.51639e-10	-1.2066e-10	-1.38794
9606255	chr1:9606255:G:A	3.61667e-10	-1.2066e-10	-1.35982
9606306	chr1:9606306:A:G	1.02273e-10	-1.34343	-1.27946
9606547	chr1:9606547:C:T	2.80108e-10	-1.2066e-10	-1.61536
9606904	chr1:9606904:G:A	1.21885e-09	-1.2066e-10	-0.144878
9607074	chr1:9607074:C:G	3.07609e-10	-1.2066e-10	-1.52171
9607130	chr1:9607130:G:A	3.02688e-10	-1.2066e-10	-1.53784
9607399	chr1:9607399:C:T	3.38915e-10	-1.2066e-10	-1.42479
9607464	chr1:9607464:G:A	3.4355e-10	-1.41121	-6.34265e-10
9607873	chr1:9607873:G:A	2.82625e-10	-1.2066e-10	-1.60642
9607969	chr1:9607969:G:A	9.70469e-11	-1.3375	-1.33784
9608187	chr1:9608187:A:C	3.44358e-10	-1.40886	-6.34265e-10
9608446	chr1:9608446:C:T	3.45891e-10	-1.2066e-10	-1.40442
9608924	chr1:9608924:G:A	5.55729e-10	-0.93026	-6.34265e-10
9609138	chr1:9609138:G:A	2.9238e-10	-1.2066e-10	-1.57249
9609355	chr1:9609355:G:A	2.88379e-10	-1.2066e-10	-1.58626
9609377	chr1:9609377:G:A	2.45302e-08	-1.2066e-10	2.85712
9610076	chr1:9610076:C:T	2.88602e-10	-1.2066e-10	-1.58549
9610385	chr1:9610385:G:A	2.04073e-09	-1.2066e-10	0.370521
9610425	chr1:9610425:T:A	1.9933e-10	-1.57564	-0.379943
9610776	chr1:9610776:C:T	6.83982e-11	-1.5617	-1.46349
9611297	chr1:9611297:A:G	3.17412e-10	-1.2066e-10	-1.49034
9611494	chr1:9611494:G:A	2.89492e-10	-1.2066e-10	-1.58241
9611529	chr1:9611529:A:G	3.7977e-10	-1.2066e-10	-1.31097
9612033	chr1:9612033:G:A	7.02528e-11	-1.50732	-1.49112
9612599	chr1:9612599:A:G	2.83793e-10	-1.6023	-6.34265e-10
9612988	chr1:9612988:C:T	3.27132e-10	-1.2066e-10	-1.46018
9613294	chr1:9613294:A:G	3.3225e-10	-1.2066e-10	-1.44465
9613420	chr1:9613420:C:G	3.11798e-10	-1.2066e-10	-1.50818
9613560	chr1:9613560:G:A	3.01135e-10	-1.2066e-10	-1.54298
9613643	chr1:9613643:A:C	7.95731e-11	-1.47628	-1.39759
9613721	chr1:9613721:C:A	5.62306e-11	-1.60386	-1.61722
9613785	chr1:9613785:C:T	2.80582e-10	-1.2066e-10	-1.61367
9614517	chr1:9614517:C:T	5.47699e-10	-0.944814	-6.34265e-10
9615298	chr1:9615298:G:A	3.00574e-10	-1.2066e-10	-1.54485
9615303	chr1:9615303:G:A	2.86647e-10	-1.2066e-10	-1.59229
9615318	chr1:9615318:A:G	2.21853e-10	-1.37569	-0.472838
9615427	chr1:9615427:T:C	3.36418e-10	-1.2066e-10	-1.43218
9615542	chr1:9615542:C:T	5.44922e-10	-0.949897	-6.34265e-10
9615680	chr1:9615680:T:C	6.57505e-10	-1.2066e-10	-0.762088
9616944	chr1:9616944:C:T	2.50595e-10	-1.25732	-0.469384
9617795	chr1:9617795:T:C	9.07458e-11	-1.1592	-1.58328
9617837	chr1:9617837:T:C	3.57978e-10	-1.37007	-6.34265e-10
9618180	chr1:9618180:C:T	1.28922e-09	-0.0887449	-6.34265e-10
9618643	chr1:9618643:A:T	2.84138e-10	-1.2066e-10	-1.60108
9618889	chr1:9618889:C:T	3.2065e-10	-1.2066e-10	-1.48019
9618953	chr1:9618953:G:A	5.18602e-10	-0.999402	-6.34265e-10
9618961	chr1:9618961:C:T	2.7982e-10	-1.2066e-10	-1.6164
9619376	chr1:9619376:G:A	2.91827e-10	-1.2066e-10	-1.57438
9619584	chr1:9619584:C:T	3.44926e-10	-1.2066e-10	-1.40721
9619651	chr1:9619651:A:C	2.93909e-10	-1.2066e-10	-1.56727
9620030	chr1:9620030:A:G	3.07229e-10	-1.2066e-10	-1.52295
9620579	chr1:9620579:A:G	5.13249e-10	-1.00978	-6.34265e-10
9621109	chr1:9621109:C:A	3.06579e-10	-1.2066e-10	-1.52506
9621144	chr1:9621144:G:T	5.72744e-11	-1.56905	-1.63364
9621410	chr1:9621410:G:A	5.09696e-10	-1.01672	-6.34265e-10
9621427	chr1:9621427:T:G	2.81561e-10	-1.27601	-0.334179
9621562	chr1:9621562:A:G	8.25265e-11	-1.28418	-1.55324
9621887	chr1:9621887:A:C	7.33216e-11	-1.33186	-1.62383
9622200	chr1:9622200:A:G	7.1646e-11	-1.43354	-1.54526
9622476	chr1:9622476:C:T	1.19886e-10	-1.49617	-0.967828
9622573	chr1:9622573:G:A	6.18354e-11	-1.58743	-1.53863
9623397	chr1:9623397:A:G	5.03426e-10	-1.2066e-10	-1.0291
9623751	chr1:9623751:A:C	4.23413e-10	-1.20219	-6.34265e-10
9624358	chr1:9624358:G:A	5.60976e-11	-1.60521	-1.61823
9624688	chr1:9624688:G:A	2.90606e-10	-1.2066e-10	-1.57857
9625049	chr1:9625049:T:G	1.87319e-10	-1.6057	-0.412024
9625541	chr1:9625541:G:A	2.77457e-10	-1.2066e-10	-1.62487
9625543	chr1:9625543:C:A	3.60591e-10	-1.3628	-6.34265e-10
9626000	chr1:9626000:C:T	3.22852e-10	-1.2066e-10	-1.47335
9626295	chr1:9626295:G:C	2.87944e-10	-1.58777	-6.34265e-10
9626325	chr1:9626325:T:C	4.03187e-10	-1.2066e-10	-1.25114
9626366	chr1:9626366:A:G	6.60169e-11	-1.60481	-1.45581
9626627	chr1:9626627:A:C	3.04412e-10	-1.2066e-10	-1.53216
9626705	chr1:9626705:A:G	5.87712e-10	-0.874302	-6.34265e-10
9627142	chr1:9627142:C:T	3.24375e-10	-0.0916046	-1.37703
9628059	chr1:9628059:T:C	3.48654e-10	-1.2066e-10	-1.39646
9628198	chr1:9628198:A:T	5.748e-10	-0.896518	-6.34265e-10
9628454	chr1:9628454:A:G	4.07453e-10	-1.60547	0.364854
9629136	chr1:9629136:G:A	7.73367e-10	-1.2066e-10	-0.599786
9629394	chr1:9629394:C:T	1.25794e-09	-1.2066e-10	-0.11331
9630154	chr1:9630154:G:A	2.84719e-10	-1.2066e-10	-1.59904
9630259	chr1:9630259:A:C	2.9271e-10	-1.2066e-10	-1.57136
9630372	chr1:9630372:G:A	7.69066e-10	-0.605364	-6.34265e-10
9630418	chr1:9630418:A:G	5.03991e-10	-1.17385	0.145869
9630560	chr1:9630560:A:G	5.59672e-10	-0.695439	-0.227751
9630771	chr1:9630771:G:A	2.79987e-10	-1.2066e-10	-1.6158
9630813	chr1:9630813:T:C	3.3299e-10	-1.2066e-10	-1.44243
9631335	chr1:9631335:G:C	3.40712e-10	-1.2066e-10	-1.4195
9631917	chr1:9631917:C:G	4.90892e-10	-0.823943	-0.230373
9632125	chr1:9632125:G:T	2.86633e-10	-1.2066e-10	-1.59234
9632146	chr1:9632146:A:G	3.2279e-10	-1.2066e-10	-1.47354
9632550	chr1:9632550:A:G	7.12347e-10	-1.2066e-10	-0.681974
9632578	chr1:9632578:C:T	7.14158e-10	-1.2066e-10	-0.679436
9632983	chr1:9632983:A:T	2.68232e-10	-1.52414	-0.134552
9633099	chr1:9633099:G:A	2.16937e-10	-1.53322	-0.337714
9633103	chr1:9633103:C:T	2.16445e-10	-0.531335	-1.34187
9633217	chr1:9633217:A:G	2.87954e-10	-1.58774	-6.34265e-10
9633507	chr1:9633507:C:G	4.30102e-10	-1.2066e-10	-1.18652
9633610	chr1:9633610:ATGTCATGAAATCTTATGCGGT:A	1.21481e-09	0.289397	-0.43759
9633824	chr1:9633824:C:G	2.74978e-10	-1.2066e-10	-1.63385
9633913	chr1:9633913:T:A	2.82473e-10	-1.2066e-10	-1.60696
9633930	chr1:9633930:C:T	2.29853e-10	-1.48419	-0.32891
9634000	chr1:9634000:C:T	2.25932e-10	-1.46572	-0.364588
9634239	chr1:9634239:C:T	1.76503e-09	0.225386	-6.34265e-10
9635373	chr1:9635373:G:C	9.42016e-10	-1.51716	1.11464
9635561	chr1:9635561:G:A	4.29578e-10	-1.2066e-10	-1.18774
9635686	chr1:9635686:G:A	6.06617e-10	0.745293	-1.58794
9635720	chr1:9635720:T:C	3.08499e-10	-1.2066e-10	-1.51882
9635830	chr1:9635830:T:C	1.62806e-09	-0.475472	0.620079
9636212	chr1:9636212:G:A	2.74567e-10	-1.2066e-10	-1.63534
9636289	chr1:9636289:G:A	6.60221e-10	-0.757965	-6.34265e-10
9636336	chr1:9636336:G:A	1.95666e-10	-0.37047	-1.60366
9636632	chr1:9636632:G:A	5.75001e-11	-1.56303	-1.63572
9636647	chr1:9636647:T:G	3.30727e-10	-1.2066e-10	-1.44925
9636767	chr1:9636767:G:A	3.04963e-10	-1.2066e-10	-1.53035
9637042	chr1:9637042:C:T	3.70411e-10	-1.2066e-10	-1.33593
9637133	chr1:9637133:A:G	5.87103e-10	-1.16126	0.285925
9637301	chr1:9637301:GGGA:G	6.71432e-09	-0.605129	2.16659
9637441	chr1:9637441:G:A	4.77882e-10	-1.08118	-6.34265e-10
9637487	chr1:9637487:G:A	4.60244e-10	-1.11878	-6.34265e-10
9637625	chr1:9637625:A:G	7.02743e-09	-0.601558	2.20859
9637837	chr1:9637837:T:C	6.83309e-09	-0.57957	2.15856
9637996	chr1:9637996:A:G	5.39726e-09	-0.598406	1.94151
9638015	chr1:9638015:G:A	3.88129e-10	-1.2066e-10	-1.2892
9638090	chr1:9638090:G:A	4.99303e-10	-1.2066e-10	-1.03733
9638126	chr1:9638126:A:G	2.87427e-10	-1.2066e-10	-1.58957
9638548	chr1:9638548:C:T	3.24536e-10	-1.2066e-10	-1.46814
9638582	chr1:9638582:G:A	8.27644e-09	-0.37983	2.15046
9638587	chr1:9638587:C:T	3.48186e-10	-1.2066e-10	-1.3978
9638856	chr1:9638856:C:A	6.68455e-09	-1.2066e-10	1.55701
9638967	chr1:9638967:A:G	2.19321e-10	-0.320683	-1.53932
9639123	chr1:9639123:G:T	4.45942e-10	-1.15035	-6.34265e-10
9639285	chr1:9639285:A:T	3.38002e-10	-1.2066e-10	-1.42749
9639319	chr1:9639319:T:A	8.13495e-08	4.86632	-0.810352
9639502	chr1:9639502:T:A	9.01927e-11	-1.2351	-1.51349
9639710	chr1:9639710:A:G	1.24271e-09	-1.2066e-10	-0.125487
9639760	chr1:9639760:C:T	4.42109e-10	-1.15898	-6.34265e-10
9640027	chr1:9640027:C:G	2.75168e-10	-1.2066e-10	-1.63316
9640499	chr1:9640499:G:GA	1.68845e-09	-1.2066e-10	0.181028
9640527	chr1:9640527:C:T	6.20086e-10	-0.820682	-6.34265e-10
9640781	chr1:9640781:A:G	3.12478e-10	-1.2066e-10	-1.50601
9641126	chr1:9641126:A:G	1.69442e-10	-1.58629	-0.531739
9641148	chr1:9641148:C:T	3.90768e-09	1.02016	-6.34265e-10
9641418	chr1:9641418:G:T	5.86975e-10	-0.875558	-6.34265e-10
9641436	chr1:9641436:G:A	6.11483e-10	-0.834652	-6.34265e-10
9641468	chr1:9641468:TCA:T	5.58401e-11	-1.59233	-1.63572
9641729	chr1:9641729:C:T	2.83126e-10	-1.60465	-6.34265e-10
9641810	chr1:9641810:C:T	7.96669e-11	-1.23883	-1.63385
9642004	chr1:9642004:T:C	7.83534e-11	-1.25527	-1.63405
9642150	chr1:9642150:T:C	2.47367e-10	-1.0286	-0.711066
9642489	chr1:9642489:G:A	6.80863e-10	-0.727179	-6.34265e-10
9642533	chr1:9642533:T:C	7.30474e-10	-1.2066e-10	-0.656847
9643537	chr1:9643537:C:T	8.33276e-11	-1.19204	-1.63572
9643751	chr1:9643751:G:A	8.48661e-11	-1.174	-1.63547
9643802	chr1:9643802:C:T	8.08112e-11	-1.4303	-1.42813
9644026	chr1:9644026:C:A	5.75821e-10	-1.2066e-10	-0.894743
9644449	chr1:9644449:C:T	6.31514e-10	-0.555358	-0.247062
9644484	chr1:9644484:T:C	2.74885e-10	-1.2066e-10	-1.63419
9644971	chr1:9644971:C:T	2.82231e-10	-1.2066e-10	-1.60782
9645294	chr1:9645294:G:C	2.81157e-10	-1.2066e-10	-1.61163
9645661	chr1:9645661:C:T	2.99777e-10	-1.2066e-10	-1.5475
9646509	chr1:9646509:G:A	4.59366e-10	-0.848353	-0.27234
9646602	chr1:9646602:C:G	2.9659e-10	-1.2066e-10	-1.55819
9646769	chr1:9646769:A:G	3.02667e-10	-1.2066e-10	-1.53791
9647370	chr1:9647370:A:G	1.2295e-10	-1.25171	-1.18705
9647430	chr1:9647430:T:A	1.08199e-09	-1.2066e-10	-0.263979
9647563	chr1:9647563:G:A	4.32263e-10	-1.2066e-10	-1.18151
9648280	chr1:9648280:C:T	4.53913e-10	-1.2066e-10	-1.13263
9648613	chr1:9648613:C:T	3.03419e-10	0.0877126	-1.62314
9648685	chr1:9648685:GAT:G	1.11042e-09	-1.2066e-10	-0.238046
9648872	chr1:9648872:C:T	1.02558e-09	-1.2066e-10	-0.317529
9649014	chr1:9649014:G:A	1.02194e-10	-1.26783	-1.35584
9649677	chr1:9649677:T:C	1.05142e-10	-1.11476	-1.48048
9649806	chr1:9649806:C:A	2.74683e-10	-1.2066e-10	-1.63492
9650194	chr1:9650194:C:T	2.32209e-10	-1.57812	-0.224786
9650336	chr1:9650336:T:C	8.72493e-11	-1.15468	-1.62709
9650501	chr1:9650501:G:A	3.07974e-10	0.101327	-1.62185
9650581	chr1:9650581:A:G	3.91271e-10	0.325179	-1.60632
9650763	chr1:9650763:C:T	4.59636e-10	-1.1201	-6.34265e-10
9650817	chr1:9650817:AC:A	3.44812e-10	0.215559	-1.6231
9650838	chr1:9650838:A:AT	3.68943e-10	0.284267	-1.62416
9650958	chr1:9650958:C:T	5.16518e-10	0.59951	-1.60294
9651429	chr1:9651429:T:C	1.34998e-09	0.902893	-0.945589
9651573	chr1:9651573:G:A	5.18852e-10	-1.2066e-10	-0.998922
9651584	chr1:9651584:A:G	3.63033e-10	0.267907	-1.62395
9651616	chr1:9651616:A:G	3.73136e-10	0.28488	-1.61348
9651948	chr1:9651948:C:T	3.93663e-10	-0.714869	-0.560175
9652041	chr1:9652041:C:A	4.00431e-10	-0.717726	-0.540274
9652311	chr1:9652311:G:A	2.86398e-10	-1.59316	-6.34265e-10
9653328	chr1:9653328:C:T	3.18565e-10	0.148869	-1.63558
9653792	chr1:9653792:T:C	2.95787e-10	-1.2066e-10	-1.5609
9654119	chr1:9654119:G:A	5.93307e-10	-1.2066e-10	-0.864828
9654189	chr1:9654189:A:G	9.4134e-10	0.697921	-1.10116
9654481	chr1:9654481:T:G	3.67827e-10	-0.385936	-0.956991
9654904	chr1:9654904:G:A	8.10569e-10	0.900506	-1.45331
9655315	chr1:9655315:C:T	2.8082e-10	-1.2066e-10	-1.61283
9655351	chr1:9655351:G:A	2.75455e-10	-1.2066e-10	-1.63212
9655650	chr1:9655650:C:T	3.06526e-10	-1.2066e-10	-1.52524
9655678	chr1:9655678:ACTTT:A	8.14085e-11	-1.57664	-1.27442
9656067	chr1:9656067:G:A	5.72793e-11	-1.5757	-1.6269
9656266	chr1:9656266:G:A	2.77697e-10	-1.2066e-10	-1.62401
9657562	chr1:9657562:T:C	2.7456e-10	-1.2066e-10	-1.63537
9657599	chr1:9657599:T:G	8.86171e-10	-0.46363	-6.34265e-10
9658029	chr1:9658029:T:C	1.06218e-10	-0.949323	-1.63572
9658129	chr1:9658129:T:A	8.42316e-11	-1.1817	-1.63527
9658145	chr1:9658145:A:G	2.08028e-10	-0.308924	-1.60394
9658838	chr1:9658838:T:C	6.00973e-10	-1.2066e-10	-0.85199
9658930	chr1:9658930:T:G	2.75074e-10	-1.2066e-10	-1.6335
9659247	chr1:9659247:A:C	2.85858e-10	-1.2066e-10	-1.59505
9659257	chr1:9659257:C:T	2.91629e-10	-1.2066e-10	-1.57506
9659259	chr1:9659259:T:C	3.2781e-10	-1.2066e-10	-1.45811
9659401	chr1:9659401:A:C	3.58559e-10	-1.2066e-10	-1.36845
9659530	chr1:9659530:A:G	6.99018e-10	-1.2066e-10	-0.700863
9659556	chr1:9659556:C:T	3.65188e-10	-1.2066e-10	-1.35013
9660001	chr1:9660001:C:T	6.91862e-11	-1.3941	-1.61963
9660072	chr1:9660072:C:T	6.36257e-10	-1.2066e-10	-0.794937
9660361	chr1:9660361:T:C	2.94336e-10	-1.2066e-10	-1.56582
9660438	chr1:9660438:C:T	1.07233e-10	-1.44049	-1.13504
9660468	chr1:9660468:A:G	1.00501e-10	-1.48226	-1.15811
9660708	chr1:9660708:C:T	6.78234e-10	-0.731048	-6.34265e-10
9661033	chr1:9661033:C:T	5.5133e-10	-0.938206	-6.34265e-10
9661053	chr1:9661053:G:A	1.80317e-10	-0.72555	-1.33028
9661231	chr1:9661231:G:A	1.01238e-10	-1.52093	-1.11214
9661322	chr1:9661322:T:C	7.18006e-11	-1.35759	-1.61906
9662465	chr1:9662465:G:C	8.02073e-11	-1.40058	-1.46534
9662552	chr1:9662552:C:T	3.74551e-10	-1.32481	-6.34265e-10
9662672	chr1:9662672:G:A	3.51727e-10	-1.2066e-10	-1.38768
9662949	chr1:9662949:G:A	4.14014e-10	-1.2066e-10	-1.22464
9663037	chr1:9663037:T:G	2.7934e-10	-1.2066e-10	-1.61811
9663290	chr1:9663290:C:A	2.77505e-10	-1.2066e-10	-1.6247
9663894	chr1:9663894:C:T	3.00958e-10	-1.2066e-10	-1.54357
9664495	chr1:9664495:A:C	1.02197e-09	-0.321052	-6.34265e-10
9665467	chr1:9665467:G:A	5.55245e-11	-1.60279	-1.63093
9665887	chr1:9665887:G:A	2.88276e-10	-1.2066e-10	-1.58662
9666017	chr1:9666017:C:G	2.75657e-10	-1.2066e-10	-1.63138
9666479	chr1:9666479:T:G	2.79666e-10	-1.2066e-10	-1.61694
9666647	chr1:9666647:A:G	9.07715e-10	-1.2066e-10	-0.43961
9666743	chr1:9666743:C:T	3.1284e-10	-1.2066e-10	-1.50485
9666798	chr1:9666798:G:A	5.68932e-11	-1.60358	-1.60579
9666859	chr1:9666859:G:A	2.74491e-10	-1.2066e-10	-1.63562
9666896	chr1:9666896:C:T	8.70201e-10	-0.481816	-6.34265e-10
9666909	chr1:9666909:T:C	2.78009e-10	-1.2066e-10	-1.62289
9666935	chr1:9666935:G:A	8.46834e-10	-0.509036	-6.34265e-10
9667134	chr1:9667134:C:G	1.00652e-09	-0.336291	-6.34265e-10
9667281	chr1:9667281:T:A	9.14407e-10	-0.432264	-6.34265e-10
9667667	chr1:9667667:T:C	8.69914e-10	-0.482146	-6.34265e-10
9667776	chr1:9667776:G:A	2.83635e-10	-1.2066e-10	-1.60285
9668182	chr1:9668182:T:C	9.07778e-10	-0.43954	-6.34265e-10
9668236	chr1:9668236:C:G	2.76578e-10	-1.2066e-10	-1.62805
9668463	chr1:9668463:C:A	2.74677e-10	-1.2066e-10	-1.63494
9668482	chr1:9668482:T:C	2.86185e-10	-1.2066e-10	-1.5939
9668525	chr1:9668525:C:T	3.44664e-10	-1.2066e-10	-1.40797
9669541	chr1:9669541:G:A	5.79082e-11	-1.55844	-1.63324
9669749	chr1:9669749:C:G	6.08128e-10	-0.840154	-6.34265e-10
9670398	chr1:9670398:A:G	2.97408e-10	-1.2066e-10	-1.55543
9670509	chr1:9670509:T:G	5.99797e-10	-1.2066e-10	-0.853948
9671190	chr1:9671190:C:T	6.10497e-10	-0.836266	-6.34265e-10
9671443	chr1:9671443:C:T	4.81961e-10	0.561127	-1.6338
9671539	chr1:9671539:T:A	9.64245e-10	-0.379194	-6.34265e-10
9671800	chr1:9671800:A:G	4.99118e-10	0.595227	-1.63292
9672614	chr1:9672614:A:G	2.84345e-10	-1.2066e-10	-1.60035
9672808	chr1:9672808:T:G	5.37778e-10	0.671758	-1.63485
9672853	chr1:9672853:C:T	6.82071e-11	-1.46367	-1.56432
9673251	chr1:9673251:CTAATTTTT:C	9.96003e-10	-0.346789	-6.34265e-10
9673323	chr1:9673323:G:A	2.74475e-10	-1.2066e-10	-1.63568
9673632	chr1:9673632:G:A	5.80841e-10	-0.886062	-6.34265e-10
9673678	chr1:9673678:C:T	3.06562e-10	-1.52512	-6.34265e-10
9673680	chr1:9673680:G:T	1.03641e-09	-0.307024	-6.34265e-10
9673908	chr1:9673908:A:G	2.76116e-10	-1.2066e-10	-1.62972
9674057	chr1:9674057:C:T	2.94578e-10	-1.2066e-10	-1.565
9674229	chr1:9674229:G:A	2.75074e-10	-1.2066e-10	-1.6335
9674415	chr1:9674415:C:T	2.90529e-10	-1.57884	-6.34265e-10
9674811	chr1:9674811:T:C	6.5542e-10	0.868506	-1.63377
9675015	chr1:9675015:A:G	6.59893e-10	0.871602	-1.63006
9675786	chr1:9675786:A:G	6.05034e-10	-1.2066e-10	-0.845255
9676115	chr1:9676115:A:G	2.85603e-10	-1.59594	-6.34265e-10
9676376	chr1:9676376:T:G	4.39141e-10	-1.2066e-10	-1.16572
9676405	chr1:9676405:G:A	7.98237e-10	-0.568134	-6.34265e-10
9676644	chr1:9676644:G:C	1.14019e-09	-0.211587	-6.34265e-10
9676745	chr1:9676745:G:C	9.02408e-10	1.17744	-1.62291
9677252	chr1:9677252:T:G	2.97728e-10	-1.2066e-10	-1.55436
9677373	chr1:9677373:C:T	1.03399e-09	-0.309362	-6.34265e-10
9677877	chr1:9677877:G:A	2.78347e-10	-1.2066e-10	-1.62167
9678067	chr1:9678067:C:T	3.93382e-10	-1.2066e-10	-1.27576
9678903	chr1:9678903:G:T	7.27053e-10	-1.2066e-10	-0.661541
9679359	chr1:9679359:C:T	2.74529e-10	-1.2066e-10	-1.63548
9679377	chr1:9679377:T:C	1.1463e-10	-0.891091	-1.61774
9679430	chr1:9679430:G:A	3.63019e-10	-1.2066e-10	-1.35608
9680152	chr1:9680152:T:G	1.1389e-09	-0.212726	-6.34265e-10
9680308	chr1:9680308:A:G	1.30409e-09	-0.743002	0.665724
9680903	chr1:9680903:G:A	3.08393e-10	-1.2066e-10	-1.51917
9681135	chr1:9681135:A:G	1.3019e-10	-0.790609	-1.59094
9681332	chr1:9681332:G:T	8.58553e-10	-1.2066e-10	-0.495291
9681575	chr1:9681575:C:T	1.24701e-10	-1.11875	-1.30587
9681654	chr1:9681654:C:G	1.84478e-10	-0.549537	-1.48347
9681734	chr1:9681734:A:G	1.25808e-10	-0.787309	-1.62847
9681801	chr1:9681801:A:C	2.88426e-10	-1.2066e-10	-1.5861
9682078	chr1:9682078:A:G	3.46698e-10	-1.2066e-10	-1.40209
9682096	chr1:9682096:T:C	2.11652e-10	-0.303175	-1.59242
9682129	chr1:9682129:G:T	1.27045e-09	-0.103415	-6.34265e-10
9682422	chr1:9682422:G:A	3.19339e-10	-1.2066e-10	-1.48429
9683056	chr1:9683056:G:T	5.1984e-10	-0.997019	-6.34265e-10
9683125	chr1:9683125:AAAAAAAAAAAAAAAACC:A	6.98822e-10	-0.701143	-6.34265e-10
9683176	chr1:9683176:T:C	1.22364e-10	-0.909942	-1.5336
9683229	chr1:9683229:G:A	2.98031e-10	-1.55334	-6.34265e-10
9683250	chr1:9683250:C:A	3.28302e-10	-1.2066e-10	-1.45661
9683470	chr1:9683470:AC:A	2.09833e-10	-0.272663	-1.63157
9683502	chr1:9683502:T:G	1.31453e-09	-0.0693036	-6.34265e-10
9683564	chr1:9683564:T:A	3.97925e-10	0.268376	-1.53265
9683768	chr1:9683768:A:T	5.57331e-11	-1.5978	-1.63217
9683894	chr1:9683894:C:T	6.7669e-11	-1.59847	-1.43745
9684186	chr1:9684186:T:C	1.71472e-10	-0.853078	-1.25304
9684262	chr1:9684262:C:T	2.85269e-10	-1.59711	-6.34265e-10
9685144	chr1:9685144:T:G	7.29508e-11	-1.47355	-1.48721
9685658	chr1:9685658:A:G	7.23574e-11	-1.49458	-1.47434
9686007	chr1:9686007:G:T	2.97106e-10	-1.55645	-6.34265e-10
9686190	chr1:9686190:A:G	7.40355e-11	-1.4613	-1.48469
9686554	chr1:9686554:G:A	1.37296e-10	-0.784813	-1.54359
9686601	chr1:9686601:G:A	7.2936e-11	-1.46727	-1.49369
9686938	chr1:9686938:C:A	7.41162e-11	-1.48224	-1.46266
9687685	chr1:9687685:C:T	2.85536e-10	-1.59617	-6.34265e-10
9687712	chr1:9687712:C:T	6.26774e-10	-0.710535	-0.0994184
9688387	chr1:9688387:T:G	2.25001e-10	-0.307816	-1.52662
9688651	chr1:9688651:C:A	1.05031e-09	-0.293696	-6.34265e-10
9689032	chr1:9689032:G:A	2.78073e-10	-1.2066e-10	-1.62266
9690399	chr1:9690399:T:C	2.90527e-10	-0.46783	-1.11101
9690798	chr1:9690798:C:T	3.7793e-10	-1.2066e-10	-1.31583
9691534	chr1:9691534:G:A	3.29969e-10	-1.2066e-10	-1.45154
9692033	chr1:9692033:G:A	5.17083e-10	-1.2066e-10	-1.00234
9692383	chr1:9692383:T:G	2.84313e-10	-1.2066e-10	-1.60046
9692452	chr1:9692452:T:C	5.13703e-10	-1.00889	-6.34265e-10
9692658	chr1:9692658:A:G	3.04801e-10	-1.2066e-10	-1.53088
9692827	chr1:9692827:T:C	2.89145e-10	-1.2066e-10	-1.58361
9692936	chr1:9692936:G:A	3.07015e-10	-1.2066e-10	-1.52364
9693728	chr1:9693728:G:A	3.6786e-10	-1.2066e-10	-1.34284
9693975	chr1:9693975:C:G	4.51041e-10	-1.2066e-10	-1.13898
9694126	chr1:9694126:C:T	2.88585e-10	-1.58555	-6.34265e-10
9694297	chr1:9694297:C:T	3.02871e-10	-1.2066e-10	-1.53723
9694298	chr1:9694298:G:A	2.90153e-10	-1.2066e-10	-1.58013
9694435	chr1:9694435:G:A	6.93732e-11	-1.48232	-1.52872
9694823	chr1:9694823:A:G	6.23271e-11	-1.48693	-1.63122
9695215	chr1:9695215:G:A	7.09884e-10	0.448637	-1.13408
9695332	chr1:9695332:G:A	4.18948e-10	-1.2066e-10	-1.21279
9695571	chr1:9695571:C:T	3.1614e-10	-1.49435	-6.34265e-10
9695593	chr1:9695593:C:T	4.88711e-10	-1.2066e-10	-1.05877
9695702	chr1:9695702:C:T	3.53886e-10	-1.2066e-10	-1.38157
9695874	chr1:9695874:A:G	3.01883e-10	-1.2066e-10	-1.5405
9696033	chr1:9696033:G:A	2.74702e-10	-1.2066e-10	-1.63485
9696917	chr1:9696917:A:G	5.97176e-09	1.61244	-0.168186
9697016	chr1:9697016:C:A	9.07081e-10	-1.2066e-10	-0.440308
9697211	chr1:9697211:T:G	3.85441e-10	-1.29615	-6.34265e-10
9697694	chr1:9697694:T:C	1.75429e-10	-1.58739	-0.49591
9697760	chr1:9697760:G:A	4.48331e-10	-1.2066e-10	-1.14501
9697936	chr1:9697936:T:G	4.20893e-10	-1.2066e-10	-1.20816
9697980	chr1:9697980:G:A	5.42676e-09	1.34856	-6.34265e-10
9698229	chr1:9698229:G:A	1.20433e-09	-1.2066e-10	-0.156863
9698289	chr1:9698289:T:C	2.7553e-10	-1.2066e-10	-1.63184
9698296	chr1:9698296:C:T	5.51812e-10	-1.2066e-10	-0.937332
9698352	chr1:9698352:G:C	6.17796e-10	-1.2066e-10	-0.824381
9698424	chr1:9698424:G:C	4.11955e-10	-1.2066e-10	-1.22963
9698932	chr1:9698932:G:A	2.86548e-10	-1.2066e-10	-1.59263
9699188	chr1:9699188:C:T	2.78075e-10	-1.2066e-10	-1.62265
9699332	chr1:9699332:G:A	3.45379e-10	-0.58732	-0.818578
9699424	chr1:9699424:C:T	2.87086e-10	-1.2066e-10	-1.59076
9699657	chr1:9699657:T:C	6.48778e-11	-1.49788	-1.58015
9699719	chr1:9699719:C:T	3.29153e-10	-1.2066e-10	-1.45402
9699889	chr1:9699889:G:A	2.87297e-10	-1.2066e-10	-1.59002
9700036	chr1:9700036:T:C	2.85276e-10	-1.2066e-10	-1.59708
9700707	chr1:9700707:C:T	3.48879e-10	-1.2066e-10	-1.39581
9702098	chr1:9702098:G:A	3.83401e-10	-1.2066e-10	-1.30146
9702214	chr1:9702214:C:T	2.96822e-10	-1.2066e-10	-1.55741
9702816	chr1:9702816:C:T	2.78606e-10	-1.2066e-10	-1.62074
9703028	chr1:9703028:C:T	8.30438e-10	-1.2066e-10	-0.528587
9703455	chr1:9703455:C:A	1.73585e-09	-1.2066e-10	0.208715
9704794	chr1:9704794:G:A	2.80848e-10	-1.2066e-10	-1.61273
9705302	chr1:9705302:T:A	2.9337e-10	-1.2066e-10	-1.5691
9705340	chr1:9705340:AAG:A	2.83508e-10	-1.6033	-6.34265e-10
9705413	chr1:9705413:A:G	2.7473e-10	-1.2066e-10	-1.63475
9705621	chr1:9705621:G:C	1.20431e-10	-1.19007	-1.26939
9706448	chr1:9706448:G:A	2.83959e-10	-1.2066e-10	-1.60171
9707052	chr1:9707052:A:C	2.74726e-10	-1.2066e-10	-1.63477
9707170	chr1:9707170:C:T	2.9717e-10	-1.2066e-10	-1.55624
9707543	chr1:9707543:G:A	2.82395e-10	-1.2066e-10	-1.60723
9707755	chr1:9707755:C:T	2.74474e-10	-1.2066e-10	-1.63568
9707759	chr1:9707759:G:A	7.42002e-11	-1.57958	-1.3642
9708131	chr1:9708131:C:G	2.84522e-10	-1.2066e-10	-1.59973
9708883	chr1:9708883:C:T	2.82553e-10	-1.2066e-10	-1.60667
9709040	chr1:9709040:T:G	3.4827e-10	-1.2066e-10	-1.39756
9709051	chr1:9709051:C:T	3.84074e-10	-1.2066e-10	-1.2997
9709055	chr1:9709055:GT:G	3.77784e-10	-1.2066e-10	-1.31622
9709175	chr1:9709175:A:C	5.99689e-10	-1.2066e-10	-0.854129
9709184	chr1:9709184:C:T	1.22455e-09	-1.2066e-10	-0.14021
9709773	chr1:9709773:G:A	3.12421e-10	-1.2066e-10	-1.50619
9709954	chr1:9709954:C:T	2.77866e-10	-1.2066e-10	-1.6234
9710661	chr1:9710661:A:G	2.84642e-10	-1.2066e-10	-1.59931
9710836	chr1:9710836:T:A	1.59325e-09	-1.2066e-10	0.12299
9710947	chr1:9710947:A:G	2.97479e-10	-1.55519	-6.34265e-10
9711506	chr1:9711506:A:G	2.13651e-10	-0.76423	-1.12196
9711740	chr1:9711740:A:G	2.89319e-10	-1.2066e-10	-1.58301
9712150	chr1:9712150:T:C	1.45808e-09	-1.2066e-10	0.0343338
9712415	chr1:9712415:G:T	2.93975e-10	-1.56705	-6.34265e-10
9714380	chr1:9714380:G:C	3.35146e-10	-1.2066e-10	-1.43597
9714428	chr1:9714428:G:T	2.78416e-10	-1.2066e-10	-1.62142
9714920	chr1:9714920:C:T	3.37456e-10	-1.12075	-0.308357
9715177	chr1:9715177:AAAAAT:A	3.0564e-10	-1.2066e-10	-1.52813
9715328	chr1:9715328:C:T	5.05546e-10	-1.2066e-10	-1.0249
9715846	chr1:9715846:C:T	3.53031e-10	-1.2066e-10	-1.38398
9716281	chr1:9716281:A:G	1.14546e-10	-1.60572	-0.903841
9716517	chr1:9716517:A:G	3.09611e-10	-1.2066e-10	-1.51522
9716547	chr1:9716547:G:A	2.80049e-10	-1.2066e-10	-1.61558
9716778	chr1:9716778:G:T	2.7756e-10	-1.2066e-10	-1.6245
9716861	chr1:9716861:G:A	7.16603e-09	1.62657	-6.34265e-10
9717064	chr1:9717064:G:A	3.27809e-10	-1.2066e-10	-1.45811
9717393	chr1:9717393:G:GGA	5.18673e-08	2.31374	1.29216
9717463	chr1:9717463:C:T	3.9763e-10	-1.2066e-10	-1.26502
9717528	chr1:9717528:G:C	3.19788e-10	-1.48288	-6.34265e-10
9717541	chr1:9717541:C:G	3.00934e-09	0.758935	-6.34265e-10
9717608	chr1:9717608:C:T	1.76233e-09	-1.2066e-10	0.223852
9717975	chr1:9717975:G:A	2.86242e-10	-1.2066e-10	-1.5937
9718546	chr1:9718546:C:T	3.73062e-10	-1.2066e-10	-1.3288
9718553	chr1:9718553:G:T	4.5176e-10	-1.13739	-6.34265e-10
9718649	chr1:9718649:G:T	3.16185e-10	-1.2066e-10	-1.49421
9718708	chr1:9718708:C:T	4.47846e-10	-1.2066e-10	-1.14609
9719021	chr1:9719021:T:C	3.16337e-10	-1.2066e-10	-1.49373
9719230	chr1:9719230:A:T	8.01871e-11	-1.30453	-1.56164
9719443	chr1:9719443:A:T	3.09414e-10	-1.2066e-10	-1.51586
9719813	chr1:9719813:T:C	3.58786e-10	-1.47212	0.104309
9720046	chr1:9720046:T:C	3.77749e-10	-1.2066e-10	-1.31631
9720367	chr1:9720367:G:A	3.10171e-10	-1.2066e-10	-1.51342
9720723	chr1:9720723:T:C	3.17056e-10	-1.2066e-10	-1.49146
9720929	chr1:9720929:T:C	7.80421e-10	-0.590706	-6.34265e-10
9721634	chr1:9721634:G:A	4.76297e-10	-1.2066e-10	-1.0845
9721688	chr1:9721688:C:T	2.89263e-10	-1.2066e-10	-1.5832
9722203	chr1:9722203:T:C	1.30195e-09	-1.2066e-10	-0.07892
9722328	chr1:9722328:C:T	3.5586e-10	-1.376	-6.34265e-10
9722498	chr1:9722498:C:T	5.69925e-08	2.1675	1.53263
9722708	chr1:9722708:C:T	6.04958e-11	-1.51626	-1.63171
9723347	chr1:9723347:G:A	3.64149e-10	-1.35298	-6.34265e-10
9723385	chr1:9723385:G:C	4.00145e-10	-1.2066e-10	-1.25871
9723506	chr1:9723506:C:T	3.33836e-10	-1.2066e-10	-1.43989
9723815	chr1:9723815:G:A	2.83236e-10	-1.2066e-10	-1.60426
9724365	chr1:9724365:C:T	1.65088e-10	-1.38564	-0.758419
9725471	chr1:9725471:T:C	1.16922e-10	-1.52484	-0.964197
9725832	chr1:9725832:A:G	1.60313e-10	-1.16602	-1.00739
9726147	chr1:9726147:A:T	5.60861e-10	-1.2066e-10	-0.921067
9726203	chr1:9726203:ACT:A	3.56436e-10	-1.2066e-10	-1.37439
9726212	chr1:9726212:C:G	5.89496e-10	-1.2066e-10	-0.871273
9726285	chr1:9726285:A:G	9.60654e-09	1.91966	-6.34265e-10
9726291	chr1:9726291:G:A	1.01947e-08	1.97908	-6.34265e-10
9726335	chr1:9726335:C:T	2.95676e-10	-1.56128	-6.34265e-10
9727327	chr1:9727327:TG:T	4.76861e-10	-1.2066e-10	-1.08332
9727387	chr1:9727387:G:A	2.81093e-10	-1.2066e-10	-1.61185
9727450	chr1:9727450:T:C	2.23462e-10	-0.239189	-1.60211
9728204	chr1:9728204:A:T	1.11911e-09	-1.2066e-10	-0.230247
9728375	chr1:9728375:ACT:A	3.26488e-10	-1.2066e-10	-1.46215
9729053	chr1:9729053:C:T	5.96527e-10	-0.859415	-6.34265e-10
9729519	chr1:9729519:G:A	1.98252e-10	-1.15572	-0.805281
9729833	chr1:9729833:T:C	3.68241e-10	-1.60039	0.258587
9730220	chr1:9730220:G:A	6.31652e-10	-1.2066e-10	-0.802201
9730841	chr1:9730841:C:T	7.96645e-10	-1.2066e-10	-0.57013
9730903	chr1:9730903:C:T	4.23133e-10	-1.2066e-10	-1.20285
9730904	chr1:9730904:A:G	4.06273e-10	-1.2066e-10	-1.24351
9730937	chr1:9730937:A:G	7.8827e-10	0.777231	-1.35793
9731404	chr1:9731404:AG:A	4.0433e-10	-1.2066e-10	-1.24831
9731428	chr1:9731428:G:A	6.85068e-10	-0.81922	0.0981982
9731488	chr1:9731488:C:A	4.23491e-10	-1.2066e-10	-1.20201
9731581	chr1:9731581:G:A	9.51682e-11	-1.5577	-1.13719
9732027	chr1:9732027:G:A	4.79798e-10	-1.2066e-10	-1.07717
9732756	chr1:9732756:A:G	1.3569e-09	-1.2066e-10	-0.0375808
9733246	chr1:9733246:C:G	7.06177e-10	-0.690675	-6.34265e-10
9733300	chr1:9733300:A:G	3.11825e-10	-1.2066e-10	-1.5081
9733394	chr1:9733394:T:A	4.08641e-10	-1.2377	-6.34265e-10
9733601	chr1:9733601:C:A	1.12627e-09	-1.2066e-10	-0.223871
9733787	chr1:9733787:T:A	4.36818e-10	-1.2066e-10	-1.17102
9733910	chr1:9733910:A:G	8.21016e-10	-0.539997	-6.34265e-10
9734247	chr1:9734247:C:T	2.09009e-10	-1.60184	-0.30632
9734281	chr1:9734281:C:T	3.01025e-10	-1.2066e-10	-1.54335
9734924	chr1:9734924:C:T	9.60601e-11	-1.54235	-1.14322
9735192	chr1:9735192:G:A	9.89539e-11	-1.53639	-1.11949
9735661	chr1:9735661:C:T	2.13575e-10	-1.60572	-0.28083
9735861	chr1:9735861:G:A	4.90053e-10	-1.2066e-10	-1.05603
9736280	chr1:9736280:C:G	8.02915e-10	-0.562292	-6.34265e-10
9736651	chr1:9736651:G:A	4.46501e-10	-1.2066e-10	-1.1491
9736965	chr1:9736965:T:C	3.02112e-10	-1.2066e-10	-1.53974
9737094	chr1:9737094:C:T	4.34919e-10	-1.2066e-10	-1.17538
9737203	chr1:9737203:C:CT	7.06893e-10	-1.2066e-10	-0.689661
9737657	chr1:9737657:A:G	3.89887e-10	-1.2066e-10	-1.28468
9737788	chr1:9737788:C:T	3.45656e-10	-1.2066e-10	-1.4051
9738009	chr1:9738009:A:G	7.19361e-10	-1.2066e-10	-0.672177
9738451	chr1:9738451:G:C	4.08521e-10	-1.238	-6.34265e-10
9738833	chr1:9738833:G:A	2.75665e-10	-1.2066e-10	-1.63135
9738836	chr1:9738836:G:A	2.23145e-10	-1.60417	-0.23855
9738949	chr1:9738949:G:A	4.23133e-10	-1.2066e-10	-1.20285
9738996	chr1:9738996:T:C	1.20159e-09	-1.2066e-10	-0.159136
9739438	chr1:9739438:G:C	1.08341e-08	1.23237	0.807545
9739606	chr1:9739606:G:A	1.44901e-09	-1.2066e-10	0.028099
9739845	chr1:9739845:T:C	1.63199e-10	-1.57213	-0.583436
9740083	chr1:9740083:T:G	2.89214e-10	-1.2066e-10	-1.58337
9740112	chr1:9740112:G:A	2.9043e-10	-1.2066e-10	-1.57918
9740349	chr1:9740349:C:T	3.98555e-10	-1.2066e-10	-1.26269
9740493	chr1:9740493:A:G	1.36281e-09	-1.2066e-10	-0.0332351
9740679	chr1:9740679:C:T	3.03297e-10	-1.2066e-10	-1.53583
9741283	chr1:9741283:G:A	9.62308e-11	-1.42822	-1.25557
9741480	chr1:9741480:G:A	4.02022e-10	-1.2066e-10	-1.25403
9741649	chr1:9741649:G:A	6.65665e-10	-0.749753	-6.34265e-10
9741921	chr1:9741921:G:A	3.91163e-10	-1.2066e-10	-1.28141
9742000	chr1:9742000:A:G	2.74606e-10	-1.2066e-10	-1.6352
9742250	chr1:9742250:T:C	2.7448e-10	-1.2066e-10	-1.63566
9742277	chr1:9742277:T:C	3.42438e-10	-1.41445	-6.34265e-10
9742336	chr1:9742336:C:G	1.42897e-09	-1.2066e-10	0.0141669
9742355	chr1:9742355:T:C	3.03653e-10	-1.2066e-10	-1.53465
9742680	chr1:9742680:A:T	1.33148e-09	-1.2066e-10	-0.0564938
9742919	chr1:9742919:A:G	4.22013e-10	-1.2066e-10	-1.2055
9742970	chr1:9742970:T:C	4.67649e-10	-1.10282	-6.34265e-10
9743570	chr1:9743570:C:T	4.24027e-10	-1.2066e-10	-1.20074
9743786	chr1:9743786:G:A	9.99287e-10	-0.343498	-6.34265e-10
9744257	chr1:9744257:C:T	4.12009e-10	-1.22949	-6.34265e-10
9744312	chr1:9744312:T:C	4.22329e-10	-1.2066e-10	-1.20476
9744635	chr1:9744635:C:T	6.30585e-11	-1.48396	-1.62252
9744661	chr1:9744661:G:A	3.0734e-10	-1.2066e-10	-1.52258
9744672	chr1:9744672:T:C	1.34384e-09	-1.2066e-10	-0.0472536
9744905	chr1:9744905:C:A	3.05318e-10	-1.52919	-6.34265e-10
9745216	chr1:9745216:G:A	4.82215e-10	-1.2066e-10	-1.07215
9745351	chr1:9745351:G:A	1.52276e-09	-1.2066e-10	0.0777388
9745509	chr1:9745509:T:C	5.68048e-10	-1.2066e-10	-0.908334
9746566	chr1:9746566:G:T	1.61273e-10	-0.554982	-1.61246
9746618	chr1:9746618:G:A	6.14944e-10	-1.2066e-10	-0.829009
9746800	chr1:9746800:C:T	5.94233e-10	-0.863269	-6.34265e-10
9746886	chr1:9746886:T:C	2.99635e-10	-1.2066e-10	-1.54797
9747253	chr1:9747253:T:C	1.28602e-09	-1.2066e-10	-0.0912303
9747325	chr1:9747325:A:G	3.69445e-10	-1.2066e-10	-1.33854
9747731	chr1:9747731:A:C	1.28373e-09	-1.2066e-10	-0.0930124
9747819	chr1:9747819:G:A	3.68335e-10	-1.2066e-10	-1.34155
9748244	chr1:9748244:A:G	3.28273e-10	-1.57159	0.114892
9748546	chr1:9748546:G:A	1.24562e-09	-1.2066e-10	-0.123155
9748687	chr1:9748687:C:T	4.03536e-10	-1.2066e-10	-1.25027
9748748	chr1:9748748:CAA:CAAA	4.13804e-10	-1.22515	-6.34265e-10
9750226	chr1:9750226:T:C	3.84075e-10	-1.2066e-10	-1.2997
9750305	chr1:9750305:C:T	4.19865e-10	-1.21061	-6.34265e-10
9751019	chr1:9751019:C:T	3.3279e-10	-1.2066e-10	-1.44303
9751377	chr1:9751377:A:G	2.26564e-10	-1.58249	-0.245027
9751483	chr1:9751483:A:G	2.28459e-10	-1.57868	-0.240502
9751595	chr1:9751595:C:T	3.92023e-10	-1.27922	-6.34265e-10
9751856	chr1:9751856:C:T	3.13163e-10	-1.2066e-10	-1.50381
9752241	chr1:9752241:C:G	1.32496e-09	-1.2066e-10	-0.0614028
9753077	chr1:9753077:G:A	4.30056e-10	-1.18663	-6.34265e-10
9753567	chr1:9753567:G:C	1.22397e-09	-1.2066e-10	-0.140683
9754491	chr1:9754491:G:A	3.77395e-10	-1.2066e-10	-1.31725
9754787	chr1:9754787:G:A	2.85602e-10	-1.2066e-10	-1.59594
9754906	chr1:9754906:A:G	4.70503e-10	-1.60437	0.507632
9755341	chr1:9755341:C:G	3.75289e-10	-1.2066e-10	-1.32284
9756214	chr1:9756214:T:C	8.43718e-10	-0.512722	-6.34265e-10
9756562	chr1:9756562:T:C	7.67792e-10	-0.60702	-6.34265e-10
9757205	chr1:9757205:C:T	2.7908e-10	-1.2066e-10	-1.61904
9757836	chr1:9757836:C:T	6.75319e-10	-0.735355	-6.34265e-10
9757875	chr1:9757875:G:A	2.27798e-09	0.480505	-6.34265e-10
9757955	chr1:9757955:G:A	4.05486e-10	-1.2066e-10	-1.24545
9758134	chr1:9758134:C:T	2.81076e-10	-1.2066e-10	-1.61192
9758270	chr1:9758270:G:A	1.32223e-09	-1.2066e-10	-0.0634678
9758686	chr1:9758686:T:C	1.32074e-09	-1.2066e-10	-0.0645938
9758723	chr1:9758723:G:A	5.89045e-10	-1.2066e-10	-0.872037
9758756	chr1:9758756:CT:C	1.48271e-09	-1.2066e-10	0.0510878
9759473	chr1:9759473:G:A	3.07263e-10	-1.2066e-10	-1.52284
9759802	chr1:9759802:T:C	8.9839e-10	-1.2066e-10	-0.449936
9760253	chr1:9760253:C:G	1.48963e-09	-1.2066e-10	0.0557411
9760682	chr1:9760682:G:A	2.74691e-10	-1.2066e-10	-1.63489
9760845	chr1:9760845:A:G	1.33969e-09	-1.2066e-10	-0.0503439
9761371	chr1:9761371:A:T	1.21875e-09	-1.2066e-10	-0.144955
9761415	chr1:9761415:T:C	2.3526e-10	-0.28502	-1.50483
9762106	chr1:9762106:G:A	8.17873e-10	-1.2066e-10	-0.543832
9762273	chr1:9762273:T:C	3.50989e-10	-1.56356	0.173774
9762287	chr1:9762287:C:T	1.32496e-09	-1.2066e-10	-0.0614028
9762417	chr1:9762417:C:T	4.03278e-10	-1.2066e-10	-1.25091
9762698	chr1:9762698:C:T	2.30315e-09	-1.2066e-10	0.491493
9762932	chr1:9762932:T:C	1.22939e-09	-1.2066e-10	-0.13627
9763652	chr1:9763652:G:A	8.07466e-10	-1.2066e-10	-0.556639
9764530	chr1:9764530:G:A	5.29401e-10	-1.2066e-10	-0.978793
9764649	chr1:9764649:A:T	9.94631e-10	-1.2066e-10	-0.348168
9764830	chr1:9764830:A:G	1.32542e-09	-1.2066e-10	-0.0610541
9764920	chr1:9764920:C:T	2.78806e-10	-1.2066e-10	-1.62002
9765479	chr1:9765479:T:C	2.81774e-10	-1.2066e-10	-1.60943
9766255	chr1:9766255:A:G	1.48365e-09	-1.2066e-10	0.051721
9766430	chr1:9766430:G:A	2.98079e-10	-1.2066e-10	-1.55318
9766817	chr1:9766817:A:T	2.97958e-10	-1.2066e-10	-1.55359
9767143	chr1:9767143:A:C	1.32316e-09	-1.2066e-10	-0.0627607
9767577	chr1:9767577:G:A	2.81686e-10	-1.2066e-10	-1.60975
9767805	chr1:9767805:G:A	1.43182e-09	-1.2066e-10	0.0161608
9768044	chr1:9768044:T:C	1.49385e-09	-1.2066e-10	0.0585754
9769196	chr1:9769196:C:T	2.83402e-10	-1.2066e-10	-1.60367
9769606	chr1:9769606:G:A	6.42624e-10	-0.78498	-6.34265e-10
9769669	chr1:9769669:A:G	3.96091e-10	-1.2066e-10	-1.2689
9769785	chr1:9769785:A:G	1.51043e-09	-1.2066e-10	0.0696082
9769903	chr1:9769903:T:G	1.26272e-09	-1.2066e-10	-0.109519
9769918	chr1:9769918:T:G	6.12725e-10	-1.2066e-10	-0.832623
9769963	chr1:9769963:G:A	4.14431e-10	-1.2066e-10	-1.22363
9770016	chr1:9770016:T:C	1.04106e-09	-1.2066e-10	-0.302546
9770151	chr1:9770151:T:C	4.45576e-10	-1.2066e-10	-1.15117
9770528	chr1:9770528:C:T	8.58147e-10	-0.495765	-6.34265e-10
9770751	chr1:9770751:C:T	9.89813e-10	-1.2066e-10	-0.353024
9770987	chr1:9770987:C:T	1.35839e-09	-1.2066e-10	-0.0364846
9771397	chr1:9771397:C:G	2.75333e-10	-1.2066e-10	-1.63256
9771641	chr1:9771641:C:T	1.34799e-09	-1.2066e-10	-0.0441672
9771941	chr1:9771941:T:A	4.01921e-10	-1.2066e-10	-1.25428
9772847	chr1:9772847:C:T	1.2324e-09	-1.2066e-10	-0.133818
9773758	chr1:9773758:G:C	4.38513e-10	-1.2066e-10	-1.16715
9773863	chr1:9773863:G:A	2.76413e-10	-1.2066e-10	-1.62864
9773977	chr1:9773977:A:C	8.0473e-10	-1.2066e-10	-0.560033
9773999	chr1:9773999:C:G	2.74476e-10	-1.2066e-10	-1.63568
9774560	chr1:9774560:C:T	2.86281e-10	-1.2066e-10	-1.59357
9775432	chr1:9775432:C:T	4.20108e-10	-1.2066e-10	-1.21003
9775473	chr1:9775473:CCT:C	3.08e-10	-1.52044	-6.34265e-10
9776098	chr1:9776098:G:A	4.25398e-10	-1.2066e-10	-1.19751
9776127	chr1:9776127:C:T	3.10948e-10	-1.51092	-6.34265e-10
9776172	chr1:9776172:C:T	2.74589e-10	-1.60237	-0.0328954
9776498	chr1:9776498:A:G	2.36477e-10	-1.60543	-0.179261
9777155	chr1:9777155:G:A	2.76411e-10	-0.233436	-1.39522
9777774	chr1:9777774:A:C	1.08968e-09	-0.256904	-6.34265e-10
9777925	chr1:9777925:C:T	4.9941e-10	-1.03711	-6.34265e-10
9777946	chr1:9777946:C:T	1.04258e-09	-1.2066e-10	-0.301091
9777981	chr1:9777981:G:A	5.65351e-10	-0.913094	-6.34265e-10
9778382	chr1:9778382:G:A	1.19858e-09	-1.2066e-10	-0.161647
9778897	chr1:9778897:A:T	1.08878e-09	-1.2066e-10	-0.25773
9779193	chr1:9779193:T:C	1.02386e-09	-1.2066e-10	-0.319205
9779260	chr1:9779260:T:A	1.15349e-09	-1.2066e-10	-0.19999
9779294	chr1:9779294:C:T	8.07799e-10	-1.2066e-10	-0.556226
9779810	chr1:9779810:A:G	5.40048e-10	-0.958882	-6.34265e-10
9780064	chr1:9780064:A:G	5.60196e-10	-0.922253	-6.34265e-10
9780080	chr1:9780080:T:C	3.56279e-10	-1.59696	0.22213
9780202	chr1:9780202:A:C	2.86012e-10	-1.2066e-10	-1.59451
9780420	chr1:9780420:C:T	4.46934e-10	-1.2066e-10	-1.14813
9780863	chr1:9780863:T:C	1.12525e-09	-1.2066e-10	-0.224782
9781021	chr1:9781021:T:C	6.01259e-10	-1.2066e-10	-0.851514
9781060	chr1:9781060:G:T	3.22263e-10	-1.2066e-10	-1.47517
9781680	chr1:9781680:T:C	6.04263e-10	-1.2066e-10	-0.846531
9782271	chr1:9782271:G:A	1.12393e-09	-1.2066e-10	-0.225954
9782518	chr1:9782518:C:T	1.37073e-09	1.46851	-1.49595
9782790	chr1:9782790:T:C	5.84693e-10	-1.2066e-10	-0.879454
9783128	chr1:9783128:G:A	2.86066e-10	-1.59778	0.00346247
9783289	chr1:9783289:C:T	1.07858e-09	-1.2066e-10	-0.267143
9783539	chr1:9783539:G:A	1.12455e-09	-1.2066e-10	-0.225403
9784578	chr1:9784578:T:C	2.83572e-10	-1.2066e-10	-1.60307
9784675	chr1:9784675:A:C	1.1258e-09	-1.2066e-10	-0.224292
9785970	chr1:9785970:G:A	5.92929e-10	-1.2066e-10	-0.865466
9786103	chr1:9786103:C:T	4.84626e-10	-1.2066e-10	-1.06716
9786186	chr1:9786186:TCAAA:T	8.10914e-10	-1.2066e-10	-0.552378
9786209	chr1:9786209:A:G	7.28197e-11	-1.38226	-1.5803
9786283	chr1:9786283:T:C	1.00906e-10	-1.45651	-1.17984
9786433	chr1:9786433:G:A	4.20784e-10	-1.2066e-10	-1.20842
9786563	chr1:9786563:G:A	1.49075e-10	-1.6044	-0.641689
9787015	chr1:9787015:A:G	4.18494e-10	-1.21388	-6.34265e-10
9787178	chr1:9787178:CAGA:C	8.53606e-11	-1.48215	-1.32151
9787704	chr1:9787704:C:T	4.00033e-10	-1.2066e-10	-1.25899
9788024	chr1:9788024:G:A	2.74602e-10	-1.2066e-10	-1.63522
9788063	chr1:9788063:C:T	2.76715e-10	-1.2066e-10	-1.62755
9788075	chr1:9788075:C:T	1.15626e-09	-1.2066e-10	-0.197591
9788302	chr1:9788302:A:G	1.15164e-09	-1.2066e-10	-0.2016
9788445	chr1:9788445:C:T	1.11763e-09	-1.2066e-10	-0.231571
9788875	chr1:9788875:A:C	1.27067e-09	-1.2066e-10	-0.103239
9789014	chr1:9789014:C:CCTTT	8.64622e-10	-1.2066e-10	-0.488248
9789346	chr1:9789346:T:C	1.07343e-09	-1.2066e-10	-0.271921
9789894	chr1:9789894:G:A	7.23515e-10	-1.2066e-10	-0.666418
9789954	chr1:9789954:G:T	9.75617e-10	-1.2066e-10	-0.367469
9790009	chr1:9790009:C:T	4.40876e-08	-1.2066e-10	3.44339
9790097	chr1:9790097:T:C	2.88594e-10	-1.58552	-6.34265e-10
9790155	chr1:9790155:A:G	2.74615e-10	-1.2066e-10	-1.63517
9790354	chr1:9790354:T:C	4.1037e-09	-1.44416	2.51327
9790451	chr1:9790451:AAC:A	5.93141e-11	-1.54714	-1.62055
9790521	chr1:9790521:T:C	1.0314e-09	-1.2066e-10	-0.311869
9790565	chr1:9790565:A:G	3.1437e-10	-1.49997	-6.34265e-10
9790769	chr1:9790769:G:A	1.85894e-09	-1.2066e-10	0.277224
9790865	chr1:9790865:G:A	6.20514e-11	-1.52708	-1.59549
9790915	chr1:9790915:T:C	4.16042e-10	-1.24158	0.0218279
9790916	chr1:9790916:G:A	4.3257e-10	-1.2066e-10	-1.1808
9791532	chr1:9791532:C:T	3.2829e-10	-1.2066e-10	-1.45664
9791538	chr1:9791538:T:TC	5.11356e-10	-1.2066e-10	-1.01347
9791848	chr1:9791848:G:A	4.64055e-10	-1.2066e-10	-1.11054
9792033	chr1:9792033:C:T	9.27842e-10	-1.2066e-10	-0.417678
9792216	chr1:9792216:A:C	5.70244e-10	-1.2066e-10	-0.904475
9792263	chr1:9792263:A:G	8.40396e-10	-1.2066e-10	-0.516667
9792339	chr1:9792339:T:C	1.05481e-09	-1.2066e-10	-0.289429
9792429	chr1:9792429:T:C	4.13436e-08	-1.2066e-10	3.37913
9792525	chr1:9792525:T:C	2.99268e-10	-1.5492	-6.34265e-10
9792770	chr1:9792770:C:G	1.65993e-09	-1.2066e-10	0.163993
9794143	chr1:9794143:G:A	5.67607e-10	-1.2066e-10	-0.90911
9794212	chr1:9794212:C:T	9.91141e-10	-1.2066e-10	-0.351684
9794427	chr1:9794427:A:G	1.23582e-09	-1.2066e-10	-0.131053
9794715	chr1:9794715:G:A	1.07363e-09	-1.2066e-10	-0.271742
9794734	chr1:9794734:C:A	3.7404e-10	-1.2066e-10	-1.32618
9795025	chr1:9795025:A:G	3.89257e-10	-1.2066e-10	-1.2863
9795326	chr1:9795326:C:T	3.58419e-10	-1.2066e-10	-1.36884
9795441	chr1:9795441:T:C	1.03209e-09	-1.2066e-10	-0.311197
9795578	chr1:9795578:C:T	5.57685e-10	-0.926745	-6.34265e-10
9796225	chr1:9796225:G:A	3.68557e-10	-1.2066e-10	-1.34094
9796300	chr1:9796300:A:C	3.27387e-10	-1.2066e-10	-1.4594
9796403	chr1:9796403:G:A	5.99387e-10	-1.2066e-10	-0.854632
9796657	chr1:9796657:C:T	3.87391e-10	-1.2066e-10	-1.29111
9796768	chr1:9796768:T:G	4.2415e-10	-1.2066e-10	-1.20045
9797072	chr1:9797072:A:G	4.70014e-10	-1.2066e-10	-1.09778
9797268	chr1:9797268:G:A	2.97234e-10	-1.2066e-10	-1.55602
9797643	chr1:9797643:AAGAAG:A	3.17494e-09	-1.2066e-10	0.812504
9797954	chr1:9797954:C:T	2.7464e-10	-1.2066e-10	-1.63508
9798274	chr1:9798274:C:T	2.74705e-10	-1.2066e-10	-1.63484
9798356	chr1:9798356:G:A	3.29862e-10	-1.2066e-10	-1.45187
9799670	chr1:9799670:C:T	7.93833e-10	-1.2066e-10	-0.573667
9799681	chr1:9799681:G:A	1.43659e-09	-1.2066e-10	0.0194875
9799766	chr1:9799766:A:C	3.50622e-10	-1.3465	-0.0443295
9799820	chr1:9799820:A:C	3.26121e-10	-1.2066e-10	-1.46327
9799962	chr1:9799962:A:T	2.85385e-10	-1.2066e-10	-1.5967
9799992	chr1:9799992:C:A	9.75863e-11	-1.52477	-1.14503
9800120	chr1:9800120:GA:G	2.92728e-10	-1.2066e-10	-1.57129
9800645	chr1:9800645:A:G	2.8128e-10	-1.2066e-10	-1.61119
9800868	chr1:9800868:G:A	2.8561e-10	-1.2066e-10	-1.59591
9800886	chr1:9800886:C:T	8.24247e-11	-1.45474	-1.38391
9801548	chr1:9801548:CATT:C	6.11834e-10	-1.2066e-10	-0.834079
9802314	chr1:9802314:C:T	6.51816e-10	-1.1985	0.427725
9802424	chr1:9802424:G:A	2.89925e-10	-1.2066e-10	-1.58092
9802710	chr1:9802710:G:A	2.89883e-10	-1.2066e-10	-1.58106
9802804	chr1:9802804:A:C	4.92308e-10	-1.2066e-10	-1.05144
9803072	chr1:9803072:C:T	1.61061e-09	-1.2066e-10	0.133826
9803263	chr1:9803263:A:C	2.78952e-10	-1.2066e-10	-1.6195
9803792	chr1:9803792:A:G	5.61622e-10	-1.2066e-10	-0.919711
9803832	chr1:9803832:T:A	7.73974e-10	-1.2066e-10	-0.599002
9803976	chr1:9803976:A:G	3.0049e-10	-1.2066e-10	-1.54513
9804055	chr1:9804055:T:C	3.92777e-10	-1.2066e-10	-1.2773
9804088	chr1:9804088:T:C	2.84297e-10	-1.2066e-10	-1.60052
9804147	chr1:9804147:G:A	1.59948e-09	-1.2066e-10	0.126896
9804394	chr1:9804394:A:G	7.37571e-11	-1.51593	-1.43384
9804435	chr1:9804435:C:T	7.49484e-11	-1.43533	-1.49841
9805058	chr1:9805058:T:C	3.0542e-10	-1.2066e-10	-1.52885
9805516	chr1:9805516:C:T	2.8561e-10	-1.2066e-10	-1.59591
9805575	chr1:9805575:G:A	1.06689e-10	-1.4693	-1.11132
9805678	chr1:9805678:C:A	2.85343e-10	-1.59685	-6.34265e-10
9805745	chr1:9805745:T:A	2.77733e-10	-1.2066e-10	-1.62388
9806618	chr1:9806618:G:A	2.85567e-10	-1.2066e-10	-1.59606
9806898	chr1:9806898:C:T	5.34161e-10	-1.2066e-10	-0.969843
9806953	chr1:9806953:T:TAC	1.14517e-09	-0.207232	-6.34265e-10
9807009	chr1:9807009:C:T	6.15023e-10	-0.82888	-6.34265e-10
9807227	chr1:9807227:C:G	4.72799e-10	-1.2066e-10	-1.09187
9808005	chr1:9808005:C:T	6.03767e-10	-1.2066e-10	-0.847352
9808330	chr1:9808330:G:A	2.86358e-10	-1.5933	-6.34265e-10
9808748	chr1:9808748:A:G	3.51037e-10	-1.38965	-6.34265e-10
9809863	chr1:9809863:C:T	9.70356e-11	-1.53779	-1.13767
9810946	chr1:9810946:T:C	2.75129e-10	-1.2066e-10	-1.6333
9811167	chr1:9811167:G:A	4.52162e-10	-0.156051	-0.980449
9811173	chr1:9811173:G:C	2.75229e-10	-1.2066e-10	-1.63294
9811214	chr1:9811214:T:C	4.19915e-10	-1.2066e-10	-1.21049
9811542	chr1:9811542:TA:T	4.54998e-10	-1.2066e-10	-1.13025
9812296	chr1:9812296:G:A	3.15059e-10	-1.2066e-10	-1.49778
9812494	chr1:9812494:G:C	2.94254e-10	-1.2066e-10	-1.5661
9812849	chr1:9812849:A:C	3.55828e-10	-1.37609	-6.34265e-10
9813032	chr1:9813032:C:T	3.60384e-10	-1.2066e-10	-1.36337
9813493	chr1:9813493:T:A	3.99612e-10	0.111255	-1.3713
9813494	chr1:9813494:G:A	4.72918e-10	0.258389	-1.35001
9813840	chr1:9813840:C:T	2.85312e-10	-1.59696	-6.34265e-10
9814100	chr1:9814100:T:C	4.16263e-10	-1.2066e-10	-1.21922
9814249	chr1:9814249:A:AG	2.85217e-10	-1.2066e-10	-1.59729
9814345	chr1:9814345:C:T	3.50553e-10	-1.2066e-10	-1.39103
9814488	chr1:9814488:A:C	1.9469e-09	-1.2066e-10	0.323456
9814744	chr1:9814744:T:C	2.57767e-10	-1.3708	-0.327682
9815245	chr1:9815245:TA:T	5.28686e-10	-1.2066e-10	-0.980146
9815254	chr1:9815254:G:A	3.35077e-10	-1.2066e-10	-1.43618
9815289	chr1:9815289:C:T	6.01394e-11	-1.54302	-1.61086
9815510	chr1:9815510:A:G	6.61184e-09	-1.2066e-10	1.54608
9815575	chr1:9815575:C:T	8.06991e-11	-1.47183	-1.38798
9816537	chr1:9816537:A:T	3.5604e-10	-1.3755	-6.34265e-10
9816590	chr1:9816590:T:C	2.28348e-09	0.482916	-6.34265e-10
9817094	chr1:9817094:C:T	4.1508e-10	-1.2066e-10	-1.22207
9817222	chr1:9817222:T:C	3.47815e-10	-1.39887	-6.34265e-10
9817686	chr1:9817686:G:A	2.92692e-10	-1.2066e-10	-1.57142
9817864	chr1:9817864:G:A	6.07612e-10	-1.2066e-10	-0.841004
9817924	chr1:9817924:G:A	2.88434e-10	-1.2066e-10	-1.58607
9818249	chr1:9818249:G:A	4.18936e-10	-1.2066e-10	-1.21282
9818386	chr1:9818386:C:T	2.75574e-10	-0.130241	-1.50144
9818504	chr1:9818504:T:A	1.70991e-09	-1.2066e-10	0.193656
9818532	chr1:9818532:T:C	1.81409e-09	-1.2066e-10	0.252802
9818943	chr1:9818943:C:T	3.461e-10	-1.2066e-10	-1.40381
9819026	chr1:9819026:C:A	3.40718e-10	-1.41949	-6.34265e-10
9819291	chr1:9819291:A:G	1.0075e-09	-1.2066e-10	-0.335315
9819559	chr1:9819559:A:G	3.18338e-10	-1.2066e-10	-1.48743
9819754	chr1:9819754:T:C	4.62883e-10	-1.2066e-10	-1.11306
9819890	chr1:9819890:T:C	3.28141e-10	-1.2066e-10	-1.4571
9819914	chr1:9819914:T:C	3.23587e-10	-1.2066e-10	-1.47107
9819975	chr1:9819975:A:G	4.04716e-10	-1.2066e-10	-1.24735
9820495	chr1:9820495:G:A	2.93104e-10	-1.2066e-10	-1.57001
9820517	chr1:9820517:A:T	3.18848e-10	-1.2066e-10	-1.48583
9820572	chr1:9820572:T:G	2.88004e-10	-1.2066e-10	-1.58757
9821246	chr1:9821246:C:T	1.78608e-09	-1.2066e-10	0.237241
9821484	chr1:9821484:G:A	2.28498e-10	-1.5829	-0.236112
9821636	chr1:9821636:T:C	2.85221e-10	-1.2066e-10	-1.59727
9821907	chr1:9821907:C:T	7.35201e-11	-1.59074	-1.36224
9822049	chr1:9822049:C:A	7.92966e-11	-1.57882	-1.29853
9822608	chr1:9822608:C:T	1.06244e-10	-1.258	-1.32681
9822880	chr1:9822880:T:G	3.14961e-10	-1.49809	-6.34265e-10
9823419	chr1:9823419:T:C	1.89121e-09	-1.2066e-10	0.294434
9823437	chr1:9823437:G:A	3.03242e-10	-1.2066e-10	-1.53601
9823848	chr1:9823848:G:A	3.9196e-09	1.0232	-6.34265e-10
9824341	chr1:9824341:T:G	1.81026e-10	-1.60112	-0.45078
9824388	chr1:9824388:A:G	2.88371e-10	-1.2066e-10	-1.58629
9824708	chr1:9824708:C:G	2.79462e-10	-1.2066e-10	-1.61767
9825232	chr1:9825232:C:T	4.04872e-10	-1.28359	0.0366195
9825267	chr1:9825267:A:C	5.23389e-10	-1.2066e-10	-0.990216
9826076	chr1:9826076:G:C	1.86032e-10	-1.23382	-0.790805
9826247	chr1:9826247:T:A	1.80153e-10	-1.26051	-0.796227
9826484	chr1:9826484:A:G	4.27347e-10	-1.2066e-10	-1.19294
9826833	chr1:9826833:G:A	2.10213e-09	-1.2066e-10	0.400168
9827049	chr1:9827049:T:G	2.7934e-10	-1.2066e-10	-1.61811
9827290	chr1:9827290:C:T	1.11918e-10	-1.33408	-1.1987
9828144	chr1:9828144:C:T	9.9123e-10	-1.18465	0.833057
9828334	chr1:9828334:A:G	3.73157e-10	-1.2066e-10	-1.32854
9828467	chr1:9828467:C:T	2.85608e-10	-1.2066e-10	-1.59592
9828867	chr1:9828867:A:T	2.75574e-10	-1.2066e-10	-1.63168
9828980	chr1:9828980:C:A	2.94063e-09	0.735839	-6.34265e-10
9829031	chr1:9829031:C:T	7.96027e-11	-1.27498	-1.59851
9829224	chr1:9829224:G:A	7.08021e-10	-0.688067	-6.34265e-10
9829272	chr1:9829272:T:C	1.38323e-09	-1.2066e-10	-0.018364
9829331	chr1:9829331:G:A	6.18294e-10	-0.823576	-6.34265e-10
9829560	chr1:9829560:A:T	3.03467e-10	-1.2066e-10	-1.53527
9829581	chr1:9829581:A:G	2.28323e-09	-1.2066e-10	0.482809
9829909	chr1:9829909:C:T	5.79674e-11	-1.58586	-1.6048
9829953	chr1:9829953:C:T	2.74655e-10	-1.2066e-10	-1.63502
9830046	chr1:9830046:C:T	3.39444e-10	-1.2066e-10	-1.42323
9830100	chr1:9830100:C:T	1.18713e-10	-0.951269	-1.52256
9830336	chr1:9830336:T:A	2.92123e-10	-1.57336	-6.34265e-10
9830445	chr1:9830445:T:C	2.57815e-09	-1.2066e-10	0.604288
9830837	chr1:9830837:C:T	1.49194e-10	-0.988537	-1.25675
9831481	chr1:9831481:T:C	3.72023e-10	-1.2066e-10	-1.33159
9831696	chr1:9831696:C:T	1.48222e-10	-0.830091	-1.42174
9831893	chr1:9831893:C:A	2.98106e-10	-1.2066e-10	-1.55309
9832163	chr1:9832163:A:G	2.79892e-10	-0.128537	-1.4876
9832226	chr1:9832226:A:G	1.85871e-10	-0.71084	-1.31465
9832254	chr1:9832254:G:A	2.37779e-10	-1.53045	-0.248748
9832285	chr1:9832285:G:C	1.85463e-10	-0.618187	-1.4095
9832298	chr1:9832298:T:C	2.80142e-10	-1.2066e-10	-1.61524
9832310	chr1:9832310:G:A	1.20946e-09	-1.2066e-10	-0.152612
9832371	chr1:9832371:A:G	1.68374e-09	-1.2066e-10	0.178234
9832484	chr1:9832484:G:A	5.58569e-10	-0.925161	-6.34265e-10
9833101	chr1:9833101:T:A	1.80364e-10	-1.1231	-0.932462
9833102	chr1:9833102:C:A	1.74839e-10	-1.18162	-0.905053
9833315	chr1:9833315:A:G	1.85124e-10	-1.15683	-0.872686
9833553	chr1:9833553:T:C	1.46438e-09	-1.2066e-10	0.0386487
9833631	chr1:9833631:T:C	1.24195e-10	-1.22568	-1.20301
9834023	chr1:9834023:A:T	2.1035e-10	-1.27396	-0.627813
9834031	chr1:9834031:A:G	2.17299e-10	-1.24229	-0.626979
9834362	chr1:9834362:G:T	5.51717e-10	-1.2066e-10	-0.937504
9834588	chr1:9834588:G:C	2.76271e-10	-1.2066e-10	-1.62916
9834693	chr1:9834693:C:T	8.4123e-10	-1.2066e-10	-0.515675
9835072	chr1:9835072:C:T	8.15554e-10	-1.2066e-10	-0.546673
9835214	chr1:9835214:C:T	2.88107e-10	0.00640648	-1.59362
9835232	chr1:9835232:G:A	1.48009e-10	-1.27257	-0.980699
9835427	chr1:9835427:G:A	2.89609e-10	-1.2066e-10	-1.58201
9835482	chr1:9835482:T:C	2.97778e-10	-1.2066e-10	-1.55419
9835574	chr1:9835574:A:G	1.3574e-10	-1.23603	-1.10377
9835944	chr1:9835944:A:AG	1.05476e-10	-1.34609	-1.24596
9836240	chr1:9836240:A:G	2.80303e-10	-1.2066e-10	-1.61467
9836439	chr1:9836439:C:T	9.15828e-10	-0.187056	-0.243655
9836943	chr1:9836943:A:C	9.64733e-11	-1.05334	-1.62793
9837170	chr1:9837170:G:A	9.44582e-11	-1.3232	-1.37918
9837478	chr1:9837478:C:G	4.98481e-10	-1.2066e-10	-1.03897
9837535	chr1:9837535:T:C	4.3424e-10	-1.2066e-10	-1.17694
9837612	chr1:9837612:C:T	5.07399e-10	-1.2066e-10	-1.02124
9838135	chr1:9838135:G:A	6.87622e-11	-1.60074	-1.41915
9838375	chr1:9838375:G:A	6.07138e-11	-1.55477	-1.58959
9838727	chr1:9838727:T:C	3.18047e-10	-1.2066e-10	-1.48834
9839118	chr1:9839118:C:T	9.07777e-11	-1.42706	-1.31507
9839727	chr1:9839727:G:A	3.08898e-10	-1.51753	-6.34265e-10
9839806	chr1:9839806:C:T	2.74705e-10	-1.2066e-10	-1.63484
9839981	chr1:9839981:C:T	9.85833e-10	-1.2066e-10	-0.357053
9840105	chr1:9840105:C:T	2.83559e-10	-1.60312	-6.34265e-10
9840468	chr1:9840468:G:A	2.3744e-10	-0.158696	-1.62193
9840484	chr1:9840484:C:T	3.48975e-10	-1.2066e-10	-1.39554
9840710	chr1:9840710:A:G	2.98671e-10	-1.2066e-10	-1.5512
9840832	chr1:9840832:GTGT:G	7.35607e-10	-1.2066e-10	-0.649843
9840913	chr1:9840913:TC:T	5.74787e-11	-1.60565	-1.59348
9841428	chr1:9841428:C:A	3.67406e-10	-1.2066e-10	-1.34407
9841601	chr1:9841601:G:A	7.24886e-10	-1.2066e-10	-0.664526
9842050	chr1:9842050:G:C	1.23499e-09	-1.2066e-10	-0.131719
9842070	chr1:9842070:T:C	2.98453e-10	0.0171079	-1.56904
9842175	chr1:9842175:C:T	2.76354e-10	-1.2066e-10	-1.62886
9842579	chr1:9842579:C:T	2.83146e-10	-1.60458	-6.34265e-10
9842724	chr1:9842724:G:A	2.78183e-10	-1.2066e-10	-1.62226
9842762	chr1:9842762:A:G	3.04704e-10	0.0984784	-1.62968
9843498	chr1:9843498:T:C	2.75791e-10	-1.2066e-10	-1.6309
9844363	chr1:9844363:A:G	1.4029e-08	-1.2066e-10	2.29834
9844483	chr1:9844483:G:A	2.90739e-10	-1.2066e-10	-1.57811
9844704	chr1:9844704:G:A	3.29576e-10	-1.45273	-6.34265e-10
9845101	chr1:9845101:C:T	3.58619e-10	-1.2066e-10	-1.36828
9845171	chr1:9845171:A:G	2.83695e-10	-1.60264	-6.34265e-10
9845512	chr1:9845512:G:A	2.92033e-10	-1.57367	-6.34265e-10
9846287	chr1:9846287:C:T	1.90268e-09	-1.2066e-10	0.300478
9846540	chr1:9846540:G:A	3.06766e-10	-1.2066e-10	-1.52445
9846554	chr1:9846554:G:A	1.11044e-10	-1.14904	-1.39158
9846745	chr1:9846745:G:A	5.6402e-11	-1.583	-1.63504
9848063	chr1:9848063:T:C	5.68573e-11	-1.57448	-1.63552
9848530	chr1:9848530:C:T	2.06207e-09	-1.2066e-10	0.380924
9848616	chr1:9848616:CCT:C	2.89367e-10	-1.58284	-6.34265e-10
9848622	chr1:9848622:C:T	1.28029e-09	-1.54366	1.44796
9848634	chr1:9848634:G:A	2.91762e-10	-1.2066e-10	-1.5746
9848846	chr1:9848846:T:A	2.97965e-10	-1.2066e-10	-1.55356
9849448	chr1:9849448:G:A	7.74015e-11	-1.56766	-1.33387
9849663	chr1:9849663:G:A	7.23852e-10	-1.2066e-10	-0.665953
9850715	chr1:9850715:C:A	2.8262e-10	-1.2066e-10	-1.60644
9851057	chr1:9851057:G:A	2.86967e-10	-1.2066e-10	-1.59117
9851415	chr1:9851415:G:A	9.05596e-10	-1.2066e-10	-0.441946
9851520	chr1:9851520:A:G	3.69055e-10	-1.2066e-10	-1.33959
9851521	chr1:9851521:T:C	6.54998e-10	-1.2066e-10	-0.765908
9851778	chr1:9851778:C:A	3.1547e-10	-1.2066e-10	-1.49648
9852451	chr1:9852451:G:A	2.05878e-10	-0.700571	-1.22269
9852554	chr1:9852554:C:T	3.81963e-10	-1.2066e-10	-1.30522
9852984	chr1:9852984:G:A	3.04942e-10	-1.2066e-10	-1.53042
9853391	chr1:9853391:T:C	1.86994e-09	-1.2066e-10	0.283122
9853749	chr1:9853749:T:C	3.06671e-10	-1.2066e-10	-1.52477
9854146	chr1:9854146:A:G	4.27723e-10	-1.2066e-10	-1.19206
9854429	chr1:9854429:C:T	2.99324e-10	-1.2066e-10	-1.54901
9854626	chr1:9854626:T:C	2.15686e-09	-1.2066e-10	0.425868
9854958	chr1:9854958:T:G	1.35836e-10	-0.97974	-1.35935
9855004	chr1:9855004:CAAGTT:C	2.95666e-10	-1.2066e-10	-1.56131
9855335	chr1:9855335:A:C	1.64648e-09	-1.2066e-10	0.155855
9855803	chr1:9855803:A:G	3.13992e-10	-1.2066e-10	-1.50117
9856302	chr1:9856302:C:T	3.00411e-10	-1.2066e-10	-1.54539
9856675	chr1:9856675:G:A	1.65044e-09	-1.2066e-10	0.158259
9857616	chr1:9857616:C:T	2.75831e-10	-1.2066e-10	-1.63075
9857630	chr1:9857630:G:A	4.12545e-10	-1.2066e-10	-1.22819
9857661	chr1:9857661:T:G	4.42995e-10	-1.2066e-10	-1.15698
9857795	chr1:9857795:C:T	3.04067e-10	-1.53329	-6.34265e-10
9858111	chr1:9858111:C:T	9.72855e-10	-1.2066e-10	-0.370305
9858356	chr1:9858356:C:T	3.13027e-10	-1.2066e-10	-1.50425
9858471	chr1:9858471:A:G	3.18082e-10	-1.2066e-10	-1.48823
9860312	chr1:9860312:C:T	4.09342e-10	-1.2066e-10	-1.23599
9860353	chr1:9860353:T:C	3.91557e-10	-1.2066e-10	-1.28041
9861648	chr1:9861648:G:A	1.18468e-09	-0.17331	-6.34265e-10
9861708	chr1:9861708:C:T	3.97251e-10	-1.2066e-10	-1.26597
9861826	chr1:9861826:T:C	3.3403e-10	-1.43931	-6.34265e-10
9862192	chr1:9862192:A:T	4.09058e-10	-1.2066e-10	-1.23668
9862372	chr1:9862372:C:T	2.46287e-10	-1.54509	-0.198956
9862425	chr1:9862425:A:G	8.41624e-10	-1.2066e-10	-0.515207
9862495	chr1:9862495:G:A	8.51604e-10	-1.2066e-10	-0.503418
9862525	chr1:9862525:C:A	3.24792e-10	-1.2066e-10	-1.46735
9862668	chr1:9862668:C:T	8.51661e-10	-0.503352	-6.34265e-10
9863043	chr1:9863043:G:A	3.18554e-10	-1.2066e-10	-1.48675
9863114	chr1:9863114:G:C	3.72028e-10	-1.2066e-10	-1.33157
9863428	chr1:9863428:A:G	3.53048e-10	-1.2066e-10	-1.38393
9863683	chr1:9863683:A:G	5.94209e-11	-1.60004	-1.56585
9864095	chr1:9864095:G:A	5.93721e-11	-1.59754	-1.56918
9864405	chr1:9864405:T:C	3.44772e-10	-1.2066e-10	-1.40766
9864461	chr1:9864461:C:T	7.82312e-11	-1.38647	-1.5044
9864462	chr1:9864462:A:G	1.50599e-10	-1.1917	-1.04422
9864570	chr1:9864570:C:T	3.25181e-10	-1.2066e-10	-1.46616
9864574	chr1:9864574:C:T	2.94566e-10	-1.2066e-10	-1.56504
9864597	chr1:9864597:A:G	2.81385e-10	-1.2066e-10	-1.61081
9864611	chr1:9864611:A:C	1.51669e-09	-1.2066e-10	0.0737446
9864899	chr1:9864899:C:A	5.70848e-11	-1.59357	-1.61243
9865135	chr1:9865135:A:G	1.74412e-09	-1.2066e-10	0.213465
9865208	chr1:9865208:A:G	1.78903e-09	-1.2066e-10	0.238891
9865223	chr1:9865223:T:C	4.01815e-10	-1.2066e-10	-1.25455
9865323	chr1:9865323:G:A	1.75158e-09	0.217734	-6.34265e-10
9865671	chr1:9865671:C:T	3.20621e-10	-1.48028	-6.34265e-10
9865962	chr1:9865962:C:T	2.94709e-10	-1.2066e-10	-1.56455
9866028	chr1:9866028:T:C	2.84413e-10	-1.60011	-6.34265e-10
9866170	chr1:9866170:C:T	3.23907e-10	-1.2066e-10	-1.47008
9866171	chr1:9866171:T:C	5.76595e-11	-1.56034	-1.63565
9866194	chr1:9866194:G:C	3.75256e-10	-1.32293	-6.34265e-10
9866866	chr1:9866866:T:C	7.90754e-10	-1.2066e-10	-0.577553
9866980	chr1:9866980:G:A	5.36125e-10	-1.2066e-10	-0.966173
9867196	chr1:9867196:A:G	9.76022e-10	-1.52691	1.15986
9867266	chr1:9867266:G:A	9.28183e-10	-1.2066e-10	-0.417311
9867304	chr1:9867304:T:TA	7.93783e-10	-1.2066e-10	-0.57373
9867725	chr1:9867725:A:G	2.85264e-10	-1.2066e-10	-1.59712
9867823	chr1:9867823:G:A	2.9914e-10	-1.2066e-10	-1.54963
9868639	chr1:9868639:A:T	8.14752e-11	-1.60425	-1.24599
9868740	chr1:9868740:G:A	6.01233e-10	-1.2066e-10	-0.851558
9868817	chr1:9868817:A:G	2.66458e-10	-1.08874	-0.576577
9869126	chr1:9869126:A:G	3.48548e-10	-1.2066e-10	-1.39676
9869591	chr1:9869591:C:T	3.96463e-10	-1.2066e-10	-1.26796
9869621	chr1:9869621:G:A	3.30183e-10	-1.45089	-6.34265e-10
9869916	chr1:9869916:G:A	2.9278e-10	-1.2066e-10	-1.57112
9870199	chr1:9870199:G:A	1.86884e-09	-1.56761	1.85014
9870601	chr1:9870601:C:T	3.18171e-10	-1.2066e-10	-1.48795
9870664	chr1:9870664:C:A	2.95248e-10	-1.2066e-10	-1.56273
9870869	chr1:9870869:C:G	1.93245e-08	2.61859	-6.34265e-10
9870902	chr1:9870902:A:G	5.61327e-10	-1.2066e-10	-0.920237
9870903	chr1:9870903:G:A	2.9914e-10	-1.2066e-10	-1.54963
9871398	chr1:9871398:G:A	2.85956e-10	-1.2066e-10	-1.5947
9871412	chr1:9871412:A:T	2.2158e-09	-1.2066e-10	0.452828
9871628	chr1:9871628:C:T	3.26338e-10	-1.2066e-10	-1.46261
9872184	chr1:9872184:C:T	3.14997e-10	-1.2066e-10	-1.49798
9872750	chr1:9872750:G:C	2.75412e-10	-1.2066e-10	-1.63227
9872759	chr1:9872759:G:C	3.84756e-10	-1.2066e-10	-1.29793
9872842	chr1:9872842:G:T	6.76862e-10	-1.2066e-10	-0.733072
9873207	chr1:9873207:A:T	3.32493e-10	-1.44392	-6.34265e-10
9873223	chr1:9873223:G:T	4.77706e-10	-0.803508	-0.278036
9873426	chr1:9873426:G:A	2.74638e-10	-1.2066e-10	-1.63509
9873549	chr1:9873549:CA:C	1.54801e-10	-0.883009	-1.32539
9873636	chr1:9873636:T:A	4.14228e-10	-1.2066e-10	-1.22412
9874284	chr1:9874284:G:A	4.7933e-10	-0.863419	-0.214731
9874473	chr1:9874473:C:T	6.86316e-10	-1.2066e-10	-0.719202
9874618	chr1:9874618:GC:G	4.87573e-10	-0.86832	-0.19278
9874986	chr1:9874986:G:A	6.35997e-10	-1.2066e-10	-0.795345
9875220	chr1:9875220:G:C	2.94264e-10	-1.2066e-10	-1.56606
9875267	chr1:9875267:C:G	2.84988e-10	-1.2066e-10	-1.59809
9875453	chr1:9875453:C:A	4.14493e-10	-1.2066e-10	-1.22348
9875504	chr1:9875504:C:T	3.16213e-10	-1.2066e-10	-1.49412
9875581	chr1:9875581:G:A	3.37895e-10	-1.42781	-6.34265e-10
9875998	chr1:9875998:G:A	7.99279e-10	-0.56683	-6.34265e-10
9876440	chr1:9876440:A:C	3.5307e-10	-1.2066e-10	-1.38387
9876805	chr1:9876805:T:C	2.78131e-10	-1.2066e-10	-1.62245
9876983	chr1:9876983:C:T	6.80921e-10	0.100655	-0.827749
9877055	chr1:9877055:C:A	9.91235e-10	-1.2066e-10	-0.351589
9877135	chr1:9877135:T:C	1.65222e-09	-1.2066e-10	0.159333
9877722	chr1:9877722:TAACATTCTCCAGAAGACCC:T	4.49811e-10	-1.2066e-10	-1.14171
9878057	chr1:9878057:C:T	2.74651e-10	-1.2066e-10	-1.63504
9878107	chr1:9878107:A:G	1.07156e-09	-1.2066e-10	-0.273673
9878246	chr1:9878246:C:T	5.20132e-10	-1.2066e-10	-0.996458
9878762	chr1:9878762:G:A	5.39294e-10	-1.2066e-10	-0.96028
9878990	chr1:9878990:G:A	3.92562e-10	-1.27785	-6.34265e-10
9879055	chr1:9879055:G:A	8.09566e-10	-0.554041	-6.34265e-10
9879480	chr1:9879480:TCTGA:T	2.76323e-10	-1.2066e-10	-1.62897
9879991	chr1:9879991:G:A	2.36838e-09	-1.2066e-10	0.519423
9880264	chr1:9880264:T:C	3.33338e-10	-1.2066e-10	-1.44138
9880835	chr1:9880835:T:C	2.85361e-10	-1.12122	-0.475568
9880978	chr1:9880978:C:T	2.7513e-10	-1.2066e-10	-1.6333
9881193	chr1:9881193:T:C	2.99076e-10	-1.2066e-10	-1.54984
9881384	chr1:9881384:G:A	3.14849e-10	-1.2066e-10	-1.49845
9881521	chr1:9881521:G:A	4.97665e-10	-1.2066e-10	-1.04061
9881602	chr1:9881602:G:A	2.7622e-10	-1.2066e-10	-1.62934
9882423	chr1:9882423:G:A	3.26484e-10	-1.2066e-10	-1.46216
9882942	chr1:9882942:G:A	1.53388e-09	-1.2066e-10	0.0850187
9883023	chr1:9883023:C:T	5.27453e-10	-1.2066e-10	-0.98248
9883142	chr1:9883142:C:T	6.87079e-10	-0.718091	-6.34265e-10
9883446	chr1:9883446:T:C	7.78858e-10	-1.2066e-10	-0.592711
9883491	chr1:9883491:C:T	5.41915e-10	-1.2066e-10	-0.955431
9883556	chr1:9883556:C:T	1.28623e-09	-1.2066e-10	-0.0910682
9884231	chr1:9884231:A:G	1.05215e-09	-0.291952	-6.34265e-10
9884235	chr1:9884235:C:A	4.07885e-10	-1.2066e-10	-1.23956
9884267	chr1:9884267:G:A	4.9494e-10	-1.2066e-10	-1.0461
9885255	chr1:9885255:G:A	2.87661e-10	-1.2066e-10	-1.58876
9885480	chr1:9885480:C:T	1.79867e-09	-1.5837	1.82797
9885591	chr1:9885591:C:G	1.06329e-08	-1.2066e-10	2.02116
9885799	chr1:9885799:C:T	2.74798e-10	-1.2066e-10	-1.6345
9886021	chr1:9886021:A:G	5.17567e-10	-1.2066e-10	-1.0014
9886278	chr1:9886278:C:T	3.80786e-10	-1.2066e-10	-1.3083
9886489	chr1:9886489:G:A	3.34186e-10	-1.2066e-10	-1.43884
9886555	chr1:9886555:C:T	9.24314e-10	-1.2066e-10	-0.421488
9886738	chr1:9886738:G:A	4.32561e-10	-1.2066e-10	-1.18082
9886961	chr1:9886961:G:A	5.06342e-10	-1.2066e-10	-1.02333
9887169	chr1:9887169:C:T	5.10628e-10	-1.2066e-10	-1.0149
9887572	chr1:9887572:A:G	4.96094e-10	-1.2066e-10	-1.04377
9887838	chr1:9887838:T:G	1.52372e-09	-1.2066e-10	0.0783712
9888347	chr1:9888347:T:C	5.6808e-11	-1.59346	-1.61741
9888355	chr1:9888355:G:A	3.29673e-10	-1.2066e-10	-1.45244
9888459	chr1:9888459:G:A	1.61339e-09	-1.2066e-10	0.135554
9888812	chr1:9888812:C:G	2.85956e-10	-1.2066e-10	-1.5947
9888955	chr1:9888955:C:T	3.32458e-10	-1.0599	-0.384133
9889276	chr1:9889276:A:G	1.53325e-09	-1.2066e-10	0.0846043
9889998	chr1:9889998:G:C	4.95181e-10	-1.2066e-10	-1.04562
9890423	chr1:9890423:TAA:T	5.03641e-10	-1.2066e-10	-1.02868
9890815	chr1:9890815:C:T	2.82555e-10	-1.2066e-10	-1.60667
9890831	chr1:9890831:A:AT	2.7467e-10	-1.2066e-10	-1.63497
9891117	chr1:9891117:A:G	3.55513e-10	-1.07159	-0.305383
9891124	chr1:9891124:G:A	3.43517e-10	-1.4113	-6.34265e-10
9891142	chr1:9891142:G:A	2.74613e-10	-1.2066e-10	-1.63518
9891173	chr1:9891173:G:A	2.36838e-09	-1.2066e-10	0.519423
9891200	chr1:9891200:T:C	2.74944e-10	-1.2066e-10	-1.63397
9891230	chr1:9891230:C:T	3.37762e-10	-1.2066e-10	-1.4282
9891297	chr1:9891297:T:C	5.43549e-10	-1.2066e-10	-0.95242
9892228	chr1:9892228:C:T	7.43515e-11	-1.32193	-1.61981
9892379	chr1:9892379:G:A	4.36738e-10	-1.2066e-10	-1.17121
9892417	chr1:9892417:G:A	3.34317e-10	-1.2066e-10	-1.43845
9892549	chr1:9892549:C:T	6.73152e-10	-0.738568	-6.34265e-10
9893075	chr1:9893075:G:A	1.20793e-10	-1.18684	-1.26962
9893258	chr1:9893258:G:A	5.76014e-10	-1.2066e-10	-0.894407
9893660	chr1:9893660:T:C	2.74525e-10	-1.2066e-10	-1.6355
9894342	chr1:9894342:A:G	7.05295e-10	-1.2066e-10	-0.691924
9894581	chr1:9894581:G:A	3.42767e-10	-1.2066e-10	-1.41349
9894886	chr1:9894886:G:T	5.63496e-10	-1.2066e-10	-0.91638
9894950	chr1:9894950:C:T	2.76252e-10	-1.2066e-10	-1.62923
9895158	chr1:9895158:C:T	3.31896e-10	-1.53472	0.0889977
9895187	chr1:9895187:A:G	2.74589e-10	-1.2066e-10	-1.63526
9895253	chr1:9895253:T:C	5.38385e-10	-0.961966	-6.34265e-10
9895434	chr1:9895434:G:A	2.75155e-10	-1.2066e-10	-1.63321
9895489	chr1:9895489:T:C	5.70649e-10	-1.2066e-10	-0.903766
9895787	chr1:9895787:G:A	3.28078e-10	-1.2066e-10	-1.45729
9895970	chr1:9895970:C:T	3.50147e-10	-1.09294	-0.299243
9896127	chr1:9896127:C:A	1.91452e-10	-1.5996	-0.396305
9896145	chr1:9896145:T:TA	2.02954e-10	-1.58933	-0.348228
9896358	chr1:9896358:C:T	4.24098e-10	-1.20058	-6.34265e-10
9896978	chr1:9896978:A:C	2.74563e-10	-1.2066e-10	-1.63536
9897056	chr1:9897056:C:T	5.70257e-10	-1.2066e-10	-0.904453
9897159	chr1:9897159:C:A	3.35713e-10	-1.2066e-10	-1.43428
9898030	chr1:9898030:G:A	2.91941e-10	-1.2066e-10	-1.57399
9898536	chr1:9898536:A:T	8.60176e-10	-1.51402	1.02061
9898836	chr1:9898836:C:T	8.91141e-10	1.16106	-1.6191
9899539	chr1:9899539:T:C	3.38989e-10	-1.2066e-10	-1.42457
9899610	chr1:9899610:T:G	2.78528e-10	-1.2066e-10	-1.62102
9899690	chr1:9899690:C:T	1.23261e-09	-1.57895	1.4453
9900125	chr1:9900125:C:T	9.12428e-10	-0.977323	0.542892
9900279	chr1:9900279:CA:C	4.7054e-10	-1.2066e-10	-1.09666
9900327	chr1:9900327:T:G	4.72257e-10	-1.2066e-10	-1.09302
9900347	chr1:9900347:G:A	5.6491e-10	-1.2066e-10	-0.913873
9900380	chr1:9900380:G:A	5.84177e-10	-1.2066e-10	-0.880337
9901135	chr1:9901135:C:T	9.09755e-10	-1.2066e-10	-0.437365
9901480	chr1:9901480:G:A	3.33877e-10	-1.2066e-10	-1.43977
9901979	chr1:9901979:C:A	2.88243e-10	-1.58674	-6.34265e-10
9902430	chr1:9902430:G:A	3.23787e-10	-1.47045	-6.34265e-10
9902986	chr1:9902986:C:A	2.89449e-10	-1.2066e-10	-1.58256
9903008	chr1:9903008:G:A	2.77327e-10	-1.2066e-10	-1.62534
9903129	chr1:9903129:G:C	3.42235e-10	-1.2066e-10	-1.41504
9903158	chr1:9903158:T:C	4.5801e-10	-1.2066e-10	-1.12365
9903286	chr1:9903286:C:T	3.36837e-10	-1.2066e-10	-1.43094
9904095	chr1:9904095:G:A	6.28181e-10	-1.2066e-10	-0.807711
9904324	chr1:9904324:G:GACA	2.01487e-09	-1.2066e-10	0.357769
9904457	chr1:9904457:G:A	2.11702e-09	-1.2066e-10	0.407224
9904650	chr1:9904650:A:G	9.12004e-10	-1.57386	1.13896
9904979	chr1:9904979:G:A	2.75908e-10	-1.2066e-10	-1.63047
9905296	chr1:9905296:G:A	2.74659e-10	-1.2066e-10	-1.63501
9905367	chr1:9905367:G:A	6.02195e-11	-1.55784	-1.5947
9905431	chr1:9905431:T:C	1.53072e-09	-1.2066e-10	0.0829535
9905650	chr1:9905650:T:G	8.09629e-10	-0.553964	-6.34265e-10
9906258	chr1:9906258:A:C	2.74538e-10	-1.2066e-10	-1.63545
9906309	chr1:9906309:A:G	2.07736e-09	-1.2066e-10	0.388313
9906319	chr1:9906319:A:C	3.55528e-10	-1.2066e-10	-1.37694
9906419	chr1:9906419:G:A	2.92549e-10	-1.2066e-10	-1.57191
9906570	chr1:9906570:T:A	5.92898e-11	-1.60237	-1.56573
9907220	chr1:9907220:G:C	3.78372e-10	-1.2066e-10	-1.31466
9907488	chr1:9907488:C:T	7.18811e-11	-1.36023	-1.6153
9908035	chr1:9908035:T:C	7.85616e-11	-1.58049	-1.30617
9908130	chr1:9908130:C:T	9.4883e-10	-0.39531	-6.34265e-10
9908479	chr1:9908479:T:C	1.45384e-10	-1.58147	-0.689687
9908500	chr1:9908500:G:A	3.28779e-10	-1.2066e-10	-1.45515
9908806	chr1:9908806:G:A	4.1459e-10	-1.2066e-10	-1.22325
9910034	chr1:9910034:GC:G	4.36904e-09	-1.2066e-10	1.13176
9910721	chr1:9910721:A:G	2.76328e-10	-0.908683	-0.720268
9910797	chr1:9910797:T:A	2.65728e-10	-0.96103	-0.707037
9911037	chr1:9911037:C:G	2.82966e-10	-1.60521	-6.34265e-10
9911475	chr1:9911475:G:A	2.76058e-10	-1.2066e-10	-1.62993
9911547	chr1:9911547:A:G	9.68003e-10	-0.375305	-6.34265e-10
9911620	chr1:9911620:T:C	2.76328e-10	-1.2066e-10	-1.62895
9911719	chr1:9911719:G:A	3.46072e-10	-1.2066e-10	-1.40389
9911848	chr1:9911848:C:T	2.92247e-10	-1.2066e-10	-1.57294
9911912	chr1:9911912:CTG:C	1.11892e-09	-0.230422	-6.34265e-10
9911918	chr1:9911918:T:TGCTA	1.22355e-09	-0.141026	-6.34265e-10
9911920	chr1:9911920:C:T	1.19664e-09	-0.163263	-6.34265e-10
9912588	chr1:9912588:G:A	3.77695e-10	-1.2066e-10	-1.31645
9912725	chr1:9912725:A:G	4.43565e-09	-1.2066e-10	1.14689
9913391	chr1:9913391:C:A	3.7321e-10	-1.2066e-10	-1.3284
9913690	chr1:9913690:G:A	3.06381e-10	-1.2066e-10	-1.52571
9913718	chr1:9913718:T:C	1.72271e-09	-1.2066e-10	0.201114
9913813	chr1:9913813:T:C	2.15155e-09	0.423402	-6.34265e-10
9913870	chr1:9913870:A:G	2.83427e-10	-1.2066e-10	-1.60359
9913880	chr1:9913880:C:T	9.26181e-10	-1.2066e-10	-0.41947
9914183	chr1:9914183:C:T	4.35599e-10	-1.2066e-10	-1.17382
9914347	chr1:9914347:T:C	3.75576e-10	-1.2066e-10	-1.32208
9915513	chr1:9915513:T:C	6.07742e-11	-1.51443	-1.62895
9915698	chr1:9915698:C:T	2.77401e-10	-1.2066e-10	-1.62508
9916273	chr1:9916273:G:A	9.38153e-10	-1.27109	0.864458
9916402	chr1:9916402:T:C	3.14621e-10	-1.2066e-10	-1.49917
9916804	chr1:9916804:A:T	2.90104e-10	-1.5803	-6.34265e-10
9917392	chr1:9917392:C:T	2.95701e-10	-1.2066e-10	-1.56119
9918189	chr1:9918189:A:G	7.63705e-11	-1.27922	-1.63572
9918600	chr1:9918600:C:T	7.00117e-10	-1.2066e-10	-0.699293
9918658	chr1:9918658:GT:G	3.91401e-10	-1.28081	-6.34265e-10
9918938	chr1:9918938:G:A	1.68807e-10	-0.700155	-1.42163
9919127	chr1:9919127:C:T	6.64643e-10	-0.510543	-0.240747
9919625	chr1:9919625:C:T	1.07653e-09	-0.36656	0.0975176
9919643	chr1:9919643:C:T	4.18326e-10	-1.21428	-6.34265e-10
9920068	chr1:9920068:C:T	6.22527e-10	-1.2066e-10	-0.816753
9920655	chr1:9920655:T:G	2.76012e-10	-1.2066e-10	-1.6301
9920972	chr1:9920972:G:C	4.2751e-10	0.0028088	-1.19537
9921006	chr1:9921006:C:A	2.32908e-09	-1.2066e-10	0.50269
9921596	chr1:9921596:G:T	2.91232e-10	-0.150339	-1.42608
9921639	chr1:9921639:G:A	2.68395e-10	-0.195389	-1.46269
9921683	chr1:9921683:C:T	2.76312e-10	-1.2066e-10	-1.62901
9921733	chr1:9921733:G:A	6.54395e-11	-1.43391	-1.63551
9922329	chr1:9922329:G:T	6.15649e-11	-1.56508	-1.56537
9922486	chr1:9922486:G:C	2.74884e-10	-1.2066e-10	-1.63419
9922533	chr1:9922533:G:A	8.94312e-10	-1.2066e-10	-0.454485
9922720	chr1:9922720:G:A	2.76012e-10	-1.2066e-10	-1.6301
9922945	chr1:9922945:C:G	9.20858e-10	-1.2066e-10	-0.425234
9923164	chr1:9923164:A:C	1.58587e-08	2.42093	-6.34265e-10
9923214	chr1:9923214:C:T	3.88169e-09	-1.2066e-10	1.01349
9923271	chr1:9923271:T:C	6.57839e-10	-1.2066e-10	-0.76158
9923393	chr1:9923393:A:G	2.79952e-10	-1.2066e-10	-1.61592
9923510	chr1:9923510:C:T	5.77219e-11	-1.57019	-1.62471
9923809	chr1:9923809:A:G	7.85477e-10	-1.2066e-10	-0.584248
9923913	chr1:9923913:C:T	6.73092e-11	-1.40761	-1.63363
9924313	chr1:9924313:A:G	1.85295e-09	0.326739	-0.0527445
9924500	chr1:9924500:G:A	6.22061e-11	-1.56421	-1.55588
9924587	chr1:9924587:C:T	3.50314e-10	-1.2066e-10	-1.39171
9924633	chr1:9924633:C:T	2.47461e-09	-1.2066e-10	0.563298
9924821	chr1:9924821:C:T	7.73899e-11	-1.35605	-1.54563
9924971	chr1:9924971:C:T	3.04239e-10	-1.2066e-10	-1.53273
9925187	chr1:9925187:A:G	9.35014e-10	-0.409979	-6.34265e-10
9925349	chr1:9925349:C:T	2.76048e-10	-1.2066e-10	-1.62997
9925635	chr1:9925635:G:A	5.05498e-10	-0.785274	-0.239721
9925986	chr1:9925986:C:T	2.82885e-10	-1.2066e-10	-1.6055
9926498	chr1:9926498:A:T	1.34852e-09	-1.2066e-10	-0.0437801
9926652	chr1:9926652:G:A	5.95659e-10	-1.2066e-10	-0.860871
9926769	chr1:9926769:CT:C	2.59926e-09	0.612442	-6.34265e-10
9926847	chr1:9926847:AAC:A	2.74581e-10	-1.2066e-10	-1.63529
9926949	chr1:9926949:C:T	3.58395e-10	-0.046635	-1.32227
9927077	chr1:9927077:G:A	3.27987e-10	-1.45757	-6.34265e-10
9927264	chr1:9927264:A:G	7.18567e-11	-1.34865	-1.62722
9927320	chr1:9927320:T:G	3.80174e-09	-1.2066e-10	0.992675
9928003	chr1:9928003:C:CA	3.27468e-10	-1.45915	-6.34265e-10
9928228	chr1:9928228:G:A	2.39914e-10	-0.311934	-1.45833
9928242	chr1:9928242:G:A	5.44695e-10	-0.409615	-0.540698
9928366	chr1:9928366:T:C	3.29056e-10	-1.45431	-6.34265e-10
9928751	chr1:9928751:T:C	3.53762e-09	-1.2066e-10	0.92067
9928893	chr1:9928893:ATAT:A	7.71205e-11	-1.53351	-1.37166
9929023	chr1:9929023:G:A	2.39397e-10	-0.525874	-1.24654
9929092	chr1:9929092:C:T	2.95126e-10	-1.56314	-6.34265e-10
9929519	chr1:9929519:C:T	3.41161e-10	-1.41818	-6.34265e-10
9930054	chr1:9930054:A:G	8.21391e-11	-1.31448	-1.52765
9930155	chr1:9930155:C:T	3.1304e-10	-1.2066e-10	-1.50421
9930235	chr1:9930235:G:A	2.10724e-09	-1.2066e-10	0.402593
9930927	chr1:9930927:C:T	2.13685e-09	-1.2066e-10	0.416549
9931079	chr1:9931079:T:C	2.75994e-10	-1.2066e-10	-1.63016
9931204	chr1:9931204:C:A	1.50037e-09	-1.2066e-10	0.0629296
9931569	chr1:9931569:C:A	3.91959e-10	-1.27938	-6.34265e-10
9932244	chr1:9932244:A:C	9.75452e-10	-0.42306	0.0554217
9932369	chr1:9932369:G:A	3.14074e-10	-1.50091	-6.34265e-10
9933656	chr1:9933656:A:G	8.48701e-10	-1.2066e-10	-0.506833
9933920	chr1:9933920:AC:A	2.27494e-09	-0.739123	1.21829
9934169	chr1:9934169:A:T	2.75967e-10	-1.2066e-10	-1.63026
9934185	chr1:9934185:G:A	3.83914e-10	-0.156974	-1.14315
9934281	chr1:9934281:A:G	1.0073e-09	-0.393289	0.0577779
9935196	chr1:9935196:G:A	4.3791e-10	0.0681177	-1.23665
9935358	chr1:9935358:G:A	2.76012e-10	-1.2066e-10	-1.6301
9935858	chr1:9935858:C:T	2.06209e-09	-1.2066e-10	0.380935
9936119	chr1:9936119:ACT:A	3.87316e-09	-1.2066e-10	1.01129
9936649	chr1:9936649:C:T	7.85497e-11	-1.32629	-1.56052
9936902	chr1:9936902:C:T	2.75444e-10	-1.2066e-10	-1.63216
9937021	chr1:9937021:T:C	2.693e-10	-0.0676069	-1.58711
9937169	chr1:9937169:G:A	7.74069e-10	-1.2066e-10	-0.59888
9937200	chr1:9937200:C:T	3.40134e-10	-1.2066e-10	-1.4212
9937485	chr1:9937485:C:T	3.26943e-10	-1.2066e-10	-1.46075
9937501	chr1:9937501:C:T	7.72626e-11	-1.33811	-1.56522
9937524	chr1:9937524:AAC:A	3.3016e-10	-1.45096	-6.34265e-10
9937662	chr1:9937662:T:C	2.76154e-10	-1.2066e-10	-1.62958
9939116	chr1:9939116:C:T	4.32388e-09	1.12137	-6.34265e-10
9939259	chr1:9939259:G:C	5.8812e-10	-0.873608	-6.34265e-10
9940554	chr1:9940554:G:A	3.38657e-10	-1.2066e-10	-1.42555
9941311	chr1:9941311:C:T	2.77004e-10	-1.2066e-10	-1.62651
9941343	chr1:9941343:C:T	7.92522e-11	-1.32433	-1.55357
9941853	chr1:9941853:C:T	3.55458e-10	-1.37713	-6.34265e-10
9941905	chr1:9941905:A:T	2.76029e-10	-1.2066e-10	-1.63003
9941923	chr1:9941923:A:T	2.0651e-10	-0.294018	-1.62617
9941924	chr1:9941924:A:T	1.72057e-09	-1.2066e-10	0.199871
9941955	chr1:9941955:CG:C	2.79225e-10	-1.2066e-10	-1.61852
9942555	chr1:9942555:C:T	2.80357e-10	-1.2066e-10	-1.61448
9942563	chr1:9942563:A:G	2.86228e-10	-1.2066e-10	-1.59375
9942863	chr1:9942863:T:G	5.34216e-10	-0.969739	-6.34265e-10
9943262	chr1:9943262:G:A	2.96624e-10	-0.11952	-1.43855
9943456	chr1:9943456:T:G	1.698e-09	-1.2066e-10	0.186666
9943750	chr1:9943750:C:A	1.86303e-09	-1.2066e-10	0.279418
9944014	chr1:9944014:G:A	2.86086e-10	-1.2066e-10	-1.59425
9944026	chr1:9944026:A:G	2.81897e-10	-1.2066e-10	-1.609
9944289	chr1:9944289:C:T	2.83816e-10	-1.60221	-6.34265e-10
9944550	chr1:9944550:G:A	5.92995e-11	-1.53815	-1.62979
9944951	chr1:9944951:C:T	2.97205e-10	-1.2066e-10	-1.55612
9945817	chr1:9945817:G:A	2.84845e-10	-1.2066e-10	-1.5986
9946013	chr1:9946013:C:A	2.82776e-10	-1.2066e-10	-1.60588
9947291	chr1:9947291:G:A	1.95866e-08	-1.2066e-10	2.63206
9947638	chr1:9947638:T:G	4.23596e-10	-1.2066e-10	-1.20176
9947955	chr1:9947955:G:T	3.43168e-10	-1.41232	-6.34265e-10
9948133	chr1:9948133:G:A	6.11171e-11	-1.5078	-1.62994
9948163	chr1:9948163:G:A	7.07038e-10	-0.486327	-0.203129
9948372	chr1:9948372:C:T	5.41899e-10	0.0414453	-0.996905
9948525	chr1:9948525:G:A	2.97302e-10	-1.2066e-10	-1.55579
9948560	chr1:9948560:C:T	2.76844e-10	-1.2066e-10	-1.62709
9948710	chr1:9948710:C:G	2.81808e-10	-1.2066e-10	-1.60931
9949056	chr1:9949056:C:T	3.20284e-10	0.0118036	-1.49314
9949080	chr1:9949080:A:G	3.47049e-09	0.174078	0.727431
9949161	chr1:9949161:G:A	1.97495e-09	-1.2066e-10	0.337756
9949867	chr1:9949867:T:C	6.0294e-11	-1.52056	-1.63075
9950286	chr1:9950286:T:G	5.58672e-10	0.302576	-1.22755
9950827	chr1:9950827:A:G	5.03191e-10	-1.2066e-10	-1.02957
9950969	chr1:9950969:A:G	2.09145e-09	0.395074	-6.34265e-10
9951047	chr1:9951047:C:T	3.22217e-09	-1.2066e-10	0.827272
9951054	chr1:9951054:A:G	6.40957e-10	0.488923	-1.2765
9951107	chr1:9951107:G:A	2.87678e-10	-1.2066e-10	-1.5887
9951108	chr1:9951108:G:A	2.87377e-10	-1.2066e-10	-1.58974
9951621	chr1:9951621:C:T	2.14835e-09	-1.2066e-10	0.421915
9952088	chr1:9952088:G:A	6.1816e-11	-1.49158	-1.6348
9952149	chr1:9952149:A:T	2.80523e-10	-1.2066e-10	-1.61389
9952253	chr1:9952253:G:A	3.31835e-10	-1.4459	-6.34265e-10
9952834	chr1:9952834:C:T	7.35704e-10	-0.649712	-6.34265e-10
9953003	chr1:9953003:C:T	3.81837e-10	-1.2066e-10	-1.30555
9953327	chr1:9953327:A:G	2.83588e-10	-1.2066e-10	-1.60302
9954115	chr1:9954115:C:G	3.42109e-10	-1.41541	-6.34265e-10
9954328	chr1:9954328:A:G	2.95209e-09	0.452943	0.286784
9954376	chr1:9954376:ACTT:A	2.36552e-09	-1.2066e-10	0.518212
9954489	chr1:9954489:A:G	2.14961e-09	-1.2066e-10	0.4225
9954620	chr1:9954620:C:T	2.42887e-10	-1.39419	-0.363751
9954799	chr1:9954799:C:T	1.67626e-09	-1.2066e-10	0.17378
9955129	chr1:9955129:G:A	2.79865e-10	-1.2066e-10	-1.61623
9955504	chr1:9955504:C:T	2.857e-10	-1.5956	-6.34265e-10
9955640	chr1:9955640:C:T	6.15424e-11	-1.59461	-1.5362
9955765	chr1:9955765:G:A	2.14653e-09	-1.2066e-10	0.421069
9956104	chr1:9956104:A:G	2.19322e-09	-1.2066e-10	0.442585
9956172	chr1:9956172:T:C	2.76457e-10	-1.2066e-10	-1.62849
9956277	chr1:9956277:C:A	1.25101e-10	-0.92781	-1.49361
9956871	chr1:9956871:G:A	5.27432e-10	-1.2066e-10	-0.982519
9957028	chr1:9957028:C:T	6.26988e-10	-1.2066e-10	-0.809613
9957217	chr1:9957217:C:T	2.20673e-09	-1.2066e-10	0.448726
9957591	chr1:9957591:C:T	4.0109e-10	-1.2066e-10	-1.25635
9957933	chr1:9957933:C:T	3.52899e-10	-1.38436	-6.34265e-10
9958144	chr1:9958144:A:G	2.15482e-09	-1.2066e-10	0.424923
9958453	chr1:9958453:T:G	2.76445e-10	-1.2066e-10	-1.62853
9958483	chr1:9958483:A:C	6.40636e-10	0.451097	-1.23918
9958502	chr1:9958502:T:C	5.07649e-10	-1.2066e-10	-1.02075
9958685	chr1:9958685:A:G	1.3325e-09	-1.2066e-10	-0.0557274
9959534	chr1:9959534:A:T	2.76537e-10	-1.2066e-10	-1.6282
9959639	chr1:9959639:C:T	2.72242e-09	-1.2066e-10	0.658737
9961181	chr1:9961181:T:C	1.74696e-08	-1.2066e-10	2.51768
9961332	chr1:9961332:CTT:C	2.81742e-09	-1.2066e-10	0.693039
9961828	chr1:9961828:A:C	2.81591e-10	-1.2066e-10	-1.61009
9962042	chr1:9962042:A:G	2.66131e-10	-1.42128	-0.245273
9962196	chr1:9962196:G:T	2.9824e-10	-1.2066e-10	-1.55264
9962238	chr1:9962238:T:C	3.39026e-10	-1.42446	-6.34265e-10
9963333	chr1:9963333:C:G	2.83215e-09	0.335375	0.362875
9963643	chr1:9963643:G:A	2.88449e-10	-1.58602	-6.34265e-10
9963694	chr1:9963694:A:C	3.5401e-10	-1.38122	-6.34265e-10
9964230	chr1:9964230:C:G	1.26725e-08	-1.2066e-10	2.19665
9964714	chr1:9964714:C:T	2.90452e-10	-1.2066e-10	-1.5791
9964724	chr1:9964724:G:A	2.62189e-09	-1.2066e-10	0.621112
9964821	chr1:9964821:A:G	4.24475e-09	0.452766	0.650132
9965024	chr1:9965024:T:C	5.7211e-10	0.332633	-1.23384
9965206	chr1:9965206:G:A	2.46923e-09	0.217397	0.343726
9965517	chr1:9965517:C:T	3.52443e-10	-1.38565	-6.34265e-10
9965730	chr1:9965730:C:T	2.06869e-10	-1.39698	-0.521481
9965926	chr1:9965926:T:C	4.62425e-10	0.0116669	-1.12572
9965998	chr1:9965998:A:T	2.75443e-10	-1.2066e-10	-1.63216
9966339	chr1:9966339:G:A	7.92185e-11	-1.27952	-1.59881
9966365	chr1:9966365:C:T	6.17858e-10	-1.2066e-10	-0.824281
9966758	chr1:9966758:C:T	2.97316e-10	-1.2066e-10	-1.55574
9967097	chr1:9967097:A:G	2.74596e-10	-1.2066e-10	-1.63524
9967588	chr1:9967588:A:G	2.7792e-09	0.37043	0.30895
9968021	chr1:9968021:A:G	2.74486e-10	-1.2066e-10	-1.63564
9968176	chr1:9968176:G:A	4.03843e-10	-1.2066e-10	-1.24951
9968293	chr1:9968293:C:T	2.60673e-09	-1.2066e-10	0.615313
9968362	chr1:9968362:G:A	2.83786e-10	-1.60232	-6.34265e-10
9968364	chr1:9968364:G:A	4.73344e-10	-1.2066e-10	-1.09072
9968632	chr1:9968632:G:A	2.74742e-10	-1.2066e-10	-1.63471
9968973	chr1:9968973:G:A	3.70328e-10	-1.33615	-6.34265e-10
9969423	chr1:9969423:A:G	6.79047e-10	-1.2066e-10	-0.72985
9969496	chr1:9969496:G:A	3.4817e-10	-1.39785	-6.34265e-10
9969855	chr1:9969855:A:G	2.54006e-09	0.314969	0.274433
9970363	chr1:9970363:C:G	2.98261e-10	-1.2066e-10	-1.55257
9970379	chr1:9970379:C:CTA	4.20817e-10	-1.2066e-10	-1.20834
9970899	chr1:9970899:A:T	3.83221e-10	-1.2066e-10	-1.30193
9971248	chr1:9971248:G:A	5.51743e-10	-1.2066e-10	-0.937458
9971378	chr1:9971378:G:A	2.64147e-09	0.354415	0.274137
9972233	chr1:9972233:G:A	3.49103e-10	-1.39517	-6.34265e-10
9973126	chr1:9973126:C:CT	2.92809e-10	-1.2066e-10	-1.57102
9973277	chr1:9973277:C:T	3.75763e-10	-1.2066e-10	-1.32158
9973416	chr1:9973416:C:T	4.3719e-10	-1.2066e-10	-1.17017
9973868	chr1:9973868:C:T	2.95521e-10	-1.5618	-6.34265e-10
9973998	chr1:9973998:C:T	2.89334e-10	-1.2066e-10	-1.58296
9974197	chr1:9974197:A:C	3.55683e-10	-1.2066e-10	-1.3765
9975042	chr1:9975042:G:A	3.71487e-10	-1.2066e-10	-1.33303
9975415	chr1:9975415:T:C	5.00008e-10	-1.2066e-10	-1.03592
9975951	chr1:9975951:G:A	5.64664e-11	-1.60353	-1.61336
9976156	chr1:9976156:G:A	2.85231e-10	-1.2066e-10	-1.59724
9976213	chr1:9976213:G:A	7.4571e-10	-1.2066e-10	-0.636203
9976274	chr1:9976274:G:A	2.84772e-10	-1.2066e-10	-1.59885
9976424	chr1:9976424:T:G	2.90461e-10	-1.57907	-6.34265e-10
9976467	chr1:9976467:G:GATAATTT	4.53075e-10	-1.13448	-6.34265e-10
9976487	chr1:9976487:A:T	5.02927e-10	-1.03009	-6.34265e-10
9976488	chr1:9976488:T:C	4.86325e-10	-1.06366	-6.34265e-10
9977068	chr1:9977068:G:A	2.87447e-10	-1.2066e-10	-1.5895
9977410	chr1:9977410:A:T	2.68338e-10	-0.10231	-1.55598
9977621	chr1:9977621:C:T	2.76777e-10	-1.2066e-10	-1.62733
9978081	chr1:9978081:G:A	2.85826e-10	-1.2066e-10	-1.59516
9978351	chr1:9978351:G:A	3.41514e-10	-1.41715	-6.34265e-10
9978360	chr1:9978360:A:G	2.83979e-10	-1.60164	-6.34265e-10
9978373	chr1:9978373:G:A	3.01786e-10	-1.54082	-6.34265e-10
9978427	chr1:9978427:T:C	4.32536e-10	-1.2066e-10	-1.18088
9978659	chr1:9978659:C:T	4.15031e-10	-1.2066e-10	-1.22219
9978870	chr1:9978870:C:T	2.89594e-10	-1.2066e-10	-1.58206
9978922	chr1:9978922:T:C	2.89793e-10	-1.58137	-6.34265e-10
9979533	chr1:9979533:G:T	3.46036e-10	-1.404	-6.34265e-10
9980152	chr1:9980152:G:A	3.65528e-10	-1.3492	-6.34265e-10
9980494	chr1:9980494:G:A	2.82823e-10	-1.60572	-6.34265e-10
9980683	chr1:9980683:G:C	5.0505e-09	-1.2066e-10	1.2767
9981195	chr1:9981195:C:T	2.93759e-10	-1.2066e-10	-1.56778
9981393	chr1:9981393:C:A	2.85616e-10	-1.2066e-10	-1.59589
9981908	chr1:9981908:G:T	4.79201e-09	-1.2066e-10	1.22416
9981919	chr1:9981919:G:A	5.65143e-10	-0.185079	-0.728382
9982075	chr1:9982075:C:T	5.76559e-11	-1.59733	-1.59872
9982195	chr1:9982195:C:T	7.99776e-10	-1.2066e-10	-0.566209
9982717	chr1:9982717:A:G	2.99531e-10	-1.2066e-10	-1.54832
9983053	chr1:9983053:C:T	7.39551e-10	-1.2066e-10	-0.644496
9983084	chr1:9983084:G:A	1.47616e-10	-0.751077	-1.50485
9983226	chr1:9983226:A:G	3.64544e-09	-1.2066e-10	0.950694
9983400	chr1:9983400:A:G	5.7274e-11	-1.59481	-1.60789
9983782	chr1:9983782:G:T	9.17047e-11	-1.49021	-1.24176
9983847	chr1:9983847:C:T	2.83827e-10	-1.2066e-10	-1.60217
9984204	chr1:9984204:T:C	2.78161e-10	-1.2066e-10	-1.62234
9984387	chr1:9984387:A:G	7.887e-10	-1.2066e-10	-0.580154
9985702	chr1:9985702:A:G	5.12439e-10	-1.2066e-10	-1.01136
9985808	chr1:9985808:G:A	2.94595e-10	-1.2066e-10	-1.56494
9985849	chr1:9985849:G:A	2.90939e-10	-1.2066e-10	-1.57743
9986156	chr1:9986156:C:T	5.64851e-10	-1.2066e-10	-0.913979
9986645	chr1:9986645:A:G	3.32296e-09	-1.2066e-10	0.858072
9986754	chr1:9986754:C:T	2.83083e-10	-1.6048	-6.34265e-10
9986945	chr1:9986945:C:G	7.06504e-10	-1.2066e-10	-0.690211
9987461	chr1:9987461:G:A	3.81202e-10	-0.143535	-1.16368
9987574	chr1:9987574:A:T	3.06044e-09	-1.2066e-10	0.775774
9987635	chr1:9987635:G:A	3.5685e-10	-1.37322	-6.34265e-10
9987689	chr1:9987689:C:A	5.9165e-11	-1.60119	-1.56902
9988061	chr1:9988061:G:A	3.57021e-10	-1.37274	-6.34265e-10
9988092	chr1:9988092:G:T	3.83587e-09	1.00161	-6.34265e-10
9988093	chr1:9988093:G:T	3.7436e-09	0.977263	-6.34265e-10
9988432	chr1:9988432:G:T	3.50083e-10	-1.39237	-6.34265e-10
9988817	chr1:9988817:C:T	5.69585e-11	-1.60178	-1.60644
9989119	chr1:9989119:T:G	4.57207e-10	-0.301662	-0.823743
9989640	chr1:9989640:C:T	5.61797e-10	-1.2066e-10	-0.9194
9990025	chr1:9990025:G:A	2.86588e-10	-1.2066e-10	-1.59249
9990086	chr1:9990086:C:T	2.8486e-10	-1.2066e-10	-1.59854
9990421	chr1:9990421:A:G	3.05824e-10	-1.2066e-10	-1.52753
9990603	chr1:9990603:C:T	2.89088e-10	-1.2066e-10	-1.58381
9990705	chr1:9990705:C:T	3.01809e-10	-1.2066e-10	-1.54075
9991139	chr1:9991139:G:A	3.02639e-10	-1.2066e-10	-1.538
9992060	chr1:9992060:G:A	5.3043e-10	-1.2066e-10	-0.976851
9992156	chr1:9992156:G:A	2.77603e-10	-0.108988	-1.51536
9992190	chr1:9992190:G:A	5.99223e-10	-1.2066e-10	-0.854907
9992327	chr1:9992327:C:T	4.4863e-10	-1.2066e-10	-1.14434
9992574	chr1:9992574:G:A	2.90699e-10	-1.57825	-6.34265e-10
9992677	chr1:9992677:C:T	7.06508e-10	-1.2066e-10	-0.690206
9992939	chr1:9992939:C:T	7.62441e-10	-1.2066e-10	-0.614015
9993154	chr1:9993154:C:A	2.90968e-10	-1.2066e-10	-1.57733
9993242	chr1:9993242:G:T	3.34335e-10	-1.2066e-10	-1.4384
9993356	chr1:9993356:G:C	2.90998e-10	-1.2066e-10	-1.57722
9993922	chr1:9993922:G:A	1.29567e-09	-1.2066e-10	-0.0837533
9994376	chr1:9994376:G:T	2.99903e-09	-1.2066e-10	0.755505
9994464	chr1:9994464:C:T	2.90944e-10	-1.2066e-10	-1.57741
9994494	chr1:9994494:G:A	2.65157e-09	-1.2066e-10	0.632366
9994769	chr1:9994769:G:A	1.31122e-09	-1.2066e-10	-0.0718253
9994848	chr1:9994848:G:A	3.20673e-09	-1.2066e-10	0.822467
9995803	chr1:9995803:C:T	8.3527e-10	-1.2066e-10	-0.522785
9995877	chr1:9995877:A:C	2.7663e-10	-1.2066e-10	-1.62786
9996094	chr1:9996094:A:G	2.77929e-10	-1.2066e-10	-1.62317
9996281	chr1:9996281:AGCCTG:A	4.16445e-09	-1.2066e-10	1.0838
9996642	chr1:9996642:A:C	4.57588e-10	0.425039	-1.54961
9997599	chr1:9997599:C:A	2.99871e-10	-1.2066e-10	-1.54719
9997976	chr1:9997976:G:C	3.72494e-10	-1.2066e-10	-1.33032
9998046	chr1:9998046:G:A	3.96744e-10	0.27389	-1.54114
9998093	chr1:9998093:A:G	2.81312e-10	-1.2066e-10	-1.61107
9998235	chr1:9998235:AC:A	4.06688e-10	-1.2066e-10	-1.24249
9998481	chr1:9998481:C:T	3.15259e-10	-1.2066e-10	-1.49714
9998498	chr1:9998498:A:C	1.11491e-10	-1.51823	-1.01836
9998812	chr1:9998812:A:G	6.58687e-11	-1.48741	-1.57546
9999051	chr1:9999051:T:TG	1.17124e-10	-1.56092	-0.926387
9999317	chr1:9999317:C:T	4.36706e-10	0.213129	-1.38441
9999440	chr1:9999440:T:C	1.90443e-10	-0.737682	-1.26351
9999640	chr1:9999640:C:T	2.80203e-10	-1.2066e-10	-1.61503
9999660	chr1:9999660:A:C	1.26053e-10	-1.54819	-0.865647
9999878	chr1:9999878:C:T	7.75657e-11	-1.26448	-1.63493
10000044	chr1:10000044:A:T	1.09416e-10	-1.57114	-0.984237
10000113	chr1:10000113:C:T	3.2205e-10	-1.2066e-10	-1.47583
10000458	chr1:10000458:T:C	3.9548e-10	0.119569	-1.39001
10000518	chr1:10000518:C:A	1.08769e-10	-1.54872	-1.0126
10000766	chr1:10000766:C:T	1.07666e-10	-1.56108	-1.01042
10001029	chr1:10001029:T:C	3.35527e-10	-1.2066e-10	-1.43484
10001613	chr1:10001613:T:C	4.73235e-10	-1.2066e-10	-1.09095
10001749	chr1:10001749:G:A	2.83723e-10	-1.60254	-6.34265e-10
10001977	chr1:10001977:C:T	3.0415e-10	-1.2066e-10	-1.53302
10002030	chr1:10002030:G:A	7.72292e-11	-1.31174	-1.59202
10002079	chr1:10002079:C:T	3.71489e-10	-1.2066e-10	-1.33302
10002546	chr1:10002546:C:T	3.47879e-10	-1.39868	-6.34265e-10
10002861	chr1:10002861:T:C	3.72996e-10	-1.2066e-10	-1.32897
10003040	chr1:10003040:A:G	4.05911e-10	0.0914226	-1.33583
10003660	chr1:10003660:C:T	6.63008e-10	-1.2066e-10	-0.753753
10003722	chr1:10003722:A:C	2.7902e-10	-1.2066e-10	-1.61926
10003975	chr1:10003975:C:T	3.32781e-10	-1.2066e-10	-1.44306
10004014	chr1:10004014:C:T	5.50361e-10	-1.2066e-10	-0.939965
10004212	chr1:10004212:G:A	8.75995e-10	-1.2066e-10	-0.47518
10004424	chr1:10004424:G:A	3.52814e-10	0.229208	-1.61381
10004577	chr1:10004577:A:G	2.82011e-10	-1.2066e-10	-1.60859
10004984	chr1:10004984:C:A	4.01916e-10	-1.2066e-10	-1.2543
10005133	chr1:10005133:C:A	3.67955e-10	-1.2066e-10	-1.34258
10005297	chr1:10005297:C:T	8.09097e-10	-1.2066e-10	-0.554621
10005353	chr1:10005353:A:G	2.89641e-10	-1.2066e-10	-1.5819
10005565	chr1:10005565:T:TG	2.82661e-10	-1.2066e-10	-1.60629
10005569	chr1:10005569:T:G	6.25905e-10	0.314614	-1.12596
10005604	chr1:10005604:C:T	5.89257e-10	-1.2066e-10	-0.871678
10006560	chr1:10006560:GA:G	3.50655e-10	-1.39074	-6.34265e-10
10006768	chr1:10006768:G:T	7.21538e-11	-1.41037	-1.56137
10007059	chr1:10007059:A:G	3.81061e-10	-1.30758	-6.34265e-10
10007171	chr1:10007171:C:A	4.0233e-10	-1.25327	-6.34265e-10
10007377	chr1:10007377:A:G	3.51518e-10	-1.2066e-10	-1.38828
10007503	chr1:10007503:A:T	3.39655e-10	-1.2066e-10	-1.42261
10007911	chr1:10007911:G:A	1.63754e-09	-1.2066e-10	0.15041
10008521	chr1:10008521:A:G	6.15202e-09	3.02683	-1.55283
10008544	chr1:10008544:G:A	3.2521e-10	-1.2066e-10	-1.46607
10008685	chr1:10008685:C:T	1.29669e-09	-1.2066e-10	-0.0829667
10008835	chr1:10008835:G:A	3.94614e-10	-1.2066e-10	-1.27263
10009267	chr1:10009267:G:A	4.1939e-10	-1.2066e-10	-1.21174
10010057	chr1:10010057:A:G	4.19425e-10	-1.2066e-10	-1.21166
10010572	chr1:10010572:A:G	3.57019e-10	-1.37275	-6.34265e-10
10010764	chr1:10010764:A:G	3.81286e-10	-1.30699	-6.34265e-10
10010808	chr1:10010808:TC:T	6.23771e-10	0.70923	-1.52399
10010852	chr1:10010852:G:A	3.81058e-10	-1.2066e-10	-1.30759
10011729	chr1:10011729:T:C	3.0636e-10	-1.2066e-10	-1.52578
10012414	chr1:10012414:G:A	4.2068e-10	-1.2066e-10	-1.20867
10012539	chr1:10012539:T:C	4.13554e-10	-0.0168966	-1.20886
10012762	chr1:10012762:C:T	3.10102e-10	-1.2066e-10	-1.51364
10012766	chr1:10012766:T:TAA	7.63259e-10	-1.2066e-10	-0.612943
10013766	chr1:10013766:C:T	6.19327e-10	-1.2066e-10	-0.821907
10013917	chr1:10013917:G:A	3.75944e-10	-1.2066e-10	-1.3211
10014260	chr1:10014260:G:C	3.73246e-10	-1.2066e-10	-1.3283
10014446	chr1:10014446:C:T	5.27403e-10	0.589212	-1.57179
10014721	chr1:10014721:G:A	1.85327e-09	-1.2066e-10	0.274165
10016517	chr1:10016517:C:T	4.27835e-10	-1.2066e-10	-1.1918
10017092	chr1:10017092:G:A	5.232e-10	-0.990576	-6.34265e-10
10017339	chr1:10017339:C:A	4.05339e-10	-1.24582	-6.34265e-10
10017503	chr1:10017503:A:G	7.85594e-10	-1.2066e-10	-0.5841
10019021	chr1:10019021:C:T	1.3301e-09	-0.0575311	-6.34265e-10
10019318	chr1:10019318:G:C	4.04962e-10	-1.24675	-6.34265e-10
10020012	chr1:10020012:C:T	5.32032e-10	-1.2066e-10	-0.973837
10020041	chr1:10020041:T:C	1.50466e-09	-1.2066e-10	0.0657815
10021176	chr1:10021176:G:A	4.06708e-09	-1.2066e-10	1.06014
10021724	chr1:10021724:T:C	7.45384e-10	-1.43666	0.800022
10022064	chr1:10022064:C:T	1.79186e-09	-1.2066e-10	0.24047
10022456	chr1:10022456:G:A	4.24647e-10	-1.19928	-6.34265e-10
10022745	chr1:10022745:T:A	2.84995e-10	-1.2066e-10	-1.59807
10023225	chr1:10023225:G:A	3.79933e-10	-1.2066e-10	-1.31054
10023441	chr1:10023441:G:A	4.00762e-10	-1.2066e-10	-1.25717
10023520	chr1:10023520:C:T	3.1245e-10	-1.2066e-10	-1.50609
10023651	chr1:10023651:C:T	3.42579e-10	-0.4013	-1.01274
10023779	chr1:10023779:G:A	2.8466e-10	-1.2066e-10	-1.59924
10023873	chr1:10023873:C:T	8.31019e-10	-1.2066e-10	-0.527887
10023878	chr1:10023878:A:G	2.30476e-10	-0.447025	-1.36337
10023934	chr1:10023934:T:G	5.45235e-10	-1.2066e-10	-0.949322
10023983	chr1:10023983:G:A	7.5367e-10	-1.2066e-10	-0.625586
10024014	chr1:10024014:C:T	1.66256e-09	-1.2066e-10	0.165576
10024015	chr1:10024015:G:A	4.53782e-10	-1.2066e-10	-1.13292
10024278	chr1:10024278:T:G	2.8422e-10	-1.2066e-10	-1.60079
10024621	chr1:10024621:C:A	4.47379e-10	-1.14713	-6.34265e-10
10025294	chr1:10025294:C:T	4.98562e-10	-1.2066e-10	-1.03881
10025635	chr1:10025635:C:T	4.12697e-10	-1.2066e-10	-1.22783
10026031	chr1:10026031:C:T	1.46576e-09	-1.2066e-10	0.0395863
10026334	chr1:10026334:G:A	2.36434e-10	-1.16523	-0.619644
10026396	chr1:10026396:G:A	1.67038e-09	-1.2066e-10	0.170268
10026445	chr1:10026445:G:T	5.10049e-10	-1.2066e-10	-1.01603
10026513	chr1:10026513:A:G	2.96332e-10	-1.2066e-10	-1.55906
10026806	chr1:10026806:A:G	2.75177e-10	-1.2066e-10	-1.63313
10028113	chr1:10028113:T:C	4.54228e-10	-1.2066e-10	-1.13194
10028589	chr1:10028589:C:T	3.08094e-10	-1.52014	-6.34265e-10
10029763	chr1:10029763:A:T	1.47181e-09	-1.2066e-10	0.0437116
10029793	chr1:10029793:T:G	5.30915e-10	-1.2066e-10	-0.975939
10029800	chr1:10029800:T:C	1.28211e-09	-1.2066e-10	-0.0942809
10030023	chr1:10030023:T:A	2.95277e-10	-1.2066e-10	-1.56262
10030050	chr1:10030050:G:A	4.81927e-10	-1.2066e-10	-1.07275
10030353	chr1:10030353:G:T	3.53503e-10	-1.2066e-10	-1.38265
10031232	chr1:10031232:G:C	9.11254e-10	-1.2066e-10	-0.435718
10031428	chr1:10031428:G:A	4.23051e-10	-1.2066e-10	-1.20305
10032211	chr1:10032211:G:A	3.24967e-10	-1.46682	-6.34265e-10
10032217	chr1:10032217:T:C	3.80489e-10	-1.30908	-6.34265e-10
10032681	chr1:10032681:C:T	6.00338e-10	-1.2066e-10	-0.853047
10032712	chr1:10032712:T:A	1.40502e-09	0.0673535	-0.0700838
10033012	chr1:10033012:G:C	7.58852e-10	0.649366	-1.2681
10033313	chr1:10033313:C:T	4.07137e-10	-1.24139	-6.34265e-10
10033399	chr1:10033399:C:T	4.50463e-10	0.348892	-1.48916
10033916	chr1:10033916:G:C	1.06039e-09	-1.2066e-10	-0.284152
10034426	chr1:10034426:T:C	1.29398e-09	-1.2066e-10	-0.0850654
10035013	chr1:10035013:T:G	1.34133e-09	-1.2066e-10	-0.0491232
10035569	chr1:10035569:TG:T	5.92615e-11	-1.54292	-1.62566
10035995	chr1:10035995:C:T	4.94417e-10	-1.2066e-10	-1.04716
10037150	chr1:10037150:C:G	1.16687e-09	0.723387	-0.911849
10037614	chr1:10037614:A:G	1.5081e-09	0.391279	-0.323216
10037905	chr1:10037905:G:A	6.58974e-10	-1.2066e-10	-0.759855
10038781	chr1:10038781:T:A	3.30569e-10	-1.2066e-10	-1.44972
10038872	chr1:10038872:G:A	7.74654e-10	-1.2066e-10	-0.598124
10038929	chr1:10038929:A:G	3.94308e-10	-1.5995	0.326094
10038993	chr1:10038993:G:C	4.98184e-10	-1.2066e-10	-1.03957
10039093	chr1:10039093:AAAAC:A	7.66396e-11	-1.60153	-1.30989
10040418	chr1:10040418:T:C	4.08954e-10	-1.2066e-10	-1.23694
10040742	chr1:10040742:C:T	6.6345e-10	-1.2066e-10	-0.753086
10040786	chr1:10040786:T:G	1.75765e-09	-1.2066e-10	0.221191
10041348	chr1:10041348:T:G	4.27905e-10	-1.2066e-10	-1.19164
10042151	chr1:10042151:A:G	3.5522e-10	-1.3778	-6.34265e-10
10042423	chr1:10042423:T:C	3.48014e-10	-1.3983	-6.34265e-10
10042633	chr1:10042633:T:C	1.42844e-10	-1.34198	-0.946805
10043073	chr1:10043073:A:C	1.18964e-08	1.89916	0.234296
10043340	chr1:10043340:C:G	6.89271e-10	-1.2066e-10	-0.714905
10043729	chr1:10043729:G:T	3.02539e-10	-1.2066e-10	-1.53833
10044303	chr1:10044303:C:T	3.28725e-10	-1.2066e-10	-1.45532
10044777	chr1:10044777:TTTACTATGTTGGC:T	6.53048e-11	-1.59869	-1.47278
10044809	chr1:10044809:C:T	3.86107e-09	-1.2066e-10	1.00816
10045955	chr1:10045955:C:T	4.45479e-10	-1.2066e-10	-1.15139
10046118	chr1:10046118:A:G	3.60576e-10	-1.36284	-6.34265e-10
10046232	chr1:10046232:G:A	2.7449e-10	-1.2066e-10	-1.63562
10046626	chr1:10046626:G:A	3.73546e-10	-1.3275	-6.34265e-10
10046732	chr1:10046732:A:G	2.8438e-10	-1.60023	-6.34265e-10
10046847	chr1:10046847:A:G	4.47723e-09	1.15622	-6.34265e-10
10047091	chr1:10047091:A:G	8.94123e-10	-1.2066e-10	-0.454697
10047547	chr1:10047547:T:C	1.41262e-10	-1.3276	-0.972321
10048126	chr1:10048126:A:G	1.31489e-10	-1.32767	-1.04395
10048893	chr1:10048893:T:G	2.80533e-10	-1.2066e-10	-1.61385
10048942	chr1:10048942:T:C	5.95545e-10	-1.2066e-10	-0.861063
10049163	chr1:10049163:T:C	3.59084e-10	-1.36698	-6.34265e-10
10049594	chr1:10049594:T:A	4.23063e-10	-1.20302	-6.34265e-10
10050077	chr1:10050077:G:A	3.04859e-10	-1.2066e-10	-1.53069
10051179	chr1:10051179:A:T	9.83983e-10	-1.2066e-10	-0.358931
10051282	chr1:10051282:T:A	1.33133e-08	-1.2066e-10	2.24598
10051620	chr1:10051620:A:C	2.99818e-10	-1.2066e-10	-1.54736
10051648	chr1:10051648:C:G	3.48458e-10	-1.39702	-6.34265e-10
10051907	chr1:10051907:C:T	5.83888e-10	-1.2066e-10	-0.880831
10052095	chr1:10052095:C:A	7.4347e-11	-1.59449	-1.34731
10052368	chr1:10052368:G:A	3.16761e-10	-1.2066e-10	-1.49239
10053475	chr1:10053475:A:C	1.24185e-09	-1.2066e-10	-0.126183
10053536	chr1:10053536:A:G	5.60491e-10	-1.2066e-10	-0.921727
10054719	chr1:10054719:A:C	2.75271e-10	-1.2066e-10	-1.63278
10054890	chr1:10054890:A:C	8.28266e-10	-1.2066e-10	-0.531205
10054894	chr1:10054894:T:C	8.7212e-11	-1.60016	-1.18203
10055384	chr1:10055384:A:G	7.70186e-10	-1.58179	0.977881
10055410	chr1:10055410:G:A	4.87563e-10	-1.2066e-10	-1.06112
10057386	chr1:10057386:T:C	7.47232e-10	-0.634164	-6.34265e-10
10057520	chr1:10057520:G:A	3.03267e-10	-1.2066e-10	-1.53592
10058673	chr1:10058673:G:GT	7.00464e-11	-1.36581	-1.63557
10058720	chr1:10058720:C:T	1.15603e-10	-0.964208	-1.53617
10058938	chr1:10058938:A:G	2.74653e-10	-1.2066e-10	-1.63503
10058984	chr1:10058984:G:A	3.27368e-10	-1.2066e-10	-1.45945
10059657	chr1:10059657:G:A	1.24996e-09	-1.2066e-10	-0.119673
10059665	chr1:10059665:C:T	3.69605e-10	-1.33811	-6.34265e-10
10059721	chr1:10059721:C:G	2.75046e-10	-1.2066e-10	-1.6336
10059950	chr1:10059950:G:A	2.84431e-10	-1.2066e-10	-1.60005
10060508	chr1:10060508:A:G	2.7485e-10	-1.2066e-10	-1.63431
10060735	chr1:10060735:A:G	5.7165e-10	-1.2066e-10	-0.902014
10061073	chr1:10061073:T:C	5.70252e-10	-1.2066e-10	-0.904462
10061257	chr1:10061257:AGTTT:A	3.24697e-10	-1.2066e-10	-1.46765
10061341	chr1:10061341:G:A	1.43553e-09	-1.59055	1.6093
10062203	chr1:10062203:C:T	3.13226e-10	-1.50361	-6.34265e-10
10062438	chr1:10062438:G:A	6.37388e-10	-1.2066e-10	-0.793161
10062501	chr1:10062501:C:T	4.11366e-10	-1.2066e-10	-1.23106
10062620	chr1:10062620:C:T	6.97332e-11	-1.37396	-1.6319
10062850	chr1:10062850:G:A	2.90581e-10	-1.2066e-10	-1.57866
10062958	chr1:10062958:A:G	2.4382e-10	-0.816238	-0.937871
10063136	chr1:10063136:C:T	3.71097e-10	-1.2066e-10	-1.33408
10063223	chr1:10063223:G:A	2.94393e-10	-1.2066e-10	-1.56563
10063337	chr1:10063337:A:G	7.61067e-11	-1.58679	-1.33162
10063397	chr1:10063397:A:G	2.74471e-10	-1.2066e-10	-1.6357
10063677	chr1:10063677:G:T	3.67165e-10	-1.34473	-6.34265e-10
10063679	chr1:10063679:C:T	2.93563e-10	-1.2066e-10	-1.56845
10063727	chr1:10063727:G:T	3.21219e-10	-1.2066e-10	-1.47842
10063830	chr1:10063830:C:T	7.07861e-10	-1.2066e-10	-0.688293
10063980	chr1:10063980:T:C	3.86157e-10	-1.53022	0.235926
10064174	chr1:10064174:T:C	6.36383e-09	2.64193	-1.13408
10064623	chr1:10064623:G:A	1.97154e-09	-1.2066e-10	0.336029
10065497	chr1:10065497:A:G	7.91807e-10	-0.576222	-6.34265e-10
10065508	chr1:10065508:C:T	3.05508e-10	-1.2066e-10	-1.52857
10065578	chr1:10065578:G:A	6.82e-11	-1.39248	-1.63562
10065685	chr1:10065685:C:T	2.75944e-10	-1.2066e-10	-1.63034
10065707	chr1:10065707:C:T	5.70577e-11	-1.60562	-1.60086
10065830	chr1:10065830:G:A	5.22875e-10	-1.2066e-10	-0.991197
10066811	chr1:10066811:CAGG:C	3.31009e-09	-1.2066e-10	0.85419
10066824	chr1:10066824:T:G	5.54258e-10	-1.2066e-10	-0.93291
10067159	chr1:10067159:T:C	5.52373e-10	-0.936316	-6.34265e-10
10067919	chr1:10067919:A:G	2.75379e-10	-1.2066e-10	-1.63239
10067975	chr1:10067975:A:G	7.12844e-11	-1.35405	-1.62981
10068114	chr1:10068114:C:T	2.95518e-10	-1.2066e-10	-1.56181
10068419	chr1:10068419:A:G	2.85465e-10	-1.59642	-6.34265e-10
10068853	chr1:10068853:G:T	3.83094e-10	-1.30226	-6.34265e-10
10069294	chr1:10069294:T:C	3.37422e-10	-1.2066e-10	-1.42921
10069322	chr1:10069322:G:T	3.76586e-10	-1.31939	-6.34265e-10
10069780	chr1:10069780:C:T	1.23038e-09	-1.2066e-10	-0.135461
10070768	chr1:10070768:AAAGG:A	5.81071e-10	-0.885668	-6.34265e-10
10071140	chr1:10071140:C:T	6.8928e-10	-1.2066e-10	-0.714893
10071371	chr1:10071371:C:T	5.56726e-10	-0.928467	-6.34265e-10
10072893	chr1:10072893:G:T	3.06166e-10	-1.2066e-10	-1.52641
10073031	chr1:10073031:G:A	7.3484e-11	-1.34184	-1.61163
10073047	chr1:10073047:T:C	4.21425e-10	-1.2069	-6.34265e-10
10073150	chr1:10073150:A:G	3.25726e-10	-1.2066e-10	-1.46448
10073626	chr1:10073626:A:G	3.13577e-10	-1.5025	-6.34265e-10
10074168	chr1:10074168:C:T	5.6887e-09	2.64711	-1.25141
10074696	chr1:10074696:A:G	2.933e-10	-1.2066e-10	-1.56935
10075275	chr1:10075275:T:A	6.90552e-10	-1.2066e-10	-0.713049
10075594	chr1:10075594:C:T	3.73698e-10	-1.2066e-10	-1.32709
10076213	chr1:10076213:G:C	6.1835e-11	-1.59155	-1.53452
10076280	chr1:10076280:TGTTGCCTAGGC:T	2.7468e-10	-1.2066e-10	-1.63493
10076803	chr1:10076803:A:G	8.2228e-10	-1.2066e-10	-0.538458
10078075	chr1:10078075:T:A	9.79726e-10	-1.2066e-10	-0.363267
10078095	chr1:10078095:C:T	6.02149e-10	-1.2066e-10	-0.850034
10078312	chr1:10078312:T:C	3.86092e-10	-1.2066e-10	-1.29446
10078427	chr1:10078427:A:G	1.55953e-08	3.64985	-1.24566
10079238	chr1:10079238:G:A	1.02918e-09	-1.2066e-10	-0.31402
10079349	chr1:10079349:G:A	2.83328e-10	-1.60393	-6.34265e-10
10079457	chr1:10079457:A:G	6.49178e-10	-1.2066e-10	-0.774833
10080195	chr1:10080195:A:G	3.13132e-10	-1.48392	-0.0199947
10080604	chr1:10080604:C:G	5.59896e-10	0.531868	-1.45466
10080605	chr1:10080605:T:C	5.59592e-10	0.531325	-1.45466
10080633	chr1:10080633:A:G	4.99038e-09	1.26473	-6.34265e-10
10080669	chr1:10080669:C:G	8.67505e-10	-0.423697	-0.0612217
10080885	chr1:10080885:T:C	2.90838e-10	-1.2066e-10	-1.57777
10081288	chr1:10081288:G:A	8.18e-11	-1.60494	-1.24132
10081581	chr1:10081581:T:C	8.80596e-10	-1.2066e-10	-0.46994
10081970	chr1:10081970:C:T	9.47208e-10	-1.2066e-10	-0.397022
10082449	chr1:10082449:C:T	2.98225e-10	-1.2066e-10	-1.55269
10082630	chr1:10082630:G:A	3.22227e-10	-1.2066e-10	-1.47529
10082797	chr1:10082797:T:TC	3.05967e-10	-1.2066e-10	-1.52706
10083492	chr1:10083492:T:A	3.08898e-10	-1.2066e-10	-1.51753
10085827	chr1:10085827:T:C	2.07786e-09	-1.2066e-10	0.388555
10085852	chr1:10085852:C:T	3.7759e-10	-1.2066e-10	-1.31673
10086121	chr1:10086121:G:A	5.10337e-10	0.439928	-1.4554
10086128	chr1:10086128:C:T	1.82192e-09	1.63287	-1.37576
10086322	chr1:10086322:T:C	7.25406e-11	-1.58432	-1.38207
10086463	chr1:10086463:A:G	6.60661e-10	-1.2066e-10	-0.757298
10087001	chr1:10087001:GC:G	3.88064e-10	-1.28937	-6.34265e-10
10087369	chr1:10087369:C:T	4.1394e-10	-1.2066e-10	-1.22482
10087586	chr1:10087586:G:C	7.62961e-11	-1.28442	-1.63149
10087587	chr1:10087587:C:T	3.43659e-10	-1.2066e-10	-1.41089
10087912	chr1:10087912:A:T	4.14839e-09	-1.2066e-10	1.07994
10087941	chr1:10087941:C:T	7.45257e-10	-0.63681	-6.34265e-10
10088487	chr1:10088487:T:C	6.88895e-09	2.83493	-1.2478
10088740	chr1:10088740:C:T	1.91103e-10	-0.737321	-1.2604
10090126	chr1:10090126:TG:T	1.42987e-09	-1.48888	1.50368
10090213	chr1:10090213:G:C	8.89723e-10	-1.2066e-10	-0.459629
10091589	chr1:10091589:T:C	8.3023e-10	-1.2066e-10	-0.528838
10091723	chr1:10091723:A:G	2.12738e-09	-1.2066e-10	0.412107
10092469	chr1:10092469:C:T	4.51092e-10	-1.2066e-10	-1.13887
10092824	chr1:10092824:A:G	7.00507e-10	0.71675	-1.41549
10092872	chr1:10092872:C:A	2.87773e-09	-1.2066e-10	0.714216
10093095	chr1:10093095:A:G	1.18089e-10	-1.32188	-1.15723
10093178	chr1:10093178:G:A	3.72419e-10	-1.2066e-10	-1.33052
10093789	chr1:10093789:A:G	1.28428e-09	-1.2066e-10	-0.0925873
10093873	chr1:10093873:T:G	3.62568e-10	-1.2066e-10	-1.35733
10094402	chr1:10094402:C:T	8.34005e-09	1.77828	-6.34265e-10
10094516	chr1:10094516:C:T	9.5886e-11	-1.13687	-1.55051
10094555	chr1:10094555:T:A	2.74489e-10	-1.2066e-10	-1.63563
10094578	chr1:10094578:C:T	3.47021e-10	-1.0209	-0.380252
10094755	chr1:10094755:C:T	2.86575e-10	-1.2066e-10	-1.59254
10094873	chr1:10094873:G:A	1.60865e-09	-1.2066e-10	0.132613
10095225	chr1:10095225:A:G	2.82021e-10	-1.16527	-0.443286
10095296	chr1:10095296:TTTA:T	5.65917e-10	-0.912093	-6.34265e-10
10096915	chr1:10096915:T:C	2.74605e-10	-1.2066e-10	-1.63521
10097024	chr1:10097024:G:A	1.2132e-09	-1.2066e-10	-0.149524
10097055	chr1:10097055:T:A	8.82075e-09	3.16162	-1.3273
10097760	chr1:10097760:A:G	1.47484e-08	2.34835	-6.34265e-10
10097873	chr1:10097873:G:A	4.72104e-10	-1.40562	0.312285
10098028	chr1:10098028:G:A	5.92941e-10	-0.865444	-6.34265e-10
10098787	chr1:10098787:A:C	3.9029e-10	-1.28365	-6.34265e-10
10098987	chr1:10098987:C:T	1.21391e-10	-0.965459	-1.48606
10099057	chr1:10099057:G:A	3.57232e-10	-1.2066e-10	-1.37215
10099235	chr1:10099235:CT:C	2.86663e-10	-1.2066e-10	-1.59223
10099237	chr1:10099237:G:A	2.74577e-10	-1.2066e-10	-1.63531
10099389	chr1:10099389:T:C	2.79078e-10	-1.2066e-10	-1.61905
10099443	chr1:10099443:T:C	5.41626e-10	-1.2066e-10	-0.955964
10100068	chr1:10100068:C:T	6.78444e-10	-1.2066e-10	-0.730738
10100617	chr1:10100617:C:T	2.87998e-10	-1.2066e-10	-1.58759
10101955	chr1:10101955:A:G	4.1365e-10	-1.22552	-6.34265e-10
10102146	chr1:10102146:C:T	2.75412e-10	-1.2066e-10	-1.63227
10102385	chr1:10102385:T:C	7.02067e-10	-1.2066e-10	-0.696511
10102699	chr1:10102699:C:G	6.84856e-10	-1.2066e-10	-0.721331
10102706	chr1:10102706:C:T	4.33529e-10	-1.17858	-6.34265e-10
10102707	chr1:10102707:G:A	3.84608e-10	-1.2066e-10	-1.29831
10102893	chr1:10102893:C:T	9.19148e-11	-1.12019	-1.60949
10103818	chr1:10103818:G:A	3.05923e-10	-1.52721	-6.34265e-10
10103915	chr1:10103915:C:T	3.42822e-10	-1.41333	-6.34265e-10
10104389	chr1:10104389:A:G	3.77758e-10	-1.2066e-10	-1.31629
10104886	chr1:10104886:A:G	3.71711e-10	-1.2066e-10	-1.33242
10104896	chr1:10104896:A:G	7.32e-10	-1.2066e-10	-0.654759
10105243	chr1:10105243:T:G	6.72695e-11	-1.47258	-1.56925
10105258	chr1:10105258:G:A	9.36085e-10	-1.2066e-10	-0.408834
10105306	chr1:10105306:T:C	4.90266e-09	-1.2066e-10	1.24699
10107580	chr1:10107580:T:C	1.29678e-09	-1.2066e-10	-0.0828997
10108021	chr1:10108021:A:G	3.35496e-10	-1.43493	-6.34265e-10
10108207	chr1:10108207:C:T	2.93055e-10	-1.2066e-10	-1.57018
10108808	chr1:10108808:C:T	7.5949e-11	-1.34726	-1.57322
10109055	chr1:10109055:C:T	7.4944e-11	-1.3503	-1.5835
10109480	chr1:10109480:G:A	3.42694e-10	-1.2066e-10	-1.4137
10109912	chr1:10109912:G:A	1.10098e-10	-1.24797	-1.3012
10110589	chr1:10110589:G:A	3.77299e-10	-1.2066e-10	-1.3175
10110817	chr1:10110817:G:A	3.11309e-10	-1.2066e-10	-1.50975
10110936	chr1:10110936:C:T	1.86168e-09	-1.2066e-10	0.278693
10111231	chr1:10111231:G:A	1.87918e-09	-1.2066e-10	0.288049
10111260	chr1:10111260:T:C	8.29253e-10	-1.4734	0.943383
10111817	chr1:10111817:C:T	2.75266e-10	-1.2066e-10	-1.6328
10112592	chr1:10112592:A:G	5.85517e-10	-1.53373	0.655686
10113779	chr1:10113779:CT:C	4.10938e-10	-1.2321	-6.34265e-10
10113783	chr1:10113783:T:C	3.77569e-10	-1.2066e-10	-1.31679
10114635	chr1:10114635:A:C	2.04663e-09	-1.2066e-10	0.373412
10115326	chr1:10115326:T:G	1.20046e-10	-1.30039	-1.16227
10115552	chr1:10115552:T:A	4.06965e-10	-1.24181	-6.34265e-10
10115924	chr1:10115924:A:G	3.2706e-10	-1.4604	-6.34265e-10
10116163	chr1:10116163:G:C	1.93655e-09	-1.2066e-10	0.318121
10116550	chr1:10116550:G:A	4.16114e-10	-1.21958	-6.34265e-10
10117162	chr1:10117162:C:G	3.50426e-10	-1.2066e-10	-1.39139
10117732	chr1:10117732:A:G	3.64317e-10	0.101457	-1.45397
10118043	chr1:10118043:A:G	5.87165e-10	-0.875233	-6.34265e-10
10118142	chr1:10118142:CT:C	4.3578e-10	-1.1734	-6.34265e-10
10118786	chr1:10118786:G:A	1.71477e-09	-1.2066e-10	0.196495
10119263	chr1:10119263:G:A	2.88927e-10	-1.2066e-10	-1.58437
10119276	chr1:10119276:A:G	4.1494e-10	-1.22241	-6.34265e-10
10119277	chr1:10119277:A:T	4.16595e-10	-1.21843	-6.34265e-10
10119504	chr1:10119504:C:T	1.14964e-09	-0.203333	-6.34265e-10
10119557	chr1:10119557:C:T	3.3756e-10	-1.2066e-10	-1.4288
10120233	chr1:10120233:AG:A	2.00429e-09	-1.2066e-10	0.352503
10120572	chr1:10120572:C:T	1.1754e-09	-1.2066e-10	-0.181174
10120850	chr1:10120850:A:C	1.21822e-10	-0.826052	-1.62193
10120980	chr1:10120980:C:T	8.55888e-11	-1.2451	-1.55589
10121154	chr1:10121154:T:C	1.02119e-10	-1.27868	-1.34572
10121441	chr1:10121441:C:G	2.74534e-10	-1.2066e-10	-1.63546
10121694	chr1:10121694:A:G	4.02755e-10	-1.25221	-6.34265e-10
10122390	chr1:10122390:G:A	3.09903e-10	-1.2066e-10	-1.51428
10122607	chr1:10122607:G:A	6.68758e-10	-0.745117	-6.34265e-10
10123385	chr1:10123385:ACAC:A	2.74886e-10	-1.2066e-10	-1.63418
10123671	chr1:10123671:G:C	1.08827e-09	-1.2066e-10	-0.258197
10123772	chr1:10123772:T:G	2.67131e-10	-1.50056	-0.162237
10124226	chr1:10124226:G:A	1.43614e-09	-1.2066e-10	0.0191717
10124481	chr1:10124481:C:T	3.09923e-10	-1.2066e-10	-1.51422
10124729	chr1:10124729:GATAA:G	1.54264e-10	-0.736847	-1.47503
10126027	chr1:10126027:G:A	4.08597e-10	-1.23781	-6.34265e-10
10126028	chr1:10126028:C:T	4.4747e-09	-1.2066e-10	1.15566
10126347	chr1:10126347:AT:A	7.64102e-09	-1.2066e-10	1.69075
10126506	chr1:10126506:G:A	3.54253e-10	-1.2066e-10	-1.38053
10127092	chr1:10127092:C:G	1.04578e-09	-1.2066e-10	-0.298025
10127248	chr1:10127248:G:A	4.39708e-10	-1.16443	-6.34265e-10
10127826	chr1:10127826:C:T	2.9812e-09	-1.2066e-10	0.749542
10128331	chr1:10128331:C:T	2.99133e-10	-1.2066e-10	-1.54965
10128508	chr1:10128508:GCC:G	4.01811e-10	-1.25456	-6.34265e-10
10128511	chr1:10128511:T:G	4.10234e-10	-1.23381	-6.34265e-10
10128645	chr1:10128645:C:T	3.05786e-10	-1.2066e-10	-1.52765
10128669	chr1:10128669:C:T	4.12937e-10	-1.22725	-6.34265e-10
10129161	chr1:10129161:T:G	3.05786e-10	-1.2066e-10	-1.52765
10129741	chr1:10129741:C:T	1.02228e-09	-0.320752	-6.34265e-10
10129855	chr1:10129855:G:A	3.37654e-10	-1.2066e-10	-1.42852
10129900	chr1:10129900:G:A	4.03918e-10	-1.24933	-6.34265e-10
10130066	chr1:10130066:C:G	6.52786e-09	1.85495	-0.321651
10130487	chr1:10130487:A:G	6.98478e-10	-0.701636	-6.34265e-10
10130517	chr1:10130517:G:C	6.31238e-09	1.83963	-0.339902
10130715	chr1:10130715:G:A	1.10284e-09	-1.2066e-10	-0.244896
10130826	chr1:10130826:A:T	7.72989e-11	-1.3446	-1.55826
10131377	chr1:10131377:C:T	1.06224e-09	-1.2066e-10	-0.2824
10131434	chr1:10131434:A:G	4.13829e-10	-1.22509	-6.34265e-10
10131436	chr1:10131436:G:T	3.98503e-10	-1.2066e-10	-1.26283
10131769	chr1:10131769:G:A	3.86194e-10	-1.2942	-6.34265e-10
10131856	chr1:10131856:G:T	3.13373e-10	-1.50314	-6.34265e-10
10131895	chr1:10131895:C:G	7.7476e-11	-1.26896	-1.63161
10132582	chr1:10132582:C:T	4.09763e-09	-1.2066e-10	1.06762
10132891	chr1:10132891:G:A	3.08722e-10	-1.2066e-10	-1.5181
10132968	chr1:10132968:C:T	1.08629e-08	0.465445	1.57712
10133054	chr1:10133054:GAAGGGGGCAGCCAGGAACAGACCC:G	3.59714e-10	-1.36523	-6.34265e-10
10133120	chr1:10133120:GGCGTGAGT:G	8.25047e-10	-1.2066e-10	-0.5351
10133133	chr1:10133133:C:T	7.63355e-10	-1.2066e-10	-0.612817
10133744	chr1:10133744:C:G	1.09721e-09	-0.250012	-6.34265e-10
10133754	chr1:10133754:T:C	2.74772e-10	-1.2066e-10	-1.6346
10133763	chr1:10133763:C:T	1.36921e-10	-1.42389	-0.907249
10134108	chr1:10134108:A:G	4.24358e-09	-1.2066e-10	1.10262
10134203	chr1:10134203:TG:T	1.80891e-10	-1.60158	-0.45107
10134281	chr1:10134281:C:T	2.07752e-09	-1.2066e-10	0.388392
10134381	chr1:10134381:G:A	3.90248e-10	-1.3911	0.107344
10134449	chr1:10134449:T:C	1.79572e-10	-1.60221	-0.457754
10134610	chr1:10134610:T:C	3.62544e-10	-1.2066e-10	-1.3574
10134747	chr1:10134747:C:A	3.65409e-10	-1.34952	-6.34265e-10
10135338	chr1:10135338:A:G	2.43384e-10	-1.60546	-0.150443
10135475	chr1:10135475:A:G	1.54706e-10	-1.44644	-0.76257
10135490	chr1:10135490:G:T	3.99923e-10	-1.2066e-10	-1.25927
10135528	chr1:10135528:G:A	3.80019e-10	-1.31032	-6.34265e-10
10135548	chr1:10135548:T:C	1.45968e-10	-1.43452	-0.832629
10135643	chr1:10135643:G:A	2.78284e-10	-1.2066e-10	-1.6219
10135882	chr1:10135882:G:A	5.7703e-10	0.497184	-1.38983
10135912	chr1:10135912:A:T	1.48601e-10	-1.40849	-0.840786
10136416	chr1:10136416:T:C	3.81037e-10	-1.30764	-6.34265e-10
10136495	chr1:10136495:A:G	1.37876e-10	-1.59354	-0.730643
10136533	chr1:10136533:C:T	2.86668e-10	-1.59222	-6.34265e-10
10136676	chr1:10136676:T:A	1.41388e-10	-1.58362	-0.715406
10136785	chr1:10136785:A:G	3.66561e-10	-1.34638	-6.34265e-10
10137554	chr1:10137554:C:T	1.45956e-10	-1.58264	-0.684601
10138082	chr1:10138082:G:A	2.05565e-09	-1.2066e-10	0.377807
10138159	chr1:10138159:A:G	1.70232e-10	-1.40115	-0.712229
10138422	chr1:10138422:C:T	1.87438e-09	-1.2066e-10	0.285492
10138709	chr1:10138709:C:A	3.75426e-10	-1.32248	-6.34265e-10
10138849	chr1:10138849:G:A	4.16128e-10	-1.2066e-10	-1.21955
10138874	chr1:10138874:T:C	3.78363e-10	-1.31469	-6.34265e-10
10138883	chr1:10138883:G:A	2.95139e-10	-1.2066e-10	-1.5631
10139027	chr1:10139027:G:A	4.00901e-10	-1.2066e-10	-1.25683
10139149	chr1:10139149:A:G	2.86986e-10	-1.59111	-6.34265e-10
10139232	chr1:10139232:C:CTAAAAA	3.78357e-10	-1.3147	-6.34265e-10
10139291	chr1:10139291:T:C	2.04821e-09	-1.2066e-10	0.374182
10139292	chr1:10139292:A:G	3.92683e-10	-1.27754	-6.34265e-10
10139368	chr1:10139368:G:A	3.24055e-10	-1.2066e-10	-1.46963
10139709	chr1:10139709:C:G	2.74744e-10	-1.2066e-10	-1.6347
10139785	chr1:10139785:A:G	3.35996e-10	-1.43344	-6.34265e-10
10140516	chr1:10140516:C:T	1.46743e-10	-1.38492	-0.876938
10140946	chr1:10140946:A:T	1.42208e-10	-1.58798	-0.705261
10140999	chr1:10140999:A:G	3.73453e-10	-1.2066e-10	-1.32775
10141177	chr1:10141177:C:T	3.68593e-10	-1.34085	-6.34265e-10
10141464	chr1:10141464:G:A	1.33362e-10	-1.57982	-0.777649
10141566	chr1:10141566:A:G	4.83142e-10	-1.07023	-6.34265e-10
10141851	chr1:10141851:A:G	3.7447e-10	-1.32503	-6.34265e-10
10142186	chr1:10142186:G:T	5.50287e-10	-1.2066e-10	-0.9401
10142427	chr1:10142427:C:A	4.18528e-10	-1.2066e-10	-1.2138
10142584	chr1:10142584:T:C	3.36889e-10	-1.2066e-10	-1.43079
10142997	chr1:10142997:A:G	8.03481e-10	-1.2066e-10	-0.561586
10143072	chr1:10143072:C:T	5.9274e-10	-0.865784	-6.34265e-10
10143930	chr1:10143930:T:C	9.33115e-10	-0.691458	0.279447
10144128	chr1:10144128:T:G	4.03841e-10	-1.23794	-0.0115747
10144224	chr1:10144224:G:C	4.26984e-10	-1.2066e-10	-1.19379
10144297	chr1:10144297:C:T	3.7383e-10	-1.32674	-6.34265e-10
10144325	chr1:10144325:C:T	2.74542e-10	-1.2066e-10	-1.63544
10144411	chr1:10144411:AAGACACAT:A	3.71532e-10	-1.3329	-6.34265e-10
10144554	chr1:10144554:T:C	3.7197e-10	-1.33173	-6.34265e-10
10144607	chr1:10144607:C:A	3.34368e-10	-1.2066e-10	-1.4383
10144809	chr1:10144809:T:C	4.47592e-10	-1.2066e-10	-1.14666
10144810	chr1:10144810:A:T	2.84945e-10	-1.59824	-6.34265e-10
10145208	chr1:10145208:T:G	2.75553e-10	-1.2066e-10	-1.63176
10145595	chr1:10145595:G:A	2.75903e-10	-1.2066e-10	-1.63049
10145657	chr1:10145657:C:T	2.75569e-10	-1.2066e-10	-1.6317
10146076	chr1:10146076:A:G	7.88809e-10	-1.2066e-10	-0.580016
10146302	chr1:10146302:A:T	9.71528e-10	-1.2066e-10	-0.371669
10146562	chr1:10146562:T:C	3.9912e-10	-1.26128	-6.34265e-10
10147137	chr1:10147137:C:A	3.88712e-10	-1.2877	-6.34265e-10
10147205	chr1:10147205:T:G	2.8014e-10	-1.2066e-10	-1.61525
10147228	chr1:10147228:C:T	5.27337e-10	-1.2066e-10	-0.9827
10147424	chr1:10147424:C:T	3.92505e-10	-1.27799	-6.34265e-10
10147533	chr1:10147533:T:A	2.22946e-10	-1.42885	-0.414758
10148119	chr1:10148119:C:T	4.73305e-10	-1.2066e-10	-1.0908
10148282	chr1:10148282:A:G	3.98089e-10	-1.26386	-6.34265e-10
10148375	chr1:10148375:T:TA	3.96892e-10	-1.26688	-6.34265e-10
10148504	chr1:10148504:C:T	2.76413e-09	-1.2066e-10	0.67394
10148710	chr1:10148710:T:C	8.08047e-10	-1.58965	1.03373
10148911	chr1:10148911:G:A	4.02801e-10	-1.2521	-6.34265e-10
10148984	chr1:10148984:A:G	3.99843e-10	-1.25947	-6.34265e-10
10149361	chr1:10149361:C:A	2.00486e-10	-1.36051	-0.589286
10149602	chr1:10149602:A:T	4.27471e-10	-1.2066e-10	-1.19265
10149913	chr1:10149913:A:G	4.72867e-10	-1.13627	0.0445427
10150323	chr1:10150323:G:A	3.81418e-10	-1.30664	-6.34265e-10
10150977	chr1:10150977:T:C	8.66198e-10	-1.2066e-10	-0.486426
10151032	chr1:10151032:A:G	1.57307e-10	-1.60562	-0.586714
10151293	chr1:10151293:G:A	4.29042e-10	-1.18899	-6.34265e-10
10151679	chr1:10151679:G:A	4.36454e-10	-1.17186	-6.34265e-10
10151814	chr1:10151814:G:A	2.79582e-10	-1.2066e-10	-1.61725
10152531	chr1:10152531:C:T	4.46178e-10	-1.14982	-6.34265e-10
10152764	chr1:10152764:C:G	4.39829e-10	-1.16415	-6.34265e-10
10152863	chr1:10152863:C:T	3.56184e-10	-1.2066e-10	-1.37509
10153027	chr1:10153027:G:A	4.3035e-10	-1.18594	-6.34265e-10
10153109	chr1:10153109:T:G	4.38987e-10	-1.16607	-6.34265e-10
10153676	chr1:10153676:G:A	8.68062e-11	-1.20639	-1.58047
10153812	chr1:10153812:A:G	4.44849e-10	-1.1528	-6.34265e-10
10154009	chr1:10154009:G:A	3.53282e-10	-1.2066e-10	-1.38327
10154031	chr1:10154031:A:G	4.13992e-10	-1.52315	0.298461
10154185	chr1:10154185:A:G	4.40941e-10	-1.16163	-6.34265e-10
10154367	chr1:10154367:G:A	2.10324e-09	-1.2066e-10	0.400693
10154385	chr1:10154385:A:T	7.08089e-11	-1.36454	-1.62601
10154661	chr1:10154661:A:C	2.11012e-09	-1.2066e-10	0.40396
10154747	chr1:10154747:C:T	4.14791e-09	1.76662	-0.6868
10154847	chr1:10154847:A:G	4.93894e-10	-1.2066e-10	-1.04822
10155125	chr1:10155125:T:G	4.44928e-10	-1.15263	-6.34265e-10
10155233	chr1:10155233:C:G	8.4073e-10	-0.516269	-6.34265e-10
10155804	chr1:10155804:C:G	3.04327e-10	-1.2066e-10	-1.53244
10156310	chr1:10156310:G:T	2.77519e-09	-1.2066e-10	0.677935
10156333	chr1:10156333:G:A	1.27832e-10	-1.6057	-0.794116
10156801	chr1:10156801:T:G	2.75757e-10	-1.2066e-10	-1.63102
10156948	chr1:10156948:C:T	1.81784e-09	-1.2066e-10	0.254867
10157100	chr1:10157100:C:T	2.74323e-09	-1.2066e-10	0.666352
10157210	chr1:10157210:G:A	4.25317e-10	-1.19771	-6.34265e-10
10157379	chr1:10157379:A:AG	3.85954e-10	-1.29482	-6.34265e-10
10157523	chr1:10157523:T:C	2.41811e-09	-1.2066e-10	0.540201
10157678	chr1:10157678:T:C	6.41139e-10	-0.787293	-6.34265e-10
10157715	chr1:10157715:T:C	4.77851e-10	-1.2066e-10	-1.08124
10157796	chr1:10157796:T:TA	4.23913e-10	-1.20101	-6.34265e-10
10158319	chr1:10158319:A:G	9.90127e-10	-0.619085	0.266378
10158381	chr1:10158381:T:C	9.7016e-10	-0.64347	0.270391
10158414	chr1:10158414:T:C	4.23243e-10	-1.20259	-6.34265e-10
10158563	chr1:10158563:G:A	2.94182e-10	-1.56634	-6.34265e-10
10159045	chr1:10159045:T:C	3.09438e-09	-1.2066e-10	0.786803
10159144	chr1:10159144:C:T	3.52052e-10	-1.59255	0.205787
10159253	chr1:10159253:C:A	4.35293e-10	-1.17452	-6.34265e-10
10159395	chr1:10159395:G:A	1.40175e-09	-0.00506337	-6.34265e-10
10159499	chr1:10159499:C:T	3.21845e-10	-1.2066e-10	-1.47647
10159749	chr1:10159749:G:T	3.75036e-10	-1.32352	-6.34265e-10
10159897	chr1:10159897:T:C	3.49877e-10	-1.2066e-10	-1.39296
10159996	chr1:10159996:G:A	1.34911e-10	-1.60479	-0.741136
10160091	chr1:10160091:T:G	4.35137e-10	-1.17488	-6.34265e-10
10160575	chr1:10160575:A:C	2.13324e-09	-1.2066e-10	0.414858
10160612	chr1:10160612:A:G	1.39468e-09	-0.0101162	-6.34265e-10
10160876	chr1:10160876:G:A	1.9105e-09	-1.2066e-10	0.30458
10161078	chr1:10161078:G:C	4.38035e-10	-1.16824	-6.34265e-10
10161343	chr1:10161343:G:A	5.76968e-10	-0.892753	-6.34265e-10
10161380	chr1:10161380:T:C	2.74769e-10	-1.2066e-10	-1.63461
10161712	chr1:10161712:C:T	6.308e-10	-0.803552	-6.34265e-10
10161789	chr1:10161789:C:T	9.3911e-10	-0.647923	0.242316
10161851	chr1:10161851:C:T	2.1105e-09	-1.2066e-10	0.404138
10161898	chr1:10161898:G:A	2.84942e-10	-1.59825	-6.34265e-10
10162265	chr1:10162265:C:G	1.55159e-10	-1.60208	-0.604008
10162408	chr1:10162408:T:C	4.92756e-10	-0.913811	-0.136715
10162947	chr1:10162947:A:C	9.30021e-10	-1.2066e-10	-0.415333
10163560	chr1:10163560:T:C	2.44182e-10	-1.56023	-0.192392
10163818	chr1:10163818:T:C	3.36982e-10	-1.52847	0.0979575
10164544	chr1:10164544:T:C	3.99596e-10	-1.2066e-10	-1.26009
10164635	chr1:10164635:T:C	1.23519e-09	-1.40658	1.27502
10165452	chr1:10165452:G:A	3.99178e-10	-1.26113	-6.34265e-10
10165530	chr1:10165530:A:G	4.33168e-10	-1.17941	-6.34265e-10
10165540	chr1:10165540:G:A	3.17597e-10	-1.60354	0.113785
10165742	chr1:10165742:C:A	3.76637e-10	-1.31926	-6.34265e-10
10166427	chr1:10166427:T:TG	3.00995e-10	-1.2066e-10	-1.54345
10166837	chr1:10166837:A:T	3.17724e-10	-1.48936	-6.34265e-10
10166882	chr1:10166882:G:A	4.17785e-10	-1.2066e-10	-1.21557
10166978	chr1:10166978:A:C	4.91625e-10	-1.2066e-10	-1.05282
10167197	chr1:10167197:C:T	4.47993e-10	-1.14576	-6.34265e-10
10167237	chr1:10167237:C:T	2.09023e-09	-1.2066e-10	0.394488
10167269	chr1:10167269:G:A	2.83022e-10	-1.60501	-6.34265e-10
10167444	chr1:10167444:T:A	3.91554e-10	-1.28042	-6.34265e-10
10167830	chr1:10167830:T:G	6.86453e-10	-1.2066e-10	-0.719002
10168100	chr1:10168100:C:A	4.28632e-10	-1.18994	-6.34265e-10
10168368	chr1:10168368:G:A	2.1105e-09	-1.2066e-10	0.404138
10168392	chr1:10168392:A:G	4.44648e-10	-1.2066e-10	-1.15326
10168470	chr1:10168470:G:A	7.26384e-10	-1.60195	0.939492
10168910	chr1:10168910:A:G	1.20454e-09	-1.2066e-10	-0.156684
10169067	chr1:10169067:A:C	7.17246e-10	-0.675121	-6.34265e-10
10169742	chr1:10169742:C:T	2.87155e-10	-1.2066e-10	-1.59052
10170730	chr1:10170730:A:T	7.4253e-10	-1.2066e-10	-0.640476
10171398	chr1:10171398:G:A	4.7822e-10	-1.2066e-10	-1.08047
10171405	chr1:10171405:C:T	2.77479e-10	-1.38393	-0.240871
10171725	chr1:10171725:C:CA	2.74484e-10	-1.2066e-10	-1.63565
10171754	chr1:10171754:G:C	8.28626e-11	-1.25142	-1.58194
10171927	chr1:10171927:A:G	8.38896e-11	-1.2274	-1.59364
10172066	chr1:10172066:G:C	8.0921e-11	-1.23385	-1.62321
10172158	chr1:10172158:A:G	2.74496e-10	-1.2066e-10	-1.6356
10172241	chr1:10172241:A:G	4.07202e-10	-1.2066e-10	-1.24123
10172376	chr1:10172376:A:G	1.55634e-08	2.34627	0.0558631
10172476	chr1:10172476:C:G	1.47537e-09	0.298539	-0.252418
10172526	chr1:10172526:C:T	2.032e-08	2.27257	0.396247
10172595	chr1:10172595:A:C	2.5654e-10	-1.48146	-0.221793
10172725	chr1:10172725:C:G	2.74979e-10	-1.2066e-10	-1.63384
10173398	chr1:10173398:C:T	9.67453e-11	-1.11489	-1.56356
10173698	chr1:10173698:A:G	1.45377e-09	-0.454402	0.485776
10173885	chr1:10173885:G:C	9.05507e-11	-1.16267	-1.58196
10173889	chr1:10173889:G:A	9.06606e-11	-1.17626	-1.56716
10173915	chr1:10173915:A:G	1.1153e-09	-1.2066e-10	-0.233661
10174067	chr1:10174067:T:A	2.83529e-10	-1.60323	-6.34265e-10
10174071	chr1:10174071:C:T	9.67617e-10	-1.2066e-10	-0.375704
10174224	chr1:10174224:T:C	9.269e-10	-1.2066e-10	-0.418694
10174267	chr1:10174267:G:A	4.09383e-10	-1.2066e-10	-1.23589
10174331	chr1:10174331:T:C	7.27225e-10	-1.2066e-10	-0.661304
10174373	chr1:10174373:A:G	3.15252e-10	-1.2066e-10	-1.49717
10174471	chr1:10174471:C:T	8.03303e-10	-0.476659	-0.0851491
10174530	chr1:10174530:G:A	1.99482e-10	-0.618928	-1.33589
10174574	chr1:10174574:C:T	2.87677e-10	-1.2066e-10	-1.5887
10174957	chr1:10174957:T:C	2.7455e-10	-1.2066e-10	-1.63541
10175255	chr1:10175255:C:T	2.89497e-10	-1.5824	-6.34265e-10
10175577	chr1:10175577:G:A	3.04147e-10	-1.2066e-10	-1.53303
10175654	chr1:10175654:T:A	4.66315e-08	2.87083	0.628665
10175678	chr1:10175678:A:T	4.1573e-08	4.70794	-1.32328
10175724	chr1:10175724:T:C	2.77697e-10	-1.2066e-10	-1.62401
10175909	chr1:10175909:C:T	3.51965e-10	-1.2066e-10	-1.38701
10176710	chr1:10176710:T:A	2.74772e-10	-1.2066e-10	-1.6346
10176931	chr1:10176931:G:A	1.13231e-09	1.38117	-1.5997
10177104	chr1:10177104:A:T	1.42988e-09	-1.2066e-10	0.0148055
10177776	chr1:10177776:A:G	2.75588e-10	-1.2066e-10	-1.63163
10177902	chr1:10177902:T:C	6.99335e-11	-1.41586	-1.58714
10177925	chr1:10177925:C:T	3.50742e-10	-1.2066e-10	-1.39049
10178712	chr1:10178712:A:G	1.51688e-09	-0.484434	0.558302
10179154	chr1:10179154:G:A	3.26414e-10	-1.2066e-10	-1.46237
10179589	chr1:10179589:A:G	8.40967e-10	0.896238	-1.41223
10180165	chr1:10180165:C:G	2.81296e-10	-1.2066e-10	-1.61113
10180775	chr1:10180775:T:G	1.81164e-09	-1.2066e-10	0.251448
10181375	chr1:10181375:C:A	3.7495e-10	-1.2066e-10	-1.32375
10181394	chr1:10181394:C:T	2.95976e-10	-1.2066e-10	-1.56026
10181529	chr1:10181529:C:T	5.22455e-10	0.634743	-1.62674
10181536	chr1:10181536:C:T	3.63762e-10	-1.35404	-6.34265e-10
10181582	chr1:10181582:A:G	3.93294e-10	-1.26953	-0.00645216
10181778	chr1:10181778:C:T	7.85387e-11	-1.25374	-1.63321
10182234	chr1:10182234:A:G	5.25019e-10	-0.987105	-6.34265e-10
10182596	chr1:10182596:A:G	6.91461e-10	-1.34695	0.635212
10182700	chr1:10182700:G:T	7.39679e-10	-0.644324	-6.34265e-10
10182921	chr1:10182921:TTTGA:T	8.46373e-10	-0.63812	0.128541
10183012	chr1:10183012:C:T	5.06664e-10	-1.2066e-10	-1.02269
10183503	chr1:10183503:C:T	3.52902e-10	-1.2066e-10	-1.38435
10183527	chr1:10183527:G:A	3.02745e-10	-1.2066e-10	-1.53765
10183535	chr1:10183535:A:G	3.01999e-10	-1.2066e-10	-1.54012
10183559	chr1:10183559:G:A	2.85435e-10	-1.2066e-10	-1.59653
10183925	chr1:10183925:A:G	1.06783e-09	-1.2066e-10	-0.277152
10184214	chr1:10184214:A:G	7.60236e-11	-1.31775	-1.60174
10184501	chr1:10184501:C:T	5.34417e-10	-0.969363	-6.34265e-10
10184734	chr1:10184734:C:T	7.48361e-11	-1.31171	-1.62353
10184763	chr1:10184763:T:C	3.03285e-10	-1.2066e-10	-1.53587
10185422	chr1:10185422:A:G	5.42123e-10	-1.2066e-10	-0.955047
10185483	chr1:10185483:G:A	9.6217e-10	-0.381348	-6.34265e-10
10185674	chr1:10185674:G:C	8.6218e-10	-1.2066e-10	-0.491075
10185776	chr1:10185776:AAG:A	1.5512e-09	0.096241	-6.34265e-10
10185924	chr1:10185924:A:G	3.39499e-10	-1.2066e-10	-1.42307
10186633	chr1:10186633:C:T	2.71765e-10	-1.18109	-0.464508
10187255	chr1:10187255:A:G	2.37054e-09	-1.20176	1.72209
10188772	chr1:10188772:A:G	5.1515e-10	-1.2066e-10	-1.00608
10188793	chr1:10188793:G:C	2.1222e-09	-1.2768	1.68647
10189228	chr1:10189228:T:C	3.87431e-10	-1.2066e-10	-1.291
10189467	chr1:10189467:T:C	2.38483e-10	-1.23559	-0.540648
10189530	chr1:10189530:A:G	8.01221e-10	-1.2066e-10	-0.564403
10189542	chr1:10189542:T:C	1.15085e-09	-1.2066e-10	-0.20228
10189638	chr1:10189638:C:T	4.57975e-10	-0.635825	-0.4879
10189700	chr1:10189700:T:C	4.71055e-10	-1.09557	-6.34265e-10
10189901	chr1:10189901:C:T	4.84835e-10	-1.06673	-6.34265e-10
10189905	chr1:10189905:T:C	1.17331e-09	-1.2066e-10	-0.182955
10190084	chr1:10190084:ACTAT:A	4.06849e-10	-1.2421	-6.34265e-10
10190364	chr1:10190364:C:T	1.79205e-09	0.240577	-6.34265e-10
10190897	chr1:10190897:A:T	4.94481e-10	-1.2066e-10	-1.04703
10191024	chr1:10191024:G:A	2.89354e-09	-1.15115	1.87085
10191310	chr1:10191310:C:T	2.12063e-10	-0.278809	-1.61485
10191722	chr1:10191722:G:A	6.30466e-10	-1.2066e-10	-0.804081
10191789	chr1:10191789:G:A	7.76973e-10	-1.2066e-10	-0.595134
10192127	chr1:10192127:C:T	6.38332e-11	-1.47904	-1.61522
10192595	chr1:10192595:G:A	3.35773e-09	-1.55644	2.42492
10192609	chr1:10192609:C:T	5.9295e-11	-1.59781	-1.5702
10192720	chr1:10192720:A:G	5.92712e-11	-1.59744	-1.57098
10192787	chr1:10192787:C:T	5.94326e-11	-1.60302	-1.56268
10192978	chr1:10192978:G:A	5.87357e-11	-1.60561	-1.57188
10193343	chr1:10193343:A:G	9.26143e-11	-1.40747	-1.31463
10193354	chr1:10193354:C:T	3.77589e-10	-1.2066e-10	-1.31673
10193448	chr1:10193448:G:A	2.74806e-10	-1.2066e-10	-1.63447
10193466	chr1:10193466:T:A	4.08798e-08	-1.45659	4.82444
10193482	chr1:10193482:TC:T	2.74773e-10	-1.2066e-10	-1.63459
10193752	chr1:10193752:C:G	2.74601e-10	-1.2066e-10	-1.63522
10193757	chr1:10193757:C:T	4.94801e-10	-1.04638	-6.34265e-10
10193889	chr1:10193889:C:T	4.79236e-10	-1.07835	-6.34265e-10
10193980	chr1:10193980:C:A	2.83439e-10	-1.60354	-6.34265e-10
10194374	chr1:10194374:T:C	2.74843e-10	-1.2066e-10	-1.63434
10194384	chr1:10194384:G:A	2.7977e-09	-1.2066e-10	0.686013
10194477	chr1:10194477:A:T	2.96351e-10	-1.559	-6.34265e-10
10194822	chr1:10194822:C:T	6.32032e-11	-1.57743	-1.52675
10194867	chr1:10194867:T:C	2.74479e-10	-1.2066e-10	-1.63567
10195031	chr1:10195031:C:T	5.75156e-10	-1.2066e-10	-0.895898
10195578	chr1:10195578:C:T	1.07475e-08	-1.2066e-10	2.03189
10195606	chr1:10195606:C:T	2.87273e-10	-1.2066e-10	-1.59011
10195956	chr1:10195956:G:T	3.56504e-10	-1.2066e-10	-1.37419
10196176	chr1:10196176:A:G	3.00752e-10	-1.2066e-10	-1.54425
10197109	chr1:10197109:A:G	9.9631e-08	-1.50414	5.76283
10197323	chr1:10197323:A:G	2.85452e-09	-1.2066e-10	0.706119
10197631	chr1:10197631:T:C	2.90319e-10	-1.2066e-10	-1.57956
10197694	chr1:10197694:T:G	4.29249e-09	-1.2066e-10	1.11408
10197838	chr1:10197838:G:A	4.92721e-10	-1.0506	-6.34265e-10
10198122	chr1:10198122:C:T	1.03483e-07	-1.4524	5.74902
10198285	chr1:10198285:C:A	6.85956e-11	-1.59167	-1.43064
10198340	chr1:10198340:G:T	2.8248e-10	-1.2066e-10	-1.60693
10198341	chr1:10198341:C:T	2.82452e-10	-1.2066e-10	-1.60703
10198447	chr1:10198447:A:G	4.15239e-09	1.0809	-6.34265e-10
10198575	chr1:10198575:G:A	3.83448e-10	-1.2066e-10	-1.30134
10198631	chr1:10198631:G:A	1.02781e-09	-0.492851	0.177499
10198908	chr1:10198908:T:TTA	1.03221e-07	-1.46543	5.75952
10199030	chr1:10199030:T:C	2.74509e-10	-1.2066e-10	-1.63555
10199480	chr1:10199480:G:A	1.30794e-09	-1.2066e-10	-0.0743341
10199806	chr1:10199806:C:T	9.92933e-07	-0.521823	7.0797
10199859	chr1:10199859:C:T	9.73752e-11	-1.33179	-1.34018
10200099	chr1:10200099:G:A	3.49006e-10	-1.39545	-6.34265e-10
10200234	chr1:10200234:C:T	5.16018e-10	-1.0044	-6.34265e-10
10200737	chr1:10200737:C:T	2.43541e-09	-1.2066e-10	0.547331
10200777	chr1:10200777:G:A	4.91245e-10	-1.0536	-6.34265e-10
10200865	chr1:10200865:C:T	5.13152e-10	-1.00997	-6.34265e-10
10200917	chr1:10200917:T:C	4.17738e-10	-1.21568	-6.34265e-10
10201403	chr1:10201403:G:C	4.91268e-10	-1.05355	-6.34265e-10
10201656	chr1:10201656:A:T	6.02641e-10	-1.2066e-10	-0.849219
10201754	chr1:10201754:T:C	4.0039e-09	-1.2066e-10	1.04448
10201784	chr1:10201784:A:G	4.24274e-10	-1.20016	-6.34265e-10
10201880	chr1:10201880:A:C	4.38083e-09	-1.2066e-10	1.13445
10201963	chr1:10201963:A:C	1.15674e-10	-1.37836	-1.1214
10202327	chr1:10202327:C:T	3.90909e-10	-1.2066e-10	-1.28207
10202421	chr1:10202421:C:T	1.46801e-09	-0.672812	0.713937
10203051	chr1:10203051:G:A	2.90921e-10	-1.2066e-10	-1.57749
10203177	chr1:10203177:C:G	3.26397e-10	-1.2066e-10	-1.46243
10203299	chr1:10203299:C:T	2.91534e-10	-1.2066e-10	-1.57538
10203371	chr1:10203371:G:A	3.52393e-05	2.29543	7.8317
10203663	chr1:10203663:C:T	8.88948e-10	-1.2066e-10	-0.460501
10203766	chr1:10203766:G:A	7.56158e-11	-1.39263	-1.53225
10204161	chr1:10204161:A:C	4.59656e-10	-1.12006	-6.34265e-10
10204379	chr1:10204379:A:G	4.66689e-10	-1.10488	-6.34265e-10
10204452	chr1:10204452:A:G	2.63466e-05	1.94833	7.88798
10204723	chr1:10204723:C:T	2.05497e-05	1.9465	7.64131
10204884	chr1:10204884:C:T	2.81976e-10	-1.2066e-10	-1.60872
10205231	chr1:10205231:A:C	4.62757e-10	-1.11334	-6.34265e-10
10205460	chr1:10205460:T:C	1.60651e-08	-1.56204	3.99591
10205502	chr1:10205502:A:G	4.39349e-10	-1.2066e-10	-1.16525
10205548	chr1:10205548:G:A	1.94644e-10	-0.468058	-1.51131
10205736	chr1:10205736:G:C	4.55744e-10	-1.12861	-6.34265e-10
10205827	chr1:10205827:G:A	2.84772e-10	-1.2066e-10	-1.59885
10206023	chr1:10206023:C:G	1.11576e-05	2.01806	6.95903
10206271	chr1:10206271:AAC:A	3.17761e-05	1.84798	8.17571
10206432	chr1:10206432:C:A	5.43006e-10	-0.953419	-6.34265e-10
10206613	chr1:10206613:A:T	1.80576e-10	-0.579172	-1.47522
10206826	chr1:10206826:T:C	1.15612e-09	1.28569	-1.4834
10207053	chr1:10207053:G:A	4.64759e-10	-1.10902	-6.34265e-10
10207281	chr1:10207281:TTC:T	4.95762e-10	-1.04444	-6.34265e-10
10207285	chr1:10207285:T:C	9.60869e-10	1.09986	-1.48256
10207332	chr1:10207332:T:A	1.47821e-10	-1.3556	-0.898938
10207425	chr1:10207425:A:G	2.83591e-10	-1.60301	-6.34265e-10
10207603	chr1:10207603:T:A	2.56511e-08	-1.2066e-10	2.9018
10207765	chr1:10207765:G:A	3.81865e-10	-1.2066e-10	-1.30547
10207865	chr1:10207865:C:T	2.7064e-09	-1.2066e-10	0.652834
10207957	chr1:10207957:T:C	2.98889e-10	-1.2066e-10	-1.55047
10208070	chr1:10208070:C:T	3.6907e-10	-1.2066e-10	-1.33955
10208112	chr1:10208112:A:G	2.06686e-10	-0.664629	-1.25471
10208392	chr1:10208392:G:C	2.84057e-10	-1.2066e-10	-1.60136
10208433	chr1:10208433:C:T	1.20514e-09	-1.2066e-10	-0.156188
10208636	chr1:10208636:C:T	2.25421e-08	0.765332	2.00727
10208671	chr1:10208671:A:G	4.70239e-10	-1.0973	-6.34265e-10
10208829	chr1:10208829:C:G	1.53388e-09	1.42703	-1.34201
10208909	chr1:10208909:C:T	1.05977e-09	-0.284737	-6.34265e-10
10209191	chr1:10209191:C:T	2.9245e-10	-1.57225	-6.34265e-10
10209630	chr1:10209630:T:C	4.9949e-10	-1.03695	-6.34265e-10
10209747	chr1:10209747:C:G	4.06569e-08	-1.2066e-10	3.36238
10210106	chr1:10210106:T:G	4.94251e-10	-1.0475	-6.34265e-10
10210328	chr1:10210328:G:C	1.20525e-09	-1.01007	0.853968
10210333	chr1:10210333:A:C	5.01916e-10	-1.03211	-6.34265e-10
10210344	chr1:10210344:G:A	4.89703e-10	-1.05674	-6.34265e-10
10210438	chr1:10210438:G:A	2.10579e-10	-1.26805	-0.632633
10210812	chr1:10210812:C:T	7.20272e-10	-1.2066e-10	-0.67091
10210822	chr1:10210822:C:T	8.66867e-10	-0.485654	-6.34265e-10
10210879	chr1:10210879:G:T	4.82677e-10	-1.2066e-10	-1.07119
10211025	chr1:10211025:C:T	3.02027e-10	-1.2066e-10	-1.54002
10211145	chr1:10211145:C:T	3.07801e-10	-1.2066e-10	-1.52109
10211432	chr1:10211432:C:T	5.95828e-11	-1.59534	-1.56783
10211570	chr1:10211570:G:C	5.13039e-10	-1.01019	-6.34265e-10
10211630	chr1:10211630:C:G	0.999359	9.82185	10.558
10212117	chr1:10212117:T:C	5.17514e-10	-1.0015	-6.34265e-10
10212610	chr1:10212610:T:C	5.23588e-10	-0.989835	-6.34265e-10
10213077	chr1:10213077:A:G	5.15392e-10	-1.00561	-6.34265e-10
10213121	chr1:10213121:C:T	3.41441e-05	8.93472	1.16084
10213124	chr1:10213124:T:A	1.03335e-09	-0.309977	-6.34265e-10
10213557	chr1:10213557:A:T	5.26668e-10	-0.98397	-6.34265e-10
10213757	chr1:10213757:A:G	3.07859e-10	-1.2066e-10	-1.5209
10213858	chr1:10213858:C:T	3.8397e-10	-1.15302	-0.146957
10213946	chr1:10213946:G:T	2.35214e-09	-1.2066e-10	0.512541
10214232	chr1:10214232:G:A	3.62102e-10	-1.2066e-10	-1.35861
10214383	chr1:10214383:G:A	3.2037e-10	-0.607447	-0.873618
10214443	chr1:10214443:C:T	1.18751e-09	1.27394	-1.44487
10214637	chr1:10214637:T:C	3.8281e-07	-0.505899	6.11065
10214783	chr1:10214783:G:A	6.51908e-07	-0.379725	6.51684
10214883	chr1:10214883:C:T	2.91942e-10	-1.2066e-10	-1.57399
10215250	chr1:10215250:C:T	4.48514e-10	-1.1446	-6.34265e-10
10215360	chr1:10215360:A:G	2.78575e-10	-1.32929	-0.29156
10215395	chr1:10215395:C:T	2.46276e-10	-1.13165	-0.612432
10215534	chr1:10215534:C:T	1.38316e-06	1.15162	5.73772
10215646	chr1:10215646:A:G	2.74507e-10	-1.2066e-10	-1.63556
10215983	chr1:10215983:T:C	4.74928e-10	-1.08738	-6.34265e-10
10216585	chr1:10216585:G:T	1.14805e-09	1.18871	-1.39343
10216662	chr1:10216662:T:G	1.12887e-09	1.22763	-1.4492
10217299	chr1:10217299:G:A	3.26136e-10	-0.52266	-0.940566
10217401	chr1:10217401:A:G	5.35924e-10	-0.966547	-6.34265e-10
10217439	chr1:10217439:A:T	6.13569e-10	-1.46425	0.633006
10217840	chr1:10217840:G:T	5.01632e-10	-0.55777	-0.474904
10218021	chr1:10218021:A:G	3.23431e-10	-1.2066e-10	-1.47155
10218170	chr1:10218170:A:G	4.39566e-10	-1.2066e-10	-1.16475
10218928	chr1:10218928:A:G	3.33972e-10	-1.43948	-6.34265e-10
10219043	chr1:10219043:A:G	9.95914e-10	-0.346879	-6.34265e-10
10219129	chr1:10219129:A:G	3.00145e-10	-1.54627	-6.34265e-10
10219250	chr1:10219250:T:C	1.79607e-10	-1.12832	-0.93145
10219287	chr1:10219287:C:T	4.26954e-10	-1.2066e-10	-1.19386
10219290	chr1:10219290:A:G	1.10531e-10	-1.21839	-1.32685
10219368	chr1:10219368:G:A	5.24397e-10	-0.988291	-6.34265e-10
10219648	chr1:10219648:C:T	1.08445e-09	-1.2066e-10	-0.261716
10220012	chr1:10220012:G:T	4.24878e-10	-1.2066e-10	-1.19874
10220031	chr1:10220031:C:T	3.58321e-10	-1.2066e-10	-1.36911
10220050	chr1:10220050:A:G	4.85601e-10	-1.06515	-6.34265e-10
10220163	chr1:10220163:C:T	4.48727e-10	-1.2066e-10	-1.14413
10220636	chr1:10220636:C:T	2.96839e-10	-1.55735	-6.34265e-10
10220798	chr1:10220798:G:A	1.73828e-09	1.61606	-1.40595
10220954	chr1:10220954:T:C	1.15963e-09	-1.1537	0.959018
10221349	chr1:10221349:C:T	3.29718e-10	-1.2066e-10	-1.4523
10221387	chr1:10221387:T:C	1.73107e-10	-1.18103	-0.915598
10221685	chr1:10221685:A:G	5.18605e-10	-0.999397	-6.34265e-10
10221697	chr1:10221697:A:G	4.98999e-10	-1.03794	-6.34265e-10
10222046	chr1:10222046:A:G	2.44786e-09	-1.2066e-10	0.552429
10222108	chr1:10222108:G:A	1.14541e-10	-1.28652	-1.22309
10222128	chr1:10222128:A:G	8.35687e-09	1.6461	0.134202
10222206	chr1:10222206:C:T	4.97703e-10	-1.04054	-6.34265e-10
10222373	chr1:10222373:G:A	4.95418e-10	-1.04514	-6.34265e-10
10222411	chr1:10222411:A:T	1.44645e-08	2.32891	-6.34265e-10
10223903	chr1:10223903:A:G	1.75219e-06	1.14945	5.97638
10224209	chr1:10224209:C:T	6.7756e-05	9.03182	1.74906
10224380	chr1:10224380:T:C	2.34363e-09	-1.2066e-10	0.508917
10224570	chr1:10224570:CA:C	4.75322e-10	-1.2066e-10	-1.08655
10224601	chr1:10224601:T:C	5.67396e-10	-0.585553	-0.323929
10224675	chr1:10224675:T:C	1.73521e-10	-1.18801	-0.906233
10224746	chr1:10224746:T:C	5.96844e-10	-1.2066e-10	-0.858884
10224951	chr1:10224951:T:C	1.30335e-10	-0.969383	-1.41105
10225389	chr1:10225389:A:G	1.158e-07	1.49524	2.91385
10225535	chr1:10225535:TTAAA:T	5.33645e-10	-0.970809	-6.34265e-10
10225651	chr1:10225651:A:G	3.19136e-06	1.12496	6.60046
10225734	chr1:10225734:G:T	4.84489e-10	-1.2066e-10	-1.06745
10226015	chr1:10226015:T:TA	2.8724e-10	-1.2066e-10	-1.59022
10226300	chr1:10226300:T:C	8.30027e-08	1.47798	2.59811
10226492	chr1:10226492:A:G	2.99809e-10	-1.2066e-10	-1.5474
10226989	chr1:10226989:A:AAAC	5.1027e-10	-1.0156	-6.34265e-10
10227254	chr1:10227254:T:C	6.49782e-08	1.23685	2.59442
10227356	chr1:10227356:C:A	1.74758e-08	2.51803	-6.34265e-10
10227547	chr1:10227547:T:C	2.98804e-10	-1.2066e-10	-1.55075
10227593	chr1:10227593:A:G	2.33436e-09	-1.20686	1.71181
10227766	chr1:10227766:C:T	1.29216e-08	-1.2066e-10	2.21612
10227898	chr1:10227898:C:T	5.29296e-10	-0.978992	-6.34265e-10
10228046	chr1:10228046:G:A	1.4085e-09	1.45481	-1.45506
10228197	chr1:10228197:A:C	3.33996e-10	-1.2066e-10	-1.43941
10228365	chr1:10228365:A:T	8.90251e-11	-1.18184	-1.57978
10228405	chr1:10228405:C:T	8.63167e-08	1.4355	2.67974
10228583	chr1:10228583:C:G	1.33265e-09	1.38044	-1.43606
10229921	chr1:10229921:G:C	3.24107e-10	-1.2066e-10	-1.46947
10230032	chr1:10230032:G:A	1.27204e-08	-1.2066e-10	2.20042
10230068	chr1:10230068:T:C	1.7543e-10	-1.14085	-0.942453
10230210	chr1:10230210:T:C	1.0295e-10	-1.26551	-1.35078
10230352	chr1:10230352:CTTTG:C	1.00406e-09	-1.2066e-10	-0.338737
10230581	chr1:10230581:G:A	1.05167e-09	-1.2066e-10	-0.292402
10230582	chr1:10230582:T:C	6.0935e-08	1.62741	2.13961
10230636	chr1:10230636:G:A	5.19305e-10	-0.998049	-6.34265e-10
10230638	chr1:10230638:G:T	4.87077e-10	-1.2066e-10	-1.06212
10230946	chr1:10230946:A:G	5.07367e-10	-0.774811	-0.246495
10231039	chr1:10231039:C:T	2.84198e-10	-1.60087	-6.34265e-10
10231108	chr1:10231108:G:A	2.87851e-10	-0.399192	-1.1889
10232228	chr1:10232228:T:C	3.4258e-10	-1.2066e-10	-1.41403
10232637	chr1:10232637:A:G	5.33113e-10	-0.971807	-6.34265e-10
10233304	chr1:10233304:C:A	5.43253e-10	-0.952965	-6.34265e-10
10233648	chr1:10233648:A:G	1.51425e-09	-1.2066e-10	0.0721332
10234485	chr1:10234485:G:A	1.02901e-09	-1.2066e-10	-0.314192
10235021	chr1:10235021:C:G	1.20943e-08	-1.2066e-10	2.14995
10235179	chr1:10235179:C:T	5.65816e-09	1.6693	-0.278983
10235351	chr1:10235351:CAA:C	4.55675e-10	-1.2066e-10	-1.12876
10236054	chr1:10236054:C:T	9.72586e-11	-1.60551	-1.06765
10236394	chr1:10236394:C:T	2.68878e-10	-0.491659	-1.16462
10236460	chr1:10236460:A:C	1.01477e-10	-1.60372	-1.02698
10236634	chr1:10236634:C:A	1.07382e-08	-1.2066e-10	2.03102
10236864	chr1:10236864:A:T	8.24253e-11	-1.25863	-1.58002
10237172	chr1:10237172:T:C	8.43486e-11	-1.22989	-1.58569
10238219	chr1:10238219:A:G	3.47851e-10	-1.39877	-6.34265e-10
10238543	chr1:10238543:A:G	4.82068e-10	0.0866828	-1.15914
10238659	chr1:10238659:T:C	1.02954e-09	-1.2066e-10	-0.313671
10238817	chr1:10238817:T:C	2.92782e-10	-1.57111	-6.34265e-10
10238973	chr1:10238973:G:A	4.61599e-10	-1.2066e-10	-1.11584
10239040	chr1:10239040:C:T	8.20567e-10	-0.540544	-6.34265e-10
10239438	chr1:10239438:T:G	5.43104e-10	-0.95324	-6.34265e-10
10239974	chr1:10239974:G:C	5.04843e-10	-0.597363	-0.42893
10240012	chr1:10240012:T:C	8.36703e-11	-1.24563	-1.57802
10240046	chr1:10240046:A:G	2.80368e-10	-1.2066e-10	-1.61444
10240061	chr1:10240061:T:C	8.76932e-11	-1.20691	-1.56979
10240118	chr1:10240118:G:A	7.20162e-09	1.81251	-0.180986
10240232	chr1:10240232:G:A	5.87195e-10	-0.875183	-6.34265e-10
10240486	chr1:10240486:C:T	4.62972e-10	-1.2066e-10	-1.11287
10240572	chr1:10240572:A:G	3.17457e-10	-1.2066e-10	-1.4902
10240923	chr1:10240923:A:G	1.35784e-09	1.40247	-1.43936
10242215	chr1:10242215:T:C	5.36057e-10	-0.966299	-6.34265e-10
10242311	chr1:10242311:G:A	5.35987e-10	-0.96643	-6.34265e-10
10242316	chr1:10242316:G:A	9.13326e-09	-1.2066e-10	1.86914
10242448	chr1:10242448:G:A	5.30351e-10	-0.977001	-6.34265e-10
10242538	chr1:10242538:A:G	6.64787e-11	-1.47342	-1.58024
10242635	chr1:10242635:G:A	4.70584e-10	-1.2066e-10	-1.09657
10242688	chr1:10242688:T:G	1.1652e-09	-1.2066e-10	-0.189889
10242718	chr1:10242718:T:C	6.73229e-11	-1.48262	-1.55842
10242807	chr1:10242807:G:A	1.53504e-10	-0.662275	-1.55454
10242867	chr1:10242867:G:A	5.4221e-10	-0.954887	-6.34265e-10
10243343	chr1:10243343:T:C	3.29466e-10	-1.45307	-6.34265e-10
10243611	chr1:10243611:T:C	2.69919e-09	-1.2066e-10	0.650167
10243616	chr1:10243616:G:T	2.69594e-09	-1.2066e-10	0.648961
10243674	chr1:10243674:C:T	1.01558e-08	-1.2066e-10	1.97526
10243884	chr1:10243884:A:T	6.65739e-11	-1.4835	-1.56873
10244127	chr1:10244127:G:C	1.15998e-09	-1.2066e-10	-0.194383
10244197	chr1:10244197:A:G	5.47361e-10	-0.945432	-6.34265e-10
10244752	chr1:10244752:A:G	5.23323e-10	-0.990342	-6.34265e-10
10244973	chr1:10244973:C:A	5.2574e-10	-1.2066e-10	-0.985734
10245653	chr1:10245653:T:C	1.78492e-10	-0.514521	-1.55148
10245883	chr1:10245883:A:G	1.47302e-09	1.46534	-1.42081
10245980	chr1:10245980:A:G	1.71689e-10	-0.558582	-1.54627
10245995	chr1:10245995:A:T	5.53935e-10	-0.933493	-6.34265e-10
10246296	chr1:10246296:A:G	5.07596e-10	-1.02085	-6.34265e-10
10246362	chr1:10246362:T:C	5.57123e-10	-0.927754	-6.34265e-10
10246484	chr1:10246484:G:A	3.48499e-10	-1.2066e-10	-1.3969
10246558	chr1:10246558:A:G	3.27553e-10	-1.2066e-10	-1.45889
10247162	chr1:10247162:GT:G	8.01224e-10	-1.2066e-10	-0.564399
10247237	chr1:10247237:A:G	1.05161e-10	-1.26351	-1.33153
10247379	chr1:10247379:TCTACCA:T	5.46128e-10	-0.947686	-6.34265e-10
10247574	chr1:10247574:T:A	5.52465e-10	-0.936151	-6.34265e-10
10247737	chr1:10247737:G:A	5.45423e-10	-0.948977	-6.34265e-10
10247915	chr1:10247915:C:T	5.33539e-10	-0.971008	-6.34265e-10
10248247	chr1:10248247:T:C	3.41267e-10	-1.2066e-10	-1.41788
10248487	chr1:10248487:T:C	9.66863e-11	-1.24371	-1.43536
10248745	chr1:10248745:ATGG:A	7.82304e-10	-1.2066e-10	-0.588296
10248900	chr1:10248900:C:T	1.14588e-06	7.9571	-1.25596
10248960	chr1:10248960:GA:G	1.20632e-08	-1.2066e-10	2.14737
10248968	chr1:10248968:G:A	1.12839e-10	-1.44533	-1.07925
10249221	chr1:10249221:G:C	8.77487e-11	-1.26973	-1.50633
10249998	chr1:10249998:A:T	4.94257e-10	-1.2066e-10	-1.04748
10250156	chr1:10250156:A:T	7.1973e-11	-1.47056	-1.50369
10250448	chr1:10250448:C:G	2.84329e-10	-1.2066e-10	-1.60041
10250488	chr1:10250488:A:G	5.06208e-10	-1.02359	-6.34265e-10
10250643	chr1:10250643:G:A	1.74799e-09	1.59817	-1.38249
10250796	chr1:10250796:A:T	3.21468e-10	-1.2066e-10	-1.47764
10250826	chr1:10250826:G:T	4.99355e-10	-1.03722	-6.34265e-10
10251058	chr1:10251058:G:C	7.54978e-11	-1.29465	-1.63179
10251185	chr1:10251185:A:G	5.13739e-10	-1.00882	-6.34265e-10
10251479	chr1:10251479:A:G	2.74788e-10	-1.2066e-10	-1.63454
10251819	chr1:10251819:G:A	5.45721e-10	-0.766636	-0.181797
10251925	chr1:10251925:A:C	1.80967e-10	-0.498524	-1.5537
10252066	chr1:10252066:G:A	1.02186e-10	-1.28195	-1.3418
10252165	chr1:10252165:A:G	1.64498e-10	-0.599167	-1.54847
10252411	chr1:10252411:T:C	5.05457e-10	-1.02508	-6.34265e-10
10252629	chr1:10252629:C:A	3.41792e-10	-1.2066e-10	-1.41634
10252660	chr1:10252660:C:T	6.01557e-10	-1.2066e-10	-0.851018
10252970	chr1:10252970:C:T	2.77916e-10	-1.2066e-10	-1.62322
10253025	chr1:10253025:A:G	6.41865e-10	-1.2066e-10	-0.786162
10253338	chr1:10253338:G:A	9.56485e-10	-1.2066e-10	-0.387275
10253589	chr1:10253589:A:G	6.24219e-10	-1.2066e-10	-0.814039
10253753	chr1:10253753:T:C	8.89682e-11	-1.26531	-1.49695
10253781	chr1:10253781:T:C	3.45343e-10	-0.546294	-0.85971
10253814	chr1:10253814:C:A	8.93015e-10	-1.2066e-10	-0.455937
10253897	chr1:10253897:C:T	5.19134e-10	-1.2066e-10	-0.998377
10253999	chr1:10253999:C:G	5.08331e-10	-1.01941	-6.34265e-10
10254292	chr1:10254292:G:T	1.29589e-09	1.3669	-1.45048
10254349	chr1:10254349:G:A	4.96695e-10	-1.04256	-6.34265e-10
10254569	chr1:10254569:G:A	1.28823e-09	1.36411	-1.45362
10254648	chr1:10254648:G:A	6.76558e-09	1.89276	-0.323697
10254703	chr1:10254703:C:T	3.15608e-10	-1.2066e-10	-1.49604
10255239	chr1:10255239:G:A	5.03062e-05	8.80703	1.67607
10255278	chr1:10255278:G:T	2.83644e-10	-1.60282	-6.34265e-10
10255355	chr1:10255355:G:A	1.84743e-10	-0.444259	-1.58731
10255435	chr1:10255435:A:C	5.15774e-10	-1.00487	-6.34265e-10
10255437	chr1:10255437:A:C	4.91455e-10	-1.05317	-6.34265e-10
10255463	chr1:10255463:G:A	9.82917e-10	-0.360015	-6.34265e-10
10255789	chr1:10255789:T:C	5.94103e-10	-1.2066e-10	-0.863488
10255953	chr1:10255953:C:T	5.31851e-10	-1.2066e-10	-0.974176
10256569	chr1:10256569:C:G	1.22313e-09	1.32578	-1.46715
10256588	chr1:10256588:A:G	2.19989e-08	2.74821	-6.34265e-10
10256671	chr1:10256671:A:G	9.40511e-07	7.79459	-1.29095
10256857	chr1:10256857:G:A	7.40972e-09	1.90114	-0.24113
10257008	chr1:10257008:G:C	4.89984e-10	-1.05617	-6.34265e-10
10257387	chr1:10257387:C:T	4.41256e-10	-1.31521	0.154297
10257550	chr1:10257550:A:G	2.91428e-10	-1.2066e-10	-1.57575
10257821	chr1:10257821:A:G	8.89164e-08	1.45188	2.69303
10257952	chr1:10257952:T:C	3.57622e-10	-1.37106	-6.34265e-10
10257986	chr1:10257986:C:A	5.12347e-10	-1.01154	-6.34265e-10
10258048	chr1:10258048:A:G	3.44623e-10	-1.2066e-10	-1.40809
10258678	chr1:10258678:A:C	2.54773e-09	-1.2066e-10	0.592418
10258795	chr1:10258795:T:C	6.14921e-10	-0.829046	-6.34265e-10
10258895	chr1:10258895:T:A	5.18033e-10	-1.0005	-6.34265e-10
10258991	chr1:10258991:G:A	1.22923e-06	0.995228	5.77613
10259401	chr1:10259401:T:A	1.2689e-10	-1.17798	-1.22925
10259447	chr1:10259447:T:C	4.87303e-10	-1.06165	-6.34265e-10
10259564	chr1:10259564:G:A	4.99853e-10	-0.666643	-0.369582
10259711	chr1:10259711:C:G	5.04714e-10	-1.02655	-6.34265e-10
10259744	chr1:10259744:C:T	1.07857e-08	-1.2066e-10	2.03544
10259834	chr1:10259834:A:G	2.39819e-09	-1.29661	1.82854
10259908	chr1:10259908:A:G	4.98125e-10	-1.03969	-6.34265e-10
10260477	chr1:10260477:A:G	2.87075e-10	-1.2066e-10	-1.5908
10260591	chr1:10260591:A:G	1.75372e-09	1.64633	-1.42738
10260633	chr1:10260633:G:A	9.02481e-10	-1.2066e-10	-0.445392
10260693	chr1:10260693:C:T	3.12733e-10	-1.2066e-10	-1.50519
10260698	chr1:10260698:C:A	8.38734e-10	-1.2066e-10	-0.518646
10260755	chr1:10260755:T:C	2.35988e-09	-1.2066e-10	0.515828
10261842	chr1:10261842:C:T	1.04391e-09	-1.2066e-10	-0.299815
10261996	chr1:10261996:G:A	1.24039e-10	-1.26055	-1.16939
10262095	chr1:10262095:A:G	3.55299e-10	-0.542167	-0.835412
10262203	chr1:10262203:G:A	5.38264e-10	-0.962191	-6.34265e-10
10262300	chr1:10262300:C:G	2.76729e-10	-0.595898	-1.0316
10262350	chr1:10262350:A:G	5.57744e-10	-0.92664	-6.34265e-10
10262639	chr1:10262639:T:C	4.70584e-10	-1.2066e-10	-1.09657
10262740	chr1:10262740:G:A	1.23743e-08	-1.2066e-10	2.17284
10263276	chr1:10263276:A:G	3.01625e-10	-1.2066e-10	-1.54135
10263279	chr1:10263279:AAT:A	3.70899e-10	-1.33461	-6.34265e-10
10263285	chr1:10263285:AAT:A	5.22155e-10	-0.992575	-6.34265e-10
10263498	chr1:10263498:T:C	5.46483e-10	-0.947037	-6.34265e-10
10263863	chr1:10263863:T:C	8.69762e-11	-1.28613	-1.49877
10264150	chr1:10264150:A:G	2.69594e-09	-1.2066e-10	0.648961
10264303	chr1:10264303:G:T	5.50459e-10	-0.939788	-6.34265e-10
10264316	chr1:10264316:C:T	5.44145e-10	-0.951324	-6.34265e-10
10264474	chr1:10264474:T:G	3.01613e-10	-1.2066e-10	-1.54139
10264489	chr1:10264489:C:T	1.84647e-09	1.68489	-1.4144
10264739	chr1:10264739:T:G	2.43696e-10	-0.915371	-0.839247
10265042	chr1:10265042:C:T	5.68307e-10	-0.907878	-6.34265e-10
10265552	chr1:10265552:A:G	3.45859e-05	9.10064	1.00777
10265556	chr1:10265556:A:G	2.61754e-09	-1.2066e-10	0.619448
10265626	chr1:10265626:C:T	9.24291e-10	-1.2066e-10	-0.421513
10265854	chr1:10265854:A:AT	7.32925e-10	-1.2066e-10	-0.653497
10266126	chr1:10266126:C:G	8.93647e-11	-1.60264	-1.15517
10266632	chr1:10266632:A:G	1.74582e-09	1.66651	-1.45207
10266826	chr1:10266826:A:G	3.35831e-10	-1.2066e-10	-1.43393
10266905	chr1:10266905:C:T	9.82744e-11	-1.28884	-1.37394
10267075	chr1:10267075:G:T	6.19455e-10	-0.8217	-6.34265e-10
10267180	chr1:10267180:G:A	3.46978e-10	-1.2066e-10	-1.40128
10267338	chr1:10267338:AT:A	7.58711e-10	-1.2066e-10	-0.618919
10267349	chr1:10267349:A:T	1.76577e-10	-1.46095	-0.615836
10267565	chr1:10267565:T:TA	5.52872e-10	-0.935413	-6.34265e-10
10267809	chr1:10267809:A:G	6.97218e-11	-1.50171	-1.50432
10268477	chr1:10268477:G:T	5.433e-10	-0.952878	-6.34265e-10
10268922	chr1:10268922:A:G	5.42668e-10	-0.954042	-6.34265e-10
10269099	chr1:10269099:A:G	5.47248e-10	-1.2066e-10	-0.945639
10269168	chr1:10269168:A:G	4.95111e-10	-0.738277	-0.307481
10269375	chr1:10269375:C:T	5.51224e-10	-1.2066e-10	-0.938398
10269376	chr1:10269376:G:A	4.49604e-10	-1.2066e-10	-1.14217
10269680	chr1:10269680:T:G	5.44413e-10	-0.950832	-6.34265e-10
10269814	chr1:10269814:G:A	2.02465e-10	-0.557228	-1.38274
10270232	chr1:10270232:C:G	1.18478e-08	-1.2066e-10	2.12936
10270446	chr1:10270446:G:A	5.01411e-10	-1.03311	-6.34265e-10
10270753	chr1:10270753:T:C	5.41936e-10	-0.955392	-6.34265e-10
10270848	chr1:10270848:C:T	8.6972e-10	1.09118	-1.57355
10270952	chr1:10270952:T:G	8.45399e-11	-1.25381	-1.55951
10271281	chr1:10271281:T:C	5.47667e-10	-0.944872	-6.34265e-10
10271392	chr1:10271392:T:G	2.04864e-09	1.79795	-1.42356
10271842	chr1:10271842:G:A	3.01522e-10	-1.2066e-10	-1.5417
10271893	chr1:10271893:T:C	5.43575e-10	-0.952372	-6.34265e-10
10272023	chr1:10272023:A:G	5.98495e-10	-1.2066e-10	-0.856121
10272044	chr1:10272044:C:T	8.85283e-11	-1.27176	-1.49546
10272738	chr1:10272738:A:G	4.62821e-10	-1.2066e-10	-1.1132
10272819	chr1:10272819:A:G	4.93008e-10	-1.2066e-10	-1.05001
10273351	chr1:10273351:T:C	5.33322e-10	-0.971414	-6.34265e-10
10273858	chr1:10273858:A:G	5.85502e-10	-0.87807	-6.34265e-10
10274039	chr1:10274039:C:T	5.35432e-10	-0.967467	-6.34265e-10
10274049	chr1:10274049:G:A	8.85709e-09	-1.2066e-10	1.83843
10274197	chr1:10274197:C:CA	0.000172814	9.18989	2.5273
10274486	chr1:10274486:C:T	5.37756e-10	-0.963134	-6.34265e-10
10274564	chr1:10274564:A:G	5.29941e-10	-0.977774	-6.34265e-10
10274824	chr1:10274824:G:A	9.41919e-10	-1.2066e-10	-0.402621
10274866	chr1:10274866:C:T	1.23716e-06	1.00027	5.77752
10275061	chr1:10275061:C:T	3.01598e-10	-1.2066e-10	-1.54145
10275251	chr1:10275251:T:C	2.69445e-09	-1.2066e-10	0.648408
10275257	chr1:10275257:G:A	3.49389e-10	-1.39435	-6.34265e-10
10275392	chr1:10275392:C:T	4.89154e-10	-1.2066e-10	-1.05786
10276160	chr1:10276160:G:T	5.26373e-10	-0.984531	-6.34265e-10
10276438	chr1:10276438:T:G	3.01959e-10	-1.2066e-10	-1.54025
10276753	chr1:10276753:GT:G	1.77576e-09	1.66194	-1.4305
10276942	chr1:10276942:G:A	1.20662e-08	2.05878	0.0888465
10277057	chr1:10277057:G:A	6.62361e-10	-1.2066e-10	-0.754729
10277518	chr1:10277518:G:A	2.24202e-09	-1.2066e-10	0.464593
10277527	chr1:10277527:G:A	3.12788e-10	-1.2066e-10	-1.50502
10277607	chr1:10277607:G:A	1.28036e-08	-1.2066e-10	2.20694
10278146	chr1:10278146:C:T	5.6104e-09	1.38184	-6.34265e-10
10278540	chr1:10278540:A:G	2.26193e-09	1.87941	-1.40598
10278599	chr1:10278599:C:T	9.13304e-09	2.09587	-0.22676
10278644	chr1:10278644:G:A	6.18479e-10	-1.2066e-10	-0.823277
10278859	chr1:10278859:A:G	4.6379e-10	-1.2066e-10	-1.11111
10278976	chr1:10278976:G:A	3.39173e-10	-1.42403	-6.34265e-10
10279151	chr1:10279151:CAT:C	5.48978e-10	-0.470999	-0.471482
10279297	chr1:10279297:T:C	4.20171e-09	1.09271	-6.34265e-10
10279448	chr1:10279448:C:A	1.18885e-08	-1.2066e-10	2.13278
10280179	chr1:10280179:ATGTCT:A	5.51529e-10	-0.937845	-6.34265e-10
10280441	chr1:10280441:A:G	1.16168e-06	1.04536	5.66948
10280456	chr1:10280456:A:G	5.65068e-10	-0.913593	-6.34265e-10
10280570	chr1:10280570:G:A	4.74717e-10	-1.2066e-10	-1.08782
10280958	chr1:10280958:ACT:A	5.50137e-10	-0.940373	-6.34265e-10
10281458	chr1:10281458:C:T	6.08802e-11	-1.50591	-1.63572
10281701	chr1:10281701:C:G	3.42113e-09	-1.2066e-10	0.887185
10281937	chr1:10281937:G:A	1.64145e-09	1.60566	-1.45287
10282111	chr1:10282111:T:C	5.9232e-10	-1.2066e-10	-0.866493
10282294	chr1:10282294:C:T	6.93494e-08	1.44611	2.45026
10282464	chr1:10282464:G:A	1.65908e-09	1.61764	-1.45416
10282571	chr1:10282571:G:A	3.91694e-09	1.85011	-0.827585
10282905	chr1:10282905:G:A	4.79303e-10	-1.2066e-10	-1.07821
10282917	chr1:10282917:G:A	9.32241e-11	-1.24155	-1.47398
10283470	chr1:10283470:C:G	1.66147e-09	0.164916	-6.34265e-10
10283590	chr1:10283590:G:A	2.87372e-10	-1.58976	-6.34265e-10
10284354	chr1:10284354:C:T	5.41613e-10	-0.955988	-6.34265e-10
10284362	chr1:10284362:C:T	5.37303e-10	-0.963978	-6.34265e-10
10284483	chr1:10284483:C:T	2.90221e-10	-1.2066e-10	-1.5799
10284653	chr1:10284653:C:G	5.42775e-10	-0.953845	-6.34265e-10
10284665	chr1:10284665:G:C	5.36842e-10	-0.964837	-6.34265e-10
10285009	chr1:10285009:A:G	5.3214e-10	-0.973634	-6.34265e-10
10285178	chr1:10285178:A:G	5.9352e-10	-1.2066e-10	-0.864469
10285267	chr1:10285267:T:A	8.7912e-11	-1.28226	-1.49194
10285404	chr1:10285404:A:G	4.77502e-06	7.77802	0.350351
10285710	chr1:10285710:A:C	2.77134e-10	-1.2066e-10	-1.62604
10285714	chr1:10285714:T:C	8.94363e-11	-1.29242	-1.4646
10286073	chr1:10286073:T:C	5.39864e-10	-0.959222	-6.34265e-10
10286090	chr1:10286090:A:T	3.4341e-10	-1.2066e-10	-1.41162
10286145	chr1:10286145:C:T	8.94006e-11	-1.30147	-1.45594
10286153	chr1:10286153:C:A	3.79625e-10	-0.539015	-0.772342
10286236	chr1:10286236:C:T	1.25222e-08	-1.2066e-10	2.18472
10286696	chr1:10286696:A:G	6.50891e-10	-1.2066e-10	-0.772197
10286752	chr1:10286752:A:G	7.48768e-11	-1.5079	-1.42679
10286907	chr1:10286907:C:T	5.7596e-10	-0.894501	-6.34265e-10
10287469	chr1:10287469:C:T	6.31856e-10	-0.801878	-6.34265e-10
10287984	chr1:10287984:C:T	3.88464e-10	-1.28462	-0.00372052
10288543	chr1:10288543:G:T	2.35179e-09	0.512393	-6.34265e-10
10288627	chr1:10288627:C:T	3.76651e-10	-1.31922	-6.34265e-10
10288654	chr1:10288654:A:C	6.45059e-08	1.35456	2.46942
10288967	chr1:10288967:C:T	2.86271e-10	-1.2066e-10	-1.5936
10289246	chr1:10289246:A:G	3.01287e-10	-1.2066e-10	-1.54248
10289847	chr1:10289847:G:A	2.20445e-09	-1.2066e-10	0.447692
10289929	chr1:10289929:TCA:T	9.58372e-09	2.10425	-0.186969
10290079	chr1:10290079:C:G	3.20662e-10	-1.2066e-10	-1.48015
10290436	chr1:10290436:G:A	5.83096e-10	-1.2066e-10	-0.882187
10290523	chr1:10290523:T:C	9.39138e-11	-1.21346	-1.49471
10291209	chr1:10291209:T:C	2.33779e-09	-1.2066e-10	0.506421
10291393	chr1:10291393:A:G	1.99084e-09	-1.2066e-10	0.34577
10291492	chr1:10291492:C:T	5.09429e-10	-1.01725	-6.34265e-10
10291831	chr1:10291831:T:G	1.27308e-08	-1.2066e-10	2.20124
10292170	chr1:10292170:T:C	5.37901e-10	-0.962866	-6.34265e-10
10292371	chr1:10292371:T:C	4.18718e-10	-1.2066e-10	-1.21334
10293054	chr1:10293054:T:C	7.57379e-11	-1.44663	-1.47663
10293165	chr1:10293165:A:G	1.77488e-09	1.71862	-1.48767
10293481	chr1:10293481:C:T	6.00227e-10	-1.2066e-10	-0.853232
10293949	chr1:10293949:T:A	6.69357e-10	-1.2066e-10	-0.744223
10294027	chr1:10294027:C:G	3.6693e-10	-1.2066e-10	-1.34537
10294213	chr1:10294213:G:T	1.8015e-10	-0.522097	-1.53466
10294543	chr1:10294543:A:G	9.66048e-11	-1.20993	-1.46998
10294912	chr1:10294912:A:G	5.42734e-10	-0.953921	-6.34265e-10
10294921	chr1:10294921:G:T	5.4153e-10	-0.956142	-6.34265e-10
10295776	chr1:10295776:C:T	2.38384e-10	-0.407238	-1.36942
10295913	chr1:10295913:T:C	1.18112e-08	-1.2066e-10	2.12626
10296066	chr1:10296066:T:C	3.20632e-10	-1.2066e-10	-1.48025
10296232	chr1:10296232:C:T	5.60054e-10	-0.922507	-6.34265e-10
10296504	chr1:10296504:C:A	4.15839e-10	-0.400748	-0.819494
10296790	chr1:10296790:A:G	7.27419e-11	-1.47173	-1.49189
10297348	chr1:10297348:A:G	7.25552e-11	-1.46826	-1.49793
10297404	chr1:10297404:G:A	5.14438e-10	-1.2066e-10	-1.00746
10297810	chr1:10297810:G:A	5.33309e-10	-0.971439	-6.34265e-10
10297971	chr1:10297971:G:A	5.37043e-10	-0.964462	-6.34265e-10
10298007	chr1:10298007:C:T	4.64669e-10	-1.10922	-6.34265e-10
10298286	chr1:10298286:G:A	5.57818e-10	-0.926506	-6.34265e-10
10298626	chr1:10298626:TTTATC:T	3.00634e-10	-1.2066e-10	-1.54464
10298775	chr1:10298775:A:G	8.69109e-10	-1.2066e-10	-0.483071
10298927	chr1:10298927:A:G	6.31985e-10	-1.2066e-10	-0.801675
10299241	chr1:10299241:G:GA	7.3868e-11	-1.45814	-1.49012
10300034	chr1:10300034:C:T	6.80426e-11	-1.50177	-1.52864
10300459	chr1:10300459:CTTGAG:C	2.71992e-09	-1.2066e-10	0.657819
10300773	chr1:10300773:G:A	6.24197e-10	-1.2066e-10	-0.814075
10300944	chr1:10300944:A:G	5.17384e-10	-1.00175	-6.34265e-10
10301126	chr1:10301126:C:T	6.25409e-10	-1.2066e-10	-0.812134
10301236	chr1:10301236:T:C	5.40587e-10	-0.957884	-6.34265e-10
10301495	chr1:10301495:A:G	1.50361e-08	-1.2066e-10	2.36767
10301533	chr1:10301533:G:A	3.01339e-10	-1.2066e-10	-1.5423
10301621	chr1:10301621:G:A	5.72528e-10	-0.492328	-0.408151
10301625	chr1:10301625:A:G	5.3837e-10	-0.961994	-6.34265e-10
10302013	chr1:10302013:A:G	2.92938e-10	-1.57058	-6.34265e-10
10302225	chr1:10302225:A:G	1.33821e-08	-1.2066e-10	2.25113
10302886	chr1:10302886:A:G	5.59803e-10	-1.2066e-10	-0.922955
10303453	chr1:10303453:G:A	4.39476e-10	-1.2066e-10	-1.16496
10303606	chr1:10303606:G:T	5.22918e-10	-0.991115	-6.34265e-10
10303999	chr1:10303999:A:G	5.34196e-10	-0.969777	-6.34265e-10
10304954	chr1:10304954:TTTG:T	5.21459e-10	-0.993909	-6.34265e-10
10305114	chr1:10305114:G:A	2.88128e-10	-1.2066e-10	-1.58714
10305350	chr1:10305350:T:C	5.12847e-10	-1.2066e-10	-1.01056
10305422	chr1:10305422:CAA:C	4.54282e-10	-1.2066e-10	-1.13182
10305688	chr1:10305688:A:G	3.42779e-10	-1.2066e-10	-1.41345
10305897	chr1:10305897:T:G	3.82543e-10	-1.3037	-6.34265e-10
10306429	chr1:10306429:T:G	2.58172e-10	-1.58998	-0.106936
10307000	chr1:10307000:G:A	5.38313e-10	-0.9621	-6.34265e-10
10307385	chr1:10307385:C:T	3.28887e-10	-1.2066e-10	-1.45483
10307512	chr1:10307512:G:A	5.6233e-10	-0.918452	-6.34265e-10
10307533	chr1:10307533:T:C	8.37057e-11	-1.2759	-1.54733
10308041	chr1:10308041:A:G	1.12822e-06	7.80966	-1.12404
10308442	chr1:10308442:A:G	3.30402e-10	-1.45023	-6.34265e-10
10308966	chr1:10308966:T:G	6.39573e-10	-1.2066e-10	-0.789739
10309359	chr1:10309359:G:A	4.99627e-10	-1.03668	-6.34265e-10
10309488	chr1:10309488:T:C	3.427e-10	-1.41369	-6.34265e-10
10309509	chr1:10309509:C:T	2.87415e-10	-1.2066e-10	-1.58961
10309562	chr1:10309562:C:G	4.45334e-10	-1.15172	-6.34265e-10
10309852	chr1:10309852:A:G	1.13754e-09	-1.2066e-10	-0.213921
10310015	chr1:10310015:T:C	3.11862e-10	-1.2066e-10	-1.50798
10310069	chr1:10310069:A:G	2.77606e-10	-1.2066e-10	-1.62434
10310153	chr1:10310153:C:T	5.5954e-10	-1.2066e-10	-0.923425
10310254	chr1:10310254:T:C	1.11977e-10	-1.22091	-1.31134
10310319	chr1:10310319:A:G	5.02113e-10	-1.03171	-6.34265e-10
10310654	chr1:10310654:CTGTG:C	2.18336e-05	8.85923	0.789187
10311466	chr1:10311466:G:C	6.01098e-11	-1.58442	-1.56995
10311587	chr1:10311587:A:C	5.46049e-10	-1.2066e-10	-0.947831
10311796	chr1:10311796:A:G	8.31987e-11	-1.49266	-1.33665
10311929	chr1:10311929:C:T	1.72314e-10	-0.552447	-1.54878
10312052	chr1:10312052:T:C	9.75703e-11	-1.30464	-1.36532
10312122	chr1:10312122:CTGA:C	9.00326e-11	-1.30201	-1.44835
10312419	chr1:10312419:G:A	5.02937e-10	-1.03007	-6.34265e-10
10312775	chr1:10312775:T:C	1.54778e-09	-1.2066e-10	0.094036
10313033	chr1:10313033:A:G	1.02448e-09	-1.2066e-10	-0.318597
10313223	chr1:10313223:G:A	4.36417e-10	-1.17194	-6.34265e-10
10313445	chr1:10313445:A:G	1.72537e-09	1.53753	-1.33488
10313670	chr1:10313670:G:C	3.01969e-10	-1.2066e-10	-1.54021
10313700	chr1:10313700:A:G	3.04012e-10	-1.2066e-10	-1.53347
10313708	chr1:10313708:A:G	2.781e-10	-1.2066e-10	-1.62256
10313711	chr1:10313711:C:T	6.29522e-10	-1.2066e-10	-0.805579
10313771	chr1:10313771:T:C	4.46184e-10	-1.14981	-6.34265e-10
10313792	chr1:10313792:T:C	5.01869e-09	1.27038	-6.34265e-10
10314182	chr1:10314182:A:G	5.35651e-10	-1.2066e-10	-0.967056
10314525	chr1:10314525:TC:T	8.80231e-11	-1.43864	-1.3343
10314837	chr1:10314837:T:G	4.04581e-10	-1.2066e-10	-1.24769
10315121	chr1:10315121:G:A	1.26556e-10	-1.34396	-1.06589
10316017	chr1:10316017:C:T	3.08149e-10	-1.2066e-10	-1.51996
10316223	chr1:10316223:AC:A	2.84486e-10	-0.340224	-1.25963
10316379	chr1:10316379:G:C	3.94457e-10	-1.27303	-6.34265e-10
10316745	chr1:10316745:G:A	5.73788e-10	-0.612704	-0.285575
10316912	chr1:10316912:T:G	3.97246e-10	-1.26599	-6.34265e-10
10317279	chr1:10317279:A:G	3.18122e-10	-1.2066e-10	-1.48811
10317349	chr1:10317349:C:T	3.2813e-10	-1.2066e-10	-1.45713
10317802	chr1:10317802:A:G	2.97783e-10	-1.2066e-10	-1.55417
10318054	chr1:10318054:C:G	4.03622e-10	-1.25006	-6.34265e-10
10318358	chr1:10318358:G:T	3.0556e-06	5.42549	2.25646
10318370	chr1:10318370:A:G	1.16011e-10	-1.35679	-1.14007
10318393	chr1:10318393:C:G	2.91527e-06	5.40355	2.23139
10318486	chr1:10318486:C:T	3.95812e-10	-1.2696	-6.34265e-10
10318574	chr1:10318574:T:C	3.93739e-10	-1.27485	-6.34265e-10
10318856	chr1:10318856:T:C	7.0371e-10	-0.597212	-0.0969612
10319100	chr1:10319100:ATCCTTTTTTTTTT:A	2.92328e-10	-1.2066e-10	-1.57266
10319190	chr1:10319190:C:A	4.35768e-10	-1.17343	-6.34265e-10
10319579	chr1:10319579:A:G	2.79499e-10	-1.2066e-10	-1.61754
10321084	chr1:10321084:A:G	5.5769e-10	-1.2066e-10	-0.926736
10321448	chr1:10321448:A:T	4.68094e-10	0.375276	-1.47715
10323108	chr1:10323108:C:T	3.08731e-09	-1.2066e-10	0.784515
10323113	chr1:10323113:C:T	4.16927e-10	-1.2066e-10	-1.21763
10323152	chr1:10323152:G:A	4.29087e-10	-1.18888	-6.34265e-10
10323169	chr1:10323169:T:C	4.33156e-10	-1.17944	-6.34265e-10
10323387	chr1:10323387:G:A	4.43706e-06	6.71203	1.34293
10323394	chr1:10323394:G:A	4.92628e-10	-1.2066e-10	-1.05079
10324283	chr1:10324283:T:C	5.02443e-10	-1.03106	-6.34265e-10
10324381	chr1:10324381:A:G	5.96118e-10	-0.350899	-0.509201
10324989	chr1:10324989:A:G	5.26012e-10	-1.2066e-10	-0.985216
10325413	chr1:10325413:A:G	5.12042e-10	-0.380332	-0.631802
10325606	chr1:10325606:G:A	7.82845e-11	-1.26139	-1.6288
10326448	chr1:10326448:T:C	4.63961e-06	6.91426	1.18534
10326492	chr1:10326492:A:G	3.80221e-09	2.39947	-1.40667
10326584	chr1:10326584:T:C	3.65044e-09	-1.2066e-10	0.952064
10326765	chr1:10326765:A:G	1.44623e-10	-1.27539	-1.00102
10326824	chr1:10326824:G:A	2.84656e-10	-1.2066e-10	-1.59926
10326930	chr1:10326930:C:T	6.96506e-10	-1.2066e-10	-0.704463
10327428	chr1:10327428:A:G	9.1289e-11	-1.2378	-1.49871
10327646	chr1:10327646:A:T	8.8875e-11	-1.27107	-1.49224
10327730	chr1:10327730:A:G	8.91017e-11	-1.263	-1.49776
10327779	chr1:10327779:A:T	2.75161e-10	-1.2066e-10	-1.63318
10327996	chr1:10327996:G:A	4.11138e-10	-1.23161	-6.34265e-10
10328541	chr1:10328541:G:C	2.57386e-09	-1.2066e-10	0.602623
10328562	chr1:10328562:T:C	6.53314e-11	-1.4359	-1.63517
10330083	chr1:10330083:C:T	1.21233e-08	-1.2066e-10	2.15234
10330513	chr1:10330513:G:A	5.09974e-10	-1.2066e-10	-1.01618
10330638	chr1:10330638:T:C	8.8309e-11	-1.28153	-1.48817
10331172	chr1:10331172:C:T	4.62373e-09	2.49153	-1.30311
10331430	chr1:10331430:T:C	1.02302e-10	-1.57095	-1.05166
10331828	chr1:10331828:A:G	4.8945e-10	-0.398034	-0.659223
10331882	chr1:10331882:G:A	1.42458e-10	-1.3028	-0.988693
10331976	chr1:10331976:T:TA	6.49912e-11	-1.44687	-1.62942
10332121	chr1:10332121:A:G	6.98675e-10	-1.2066e-10	-0.701354
10332407	chr1:10332407:C:G	3.95566e-10	-1.27022	-6.34265e-10
10332520	chr1:10332520:T:C	3.31726e-09	-1.2066e-10	0.856356
10332939	chr1:10332939:G:A	4.8073e-10	-1.2066e-10	-1.07523
10332959	chr1:10332959:A:G	3.97799e-10	-1.26459	-6.34265e-10
10332977	chr1:10332977:G:A	4.98076e-10	-1.03979	-6.34265e-10
10333417	chr1:10333417:C:T	4.48675e-10	-1.2066e-10	-1.14424
10333556	chr1:10333556:G:A	6.2975e-11	-1.47412	-1.63368
10333569	chr1:10333569:A:G	4.45548e-10	-1.2066e-10	-1.15123
10333586	chr1:10333586:G:A	7.08498e-10	-0.687392	-6.34265e-10
10333862	chr1:10333862:G:A	9.30246e-08	5.63138	-1.4413
10334449	chr1:10334449:T:C	3.47416e-10	-1.2066e-10	-1.40002
10334671	chr1:10334671:A:G	2.75096e-10	-1.2066e-10	-1.63342
10335076	chr1:10335076:A:G	6.37334e-11	-1.46609	-1.62974
10335150	chr1:10335150:C:T	3.42491e-10	-1.41429	-6.34265e-10
10335472	chr1:10335472:G:C	7.39799e-11	-1.31408	-1.63267
10335624	chr1:10335624:TG:T	4.91579e-10	-1.05292	-6.34265e-10
10335625	chr1:10335625:G:T	1.0474e-07	0.116938	4.19176
10336218	chr1:10336218:G:A	2.92204e-10	-1.2066e-10	-1.57309
10336224	chr1:10336224:C:G	5.06196e-10	-1.2066e-10	-1.02362
10336861	chr1:10336861:A:C	3.04818e-10	-1.2066e-10	-1.53083
10336991	chr1:10336991:A:G	4.33144e-10	-1.17947	-6.34265e-10
10337022	chr1:10337022:A:G	3.44025e-10	-1.40983	-6.34265e-10
10337509	chr1:10337509:A:G	4.82802e-09	2.55967	-1.32802
10337750	chr1:10337750:A:G	4.33533e-10	-1.17857	-6.34265e-10
10337817	chr1:10337817:A:G	3.24301e-10	-1.2066e-10	-1.46887
10337841	chr1:10337841:C:T	1.3274e-09	-1.2066e-10	-0.0595662
10337905	chr1:10337905:C:T	2.75117e-10	-1.2066e-10	-1.63334
10338584	chr1:10338584:A:G	3.56548e-10	-1.2066e-10	-1.37407
10338724	chr1:10338724:C:T	3.47898e-09	2.27706	-1.37311
10338902	chr1:10338902:T:C	2.99417e-10	-1.5487	-6.34265e-10
10338927	chr1:10338927:T:C	7.71837e-11	-1.27094	-1.63341
10338950	chr1:10338950:G:A	1.58693e-10	-0.801296	-1.38227
10339086	chr1:10339086:G:A	1.14896e-08	-1.2066e-10	2.09866
10339124	chr1:10339124:G:A	1.07456e-09	-1.2066e-10	-0.270874
10339301	chr1:10339301:G:A	4.29212e-10	-1.18859	-6.34265e-10
10339753	chr1:10339753:TA:T	3.62276e-09	2.33255	-1.3881
10339886	chr1:10339886:A:C	5.2036e-09	1.30657	-6.34265e-10
10339897	chr1:10339897:T:C	2.63187e-09	-1.2066e-10	0.62491
10340072	chr1:10340072:C:T	3.06937e-10	-1.2066e-10	-1.5239
10340584	chr1:10340584:T:C	4.33314e-10	-1.17908	-6.34265e-10
10340660	chr1:10340660:A:G	3.08187e-06	6.50998	1.18053
10341175	chr1:10341175:A:G	4.32369e-10	-1.18126	-6.34265e-10
10341760	chr1:10341760:T:C	4.28913e-10	-1.18929	-6.34265e-10
10341967	chr1:10341967:A:G	2.74798e-10	-1.2066e-10	-1.6345
10342458	chr1:10342458:A:T	2.92362e-09	-1.2066e-10	0.730039
10342465	chr1:10342465:G:T	4.47924e-10	-1.14592	-6.34265e-10
10342737	chr1:10342737:T:A	2.911e-10	-1.2066e-10	-1.57687
10342783	chr1:10342783:C:T	4.78341e-06	6.38907	1.74105
10342784	chr1:10342784:A:G	2.07006e-08	0.413113	2.27426
10343234	chr1:10343234:C:T	3.01012e-10	-1.2066e-10	-1.54339
10343424	chr1:10343424:G:A	7.67463e-11	-1.27643	-1.6336
10343566	chr1:10343566:A:T	4.22534e-10	-1.20427	-6.34265e-10
10343777	chr1:10343777:ATAAAATAAAG:A	4.2983e-10	-1.18715	-6.34265e-10
10343961	chr1:10343961:A:T	3.54646e-10	-1.2066e-10	-1.37942
10344072	chr1:10344072:A:G	1.31346e-08	-1.2066e-10	2.23247
10344173	chr1:10344173:G:A	2.77436e-10	-1.2066e-10	-1.62495
10344915	chr1:10344915:C:T	2.85114e-10	-1.2066e-10	-1.59765
10345112	chr1:10345112:T:C	4.44789e-10	-1.15294	-6.34265e-10
10345493	chr1:10345493:GTC:G	4.11076e-10	-1.23176	-6.34265e-10
10345525	chr1:10345525:T:A	2.92781e-10	-1.2066e-10	-1.57112
10346407	chr1:10346407:C:T	3.6454e-10	-1.3519	-6.34265e-10
10346426	chr1:10346426:G:A	2.93639e-10	-1.2066e-10	-1.56819
10346521	chr1:10346521:C:T	2.85503e-10	-1.2066e-10	-1.59629
10346585	chr1:10346585:G:A	4.32688e-10	-0.507487	-0.673036
10347302	chr1:10347302:T:C	3.48853e-09	2.10381	-1.19711
10347833	chr1:10347833:A:C	3.11154e-10	-1.2066e-10	-1.51025
10347891	chr1:10347891:G:A	7.5776e-10	-1.2066e-10	-0.620173
10347895	chr1:10347895:T:C	1.50041e-10	-1.26171	-0.977924
10348063	chr1:10348063:T:C	4.32378e-10	-1.18124	-6.34265e-10
10348072	chr1:10348072:A:G	3.22204e-10	-1.47535	-6.34265e-10
10348119	chr1:10348119:T:C	5.57391e-10	-1.2066e-10	-0.927273
10348235	chr1:10348235:G:A	4.38917e-10	-1.16623	-6.34265e-10
10348291	chr1:10348291:T:A	7.53911e-09	-1.2066e-10	1.67732
10348843	chr1:10348843:A:G	1.54833e-10	-1.25028	-0.957906
10349898	chr1:10349898:C:T	4.71565e-10	-1.2066e-10	-1.09448
10349964	chr1:10349964:A:G	2.7501e-10	-1.2066e-10	-1.63373
10349969	chr1:10349969:C:A	4.3409e-10	-1.17729	-6.34265e-10
10350184	chr1:10350184:A:G	1.42152e-10	-1.27477	-1.01887
10350221	chr1:10350221:A:G	1.93582e-09	0.317746	-6.34265e-10
10350308	chr1:10350308:C:G	5.56891e-10	-1.2066e-10	-0.92817
10350445	chr1:10350445:A:G	5.95564e-10	-1.2066e-10	-0.861032
10350484	chr1:10350484:T:TG	1.13586e-07	0.225309	4.16447
10350858	chr1:10350858:A:G	1.99708e-10	-0.480215	-1.47347
10350860	chr1:10350860:G:C	6.24109e-09	-1.2066e-10	1.48837
10351052	chr1:10351052:C:A	7.42934e-10	-1.2066e-10	-0.639933
10351153	chr1:10351153:A:G	6.33923e-11	-1.47084	-1.63035
10351268	chr1:10351268:C:T	1.48599e-09	-1.2066e-10	0.0532935
10352324	chr1:10352324:C:T	3.00965e-10	-1.2066e-10	-1.54355
10352325	chr1:10352325:C:T	2.92342e-10	-1.2066e-10	-1.57262
10352590	chr1:10352590:C:T	1.33948e-10	-1.26319	-1.0899
10352742	chr1:10352742:A:G	1.01367e-09	-1.2066e-10	-0.329209
10353065	chr1:10353065:G:A	1.37273e-07	0.258228	4.32096
10353389	chr1:10353389:C:T	9.297e-11	-1.59917	-1.11909
10353621	chr1:10353621:G:A	5.02685e-10	-1.2066e-10	-1.03058
10353902	chr1:10353902:T:C	2.95731e-10	-1.2066e-10	-1.56109
10354288	chr1:10354288:A:G	1.28036e-10	-1.30145	-1.09677
10354374	chr1:10354374:A:G	4.89646e-10	-0.387001	-0.669857
10354412	chr1:10354412:T:C	2.20253e-07	0.160589	4.8914
10354587	chr1:10354587:A:G	6.47401e-11	-1.44711	-1.63305
10354639	chr1:10354639:A:G	1.28702e-10	-1.30179	-1.09124
10355591	chr1:10355591:T:C	1.4077e-10	-1.25192	-1.05149
10355597	chr1:10355597:C:A	4.61726e-10	-1.2066e-10	-1.11557
10355712	chr1:10355712:GTTTTCCTC:G	2.81119e-10	-1.2066e-10	-1.61176
10355854	chr1:10355854:T:C	6.41067e-11	-1.45694	-1.63306
10356084	chr1:10356084:C:T	2.56751e-09	-1.2066e-10	0.600152
10356090	chr1:10356090:G:A	1.35388e-09	-1.2066e-10	-0.0398064
10356356	chr1:10356356:C:T	3.00205e-10	-1.2066e-10	-1.54608
10356544	chr1:10356544:G:A	1.96677e-10	-0.348384	-1.62059
10356658	chr1:10356658:T:C	8.1783e-10	-0.543886	-6.34265e-10
10356935	chr1:10356935:G:A	8.16594e-11	-1.2952	-1.55279
10357041	chr1:10357041:C:A	5.03642e-09	2.66741	-1.39349
10357384	chr1:10357384:A:G	2.85876e-10	-1.2066e-10	-1.59498
10357456	chr1:10357456:G:A	3.30266e-10	-1.2066e-10	-1.45064
10357475	chr1:10357475:C:T	4.25662e-10	-1.19689	-6.34265e-10
10357779	chr1:10357779:C:T	2.75006e-10	-1.2066e-10	-1.63375
10357795	chr1:10357795:G:A	5.76193e-06	6.81226	1.50399
10357960	chr1:10357960:G:A	2.98532e-10	-1.2066e-10	-1.55166
10357996	chr1:10357996:T:C	8.74789e-11	-1.29045	-1.48869
10358037	chr1:10358037:T:A	7.13583e-11	-1.36946	-1.61336
10358087	chr1:10358087:GCAGCAAGTC:G	1.65134e-10	-1.14232	-1.00146
10358448	chr1:10358448:G:A	5.11884e-10	-1.2066e-10	-1.01244
10358463	chr1:10358463:G:C	4.99595e-10	-1.2066e-10	-1.03674
10358603	chr1:10358603:A:G	1.47235e-09	-1.2066e-10	0.0440736
10358757	chr1:10358757:G:A	8.5332e-11	-1.29321	-1.51078
10358768	chr1:10358768:G:A	4.76406e-09	0.0789714	1.13934
10358915	chr1:10358915:T:C	1.35115e-10	-1.24605	-1.09836
10358925	chr1:10358925:G:C	1.33971e-10	-1.25466	-1.09826
10359195	chr1:10359195:A:G	1.05999e-08	-1.2066e-10	2.01806
10359399	chr1:10359399:G:C	4.36417e-10	-1.17194	-6.34265e-10
10359605	chr1:10359605:C:T	8.35849e-11	-1.31081	-1.51386
10360027	chr1:10360027:C:T	7.52287e-06	7.02048	1.56243
10360054	chr1:10360054:A:AT	5.94799e-10	-1.2066e-10	-0.862317
10360059	chr1:10360059:T:A	2.74467e-10	-1.2066e-10	-1.63571
10360860	chr1:10360860:G:A	2.00323e-10	-0.461061	-1.48955
10360879	chr1:10360879:C:T	6.35518e-11	-1.46648	-1.63221
10360959	chr1:10360959:T:C	4.91154e-10	-1.2066e-10	-1.05378
10361031	chr1:10361031:G:A	3.99181e-10	-1.2066e-10	-1.26113
10361548	chr1:10361548:A:G	1.35703e-10	-1.24415	-1.09592
10361820	chr1:10361820:A:G	8.8941e-08	5.59672	-1.45154
10361987	chr1:10361987:A:G	2.83884e-09	-1.2066e-10	0.700611
10362167	chr1:10362167:A:G	1.3321e-10	-1.26226	-1.09635
10362205	chr1:10362205:C:T	2.87394e-10	-1.2066e-10	-1.58969
10362413	chr1:10362413:T:C	4.3366e-10	-1.17828	-6.34265e-10
10362547	chr1:10362547:A:G	3.11527e-10	-1.2066e-10	-1.50905
10362813	chr1:10362813:A:G	1.0113e-09	-1.2066e-10	-0.331549
10362892	chr1:10362892:G:A	5.0342e-10	-1.2066e-10	-1.02912
10363137	chr1:10363137:TAAGAA:T	4.42505e-10	-1.15809	-6.34265e-10
10363157	chr1:10363157:A:G	2.74689e-10	-1.2066e-10	-1.6349
10363261	chr1:10363261:T:C	2.87007e-09	1.95392	-1.24237
10363930	chr1:10363930:A:G	3.80847e-10	-1.24689	-0.0612537
10364024	chr1:10364024:T:C	2.74869e-10	-1.2066e-10	-1.63425
10364091	chr1:10364091:A:G	2.93413e-10	-1.2066e-10	-1.56896
10364194	chr1:10364194:C:T	9.62574e-06	6.97623	1.85319
10364425	chr1:10364425:G:A	1.24517e-09	-1.2066e-10	-0.123512
10364501	chr1:10364501:GC:G	5.74564e-10	-0.529889	-0.367039
10364743	chr1:10364743:A:T	6.09813e-11	-1.50607	-1.6339
10364745	chr1:10364745:G:A	1.22407e-09	-1.2066e-10	-0.140606
10364778	chr1:10364778:A:G	6.54927e-11	-1.60116	-1.46744
10364993	chr1:10364993:G:A	2.1541e-08	2.72717	-6.34265e-10
10365808	chr1:10365808:C:T	1.23892e-10	-1.58253	-0.848595
10365895	chr1:10365895:A:G	3.51728e-10	-1.38768	-6.34265e-10
10366100	chr1:10366100:G:A	5.49662e-10	-0.0117845	-0.929451
10366359	chr1:10366359:G:A	2.02039e-07	0.170983	4.79469
10366416	chr1:10366416:G:A	6.15943e-11	-1.49603	-1.63394
10366927	chr1:10366927:C:T	3.44882e-09	2.09859	-1.20334
10367112	chr1:10367112:T:A	5.02264e-10	-1.2066e-10	-1.03141
10367223	chr1:10367223:G:A	2.95589e-10	-1.2066e-10	-1.56157
10367315	chr1:10367315:T:C	4.24638e-10	-1.1993	-6.34265e-10
10367401	chr1:10367401:T:G	7.37106e-11	-1.41715	-1.53325
10367844	chr1:10367844:T:G	3.03806e-10	-1.2066e-10	-1.53415
10368027	chr1:10368027:A:G	2.74465e-10	-1.2066e-10	-1.63572
10368329	chr1:10368329:A:G	5.73246e-10	-1.2066e-10	-0.899226
10368394	chr1:10368394:G:A	6.42685e-11	-1.45525	-1.63222
10368447	chr1:10368447:C:A	2.80928e-10	-1.2066e-10	-1.61244
10368512	chr1:10368512:G:A	2.87967e-10	-1.58769	-6.34265e-10
10368894	chr1:10368894:G:A	6.39089e-11	-1.4606	-1.63248
10368922	chr1:10368922:TC:T	5.8669e-06	6.61017	1.72413
10369045	chr1:10369045:G:A	4.73334e-10	-1.2066e-10	-1.09074
10369201	chr1:10369201:T:C	1.14529e-08	-1.2066e-10	2.09546
10369371	chr1:10369371:G:A	4.62135e-09	2.3171	-1.1292
10369722	chr1:10369722:C:T	5.18788e-10	-1.2066e-10	-0.999045
10369855	chr1:10369855:C:T	8.56426e-10	-1.2066e-10	-0.497772
10369913	chr1:10369913:C:G	3.85835e-10	-0.43437	-0.86076
10369915	chr1:10369915:A:G	5.0669e-10	-1.2066e-10	-1.02264
10369985	chr1:10369985:G:A	1.26467e-08	-1.2066e-10	2.19461
10370089	chr1:10370089:G:A	8.46494e-11	-1.30919	-1.50284
10370305	chr1:10370305:T:TAC	3.02956e-10	-1.2066e-10	-1.53695
10370421	chr1:10370421:G:A	4.07674e-10	-0.389377	-0.850695
10370596	chr1:10370596:G:T	6.43914e-10	-1.2066e-10	-0.782975
10371074	chr1:10371074:C:T	5.01906e-06	6.4305	1.74772
10371100	chr1:10371100:T:C	4.60311e-10	-0.451057	-0.66758
10371271	chr1:10371271:C:T	3.49426e-09	2.0886	-1.18026
10371831	chr1:10371831:G:T	4.48208e-10	-1.2066e-10	-1.14528
10371933	chr1:10371933:C:A	2.7487e-10	-1.2066e-10	-1.63424
10372821	chr1:10372821:A:G	6.20119e-11	-1.48774	-1.63547
10372880	chr1:10372880:C:T	4.86951e-10	-1.06238	-6.34265e-10
10373061	chr1:10373061:C:T	5.36821e-09	-1.2066e-10	1.33771
10373160	chr1:10373160:C:T	2.77601e-10	-1.2066e-10	-1.62436
10373184	chr1:10373184:C:T	5.43434e-10	-1.2066e-10	-0.952631
10373330	chr1:10373330:G:A	3.00912e-10	-1.2066e-10	-1.54372
10373392	chr1:10373392:G:A	5.15523e-06	6.4659	1.73908
10373853	chr1:10373853:A:T	4.42323e-10	-1.1585	-6.34265e-10
10374224	chr1:10374224:T:C	6.0965e-10	-1.2066e-10	-0.837654
10374245	chr1:10374245:A:G	7.31231e-09	-1.2066e-10	1.64677
10374631	chr1:10374631:A:C	2.47765e-09	-1.2066e-10	0.564526
10374831	chr1:10374831:T:G	2.08811e-09	-1.2066e-10	0.393476
10375112	chr1:10375112:T:C	7.81505e-11	-1.25976	-1.63214
10375266	chr1:10375266:C:A	3.38511e-10	-0.487625	-0.938359
10375414	chr1:10375414:A:C	4.59675e-10	-1.2066e-10	-1.12002
10375945	chr1:10375945:C:T	6.38846e-10	-1.2066e-10	-0.790876
10376137	chr1:10376137:A:C	3.25575e-09	2.08	-1.24237
10376376	chr1:10376376:C:T	4.88697e-10	-1.2066e-10	-1.0588
10376459	chr1:10376459:G:T	2.79476e-08	-1.2066e-10	2.98755
10376522	chr1:10376522:A:G	2.94659e-10	-1.2066e-10	-1.56472
10377299	chr1:10377299:G:A	5.32739e-10	-1.2066e-10	-0.972508
10377720	chr1:10377720:C:T	1.26532e-07	5.76612	-1.26841
10377746	chr1:10377746:G:A	1.43103e-07	5.90695	-1.28617
10378090	chr1:10378090:C:T	3.27709e-09	-1.2066e-10	0.84417
10378834	chr1:10378834:G:A	6.3691e-11	-1.46646	-1.63004
10379248	chr1:10379248:A:T	8.05705e-10	-1.2066e-10	-0.558823
10379285	chr1:10379285:G:A	1.27834e-08	-1.2066e-10	2.20536
10379319	chr1:10379319:G:C	1.06248e-09	-1.2066e-10	-0.282178
10379456	chr1:10379456:C:T	1.61584e-09	0.137071	-6.34265e-10
10379741	chr1:10379741:A:G	1.39889e-10	-1.20842	-1.10127
10380329	chr1:10380329:T:C	3.64569e-10	-1.2066e-10	-1.35182
10380498	chr1:10380498:A:G	9.03896e-11	-1.24144	-1.50497
10380854	chr1:10380854:A:G	4.77342e-10	-1.2066e-10	-1.08231
10380863	chr1:10380863:A:AT	2.9878e-10	-1.55083	-6.34265e-10
10380979	chr1:10380979:A:G	4.15137e-09	2.45947	-1.37882
10381481	chr1:10381481:T:C	5.5119e-10	-1.2066e-10	-0.938461
10381606	chr1:10381606:T:C	8.91802e-08	0.178267	3.96961
10382089	chr1:10382089:T:TTATTATTAC	4.09169e-10	-1.23641	-6.34265e-10
10382334	chr1:10382334:C:G	4.92911e-10	-0.387827	-0.662384
10382410	chr1:10382410:A:G	1.26317e-10	-1.15286	-1.25888
10382432	chr1:10382432:T:C	1.27687e-10	-1.11399	-1.28696
10382467	chr1:10382467:A:G	2.98287e-10	-1.2066e-10	-1.55248
10382475	chr1:10382475:A:G	1.32288e-10	-1.19586	-1.1697
10382798	chr1:10382798:C:T	5.38021e-10	0.540387	-1.50303
10382809	chr1:10382809:T:C	1.06851e-09	1.20706	-1.48357
10382845	chr1:10382845:A:G	5.78847e-10	-0.401982	-0.48752
10382852	chr1:10382852:A:G	5.19579e-10	-1.2066e-10	-0.997521
10382868	chr1:10382868:G:C	7.85438e-10	-0.435613	-0.148686
10383502	chr1:10383502:G:A	3.21752e-06	6.22105	1.51253
10383532	chr1:10383532:A:AC	2.0946e-10	-0.407122	-1.49888
10383719	chr1:10383719:A:G	3.0602e-08	-1.2066e-10	3.07828
10383734	chr1:10383734:G:A	2.74606e-10	-1.2066e-10	-1.6352
10383809	chr1:10383809:G:A	6.35379e-11	-1.46463	-1.63428
10383931	chr1:10383931:T:C	2.75191e-10	-1.2066e-10	-1.63307
10384135	chr1:10384135:C:T	4.36913e-10	-1.17081	-6.34265e-10
10384144	chr1:10384144:A:G	4.84818e-09	0.229693	1.00613
10384204	chr1:10384204:G:A	2.7181e-08	-1.2066e-10	2.95973
10384959	chr1:10384959:C:T	4.25679e-10	-1.19685	-6.34265e-10
10385246	chr1:10385246:C:T	1.91079e-09	0.304732	-6.34265e-10
10385398	chr1:10385398:G:A	4.38038e-10	-1.16823	-6.34265e-10
10385410	chr1:10385410:G:A	5.61361e-10	-1.2066e-10	-0.920175
10385717	chr1:10385717:GT:G	1.30053e-09	-1.2066e-10	-0.0800155
10386616	chr1:10386616:C:T	5.14015e-10	-1.2066e-10	-1.00829
10386739	chr1:10386739:A:G	3.46596e-10	-1.40238	-6.34265e-10
10386893	chr1:10386893:C:T	5.49667e-10	-1.2066e-10	-0.941227
10387158	chr1:10387158:G:A	2.84847e-10	-1.59859	-6.34265e-10
10387524	chr1:10387524:C:G	1.61456e-09	-1.2066e-10	0.136276
10387565	chr1:10387565:G:A	6.41184e-11	-1.45413	-1.63568
10387735	chr1:10387735:T:A	1.36277e-08	0.606185	1.66313
10387797	chr1:10387797:T:TGATTTGG	3.06734e-10	-1.52456	-6.34265e-10
10387862	chr1:10387862:A:G	5.60696e-10	-1.2066e-10	-0.921361
10387966	chr1:10387966:CA:C	4.43279e-10	-1.2066e-10	-1.15634
10388203	chr1:10388203:T:G	2.02261e-07	0.307451	4.65932
10388539	chr1:10388539:C:T	1.28006e-09	1.5156	-1.61148
10388797	chr1:10388797:A:G	2.96284e-10	-1.2066e-10	-1.55922
10388942	chr1:10388942:T:C	6.55429e-11	-1.43213	-1.6357
10388994	chr1:10388994:C:CT	4.41801e-10	-1.15968	-6.34265e-10
10389022	chr1:10389022:AT:A	2.74527e-10	-1.2066e-10	-1.63549
10389068	chr1:10389068:G:A	4.27431e-10	-1.19275	-6.34265e-10
10389168	chr1:10389168:C:T	2.32996e-08	-1.2066e-10	2.80565
10389362	chr1:10389362:T:C	2.91927e-10	-1.2066e-10	-1.57403
10389511	chr1:10389511:C:G	2.81757e-10	-1.2066e-10	-1.60949
10389908	chr1:10389908:G:A	6.43124e-10	-1.2066e-10	-0.784203
10390454	chr1:10390454:A:G	1.99703e-09	-1.2066e-10	0.348874
10390735	chr1:10390735:T:G	2.98105e-10	-1.2066e-10	-1.5531
10390748	chr1:10390748:C:T	7.99838e-06	6.8362	1.80801
10391133	chr1:10391133:T:G	2.47132e-09	1.91833	-1.35636
10391365	chr1:10391365:AAAAG:A	4.62882e-10	-1.2066e-10	-1.11307
10391525	chr1:10391525:C:G	8.85879e-10	-0.00185591	-0.462104
10391742	chr1:10391742:C:T	1.77535e-05	7.41149	2.03007
10392773	chr1:10392773:C:T	8.84671e-10	-1.2066e-10	-0.465325
10392893	chr1:10392893:C:G	2.82142e-10	-1.2066e-10	-1.60813
10393173	chr1:10393173:T:A	7.88042e-11	-1.25637	-1.6272
10393625	chr1:10393625:G:A	1.6983e-08	-1.2066e-10	2.48943
10393650	chr1:10393650:G:A	2.9784e-10	-1.2066e-10	-1.55398
10393713	chr1:10393713:T:A	4.558e-10	-1.2066e-10	-1.12849
10393978	chr1:10393978:T:C	1.50574e-09	-1.2066e-10	0.0664988
10394070	chr1:10394070:G:A	3.47945e-09	2.32476	-1.42067
10394445	chr1:10394445:A:T	9.88523e-06	7.08802	1.76799
10394657	chr1:10394657:G:A	6.38211e-11	-1.46829	-1.62617
10394716	chr1:10394716:T:C	1.76853e-07	0.321441	4.51109
10394843	chr1:10394843:C:T	2.38799e-09	-1.2066e-10	0.527666
10395091	chr1:10395091:G:A	2.61624e-07	5.64838	-0.424254
10395105	chr1:10395105:A:G	2.46519e-08	-1.2066e-10	2.86207
10395238	chr1:10395238:T:C	4.8521e-09	-1.2066e-10	1.23663
10395316	chr1:10395316:C:G	5.51373e-10	-1.2066e-10	-0.938128
10396292	chr1:10396292:T:C	3.33198e-10	-1.4418	-6.34265e-10
10396450	chr1:10396450:AT:A	2.7467e-10	-1.2066e-10	-1.63497
10396727	chr1:10396727:A:G	5.38454e-10	-1.2066e-10	-0.961837
10397064	chr1:10397064:A:G	3.25102e-10	-1.4664	-6.34265e-10
10397394	chr1:10397394:T:C	4.56641e-10	-1.2066e-10	-1.12664
10397439	chr1:10397439:T:G	4.12852e-10	-1.22745	-6.34265e-10
10397472	chr1:10397472:T:G	4.42428e-10	-1.2066e-10	-1.15826
10397483	chr1:10397483:T:C	6.41984e-11	-1.4564	-1.63216
10397970	chr1:10397970:C:A	4.67136e-10	-1.10392	-6.34265e-10
10398321	chr1:10398321:A:T	2.65394e-10	-0.407306	-1.26202
10398376	chr1:10398376:C:T	4.81218e-09	2.56294	-1.33457
10398537	chr1:10398537:T:C	5.32259e-09	-1.2066e-10	1.32918
10398547	chr1:10398547:C:T	2.52321e-09	-1.2066e-10	0.582747
10398647	chr1:10398647:A:G	2.3647e-08	-1.2066e-10	2.82045
10398709	chr1:10398709:A:C	7.62799e-10	-0.613545	-6.34265e-10
10399214	chr1:10399214:C:T	2.86135e-10	-1.2066e-10	-1.59408
10399242	chr1:10399242:C:A	4.0635e-10	-1.2066e-10	-1.24332
10399416	chr1:10399416:G:A	3.03954e-09	2.18127	-1.41235
10399722	chr1:10399722:G:A	6.80846e-11	-1.4094	-1.62038
10399740	chr1:10399740:C:T	2.76174e-10	-1.2066e-10	-1.62951
10399809	chr1:10399809:T:C	5.25988e-10	-1.2066e-10	-0.985262
10399882	chr1:10399882:C:A	2.75925e-10	-1.2066e-10	-1.63041
10400028	chr1:10400028:T:C	2.81682e-10	-1.2066e-10	-1.60976
10400428	chr1:10400428:T:C	6.64427e-10	-0.331764	-0.41985
10401003	chr1:10401003:G:A	2.78534e-10	-1.2066e-10	-1.621
10401050	chr1:10401050:T:C	6.69497e-11	-1.43558	-1.61102
10401074	chr1:10401074:T:G	4.41305e-10	-1.2066e-10	-1.1608
10401120	chr1:10401120:A:G	1.50468e-07	0.0543232	4.61664
10401876	chr1:10401876:G:A	3.46212e-09	2.2204	-1.3213
10402039	chr1:10402039:T:A	2.74573e-10	-1.2066e-10	-1.63532
10402195	chr1:10402195:C:T	2.47116e-09	-1.2066e-10	0.561904
10402340	chr1:10402340:GA:G	3.1992e-09	2.12797	-1.30785
10402499	chr1:10402499:C:T	2.96126e-09	0.74283	-6.34265e-10
10402500	chr1:10402500:G:A	4.97748e-10	-1.2066e-10	-1.04045
10402556	chr1:10402556:T:C	2.74527e-10	-1.2066e-10	-1.63549
10402818	chr1:10402818:T:C	7.18714e-09	0.60128	1.02823
10403297	chr1:10403297:C:T	3.99119e-06	6.24898	1.70008
10403515	chr1:10403515:T:C	1.62393e-09	-0.0611041	0.20317
10403831	chr1:10403831:C:A	8.97585e-09	0.273869	1.57788
10403904	chr1:10403904:T:C	7.7004e-09	1.69849	-6.34265e-10
10404118	chr1:10404118:A:G	4.1584e-10	-1.22024	-6.34265e-10
10405234	chr1:10405234:A:G	2.52963e-09	-1.2066e-10	0.585287
10405242	chr1:10405242:G:A	6.62897e-11	-1.4384	-1.6181
10405386	chr1:10405386:AAAAC:A	6.21155e-11	-1.49596	-1.62558
10405598	chr1:10405598:G:A	2.82939e-10	-1.2066e-10	-1.60531
10405983	chr1:10405983:G:A	7.88472e-11	-1.26579	-1.61724
10405989	chr1:10405989:A:G	6.6298e-11	-1.44299	-1.61339
10406376	chr1:10406376:C:G	2.74527e-10	-1.2066e-10	-1.63549
10406514	chr1:10406514:G:T	2.81204e-10	-1.2066e-10	-1.61146
10406964	chr1:10406964:A:C	3.32335e-10	-1.2066e-10	-1.4444
10407017	chr1:10407017:G:A	1.26309e-07	0.0131159	4.48283
10407399	chr1:10407399:G:A	5.23078e-10	-0.99081	-6.34265e-10
10408502	chr1:10408502:A:G	2.81741e-10	-1.2066e-10	-1.60955
10408505	chr1:10408505:G:A	4.58573e-10	-1.2066e-10	-1.12242
10408755	chr1:10408755:C:T	4.25981e-10	-1.2066e-10	-1.19615
10408889	chr1:10408889:G:A	2.30468e-10	-0.343776	-1.46665
10409584	chr1:10409584:A:G	6.549e-11	-1.43753	-1.63111
10409604	chr1:10409604:A:G	3.87947e-10	-1.2066e-10	-1.28967
10409802	chr1:10409802:T:C	4.12245e-10	-1.22892	-6.34265e-10
10409807	chr1:10409807:C:T	3.26787e-10	-1.2066e-10	-1.46123
10409994	chr1:10409994:C:T	5.97632e-10	-1.2066e-10	-0.857565
10410103	chr1:10410103:A:G	2.93568e-10	-1.2066e-10	-1.56843
10410923	chr1:10410923:T:G	2.89479e-09	2.06826	-1.34813
10411336	chr1:10411336:T:C	8.90055e-11	-1.16446	-1.59738
10411703	chr1:10411703:C:T	8.98405e-10	-0.449919	-6.34265e-10
10411778	chr1:10411778:C:T	2.59164e-09	-1.2066e-10	0.609506
10411969	chr1:10411969:C:A	4.71375e-09	-0.00581722	1.21352
10412133	chr1:10412133:C:T	7.04785e-10	-1.2066e-10	-0.692647
10413139	chr1:10413139:C:T	6.6612e-11	-1.43963	-1.61203
10413142	chr1:10413142:C:T	2.81185e-10	-1.2066e-10	-1.61153
10414295	chr1:10414295:A:T	2.58593e-08	-1.2066e-10	2.90989
10414373	chr1:10414373:A:T	7.01508e-11	-1.38446	-1.61543
10414400	chr1:10414400:T:A	7.9308e-09	0.310984	1.41698
10414421	chr1:10414421:C:A	9.86374e-10	-1.2066e-10	-0.356505
10414796	chr1:10414796:A:G	5.6341e-10	-1.2066e-10	-0.916533
10414920	chr1:10414920:A:G	2.87603e-09	-1.2066e-10	0.713626
10414954	chr1:10414954:A:G	5.57627e-09	0.384469	0.991266
10415063	chr1:10415063:G:C	6.61228e-11	-1.44038	-1.61865
10415122	chr1:10415122:A:G	2.7496e-10	-1.2066e-10	-1.63392
10416527	chr1:10416527:G:T	3.01352e-10	-1.2066e-10	-1.54226
10416528	chr1:10416528:C:T	3.01352e-10	-1.2066e-10	-1.54226
10416714	chr1:10416714:G:A	3.20985e-10	-1.2066e-10	-1.47914
10417855	chr1:10417855:G:A	3.16155e-09	-1.2066e-10	0.808277
10417922	chr1:10417922:G:T	2.80977e-10	-1.2066e-10	-1.61227
10418082	chr1:10418082:CTT:C	6.44606e-11	-1.45735	-1.62713
10418106	chr1:10418106:C:T	2.86149e-10	-1.2066e-10	-1.59403
10418529	chr1:10418529:C:T	6.49799e-11	-1.44188	-1.63458
10418670	chr1:10418670:G:A	6.59567e-11	-1.43835	-1.62319
10419734	chr1:10419734:G:A	2.67662e-09	2.03276	-1.39099
10420894	chr1:10420894:C:T	2.97425e-10	-1.2066e-10	-1.55538
10420926	chr1:10420926:T:C	4.74682e-09	-0.113923	1.32861
10421260	chr1:10421260:G:T	4.28844e-09	-1.2066e-10	1.11314
10421421	chr1:10421421:T:C	3.17435e-10	-1.49027	-6.34265e-10
10421498	chr1:10421498:A:G	2.31146e-09	1.83542	-1.34033
10421514	chr1:10421514:G:A	2.77007e-10	-1.2066e-10	-1.6265
10422179	chr1:10422179:A:T	8.11178e-10	-0.552053	-6.34265e-10
10422181	chr1:10422181:A:G	8.0897e-10	-0.554778	-6.34265e-10
10424052	chr1:10424052:A:G	3.72915e-10	-1.2066e-10	-1.32919
10424113	chr1:10424113:C:T	7.83318e-10	-0.732499	0.145497
10424217	chr1:10424217:C:T	2.86929e-10	-1.59131	-6.34265e-10
10424359	chr1:10424359:T:G	6.20004e-11	-1.60085	-1.52255
10424375	chr1:10424375:G:A	3.0317e-10	-1.53625	-6.34265e-10
10424437	chr1:10424437:T:A	4.51531e-10	-1.2066e-10	-1.13789
10424606	chr1:10424606:T:C	7.41459e-10	-1.2066e-10	-0.64192
10424823	chr1:10424823:G:A	5.77782e-11	-1.55821	-1.63572
10424962	chr1:10424962:G:A	1.6429e-10	-0.541752	-1.60716
10424981	chr1:10424981:G:A	2.92603e-10	-1.2066e-10	-1.57172
10425256	chr1:10425256:C:T	2.60892e-10	-1.25842	-0.428017
10425285	chr1:10425285:G:A	2.32696e-10	-0.788448	-1.01236
10425396	chr1:10425396:G:C	3.52888e-10	-1.2066e-10	-1.38439
10425466	chr1:10425466:G:C	3.44782e-10	-1.2066e-10	-1.40763
10425962	chr1:10425962:A:G	3.53274e-10	-1.2066e-10	-1.3833
10426138	chr1:10426138:T:C	2.42025e-10	-1.2564	-0.505098
10426225	chr1:10426225:G:A	2.21636e-10	-1.2501	-0.599402
10426540	chr1:10426540:T:C	1.24866e-10	-1.17653	-1.24677
10427152	chr1:10427152:A:G	3.66008e-10	-1.2066e-10	-1.34788
10427346	chr1:10427346:C:G	3.51458e-10	-1.2066e-10	-1.38845
10427351	chr1:10427351:G:A	2.48608e-10	-1.21752	-0.51714
10427481	chr1:10427481:G:A	3.59835e-10	-1.2066e-10	-1.36489
10427771	chr1:10427771:A:AT	3.10121e-10	-0.336358	-1.17722
10428257	chr1:10428257:A:G	2.29039e-10	-1.25511	-0.561539
10428429	chr1:10428429:C:T	1.64367e-10	-0.535046	-1.61339
10428498	chr1:10428498:A:G	2.31871e-10	-1.21961	-0.584746
10428731	chr1:10428731:T:C	2.62608e-10	-1.20551	-0.474368
10428846	chr1:10428846:T:C	2.88461e-10	-1.2066e-10	-1.58598
10429085	chr1:10429085:A:G	2.58723e-10	-1.20306	-0.491721
10429202	chr1:10429202:C:G	4.75494e-10	-1.2066e-10	-1.08618
10429892	chr1:10429892:G:A	3.26609e-10	-1.46178	-6.34265e-10
10429942	chr1:10429942:A:AACTAT	5.42279e-10	-1.2066e-10	-0.95476
10429947	chr1:10429947:T:C	2.19118e-09	0.441654	-6.34265e-10
10430043	chr1:10430043:T:C	4.85047e-10	-1.2066e-10	-1.06629
10430228	chr1:10430228:T:C	2.80461e-10	-1.25972	-0.354385
10430328	chr1:10430328:G:A	3.04084e-10	-1.2066e-10	-1.53324
10430482	chr1:10430482:G:C	3.38467e-10	-0.58288	-0.843234
10430702	chr1:10430702:TTGGCTTAAC:T	1.8896e-10	-1.29837	-0.710639
10430732	chr1:10430732:G:C	2.13552e-10	-0.860639	-1.02602
10430742	chr1:10430742:G:A	1.68825e-10	-0.522519	-1.59916
10430824	chr1:10430824:G:A	2.49508e-10	-1.27301	-0.458036
10430958	chr1:10430958:C:T	8.90212e-10	-1.2066e-10	-0.45908
10431104	chr1:10431104:A:G	3.42692e-10	-1.2066e-10	-1.41371
10431466	chr1:10431466:C:G	3.08568e-10	-1.2066e-10	-1.5186
10432111	chr1:10432111:T:G	2.33393e-10	-1.22416	-0.573656
10432266	chr1:10432266:T:C	6.22178e-10	-1.2066e-10	-0.817314
10432348	chr1:10432348:A:G	2.45767e-10	-1.22722	-0.51894
10432384	chr1:10432384:C:T	2.84066e-10	-1.2066e-10	-1.60133
10432409	chr1:10432409:C:G	3.90157e-10	-1.2066e-10	-1.28399
10432643	chr1:10432643:A:G	3.09927e-10	-1.2066e-10	-1.5142
10432658	chr1:10432658:A:G	2.41357e-10	-1.22486	-0.539398
10432708	chr1:10432708:G:C	1.18725e-09	-0.171146	-6.34265e-10
10432841	chr1:10432841:G:A	2.86355e-10	-1.2066e-10	-1.59331
10433238	chr1:10433238:T:C	7.79946e-11	-1.30771	-1.58619
10433284	chr1:10433284:G:A	4.03448e-10	-1.2066e-10	-1.25049
10433358	chr1:10433358:C:T	9.58367e-11	-1.20861	-1.47929
10433414	chr1:10433414:G:A	4.79967e-10	-1.2066e-10	-1.07682
10433685	chr1:10433685:A:T	2.85095e-10	-1.59772	-6.34265e-10
10435025	chr1:10435025:G:A	2.85923e-10	-1.2066e-10	-1.59482
10435053	chr1:10435053:C:T	3.40687e-10	-0.546696	-0.872879
10435198	chr1:10435198:C:T	3.83669e-10	-1.30076	-6.34265e-10
10435262	chr1:10435262:A:C	5.23936e-10	-1.2066e-10	-0.98917
10435288	chr1:10435288:G:A	1.03858e-09	-1.2066e-10	-0.304934
10435395	chr1:10435395:C:T	7.07371e-10	-1.2066e-10	-0.688985
10435451	chr1:10435451:C:T	7.75122e-11	-1.31378	-1.58632
10435623	chr1:10435623:C:T	1.25936e-08	2.1904	-6.34265e-10
10436439	chr1:10436439:C:T	6.28284e-10	-1.2066e-10	-0.807548
10436566	chr1:10436566:C:T	7.58623e-11	-1.3304	-1.59122
10436619	chr1:10436619:T:C	8.95357e-10	-1.2066e-10	-0.453317
10436797	chr1:10436797:G:A	7.45435e-11	-1.34374	-1.59542
10436886	chr1:10436886:T:A	7.36034e-11	-1.3512	-1.60065
10437107	chr1:10437107:A:G	2.86329e-10	-1.2066e-10	-1.5934
10437396	chr1:10437396:A:T	7.01674e-11	-1.36635	-1.6333
10437841	chr1:10437841:C:T	9.01315e-10	-1.2066e-10	-0.446685
10437854	chr1:10437854:G:A	7.10082e-11	-1.35211	-1.63563
10437858	chr1:10437858:A:G	6.10414e-11	-1.52611	-1.61288
10438050	chr1:10438050:C:T	3.02595e-10	-1.2066e-10	-1.53814
10438213	chr1:10438213:C:T	1.3645e-10	-1.56974	-0.764842
10438396	chr1:10438396:C:T	3.95782e-10	-0.553321	-0.716355
10438951	chr1:10438951:G:A	6.63139e-10	-1.2066e-10	-0.753556
10438985	chr1:10438985:CA:C	2.3237e-09	-1.57697	2.07734
10439007	chr1:10439007:T:C	1.62995e-10	-1.60563	-0.551187
10439349	chr1:10439349:T:C	1.76805e-09	-1.2066e-10	0.227094
10439601	chr1:10439601:G:A	3.064e-10	-1.2066e-10	-1.52565
10439860	chr1:10439860:T:C	1.63219e-09	0.147138	-6.34265e-10
10440065	chr1:10440065:C:T	7.3608e-10	-1.2066e-10	-0.649201
10440184	chr1:10440184:C:T	9.39345e-10	-1.2066e-10	-0.405357
10440279	chr1:10440279:T:A	1.44318e-09	0.0240617	-6.34265e-10
10440280	chr1:10440280:T:A	1.4524e-09	0.0304341	-6.34265e-10
10440879	chr1:10440879:T:TA	1.79925e-10	-0.799038	-1.25896
10441455	chr1:10441455:C:T	6.16854e-10	-0.825908	-6.34265e-10
10441490	chr1:10441490:G:A	3.09956e-10	-1.2066e-10	-1.51411
10441908	chr1:10441908:A:G	9.14084e-10	-1.2066e-10	-0.432617
10442016	chr1:10442016:G:T	1.85163e-10	-0.395193	-1.63411
10442094	chr1:10442094:A:T	4.979e-10	-1.2066e-10	-1.04014
10442943	chr1:10442943:A:G	3.30756e-10	-0.733229	-0.715929
10442996	chr1:10442996:C:T	3.16647e-10	-1.2066e-10	-1.49275
10443186	chr1:10443186:C:T	2.77356e-10	-1.2066e-10	-1.62524
10443584	chr1:10443584:G:A	4.16348e-10	-0.516365	-0.702653
10444106	chr1:10444106:G:T	1.01524e-09	-1.2066e-10	-0.32766
10445270	chr1:10445270:TGCATGCCTGTAGACCCAGTTAGCTACTCAGGAGGCTGAG:T	5.01683e-10	-1.2066e-10	-1.03257
10446427	chr1:10446427:A:G	4.26733e-10	-1.15523	-0.0391536
10446990	chr1:10446990:A:T	4.59284e-10	-1.2066e-10	-1.12087
10446994	chr1:10446994:C:T	4.26843e-10	-1.2066e-10	-1.19412
10447179	chr1:10447179:A:G	2.72822e-10	-0.834589	-0.807132
10447515	chr1:10447515:G:A	6.02101e-10	-1.2066e-10	-0.850114
10447776	chr1:10447776:G:A	1.51161e-09	-1.2066e-10	0.0703925
10448079	chr1:10448079:C:G	1.68924e-10	-0.808626	-1.31247
10448119	chr1:10448119:C:T	5.57152e-10	-0.927701	-6.34265e-10
10448384	chr1:10448384:G:T	4.82654e-10	-1.2066e-10	-1.07124
10448385	chr1:10448385:C:A	4.825e-10	-1.2066e-10	-1.07156
10448622	chr1:10448622:T:C	4.19532e-10	-0.749875	-0.461524
10449352	chr1:10449352:C:T	2.19524e-10	-0.739843	-1.11923
10449414	chr1:10449414:C:T	3.51433e-09	0.914064	-6.34265e-10
10449646	chr1:10449646:C:T	2.6796e-10	-0.731221	-0.928481
10449839	chr1:10449839:TTTG:T	4.10033e-10	-1.2066e-10	-1.2343
10450607	chr1:10450607:G:A	7.29647e-10	-1.2066e-10	-0.657979
10450625	chr1:10450625:A:G	4.34255e-10	-0.616363	-0.560545
10450635	chr1:10450635:G:A	4.04289e-10	-1.2066e-10	-1.24841
10450936	chr1:10450936:A:G	4.22325e-10	-1.2066e-10	-1.20477
10451303	chr1:10451303:A:G	3.28312e-10	-1.45658	-6.34265e-10
10451487	chr1:10451487:C:T	1.02004e-10	-1.31545	-1.31008
10451532	chr1:10451532:T:C	7.58394e-11	-1.28701	-1.63491
10451604	chr1:10451604:C:T	1.59426e-09	-1.2066e-10	0.123627
10451999	chr1:10451999:T:C	1.30687e-10	-0.750802	-1.62693
10452311	chr1:10452311:A:G	3.1727e-10	-1.2066e-10	-1.49079
10452452	chr1:10452452:T:C	2.38141e-10	-0.808207	-0.96947
10452653	chr1:10452653:C:T	3.0318e-10	-1.2066e-10	-1.53621
10453793	chr1:10453793:C:T	1.72292e-10	-0.521561	-1.57979
10453989	chr1:10453989:T:TG	1.77054e-10	-1.49575	-0.578329
10454273	chr1:10454273:G:A	1.41717e-10	-0.884037	-1.41267
10454869	chr1:10454869:T:G	1.62947e-09	-1.2066e-10	0.145469
10454893	chr1:10454893:G:A	3.79863e-10	-1.31073	-6.34265e-10
10455317	chr1:10455317:C:T	2.89114e-10	-1.2066e-10	-1.58372
10455357	chr1:10455357:T:C	1.68616e-10	-0.82738	-1.29554
10455389	chr1:10455389:A:G	3.02328e-10	-1.53903	-6.34265e-10
10455814	chr1:10455814:A:T	3.93546e-10	-1.2066e-10	-1.27534
10457216	chr1:10457216:T:C	1.49935e-10	-0.911734	-1.3286
10457398	chr1:10457398:G:A	3.75613e-10	-1.2066e-10	-1.32198
10457438	chr1:10457438:C:T	6.17702e-10	-1.2066e-10	-0.824533
10457822	chr1:10457822:C:T	2.82837e-10	-1.2066e-10	-1.60567
10459033	chr1:10459033:C:T	2.12888e-10	-0.878094	-1.01168
10459320	chr1:10459320:T:C	6.58707e-10	-1.2066e-10	-0.760261
10459711	chr1:10459711:C:G	1.30498e-09	-1.2066e-10	-0.0765991
10459730	chr1:10459730:A:T	3.41903e-10	-1.41601	-6.34265e-10
10460140	chr1:10460140:G:A	3.01134e-10	-1.2066e-10	-1.54298
10460202	chr1:10460202:G:A	3.59614e-10	-1.2066e-10	-1.36551
10460272	chr1:10460272:T:C	3.5833e-09	-1.2066e-10	0.9335
10460876	chr1:10460876:T:C	4.29081e-10	-1.2066e-10	-1.18889
10461592	chr1:10461592:C:T	8.93967e-11	-1.15937	-1.59809
10461988	chr1:10461988:G:A	2.01344e-09	-1.2066e-10	0.357058
10462093	chr1:10462093:T:C	1.63728e-09	0.182025	-0.0317728
10462109	chr1:10462109:T:C	1.20789e-08	0.934999	1.21367
10462133	chr1:10462133:C:T	2.40483e-09	0.672344	-0.137652
10462219	chr1:10462219:C:T	7.76685e-11	-1.48984	-1.40825
10462232	chr1:10462232:C:T	6.11856e-11	-1.51927	-1.61736
10462349	chr1:10462349:C:T	1.43281e-10	-0.966775	-1.31896
10462812	chr1:10462812:T:C	8.5836e-10	-1.2066e-10	-0.495517
10463076	chr1:10463076:T:A	2.97654e-09	-1.2066e-10	0.747978
10463569	chr1:10463569:A:G	3.16161e-10	-1.2066e-10	-1.49429
10463873	chr1:10463873:C:T	8.15615e-11	-1.52907	-1.32012
10464375	chr1:10464375:A:T	6.44494e-11	-1.5479	-1.53677
10464387	chr1:10464387:C:T	8.02667e-10	-1.08112	0.518521
10464410	chr1:10464410:T:C	5.53866e-11	-1.60244	-1.63377
10465019	chr1:10465019:G:A	1.92291e-10	-0.868153	-1.12337
10465402	chr1:10465402:A:AT	7.72926e-11	-1.49493	-1.40801
10465553	chr1:10465553:C:T	2.37689e-09	-1.2066e-10	0.523007
10465803	chr1:10465803:T:C	3.00905e-10	-0.678081	-0.865666
10465857	chr1:10465857:A:T	1.07413e-10	-1.48965	-1.08421
10466087	chr1:10466087:G:A	8.04589e-10	-1.05508	0.494869
10466246	chr1:10466246:C:T	1.75666e-09	-1.2066e-10	0.220632
10466844	chr1:10466844:C:T	2.88984e-10	-1.2066e-10	-1.58417
10467404	chr1:10467404:A:G	1.54376e-10	-1.03295	-1.1782
10468457	chr1:10468457:T:G	2.86543e-10	-1.2066e-10	-1.59265
10469137	chr1:10469137:T:C	5.93213e-10	-1.03155	0.166565
10469376	chr1:10469376:C:T	2.7806e-10	-1.2066e-10	-1.6227
10469681	chr1:10469681:C:T	2.89854e-10	-1.2066e-10	-1.58116
10469722	chr1:10469722:T:C	2.86849e-10	-1.2066e-10	-1.59158
10469766	chr1:10469766:G:A	2.83501e-10	-1.2066e-10	-1.60332
10469893	chr1:10469893:A:G	9.36589e-10	-1.2066e-10	-0.408295
10470602	chr1:10470602:T:G	2.7663e-10	-1.2066e-10	-1.62786
10472054	chr1:10472054:T:C	2.65094e-09	-1.2066e-10	0.632131
10472924	chr1:10472924:A:G	1.15004e-10	-1.6056	-0.899968
10472973	chr1:10472973:G:A	1.46269e-09	-1.2066e-10	0.0374911
10473284	chr1:10473284:T:C	4.3451e-10	-1.2066e-10	-1.17632
10473368	chr1:10473368:C:T	2.81301e-10	-1.2066e-10	-1.61112
10473382	chr1:10473382:G:A	4.81476e-10	-1.2066e-10	-1.07368
10474202	chr1:10474202:A:G	2.9297e-10	-1.2066e-10	-1.57047
10474321	chr1:10474321:G:A	5.98935e-10	-1.2066e-10	-0.855386
10474698	chr1:10474698:C:A	3.42107e-10	-1.2066e-10	-1.41542
10474740	chr1:10474740:C:T	4.32029e-10	-1.2066e-10	-1.18205
10475416	chr1:10475416:C:T	1.24992e-09	-1.2066e-10	-0.119706
10475731	chr1:10475731:G:A	2.9159e-10	-1.2066e-10	-1.57519
10475767	chr1:10475767:G:A	2.74674e-10	-1.2066e-10	-1.63496
10475798	chr1:10475798:C:T	3.40842e-09	-1.2066e-10	0.883463
10475946	chr1:10475946:A:G	2.83144e-09	-1.2066e-10	0.698001
10476578	chr1:10476578:G:A	2.24907e-09	-0.988398	1.45613
10476737	chr1:10476737:C:T	2.75084e-10	-1.2066e-10	-1.63346
10476787	chr1:10476787:G:A	2.75335e-10	-1.2066e-10	-1.63255
10477019	chr1:10477019:G:A	2.75416e-10	-1.2066e-10	-1.63226
10477033	chr1:10477033:C:A	6.49528e-10	-1.43756	0.663267
10477380	chr1:10477380:C:G	1.16478e-08	-1.43555	3.54788
10477551	chr1:10477551:C:T	1.6064e-09	0.131213	-6.34265e-10
10477782	chr1:10477782:C:T	2.00697e-09	-1.2066e-10	0.35384
10477875	chr1:10477875:T:C	3.31389e-10	-1.2066e-10	-1.44725
10477980	chr1:10477980:C:T	2.77939e-10	-1.2066e-10	-1.62314
10478090	chr1:10478090:A:G	2.55605e-10	-0.157481	-1.54943
10478168	chr1:10478168:C:T	2.76109e-10	-1.2066e-10	-1.62974
10478894	chr1:10478894:T:C	3.35049e-10	-0.787275	-0.648988
10479446	chr1:10479446:C:A	2.75612e-10	-1.2066e-10	-1.63155
10479486	chr1:10479486:C:T	3.49371e-10	-0.785865	-0.608539
10479776	chr1:10479776:A:G	3.51061e-10	-0.963462	-0.426117
10479836	chr1:10479836:A:G	2.8342e-10	-1.2066e-10	-1.60361
10479861	chr1:10479861:G:A	2.06848e-09	-1.2066e-10	0.38403
10480079	chr1:10480079:G:A	5.81158e-10	-1.2066e-10	-0.885517
10480183	chr1:10480183:G:T	2.75477e-10	-1.2066e-10	-1.63204
10480620	chr1:10480620:G:T	3.76382e-09	-1.2066e-10	0.982649
10480874	chr1:10480874:T:A	2.77665e-10	-1.2066e-10	-1.62413
10481236	chr1:10481236:C:T	1.31658e-08	-1.45377	3.68861
10481341	chr1:10481341:T:C	3.9778e-10	-1.26464	-6.34265e-10
10481623	chr1:10481623:G:T	3.43195e-10	-1.2066e-10	-1.41224
10481767	chr1:10481767:G:C	2.81527e-09	-0.914985	1.60726
10481928	chr1:10481928:C:T	3.49287e-10	-0.993242	-0.401405
10482527	chr1:10482527:G:A	6.23847e-11	-1.56461	-1.55261
10482552	chr1:10482552:G:A	2.29348e-10	-0.221987	-1.59331
10482654	chr1:10482654:G:A	5.37088e-10	-1.2066e-10	-0.964379
10482657	chr1:10482657:G:A	2.76154e-10	-0.803967	-0.825614
10482712	chr1:10482712:A:G	2.84755e-10	-1.2066e-10	-1.59891
10482722	chr1:10482722:G:A	4.90872e-10	-1.2066e-10	-1.05436
10482797	chr1:10482797:C:T	3.14955e-10	-1.2066e-10	-1.49811
10482863	chr1:10482863:G:T	2.84278e-09	-0.965857	1.66786
10482883	chr1:10482883:T:A	3.1669e-09	0.807151	0.00281755
10483420	chr1:10483420:G:A	2.74636e-10	-1.2066e-10	-1.63509
10483607	chr1:10483607:G:A	2.83847e-10	-1.2066e-10	-1.6021
10483662	chr1:10483662:CAA:C	1.11908e-09	-1.2066e-10	-0.230281
10483760	chr1:10483760:A:AC	2.17458e-10	-1.16321	-0.705319
10483994	chr1:10483994:T:C	3.23916e-10	-1.47005	-6.34265e-10
10484001	chr1:10484001:T:C	5.18417e-10	-0.983474	-0.0162868
10484149	chr1:10484149:C:T	1.08242e-09	-1.2066e-10	-0.263587
10484177	chr1:10484177:A:AC	9.45486e-10	-0.931839	0.532999
10484294	chr1:10484294:T:C	2.77087e-10	-1.2066e-10	-1.62621
10484331	chr1:10484331:T:C	1.31852e-10	-0.932142	-1.43672
10484332	chr1:10484332:C:T	2.96521e-10	-1.2066e-10	-1.55842
10484490	chr1:10484490:G:A	2.29472e-10	-0.810892	-1.00387
10484668	chr1:10484668:A:G	2.01967e-10	-0.907817	-1.03462
10485688	chr1:10485688:A:G	4.45867e-10	-1.2066e-10	-1.15052
10485842	chr1:10485842:G:A	4.81999e-10	-1.2066e-10	-1.0726
10485881	chr1:10485881:T:A	2.7484e-10	-1.2066e-10	-1.63435
10485882	chr1:10485882:A:G	2.75346e-10	-1.2066e-10	-1.63251
10485927	chr1:10485927:TTTG:T	2.81337e-10	-1.2066e-10	-1.61099
10485988	chr1:10485988:C:T	4.64566e-10	-1.2066e-10	-1.10944
10486184	chr1:10486184:G:A	3.33351e-10	-1.03289	-0.40846
10486862	chr1:10486862:T:C	3.59749e-10	-1.2066e-10	-1.36513
10487206	chr1:10487206:C:T	1.45368e-10	-0.756071	-1.5152
10487630	chr1:10487630:G:A	6.74742e-10	-0.914413	0.178204
10488168	chr1:10488168:G:C	4.54235e-09	-1.2066e-10	1.17066
10488490	chr1:10488490:G:A	3.06756e-10	-1.2066e-10	-1.52449
10488936	chr1:10488936:T:C	6.12957e-10	-1.2066e-10	-0.832244
10489043	chr1:10489043:C:T	3.87753e-09	-1.2066e-10	1.01241
10489228	chr1:10489228:G:A	1.2865e-09	-1.2066e-10	-0.0908584
10489323	chr1:10489323:A:G	4.1479e-09	-0.928441	2.00826
10489571	chr1:10489571:C:A	1.03915e-10	-0.983697	-1.62327
10489770	chr1:10489770:C:T	2.74465e-10	-1.2066e-10	-1.63572
10489791	chr1:10489791:G:C	1.1983e-10	-0.983418	-1.48105
10490450	chr1:10490450:C:T	2.79617e-10	-1.2066e-10	-1.61712
10490654	chr1:10490654:C:G	3.54993e-10	-1.2066e-10	-1.37844
10490820	chr1:10490820:A:G	1.13169e-10	-1.00155	-1.5201
10491146	chr1:10491146:C:T	2.74463e-10	-1.2066e-10	-1.63572
10491484	chr1:10491484:G:GAGCCTCCTTCCCC	4.39413e-10	-1.2066e-10	-1.1651
10492114	chr1:10492114:A:G	3.89351e-10	-1.2066e-10	-1.28606
10492500	chr1:10492500:A:G	2.21679e-09	-1.2066e-10	0.453278
10493962	chr1:10493962:G:T	2.95713e-10	-1.2066e-10	-1.56115
10494068	chr1:10494068:C:T	1.6201e-09	-1.2066e-10	0.139706
10494305	chr1:10494305:G:A	2.74498e-10	-1.2066e-10	-1.6356
10494448	chr1:10494448:A:G	2.16146e-10	-0.801579	-1.07301
10494737	chr1:10494737:T:C	2.00276e-10	-0.855884	-1.09496
10495200	chr1:10495200:C:T	8.60052e-10	-1.06861	0.57506
10495605	chr1:10495605:C:T	4.05811e-09	-1.2066e-10	1.05793
10495694	chr1:10495694:G:A	3.3794e-10	-1.2066e-10	-1.42767
10496039	chr1:10496039:C:T	4.93579e-10	-1.2066e-10	-1.04886
10496132	chr1:10496132:A:C	3.36127e-09	-1.2066e-10	0.869535
10496329	chr1:10496329:C:T	2.83949e-10	-1.60174	-6.34265e-10
10496390	chr1:10496390:G:T	1.02304e-10	-1.01441	-1.60818
10496428	chr1:10496428:T:C	2.67914e-10	-0.906877	-0.752997
10496902	chr1:10496902:T:G	5.58491e-10	-1.2066e-10	-0.925302
10496949	chr1:10496949:A:G	3.14928e-10	-1.2066e-10	-1.49819
10497194	chr1:10497194:T:C	2.08788e-10	-0.963117	-0.946104
10497266	chr1:10497266:C:T	1.63189e-09	-1.2066e-10	0.146957
10497395	chr1:10497395:G:A	6.44808e-09	-1.2066e-10	1.521
10497487	chr1:10497487:A:G	9.32406e-10	-0.881278	0.468507
10498153	chr1:10498153:G:A	8.01868e-10	0.279093	-0.84269
10498580	chr1:10498580:G:A	1.03108e-09	-1.2066e-10	-0.312178
10498781	chr1:10498781:C:T	4.91017e-09	-1.2066e-10	1.24852
10498825	chr1:10498825:C:T	2.84671e-10	-1.2066e-10	-1.59921
10499078	chr1:10499078:T:C	1.65897e-09	-1.2066e-10	0.16341
10499501	chr1:10499501:T:C	2.14075e-09	-1.2066e-10	0.41837
10499541	chr1:10499541:C:T	1.16275e-10	-1.53047	-0.964119
10499616	chr1:10499616:T:G	3.68805e-10	-1.2066e-10	-1.34027
10499798	chr1:10499798:C:T	3.90649e-10	-1.2066e-10	-1.28273
10499904	chr1:10499904:A:G	3.53316e-10	-1.2066e-10	-1.38318
10499987	chr1:10499987:G:C	3.98848e-10	-1.26196	-6.34265e-10
10500091	chr1:10500091:G:A	2.28499e-09	-1.2066e-10	0.483576
10500168	chr1:10500168:C:T	3.42258e-10	-1.2066e-10	-1.41498
10500703	chr1:10500703:T:G	2.9602e-10	-1.2066e-10	-1.56011
10500723	chr1:10500723:C:T	4.16667e-10	-1.2066e-10	-1.21825
10501225	chr1:10501225:A:G	3.06622e-10	-0.966202	-0.558723
10501406	chr1:10501406:T:C	7.50549e-09	-1.25139	2.92424
10501547	chr1:10501547:C:T	4.74446e-08	-1.31383	4.83061
10501866	chr1:10501866:C:T	1.51631e-10	-0.648981	-1.58011
10501897	chr1:10501897:T:C	1.51002e-10	-0.65285	-1.5804
10502013	chr1:10502013:A:G	3.22624e-10	-1.2066e-10	-1.47405
10502106	chr1:10502106:C:T	3.5796e-09	0.355134	0.577333
10502115	chr1:10502115:C:G	2.20354e-09	-1.2066e-10	0.447281
10502820	chr1:10502820:A:G	4.09237e-10	-1.2066e-10	-1.23625
10503552	chr1:10503552:A:G	7.2318e-09	-1.08595	2.72165
10503721	chr1:10503721:C:G	5.37403e-09	-1.2066e-10	1.33879
10503878	chr1:10503878:C:T	3.61852e-10	-1.52843	0.169121
10503885	chr1:10503885:C:G	2.8374e-10	-1.2066e-10	-1.60248
10504400	chr1:10504400:T:C	3.51186e-10	-1.2066e-10	-1.38922
10504772	chr1:10504772:C:T	8.88902e-11	-1.24589	-1.51725
10504920	chr1:10504920:A:G	3.90402e-10	-1.2066e-10	-1.28336
10504966	chr1:10504966:G:A	2.98072e-10	-1.55321	-6.34265e-10
10505286	chr1:10505286:C:T	2.07119e-10	-0.316931	-1.60031
10505308	chr1:10505308:A:G	5.85897e-10	-1.2066e-10	-0.877396
10505315	chr1:10505315:G:A	3.75623e-09	0.241893	0.738737
10505577	chr1:10505577:C:T	1.34235e-09	-1.2066e-10	-0.0483618
10505667	chr1:10505667:C:T	3.56184e-10	-1.2066e-10	-1.37509
10505857	chr1:10505857:T:C	6.96741e-10	-1.2066e-10	-0.704126
10506091	chr1:10506091:T:C	5.88789e-11	-1.59972	-1.57534
10506158	chr1:10506158:A:G	3.82822e-10	-0.113353	-1.18962
10506215	chr1:10506215:C:T	9.67211e-11	-1.04428	-1.63442
10506428	chr1:10506428:G:A	2.88532e-10	-1.58573	-6.34265e-10
10506465	chr1:10506465:C:T	5.33208e-10	-0.868461	-0.103167
10506611	chr1:10506611:A:G	3.66404e-10	0.00747429	-1.35428
10506613	chr1:10506613:T:C	5.01773e-10	-1.2066e-10	-1.03239
10506771	chr1:10506771:C:T	5.6076e-10	-1.29265	0.371404
10507001	chr1:10507001:C:T	6.05558e-11	-1.51225	-1.63473
10507326	chr1:10507326:G:A	6.98533e-10	-1.2066e-10	-0.701557
10507456	chr1:10507456:G:A	4.15078e-10	-1.2066e-10	-1.22207
10508083	chr1:10508083:C:T	3.10025e-10	-1.51389	-6.34265e-10
10508261	chr1:10508261:C:T	4.25735e-10	-1.2066e-10	-1.19672
10508405	chr1:10508405:C:T	3.43682e-10	-1.2066e-10	-1.41082
10508670	chr1:10508670:A:G	2.97558e-10	-1.2066e-10	-1.55493
10509055	chr1:10509055:G:A	3.76722e-10	-1.2066e-10	-1.31903
10509056	chr1:10509056:C:G	1.16742e-09	-0.18799	-6.34265e-10
10509066	chr1:10509066:A:G	4.64972e-10	-1.2066e-10	-1.10856
10509093	chr1:10509093:C:T	2.82104e-10	-1.2066e-10	-1.60826
10509201	chr1:10509201:G:A	2.45522e-10	-0.931064	-0.816087
10509715	chr1:10509715:T:A	3.01397e-10	-1.2066e-10	-1.54211
10509884	chr1:10509884:T:C	2.74575e-10	-1.2066e-10	-1.63532
10509928	chr1:10509928:A:G	1.08853e-09	-1.2066e-10	-0.257957
10509941	chr1:10509941:T:C	2.74952e-10	-1.2066e-10	-1.63394
10510433	chr1:10510433:C:T	6.5456e-10	-1.2066e-10	-0.766577
10510502	chr1:10510502:C:G	3.38724e-10	-1.42536	-6.34265e-10
10510504	chr1:10510504:C:T	2.74506e-10	-1.2066e-10	-1.63557
10510664	chr1:10510664:G:A	4.7621e-10	-0.72713	-0.357551
10510874	chr1:10510874:A:T	8.94229e-10	-0.454578	-6.34265e-10
10510987	chr1:10510987:T:C	2.74485e-10	-1.2066e-10	-1.63564
10511085	chr1:10511085:GCAGAGCT:G	1.91058e-10	-1.08404	-0.913921
10511614	chr1:10511614:G:A	2.7664e-10	-1.2066e-10	-1.62782
10512026	chr1:10512026:C:G	2.82827e-10	-1.60571	-6.34265e-10
10512085	chr1:10512085:G:A	6.80931e-10	-1.2066e-10	-0.727079
10512346	chr1:10512346:G:A	2.77378e-10	-1.2066e-10	-1.62516
10512639	chr1:10512639:T:A	2.30754e-09	-1.2066e-10	0.493396
10512734	chr1:10512734:C:G	1.11428e-09	-1.2066e-10	-0.234574
10512910	chr1:10512910:G:T	6.31205e-11	-1.54544	-1.56006
10512924	chr1:10512924:C:T	8.27755e-10	-1.2066e-10	-0.531823
10512929	chr1:10512929:C:G	6.5456e-10	-1.2066e-10	-0.766577
10512986	chr1:10512986:C:T	4.70078e-10	-1.2066e-10	-1.09764
10513239	chr1:10513239:GT:G	1.56216e-08	-1.3835	3.78937
10513247	chr1:10513247:C:T	3.63468e-10	-1.2066e-10	-1.35485
10513629	chr1:10513629:T:C	3.15003e-09	-1.2066e-10	0.804628
10513733	chr1:10513733:G:T	4.35638e-09	-1.2066e-10	1.12886
10513785	chr1:10513785:A:G	6.67097e-09	-1.2066e-10	1.55498
10513810	chr1:10513810:G:A	1.53128e-08	-1.40384	3.78974
10513812	chr1:10513812:G:C	6.5456e-10	-1.2066e-10	-0.766577
10514166	chr1:10514166:G:C	6.62718e-10	-1.2066e-10	-0.754191
10514286	chr1:10514286:G:A	4.48996e-10	-1.2066e-10	-1.14352
10514620	chr1:10514620:C:T	1.10573e-09	-1.58033	1.33805
10514984	chr1:10514984:C:T	3.12989e-09	-1.2066e-10	0.798215
10515853	chr1:10515853:A:G	2.85923e-10	-1.59482	-6.34265e-10
10516827	chr1:10516827:A:G	2.74498e-10	-1.2066e-10	-1.6356
10517706	chr1:10517706:A:G	4.10168e-09	-1.2066e-10	1.06861
10517791	chr1:10517791:C:T	5.39175e-10	-1.2066e-10	-0.960499
10518734	chr1:10518734:T:C	1.06181e-08	-1.34368	3.36346
10518892	chr1:10518892:G:T	3.00731e-10	-1.2066e-10	-1.54432
10519562	chr1:10519562:A:G	6.059e-10	-1.2066e-10	-0.843825
10519586	chr1:10519586:G:A	9.27938e-10	-1.2066e-10	-0.417575
10519593	chr1:10519593:G:C	4.5533e-10	0.36409	-1.49361
10519663	chr1:10519663:A:G	2.99232e-10	-1.2066e-10	-1.54932
10519751	chr1:10519751:T:C	4.55254e-10	0.498931	-1.62862
10520162	chr1:10520162:TG:T	3.23062e-10	-1.4727	-6.34265e-10
10520218	chr1:10520218:C:G	7.0988e-11	-1.492	-1.49603
10520261	chr1:10520261:C:T	2.14623e-09	0.420929	-6.34265e-10
10520834	chr1:10520834:C:T	2.05839e-10	-0.828148	-1.0953
10520994	chr1:10520994:A:T	3.5899e-10	-1.36724	-6.34265e-10
10521143	chr1:10521143:T:C	1.73315e-10	-1.46413	-0.6313
10521457	chr1:10521457:A:G	8.37523e-10	-1.55601	1.03592
10521601	chr1:10521601:G:A	5.72185e-10	-0.885223	-0.0158542
10522070	chr1:10522070:C:T	9.70414e-09	-1.33402	3.26379
10522388	chr1:10522388:A:C	3.28954e-10	-1.2066e-10	-1.45462
10523112	chr1:10523112:T:C	3.448e-10	-1.40758	-6.34265e-10
10523215	chr1:10523215:A:G	2.94577e-10	-1.2066e-10	-1.565
10523366	chr1:10523366:T:C	3.34167e-09	-1.2066e-10	0.863687
10523474	chr1:10523474:A:G	4.56674e-10	0.345181	-1.47175
10523637	chr1:10523637:A:G	4.78369e-09	-1.2066e-10	1.22243
10523679	chr1:10523679:G:T	7.58168e-11	-1.60568	-1.31654
10524289	chr1:10524289:T:C	4.60969e-10	0.506127	-1.62334
10524615	chr1:10524615:G:A	4.27429e-10	0.2927	-1.48545
10524653	chr1:10524653:G:A	6.97749e-09	-1.2066e-10	1.5999
10524989	chr1:10524989:C:T	2.60217e-07	0.752248	4.46648
10525082	chr1:10525082:A:T	1.68966e-10	-1.31991	-0.800937
10525258	chr1:10525258:A:G	1.67022e-10	-1.36594	-0.766475
10525470	chr1:10525470:C:A	6.13986e-10	0.802491	-1.63306
10525903	chr1:10525903:C:T	4.83544e-10	-1.2066e-10	-1.0694
10526273	chr1:10526273:G:A	3.11469e-10	-1.2066e-10	-1.50924
10526458	chr1:10526458:A:G	1.48057e-09	-1.2066e-10	0.0496448
10526744	chr1:10526744:T:A	2.85007e-10	0.00726583	-1.60529
10526783	chr1:10526783:C:G	2.87007e-10	-1.2066e-10	-1.59103
10527107	chr1:10527107:A:G	9.24667e-11	-1.57149	-1.1522
10527737	chr1:10527737:G:A	2.46675e-07	0.680905	4.48438
10527744	chr1:10527744:G:A	3.16877e-10	-1.2066e-10	-1.49203
10527853	chr1:10527853:T:C	4.54206e-10	-1.2066e-10	-1.13199
10529240	chr1:10529240:T:C	2.96172e-10	-1.2066e-10	-1.5596
10529401	chr1:10529401:A:T	2.76532e-10	-1.2066e-10	-1.62822
10529779	chr1:10529779:A:G	3.53667e-09	-1.47575	2.39615
10529784	chr1:10529784:T:C	3.23362e-10	-1.2066e-10	-1.47177
10529868	chr1:10529868:G:A	9.99241e-10	-1.2066e-10	-0.343543
10529878	chr1:10529878:T:C	4.31148e-09	-1.2066e-10	1.1185
10530314	chr1:10530314:G:GT	1.06827e-09	-1.2066e-10	-0.276741
10531047	chr1:10531047:T:C	2.38317e-10	-1.20062	-0.57632
10531935	chr1:10531935:T:C	1.48737e-09	-1.2066e-10	0.0542248
10532174	chr1:10532174:C:G	2.08844e-10	-0.308988	-1.59997
10532883	chr1:10532883:A:G	3.38387e-10	-1.2066e-10	-1.42635
10533239	chr1:10533239:G:T	3.90025e-10	-0.944569	-0.339762
10533484	chr1:10533484:T:A	9.71273e-08	-0.152198	4.38544
10533490	chr1:10533490:C:A	3.47921e-10	-1.2066e-10	-1.39856
10534733	chr1:10534733:A:G	1.27525e-09	-1.26315	1.16351
10534828	chr1:10534828:C:T	2.868e-10	-1.59175	-6.34265e-10
10535238	chr1:10535238:G:A	1.10889e-09	-1.2066e-10	-0.239428
10535512	chr1:10535512:C:T	3.63044e-10	-1.2066e-10	-1.35601
10535925	chr1:10535925:A:G	3.97006e-09	1.036	-6.34265e-10
10535965	chr1:10535965:C:T	2.20013e-10	-1.25899	-0.597865
10535969	chr1:10535969:G:A	3.34708e-10	-1.2066e-10	-1.43728
10536284	chr1:10536284:C:T	8.51418e-10	-1.30288	0.799239
10536331	chr1:10536331:A:G	6.42086e-09	-1.2066e-10	1.51677
10536365	chr1:10536365:C:T	3.6868e-10	-1.2066e-10	-1.34061
10536473	chr1:10536473:A:G	5.21368e-08	-1.2066e-10	3.61109
10536565	chr1:10536565:G:A	2.20776e-10	-0.338375	-1.51501
10536567	chr1:10536567:C:T	2.19367e-10	-0.338768	-1.52103
10536967	chr1:10536967:A:G	2.98452e-09	-1.44569	2.19635
10536996	chr1:10536996:T:G	6.50656e-09	-1.2066e-10	1.53003
10537011	chr1:10537011:T:C	2.5566e-10	-1.36294	-0.343746
10537146	chr1:10537146:C:T	1.06878e-09	-1.2066e-10	-0.276262
10537494	chr1:10537494:C:T	1.66726e-09	-1.29407	1.46247
10538116	chr1:10538116:G:A	2.49664e-10	-1.22825	-0.502174
10538159	chr1:10538159:G:A	1.77686e-09	-1.28005	1.51212
10539297	chr1:10539297:T:C	3.63722e-09	-1.2066e-10	0.948436
10539506	chr1:10539506:C:T	2.99816e-10	-1.2066e-10	-1.54737
10539586	chr1:10539586:CAT:C	1.90829e-07	-0.0295376	4.93813
10539600	chr1:10539600:A:G	2.96912e-10	-1.2066e-10	-1.55711
10540227	chr1:10540227:G:A	1.56928e-09	-1.2066e-10	0.107834
10540339	chr1:10540339:C:T	3.21886e-10	-1.2066e-10	-1.47634
10540548	chr1:10540548:TTG:T	7.62824e-11	-1.52523	-1.39087
10541188	chr1:10541188:A:G	9.49285e-09	-1.2066e-10	1.90775
10541340	chr1:10541340:GT:G	2.2811e-09	0.481875	-6.34265e-10
10541674	chr1:10541674:C:T	3.58869e-10	-1.36758	-6.34265e-10
10541704	chr1:10541704:G:A	1.72719e-10	-0.482884	-1.61599
10542519	chr1:10542519:C:T	4.3007e-10	-1.2066e-10	-1.18659
10542701	chr1:10542701:C:T	7.85337e-08	-0.280396	4.30114
10542727	chr1:10542727:C:CTCCA	2.19513e-10	-0.249058	-1.61007
10543284	chr1:10543284:G:C	2.97842e-10	-1.2066e-10	-1.55398
10543290	chr1:10543290:G:A	3.15752e-10	-1.2066e-10	-1.49558
10543293	chr1:10543293:C:T	2.70519e-10	-1.15305	-0.497145
10543329	chr1:10543329:T:C	3.4354e-09	-1.2066e-10	0.891348
10543388	chr1:10543388:C:G	3.40649e-09	-1.2066e-10	0.882898
10543659	chr1:10543659:T:C	1.17676e-09	-1.31424	1.13422
10543835	chr1:10543835:A:G	1.45186e-08	-0.0275084	2.36015
10543867	chr1:10543867:T:C	2.48436e-10	-1.35296	-0.382395
10544017	chr1:10544017:G:A	3.43085e-09	-1.2066e-10	0.890025
10544292	chr1:10544292:A:G	1.53424e-09	-1.2066e-10	0.085253
10544368	chr1:10544368:A:G	2.85234e-10	-1.2066e-10	-1.59723
10544482	chr1:10544482:G:A	1.13724e-08	-0.0903995	2.17881
10544615	chr1:10544615:C:T	3.43085e-09	-1.2066e-10	0.890025
10545739	chr1:10545739:C:A	3.68755e-09	-1.46845	2.43063
10545795	chr1:10545795:A:G	2.06204e-09	-1.2066e-10	0.380911
10545814	chr1:10545814:C:T	3.32679e-10	-1.2066e-10	-1.44336
10545838	chr1:10545838:G:C	8.28978e-10	-0.530346	-6.34265e-10
10546133	chr1:10546133:A:G	7.43069e-10	-1.2066e-10	-0.639751
10546730	chr1:10546730:G:A	2.61041e-10	-1.48464	-0.201223
10546939	chr1:10546939:G:T	2.22974e-09	0.164368	0.294731
10547171	chr1:10547171:C:T	7.56979e-10	-1.2066e-10	-0.621205
10547394	chr1:10547394:T:C	2.02204e-10	-0.418186	-1.52308
10547405	chr1:10547405:A:G	7.43069e-10	-1.2066e-10	-0.639751
10547477	chr1:10547477:G:A	2.60076e-09	-1.2066e-10	0.613018
10547838	chr1:10547838:C:T	5.9263e-11	-1.58944	-1.57911
10547954	chr1:10547954:G:A	1.84752e-09	-1.2066e-10	0.271059
10548151	chr1:10548151:A:G	5.54131e-10	-1.2066e-10	-0.933139
10548200	chr1:10548200:G:C	7.48899e-11	-1.59393	-1.34059
10548341	chr1:10548341:A:G	6.00136e-11	-1.59448	-1.56149
10549033	chr1:10549033:C:T	5.16196e-09	0.372348	0.926183
10549338	chr1:10549338:C:T	1.34992e-09	0.565903	-0.60864
10549775	chr1:10549775:G:A	3.59421e-10	-1.2066e-10	-1.36605
10549820	chr1:10549820:G:T	5.99224e-11	-1.59095	-1.56654
10549916	chr1:10549916:G:T	1.56605e-10	-1.25062	-0.946193
10550100	chr1:10550100:A:C	3.09455e-10	-1.2066e-10	-1.51573
10550484	chr1:10550484:T:G	2.96701e-10	-1.2066e-10	-1.55781
10550623	chr1:10550623:C:T	6.00195e-11	-1.58984	-1.56603
10550641	chr1:10550641:A:G	2.99422e-10	-1.2066e-10	-1.54869
10551346	chr1:10551346:T:C	6.83044e-10	-1.44345	0.719467
10551360	chr1:10551360:G:A	5.80994e-10	-1.44399	0.558194
10551537	chr1:10551537:A:T	5.42823e-09	0.342166	1.00666
10551780	chr1:10551780:A:G	3.72234e-10	-1.2066e-10	-1.33102
10552018	chr1:10552018:G:A	4.50001e-09	0.296874	0.864421
10552101	chr1:10552101:A:T	6.05993e-11	-1.59206	-1.5542
10552357	chr1:10552357:G:A	1.48659e-09	-1.2066e-10	0.0536991
10552753	chr1:10552753:T:C	6.29744e-09	0.396002	1.10136
10552981	chr1:10552981:G:A	2.89238e-10	-1.2066e-10	-1.58329
10553235	chr1:10553235:G:A	3.09563e-10	-1.2066e-10	-1.51538
10553287	chr1:10553287:T:G	1.53728e-09	0.704064	-0.616835
10553344	chr1:10553344:G:A	2.98376e-10	-1.2066e-10	-1.55219
10553440	chr1:10553440:T:C	2.56804e-10	-0.0730202	-1.62921
10553503	chr1:10553503:A:G	5.07751e-09	0.371812	0.910225
10553554	chr1:10553554:G:A	4.46548e-10	-1.14899	-6.34265e-10
10553603	chr1:10553603:C:T	6.52602e-10	-1.45029	0.680713
10553640	chr1:10553640:GCTTCTCCCTC:G	6.12111e-10	-1.50825	0.674621
10553863	chr1:10553863:C:T	2.68557e-09	-1.2066e-10	0.645107
10554056	chr1:10554056:G:A	3.826e-10	-1.2066e-10	-1.30355
10554176	chr1:10554176:C:T	1.39987e-09	0.636664	-0.643071
10554359	chr1:10554359:TAAAGGGCAGACTCCA:T	3.01032e-10	-1.2066e-10	-1.54332
10554747	chr1:10554747:A:G	1.85487e-10	-1.10661	-0.920946
10554757	chr1:10554757:A:G	7.42696e-10	-1.2066e-10	-0.640253
10555925	chr1:10555925:G:A	4.14467e-10	-1.22355	-6.34265e-10
10556104	chr1:10556104:G:A	2.27636e-09	-1.2066e-10	0.479792
10556427	chr1:10556427:C:T	5.40021e-09	0.401101	0.942553
10556717	chr1:10556717:A:AG	5.77092e-11	-1.60522	-1.5899
10556977	chr1:10556977:G:A	1.96795e-09	-1.14804	1.48224
10557087	chr1:10557087:A:G	2.8913e-10	-1.2066e-10	-1.58366
10557134	chr1:10557134:A:G	2.60123e-09	-1.2066e-10	0.613201
10557215	chr1:10557215:A:T	5.1452e-09	0.405109	0.89017
10557302	chr1:10557302:T:C	6.51445e-10	-1.4749	0.703554
10557534	chr1:10557534:T:C	5.34183e-09	0.455703	0.87708
10557867	chr1:10557867:T:C	9.33383e-11	-1.55324	-1.16107
10557998	chr1:10557998:T:C	6.76686e-10	-1.2066e-10	-0.733332
10558044	chr1:10558044:G:T	9.53127e-09	-1.2066e-10	1.91179
10558052	chr1:10558052:A:G	2.07698e-10	-1.09183	-0.822624
10558309	chr1:10558309:G:T	4.49964e-10	-1.2066e-10	-1.14137
10558540	chr1:10558540:G:A	3.40648e-10	-1.2066e-10	-1.41969
10558937	chr1:10558937:C:A	6.00832e-09	0.523097	0.927263
10559606	chr1:10559606:C:T	3.36728e-10	-1.2066e-10	-1.43127
10559908	chr1:10559908:G:C	7.21993e-09	0.709016	0.925045
10559937	chr1:10559937:G:T	6.74955e-11	-1.59646	-1.44202
10560080	chr1:10560080:G:A	2.83331e-10	-1.2066e-10	-1.60392
10560150	chr1:10560150:C:T	7.45602e-10	-1.2066e-10	-0.636348
10560182	chr1:10560182:C:T	1.82968e-09	0.846129	-0.584773
10560213	chr1:10560213:A:G	6.02511e-09	0.545645	0.907506
10560644	chr1:10560644:C:T	3.00201e-10	-1.2066e-10	-1.54609
10560662	chr1:10560662:T:C	7.55613e-09	-0.0580356	1.73761
10560993	chr1:10560993:A:G	3.79545e-10	0.0254801	-1.33705
10561093	chr1:10561093:G:A	8.14658e-10	-1.2066e-10	-0.547771
10561220	chr1:10561220:C:A	3.40147e-10	-1.2066e-10	-1.42116
10561228	chr1:10561228:C:A	2.96701e-10	-1.2066e-10	-1.55781
10561848	chr1:10561848:C:T	2.56143e-09	-1.2066e-10	0.597779
10561909	chr1:10561909:A:C	7.52113e-11	-1.52191	-1.40833
10562016	chr1:10562016:A:G	2.99292e-10	-1.2066e-10	-1.54912
10562317	chr1:10562317:A:G	3.73903e-10	-0.183421	-1.14312
10562324	chr1:10562324:A:C	7.47527e-10	-1.2066e-10	-0.633769
10562341	chr1:10562341:T:G	3.3464e-10	-1.2066e-10	-1.43748
10562617	chr1:10562617:G:A	4.29996e-10	-1.2066e-10	-1.18676
10562746	chr1:10562746:C:T	4.36657e-10	-1.2066e-10	-1.17139
10562858	chr1:10562858:T:C	7.26943e-09	-0.280134	1.92103
10562968	chr1:10562968:A:G	2.84986e-10	-1.5981	-6.34265e-10
10563119	chr1:10563119:T:C	1.84382e-09	0.748488	-0.479435
10563182	chr1:10563182:T:C	4.44014e-09	-0.375965	1.52387
10563651	chr1:10563651:G:A	5.83612e-11	-1.5881	-1.59579
10563729	chr1:10563729:G:A	7.35008e-11	-1.52935	-1.42389
10563784	chr1:10563784:T:C	1.97381e-10	-1.54134	-0.424064
10563861	chr1:10563861:A:G	6.02523e-10	-1.2066e-10	-0.849414
10564000	chr1:10564000:CAT:C	4.04325e-10	-0.108402	-1.13992
10564258	chr1:10564258:A:G	7.33259e-09	-0.283368	1.93291
10564411	chr1:10564411:A:G	8.07514e-09	-0.249485	1.99549
10564568	chr1:10564568:C:T	3.0225e-10	-1.2066e-10	-1.53929
10565039	chr1:10565039:G:T	3.00929e-10	-1.2066e-10	-1.54367
10565124	chr1:10565124:G:A	7.4437e-10	-1.2066e-10	-0.638001
10565148	chr1:10565148:C:T	9.83605e-09	-1.2066e-10	1.94327
10565154	chr1:10565154:G:A	6.12536e-09	-1.2066e-10	1.46965
10565416	chr1:10565416:A:G	8.37917e-09	-1.2066e-10	1.78296
10565597	chr1:10565597:C:T	5.87471e-11	-1.58547	-1.59182
10566230	chr1:10566230:G:T	7.98477e-09	-0.300119	2.03487
10566536	chr1:10566536:T:C	7.45655e-10	-1.2066e-10	-0.636277
10566865	chr1:10566865:G:C	7.40415e-09	-0.320897	1.98015
10567361	chr1:10567361:A:G	6.28175e-10	-1.2066e-10	-0.807722
10567562	chr1:10567562:C:T	5.35569e-09	-0.45623	1.79161
10567848	chr1:10567848:C:T	7.81474e-11	-1.5983	-1.29364
10568097	chr1:10568097:C:T	2.96594e-10	-1.2066e-10	-1.55817
10568190	chr1:10568190:C:G	1.35592e-09	-1.2066e-10	-0.0383039
10568293	chr1:10568293:G:A	1.8529e-09	-0.320746	0.594714
10568825	chr1:10568825:C:T	7.30415e-09	-0.265603	1.91126
10568970	chr1:10568970:C:T	4.01845e-10	-1.2066e-10	-1.25447
10569254	chr1:10569254:T:C	3.09388e-10	-1.2066e-10	-1.51594
10569433	chr1:10569433:C:T	1.53234e-09	-1.2066e-10	0.084009
10569505	chr1:10569505:G:A	7.62758e-09	-0.342839	2.03183
10569600	chr1:10569600:A:G	3.12109e-10	-1.2066e-10	-1.50719
10569715	chr1:10569715:G:T	3.80953e-10	-1.30786	-6.34265e-10
10569790	chr1:10569790:T:C	4.4258e-10	-1.2066e-10	-1.15792
10569875	chr1:10569875:C:T	7.89889e-11	-1.52354	-1.35769
10570243	chr1:10570243:A:G	4.39814e-10	-1.2066e-10	-1.16419
10570481	chr1:10570481:C:T	5.8527e-11	-1.58493	-1.59612
10570609	chr1:10570609:G:A	2.83423e-09	-1.2066e-10	0.698986
10570909	chr1:10570909:G:A	8.09789e-09	-0.36185	2.11067
10571180	chr1:10571180:C:T	4.85266e-10	-1.53705	0.471207
10571393	chr1:10571393:G:A	7.33634e-09	-1.2066e-10	1.65005
10571398	chr1:10571398:C:G	6.40726e-10	-1.2066e-10	-0.787939
10571448	chr1:10571448:G:A	2.95235e-10	-1.2066e-10	-1.56277
10571682	chr1:10571682:G:A	7.1949e-09	-0.333818	1.96441
10571707	chr1:10571707:G:T	7.96589e-11	-1.56987	-1.30292
10571758	chr1:10571758:G:A	7.06468e-09	-0.346068	1.95839
10572178	chr1:10572178:C:T	7.53883e-10	-1.1878	0.562498
10572303	chr1:10572303:G:A	3.12235e-10	-1.2066e-10	-1.50679
10572464	chr1:10572464:G:A	2.76188e-09	-1.2066e-10	0.673126
10572558	chr1:10572558:A:G	4.24343e-10	-0.0470289	-1.15297
10572590	chr1:10572590:G:A	7.10927e-09	-0.334671	1.95329
10572599	chr1:10572599:A:G	2.92635e-09	-1.2066e-10	0.730973
10572794	chr1:10572794:C:T	3.16145e-10	-1.2066e-10	-1.49434
10572898	chr1:10572898:C:T	6.28294e-09	-1.2066e-10	1.49505
10573188	chr1:10573188:G:A	2.40926e-09	-1.26097	1.7975
10573216	chr1:10573216:G:A	7.46277e-09	-0.334527	2.00167
10573396	chr1:10573396:G:A	8.58038e-09	-0.286376	2.09307
10573432	chr1:10573432:A:G	2.86945e-10	0.00851278	-1.59976
10573465	chr1:10573465:C:G	3.09388e-10	-1.2066e-10	-1.51594
10573486	chr1:10573486:C:A	6.87459e-09	-0.382739	1.96779
10573594	chr1:10573594:G:A	3.34339e-10	-0.287609	-1.15078
10573965	chr1:10573965:G:A	9.02276e-10	-1.2066e-10	-0.44562
10574114	chr1:10574114:T:C	2.17753e-09	-0.459438	0.894846
10574509	chr1:10574509:T:G	3.28405e-09	-1.2066e-10	0.846293
10574729	chr1:10574729:G:A	3.01995e-10	-1.2066e-10	-1.54013
10575064	chr1:10575064:G:A	2.56384e-10	-0.241111	-1.46275
10575202	chr1:10575202:A:G	2.74463e-10	-1.2066e-10	-1.63572
10575271	chr1:10575271:C:T	1.45015e-10	-1.43927	-0.834431
10575305	chr1:10575305:C:T	4.35669e-10	0.00322729	-1.17688
10575599	chr1:10575599:T:C	4.40759e-10	-0.605705	-0.556337
10575944	chr1:10575944:C:T	1.26245e-09	-1.2066e-10	-0.109731
10576386	chr1:10576386:G:A	7.4769e-09	-0.337826	2.00686
10576817	chr1:10576817:C:T	5.93663e-11	-1.60486	-1.56195
10576898	chr1:10576898:A:T	7.40878e-09	-0.446226	2.10611
10577021	chr1:10577021:C:T	3.28395e-10	-1.2066e-10	-1.45632
10577213	chr1:10577213:A:G	3.10079e-10	-1.2066e-10	-1.51371
10577217	chr1:10577217:C:T	2.50092e-09	0.573874	-6.34265e-10
10577279	chr1:10577279:C:T	3.11104e-10	-1.2066e-10	-1.51041
10578145	chr1:10578145:G:A	1.58828e-08	-0.820832	3.24328
10578547	chr1:10578547:C:T	2.70981e-10	-1.03046	-0.618029
10578684	chr1:10578684:A:T	6.56161e-10	-1.2066e-10	-0.764134
10579441	chr1:10579441:C:T	2.96701e-10	-1.2066e-10	-1.55781
10579593	chr1:10579593:C:T	7.74192e-11	-1.51247	-1.38884
10579654	chr1:10579654:G:A	3.13545e-10	-1.2066e-10	-1.5026
10580276	chr1:10580276:A:G	1.80209e-09	-1.21617	1.46233
10580327	chr1:10580327:C:T	4.86571e-10	-1.06316	-6.34265e-10
10580381	chr1:10580381:C:T	3.2761e-09	-0.963515	1.80738
10580435	chr1:10580435:G:C	5.33907e-10	-1.2066e-10	-0.970318
10581446	chr1:10581446:C:T	3.10673e-10	-1.2066e-10	-1.5118
10581746	chr1:10581746:TTAATTTA:T	2.55966e-10	-0.407838	-1.29766
10582011	chr1:10582011:GATTAA:G	3.43699e-10	-1.59789	0.187121
10582175	chr1:10582175:A:G	3.021e-10	-1.2066e-10	-1.53978
10582449	chr1:10582449:A:G	4.61743e-10	-1.55545	0.439918
10582826	chr1:10582826:C:T	5.06961e-10	0.580197	-1.6023
10583140	chr1:10583140:G:A	1.89896e-10	-1.19213	-0.81194
10583376	chr1:10583376:C:T	4.15002e-10	-1.2066e-10	-1.22226
10583410	chr1:10583410:TG:T	5.64696e-10	-1.2066e-10	-0.914252
10583617	chr1:10583617:C:T	7.9429e-10	-1.2066e-10	-0.573092
10583620	chr1:10583620:T:G	5.98692e-10	-1.2066e-10	-0.855793
10583913	chr1:10583913:G:A	7.23927e-10	-1.2066e-10	-0.66585
10584092	chr1:10584092:G:A	3.16548e-10	-0.298191	-1.19487
10584111	chr1:10584111:T:C	2.76517e-10	-1.2066e-10	-1.62827
10584284	chr1:10584284:A:G	3.26751e-10	-1.2066e-10	-1.46134
10584294	chr1:10584294:G:A	7.1046e-11	-1.37172	-1.61549
10584341	chr1:10584341:C:T	7.94399e-11	-1.3045	-1.57104
10584437	chr1:10584437:T:C	7.97863e-11	-1.30899	-1.5622
10584932	chr1:10584932:A:G	2.92855e-10	-1.2066e-10	-1.57086
10585565	chr1:10585565:C:T	8.0257e-10	-1.2066e-10	-0.562721
10585599	chr1:10585599:G:C	6.023e-11	-1.51962	-1.63275
10585677	chr1:10585677:C:T	1.46785e-10	-0.790735	-1.47084
10585764	chr1:10585764:T:C	3.17573e-10	-1.2066e-10	-1.48983
10585967	chr1:10585967:A:T	3.44227e-10	-1.2066e-10	-1.40924
10586329	chr1:10586329:T:C	5.51409e-10	-0.938063	-6.34265e-10
10586519	chr1:10586519:C:T	4.8233e-10	-1.07191	-6.34265e-10
10587223	chr1:10587223:G:A	9.18584e-11	-1.09972	-1.63057
10587238	chr1:10587238:C:T	3.72872e-10	-1.2066e-10	-1.32931
10587867	chr1:10587867:C:T	8.08711e-11	-1.22308	-1.6346
10588006	chr1:10588006:C:T	3.95637e-10	-1.27004	-6.34265e-10
10588043	chr1:10588043:TG:T	6.27928e-10	-1.2066e-10	-0.808115
10588359	chr1:10588359:A:T	2.7447e-10	-1.2066e-10	-1.6357
10588437	chr1:10588437:T:TA	4.87422e-10	-1.2066e-10	-1.06141
10588748	chr1:10588748:G:A	3.15918e-10	-1.2066e-10	-1.49506
10588997	chr1:10588997:G:A	4.48455e-10	-1.14473	-6.34265e-10
10589119	chr1:10589119:C:T	3.0223e-10	-1.2066e-10	-1.53935
10589166	chr1:10589166:G:A	1.19369e-10	-0.873808	-1.59452
10589200	chr1:10589200:A:G	2.7482e-10	-1.2066e-10	-1.63442
10589310	chr1:10589310:G:A	4.12122e-10	-1.22922	-6.34265e-10
10589908	chr1:10589908:C:A	8.79438e-11	-1.17357	-1.60027
10590011	chr1:10590011:C:T	9.29425e-11	-1.11744	-1.60112
10590068	chr1:10590068:G:A	8.97801e-11	-1.16017	-1.593
10590144	chr1:10590144:G:A	8.08997e-11	-1.27957	-1.57776
10590291	chr1:10590291:G:A	3.61838e-09	-1.2066e-10	0.943242
10590325	chr1:10590325:T:C	4.21248e-10	-1.2066e-10	-1.20732
10590428	chr1:10590428:C:T	3.9734e-10	-1.26575	-6.34265e-10
10590645	chr1:10590645:A:G	3.82046e-10	-1.2066e-10	-1.305
10590690	chr1:10590690:T:C	8.23087e-09	-1.2066e-10	1.76511
10591320	chr1:10591320:A:T	4.24961e-10	-1.2066e-10	-1.19854
10591363	chr1:10591363:C:CT	6.19576e-11	-1.52414	-1.59995
10591403	chr1:10591403:C:T	5.64759e-11	-1.59873	-1.618
10591532	chr1:10591532:T:C	4.29129e-10	-1.18878	-6.34265e-10
10591546	chr1:10591546:T:C	5.19865e-10	-1.1419	0.144931
10591610	chr1:10591610:C:T	2.96287e-10	-1.2066e-10	-1.55921
10592250	chr1:10592250:T:C	1.31972e-09	-1.2066e-10	-0.065364
10592488	chr1:10592488:G:A	6.80998e-11	-1.60214	-1.42743
10592548	chr1:10592548:G:A	1.82197e-10	-1.00681	-1.03865
10592920	chr1:10592920:T:C	2.39379e-10	-0.358796	-1.4137
10593157	chr1:10593157:AT:A	3.68476e-10	-1.2066e-10	-1.34117
10593565	chr1:10593565:T:C	1.62527e-10	-1.33038	-0.82932
10594312	chr1:10594312:A:G	8.79573e-11	-1.4331	-1.34059
10594495	chr1:10594495:C:T	1.42408e-10	-1.60322	-0.688619
10594631	chr1:10594631:T:C	2.1442e-10	-0.331083	-1.55152
10594780	chr1:10594780:G:A	3.8258e-10	-0.0818114	-1.22179
10595652	chr1:10595652:G:A	4.61235e-10	0.514668	-1.6313
10595862	chr1:10595862:A:AG	2.02549e-10	-1.51899	-0.420563
10596267	chr1:10596267:C:T	2.68527e-10	-1.60482	-0.0527731
10596278	chr1:10596278:C:T	6.50973e-11	-1.58921	-1.48545
10596470	chr1:10596470:G:A	4.57633e-10	-1.2066e-10	-1.12447
10596607	chr1:10596607:G:T	5.70741e-11	-1.59131	-1.61488
10596770	chr1:10596770:T:C	4.49865e-10	-1.2066e-10	-1.14159
10597327	chr1:10597327:A:G	3.91589e-08	-1.2066e-10	3.32484
10597410	chr1:10597410:A:G	1.79748e-10	-1.59281	-0.466173
10597547	chr1:10597547:C:T	4.08675e-09	-1.2066e-10	1.06496
10597855	chr1:10597855:T:C	4.56288e-09	-1.2066e-10	1.17517
10597863	chr1:10597863:T:C	2.95973e-10	-1.56027	-6.34265e-10
10598145	chr1:10598145:G:A	4.90702e-10	0.566442	-1.62114
10598164	chr1:10598164:T:C	4.2666e-08	0.0858014	3.32482
10598291	chr1:10598291:C:T	3.53956e-09	-1.2066e-10	0.921217
10598310	chr1:10598310:C:T	4.15484e-10	-1.2066e-10	-1.2211
10598792	chr1:10598792:C:T	4.11075e-10	-1.2066e-10	-1.23176
10598876	chr1:10598876:CCT:C	5.51774e-10	0.583613	-1.52101
10598899	chr1:10598899:A:G	3.14633e-10	-1.2066e-10	-1.49913
10599095	chr1:10599095:C:T	2.93975e-10	-1.56705	-6.34265e-10
10599120	chr1:10599120:A:G	3.90611e-10	-1.2066e-10	-1.28283
10599281	chr1:10599281:C:G	9.08708e-10	-0.438516	-6.34265e-10
10600423	chr1:10600423:A:G	5.39252e-10	-1.2066e-10	-0.960357
10600958	chr1:10600958:C:T	2.82898e-10	-1.60545	-6.34265e-10
10601130	chr1:10601130:C:T	3.47447e-10	-1.2066e-10	-1.39993
10601183	chr1:10601183:A:C	5.20518e-10	-1.2066e-10	-0.995715
10601502	chr1:10601502:C:T	2.86746e-10	-1.59194	-6.34265e-10
10601605	chr1:10601605:G:A	3.8311e-09	-1.2066e-10	1.00037
10601654	chr1:10601654:TTGTCC:T	1.04105e-09	-1.2066e-10	-0.302554
10603516	chr1:10603516:C:T	2.99203e-07	0.0285666	5.32977
10603539	chr1:10603539:CAGTTCAGG:C	1.27023e-09	-0.103585	-6.34265e-10
10603802	chr1:10603802:A:G	2.90304e-10	-1.2066e-10	-1.57961
10603821	chr1:10603821:A:T	3.10667e-10	-1.2066e-10	-1.51182
10604004	chr1:10604004:A:G	3.66165e-10	-1.2066e-10	-1.34746
10604122	chr1:10604122:G:A	2.81307e-10	-1.2066e-10	-1.61109
10604509	chr1:10604509:G:A	1.67658e-10	-1.57503	-0.553579
10604522	chr1:10604522:G:T	3.32646e-10	-1.44346	-6.34265e-10
10604651	chr1:10604651:G:A	2.84579e-10	-1.59953	-6.34265e-10
10604666	chr1:10604666:T:C	9.11315e-10	-1.2066e-10	-0.435651
10604862	chr1:10604862:G:A	3.58515e-10	-1.2066e-10	-1.36857
10606460	chr1:10606460:T:G	2.02048e-10	-1.48521	-0.45682
10606535	chr1:10606535:TG:T	4.33597e-10	0.158249	-1.33667
10606589	chr1:10606589:C:T	1.27661e-09	0.454876	-0.553456
10606678	chr1:10606678:A:G	1.83406e-09	-0.747013	1.01076
10606700	chr1:10606700:A:G	2.97081e-10	-1.2066e-10	-1.55654
10609041	chr1:10609041:C:G	2.50737e-09	-0.622507	1.19896
10609453	chr1:10609453:A:G	2.77228e-10	-1.2066e-10	-1.6257
10609460	chr1:10609460:T:A	4.50034e-10	0.224625	-1.36584
10609600	chr1:10609600:A:G	2.75003e-10	-1.2066e-10	-1.63376
10609727	chr1:10609727:G:A	7.96541e-10	-1.2066e-10	-0.570261
10609767	chr1:10609767:C:A	3.06602e-09	-1.2066e-10	0.777597
10609778	chr1:10609778:G:A	3.18949e-10	-1.2066e-10	-1.48551
10610149	chr1:10610149:A:C	3.10723e-08	-1.2066e-10	3.09353
10610433	chr1:10610433:C:G	1.41558e-09	-1.2066e-10	0.0047562
10610572	chr1:10610572:C:T	3.45352e-10	-1.2066e-10	-1.40598
10611265	chr1:10611265:C:T	2.89167e-10	-1.2066e-10	-1.58354
10611266	chr1:10611266:A:G	1.2326e-10	-1.51153	-0.924715
10611370	chr1:10611370:C:T	2.25202e-10	-0.392921	-1.44062
10611508	chr1:10611508:G:A	6.74087e-11	-1.57845	-1.46132
10612017	chr1:10612017:C:T	3.14974e-10	-1.2066e-10	-1.49805
10612372	chr1:10612372:C:G	6.90051e-10	0.154859	-0.868632
10612560	chr1:10612560:C:A	3.88166e-10	-1.28911	-6.34265e-10
10612878	chr1:10612878:A:G	6.74536e-10	0.147621	-0.884135
10612924	chr1:10612924:G:A	3.06302e-10	-1.2066e-10	-1.52597
10613120	chr1:10613120:G:A	3.87553e-10	-1.29069	-6.34265e-10
10613137	chr1:10613137:G:A	5.60404e-10	-1.53685	0.614966
10613339	chr1:10613339:A:G	2.89078e-10	-1.58384	-6.34265e-10
10613689	chr1:10613689:C:T	1.0024e-08	-1.2066e-10	1.9622
10614203	chr1:10614203:C:T	9.99732e-09	-1.2066e-10	1.95953
10614449	chr1:10614449:G:GTT	3.49412e-10	-1.2066e-10	-1.39429
10614625	chr1:10614625:T:C	2.75626e-10	-1.2066e-10	-1.63149
10617367	chr1:10617367:C:G	7.72357e-10	-1.2066e-10	-0.601093
10617480	chr1:10617480:C:T	3.97006e-10	-1.2066e-10	-1.26659
10618300	chr1:10618300:T:A	3.4479e-10	-1.2066e-10	-1.4076
10618382	chr1:10618382:G:T	3.18704e-10	-1.2066e-10	-1.48628
10618553	chr1:10618553:G:A	1.3511e-09	-0.449466	0.407597
10618674	chr1:10618674:C:T	2.83918e-09	-1.2066e-10	0.700731
10618786	chr1:10618786:C:T	1.63351e-09	-0.305118	0.453065
10618982	chr1:10618982:A:G	2.87273e-10	-1.2066e-10	-1.59011
10619528	chr1:10619528:C:T	3.66639e-09	-1.2066e-10	0.956424
10619557	chr1:10619557:C:T	1.49753e-10	-1.58312	-0.658432
10619980	chr1:10619980:C:T	3.45088e-09	-0.147882	1.04373
10619983	chr1:10619983:C:T	4.18488e-10	-1.2066e-10	-1.21389
10620761	chr1:10620761:T:C	4.48925e-10	-1.14368	-6.34265e-10
10621007	chr1:10621007:G:C	2.75369e-10	-1.2066e-10	-1.63243
10621082	chr1:10621082:C:T	2.81561e-10	-1.2066e-10	-1.61019
10621496	chr1:10621496:G:A	1.7964e-07	-1.2066e-10	4.84817
10621572	chr1:10621572:C:T	1.56475e-09	-1.2066e-10	0.104943
10622187	chr1:10622187:C:T	1.2794e-09	-1.55777	1.46137
10622800	chr1:10622800:C:T	1.29756e-10	-1.28906	-1.09582
10622843	chr1:10622843:G:A	3.10628e-09	-1.2066e-10	0.790641
10623109	chr1:10623109:G:A	3.20382e-10	-1.2066e-10	-1.48103
10623185	chr1:10623185:C:T	9.73287e-11	-1.46997	-1.20247
10623615	chr1:10623615:C:T	5.15316e-10	-1.00576	-6.34265e-10
10623626	chr1:10623626:G:T	2.35879e-08	0.0312218	2.78673
10623657	chr1:10623657:C:T	2.35806e-09	-1.2066e-10	0.515055
10623980	chr1:10623980:C:A	6.23324e-10	-1.2066e-10	-0.815473
10624356	chr1:10624356:G:A	1.42201e-09	-1.2066e-10	0.00928344
10624365	chr1:10624365:C:A	3.57568e-10	-1.2066e-10	-1.37121
10624855	chr1:10624855:C:G	2.91307e-10	-1.2066e-10	-1.57616
10625185	chr1:10625185:G:A	5.71686e-09	-1.2066e-10	1.40063
10625873	chr1:10625873:C:T	3.21023e-09	-0.0926971	0.916256
10626512	chr1:10626512:C:T	3.09137e-09	-1.2066e-10	0.785829
10627015	chr1:10627015:C:T	7.94636e-10	-0.572656	-6.34265e-10
10627669	chr1:10627669:G:C	3.2502e-08	0.0982162	3.0403
10628870	chr1:10628870:T:G	2.68687e-09	-1.2066e-10	0.645592
10629621	chr1:10629621:G:A	9.75799e-10	-0.367284	-6.34265e-10
10629726	chr1:10629726:C:T	5.46043e-10	-1.2066e-10	-0.947842
10629867	chr1:10629867:C:T	8.67323e-11	-1.51156	-1.27615
10630825	chr1:10630825:C:G	2.95005e-10	-1.2066e-10	-1.56355
10630826	chr1:10630826:C:T	1.83555e-08	-0.0686103	2.63575
10631673	chr1:10631673:A:G	1.43932e-09	-1.2066e-10	0.0213827
10631772	chr1:10631772:G:A	8.88449e-10	-0.461062	-6.34265e-10
10631880	chr1:10631880:G:C	4.43443e-10	-1.15597	-6.34265e-10
10632240	chr1:10632240:T:C	8.71397e-11	-1.4275	-1.35553
10632325	chr1:10632325:T:A	9.14529e-11	-1.42161	-1.31311
10632326	chr1:10632326:C:A	9.10988e-11	-1.42549	-1.31311
10632784	chr1:10632784:G:A	4.71707e-10	-1.09418	-6.34265e-10
10633237	chr1:10633237:A:G	9.16701e-11	-1.44153	-1.29082
10633803	chr1:10633803:C:T	3.23129e-10	-1.2066e-10	-1.47249
10633872	chr1:10633872:C:T	4.02143e-10	-1.2066e-10	-1.25373
10633983	chr1:10633983:A:G	2.91442e-10	-1.2066e-10	-1.5757
10634068	chr1:10634068:G:A	2.20509e-08	0.197218	2.55335
10634217	chr1:10634217:C:G	8.69797e-11	-1.43922	-1.34564
10634339	chr1:10634339:C:T	4.73577e-09	-1.2066e-10	1.21236
10634850	chr1:10634850:C:T	4.70072e-10	0.535223	-1.63288
10635551	chr1:10635551:G:A	2.91893e-10	-1.2066e-10	-1.57415
10635884	chr1:10635884:A:C	2.77251e-10	-1.2066e-10	-1.62562
10636340	chr1:10636340:G:C	2.75823e-10	-1.2066e-10	-1.63078
10637335	chr1:10637335:C:T	1.9003e-10	-0.779481	-1.22388
10637406	chr1:10637406:C:A	2.8411e-10	-1.60118	-6.34265e-10
10638639	chr1:10638639:G:A	2.85179e-10	-1.2066e-10	-1.59742
10638871	chr1:10638871:C:T	1.06374e-09	-1.2066e-10	-0.280994
10639009	chr1:10639009:G:C	1.07701e-10	-1.35111	-1.22007
10640391	chr1:10640391:T:C	2.7473e-10	-1.2066e-10	-1.63475
10640560	chr1:10640560:A:G	1.14971e-09	-1.2066e-10	-0.203272
10640748	chr1:10640748:T:C	4.2615e-10	-1.60563	0.409875
10640798	chr1:10640798:G:A	2.83932e-10	-1.60181	-6.34265e-10
10641381	chr1:10641381:C:A	2.57987e-10	-1.60376	-0.0938694
10641567	chr1:10641567:C:G	1.41373e-09	-1.57078	1.57422
10641752	chr1:10641752:G:T	2.86189e-10	-1.59389	-6.34265e-10
10641762	chr1:10641762:C:G	5.05936e-10	-1.2066e-10	-1.02413
10641809	chr1:10641809:G:A	3.12437e-10	-1.37697	-0.129167
10642062	chr1:10642062:G:C	4.10929e-10	-1.2066e-10	-1.23212
10642214	chr1:10642214:G:A	4.19169e-10	-1.2066e-10	-1.21226
10642450	chr1:10642450:G:A	4.50504e-10	-1.2066e-10	-1.14017
10642655	chr1:10642655:C:T	5.62164e-11	-1.58886	-1.63247
10643346	chr1:10643346:G:A	3.48663e-10	-1.2066e-10	-1.39643
10643571	chr1:10643571:C:T	1.13105e-10	-1.09186	-1.43036
10644013	chr1:10644013:T:C	3.82066e-10	-1.2066e-10	-1.30495
10644100	chr1:10644100:A:C	6.72461e-10	-1.2066e-10	-0.739596
10644490	chr1:10644490:A:T	1.32301e-10	-1.00812	-1.35735
10644509	chr1:10644509:G:A	9.18065e-10	-1.2066e-10	-0.428271
10644631	chr1:10644631:C:T	6.04683e-11	-1.52764	-1.62078
10644831	chr1:10644831:G:C	1.42642e-10	-1.58574	-0.704467
10644911	chr1:10644911:C:T	2.86174e-10	-1.59394	-6.34265e-10
10645053	chr1:10645053:G:A	8.6056e-11	-1.60176	-1.19378
10645256	chr1:10645256:C:T	2.7531e-10	-1.2066e-10	-1.63264
10645516	chr1:10645516:C:T	7.38873e-10	-1.2066e-10	-0.645414
10645546	chr1:10645546:G:T	9.58773e-10	-1.2066e-10	-0.384885
10645803	chr1:10645803:G:A	2.02915e-10	-0.818026	-1.11973
10645823	chr1:10645823:A:G	3.47557e-10	-1.36213	-0.0374831
10646110	chr1:10646110:G:A	2.83495e-10	-1.60334	-6.34265e-10
10646425	chr1:10646425:A:G	1.73268e-09	0.206884	-6.34265e-10
10646866	chr1:10646866:G:A	1.57105e-09	-1.2066e-10	0.10896
10647125	chr1:10647125:G:A	3.84466e-10	-1.2066e-10	-1.29868
10647202	chr1:10647202:C:T	3.8617e-10	-1.2066e-10	-1.29426
10647562	chr1:10647562:G:A	4.33496e-10	-1.2066e-10	-1.17866
10647755	chr1:10647755:G:A	1.92912e-10	-1.17574	-0.812573
10647872	chr1:10647872:C:T	5.25486e-10	-1.2066e-10	-0.986216
10647971	chr1:10647971:G:A	5.48185e-10	-1.2066e-10	-0.943927
10648085	chr1:10648085:A:G	2.28415e-10	-1.3822	-0.437178
10648558	chr1:10648558:G:C	2.74481e-10	-1.2066e-10	-1.63566
10648676	chr1:10648676:C:G	2.96319e-10	-1.2066e-10	-1.5591
10648955	chr1:10648955:G:A	1.15067e-08	-1.2066e-10	2.10015
10649210	chr1:10649210:C:T	5.62607e-11	-1.59633	-1.62421
10649354	chr1:10649354:G:C	7.35561e-09	-1.2066e-10	1.65268
10649456	chr1:10649456:G:A	2.74504e-10	-1.2066e-10	-1.63557
10650043	chr1:10650043:A:G	4.72273e-10	-1.2066e-10	-1.09298
10650198	chr1:10650198:G:A	2.19721e-10	-1.4547	-0.403486
10650792	chr1:10650792:G:GC	3.88502e-10	-1.39268	0.104439
10651221	chr1:10651221:C:T	2.22427e-10	-1.37099	-0.474955
10651594	chr1:10651594:C:T	2.75386e-10	-1.2066e-10	-1.63237
10651650	chr1:10651650:G:A	4.52366e-10	-1.2066e-10	-1.13605
10651853	chr1:10651853:T:C	2.6038e-09	0.614187	-6.34265e-10
10651973	chr1:10651973:G:T	6.97407e-10	-0.703171	-6.34265e-10
10651974	chr1:10651974:C:A	7.01944e-10	-0.696686	-6.34265e-10
10652380	chr1:10652380:G:C	3.08812e-10	-1.2066e-10	-1.51781
10653133	chr1:10653133:G:A	4.5937e-10	-1.2066e-10	-1.12068
10653248	chr1:10653248:G:T	6.16244e-10	-1.2066e-10	-0.826897
10653750	chr1:10653750:G:A	3.82358e-10	-1.30418	-6.34265e-10
10654137	chr1:10654137:G:A	1.42441e-09	-1.2066e-10	0.0109741
10654164	chr1:10654164:C:T	3.83802e-10	-1.30041	-6.34265e-10
10654237	chr1:10654237:G:C	9.95774e-11	-1.01402	-1.63558
10654345	chr1:10654345:C:T	9.69131e-11	-1.0529	-1.62382
10654379	chr1:10654379:C:T	1.97096e-10	-0.796153	-1.1707
10654854	chr1:10654854:T:C	7.34171e-11	-1.41361	-1.54078
10654911	chr1:10654911:G:A	1.24313e-09	-1.2066e-10	-0.125152
10655195	chr1:10655195:A:T	5.72359e-10	-1.2066e-10	-0.900773
10655853	chr1:10655853:C:T	3.91046e-10	-1.2066e-10	-1.28172
10656105	chr1:10656105:G:T	7.80705e-09	-1.2066e-10	1.71224
10656193	chr1:10656193:G:A	3.03682e-10	-1.2066e-10	-1.53456
10656685	chr1:10656685:G:A	7.13102e-10	-1.2066e-10	-0.680916
10657134	chr1:10657134:GA:G	3.421e-10	-1.2066e-10	-1.41544
10657363	chr1:10657363:C:T	3.01687e-10	-1.2066e-10	-1.54115
10657398	chr1:10657398:C:T	3.92836e-10	-1.27715	-6.34265e-10
10657414	chr1:10657414:T:G	1.24296e-09	-1.2066e-10	-0.125291
10657679	chr1:10657679:C:T	7.95194e-09	-1.2066e-10	1.73063
10657999	chr1:10657999:T:C	9.40443e-10	-1.2066e-10	-0.404189
10658168	chr1:10658168:G:A	4.10916e-10	-1.2066e-10	-1.23215
10658320	chr1:10658320:G:A	4.32616e-10	-1.18069	-6.34265e-10
10658498	chr1:10658498:A:G	4.1098e-10	-1.2066e-10	-1.23199
10658878	chr1:10658878:G:A	2.80117e-10	-1.2066e-10	-1.61533
10658976	chr1:10658976:C:T	3.9593e-10	-1.2066e-10	-1.2693
10659101	chr1:10659101:TC:T	1.50591e-10	-0.906663	-1.32931
10659321	chr1:10659321:GT:G	1.54232e-10	-1.12579	-1.08629
10659327	chr1:10659327:TGTCATGG:T	1.58407e-10	-1.10334	-1.08203
10659384	chr1:10659384:G:A	7.36751e-09	-1.2066e-10	1.6543
10659393	chr1:10659393:C:T	3.17924e-10	-1.2066e-10	-1.48873
10659414	chr1:10659414:G:T	2.9528e-10	-1.2066e-10	-1.56262
10659464	chr1:10659464:A:G	3.82497e-10	-1.2066e-10	-1.30382
10659481	chr1:10659481:G:C	1.05523e-09	-1.2066e-10	-0.289021
10659492	chr1:10659492:G:A	1.51397e-10	-1.59544	-0.635192
10659512	chr1:10659512:G:A	7.18843e-10	-1.2066e-10	-0.672897
10659588	chr1:10659588:A:G	2.49762e-09	-0.563804	1.13636
10659592	chr1:10659592:G:C	2.98644e-10	-1.2066e-10	-1.55129
10659637	chr1:10659637:G:A	5.1605e-10	-1.2066e-10	-1.00434
10659761	chr1:10659761:G:A	4.58293e-10	-1.12303	-6.34265e-10
10660248	chr1:10660248:A:G	3.1678e-10	-1.49233	-6.34265e-10
10660397	chr1:10660397:C:T	6.09646e-09	-1.2066e-10	1.46492
10660544	chr1:10660544:G:A	3.00549e-10	-1.54493	-6.34265e-10
10660637	chr1:10660637:T:G	2.93819e-10	-1.2066e-10	-1.56758
10660718	chr1:10660718:A:T	2.77482e-10	-1.2066e-10	-1.62478
10660848	chr1:10660848:C:T	4.14399e-10	-1.22371	-6.34265e-10
10660873	chr1:10660873:G:A	4.59554e-10	-1.2066e-10	-1.12028
10660905	chr1:10660905:C:T	2.74881e-10	-1.2066e-10	-1.6342
10661136	chr1:10661136:G:A	5.69819e-11	-1.58277	-1.62504
10661345	chr1:10661345:G:A	7.25611e-11	-1.58249	-1.38362
10661980	chr1:10661980:T:A	2.76752e-10	-1.2066e-10	-1.62742
10662009	chr1:10662009:C:T	1.10716e-10	-1.2979	-1.24567
10662397	chr1:10662397:T:C	3.5894e-10	-1.2066e-10	-1.36738
10662447	chr1:10662447:C:T	8.38987e-11	-1.26127	-1.55966
10662553	chr1:10662553:ACT:A	2.90965e-10	-1.57734	-6.34265e-10
10662874	chr1:10662874:G:A	1.45537e-09	-1.2066e-10	0.032478
10662930	chr1:10662930:C:T	4.89916e-10	-1.2066e-10	-1.05631
10663050	chr1:10663050:C:T	3.07869e-10	-1.2066e-10	-1.52087
10663130	chr1:10663130:G:A	8.13138e-10	-1.2066e-10	-0.549638
10663179	chr1:10663179:G:A	2.85124e-10	-1.2066e-10	-1.59762
10663370	chr1:10663370:G:GCCTGTGT	2.88424e-10	-1.2066e-10	-1.58611
10663372	chr1:10663372:C:CTG	2.88084e-10	-1.2066e-10	-1.58729
10663763	chr1:10663763:A:G	1.13661e-09	-1.2066e-10	-0.214737
10663799	chr1:10663799:C:T	9.71327e-10	-1.2066e-10	-0.371876
10664179	chr1:10664179:G:A	1.0595e-10	-1.27689	-1.31069
10664589	chr1:10664589:G:A	3.37925e-10	-1.42772	-6.34265e-10
10664672	chr1:10664672:C:T	4.05784e-10	-1.2066e-10	-1.24472
10664841	chr1:10664841:C:T	2.9153e-10	-1.2066e-10	-1.5754
10664859	chr1:10664859:T:C	4.01356e-10	-1.2066e-10	-1.25569
10664869	chr1:10664869:C:T	3.47005e-10	-1.4012	-6.34265e-10
10665136	chr1:10665136:G:A	4.13291e-10	-1.22639	-6.34265e-10
10665330	chr1:10665330:T:C	9.39204e-11	-1.09909	-1.609
10665441	chr1:10665441:G:A	1.67597e-10	-1.59952	-0.52946
10665756	chr1:10665756:G:C	2.75647e-10	-1.2066e-10	-1.63142
10665838	chr1:10665838:A:AAATG	8.87204e-11	-1.1401	-1.62494
10666093	chr1:10666093:T:C	4.08071e-10	-1.2066e-10	-1.2391
10666563	chr1:10666563:C:T	4.48506e-10	-1.41781	0.27319
10666576	chr1:10666576:C:T	1.4112e-09	0.00165654	-6.34265e-10
10666632	chr1:10666632:G:A	3.18568e-10	-0.650546	-0.836158
10666963	chr1:10666963:T:C	3.96374e-10	-1.36447	0.0962902
10667288	chr1:10667288:C:T	4.20707e-10	-1.2086	-6.34265e-10
10667434	chr1:10667434:C:T	1.00721e-10	-1.30703	-1.33115
10667560	chr1:10667560:G:A	9.90244e-11	-1.32841	-1.32676
10667716	chr1:10667716:A:G	9.13367e-11	-1.11811	-1.61788
10667991	chr1:10667991:C:T	2.71511e-10	-1.09721	-0.549326
10668084	chr1:10668084:C:T	8.7858e-11	-1.60366	-1.17116
10668176	chr1:10668176:T:C	2.75283e-10	-1.2066e-10	-1.63274
10668490	chr1:10668490:C:T	1.05933e-10	-1.3723	-1.21544
10668602	chr1:10668602:T:C	5.25035e-10	-1.2066e-10	-0.987075
10669038	chr1:10669038:C:G	1.10751e-10	-1.34662	-1.19664
10669270	chr1:10669270:G:A	2.78972e-10	-1.2066e-10	-1.61943
10669324	chr1:10669324:C:T	9.07571e-11	-1.41246	-1.32989
10669543	chr1:10669543:G:A	8.34522e-11	-1.32207	-1.50419
10669718	chr1:10669718:C:A	2.75742e-10	-1.2066e-10	-1.63107
10669846	chr1:10669846:G:A	2.75749e-10	-1.2066e-10	-1.63105
10669945	chr1:10669945:A:G	1.16715e-10	-1.03245	-1.45835
10670078	chr1:10670078:A:T	1.19754e-10	-0.900703	-1.5644
10670204	chr1:10670204:C:T	9.31501e-11	-1.40167	-1.31466
10670592	chr1:10670592:A:T	5.80529e-10	-0.8866	-6.34265e-10
10670853	chr1:10670853:C:T	1.5973e-09	0.125533	-6.34265e-10
10670909	chr1:10670909:C:A	1.92211e-09	-1.2066e-10	0.310641
10671250	chr1:10671250:AAG:A	8.91992e-11	-1.4468	-1.31287
10671310	chr1:10671310:G:A	3.62453e-09	-1.2066e-10	0.944939
10671327	chr1:10671327:C:T	2.83384e-10	-1.2066e-10	-1.60374
10671422	chr1:10671422:C:G	2.85558e-10	-1.2066e-10	-1.59609
10671568	chr1:10671568:A:G	2.06376e-10	-1.09605	-0.824787
10671763	chr1:10671763:C:T	2.8296e-10	-1.60523	-6.34265e-10
10671777	chr1:10671777:C:T	2.87226e-10	-1.2066e-10	-1.59027
10671872	chr1:10671872:G:A	8.51376e-11	-1.37627	-1.43
10672074	chr1:10672074:C:T	8.35781e-11	-1.31153	-1.51323
10672233	chr1:10672233:C:T	2.83193e-10	-1.60441	-6.34265e-10
10672321	chr1:10672321:C:T	6.18347e-10	0.0858152	-0.909306
10673022	chr1:10673022:G:A	3.51352e-10	-1.38875	-6.34265e-10
10673024	chr1:10673024:T:C	1.03524e-10	-1.45892	-1.15181
10673075	chr1:10673075:G:A	1.25569e-09	-1.2066e-10	-0.115098
10674083	chr1:10674083:A:T	3.931e-10	-1.27648	-6.34265e-10
10674278	chr1:10674278:G:A	2.94096e-10	-0.902595	-0.664037
10674727	chr1:10674727:C:T	3.13239e-10	-1.2066e-10	-1.50357
10674743	chr1:10674743:A:G	1.84652e-10	-1.18728	-0.844791
10674761	chr1:10674761:T:C	2.77867e-10	-1.2066e-10	-1.6234
10674794	chr1:10674794:G:T	3.09871e-10	-1.2066e-10	-1.51438
10674901	chr1:10674901:C:T	2.89807e-10	-1.58133	-6.34265e-10
10674905	chr1:10674905:G:T	2.89725e-10	-1.2066e-10	-1.58161
10675421	chr1:10675421:G:C	3.47278e-10	-1.2066e-10	-1.40041
10675489	chr1:10675489:G:C	3.53669e-10	-1.38218	-6.34265e-10
10676377	chr1:10676377:A:G	3.02192e-10	-1.13227	-0.407207
10676750	chr1:10676750:C:T	3.66222e-10	-1.3473	-6.34265e-10
10676936	chr1:10676936:C:T	1.57107e-09	0.108974	-6.34265e-10
10676988	chr1:10676988:T:C	6.23627e-10	-1.21624	0.401256
10677384	chr1:10677384:G:A	3.26359e-10	-1.2066e-10	-1.46254
10677385	chr1:10677385:C:A	5.67936e-11	-1.58101	-1.63011
10677505	chr1:10677505:C:T	6.03493e-11	-1.57921	-1.57118
10677616	chr1:10677616:C:T	5.94469e-11	-1.58057	-1.58489
10677758	chr1:10677758:G:A	1.33009e-09	-1.2066e-10	-0.0575389
10677784	chr1:10677784:C:T	6.28792e-10	-1.2066e-10	-0.80674
10677875	chr1:10677875:C:T	1.22632e-10	-1.57014	-0.871209
10677942	chr1:10677942:T:C	6.40888e-09	-1.2066e-10	1.5149
10678175	chr1:10678175:A:C	4.5505e-10	-1.2066e-10	-1.13013
10678194	chr1:10678194:G:A	7.00651e-11	-1.46544	-1.53567
10678210	chr1:10678210:G:A	1.03092e-09	-1.2066e-10	-0.312329
10678474	chr1:10678474:G:A	5.55422e-11	-1.599	-1.63439
10678503	chr1:10678503:GC:G	5.55271e-11	-1.59904	-1.63463
10678560	chr1:10678560:C:T	2.06921e-09	0.384383	-6.34265e-10
10678790	chr1:10678790:A:T	4.18195e-10	-1.21459	-6.34265e-10
10679198	chr1:10679198:T:C	5.54943e-11	-1.60012	-1.63414
10679241	chr1:10679241:G:A	4.4072e-10	-1.16213	-6.34265e-10
10679466	chr1:10679466:C:T	1.46043e-10	-0.916735	-1.34991
10679483	chr1:10679483:T:C	1.39866e-10	-0.766748	-1.5431
10679806	chr1:10679806:C:A	6.70513e-11	-1.52221	-1.52287
10680348	chr1:10680348:C:T	6.67712e-11	-1.41398	-1.63529
10680387	chr1:10680387:T:A	6.68463e-11	-1.60145	-1.4467
10680556	chr1:10680556:C:T	1.23358e-09	-1.2066e-10	-0.132863
10680569	chr1:10680569:G:T	1.15869e-10	-1.58605	-0.912031
10680643	chr1:10680643:G:A	4.92993e-10	-1.2066e-10	-1.05004
10680756	chr1:10680756:C:T	3.86519e-10	-1.2066e-10	-1.29336
10680863	chr1:10680863:A:C	9.38151e-11	-1.59777	-1.11144
10681062	chr1:10681062:G:A	4.83636e-10	-1.2066e-10	-1.06921
10681369	chr1:10681369:T:C	6.72815e-11	-1.60031	-1.44135
10681612	chr1:10681612:A:C	7.31446e-11	-1.44201	-1.51609
10682063	chr1:10682063:G:A	8.6497e-11	-1.2315	-1.55893
10682147	chr1:10682147:A:G	7.66473e-10	-1.2066e-10	-0.60874
10682294	chr1:10682294:C:T	3.13087e-10	-1.50406	-6.34265e-10
10682815	chr1:10682815:A:G	3.40699e-10	-1.2066e-10	-1.41954
10682859	chr1:10682859:G:A	8.64757e-11	-1.59725	-1.19343
10682922	chr1:10682922:C:T	2.77671e-10	-1.2066e-10	-1.6241
10682954	chr1:10682954:C:T	4.49209e-10	-1.14305	-6.34265e-10
10682985	chr1:10682985:T:C	8.3006e-11	-1.27903	-1.5526
10683026	chr1:10683026:A:T	3.34411e-10	-1.2066e-10	-1.43817
10683120	chr1:10683120:C:T	7.15361e-11	-1.5906	-1.38974
10683306	chr1:10683306:T:C	7.92661e-11	-1.31742	-1.56031
10683405	chr1:10683405:G:A	3.07421e-10	-1.52232	-6.34265e-10
10683570	chr1:10683570:C:T	4.54107e-10	-1.13221	-6.34265e-10
10683890	chr1:10683890:G:A	7.80912e-11	-1.49479	-1.39787
10683904	chr1:10683904:G:A	4.32451e-10	-1.2066e-10	-1.18107
10683925	chr1:10683925:G:A	3.01373e-10	-1.54219	-6.34265e-10
10684025	chr1:10684025:T:C	1.95928e-09	-1.2066e-10	0.329794
10684825	chr1:10684825:T:C	2.97421e-10	-1.55539	-6.34265e-10
10685023	chr1:10685023:G:C	4.94728e-10	-1.2066e-10	-1.04653
10685066	chr1:10685066:A:T	6.58613e-11	-1.45661	-1.60638
10685674	chr1:10685674:C:A	2.87619e-10	-1.2066e-10	-1.5889
10685752	chr1:10685752:C:T	5.58198e-10	-0.925826	-6.34265e-10
10686195	chr1:10686195:C:T	4.31232e-10	-1.2066e-10	-1.18389
10686381	chr1:10686381:G:C	5.05427e-10	-1.2066e-10	-1.02514
10686721	chr1:10686721:C:T	3.28449e-10	-1.45616	-6.34265e-10
10686856	chr1:10686856:T:C	4.32833e-10	-1.18019	-6.34265e-10
10686991	chr1:10686991:C:G	1.97497e-10	-0.876121	-1.0887
10687042	chr1:10687042:G:C	3.96061e-10	-1.2066e-10	-1.26897
10687205	chr1:10687205:T:C	1.66398e-10	-1.41041	-0.725752
10687445	chr1:10687445:G:A	1.34808e-09	-0.0441032	-6.34265e-10
10687585	chr1:10687585:T:C	1.06783e-10	-1.31346	-1.26629
10687592	chr1:10687592:G:T	1.01691e-10	-1.33499	-1.29361
10687837	chr1:10687837:A:G	2.8318e-10	-1.2066e-10	-1.60446
10688093	chr1:10688093:G:A	2.18215e-09	0.437525	-6.34265e-10
10688292	chr1:10688292:C:G	4.59212e-10	-1.12103	-6.34265e-10
10688335	chr1:10688335:T:C	2.83352e-10	-1.2066e-10	-1.60385
10688571	chr1:10688571:G:A	5.60542e-10	-1.2066e-10	-0.921636
10688666	chr1:10688666:A:C	6.76429e-11	-1.45831	-1.57799
10688772	chr1:10688772:G:A	3.41496e-10	-1.2066e-10	-1.4172
10689022	chr1:10689022:G:A	2.9234e-10	-1.57262	-6.34265e-10
10689768	chr1:10689768:C:G	1.61228e-09	-1.2066e-10	0.134865
10689810	chr1:10689810:A:T	1.61782e-09	-1.2066e-10	0.138292
10689896	chr1:10689896:C:T	4.66242e-10	-1.2066e-10	-1.10583
10689923	chr1:10689923:C:A	4.34611e-10	-1.2066e-10	-1.17609
10689968	chr1:10689968:C:T	1.79239e-09	-1.2066e-10	0.240768
10690088	chr1:10690088:G:A	1.37995e-09	-1.2066e-10	-0.0207371
10690337	chr1:10690337:T:A	4.09654e-10	-1.2066e-10	-1.23523
10690375	chr1:10690375:A:G	1.64443e-10	-0.850121	-1.29785
10690547	chr1:10690547:G:A	3.14684e-10	-1.2066e-10	-1.49897
10690609	chr1:10690609:C:T	3.30265e-10	-1.45065	-6.34265e-10
10690734	chr1:10690734:G:A	4.13328e-10	-1.2066e-10	-1.2263
10691372	chr1:10691372:G:A	2.95064e-10	-1.2066e-10	-1.56335
10691522	chr1:10691522:C:T	5.80785e-11	-1.59742	-1.59133
10691664	chr1:10691664:T:C	3.50722e-10	-0.472777	-0.91777
10691957	chr1:10691957:G:A	5.58914e-10	-0.924544	-6.34265e-10
10692145	chr1:10692145:C:A	3.9238e-10	-1.2066e-10	-1.27831
10692366	chr1:10692366:A:G	6.47244e-10	-1.2066e-10	-0.777816
10692381	chr1:10692381:T:C	2.73246e-10	-0.86372	-0.776447
10692472	chr1:10692472:A:G	4.13195e-10	-0.442815	-0.783806
10692522	chr1:10692522:T:G	3.61195e-10	-0.517154	-0.843967
10692660	chr1:10692660:A:C	1.80181e-10	-1.30663	-0.749949
10692717	chr1:10692717:T:G	4.08214e-10	-1.2066e-10	-1.23875
10692933	chr1:10692933:A:G	1.65023e-10	-1.23559	-0.908868
10692975	chr1:10692975:C:T	9.53576e-10	-1.2066e-10	-0.390321
10693005	chr1:10693005:G:T	4.08861e-10	-1.2066e-10	-1.23716
10693037	chr1:10693037:T:A	7.5694e-11	-1.42841	-1.49543
10693115	chr1:10693115:A:G	4.08545e-10	-1.2066e-10	-1.23794
10693436	chr1:10693436:C:T	7.40698e-11	-1.49308	-1.45245
10693742	chr1:10693742:G:C	4.35709e-10	-1.2066e-10	-1.17356
10693919	chr1:10693919:A:G	4.13387e-10	-1.2066e-10	-1.22616
10694319	chr1:10694319:G:A	2.9515e-10	-1.2066e-10	-1.56306
10694697	chr1:10694697:G:GC	7.4444e-10	-1.2066e-10	-0.637907
10694724	chr1:10694724:C:T	1.32853e-09	-1.2066e-10	-0.058708
10694927	chr1:10694927:C:T	3.55782e-10	-1.37622	-6.34265e-10
10694978	chr1:10694978:G:T	5.77069e-11	-1.60323	-1.59193
10695937	chr1:10695937:T:A	2.87623e-10	-1.58889	-6.34265e-10
10695974	chr1:10695974:A:G	4.91067e-10	-1.2066e-10	-1.05396
10697105	chr1:10697105:G:A	4.40292e-10	-1.2066e-10	-1.1631
10697142	chr1:10697142:G:T	1.02304e-08	3.59826	-1.61568
10698000	chr1:10698000:T:C	4.44748e-10	-1.2066e-10	-1.15303
10698001	chr1:10698001:G:A	1.06633e-09	-1.2066e-10	-0.278564
10698006	chr1:10698006:C:T	9.13538e-11	-1.2642	-1.4716
10698763	chr1:10698763:T:A	5.65084e-10	-0.913565	-6.34265e-10
10698955	chr1:10698955:T:G	2.59313e-10	-1.33506	-0.357439
10698995	chr1:10698995:G:A	4.92123e-10	-1.2066e-10	-1.05181
10699171	chr1:10699171:C:T	6.21568e-11	-1.60546	-1.51542
10699540	chr1:10699540:T:C	5.67857e-10	-1.2066e-10	-0.90867
10699684	chr1:10699684:C:T	6.92188e-10	-1.25836	0.547676
10699810	chr1:10699810:G:A	2.83213e-10	-1.60434	-6.34265e-10
10700005	chr1:10700005:A:T	2.90105e-10	-1.5803	-6.34265e-10
10700191	chr1:10700191:G:A	2.78483e-10	-1.2066e-10	-1.62118
10700398	chr1:10700398:G:T	1.77131e-10	-0.438025	-1.63562
10700415	chr1:10700415:G:A	6.65966e-11	-1.43186	-1.62003
10700453	chr1:10700453:T:C	9.43688e-10	-1.48695	1.08621
10700928	chr1:10700928:T:C	3.99508e-10	-1.2066e-10	-1.26031
10701117	chr1:10701117:C:T	2.77213e-10	-1.2066e-10	-1.62575
10701232	chr1:10701232:T:C	2.21271e-09	-1.2066e-10	0.451434
10701484	chr1:10701484:C:T	1.73209e-10	-0.9175	-1.17854
10701540	chr1:10701540:C:T	2.76647e-10	-1.2066e-10	-1.6278
10701888	chr1:10701888:C:G	3.0343e-10	-1.2066e-10	-1.53539
10702018	chr1:10702018:T:C	2.96366e-10	-1.2066e-10	-1.55894
10702147	chr1:10702147:T:C	4.3775e-10	-1.60182	0.432923
10702278	chr1:10702278:A:C	1.12073e-10	-1.04548	-1.48591
10702284	chr1:10702284:T:C	1.08714e-10	-1.06263	-1.49919
10702286	chr1:10702286:A:C	2.75809e-10	-1.2066e-10	-1.63083
10702292	chr1:10702292:C:T	1.74479e-10	-1.60178	-0.48696
10702522	chr1:10702522:G:A	3.63587e-10	-1.2066e-10	-1.35452
10703184	chr1:10703184:C:T	6.35146e-11	-1.60568	-1.49359
10703279	chr1:10703279:G:A	2.00798e-09	-1.2066e-10	0.354342
10703452	chr1:10703452:A:G	3.27576e-10	-1.2066e-10	-1.45882
10703758	chr1:10703758:C:T	3.3555e-10	-1.43477	-6.34265e-10
10704068	chr1:10704068:C:T	2.81984e-10	-1.2066e-10	-1.60869
10704333	chr1:10704333:G:A	1.11583e-09	-0.233183	-6.34265e-10
10704397	chr1:10704397:C:T	2.95695e-10	-1.56121	-6.34265e-10
10704408	chr1:10704408:T:C	1.2135e-09	-1.2066e-10	-0.149273
10704465	chr1:10704465:G:A	3.36591e-10	-1.43167	-6.34265e-10
10704986	chr1:10704986:C:T	3.52312e-10	-1.38602	-6.34265e-10
10705326	chr1:10705326:C:T	1.4987e-10	-0.790157	-1.45062
10705385	chr1:10705385:CT:C	3.89939e-10	-1.2066e-10	-1.28455
10705604	chr1:10705604:C:T	3.1618e-10	-1.2066e-10	-1.49423
10705870	chr1:10705870:G:A	4.6317e-10	-1.2066e-10	-1.11244
10706013	chr1:10706013:A:G	8.51377e-10	-1.2066e-10	-0.503685
10706639	chr1:10706639:T:C	3.12798e-10	-1.2066e-10	-1.50498
10706740	chr1:10706740:G:A	1.56792e-09	-1.2066e-10	0.106966
10706978	chr1:10706978:C:T	2.83463e-10	-1.60346	-6.34265e-10
10707322	chr1:10707322:G:A	2.65023e-10	-0.794498	-0.876223
10707554	chr1:10707554:C:T	3.96571e-10	-1.2066e-10	-1.26768
10707628	chr1:10707628:C:T	6.9488e-10	-1.2066e-10	-0.7068
10707728	chr1:10707728:T:C	5.98658e-11	-1.56619	-1.59225
10707945	chr1:10707945:T:C	3.33681e-10	-1.2066e-10	-1.44035
10708017	chr1:10708017:A:G	8.95095e-10	-1.2066e-10	-0.45361
10708250	chr1:10708250:C:T	4.29642e-10	-1.2066e-10	-1.18759
10709113	chr1:10709113:G:A	5.5227e-11	-1.6036	-1.63548
10709721	chr1:10709721:G:A	3.5779e-10	-1.2066e-10	-1.37059
10710321	chr1:10710321:C:T	4.13093e-10	-1.2066e-10	-1.22687
10710428	chr1:10710428:C:T	3.71038e-10	-1.2066e-10	-1.33424
10710431	chr1:10710431:G:A	4.07989e-10	-1.2066e-10	-1.2393
10710628	chr1:10710628:A:G	2.82014e-10	-1.2066e-10	-1.60858
10711003	chr1:10711003:C:T	7.47743e-11	-1.58821	-1.34785
10711004	chr1:10711004:G:A	3.41326e-10	-1.2066e-10	-1.4177
10711110	chr1:10711110:G:A	2.90979e-10	-1.57729	-6.34265e-10
10711386	chr1:10711386:A:G	2.95745e-10	-1.2066e-10	-1.56104
10711431	chr1:10711431:C:T	1.3314e-10	-0.728396	-1.63074
```
