## Supplementary material for "Characterization of shared and ancestry-specific signals driving complex traits using multi-ancestry fine-mapping": susiex_nc2.cs80.snp

```
BP	SNP	PIP(CS1)	LogBF(CS1,Pop1)	LogBF(CS1,Pop2)
9423329	chr1:9423329:G:A	2.17606e-10	-1.04766	-0.854715
9423772	chr1:9423772:G:A	1.24566e-10	-1.60407	-0.856156
9423906	chr1:9423906:G:A	8.82778e-11	-1.18953	-1.61505
9423975	chr1:9423975:G:T	3.1872e-10	-1.2066e-10	-1.52075
9424148	chr1:9424148:C:T	3.1822e-10	-1.2066e-10	-1.52232
9424172	chr1:9424172:C:T	7.57182e-10	-1.2066e-10	-0.655459
9424403	chr1:9424403:C:T	3.40853e-10	-1.2066e-10	-1.45361
9424464	chr1:9424464:A:T	1.20163e-10	-0.937391	-1.55882
9424612	chr1:9424612:G:T	7.0203e-11	-1.39983	-1.63384
9424619	chr1:9424619:A:T	1.35748e-10	-0.747709	-1.62655
9424741	chr1:9424741:A:T	3.43981e-10	-1.2066e-10	-1.44448
9424761	chr1:9424761:G:A	1.15177e-10	-1.00034	-1.53826
9424775	chr1:9424775:A:G	3.06676e-10	-1.2066e-10	-1.55927
9424812	chr1:9424812:C:T	4.50422e-10	-1.2066e-10	-1.17488
9425075	chr1:9425075:T:G	9.00502e-11	-1.6035	-1.1812
9425310	chr1:9425310:A:G	3.02347e-10	-1.2066e-10	-1.57349
9425375	chr1:9425375:T:A	1.02124e-10	-1.35474	-1.30414
9425395	chr1:9425395:T:C	1.16058e-10	-0.98745	-1.54352
9425974	chr1:9425974:G:A	4.26837e-09	0.202029	0.871894
9426025	chr1:9426025:G:C	3.87686e-10	-1.2066e-10	-1.32487
9426188	chr1:9426188:G:C	3.95004e-10	-1.2066e-10	-1.30617
9426267	chr1:9426267:C:T	2.03197e-10	-0.509023	-1.46186
9426558	chr1:9426558:G:A	4.53804e-10	-1.2066e-10	-1.1674
9426609	chr1:9426609:C:T	3.91431e-10	-1.2066e-10	-1.31525
9426665	chr1:9426665:A:G	4.16639e-10	-1.2066e-10	-1.25284
9427020	chr1:9427020:C:T	2.91135e-10	-1.2066e-10	-1.61128
9427186	chr1:9427186:C:T	5.51507e-10	-1.2066e-10	-0.972409
9427377	chr1:9427377:G:A	1.18761e-10	-0.907011	-1.60094
9428206	chr1:9428206:C:T	2.85254e-10	-1.2066e-10	-1.63168
9428285	chr1:9428285:C:T	3.46188e-09	0.0387768	0.825728
9428336	chr1:9428336:T:C	6.17925e-10	0.0677889	-0.926485
9428744	chr1:9428744:G:C	2.93427e-10	-1.2066e-10	-1.60343
9428993	chr1:9428993:C:G	3.27104e-10	-1.2066e-10	-1.49479
9429153	chr1:9429153:G:A	1.55088e-10	-1.60048	-0.640595
9429347	chr1:9429347:C:T	1.04685e-10	-1.59992	-1.0342
9429374	chr1:9429374:T:C	2.86109e-10	-1.2066e-10	-1.62869
9429710	chr1:9429710:C:T	3.09292e-10	-1.2066e-10	-1.55078
9429861	chr1:9429861:C:T	3.44926e-10	-1.2066e-10	-1.44173
9429913	chr1:9429913:A:G	1.4761e-10	-1.60496	-0.685531
9430119	chr1:9430119:G:A	3.98547e-10	-1.29724	-6.34265e-10
9430280	chr1:9430280:A:G	6.94343e-10	0.159343	-0.90144
9430416	chr1:9430416:G:A	4.03289e-10	-1.28541	-6.34265e-10
9430427	chr1:9430427:C:A	2.84304e-10	-1.2066e-10	-1.63502
9430644	chr1:9430644:G:C	6.41462e-10	0.137351	-0.958664
9430910	chr1:9430910:G:A	3.26073e-10	-1.2066e-10	-1.49794
9431071	chr1:9431071:G:A	5.55492e-10	0.66126	-1.62647
9431637	chr1:9431637:G:A	4.6589e-10	-1.2066e-10	-1.14111
9431760	chr1:9431760:G:A	1.83974e-10	-0.612706	-1.45756
9431785	chr1:9431785:G:A	6.93668e-10	0.176168	-0.919238
9431829	chr1:9431829:A:G	7.27358e-10	0.213961	-0.909605
9431951	chr1:9431951:C:T	7.15618e-10	0.201756	-0.913673
9431965	chr1:9431965:A:C	2.66892e-09	-0.223559	0.827923
9431996	chr1:9431996:A:G	1.53191e-10	-1.60147	-0.651905
9432021	chr1:9432021:T:C	2.75903e-09	-0.204913	0.842483
9432033	chr1:9432033:C:A	5.6818e-10	-0.942624	-6.34265e-10
9432487	chr1:9432487:C:T	6.92301e-10	0.174822	-0.919864
9432570	chr1:9432570:G:A	6.93184e-10	0.177405	-0.921172
9432614	chr1:9432614:C:G	7.68983e-10	0.277951	-0.917945
9432763	chr1:9432763:C:T	3.83711e-10	-1.2066e-10	-1.33517
9432769	chr1:9432769:C:T	3.33996e-10	-1.2066e-10	-1.47393
9432996	chr1:9432996:A:G	3.87505e-10	-1.2066e-10	-1.32534
9433056	chr1:9433056:A:G	4.97173e-10	-0.139896	-0.93623
9433185	chr1:9433185:G:A	9.03642e-11	-1.14559	-1.63563
9433231	chr1:9433231:C:T	9.62031e-11	-1.25132	-1.46729
9433542	chr1:9433542:C:T	9.70491e-11	-1.58733	-1.12251
9433742	chr1:9433742:T:A	1.16455e-10	-1.5865	-0.94106
9433760	chr1:9433760:C:G	1.03883e-10	-1.02237	-1.61943
9433804	chr1:9433804:G:A	3.55932e-10	-1.2066e-10	-1.41032
9434003	chr1:9434003:A:G	9.92188e-11	-1.59807	-1.08967
9434083	chr1:9434083:T:C	9.66112e-11	-1.1702	-1.54417
9434133	chr1:9434133:G:A	2.92919e-10	-1.60517	-6.34265e-10
9434166	chr1:9434166:T:C	1.05585e-10	-1.04269	-1.58286
9434181	chr1:9434181:G:A	1.06984e-10	-1.03343	-1.57895
9434404	chr1:9434404:T:G	1.03574e-10	-1.10174	-1.54303
9434427	chr1:9434427:A:G	1.00055e-10	-1.1508	-1.52854
9434611	chr1:9434611:A:G	5.16939e-10	-1.03714	-6.34265e-10
9434867	chr1:9434867:A:G	5.48947e-10	-1.2066e-10	-0.977061
9434921	chr1:9434921:A:G	2.87836e-10	-1.2066e-10	-1.62267
9434968	chr1:9434968:G:A	3.22568e-10	-1.50875	-6.34265e-10
9435041	chr1:9435041:T:A	1.48532e-10	-1.26555	-1.01872
9435211	chr1:9435211:T:G	3.0646e-10	-1.2066e-10	-1.55998
9435422	chr1:9435422:C:T	1.01352e-10	-1.05331	-1.61315
9435468	chr1:9435468:A:G	1.01399e-10	-1.10069	-1.56531
9435494	chr1:9435494:G:A	1.04124e-10	-1.09254	-1.54695
9435528	chr1:9435528:T:C	1.03416e-10	-1.06359	-1.58272
9435529	chr1:9435529:G:C	4.92768e-10	-1.2066e-10	-1.08503
9436409	chr1:9436409:T:C	1.03902e-10	-1.08348	-1.55814
9436422	chr1:9436422:C:T	1.05146e-10	-1.07234	-1.55738
9436457	chr1:9436457:A:G	8.91562e-11	-1.17273	-1.62194
9436587	chr1:9436587:A:G	1.06022e-10	-1.05315	-1.56826
9436609	chr1:9436609:T:C	1.06251e-10	-1.05249	-1.56677
9436894	chr1:9436894:TATATATA:T	3.08086e-10	-1.55468	-6.34265e-10
9437042	chr1:9437042:T:C	7.07428e-10	-0.992359	0.268931
9437231	chr1:9437231:A:G	6.58017e-10	-1.17667	0.380841
9437305	chr1:9437305:C:T	7.51567e-10	-0.97312	0.310218
9437418	chr1:9437418:T:C	7.10295e-10	-1.02884	0.309456
9437419	chr1:9437419:G:A	5.61132e-10	-1.2066e-10	-0.955107
9437499	chr1:9437499:T:A	5.93122e-10	-1.2066e-10	-0.899662
9437593	chr1:9437593:T:C	7.14555e-10	-1.00901	0.295609
9437609	chr1:9437609:T:C	6.6685e-10	-1.0137	0.231198
9438054	chr1:9438054:T:C	5.90244e-10	-1.22778	0.323251
9438229	chr1:9438229:G:A	5.09369e-10	-1.2066e-10	-1.05189
9438625	chr1:9438625:C:A	3.32298e-10	-1.2066e-10	-1.47903
9438842	chr1:9438842:G:T	7.34794e-10	-1.2066e-10	-0.685473
9439187	chr1:9439187:G:A	8.06005e-10	0.11724	-0.710213
9439837	chr1:9439837:C:G	8.01144e-10	-1.2066e-10	-0.599022
9440230	chr1:9440230:G:A	2.85143e-10	-1.2066e-10	-1.63207
9440306	chr1:9440306:A:C	3.13762e-10	-1.2066e-10	-1.53643
9440513	chr1:9440513:T:C	1.06528e-10	-1.56932	-1.04734
9440545	chr1:9440545:C:T	8.25355e-11	-1.38865	-1.48318
9440581	chr1:9440581:G:A	6.47397e-11	-1.5227	-1.59199
9440736	chr1:9440736:G:A	2.59691e-10	-1.49858	-0.226994
9441351	chr1:9441351:C:T	5.17388e-10	-1.2066e-10	-1.03627
9441353	chr1:9441353:T:C	5.16276e-10	-1.2066e-10	-1.03842
9441437	chr1:9441437:T:C	5.17531e-10	-1.2066e-10	-1.03599
9441642	chr1:9441642:C:T	2.86177e-10	-1.2066e-10	-1.62845
9442006	chr1:9442006:G:A	3.45907e-10	-1.2066e-10	-1.43889
9442017	chr1:9442017:A:G	1.60061e-10	-1.10208	-1.10743
9442212	chr1:9442212:A:G	2.86066e-10	-1.2066e-10	-1.62884
9442277	chr1:9442277:G:A	2.85795e-10	-1.2066e-10	-1.62979
9442426	chr1:9442426:C:T	3.06648e-10	-1.2066e-10	-1.55936
9442594	chr1:9442594:T:C	2.74827e-10	-0.351286	-1.31763
9442949	chr1:9442949:T:C	1.22244e-10	-1.53301	-0.946035
9443085	chr1:9443085:G:A	3.16145e-10	-1.2066e-10	-1.52886
9443116	chr1:9443116:G:A	3.11085e-10	-1.2066e-10	-1.545
9443141	chr1:9443141:G:A	3.12721e-10	-1.2066e-10	-1.53975
9443413	chr1:9443413:T:C	8.37322e-11	-1.55401	-1.30343
9443585	chr1:9443585:A:G	1.38383e-10	-1.45257	-0.902467
9443822	chr1:9443822:A:G	2.70754e-10	-0.0510287	-1.63282
9444451	chr1:9444451:T:G	3.30971e-10	-1.2066e-10	-1.48303
9444774	chr1:9444774:A:G	1.2348e-10	-1.49956	-0.969421
9444829	chr1:9444829:T:TC	2.92311e-10	-1.2066e-10	-1.60725
9445143	chr1:9445143:A:G	4.53396e-10	-1.2066e-10	-1.1683
9445260	chr1:9445260:G:A	2.91314e-10	-1.2066e-10	-1.61066
9445285	chr1:9445285:G:A	1.31479e-10	-1.50979	-0.896429
9445651	chr1:9445651:G:A	1.51432e-10	-1.4902	-0.774725
9445762	chr1:9445762:T:C	4.66313e-10	-0.325222	-0.814985
9446122	chr1:9446122:T:C	1.59034e-10	-1.44621	-0.76973
9446216	chr1:9446216:T:C	8.87635e-11	-1.56024	-1.23884
9446507	chr1:9446507:G:A	1.07052e-10	-1.5324	-1.07935
9446571	chr1:9446571:A:G	3.32877e-10	-1.2066e-10	-1.47729
9446692	chr1:9446692:C:T	2.72964e-09	0.702844	-0.0759825
9446943	chr1:9446943:T:C	3.39671e-10	-1.2066e-10	-1.45709
9446945	chr1:9446945:T:G	2.58808e-10	-0.55066	-1.17832
9446998	chr1:9446998:C:T	3.22455e-10	-1.2066e-10	-1.5091
9447373	chr1:9447373:C:G	2.88435e-10	-1.2066e-10	-1.62059
9447507	chr1:9447507:T:C	7.22674e-11	-1.40452	-1.60017
9447562	chr1:9447562:G:A	1.09612e-10	-1.25101	-1.3371
9447601	chr1:9447601:C:A	3.76051e-10	-1.2066e-10	-1.35534
9447740	chr1:9447740:A:G	3.72945e-10	-1.24443	-0.119205
9448039	chr1:9448039:AT:A	7.46626e-11	-1.39268	-1.57941
9448051	chr1:9448051:C:T	7.27282e-11	-1.52488	-1.47345
9448608	chr1:9448608:C:T	2.98799e-10	-1.2066e-10	-1.58529
9448896	chr1:9448896:T:C	6.11777e-08	1.15168	2.58479
9449231	chr1:9449231:T:C	6.20502e-11	-1.59364	-1.56348
9449722	chr1:9449722:G:A	3.02793e-10	-1.2066e-10	-1.57201
9449723	chr1:9449723:C:T	1.32409e-10	-1.03292	-1.36625
9449762	chr1:9449762:G:C	8.20848e-11	-1.58093	-1.29638
9449918	chr1:9449918:A:G	8.18332e-11	-1.57943	-1.30095
9449961	chr1:9449961:A:G	6.19817e-11	-1.60218	-1.55604
9450028	chr1:9450028:G:A	4.68641e-10	-1.2066e-10	-1.13523
9450029	chr1:9450029:G:T	5.8905e-11	-1.60267	-1.60647
9450091	chr1:9450091:T:C	1.28186e-10	-0.829212	-1.60237
9450179	chr1:9450179:A:G	7.83583e-10	-1.2066e-10	-0.621187
9450187	chr1:9450187:C:T	9.46451e-10	0.950317	-1.38266
9450467	chr1:9450467:T:C	6.28125e-11	-1.58552	-1.55938
9450869	chr1:9450869:T:C	7.72802e-11	-1.43645	-1.50117
9450992	chr1:9450992:A:G	1.2036e-09	-0.191994	-6.34265e-10
9451059	chr1:9451059:T:C	4.42651e-10	-1.2066e-10	-1.19228
9451661	chr1:9451661:C:A	5.00372e-10	-1.2066e-10	-1.06971
9451786	chr1:9451786:C:T	3.64805e-10	-1.3857	-6.34265e-10
9452081	chr1:9452081:G:A	2.96811e-10	-1.2066e-10	-1.59197
9452084	chr1:9452084:C:T	9.20472e-10	-1.2066e-10	-0.460176
9452096	chr1:9452096:T:C	3.3955e-10	-1.2066e-10	-1.45744
9452453	chr1:9452453:T:C	5.11564e-10	-1.2066e-10	-1.04759
9452679	chr1:9452679:T:C	6.18456e-10	-1.2066e-10	-0.857838
9452680	chr1:9452680:G:T	6.17625e-10	-1.2066e-10	-0.859181
9453068	chr1:9453068:C:T	2.86521e-10	-1.2066e-10	-1.62725
9453107	chr1:9453107:G:A	6.11973e-11	-1.55534	-1.61562
9453486	chr1:9453486:G:A	3.5943e-10	-1.40055	-6.34265e-10
9453554	chr1:9453554:G:A	2.97041e-10	-1.2066e-10	-1.59119
9453604	chr1:9453604:A:G	3.06802e-10	-1.2066e-10	-1.55886
9454024	chr1:9454024:C:T	2.9903e-10	-1.2066e-10	-1.58452
9454156	chr1:9454156:T:C	3.64689e-10	-1.2066e-10	-1.38602
9454163	chr1:9454163:C:T	4.02518e-10	-1.2066e-10	-1.28732
9454238	chr1:9454238:A:C	3.24968e-10	-1.2066e-10	-1.50134
9454258	chr1:9454258:A:G	3.39362e-10	-1.2066e-10	-1.458
9454493	chr1:9454493:C:T	2.87429e-10	-1.2066e-10	-1.62409
9454514	chr1:9454514:T:C	1.71001e-10	-1.4512	-0.6922
9454527	chr1:9454527:CT:C	2.9565e-10	-1.2066e-10	-1.59589
9454770	chr1:9454770:A:G	6.91198e-10	-1.2066e-10	-0.746637
9454787	chr1:9454787:T:C	6.27452e-11	-1.56135	-1.58463
9454840	chr1:9454840:G:A	4.12611e-10	-1.2066e-10	-1.26256
9454859	chr1:9454859:T:C	5.85637e-11	-1.60396	-1.61099
9454900	chr1:9454900:C:T	4.29836e-10	-1.22166	-6.34265e-10
9454999	chr1:9454999:G:A	3.74196e-10	-1.2066e-10	-1.36028
9455377	chr1:9455377:C:A	6.87455e-10	-1.2066e-10	-0.752067
9455990	chr1:9455990:A:G	1.99295e-09	0.801702	-0.489395
9456902	chr1:9456902:C:T	8.38635e-10	-1.2066e-10	-0.553287
9456974	chr1:9456974:CA:C	7.88933e-10	-0.614382	-6.34265e-10
9457085	chr1:9457085:G:A	4.69972e-10	-1.13239	-6.34265e-10
9457203	chr1:9457203:G:A	7.92022e-10	-1.2066e-10	-0.610474
9457415	chr1:9457415:C:T	5.83353e-10	-1.2066e-10	-0.916271
9457516	chr1:9457516:G:A	6.69575e-10	-1.2066e-10	-0.778421
9457606	chr1:9457606:T:C	6.79076e-10	-0.764329	-6.34265e-10
9457648	chr1:9457648:A:C	2.95575e-10	-1.2066e-10	-1.59614
9457677	chr1:9457677:G:C	2.93816e-10	-1.2066e-10	-1.60211
9457785	chr1:9457785:T:C	2.84387e-10	-1.2066e-10	-1.63473
9458003	chr1:9458003:G:A	8.17208e-09	1.72342	-6.34265e-10
9458024	chr1:9458024:T:C	2.84199e-10	-1.2066e-10	-1.63539
9458095	chr1:9458095:T:C	2.92955e-10	-1.2066e-10	-1.60504
9458536	chr1:9458536:A:G	2.84131e-10	-1.2066e-10	-1.63563
9458559	chr1:9458559:A:G	8.69593e-09	1.78555	-6.34265e-10
9458801	chr1:9458801:A:G	3.53674e-10	0.207518	-1.62421
9459230	chr1:9459230:T:C	2.24043e-10	-0.681016	-1.19221
9459303	chr1:9459303:G:C	6.07232e-10	-1.2066e-10	-0.876152
9459378	chr1:9459378:A:G	2.8424e-10	-1.2066e-10	-1.63525
9459534	chr1:9459534:C:T	5.88142e-10	-1.2066e-10	-0.908094
9460066	chr1:9460066:C:G	6.95431e-10	-1.2066e-10	-0.740532
9460161	chr1:9460161:C:T	7.81631e-10	-1.2066e-10	-0.623681
9461336	chr1:9461336:A:C	3.37719e-10	-1.2066e-10	-1.46285
9461418	chr1:9461418:A:G	4.77912e-10	0.342235	-1.45787
9461556	chr1:9461556:C:T	2.94381e-10	-1.2066e-10	-1.60019
9461881	chr1:9461881:A:G	9.31598e-10	-1.2066e-10	-0.448161
9461941	chr1:9461941:G:A	3.01243e-10	-1.2066e-10	-1.57715
9461966	chr1:9461966:A:T	3.97067e-10	-1.30096	-6.34265e-10
9462045	chr1:9462045:T:C	2.97779e-10	-1.58871	-6.34265e-10
9462305	chr1:9462305:T:G	3.38955e-10	-1.2066e-10	-1.45919
9462376	chr1:9462376:G:A	3.35118e-10	-1.2066e-10	-1.47058
9462407	chr1:9462407:A:T	2.8413e-10	-1.2066e-10	-1.63563
9462420	chr1:9462420:G:A	2.84991e-10	-1.2066e-10	-1.63261
9462625	chr1:9462625:G:A	1.42587e-09	-0.0225266	-6.34265e-10
9462697	chr1:9462697:A:T	8.68191e-10	0.0295285	-0.548181
9462744	chr1:9462744:T:C	3.2298e-10	-1.52661	0.0191414
9462758	chr1:9462758:A:G	8.67558e-10	-1.2066e-10	-0.519381
9463003	chr1:9463003:G:A	2.58969e-09	0.574231	-6.34265e-10
9463029	chr1:9463029:G:C	3.07345e-10	-1.2066e-10	-1.55709
9463103	chr1:9463103:A:G	1.16906e-09	-1.2066e-10	-0.221105
9463424	chr1:9463424:C:T	2.90387e-10	-0.0237174	-1.59013
9463519	chr1:9463519:G:A	1.87452e-09	-1.2066e-10	0.251046
9463803	chr1:9463803:A:T	1.6496e-10	-0.589939	-1.58942
9463997	chr1:9463997:A:G	2.89411e-10	-1.2066e-10	-1.61721
9464271	chr1:9464271:C:T	3.19272e-10	-1.2066e-10	-1.51902
9464281	chr1:9464281:C:T	1.76593e-10	-0.491544	-1.61967
9464302	chr1:9464302:G:A	1.29887e-08	-1.2066e-10	2.18677
9464568	chr1:9464568:G:A	1.38777e-09	-0.0496115	-6.34265e-10
9464693	chr1:9464693:G:A	7.72408e-09	-1.2066e-10	1.66703
9464821	chr1:9464821:A:G	3.01778e-10	-1.2066e-10	-1.57537
9464909	chr1:9464909:T:C	3.35388e-10	-1.2066e-10	-1.46977
9465176	chr1:9465176:G:A	6.5666e-11	-1.57006	-1.53042
9465196	chr1:9465196:TTA:T	3.09586e-10	-1.2066e-10	-1.54983
9465235	chr1:9465235:C:A	9.37165e-11	-1.11833	-1.62646
9465359	chr1:9465359:T:C	9.69879e-11	-1.07485	-1.63563
9465360	chr1:9465360:G:A	9.77679e-11	-1.06691	-1.63555
9465378	chr1:9465378:A:G	3.08749e-10	-1.2066e-10	-1.55253
9465535	chr1:9465535:A:G	3.09654e-10	-1.2066e-10	-1.54961
9465638	chr1:9465638:G:A	9.44679e-11	-1.10211	-1.63469
9465804	chr1:9465804:C:T	3.3359e-10	-1.2066e-10	-1.47515
9465943	chr1:9465943:GC:G	2.06486e-10	-0.5006	-1.45423
9466126	chr1:9466126:G:A	3.09105e-10	-1.2066e-10	-1.55138
9466667	chr1:9466667:G:A	1.08763e-10	-1.27216	-1.32373
9466725	chr1:9466725:C:T	2.97677e-10	-1.2066e-10	-1.58906
9466766	chr1:9466766:A:T	3.18109e-10	-1.52267	-6.34265e-10
9466897	chr1:9466897:G:A	8.50341e-11	-1.20769	-1.63432
9466920	chr1:9466920:A:G	5.86804e-11	-1.59175	-1.62121
9467067	chr1:9467067:G:A	1.39066e-09	-1.2066e-10	-0.0475283
9467572	chr1:9467572:T:C	3.38885e-10	-1.4594	-6.34265e-10
9467608	chr1:9467608:A:G	1.0938e-09	-1.2066e-10	-0.287646
9467736	chr1:9467736:G:A	1.28853e-09	-0.123809	-6.34265e-10
9467741	chr1:9467741:C:T	1.00284e-10	-1.04289	-1.63416
9467801	chr1:9467801:C:T	6.41973e-11	-1.54116	-1.58194
9468043	chr1:9468043:G:A	1.02416e-10	-1.0229	-1.63312
9468218	chr1:9468218:G:A	6.85875e-11	-1.52763	-1.52933
9468246	chr1:9468246:C:T	1.38058e-09	-0.0548028	-6.34265e-10
9468265	chr1:9468265:A:G	2.92996e-10	-1.60491	-6.34265e-10
9468436	chr1:9468436:G:T	6.02294e-10	-0.900848	0.0165303
9468523	chr1:9468523:G:A	1.41223e-09	-0.0321368	-6.34265e-10
9468782	chr1:9468782:C:T	2.84807e-10	-1.2066e-10	-1.63325
9468837	chr1:9468837:C:A	3.78547e-10	-1.2066e-10	-1.34872
9468869	chr1:9468869:G:T	2.94486e-10	-1.59983	-6.34265e-10
9469144	chr1:9469144:T:C	8.9854e-11	-1.60557	-1.18131
9469234	chr1:9469234:A:G	2.56789e-10	-0.248568	-1.48824
9469382	chr1:9469382:A:G	4.73197e-10	-1.2066e-10	-1.12555
9469487	chr1:9469487:G:T	3.29857e-10	-1.2066e-10	-1.48641
9469618	chr1:9469618:A:G	8.46148e-11	-1.54731	-1.29965
9469773	chr1:9469773:G:A	6.71403e-11	-1.57974	-1.49854
9471064	chr1:9471064:C:G	4.06122e-10	-1.2066e-10	-1.27841
9471395	chr1:9471395:G:A	3.6402e-10	-1.2066e-10	-1.38785
9471877	chr1:9471877:C:T	6.06111e-10	-1.2066e-10	-0.878
9472124	chr1:9472124:C:CTG	3.73251e-10	-1.2066e-10	-1.36281
9472530	chr1:9472530:C:T	5.25812e-10	-1.2066e-10	-1.02012
9472558	chr1:9472558:C:G	9.07375e-10	-1.2066e-10	-0.474507
9472767	chr1:9472767:A:C	8.63414e-10	-1.2066e-10	-0.524169
9472813	chr1:9472813:G:A	3.10121e-10	-1.2066e-10	-1.5481
9472904	chr1:9472904:C:T	3.92111e-10	-1.31352	-6.34265e-10
9473179	chr1:9473179:C:T	1.71462e-10	-0.568743	-1.57196
9473437	chr1:9473437:C:T	3.30707e-10	-1.2066e-10	-1.48383
9473678	chr1:9473678:A:G	4.15487e-10	-1.2066e-10	-1.25561
9473953	chr1:9473953:G:A	3.20349e-10	-1.2066e-10	-1.51565
9474096	chr1:9474096:G:A	6.00507e-11	-1.55644	-1.63344
9474105	chr1:9474105:G:A	8.54736e-10	-1.2066e-10	-0.53427
9474151	chr1:9474151:G:A	3.95615e-10	-1.30462	-6.34265e-10
9474964	chr1:9474964:C:T	3.98496e-10	-1.2066e-10	-1.29737
9474992	chr1:9474992:A:T	9.11864e-11	-1.19148	-1.58068
9475027	chr1:9475027:G:A	4.74108e-10	-1.12363	-6.34265e-10
9475217	chr1:9475217:C:T	3.04226e-10	-1.56729	-6.34265e-10
9475223	chr1:9475223:G:A	4.22801e-10	-1.2066e-10	-1.23816
9475226	chr1:9475226:T:C	3.53766e-10	-1.2066e-10	-1.41643
9475244	chr1:9475244:A:G	2.12872e-10	-0.488744	-1.43563
9475349	chr1:9475349:C:T	9.77221e-10	-0.400351	-6.34265e-10
9475402	chr1:9475402:G:C	2.90547e-10	-1.2066e-10	-1.6133
9475566	chr1:9475566:A:G	6.5202e-10	-1.2066e-10	-0.804988
9475632	chr1:9475632:G:A	2.90455e-10	-1.2066e-10	-1.61362
9475717	chr1:9475717:T:C	9.63962e-11	-1.12772	-1.58887
9476033	chr1:9476033:G:A	5.41307e-10	-1.2066e-10	-0.991076
9476146	chr1:9476146:TGC:T	1.48381e-09	1.44116	-1.42386
9476438	chr1:9476438:C:T	6.25133e-11	-1.58367	-1.56602
9476754	chr1:9476754:A:G	2.4501e-09	-1.2066e-10	0.518819
9476837	chr1:9476837:G:A	1.18328e-10	-0.876858	-1.63475
9477344	chr1:9477344:G:A	4.2151e-10	-1.2066e-10	-1.24122
9477731	chr1:9477731:A:G	4.24138e-10	-1.2066e-10	-1.235
9477908	chr1:9477908:C:T	3.6219e-10	-1.2066e-10	-1.39289
9478207	chr1:9478207:G:A	3.19981e-10	-1.2066e-10	-1.5168
9478509	chr1:9478509:C:T	3.09144e-10	-1.2066e-10	-1.55125
9479162	chr1:9479162:A:G	4.84904e-10	-1.10111	-6.34265e-10
9479452	chr1:9479452:A:T	5.17341e-10	-1.2066e-10	-1.03636
9480278	chr1:9480278:G:A	4.46246e-10	0.358833	-1.54303
9480671	chr1:9480671:T:C	2.85098e-10	-1.2066e-10	-1.63223
9480829	chr1:9480829:C:T	2.86803e-10	-1.2066e-10	-1.62627
9481090	chr1:9481090:C:T	4.52486e-10	-1.2066e-10	-1.17031
9481199	chr1:9481199:G:C	2.95911e-10	-1.2066e-10	-1.595
9481409	chr1:9481409:A:T	3.8373e-10	-1.2066e-10	-1.33512
9481457	chr1:9481457:T:C	3.70842e-10	-1.2066e-10	-1.36929
9481526	chr1:9481526:A:C	8.82763e-11	-1.49865	-1.30595
9482912	chr1:9482912:A:G	1.93028e-10	-0.699432	-1.32279
9483309	chr1:9483309:G:A	5.149e-10	-1.2066e-10	-1.04109
9483837	chr1:9483837:C:T	4.338e-10	-1.2066e-10	-1.21248
9484053	chr1:9484053:A:G	5.00882e-10	-1.2066e-10	-1.06869
9484800	chr1:9484800:G:A	8.39859e-11	-1.50532	-1.3491
9485222	chr1:9485222:C:G	5.55505e-10	-1.2066e-10	-0.965185
9485751	chr1:9485751:G:C	2.96547e-10	-1.2066e-10	-1.59286
9486054	chr1:9486054:G:A	4.02292e-10	-1.2066e-10	-1.28788
9486114	chr1:9486114:G:GT	1.58828e-10	-0.726706	-1.49054
9486125	chr1:9486125:C:T	1.73486e-09	-1.2066e-10	0.173618
9486211	chr1:9486211:C:T	3.07658e-10	-0.820031	-0.736043
9486363	chr1:9486363:G:A	4.38692e-10	-1.2066e-10	-1.20127
9486882	chr1:9486882:T:G	3.84591e-10	-1.2066e-10	-1.33288
9486975	chr1:9486975:A:T	2.87768e-10	-1.2066e-10	-1.62291
9488042	chr1:9488042:A:G	4.37551e-09	2.08891	-0.990193
9488075	chr1:9488075:T:C	6.62643e-11	-1.6024	-1.48901
9488312	chr1:9488312:G:C	9.20631e-11	-1.58419	-1.1784
9488918	chr1:9488918:G:A	1.79908e-10	-1.58698	-0.50564
9489207	chr1:9489207:G:A	4.9658e-10	-1.2066e-10	-1.07732
9489269	chr1:9489269:A:G	9.38406e-11	-1.45057	-1.2929
9489286	chr1:9489286:G:A	4.17805e-10	-1.2066e-10	-1.25005
9489291	chr1:9489291:A:G	1.60992e-10	-1.60196	-0.601754
9489516	chr1:9489516:G:A	2.95681e-10	-1.2066e-10	-1.59578
9489526	chr1:9489526:T:C	1.64576e-09	-1.2066e-10	0.120896
9489844	chr1:9489844:G:A	2.33507e-10	-1.121	-0.710848
9490307	chr1:9490307:G:A	1.74887e-09	-1.2066e-10	0.181661
9490346	chr1:9490346:C:T	1.77231e-09	-1.2066e-10	0.194978
9490371	chr1:9490371:T:G	2.86729e-10	-1.2066e-10	-1.62653
9490635	chr1:9490635:C:T	2.50264e-09	-1.2066e-10	0.540037
9490859	chr1:9490859:A:G	1.00046e-10	-1.38172	-1.29772
9491155	chr1:9491155:G:A	2.98851e-10	-1.2066e-10	-1.58512
9491207	chr1:9491207:T:C	2.10403e-10	-1.56133	-0.374707
9491765	chr1:9491765:C:T	3.17733e-10	-1.2066e-10	-1.52385
9492513	chr1:9492513:T:C	3.14779e-09	-1.2066e-10	0.769391
9492516	chr1:9492516:C:T	7.43862e-11	-1.48484	-1.49096
9493358	chr1:9493358:T:C	2.79866e-10	-1.57261	-0.0781483
9493427	chr1:9493427:C:A	4.54581e-10	-1.2066e-10	-1.16569
9493604	chr1:9493604:G:C	3.02224e-10	-1.2066e-10	-1.5739
9493656	chr1:9493656:G:A	2.90095e-10	-1.2066e-10	-1.61486
9494145	chr1:9494145:T:C	2.26929e-10	-1.58486	-0.275567
9494152	chr1:9494152:T:C	1.48374e-10	-0.905737	-1.37959
9494802	chr1:9494802:T:C	9.3722e-11	-1.45588	-1.28885
9494843	chr1:9494843:A:G	5.65416e-10	-1.2066e-10	-0.947502
9494944	chr1:9494944:T:A	8.86897e-11	-1.43478	-1.36513
9494983	chr1:9494983:C:G	5.3949e-10	-1.2066e-10	-0.994438
9495139	chr1:9495139:G:A	9.71504e-10	-0.406218	-6.34265e-10
9495479	chr1:9495479:C:T	4.43936e-10	-1.2066e-10	-1.18938
9495511	chr1:9495511:T:C	4.63047e-10	-1.2066e-10	-1.14723
9495607	chr1:9495607:A:G	6.49461e-10	-1.2066e-10	-0.80892
9495829	chr1:9495829:G:C	6.96091e-11	-1.4529	-1.58927
9495848	chr1:9495848:T:C	3.40769e-10	-1.2066e-10	-1.45386
9496204	chr1:9496204:G:C	8.49135e-11	-1.25562	-1.58781
9496351	chr1:9496351:T:G	5.01182e-10	-1.2066e-10	-1.06809
9496499	chr1:9496499:A:G	2.85487e-10	-0.254679	-1.37619
9496644	chr1:9496644:A:G	2.96617e-10	-0.856573	-0.736047
9496772	chr1:9496772:T:C	5.45177e-10	-0.983952	-6.34265e-10
9497235	chr1:9497235:A:T	2.98907e-10	-1.2066e-10	-1.58493
9497489	chr1:9497489:A:AC	1.31228e-10	-1.56564	-0.842485
9497949	chr1:9497949:T:C	9.52965e-11	-1.13597	-1.5921
9498064	chr1:9498064:G:A	1.30535e-09	-0.110839	-6.34265e-10
9498108	chr1:9498108:C:A	1.22899e-10	-1.54707	-0.926624
9498438	chr1:9498438:G:A	3.62614e-10	-1.39172	-6.34265e-10
9498517	chr1:9498517:C:T	2.8967e-10	-1.2066e-10	-1.61632
9498629	chr1:9498629:G:C	1.28816e-09	-0.124091	-6.34265e-10
9498760	chr1:9498760:A:T	2.89711e-10	-1.2066e-10	-1.61618
9498782	chr1:9498782:C:T	2.5896e-10	-0.327596	-1.40079
9498811	chr1:9498811:T:C	1.40248e-09	-1.2066e-10	-0.0390686
9499004	chr1:9499004:G:C	6.2358e-11	-1.59087	-1.5613
9499252	chr1:9499252:T:G	6.82444e-10	-1.2066e-10	-0.759382
9499363	chr1:9499363:T:A	2.90147e-10	-1.2066e-10	-1.61468
9499590	chr1:9499590:T:C	2.90368e-10	-1.2066e-10	-1.61391
9499883	chr1:9499883:A:C	2.97928e-10	-1.2066e-10	-1.58821
9499909	chr1:9499909:C:T	3.08341e-10	-1.2066e-10	-1.55386
9500185	chr1:9500185:T:C	8.00343e-10	-0.600023	-6.34265e-10
9500481	chr1:9500481:G:A	6.55104e-09	1.50232	-6.34265e-10
9501495	chr1:9501495:C:A	1.76781e-09	0.192436	-6.34265e-10
9501515	chr1:9501515:G:A	3.04999e-10	-1.2066e-10	-1.56475
9501704	chr1:9501704:A:AG	1.13426e-10	-1.55995	-0.993964
9501764	chr1:9501764:A:G	1.33134e-09	-0.0911185	-6.34265e-10
9501775	chr1:9501775:G:A	2.28271e-10	-0.266355	-1.58817
9501780	chr1:9501780:C:T	6.10283e-11	-1.60215	-1.57158
9502012	chr1:9502012:C:T	2.17171e-10	-0.863873	-1.0405
9502379	chr1:9502379:A:G	5.37348e-10	-1.2066e-10	-0.998417
9502443	chr1:9502443:T:A	6.22686e-10	0.352772	-1.20379
9502825	chr1:9502825:A:G	2.96106e-10	-1.59435	-6.34265e-10
9503256	chr1:9503256:C:G	3.28465e-10	-1.2066e-10	-1.49063
9503260	chr1:9503260:G:A	3.09049e-10	-1.2066e-10	-1.55156
9503313	chr1:9503313:C:A	1.9545e-10	-1.60531	-0.404447
9503400	chr1:9503400:A:G	3.07371e-10	-1.2066e-10	-1.55701
9503741	chr1:9503741:T:A	3.06281e-10	-1.2066e-10	-1.56056
9504229	chr1:9504229:T:A	3.04156e-10	-1.2066e-10	-1.56752
9504354	chr1:9504354:G:A	4.19114e-10	-1.2066e-10	-1.24692
9504969	chr1:9504969:T:C	2.95544e-10	-1.59624	-6.34265e-10
9505150	chr1:9505150:A:G	7.34309e-10	-1.2066e-10	-0.686134
9505341	chr1:9505341:C:G	6.41546e-10	-1.2066e-10	-0.821183
9505398	chr1:9505398:GCAGGCCCCACCTGCT:G	5.87394e-10	-1.2066e-10	-0.909367
9505584	chr1:9505584:G:A	4.24867e-10	-1.23329	-6.34265e-10
9506031	chr1:9506031:A:G	1.48836e-10	-1.11032	-1.1719
9506178	chr1:9506178:G:T	4.91017e-10	-1.08859	-6.34265e-10
9506240	chr1:9506240:A:G	1.50477e-10	-1.08468	-1.18657
9506244	chr1:9506244:C:T	3.1187e-10	-1.2066e-10	-1.54248
9506286	chr1:9506286:C:T	3.15028e-10	-1.2066e-10	-1.5324
9506372	chr1:9506372:T:C	5.89219e-10	-1.2066e-10	-0.906266
9506852	chr1:9506852:C:A	3.09783e-10	-1.54919	-6.34265e-10
9507009	chr1:9507009:T:C	3.05829e-10	-1.2066e-10	-1.56204
9507392	chr1:9507392:G:A	2.87102e-10	-1.2066e-10	-1.62523
9507730	chr1:9507730:G:A	6.6392e-11	-1.6054	-1.48408
9508696	chr1:9508696:C:T	4.26783e-10	0.123738	-1.35252
9508714	chr1:9508714:G:A	5.3244e-10	-1.2066e-10	-1.00759
9508893	chr1:9508893:C:T	3.6259e-10	-1.2066e-10	-1.39179
9509225	chr1:9509225:G:A	4.18934e-10	-1.2066e-10	-1.24735
9509231	chr1:9509231:A:G	2.84317e-10	-1.2066e-10	-1.63497
9509630	chr1:9509630:G:C	1.12261e-10	-1.0661	-1.49814
9509675	chr1:9509675:C:CCATA	2.85183e-10	-1.2066e-10	-1.63193
9509693	chr1:9509693:C:A	2.1029e-10	-0.606317	-1.33026
9510399	chr1:9510399:G:GC	2.9625e-10	-1.2066e-10	-1.59386
9510431	chr1:9510431:AT:A	3.07246e-10	-1.2066e-10	-1.55742
9510665	chr1:9510665:T:A	4.23885e-10	0.290706	-1.52631
9511035	chr1:9511035:G:A	3.13933e-10	-1.2066e-10	-1.53588
9511202	chr1:9511202:T:C	5.202e-10	-1.2066e-10	-1.03085
9511744	chr1:9511744:C:T	3.70682e-10	-1.2066e-10	-1.36972
9511881	chr1:9511881:A:T	6.98251e-11	-1.40466	-1.63441
9511882	chr1:9511882:TTTA:T	8.93705e-10	-0.489688	-6.34265e-10
9511903	chr1:9511903:TTA:T	7.55801e-10	-0.657285	-6.34265e-10
9511937	chr1:9511937:C:T	5.41431e-10	-1.2066e-10	-0.990848
9512032	chr1:9512032:G:A	2.85682e-10	-1.2066e-10	-1.63018
9512289	chr1:9512289:G:A	4.80638e-10	-1.10995	-6.34265e-10
9512484	chr1:9512484:G:A	4.01091e-10	-1.29087	-6.34265e-10
9513904	chr1:9513904:A:G	9.46658e-10	-0.300185	-0.13194
9513959	chr1:9513959:G:A	7.71345e-10	-0.636928	-6.34265e-10
9514041	chr1:9514041:G:A	2.86659e-10	-1.2066e-10	-1.62677
9514424	chr1:9514424:A:G	3.0634e-10	-1.2066e-10	-1.56037
9514439	chr1:9514439:A:G	3.7745e-10	-1.2066e-10	-1.35163
9514757	chr1:9514757:G:A	2.95822e-10	-1.2066e-10	-1.5953
9514920	chr1:9514920:C:T	3.04385e-10	-1.2066e-10	-1.56677
9515475	chr1:9515475:C:T	4.34459e-10	-1.2066e-10	-1.21096
9515653	chr1:9515653:A:G	1.00523e-10	-1.05549	-1.61919
9515724	chr1:9515724:G:A	3.26016e-10	-1.2066e-10	-1.49812
9515825	chr1:9515825:A:G	1.76031e-10	-0.870056	-1.24435
9516156	chr1:9516156:A:G	9.38897e-11	-1.4632	-1.27974
9516322	chr1:9516322:A:G	2.92079e-10	-1.2066e-10	-1.60804
9516616	chr1:9516616:A:G	1.22908e-10	-0.876718	-1.59691
9516730	chr1:9516730:A:G	3.4727e-10	0.0560568	-1.49102
9516894	chr1:9516894:C:T	3.12111e-10	-1.2066e-10	-1.54171
9517158	chr1:9517158:G:A	8.42102e-10	-0.549163	-6.34265e-10
9517929	chr1:9517929:A:T	3.70823e-10	-1.2066e-10	-1.36934
9517964	chr1:9517964:G:T	7.09237e-10	-0.720874	-6.34265e-10
9518083	chr1:9518083:AT:A	3.08235e-10	-1.2066e-10	-1.5542
9518093	chr1:9518093:C:T	3.5953e-10	-1.2066e-10	-1.40026
9518174	chr1:9518174:T:A	3.56721e-10	-1.2066e-10	-1.40811
9518781	chr1:9518781:A:G	1.85209e-10	-1.07282	-0.990758
9519425	chr1:9519425:G:A	2.84132e-10	-1.2066e-10	-1.63563
9519886	chr1:9519886:C:T	4.60477e-10	-1.1528	-6.34265e-10
9519905	chr1:9519905:A:G	1.70042e-10	-0.659869	-1.48915
9520118	chr1:9520118:G:A	6.96831e-11	-1.51633	-1.52477
9520370	chr1:9520370:T:A	3.63954e-10	-1.2066e-10	-1.38803
9520510	chr1:9520510:A:G	3.39396e-10	-1.2066e-10	-1.45789
9520592	chr1:9520592:T:G	2.86071e-10	-1.2066e-10	-1.62882
9520682	chr1:9520682:C:A	3.28965e-10	-1.2066e-10	-1.48911
9520945	chr1:9520945:T:C	1.59067e-10	-0.761234	-1.45451
9521107	chr1:9521107:C:T	2.89221e-10	-1.2066e-10	-1.61787
9521172	chr1:9521172:G:A	7.10343e-11	-1.51973	-1.50217
9521196	chr1:9521196:CA:C	4.51105e-10	-1.17336	-6.34265e-10
9521253	chr1:9521253:C:T	2.87593e-10	-1.2066e-10	-1.62352
9521947	chr1:9521947:C:T	3.57739e-10	-1.2066e-10	-1.40526
9522102	chr1:9522102:G:A	3.27544e-10	-1.2066e-10	-1.49344
9522221	chr1:9522221:A:G	4.90961e-10	-1.0887	-6.34265e-10
9522406	chr1:9522406:G:A	1.15389e-09	-1.2066e-10	-0.234172
9522463	chr1:9522463:AG:A	3.22461e-10	-1.50908	-6.34265e-10
9522986	chr1:9522986:C:T	6.0069e-11	-1.57065	-1.61892
9523197	chr1:9523197:G:A	1.8122e-10	-1.11018	-0.975171
9523871	chr1:9523871:G:A	4.49917e-10	-1.176	-6.34265e-10
9524662	chr1:9524662:T:A	1.14945e-09	-1.2066e-10	-0.238024
9525285	chr1:9525285:C:T	4.6644e-10	-1.13993	-6.34265e-10
9525326	chr1:9525326:A:G	1.01208e-09	-0.365303	-6.34265e-10
9525674	chr1:9525674:T:C	3.35619e-10	-1.46909	-6.34265e-10
9525782	chr1:9525782:C:T	6.07608e-11	-1.59091	-1.58721
9526037	chr1:9526037:C:T	4.29773e-10	-1.2066e-10	-1.22181
9526240	chr1:9526240:G:A	3.36983e-10	-1.2066e-10	-1.46503
9526334	chr1:9526334:G:A	6.11373e-11	-1.5545	-1.61744
9526672	chr1:9526672:G:T	3.01285e-10	-1.2066e-10	-1.57701
9526673	chr1:9526673:A:T	3.00948e-10	-1.2066e-10	-1.57812
9527550	chr1:9527550:A:G	5.94263e-11	-1.59524	-1.60508
9527668	chr1:9527668:C:T	2.96927e-10	-1.2066e-10	-1.59158
9527818	chr1:9527818:G:A	6.68177e-10	-1.2066e-10	-0.780511
9527822	chr1:9527822:C:A	6.03491e-11	-1.58995	-1.59496
9527850	chr1:9527850:G:C	6.13374e-11	-1.57364	-1.59504
9528480	chr1:9528480:G:A	5.94051e-11	-1.58914	-1.61154
9528678	chr1:9528678:G:A	3.00885e-10	-1.2066e-10	-1.57833
9529123	chr1:9529123:G:A	2.2295e-10	-1.04843	-0.829685
9529134	chr1:9529134:T:A	3.31671e-10	-1.2066e-10	-1.48092
9529354	chr1:9529354:C:T	2.89493e-10	-1.2066e-10	-1.61693
9529380	chr1:9529380:A:G	3.61749e-10	-1.2066e-10	-1.39411
9529656	chr1:9529656:G:A	4.52301e-10	-1.17072	-6.34265e-10
9530071	chr1:9530071:C:T	4.94884e-10	-1.2066e-10	-1.08074
9530570	chr1:9530570:G:A	2.85147e-10	-1.2066e-10	-1.63206
9530874	chr1:9530874:T:C	6.97249e-11	-1.56224	-1.47826
9531004	chr1:9531004:G:A	2.54899e-09	-1.2066e-10	0.55839
9531440	chr1:9531440:T:C	5.88118e-11	-1.58357	-1.62715
9531532	chr1:9531532:T:A	9.56442e-10	-1.2066e-10	-0.421843
9532385	chr1:9532385:G:A	2.84131e-10	-1.2066e-10	-1.63563
9532982	chr1:9532982:G:T	7.61722e-11	-1.3975	-1.55456
9533643	chr1:9533643:G:A	5.79829e-11	-1.59142	-1.63349
9534477	chr1:9534477:C:T	3.63398e-10	-1.2066e-10	-1.38956
9535013	chr1:9535013:C:T	4.86878e-10	-1.09705	-6.34265e-10
9535098	chr1:9535098:T:C	4.66662e-10	-1.13946	-6.34265e-10
9535121	chr1:9535121:T:C	6.43958e-11	-1.56736	-1.55265
9535266	chr1:9535266:G:A	2.89561e-10	-1.2066e-10	-1.6167
9535290	chr1:9535290:T:G	3.92229e-10	-1.2066e-10	-1.31322
9537647	chr1:9537647:A:C	4.28137e-10	-1.22562	-6.34265e-10
9537788	chr1:9537788:T:G	6.47e-11	-1.52632	-1.58899
9537864	chr1:9537864:C:G	5.98811e-11	-1.58166	-1.61104
9538116	chr1:9538116:A:T	4.01102e-10	-1.2066e-10	-1.29085
9538493	chr1:9538493:T:C	3.11983e-10	-1.2066e-10	-1.54212
9538505	chr1:9538505:C:T	3.75717e-10	-1.2066e-10	-1.35623
9539060	chr1:9539060:A:T	6.52326e-11	-1.56264	-1.54447
9539120	chr1:9539120:A:C	3.84488e-10	-1.2066e-10	-1.33315
9539138	chr1:9539138:CT:C	6.58459e-11	-1.6015	-1.49625
9539589	chr1:9539589:C:T	5.98425e-11	-1.56391	-1.62944
9539764	chr1:9539764:A:G	5.89609e-11	-1.57344	-1.63475
9539847	chr1:9539847:C:T	4.29356e-10	-1.2066e-10	-1.22278
9540087	chr1:9540087:C:T	5.26764e-10	-1.01831	-6.34265e-10
9540145	chr1:9540145:G:A	5.90861e-10	-1.2066e-10	-0.903482
9540309	chr1:9540309:C:T	7.41013e-11	-1.53072	-1.44891
9540684	chr1:9540684:A:C	5.11771e-10	-1.04719	-6.34265e-10
9540715	chr1:9540715:T:C	6.99145e-11	-1.586	-1.45179
9540728	chr1:9540728:T:C	5.11008e-10	-1.04868	-6.34265e-10
9541162	chr1:9541162:T:C	3.08944e-10	-1.2066e-10	-1.5519
9541263	chr1:9541263:C:T	6.12623e-10	-1.2066e-10	-0.867313
9541300	chr1:9541300:C:T	1.26209e-10	-1.47753	-0.969589
9541428	chr1:9541428:T:C	1.01016e-09	-1.2066e-10	-0.367197
9541949	chr1:9541949:G:A	2.98771e-10	-1.58539	-6.34265e-10
9542213	chr1:9542213:C:T	3.89335e-10	-1.32062	-6.34265e-10
9542397	chr1:9542397:C:T	4.20546e-10	-1.2066e-10	-1.24351
9542473	chr1:9542473:C:CT	3.78001e-10	-1.35017	-6.34265e-10
9542736	chr1:9542736:T:C	5.61703e-10	-1.2066e-10	-0.95409
9542763	chr1:9542763:A:G	3.10295e-10	-1.2066e-10	-1.54754
9543760	chr1:9543760:T:C	7.35037e-10	-0.685142	-6.34265e-10
9544451	chr1:9544451:T:C	3.60901e-10	-1.2066e-10	-1.39646
9544547	chr1:9544547:G:T	5.12859e-10	-1.04506	-6.34265e-10
9544710	chr1:9544710:G:A	7.89703e-11	-1.60218	-1.31381
9544844	chr1:9544844:G:A	7.25827e-11	-1.60561	-1.39473
9545354	chr1:9545354:A:C	3.66146e-10	-1.38203	-6.34265e-10
9545558	chr1:9545558:T:C	3.62735e-10	-1.2066e-10	-1.39139
9545870	chr1:9545870:T:G	5.80928e-11	-1.60427	-1.61875
9545895	chr1:9545895:G:A	7.61672e-11	-1.59451	-1.35762
9546983	chr1:9546983:C:T	6.38728e-11	-1.58242	-1.54575
9547040	chr1:9547040:G:A	5.17221e-10	-1.2066e-10	-1.03659
9547826	chr1:9547826:T:C	2.8935e-10	-1.2066e-10	-1.61743
9547862	chr1:9547862:G:GT	3.1535e-10	-1.2066e-10	-1.53138
9549664	chr1:9549664:A:G	5.83459e-10	-0.91609	-6.34265e-10
9549915	chr1:9549915:G:A	2.8447e-10	-1.2066e-10	-1.63443
9550022	chr1:9550022:T:A	7.85353e-10	-1.2066e-10	-0.61893
9550373	chr1:9550373:T:G	3.07757e-10	-1.2066e-10	-1.55575
9550480	chr1:9550480:T:C	3.94988e-09	-1.2066e-10	0.996377
9550811	chr1:9550811:A:G	3.99372e-10	-1.29517	-6.34265e-10
9550839	chr1:9550839:T:C	3.96357e-10	-1.2066e-10	-1.30275
9550867	chr1:9550867:A:G	4.10867e-10	-1.2066e-10	-1.26679
9551341	chr1:9551341:C:T	5.01298e-10	-1.06786	-6.34265e-10
9551391	chr1:9551391:TAAATA:T	3.65473e-10	-1.2066e-10	-1.38387
9551413	chr1:9551413:C:T	2.84202e-10	-1.2066e-10	-1.63538
9551791	chr1:9551791:G:T	6.28586e-10	-1.2066e-10	-0.84159
9552036	chr1:9552036:C:A	3.49768e-10	-1.2066e-10	-1.42779
9552716	chr1:9552716:T:A	5.85977e-11	-1.57876	-1.63561
9552976	chr1:9552976:G:A	4.5825e-10	-1.15765	-6.34265e-10
9552987	chr1:9552987:C:T	7.83432e-11	-1.60559	-1.31837
9553460	chr1:9553460:G:C	1.01033e-10	-1.58045	-1.08917
9553476	chr1:9553476:A:G	8.04347e-11	-1.26263	-1.63498
9553813	chr1:9553813:C:T	2.9516e-10	-1.2066e-10	-1.59755
9553850	chr1:9553850:C:T	2.95109e-10	-1.2066e-10	-1.59772
9554070	chr1:9554070:A:G	2.84362e-10	-1.2066e-10	-1.63482
9554133	chr1:9554133:AT:A	4.59403e-10	-1.2066e-10	-1.15514
9554505	chr1:9554505:A:T	2.93216e-10	-1.2066e-10	-1.60415
9554508	chr1:9554508:C:T	9.20779e-11	-1.52768	-1.23475
9554589	chr1:9554589:C:T	3.83721e-10	-1.2066e-10	-1.33515
9554606	chr1:9554606:G:C	3.13547e-10	-1.2066e-10	-1.53711
9555100	chr1:9555100:G:A	1.25666e-10	-1.5623	-0.88914
9556183	chr1:9556183:C:T	2.85642e-10	-1.2066e-10	-1.63033
9556546	chr1:9556546:C:T	3.87978e-10	-1.2066e-10	-1.32411
9557001	chr1:9557001:T:C	1.8504e-10	-0.497873	-1.56662
9557094	chr1:9557094:C:T	4.54479e-10	-1.2066e-10	-1.16591
9557294	chr1:9557294:T:C	9.54085e-11	-1.58063	-1.14627
9557478	chr1:9557478:G:C	3.37579e-10	-1.2066e-10	-1.46326
9557624	chr1:9557624:G:A	6.87833e-11	-1.5949	-1.4592
9558472	chr1:9558472:TCA:T	2.85177e-10	-1.2066e-10	-1.63195
9558927	chr1:9558927:C:T	3.93241e-10	-1.2066e-10	-1.31064
9558953	chr1:9558953:C:T	5.07779e-10	-1.05502	-6.34265e-10
9559408	chr1:9559408:T:C	3.97269e-10	-1.2066e-10	-1.30045
9559912	chr1:9559912:C:T	6.24764e-11	-1.60205	-1.54822
9560201	chr1:9560201:G:A	6.89398e-10	-0.749244	-6.34265e-10
9560299	chr1:9560299:G:A	3.86656e-10	-1.2066e-10	-1.32753
9560347	chr1:9560347:G:A	3.09548e-10	-1.2066e-10	-1.54995
9560472	chr1:9560472:G:A	3.88101e-10	-1.2066e-10	-1.3238
9560518	chr1:9560518:C:T	2.84307e-10	-1.2066e-10	-1.63501
9560609	chr1:9560609:A:C	2.95505e-10	-1.2066e-10	-1.59638
9560762	chr1:9560762:T:C	3.89704e-10	-1.2066e-10	-1.31968
9560906	chr1:9560906:A:AT	7.91416e-11	-1.50845	-1.40537
9560944	chr1:9560944:C:T	4.46423e-10	-1.1838	-6.34265e-10
9560982	chr1:9560982:C:T	3.02549e-10	-1.2066e-10	-1.57282
9561006	chr1:9561006:G:A	3.80865e-10	-1.2066e-10	-1.34262
9561102	chr1:9561102:G:A	8.13457e-10	-1.2066e-10	-0.58377
9561161	chr1:9561161:A:T	3.36254e-10	-1.4672	-6.34265e-10
9561349	chr1:9561349:A:G	7.05181e-11	-1.59589	-1.43331
9561362	chr1:9561362:A:G	5.03977e-10	-1.06253	-6.34265e-10
9561985	chr1:9561985:G:A	1.93638e-08	-1.2066e-10	2.5861
9562123	chr1:9562123:G:A	8.04835e-11	-1.26153	-1.63548
9562176	chr1:9562176:C:T	4.71845e-10	-1.2066e-10	-1.12841
9562467	chr1:9562467:T:C	5.09731e-10	-1.05118	-6.34265e-10
9563014	chr1:9563014:G:A	4.18902e-10	-1.2066e-10	-1.24743
9563057	chr1:9563057:T:C	3.95767e-10	-1.2066e-10	-1.30424
9563224	chr1:9563224:G:A	3.07796e-10	-1.2066e-10	-1.55563
9563663	chr1:9563663:T:C	4.30734e-10	-1.2066e-10	-1.21957
9563848	chr1:9563848:C:T	3.35068e-10	-1.2066e-10	-1.47073
9563878	chr1:9563878:T:C	9.74138e-11	-1.57989	-1.1262
9563975	chr1:9563975:A:G	2.98831e-10	-1.2066e-10	-1.58519
9564210	chr1:9564210:T:A	4.9078e-10	-1.2066e-10	-1.08907
9565248	chr1:9565248:G:A	7.25517e-11	-1.41332	-1.58745
9565288	chr1:9565288:G:A	4.13521e-10	-1.2066e-10	-1.26036
9565448	chr1:9565448:G:A	4.16671e-10	-1.2066e-10	-1.25277
9566692	chr1:9566692:T:C	3.10244e-10	-1.2066e-10	-1.5477
9566826	chr1:9566826:A:G	3.00746e-10	-1.2066e-10	-1.5788
9567045	chr1:9567045:G:A	1.18447e-10	-1.59113	-0.91947
9567463	chr1:9567463:A:G	6.50834e-11	-1.59582	-1.51357
9567505	chr1:9567505:T:C	5.53655e-10	-0.968521	-6.34265e-10
9567726	chr1:9567726:C:T	3.0231e-10	-1.2066e-10	-1.57361
9568215	chr1:9568215:G:A	3.84048e-10	-1.2066e-10	-1.3343
9568418	chr1:9568418:T:G	6.16907e-10	-1.2066e-10	-0.860344
9568480	chr1:9568480:C:T	2.60091e-09	0.578554	-6.34265e-10
9568482	chr1:9568482:A:G	3.83933e-10	-1.33459	-6.34265e-10
9568776	chr1:9568776:G:A	6.15731e-10	-1.2066e-10	-0.862253
9568824	chr1:9568824:C:T	3.76117e-10	-1.2066e-10	-1.35516
9568840	chr1:9568840:T:C	3.76424e-10	-1.2066e-10	-1.35435
9568915	chr1:9568915:A:G	6.0525e-10	-1.2066e-10	-0.879421
9569419	chr1:9569419:C:T	9.73437e-10	-0.40423	-6.34265e-10
9570519	chr1:9570519:G:A	3.29458e-10	-1.48761	-6.34265e-10
9570668	chr1:9570668:T:C	3.49076e-10	-1.42977	-6.34265e-10
9571172	chr1:9571172:T:C	4.01976e-10	-1.2066e-10	-1.28867
9571179	chr1:9571179:T:C	3.76796e-10	-1.2066e-10	-1.35336
9571879	chr1:9571879:A:G	5.78211e-11	-1.5921	-1.6356
9572044	chr1:9572044:C:T	7.93612e-11	-1.6024	-1.30865
9572130	chr1:9572130:A:G	2.88911e-09	-1.2066e-10	0.68364
9572269	chr1:9572269:A:C	3.96334e-10	-1.2066e-10	-1.30281
9572281	chr1:9572281:AC:A	2.8559e-09	-1.2066e-10	0.672079
9573128	chr1:9573128:T:A	4.75304e-10	-1.2066e-10	-1.12111
9573138	chr1:9573138:T:C	1.01807e-09	-1.2066e-10	-0.359401
9573656	chr1:9573656:C:T	3.69083e-10	-1.2066e-10	-1.37404
9573665	chr1:9573665:A:G	3.37531e-10	-1.46341	-6.34265e-10
9574233	chr1:9574233:A:G	5.1329e-10	-1.04422	-6.34265e-10
9574395	chr1:9574395:T:C	2.70563e-09	-1.2066e-10	0.618028
9574548	chr1:9574548:T:C	3.84348e-10	-1.2066e-10	-1.33352
9575084	chr1:9575084:G:A	4.16222e-09	-1.2066e-10	1.04874
9576220	chr1:9576220:G:A	3.64946e-10	-1.2066e-10	-1.38531
9576296	chr1:9576296:A:C	3.89955e-10	-1.31903	-6.34265e-10
9577169	chr1:9577169:A:G	5.99068e-11	-1.60436	-1.58791
9577177	chr1:9577177:G:T	8.84693e-10	-1.2066e-10	-0.499823
9577533	chr1:9577533:G:A	1.51186e-10	-1.56821	-0.698344
9577903	chr1:9577903:C:T	5.7587e-11	-1.59669	-1.63507
9579049	chr1:9579049:T:C	4.31482e-10	-1.2066e-10	-1.21784
9579507	chr1:9579507:CAGA:C	3.44241e-10	-1.44372	-6.34265e-10
9579584	chr1:9579584:A:G	3.21139e-10	-1.2066e-10	-1.51319
9579671	chr1:9579671:C:T	1.96341e-08	-1.2066e-10	2.59996
9580340	chr1:9580340:C:T	3.62658e-10	-1.2066e-10	-1.3916
9581204	chr1:9581204:C:T	6.28965e-10	-1.2066e-10	-0.840988
9581358	chr1:9581358:A:G	4.78939e-10	-1.2066e-10	-1.11349
9581960	chr1:9581960:G:A	6.56489e-10	-1.2066e-10	-0.798157
9582103	chr1:9582103:G:A	2.84833e-10	-1.2066e-10	-1.63316
9583274	chr1:9583274:C:T	3.75778e-10	-1.35607	-6.34265e-10
9583666	chr1:9583666:G:C	5.10703e-10	-1.04928	-6.34265e-10
9583960	chr1:9583960:A:G	2.24767e-09	-1.2066e-10	0.432585
9583989	chr1:9583989:C:T	2.84234e-10	-1.2066e-10	-1.63526
9584260	chr1:9584260:T:C	2.85226e-10	-1.2066e-10	-1.63178
9584382	chr1:9584382:A:C	2.86474e-10	-1.2066e-10	-1.62741
9584588	chr1:9584588:G:A	4.03212e-10	-1.2066e-10	-1.2856
9584797	chr1:9584797:C:T	4.08009e-10	-1.2066e-10	-1.27377
9585043	chr1:9585043:C:T	4.24211e-10	-1.23483	-6.34265e-10
9585314	chr1:9585314:C:T	9.99462e-11	-1.49464	-1.18579
9585422	chr1:9585422:A:G	8.70204e-11	-1.57035	-1.24857
9585595	chr1:9585595:A:C	4.88241e-10	-1.09425	-6.34265e-10
9585596	chr1:9585596:C:A	4.81478e-10	-1.1082	-6.34265e-10
9586158	chr1:9586158:C:T	4.05805e-10	-1.2066e-10	-1.27919
9586376	chr1:9586376:T:A	5.22969e-10	-1.02554	-6.34265e-10
9586792	chr1:9586792:T:C	8.3672e-11	-1.56114	-1.29702
9586846	chr1:9586846:A:G	2.88997e-10	-1.2066e-10	-1.61865
9587079	chr1:9587079:G:A	5.82185e-11	-1.60557	-1.61529
9588137	chr1:9588137:A:C	4.15675e-10	-1.2066e-10	-1.25516
9588487	chr1:9588487:C:T	4.01633e-10	-1.2066e-10	-1.28952
9589081	chr1:9589081:CGCCCGCCAG:C	7.02889e-10	-0.729865	-6.34265e-10
9589731	chr1:9589731:T:A	3.34702e-10	-1.47182	-6.34265e-10
9589763	chr1:9589763:C:T	3.38947e-10	-1.45922	-6.34265e-10
9590035	chr1:9590035:G:A	3.40008e-10	-1.2066e-10	-1.45609
9590099	chr1:9590099:A:G	1.18229e-09	-0.209857	-6.34265e-10
9590671	chr1:9590671:A:G	5.81612e-11	-1.58622	-1.63562
9590731	chr1:9590731:A:G	5.1499e-10	-1.2066e-10	-1.04091
9591207	chr1:9591207:A:G	2.94375e-10	-1.60021	-6.34265e-10
9591233	chr1:9591233:G:A	8.49338e-09	-1.2066e-10	1.76198
9591240	chr1:9591240:C:T	2.89562e-10	-1.2066e-10	-1.61669
9591623	chr1:9591623:C:T	2.858e-10	-1.2066e-10	-1.62977
9591684	chr1:9591684:G:C	2.94391e-10	-1.60016	-6.34265e-10
9591968	chr1:9591968:T:C	2.99007e-10	-1.2066e-10	-1.5846
9591983	chr1:9591983:C:T	4.58901e-10	-1.15623	-6.34265e-10
9592042	chr1:9592042:C:T	4.24915e-10	-1.2066e-10	-1.23317
9592197	chr1:9592197:C:CCCCT	2.84352e-10	-1.2066e-10	-1.63485
9592316	chr1:9592316:G:A	6.02362e-10	-1.2066e-10	-0.884204
9592641	chr1:9592641:TCCGTGCTCAGGGCTCTGGAGTGGTGTCATCATTAAGGACACGTGC:T	1.01121e-10	-1.52805	-1.14069
9592722	chr1:9592722:G:C	2.87304e-10	-1.2066e-10	-1.62452
9592809	chr1:9592809:G:T	4.82274e-10	-1.2066e-10	-1.10655
9592834	chr1:9592834:G:A	2.84334e-10	-1.2066e-10	-1.63492
9593086	chr1:9593086:A:G	2.84601e-10	-1.2066e-10	-1.63398
9593284	chr1:9593284:G:A	2.845e-10	-1.2066e-10	-1.63433
9593407	chr1:9593407:T:C	3.83572e-10	-1.2066e-10	-1.33554
9593477	chr1:9593477:G:A	2.84517e-10	-1.2066e-10	-1.63427
9593777	chr1:9593777:A:G	6.30504e-11	-1.60411	-1.53702
9594039	chr1:9594039:C:T	3.18194e-10	-1.2066e-10	-1.5224
9594070	chr1:9594070:C:T	2.84423e-10	-1.2066e-10	-1.6346
9594139	chr1:9594139:T:C	1.82322e-10	-1.59281	-0.486479
9594523	chr1:9594523:C:T	2.0911e-10	-1.18875	-0.753457
9594792	chr1:9594792:G:A	2.84255e-10	-1.2066e-10	-1.63519
9595020	chr1:9595020:T:G	3.23738e-10	-1.2066e-10	-1.50513
9595047	chr1:9595047:C:T	3.3671e-10	-1.2066e-10	-1.46584
9595213	chr1:9595213:A:G	3.14095e-10	-1.2066e-10	-1.53537
9595269	chr1:9595269:G:A	2.849e-10	-1.2066e-10	-1.63292
9595525	chr1:9595525:T:C	2.95055e-10	-1.2066e-10	-1.5979
9595555	chr1:9595555:A:T	1.61321e-10	-1.60345	-0.598215
9595572	chr1:9595572:C:T	1.23146e-10	-1.59721	-0.874485
9595593	chr1:9595593:A:G	2.84161e-10	-1.2066e-10	-1.63552
9595607	chr1:9595607:G:A	3.82113e-10	-0.946842	-0.392506
9595713	chr1:9595713:T:TTC	3.06785e-10	-1.2066e-10	-1.55892
9595756	chr1:9595756:C:T	3.30076e-10	-1.2066e-10	-1.48574
9595907	chr1:9595907:C:T	2.84197e-10	-1.2066e-10	-1.6354
9596389	chr1:9596389:G:A	1.26867e-09	-1.2066e-10	-0.139341
9596513	chr1:9596513:G:T	7.22088e-11	-1.60548	-1.40002
9596517	chr1:9596517:T:C	3.89872e-10	-1.31924	-6.34265e-10
9596879	chr1:9596879:G:A	2.87144e-10	-1.2066e-10	-1.62508
9597062	chr1:9597062:G:A	3.16546e-10	-1.5276	-6.34265e-10
9597158	chr1:9597158:T:G	4.6246e-10	-1.2066e-10	-1.1485
9597474	chr1:9597474:T:A	3.84716e-10	-1.33256	-6.34265e-10
9597502	chr1:9597502:G:A	2.84877e-10	-1.2066e-10	-1.633
9598178	chr1:9598178:T:G	2.84177e-10	-1.2066e-10	-1.63547
9598407	chr1:9598407:T:G	1.20757e-10	-1.59501	-0.896276
9598434	chr1:9598434:C:G	1.62783e-09	0.109941	-6.34265e-10
9598619	chr1:9598619:C:T	3.57996e-10	-1.2066e-10	-1.40454
9598751	chr1:9598751:A:G	1.51655e-10	-1.60269	-0.660762
9598801	chr1:9598801:C:T	2.08988e-08	-1.2066e-10	2.66238
9598847	chr1:9598847:C:T	3.31585e-10	-1.2066e-10	-1.48118
9598945	chr1:9598945:G:A	2.95961e-10	-1.2066e-10	-1.59483
9599053	chr1:9599053:G:A	2.85853e-10	-1.2066e-10	-1.62959
9599310	chr1:9599310:C:T	3.34775e-10	-1.2066e-10	-1.4716
9600241	chr1:9600241:A:G	1.0612e-09	-1.2066e-10	-0.317911
9600496	chr1:9600496:C:T	3.12213e-10	-1.2066e-10	-1.54138
9600645	chr1:9600645:G:A	2.85099e-10	-1.2066e-10	-1.63223
9600793	chr1:9600793:G:A	3.5162e-09	-1.2066e-10	0.880073
9601003	chr1:9601003:A:G	1.29977e-10	-1.6048	-0.812909
9601013	chr1:9601013:T:A	3.09066e-10	-1.2066e-10	-1.55151
9601131	chr1:9601131:G:A	2.84558e-10	-1.2066e-10	-1.63413
9601293	chr1:9601293:C:A	2.92494e-10	-1.2066e-10	-1.60662
9601588	chr1:9601588:T:TTGG	2.84261e-10	-1.2066e-10	-1.63517
9601610	chr1:9601610:G:A	3.89363e-10	-1.32055	-6.34265e-10
9601744	chr1:9601744:TGTGGGGGCTCAC:T	3.18424e-10	-1.2066e-10	-1.52168
9602311	chr1:9602311:G:A	3.92265e-10	-1.2066e-10	-1.31312
9602998	chr1:9602998:C:T	3.60172e-10	-1.2066e-10	-1.39848
9603837	chr1:9603837:C:T	8.7397e-11	-1.30467	-1.50993
9604592	chr1:9604592:T:A	3.47926e-10	-1.43307	-6.34265e-10
9604641	chr1:9604641:G:A	3.79694e-10	-1.2066e-10	-1.3457
9604648	chr1:9604648:AT:A	2.92842e-10	-1.60543	-6.34265e-10
9605482	chr1:9605482:T:C	3.23375e-10	-1.2066e-10	-1.50625
9605558	chr1:9605558:A:G	2.98731e-10	-1.2066e-10	-1.58552
9605859	chr1:9605859:C:T	2.9285e-10	-1.6054	-6.34265e-10
9605935	chr1:9605935:G:A	3.63857e-10	-1.2066e-10	-1.3883
9606003	chr1:9606003:A:G	3.13824e-10	-1.2066e-10	-1.53623
9606161	chr1:9606161:A:G	3.63374e-10	-1.2066e-10	-1.38963
9606255	chr1:9606255:G:A	3.74337e-10	-1.2066e-10	-1.35991
9606306	chr1:9606306:A:G	1.06983e-10	-1.3198	-1.29259
9606547	chr1:9606547:C:T	2.89217e-10	-1.2066e-10	-1.61788
9606904	chr1:9606904:G:A	1.20662e-09	-1.2066e-10	-0.189489
9607074	chr1:9607074:C:G	3.17486e-10	-1.2066e-10	-1.52463
9607130	chr1:9607130:G:A	3.12474e-10	-1.2066e-10	-1.54054
9607399	chr1:9607399:C:T	3.48741e-10	-1.2066e-10	-1.43073
9607464	chr1:9607464:G:A	3.51134e-10	-1.4239	-6.34265e-10
9607873	chr1:9607873:G:A	2.92484e-10	-1.2066e-10	-1.60665
9607969	chr1:9607969:G:A	9.41725e-11	-1.37595	-1.36399
9608187	chr1:9608187:A:C	3.59471e-10	-1.40043	-6.34265e-10
9608446	chr1:9608446:C:T	3.55754e-10	-1.2066e-10	-1.41082
9608924	chr1:9608924:G:A	5.74761e-10	-0.931109	-6.34265e-10
9609138	chr1:9609138:G:A	3.02392e-10	-1.2066e-10	-1.57334
9609355	chr1:9609355:G:A	2.97941e-10	-1.2066e-10	-1.58817
9609377	chr1:9609377:G:A	2.25207e-08	-1.2066e-10	2.73713
9610076	chr1:9610076:C:T	2.97749e-10	-1.2066e-10	-1.58881
9610385	chr1:9610385:G:A	2.03575e-09	-1.2066e-10	0.333557
9610425	chr1:9610425:T:A	2.06509e-10	-1.56471	-0.390003
9610776	chr1:9610776:C:T	7.13087e-11	-1.54757	-1.47047
9611297	chr1:9611297:A:G	3.26915e-10	-1.2066e-10	-1.49536
9611494	chr1:9611494:G:A	2.99078e-10	-1.2066e-10	-1.58436
9611529	chr1:9611529:A:G	3.93063e-10	-1.2066e-10	-1.31109
9612033	chr1:9612033:G:A	7.37535e-11	-1.48668	-1.49765
9612599	chr1:9612599:A:G	2.93616e-10	-1.60279	-6.34265e-10
9612988	chr1:9612988:C:T	3.38245e-10	-1.2066e-10	-1.46129
9613294	chr1:9613294:A:G	3.41669e-10	-1.2066e-10	-1.45122
9613420	chr1:9613420:C:G	3.22437e-10	-1.2066e-10	-1.50915
9613560	chr1:9613560:G:A	3.11983e-10	-1.2066e-10	-1.54212
9613643	chr1:9613643:A:C	8.33574e-11	-1.46908	-1.39284
9613721	chr1:9613721:C:A	5.83709e-11	-1.60046	-1.61779
9613785	chr1:9613785:C:T	2.88864e-10	-1.2066e-10	-1.61911
9614517	chr1:9614517:C:T	5.57532e-10	-0.961543	-6.34265e-10
9615298	chr1:9615298:G:A	3.1096e-10	-1.2066e-10	-1.5454
9615303	chr1:9615303:G:A	2.96208e-10	-1.2066e-10	-1.594
9615318	chr1:9615318:A:G	2.318e-10	-1.3539	-0.485287
9615427	chr1:9615427:T:C	3.49406e-10	-1.2066e-10	-1.42883
9615542	chr1:9615542:C:T	5.54755e-10	-0.966537	-6.34265e-10
9615680	chr1:9615680:T:C	6.72898e-10	-1.2066e-10	-0.77347
9616944	chr1:9616944:C:T	2.6284e-10	-1.23047	-0.483048
9617795	chr1:9617795:T:C	9.68193e-11	-1.12467	-1.58754
9617837	chr1:9617837:T:C	3.6698e-10	-1.37976	-6.34265e-10
9618180	chr1:9618180:C:T	1.25668e-09	-0.148831	-6.34265e-10
9618643	chr1:9618643:A:T	2.93329e-10	-1.2066e-10	-1.60377
9618889	chr1:9618889:C:T	3.31298e-10	-1.2066e-10	-1.48204
9618953	chr1:9618953:G:A	5.28249e-10	-1.0155	-6.34265e-10
9618961	chr1:9618961:C:T	2.89423e-10	-1.2066e-10	-1.61718
9619376	chr1:9619376:G:A	3.00742e-10	-1.2066e-10	-1.57881
9619584	chr1:9619584:C:T	3.57621e-10	-1.2066e-10	-1.40559
9619651	chr1:9619651:A:C	3.03554e-10	-1.2066e-10	-1.5695
9620030	chr1:9620030:A:G	3.18148e-10	-1.2066e-10	-1.52255
9620579	chr1:9620579:A:G	5.22905e-10	-1.02566	-6.34265e-10
9621109	chr1:9621109:C:A	3.1748e-10	-1.2066e-10	-1.52465
9621144	chr1:9621144:G:T	6.00751e-11	-1.55499	-1.63448
9621410	chr1:9621410:G:A	5.1979e-10	-1.03164	-6.34265e-10
9621427	chr1:9621427:T:G	2.96008e-10	-1.24637	-0.34831
9621562	chr1:9621562:A:G	8.89667e-11	-1.25078	-1.54602
9621887	chr1:9621887:A:C	7.85227e-11	-1.30071	-1.62097
9622200	chr1:9622200:A:G	7.67051e-11	-1.40857	-1.53653
9622476	chr1:9622476:C:T	1.26633e-10	-1.4963	-0.947469
9622573	chr1:9622573:G:A	6.51852e-11	-1.57645	-1.53138
9623397	chr1:9623397:A:G	5.19714e-10	-1.2066e-10	-1.03178
9623751	chr1:9623751:A:C	4.32957e-10	-1.21442	-6.34265e-10
9624358	chr1:9624358:G:A	5.84257e-11	-1.60198	-1.61533
9624688	chr1:9624688:G:A	3.01087e-10	-1.2066e-10	-1.57766
9625049	chr1:9625049:T:G	1.87298e-10	-1.60392	-0.448441
9625541	chr1:9625541:G:A	2.87148e-10	-1.2066e-10	-1.62507
9625543	chr1:9625543:C:A	3.69042e-10	-1.37415	-6.34265e-10
9626000	chr1:9626000:C:T	3.34786e-10	-1.2066e-10	-1.47157
9626295	chr1:9626295:G:C	2.99615e-10	-1.58257	-6.34265e-10
9626325	chr1:9626325:T:C	4.23899e-10	-1.2066e-10	-1.23557
9626366	chr1:9626366:A:G	6.70904e-11	-1.60555	-1.47347
9626627	chr1:9626627:A:C	3.14243e-10	-1.2066e-10	-1.5349
9626705	chr1:9626705:A:G	5.8746e-10	-0.909254	-6.34265e-10
9627142	chr1:9627142:C:T	2.92734e-10	-0.202901	-1.4029
9628059	chr1:9628059:T:C	3.58227e-10	-1.2066e-10	-1.40389
9628198	chr1:9628198:A:T	5.84996e-10	-0.913458	-6.34265e-10
9628454	chr1:9628454:A:G	4.01583e-10	-1.60252	0.312868
9629136	chr1:9629136:G:A	8.03924e-10	-1.2066e-10	-0.595558
9629394	chr1:9629394:C:T	1.28352e-09	-1.2066e-10	-0.127702
9630154	chr1:9630154:G:A	2.95041e-10	-1.2066e-10	-1.59795
9630259	chr1:9630259:A:C	3.0332e-10	-1.2066e-10	-1.57027
9630372	chr1:9630372:G:A	7.92206e-10	-0.610241	-6.34265e-10
9630418	chr1:9630418:A:G	5.42225e-10	-1.1424	0.153022
9630560	chr1:9630560:A:G	5.80441e-10	-0.697093	-0.224182
9630771	chr1:9630771:G:A	2.89043e-10	-1.2066e-10	-1.61849
9630813	chr1:9630813:T:C	3.46691e-10	-1.2066e-10	-1.43663
9631335	chr1:9631335:G:C	3.54849e-10	-1.2066e-10	-1.41337
9631917	chr1:9631917:C:G	3.92893e-10	-0.994635	-0.31689
9632125	chr1:9632125:G:T	2.96576e-10	-1.2066e-10	-1.59276
9632146	chr1:9632146:A:G	3.34291e-10	-1.2066e-10	-1.47305
9632550	chr1:9632550:A:G	7.39085e-10	-1.2066e-10	-0.67965
9632578	chr1:9632578:C:T	7.40953e-10	-1.2066e-10	-0.677126
9632983	chr1:9632983:A:T	2.42696e-10	-1.57201	-0.221248
9633099	chr1:9633099:G:A	1.98162e-10	-1.57776	-0.41822
9633103	chr1:9633103:C:T	2.23902e-10	-0.539342	-1.33451
9633217	chr1:9633217:A:G	2.99837e-10	-1.58182	-6.34265e-10
9633507	chr1:9633507:C:G	4.39506e-10	-1.2066e-10	-1.19941
9633610	chr1:9633610:ATGTCATGAAATCTTATGCGGT:A	1.28276e-09	0.327083	-0.45538
9633824	chr1:9633824:C:G	2.84507e-10	-1.2066e-10	-1.63431
9633913	chr1:9633913:T:A	2.91661e-10	-1.2066e-10	-1.60947
9633930	chr1:9633930:C:T	2.06594e-10	-1.54505	-0.409262
9634000	chr1:9634000:C:T	2.02224e-10	-1.53186	-0.44383
9634239	chr1:9634239:C:T	1.79104e-09	0.205487	-6.34265e-10
9635373	chr1:9635373:G:C	8.22429e-10	-1.56756	0.994759
9635561	chr1:9635561:G:A	4.44691e-10	-1.2066e-10	-1.18768
9635686	chr1:9635686:G:A	5.49845e-10	0.615326	-1.59075
9635720	chr1:9635720:T:C	3.18703e-10	-1.2066e-10	-1.5208
9635830	chr1:9635830:T:C	1.22521e-09	-0.682116	0.507924
9636212	chr1:9636212:G:A	2.84228e-10	-1.2066e-10	-1.63529
9636289	chr1:9636289:G:A	6.40666e-10	-0.822554	-6.34265e-10
9636336	chr1:9636336:G:A	2.0126e-10	-0.380553	-1.59991
9636632	chr1:9636632:G:A	6.08969e-11	-1.54029	-1.63559
9636647	chr1:9636647:T:G	3.42537e-10	-1.2066e-10	-1.44868
9636767	chr1:9636767:G:A	3.14872e-10	-1.2066e-10	-1.5329
9637042	chr1:9637042:C:T	3.82098e-10	-1.2066e-10	-1.33939
9637133	chr1:9637133:A:G	4.79978e-10	-1.29424	0.182913
9637301	chr1:9637301:GGGA:G	5.1425e-09	-0.769851	2.03008
9637441	chr1:9637441:G:A	4.89653e-10	-1.09137	-6.34265e-10
9637487	chr1:9637487:G:A	4.72037e-10	-1.12801	-6.34265e-10
9637625	chr1:9637625:A:G	5.37779e-09	-0.766546	2.07152
9637837	chr1:9637837:T:C	5.22464e-09	-0.746449	2.02253
9637996	chr1:9637996:A:G	4.15132e-09	-0.763961	1.81008
9638015	chr1:9638015:G:A	4.00372e-10	-1.2066e-10	-1.29267
9638090	chr1:9638090:G:A	5.14597e-10	-1.2066e-10	-1.04168
9638126	chr1:9638126:A:G	2.96891e-10	-1.2066e-10	-1.5917
9638548	chr1:9638548:C:T	3.35415e-10	-1.2066e-10	-1.46969
9638582	chr1:9638582:G:A	6.21985e-09	-0.563936	2.01437
9638587	chr1:9638587:C:T	3.59691e-10	-1.2066e-10	-1.39982
9638856	chr1:9638856:C:A	5.9568e-09	-1.2066e-10	1.40722
9638967	chr1:9638967:A:G	2.25134e-10	-0.334872	-1.5335
9639123	chr1:9639123:G:T	4.56973e-10	-1.16044	-6.34265e-10
9639285	chr1:9639285:A:T	3.50457e-10	-1.2066e-10	-1.42583
9639319	chr1:9639319:T:A	3.8391e-08	4.15809	-0.887577
9639502	chr1:9639502:T:A	9.33222e-11	-1.23942	-1.50959
9639710	chr1:9639710:A:G	1.15151e-09	-1.2066e-10	-0.236238
9639760	chr1:9639760:C:T	4.52918e-10	-1.16935	-6.34265e-10
9640027	chr1:9640027:C:G	2.84673e-10	-1.2066e-10	-1.63372
9640499	chr1:9640499:G:GA	1.53823e-09	-1.2066e-10	0.0533268
9640527	chr1:9640527:C:T	6.33158e-10	-0.834343	-6.34265e-10
9640781	chr1:9640781:A:G	3.23918e-10	-1.2066e-10	-1.50457
9641126	chr1:9641126:A:G	1.65806e-10	-1.58042	-0.593829
9641148	chr1:9641148:C:T	3.61999e-09	0.909164	-6.34265e-10
9641418	chr1:9641418:G:T	5.99577e-10	-0.888839	-6.34265e-10
9641436	chr1:9641436:G:A	6.24386e-10	-0.848295	-6.34265e-10
9641468	chr1:9641468:TCA:T	5.74467e-11	-1.59884	-1.63536
9641729	chr1:9641729:C:T	2.93469e-10	-1.60329	-6.34265e-10
9641810	chr1:9641810:C:T	8.20702e-11	-1.2437	-1.63379
9642004	chr1:9642004:T:C	8.07236e-11	-1.26005	-1.63398
9642150	chr1:9642150:T:C	2.06805e-10	-1.16694	-0.786347
9642489	chr1:9642489:G:A	6.94434e-10	-0.741966	-6.34265e-10
9642533	chr1:9642533:T:C	6.9606e-10	-1.2066e-10	-0.739627
9643537	chr1:9643537:C:T	8.5864e-11	-1.19667	-1.63563
9643751	chr1:9643751:G:A	8.74529e-11	-1.1786	-1.63536
9643802	chr1:9643802:C:T	8.33147e-11	-1.42077	-1.44167
9644026	chr1:9644026:C:A	6.00323e-10	-1.2066e-10	-0.887595
9644449	chr1:9644449:C:T	5.331e-10	-0.703819	-0.302534
9644484	chr1:9644484:T:C	2.84558e-10	-1.2066e-10	-1.63413
9644971	chr1:9644971:C:T	2.92199e-10	-1.2066e-10	-1.60763
9645294	chr1:9645294:G:C	2.91085e-10	-1.2066e-10	-1.61145
9645661	chr1:9645661:C:T	3.09131e-10	-1.2066e-10	-1.5513
9646509	chr1:9646509:G:A	3.96574e-10	-0.974527	-0.327673
9646602	chr1:9646602:C:G	3.06292e-10	-1.2066e-10	-1.56052
9646769	chr1:9646769:A:G	3.12048e-10	-1.2066e-10	-1.54191
9647370	chr1:9647370:A:G	1.10035e-10	-1.3422	-1.24206
9647430	chr1:9647430:T:A	1.11973e-09	-1.2066e-10	-0.264219
9647563	chr1:9647563:G:A	4.54513e-10	-1.2066e-10	-1.16584
9648280	chr1:9648280:C:T	4.77675e-10	-1.2066e-10	-1.11613
9648613	chr1:9648613:C:T	2.87592e-10	0.000528311	-1.62405
9648685	chr1:9648685:GAT:G	1.14878e-09	-1.2066e-10	-0.23861
9648872	chr1:9648872:C:T	1.06102e-09	-1.2066e-10	-0.318079
9649014	chr1:9649014:G:A	9.27773e-11	-1.35612	-1.39874
9649677	chr1:9649677:T:C	9.63639e-11	-1.21612	-1.50082
9649806	chr1:9649806:C:A	2.84352e-10	-1.2066e-10	-1.63485
9650194	chr1:9650194:C:T	2.38185e-10	-1.58671	-0.2253
9650336	chr1:9650336:T:C	8.62254e-11	-1.20467	-1.62343
9650501	chr1:9650501:G:A	2.54365e-10	-0.129726	-1.61657
9650581	chr1:9650581:A:G	3.18979e-10	0.0789259	-1.59887
9650763	chr1:9650763:C:T	4.63958e-10	-1.14527	-6.34265e-10
9650817	chr1:9650817:AC:A	2.82529e-10	-0.023234	-1.61805
9650838	chr1:9650838:A:AT	3.00851e-10	0.040851	-1.6193
9650958	chr1:9650958:C:T	4.12114e-10	0.331307	-1.59507
9651429	chr1:9651429:T:C	1.04566e-09	0.643245	-0.975909
9651573	chr1:9651573:G:A	5.26041e-10	-1.2066e-10	-1.01968
9651584	chr1:9651584:A:G	2.96417e-10	0.0258398	-1.61914
9651616	chr1:9651616:A:G	3.04817e-10	0.0416811	-1.60703
9651948	chr1:9651948:C:T	3.38079e-10	-0.856978	-0.604804
9652041	chr1:9652041:C:A	3.43844e-10	-0.859579	-0.585295
9652311	chr1:9652311:G:A	2.94868e-10	-1.59854	-6.34265e-10
9653328	chr1:9653328:C:T	2.61144e-10	-0.0853746	-1.63462
9653792	chr1:9653792:T:C	3.05465e-10	-1.2066e-10	-1.56323
9654119	chr1:9654119:G:A	6.14554e-10	-1.2066e-10	-0.864167
9654189	chr1:9654189:A:G	7.40236e-10	0.449868	-1.12796
9654481	chr1:9654481:T:G	2.93408e-10	-0.581188	-1.02231
9654904	chr1:9654904:G:A	7.36595e-10	0.771692	-1.45472
9655315	chr1:9655315:C:T	2.90466e-10	-1.2066e-10	-1.61358
9655351	chr1:9655351:G:A	2.84915e-10	-1.2066e-10	-1.63287
9655650	chr1:9655650:C:T	3.13262e-10	-1.2066e-10	-1.53802
9655678	chr1:9655678:ACTTT:A	8.31405e-11	-1.58355	-1.28098
9656067	chr1:9656067:G:A	5.98895e-11	-1.56435	-1.62821
9656266	chr1:9656266:G:A	2.87581e-10	-1.2066e-10	-1.62356
9657562	chr1:9657562:T:C	2.84164e-10	-1.2066e-10	-1.63551
9657599	chr1:9657599:T:G	8.51346e-10	-0.538245	-6.34265e-10
9658029	chr1:9658029:T:C	9.80493e-11	-1.06433	-1.63527
9658129	chr1:9658129:T:A	8.43221e-11	-1.21526	-1.63516
9658145	chr1:9658145:A:G	1.97568e-10	-0.390231	-1.60875
9658838	chr1:9658838:T:C	6.03357e-10	-1.2066e-10	-0.882553
9658930	chr1:9658930:T:G	2.85308e-10	-1.2066e-10	-1.63149
9659247	chr1:9659247:A:C	2.95473e-10	-1.2066e-10	-1.59649
9659257	chr1:9659257:C:T	3.02755e-10	-1.2066e-10	-1.57214
9659259	chr1:9659259:T:C	3.39441e-10	-1.2066e-10	-1.45776
9659401	chr1:9659401:A:C	3.63003e-10	-1.2066e-10	-1.39065
9659530	chr1:9659530:A:G	6.94284e-10	-1.2066e-10	-0.742182
9659556	chr1:9659556:C:T	3.76081e-10	-1.2066e-10	-1.35526
9660001	chr1:9660001:C:T	7.31935e-11	-1.37575	-1.61621
9660072	chr1:9660072:C:T	6.4913e-10	-1.2066e-10	-0.80943
9660361	chr1:9660361:T:C	3.04892e-10	-1.2066e-10	-1.56511
9660438	chr1:9660438:C:T	1.08564e-10	-1.47053	-1.12719
9660468	chr1:9660468:A:G	1.02172e-10	-1.50793	-1.15047
9660708	chr1:9660708:C:T	6.92976e-10	-0.744068	-6.34265e-10
9661033	chr1:9661033:C:T	5.48112e-10	-0.978583	-6.34265e-10
9661053	chr1:9661053:G:A	1.72691e-10	-0.79714	-1.33642
9661231	chr1:9661231:G:A	1.03458e-10	-1.54191	-1.10399
9661322	chr1:9661322:T:C	7.6075e-11	-1.33766	-1.61568
9662465	chr1:9662465:G:C	8.60475e-11	-1.37374	-1.45642
9662552	chr1:9662552:C:T	3.81769e-10	-1.34025	-6.34265e-10
9662672	chr1:9662672:G:A	3.63834e-10	-1.2066e-10	-1.38837
9662949	chr1:9662949:G:A	4.28823e-10	-1.2066e-10	-1.22402
9663037	chr1:9663037:T:G	2.87782e-10	-1.2066e-10	-1.62286
9663290	chr1:9663290:C:A	2.86204e-10	-1.2066e-10	-1.62836
9663894	chr1:9663894:C:T	3.11256e-10	-1.2066e-10	-1.54445
9664495	chr1:9664495:A:C	1.04887e-09	-0.329591	-6.34265e-10
9665467	chr1:9665467:G:A	5.72866e-11	-1.60456	-1.63243
9665887	chr1:9665887:G:A	3.00521e-10	-1.2066e-10	-1.57954
9666017	chr1:9666017:C:G	2.8474e-10	-1.2066e-10	-1.63349
9666479	chr1:9666479:T:G	2.90012e-10	-1.2066e-10	-1.61514
9666647	chr1:9666647:A:G	8.67023e-10	-1.2066e-10	-0.519998
9666743	chr1:9666743:C:T	3.27467e-10	-1.2066e-10	-1.49368
9666798	chr1:9666798:G:A	5.93479e-11	-1.5998	-1.60184
9666859	chr1:9666859:G:A	2.84159e-10	-1.2066e-10	-1.63553
9666896	chr1:9666896:C:T	8.93462e-10	-0.48996	-6.34265e-10
9666909	chr1:9666909:T:C	2.86755e-10	-1.2066e-10	-1.62644
9666935	chr1:9666935:G:A	8.69506e-10	-0.517138	-6.34265e-10
9667134	chr1:9667134:C:G	1.03296e-09	-0.34488	-6.34265e-10
9667281	chr1:9667281:T:A	9.38718e-10	-0.440548	-6.34265e-10
9667667	chr1:9667667:T:C	8.93232e-10	-0.490217	-6.34265e-10
9667776	chr1:9667776:G:A	2.91716e-10	-1.2066e-10	-1.60928
9668182	chr1:9668182:T:C	9.3194e-10	-0.447795	-6.34265e-10
9668236	chr1:9668236:C:G	2.86524e-10	-1.2066e-10	-1.62724
9668463	chr1:9668463:C:A	2.84298e-10	-1.2066e-10	-1.63504
9668482	chr1:9668482:T:C	2.96488e-10	-1.2066e-10	-1.59306
9668525	chr1:9668525:C:T	3.56681e-10	-1.2066e-10	-1.40822
9669541	chr1:9669541:G:A	6.07218e-11	-1.54568	-1.63308
9669749	chr1:9669749:C:G	6.0502e-10	-0.879802	-6.34265e-10
9670398	chr1:9670398:A:G	3.07214e-10	-1.2066e-10	-1.55752
9670509	chr1:9670509:T:G	5.95007e-10	-1.2066e-10	-0.89649
9671190	chr1:9671190:C:T	6.07399e-10	-0.875878	-6.34265e-10
9671443	chr1:9671443:C:T	5.01626e-10	0.564995	-1.6322
9671539	chr1:9671539:T:A	9.89918e-10	-0.387441	-6.34265e-10
9671800	chr1:9671800:A:G	5.19621e-10	0.59909	-1.63105
9672614	chr1:9672614:A:G	2.94563e-10	-1.2066e-10	-1.59957
9672808	chr1:9672808:T:G	5.5949e-10	0.675633	-1.63367
9672853	chr1:9672853:C:T	7.10722e-11	-1.45247	-1.5689
9673251	chr1:9673251:CTAATTTTT:C	1.02241e-09	-0.355142	-6.34265e-10
9673323	chr1:9673323:G:A	2.84314e-10	-1.2066e-10	-1.63498
9673632	chr1:9673632:G:A	5.69955e-10	-0.939506	-6.34265e-10
9673678	chr1:9673678:C:T	3.17225e-10	-1.52545	-6.34265e-10
9673680	chr1:9673680:G:T	1.06374e-09	-0.315516	-6.34265e-10
9673908	chr1:9673908:A:G	2.86751e-10	-1.2066e-10	-1.62645
9674057	chr1:9674057:C:T	3.0528e-10	-1.2066e-10	-1.56383
9674229	chr1:9674229:G:A	2.84811e-10	-1.2066e-10	-1.63324
9674415	chr1:9674415:C:T	3.01971e-10	-1.57473	-6.34265e-10
9674811	chr1:9674811:T:C	6.84879e-10	0.879125	-1.63495
9675015	chr1:9675015:A:G	6.89324e-10	0.882925	-1.63228
9675786	chr1:9675786:A:G	5.92758e-10	-1.2066e-10	-0.900277
9676115	chr1:9676115:A:G	2.96506e-10	-1.593	-6.34265e-10
9676376	chr1:9676376:T:G	4.39508e-10	-1.2066e-10	-1.19941
9676405	chr1:9676405:G:A	7.81915e-10	-0.623317	-6.34265e-10
9676644	chr1:9676644:G:C	1.1695e-09	-0.220733	-6.34265e-10
9676745	chr1:9676745:G:C	9.42656e-10	1.19116	-1.62753
9677252	chr1:9677252:T:G	3.07944e-10	-1.2066e-10	-1.55515
9677373	chr1:9677373:C:T	1.06098e-09	-0.318112	-6.34265e-10
9677877	chr1:9677877:G:A	2.86744e-10	-1.2066e-10	-1.62647
9678067	chr1:9678067:C:T	4.07267e-10	-1.2066e-10	-1.2756
9678903	chr1:9678903:G:T	7.35365e-10	-1.2066e-10	-0.684696
9679359	chr1:9679359:C:T	2.84207e-10	-1.2066e-10	-1.63536
9679377	chr1:9679377:T:C	1.0849e-10	-0.988982	-1.60943
9679430	chr1:9679430:G:A	3.67096e-10	-1.2066e-10	-1.37944
9680152	chr1:9680152:T:G	1.16833e-09	-0.221732	-6.34265e-10
9680308	chr1:9680308:A:G	1.23413e-09	-0.783594	0.616654
9680903	chr1:9680903:G:A	3.1563e-10	-1.2066e-10	-1.53049
9681135	chr1:9681135:A:G	1.19961e-10	-0.897317	-1.60058
9681332	chr1:9681332:G:T	8.46771e-10	-1.2066e-10	-0.543633
9681575	chr1:9681575:C:T	1.27933e-10	-1.09525	-1.33831
9681654	chr1:9681654:C:G	1.65463e-10	-0.674418	-1.5019
9681734	chr1:9681734:A:G	1.179e-10	-0.892389	-1.62283
9681801	chr1:9681801:A:C	2.96537e-10	-1.2066e-10	-1.59289
9682078	chr1:9682078:A:G	3.62323e-10	-1.2066e-10	-1.39253
9682096	chr1:9682096:T:C	1.93619e-10	-0.439337	-1.57983
9682129	chr1:9682129:G:T	1.30288e-09	-0.11273	-6.34265e-10
9682422	chr1:9682422:G:A	3.34685e-10	-1.2066e-10	-1.47187
9683056	chr1:9683056:G:T	5.07309e-10	-1.05594	-6.34265e-10
9683125	chr1:9683125:AAAAAAAAAAAAAAAACC:A	6.57621e-10	-0.796434	-6.34265e-10
9683176	chr1:9683176:T:C	1.13047e-10	-1.00868	-1.54859
9683229	chr1:9683229:G:A	3.10384e-10	-1.54725	-6.34265e-10
9683250	chr1:9683250:C:A	3.3495e-10	-1.2066e-10	-1.47108
9683470	chr1:9683470:AC:A	1.9089e-10	-0.403298	-1.63007
9683502	chr1:9683502:T:G	1.34797e-09	-0.0787079	-6.34265e-10
9683564	chr1:9683564:T:A	3.59584e-10	0.131442	-1.53156
9683768	chr1:9683768:A:T	5.77404e-11	-1.59591	-1.63319
9683894	chr1:9683894:C:T	7.01478e-11	-1.59506	-1.4394
9684186	chr1:9684186:T:C	1.53203e-10	-0.964691	-1.28861
9684262	chr1:9684262:C:T	2.95667e-10	-1.59583	-6.34265e-10
9685144	chr1:9685144:T:G	7.52505e-11	-1.46321	-1.50103
9685658	chr1:9685658:A:G	7.45451e-11	-1.48496	-1.4887
9686007	chr1:9686007:G:T	3.09372e-10	-1.55052	-6.34265e-10
9686190	chr1:9686190:A:G	7.63984e-11	-1.45047	-1.49863
9686554	chr1:9686554:G:A	1.25359e-10	-0.890903	-1.56298
9686601	chr1:9686601:G:A	7.52976e-11	-1.45673	-1.50689
9686938	chr1:9686938:C:A	7.63369e-11	-1.47225	-1.47765
9687685	chr1:9687685:C:T	2.96104e-10	-1.59435	-6.34265e-10
9687712	chr1:9687712:C:T	6.06296e-10	-0.761711	-0.115984
9688387	chr1:9688387:T:G	1.98699e-10	-0.445367	-1.54791
9688651	chr1:9688651:C:A	1.07823e-09	-0.30199	-6.34265e-10
9689032	chr1:9689032:G:A	2.86852e-10	-1.2066e-10	-1.6261
9690399	chr1:9690399:T:C	2.66378e-10	-0.590051	-1.1101
9690798	chr1:9690798:C:T	3.9235e-10	-1.2066e-10	-1.31291
9691534	chr1:9691534:G:A	3.42325e-10	-1.2066e-10	-1.4493
9692033	chr1:9692033:G:A	5.19187e-10	-1.2066e-10	-1.0328
9692383	chr1:9692383:T:G	2.9435e-10	-1.2066e-10	-1.60029
9692452	chr1:9692452:T:C	5.17324e-10	-1.03639	-6.34265e-10
9692658	chr1:9692658:A:G	3.14993e-10	-1.2066e-10	-1.53251
9692827	chr1:9692827:T:C	2.97899e-10	-1.2066e-10	-1.58831
9692936	chr1:9692936:G:A	3.15582e-10	-1.2066e-10	-1.53065
9693728	chr1:9693728:G:A	3.72392e-10	-1.2066e-10	-1.36512
9693975	chr1:9693975:C:G	4.53955e-10	-1.2066e-10	-1.16706
9694126	chr1:9694126:C:T	2.98791e-10	-1.58532	-6.34265e-10
9694297	chr1:9694297:C:T	3.13187e-10	-1.2066e-10	-1.53826
9694298	chr1:9694298:G:A	2.99963e-10	-1.2066e-10	-1.5814
9694435	chr1:9694435:G:A	7.14824e-11	-1.48298	-1.53263
9694823	chr1:9694823:A:G	6.44167e-11	-1.48778	-1.63191
9695215	chr1:9695215:G:A	7.64611e-10	0.478271	-1.12397
9695332	chr1:9695332:G:A	4.26781e-10	-1.2066e-10	-1.22879
9695571	chr1:9695571:C:T	3.30831e-10	-1.48346	-6.34265e-10
9695593	chr1:9695593:C:T	4.97195e-10	-1.2066e-10	-1.07608
9695702	chr1:9695702:C:T	3.60224e-10	-1.2066e-10	-1.39834
9695874	chr1:9695874:A:G	3.11242e-10	-1.2066e-10	-1.54449
9696033	chr1:9696033:G:A	2.84281e-10	-1.2066e-10	-1.6351
9696917	chr1:9696917:A:G	4.02801e-09	1.29085	-0.274887
9697016	chr1:9697016:C:A	8.92788e-10	-1.2066e-10	-0.490714
9697211	chr1:9697211:T:G	4.05428e-10	-1.28012	-6.34265e-10
9697694	chr1:9697694:T:C	1.70872e-10	-1.57754	-0.566609
9697760	chr1:9697760:G:A	4.56583e-10	-1.2066e-10	-1.16129
9697936	chr1:9697936:T:G	4.33196e-10	-1.2066e-10	-1.21387
9697980	chr1:9697980:G:A	5.17629e-09	1.26678	-6.34265e-10
9698229	chr1:9698229:G:A	1.1978e-09	-1.2066e-10	-0.196822
9698289	chr1:9698289:T:C	2.8471e-10	-1.2066e-10	-1.63359
9698296	chr1:9698296:C:T	5.51709e-10	-1.2066e-10	-0.972043
9698352	chr1:9698352:G:C	6.26998e-10	-1.2066e-10	-0.844121
9698424	chr1:9698424:G:C	4.23772e-10	-1.2066e-10	-1.23587
9698932	chr1:9698932:G:A	2.95254e-10	-1.2066e-10	-1.59723
9699188	chr1:9699188:C:T	2.88548e-10	-1.2066e-10	-1.6202
9699332	chr1:9699332:G:A	3.31232e-10	-0.636141	-0.846104
9699424	chr1:9699424:C:T	2.96561e-10	-1.2066e-10	-1.59281
9699657	chr1:9699657:T:C	6.88012e-11	-1.48051	-1.57333
9699719	chr1:9699719:C:T	3.3749e-10	-1.2066e-10	-1.46353
9699889	chr1:9699889:G:A	2.97269e-10	-1.2066e-10	-1.59043
9700036	chr1:9700036:T:C	2.9402e-10	-1.2066e-10	-1.60142
9700707	chr1:9700707:C:T	3.58561e-10	-1.2066e-10	-1.40296
9702098	chr1:9702098:G:A	3.96504e-10	-1.2066e-10	-1.30238
9702214	chr1:9702214:C:T	3.04698e-10	-1.2066e-10	-1.56574
9702816	chr1:9702816:C:T	2.8861e-10	-1.2066e-10	-1.61999
9703028	chr1:9703028:C:T	8.47046e-10	-1.2066e-10	-0.543309
9703455	chr1:9703455:C:A	1.71164e-09	-1.2066e-10	0.160145
9704794	chr1:9704794:G:A	2.89779e-10	-1.2066e-10	-1.61595
9705302	chr1:9705302:T:A	3.02008e-10	-1.2066e-10	-1.57461
9705340	chr1:9705340:AAG:A	2.93235e-10	-1.60409	-6.34265e-10
9705413	chr1:9705413:A:G	2.84371e-10	-1.2066e-10	-1.63478
9705621	chr1:9705621:G:C	1.25308e-10	-1.1963	-1.25799
9706448	chr1:9706448:G:A	2.9237e-10	-1.2066e-10	-1.60704
9707052	chr1:9707052:A:C	2.84594e-10	-1.2066e-10	-1.634
9707170	chr1:9707170:C:T	3.06874e-10	-1.2066e-10	-1.55863
9707543	chr1:9707543:G:A	2.92096e-10	-1.2066e-10	-1.60798
9707755	chr1:9707755:C:T	2.84135e-10	-1.2066e-10	-1.63561
9707759	chr1:9707759:G:A	7.82708e-11	-1.57274	-1.35215
9708131	chr1:9708131:C:G	2.93313e-10	-1.2066e-10	-1.60382
9708883	chr1:9708883:C:T	2.92264e-10	-1.2066e-10	-1.60741
9709040	chr1:9709040:T:G	3.59019e-10	-1.2066e-10	-1.40169
9709051	chr1:9709051:C:T	3.97709e-10	-1.2066e-10	-1.29934
9709055	chr1:9709055:GT:G	3.91197e-10	-1.2066e-10	-1.31585
9709175	chr1:9709175:A:C	6.15018e-10	-1.2066e-10	-0.863411
9709184	chr1:9709184:C:T	1.21701e-09	-1.2066e-10	-0.180914
9709773	chr1:9709773:G:A	3.193e-10	-1.2066e-10	-1.51893
9709954	chr1:9709954:C:T	2.87471e-10	-1.2066e-10	-1.62394
9710661	chr1:9710661:A:G	2.93429e-10	-1.2066e-10	-1.60343
9710836	chr1:9710836:T:A	1.4815e-09	-1.2066e-10	0.0157504
9710947	chr1:9710947:A:G	3.10568e-10	-1.54666	-6.34265e-10
9711506	chr1:9711506:A:G	2.04172e-10	-0.830334	-1.13577
9711740	chr1:9711740:A:G	2.97922e-10	-1.2066e-10	-1.58823
9712150	chr1:9712150:T:C	1.44624e-09	-1.2066e-10	-0.00834015
9712415	chr1:9712415:G:T	3.0192e-10	-1.5749	-6.34265e-10
9714380	chr1:9714380:G:C	3.45062e-10	-1.2066e-10	-1.44134
9714428	chr1:9714428:G:T	2.87477e-10	-1.2066e-10	-1.62392
9714920	chr1:9714920:C:T	3.31155e-10	-1.14124	-0.341231
9715177	chr1:9715177:AAAAAT:A	3.13235e-10	-1.2066e-10	-1.53811
9715328	chr1:9715328:C:T	5.1799e-10	-1.2066e-10	-1.03511
9715846	chr1:9715846:C:T	3.59854e-10	-1.2066e-10	-1.39937
9716281	chr1:9716281:A:G	1.12216e-10	-1.60462	-0.960013
9716517	chr1:9716517:A:G	3.1667e-10	-1.2066e-10	-1.5272
9716547	chr1:9716547:G:A	2.89671e-10	-1.2066e-10	-1.61632
9716778	chr1:9716778:G:T	2.8672e-10	-1.2066e-10	-1.62656
9716861	chr1:9716861:G:A	6.99566e-09	1.56798	-6.34265e-10
9717064	chr1:9717064:G:A	3.42254e-10	-1.2066e-10	-1.44951
9717393	chr1:9717393:G:GGA	3.38909e-08	2.00806	1.13777
9717463	chr1:9717463:C:T	4.13527e-10	-1.2066e-10	-1.26034
9717528	chr1:9717528:G:C	3.28195e-10	-1.49146	-6.34265e-10
9717541	chr1:9717541:C:G	2.76062e-09	0.638149	-6.34265e-10
9717608	chr1:9717608:C:T	1.81742e-09	-1.2066e-10	0.220108
9717975	chr1:9717975:G:A	2.96029e-10	-1.2066e-10	-1.59461
9718546	chr1:9718546:C:T	3.86389e-10	-1.2066e-10	-1.32822
9718553	chr1:9718553:G:T	4.65005e-10	-1.14302	-6.34265e-10
9718649	chr1:9718649:G:T	3.25936e-10	-1.2066e-10	-1.49836
9718708	chr1:9718708:C:T	4.64306e-10	-1.2066e-10	-1.14452
9719021	chr1:9719021:T:C	3.24914e-10	-1.2066e-10	-1.5015
9719230	chr1:9719230:A:T	8.47539e-11	-1.28473	-1.56058
9719443	chr1:9719443:A:T	3.19068e-10	-1.2066e-10	-1.51966
9719813	chr1:9719813:T:C	3.24522e-10	-1.5027	-1.07049e-05
9720046	chr1:9720046:T:C	3.89105e-10	-1.2066e-10	-1.32121
9720367	chr1:9720367:G:A	3.18524e-10	-1.2066e-10	-1.52137
9720723	chr1:9720723:T:C	3.30237e-10	-1.2066e-10	-1.48525
9720929	chr1:9720929:T:C	7.72741e-10	-0.635119	-6.34265e-10
9721634	chr1:9721634:G:A	4.93465e-10	-1.2066e-10	-1.08361
9721688	chr1:9721688:C:T	2.99193e-10	-1.2066e-10	-1.58397
9722203	chr1:9722203:T:C	1.25878e-09	-1.2066e-10	-0.147169
9722328	chr1:9722328:C:T	3.66942e-10	-1.37986	-6.34265e-10
9722498	chr1:9722498:C:T	3.75132e-08	1.87069	1.37669
9722708	chr1:9722708:C:T	6.35549e-11	-1.501	-1.63216
9723347	chr1:9723347:G:A	3.69369e-10	-1.37327	-6.34265e-10
9723385	chr1:9723385:G:C	4.08391e-10	-1.2066e-10	-1.27284
9723506	chr1:9723506:C:T	3.42509e-10	-1.2066e-10	-1.44876
9723815	chr1:9723815:G:A	2.92853e-10	-1.2066e-10	-1.60539
9724365	chr1:9724365:C:T	1.65126e-10	-1.35887	-0.819479
9725471	chr1:9725471:T:C	1.1726e-10	-1.50429	-1.01639
9725832	chr1:9725832:A:G	1.49495e-10	-1.2219	-1.0559
9726147	chr1:9726147:A:T	5.75107e-10	-1.2066e-10	-0.930506
9726203	chr1:9726203:ACT:A	3.66788e-10	-1.2066e-10	-1.38028
9726212	chr1:9726212:C:G	6.03446e-10	-1.2066e-10	-0.882406
9726285	chr1:9726285:A:G	8.59659e-09	1.77406	-6.34265e-10
9726291	chr1:9726291:G:A	9.1101e-09	1.83208	-6.34265e-10
9726335	chr1:9726335:C:T	3.02812e-10	-1.57195	-6.34265e-10
9727327	chr1:9727327:TG:T	4.90681e-10	-1.2066e-10	-1.08927
9727387	chr1:9727387:G:A	2.92691e-10	-1.2066e-10	-1.60594
9727450	chr1:9727450:T:C	2.22855e-10	-0.279586	-1.59896
9728204	chr1:9728204:A:T	1.08361e-09	-1.2066e-10	-0.29701
9728375	chr1:9728375:ACT:A	3.37024e-10	-1.2066e-10	-1.46491
9729053	chr1:9729053:C:T	6.01706e-10	-0.885294	-6.34265e-10
9729519	chr1:9729519:G:A	1.99438e-10	-1.17583	-0.813734
9729833	chr1:9729833:T:C	3.48013e-10	-1.59454	0.161712
9730220	chr1:9730220:G:A	6.46289e-10	-1.2066e-10	-0.813817
9730841	chr1:9730841:C:T	7.71544e-10	-1.2066e-10	-0.63667
9730903	chr1:9730903:C:T	4.35654e-10	-1.2066e-10	-1.20822
9730904	chr1:9730904:A:G	4.18402e-10	-1.2066e-10	-1.24862
9730937	chr1:9730937:A:G	7.0846e-10	0.651612	-1.37358
9731404	chr1:9731404:AG:A	4.16962e-10	-1.2066e-10	-1.25207
9731428	chr1:9731428:G:A	6.15085e-10	-0.896744	0.0334408
9731488	chr1:9731488:C:A	4.31664e-10	-1.2066e-10	-1.21742
9731581	chr1:9731581:G:A	9.80143e-11	-1.54735	-1.1526
9732027	chr1:9732027:G:A	4.93534e-10	-1.2066e-10	-1.08347
9732756	chr1:9732756:A:G	1.2511e-09	-1.2066e-10	-0.153287
9733246	chr1:9733246:C:G	7.55084e-10	-0.658234	-6.34265e-10
9733300	chr1:9733300:A:G	3.16837e-10	-1.2066e-10	-1.52668
9733394	chr1:9733394:T:A	4.16152e-10	-1.25401	-6.34265e-10
9733601	chr1:9733601:C:A	1.15882e-09	-1.2066e-10	-0.229908
9733787	chr1:9733787:T:A	4.45e-10	-1.2066e-10	-1.18699
9733910	chr1:9733910:A:G	8.56804e-10	-0.531853	-6.34265e-10
9734247	chr1:9734247:C:T	2.00617e-10	-1.59672	-0.386939
9734281	chr1:9734281:C:T	3.10916e-10	-1.2066e-10	-1.54554
9734924	chr1:9734924:C:T	9.89866e-11	-1.53052	-1.15956
9735192	chr1:9735192:G:A	1.01981e-10	-1.52406	-1.13622
9735661	chr1:9735661:C:T	2.03995e-10	-1.60456	-0.36241
9735861	chr1:9735861:G:A	5.04653e-10	-1.2066e-10	-1.06119
9736280	chr1:9736280:C:G	8.60385e-10	-0.527683	-6.34265e-10
9736651	chr1:9736651:G:A	4.5325e-10	-1.2066e-10	-1.16862
9736965	chr1:9736965:T:C	3.0776e-10	-1.2066e-10	-1.55574
9737094	chr1:9737094:C:T	4.4772e-10	-1.2066e-10	-1.1809
9737203	chr1:9737203:C:CT	7.22648e-10	-1.2066e-10	-0.702141
9737657	chr1:9737657:A:G	3.95189e-10	-1.2066e-10	-1.3057
9737788	chr1:9737788:C:T	3.56444e-10	-1.2066e-10	-1.40889
9738009	chr1:9738009:A:G	7.35258e-10	-1.2066e-10	-0.684842
9738451	chr1:9738451:G:C	4.20744e-10	-1.24304	-6.34265e-10
9738833	chr1:9738833:G:A	2.85284e-10	-1.2066e-10	-1.63158
9738836	chr1:9738836:G:A	2.12306e-10	-1.60562	-0.321413
9738949	chr1:9738949:G:A	4.35654e-10	-1.2066e-10	-1.20822
9738996	chr1:9738996:T:C	1.11206e-09	-1.2066e-10	-0.271098
9739438	chr1:9739438:G:C	8.18218e-09	1.03199	0.692661
9739606	chr1:9739606:G:A	1.33137e-09	-1.2066e-10	-0.0911016
9739845	chr1:9739845:T:C	1.59203e-10	-1.5621	-0.652779
9740083	chr1:9740083:T:G	2.98897e-10	-1.2066e-10	-1.58496
9740112	chr1:9740112:G:A	3.00137e-10	-1.2066e-10	-1.58083
9740349	chr1:9740349:C:T	4.05681e-10	-1.2066e-10	-1.27949
9740493	chr1:9740493:A:G	1.25644e-09	-1.2066e-10	-0.149024
9740679	chr1:9740679:C:T	3.08853e-10	-1.2066e-10	-1.5522
9741283	chr1:9741283:G:A	9.95196e-11	-1.42196	-1.26275
9741480	chr1:9741480:G:A	4.14148e-10	-1.2066e-10	-1.25884
9741649	chr1:9741649:G:A	6.53721e-10	-0.802383	-6.34265e-10
9741921	chr1:9741921:G:A	4.02938e-10	-1.2066e-10	-1.28628
9742000	chr1:9742000:A:G	2.84582e-10	-1.2066e-10	-1.63404
9742250	chr1:9742250:T:C	2.84161e-10	-1.2066e-10	-1.63552
9742277	chr1:9742277:T:C	3.49208e-10	-1.4294	-6.34265e-10
9742336	chr1:9742336:C:G	1.31517e-09	-1.2066e-10	-0.103343
9742355	chr1:9742355:T:C	3.13702e-10	-1.2066e-10	-1.53662
9742680	chr1:9742680:A:T	1.22713e-09	-1.2066e-10	-0.172631
9742919	chr1:9742919:A:G	4.3023e-10	-1.2066e-10	-1.22074
9742970	chr1:9742970:T:C	4.85009e-10	-1.1009	-6.34265e-10
9743570	chr1:9743570:C:T	4.28512e-10	-1.2066e-10	-1.22475
9743786	chr1:9743786:G:A	9.85977e-10	-0.39143	-6.34265e-10
9744257	chr1:9744257:C:T	4.24247e-10	-1.23475	-6.34265e-10
9744312	chr1:9744312:T:C	4.30506e-10	-1.2066e-10	-1.2201
9744635	chr1:9744635:C:T	6.60124e-11	-1.47369	-1.62153
9744661	chr1:9744661:G:A	3.17386e-10	-1.2066e-10	-1.52494
9744672	chr1:9744672:T:C	1.23975e-09	-1.2066e-10	-0.162396
9744905	chr1:9744905:C:A	3.14615e-10	-1.53371	-6.34265e-10
9745216	chr1:9745216:G:A	4.70341e-10	-1.2066e-10	-1.1316
9745351	chr1:9745351:G:A	1.39529e-09	-1.2066e-10	-0.044207
9745509	chr1:9745509:T:C	5.77868e-10	-1.2066e-10	-0.925717
9746566	chr1:9746566:G:T	1.6161e-10	-0.59022	-1.60966
9746618	chr1:9746618:G:A	6.3539e-10	-1.2066e-10	-0.830825
9746800	chr1:9746800:C:T	6.24037e-10	-0.848853	-6.34265e-10
9746886	chr1:9746886:T:C	3.096e-10	-1.2066e-10	-1.54978
9747253	chr1:9747253:T:C	1.18626e-09	-1.2066e-10	-0.206502
9747325	chr1:9747325:A:G	3.78439e-10	-1.2066e-10	-1.34901
9747731	chr1:9747731:A:C	1.18484e-09	-1.2066e-10	-0.207702
9747819	chr1:9747819:G:A	3.7558e-10	-1.2066e-10	-1.35659
9748244	chr1:9748244:A:G	3.13097e-10	-1.56168	0.0231275
9748546	chr1:9748546:G:A	1.15127e-09	-1.2066e-10	-0.236438
9748687	chr1:9748687:C:T	4.11943e-10	-1.2066e-10	-1.26418
9748748	chr1:9748748:CAA:CAAA	4.31334e-10	-1.21818	-6.34265e-10
9750226	chr1:9750226:T:C	3.895e-10	-1.2066e-10	-1.3202
9750305	chr1:9750305:C:T	4.23708e-10	-1.23602	-6.34265e-10
9751019	chr1:9751019:C:T	3.43397e-10	-1.2066e-10	-1.44618
9751377	chr1:9751377:A:G	2.17786e-10	-1.57418	-0.327374
9751483	chr1:9751483:A:G	2.19707e-10	-1.56977	-0.323001
9751595	chr1:9751595:C:T	4.03849e-10	-1.28402	-6.34265e-10
9751856	chr1:9751856:C:T	3.22644e-10	-1.2066e-10	-1.50851
9752241	chr1:9752241:C:G	1.22133e-09	-1.2066e-10	-0.177364
9753077	chr1:9753077:G:A	4.35118e-10	-1.20945	-6.34265e-10
9753567	chr1:9753567:G:C	1.13334e-09	-1.2066e-10	-0.252136
9754491	chr1:9754491:G:A	3.86419e-10	-1.2066e-10	-1.32814
9754787	chr1:9754787:G:A	2.95227e-10	-1.2066e-10	-1.59732
9754906	chr1:9754906:A:G	4.33628e-10	-1.60163	0.388757
9755341	chr1:9755341:C:G	3.8731e-10	-1.2066e-10	-1.32584
9756214	chr1:9756214:T:C	9.03321e-10	-0.478985	-6.34265e-10
9756562	chr1:9756562:T:C	8.21167e-10	-0.574336	-6.34265e-10
9757205	chr1:9757205:C:T	2.88077e-10	-1.2066e-10	-1.62184
9757836	chr1:9757836:C:T	6.93333e-10	-0.743552	-6.34265e-10
9757875	chr1:9757875:G:A	2.38503e-09	0.491903	-6.34265e-10
9757955	chr1:9757955:G:A	4.17468e-10	-1.2066e-10	-1.25085
9758134	chr1:9758134:C:T	2.90897e-10	-1.2066e-10	-1.61209
9758270	chr1:9758270:G:A	1.21891e-09	-1.2066e-10	-0.179353
9758686	chr1:9758686:T:C	1.21759e-09	-1.2066e-10	-0.180437
9758723	chr1:9758723:G:A	6.05967e-10	-1.2066e-10	-0.878238
9758756	chr1:9758756:CT:C	1.47041e-09	-1.2066e-10	0.00823275
9759473	chr1:9759473:G:A	3.17395e-10	-1.2066e-10	-1.52492
9759802	chr1:9759802:T:C	8.97162e-10	-1.2066e-10	-0.485827
9760253	chr1:9760253:C:G	1.36892e-09	-1.2066e-10	-0.0632873
9760682	chr1:9760682:G:A	2.84738e-10	-1.2066e-10	-1.63349
9760845	chr1:9760845:A:G	1.23439e-09	-1.2066e-10	-0.166729
9761371	chr1:9761371:A:T	1.12866e-09	-1.2066e-10	-0.256277
9761415	chr1:9761415:T:C	2.35875e-10	-0.323478	-1.49828
9762106	chr1:9762106:G:A	8.17758e-10	-1.2066e-10	-0.578496
9762273	chr1:9762273:T:C	3.24883e-10	-1.57589	0.0742872
9762287	chr1:9762287:C:T	1.22133e-09	-1.2066e-10	-0.177364
9762417	chr1:9762417:C:T	4.11674e-10	-1.2066e-10	-1.26483
9762698	chr1:9762698:C:T	2.2705e-09	-1.2066e-10	0.44269
9762932	chr1:9762932:T:C	1.14149e-09	-1.2066e-10	-0.244976
9763652	chr1:9763652:G:A	8.07519e-10	-1.2066e-10	-0.591097
9764530	chr1:9764530:G:A	5.3117e-10	-1.2066e-10	-1.00998
9764649	chr1:9764649:A:T	9.2734e-10	-1.2066e-10	-0.452743
9764830	chr1:9764830:A:G	1.22174e-09	-1.2066e-10	-0.177034
9764920	chr1:9764920:C:T	2.87822e-10	-1.2066e-10	-1.62272
9765479	chr1:9765479:T:C	2.9161e-10	-1.2066e-10	-1.60965
9766255	chr1:9766255:A:G	1.36361e-09	-1.2066e-10	-0.0671707
9766430	chr1:9766430:G:A	3.08005e-10	-1.2066e-10	-1.55495
9766817	chr1:9766817:A:T	3.07881e-10	-1.2066e-10	-1.55535
9767143	chr1:9767143:A:C	1.21973e-09	-1.2066e-10	-0.178674
9767577	chr1:9767577:G:A	2.91272e-10	-1.2066e-10	-1.61081
9767805	chr1:9767805:G:A	1.31612e-09	-1.2066e-10	-0.102622
9768044	chr1:9768044:T:C	1.37266e-09	-1.2066e-10	-0.0605596
9769196	chr1:9769196:C:T	2.9273e-10	-1.2066e-10	-1.60581
9769606	chr1:9769606:G:A	6.47179e-10	-0.812441	-6.34265e-10
9769669	chr1:9769669:A:G	4.01079e-10	-1.2066e-10	-1.2909
9769785	chr1:9769785:A:G	1.38735e-09	-1.2066e-10	-0.0499151
9769903	chr1:9769903:T:G	1.16724e-09	-1.2066e-10	-0.222664
9769918	chr1:9769918:T:G	6.26931e-10	-1.2066e-10	-0.844227
9769963	chr1:9769963:G:A	4.22571e-10	-1.2066e-10	-1.23871
9770016	chr1:9770016:T:C	9.69362e-10	-1.2066e-10	-0.408425
9770151	chr1:9770151:T:C	4.54056e-10	-1.2066e-10	-1.16684
9770528	chr1:9770528:C:T	8.46707e-10	-0.543709	-6.34265e-10
9770751	chr1:9770751:C:T	9.28309e-10	-1.2066e-10	-0.451699
9770987	chr1:9770987:C:T	1.25125e-09	-1.2066e-10	-0.153162
9771397	chr1:9771397:C:G	2.84915e-10	-1.2066e-10	-1.63287
9771641	chr1:9771641:C:T	1.24162e-09	-1.2066e-10	-0.160889
9771941	chr1:9771941:T:A	4.06839e-10	-1.2066e-10	-1.27665
9772847	chr1:9772847:C:T	1.1391e-09	-1.2066e-10	-0.247071
9773758	chr1:9773758:G:C	4.45291e-10	-1.2066e-10	-1.18634
9773863	chr1:9773863:G:A	2.85467e-10	-1.2066e-10	-1.63094
9773977	chr1:9773977:A:C	8.04821e-10	-1.2066e-10	-0.594443
9773999	chr1:9773999:C:G	2.84305e-10	-1.2066e-10	-1.63501
9774560	chr1:9774560:C:T	2.95911e-10	-1.2066e-10	-1.595
9775432	chr1:9775432:C:T	4.28249e-10	-1.2066e-10	-1.22536
9775473	chr1:9775473:CCT:C	3.2325e-10	-1.50664	-6.34265e-10
9776098	chr1:9776098:G:A	4.33149e-10	-1.2066e-10	-1.21398
9776127	chr1:9776127:C:T	3.21101e-10	-1.51331	-6.34265e-10
9776172	chr1:9776172:C:T	2.60652e-10	-1.59869	-0.123188
9776498	chr1:9776498:A:G	2.25216e-10	-1.60385	-0.26416
9777155	chr1:9777155:G:A	2.54571e-10	-0.326935	-1.41855
9777774	chr1:9777774:A:C	1.17186e-09	-0.218716	-6.34265e-10
9777925	chr1:9777925:C:T	5.17985e-10	-1.03512	-6.34265e-10
9777946	chr1:9777946:C:T	1.01053e-09	-1.2066e-10	-0.366832
9777981	chr1:9777981:G:A	5.69574e-10	-0.940174	-6.34265e-10
9778382	chr1:9778382:G:A	1.11056e-09	-1.2066e-10	-0.272441
9778897	chr1:9778897:A:T	1.0126e-09	-1.2066e-10	-0.364784
9779193	chr1:9779193:T:C	9.54614e-10	-1.2066e-10	-0.423757
9779260	chr1:9779260:T:A	1.06884e-09	-1.2066e-10	-0.310739
9779294	chr1:9779294:C:T	8.25929e-10	-1.2066e-10	-0.568555
9779810	chr1:9779810:A:G	5.42905e-10	-0.988129	-6.34265e-10
9780064	chr1:9780064:A:G	5.72821e-10	-0.934489	-6.34265e-10
9780080	chr1:9780080:T:C	3.3649e-10	-1.59143	0.12494
9780202	chr1:9780202:A:C	2.94703e-10	-1.2066e-10	-1.5991
9780420	chr1:9780420:C:T	4.55106e-10	-1.2066e-10	-1.16453
9780863	chr1:9780863:T:C	1.04376e-09	-1.2066e-10	-0.334477
9781021	chr1:9781021:T:C	6.1519e-10	-1.2066e-10	-0.863131
9781060	chr1:9781060:G:T	3.32711e-10	-1.2066e-10	-1.47779
9781680	chr1:9781680:T:C	6.1824e-10	-1.2066e-10	-0.858187
9782271	chr1:9782271:G:A	1.04258e-09	-1.2066e-10	-0.335605
9782518	chr1:9782518:C:T	1.20355e-09	1.31404	-1.50608
9782790	chr1:9782790:T:C	6.04034e-10	-1.2066e-10	-0.881432
9783128	chr1:9783128:G:A	2.71738e-10	-1.5925	-0.0877202
9783289	chr1:9783289:C:T	1.00224e-09	-1.2066e-10	-0.37507
9783539	chr1:9783539:G:A	1.04314e-09	-1.2066e-10	-0.335075
9784578	chr1:9784578:T:C	2.9236e-10	-1.2066e-10	-1.60708
9784675	chr1:9784675:A:C	1.04425e-09	-1.2066e-10	-0.334011
9785970	chr1:9785970:G:A	6.14993e-10	-1.2066e-10	-0.863452
9786103	chr1:9786103:C:T	4.872e-10	-1.2066e-10	-1.09639
9786186	chr1:9786186:TCAAA:T	8.29035e-10	-1.2066e-10	-0.564801
9786209	chr1:9786209:A:G	7.60433e-11	-1.37429	-1.57947
9786283	chr1:9786283:T:C	1.04259e-10	-1.45073	-1.18745
9786433	chr1:9786433:G:A	4.28558e-10	-1.2066e-10	-1.22464
9786563	chr1:9786563:G:A	1.43889e-10	-1.60556	-0.710463
9787015	chr1:9787015:A:G	4.3336e-10	-1.21349	-6.34265e-10
9787178	chr1:9787178:CAGA:C	8.62362e-11	-1.49509	-1.33288
9787704	chr1:9787704:C:T	4.05024e-10	-1.2066e-10	-1.28112
9788024	chr1:9788024:G:A	2.84352e-10	-1.2066e-10	-1.63485
9788063	chr1:9788063:C:T	2.86334e-10	-1.2066e-10	-1.6279
9788075	chr1:9788075:C:T	1.07279e-09	-1.2066e-10	-0.307046
9788302	chr1:9788302:A:G	1.06866e-09	-1.2066e-10	-0.310902
9788445	chr1:9788445:C:T	1.03713e-09	-1.2066e-10	-0.340853
9788875	chr1:9788875:A:C	1.17289e-09	-1.2066e-10	-0.217838
9789014	chr1:9789014:C:CCTTT	8.12042e-10	-1.2066e-10	-0.585511
9789346	chr1:9789346:T:C	9.97737e-10	-1.2066e-10	-0.379574
9789894	chr1:9789894:G:A	7.25006e-10	-1.2066e-10	-0.698883
9789954	chr1:9789954:G:T	9.1034e-10	-1.2066e-10	-0.471245
9790009	chr1:9790009:C:T	3.75417e-08	-1.2066e-10	3.24814
9790097	chr1:9790097:T:C	3.00426e-10	-1.57986	-6.34265e-10
9790155	chr1:9790155:A:G	2.84408e-10	-1.2066e-10	-1.63465
9790354	chr1:9790354:T:C	3.93076e-09	-1.46297	2.4545
9790451	chr1:9790451:AAC:A	6.11237e-11	-1.55222	-1.61995
9790521	chr1:9790521:T:C	1.02823e-09	-1.2066e-10	-0.34947
9790565	chr1:9790565:A:G	3.20614e-10	-1.51483	-6.34265e-10
9790769	chr1:9790769:G:A	1.77814e-09	-1.2066e-10	0.198258
9790865	chr1:9790865:G:A	6.39113e-11	-1.53299	-1.59458
9790915	chr1:9790915:T:C	3.79141e-10	-1.27609	-0.0710683
9790916	chr1:9790916:G:A	4.40702e-10	-1.2066e-10	-1.19669
9791532	chr1:9791532:C:T	3.38632e-10	-1.2066e-10	-1.46015
9791538	chr1:9791538:T:TC	5.1346e-10	-1.2066e-10	-1.04389
9791848	chr1:9791848:G:A	4.78429e-10	-1.2066e-10	-1.11456
9792033	chr1:9792033:C:T	9.47776e-10	-1.2066e-10	-0.430945
9792216	chr1:9792216:A:C	5.87269e-10	-1.2066e-10	-0.90958
9792263	chr1:9792263:A:G	7.90095e-10	-1.2066e-10	-0.612911
9792339	chr1:9792339:T:C	9.81961e-10	-1.2066e-10	-0.395511
9792429	chr1:9792429:T:C	3.50323e-08	-1.2066e-10	3.17896
9792525	chr1:9792525:T:C	3.11324e-10	-1.54423	-6.34265e-10
9792770	chr1:9792770:C:G	1.64453e-09	-1.2066e-10	0.12015
9794143	chr1:9794143:G:A	5.81192e-10	-1.2066e-10	-0.919982
9794212	chr1:9794212:C:T	9.88719e-10	-1.2066e-10	-0.388654
9794427	chr1:9794427:A:G	1.14546e-09	-1.2066e-10	-0.241503
9794715	chr1:9794715:G:A	9.9791e-10	-1.2066e-10	-0.3794
9794734	chr1:9794734:C:A	3.79036e-10	-1.2066e-10	-1.34743
9795025	chr1:9795025:A:G	4.01599e-10	-1.2066e-10	-1.28961
9795326	chr1:9795326:C:T	3.70541e-10	-1.2066e-10	-1.3701
9795441	chr1:9795441:T:C	9.63563e-10	-1.2066e-10	-0.414425
9795578	chr1:9795578:C:T	5.85358e-10	-0.912839	-6.34265e-10
9796225	chr1:9796225:G:A	3.7887e-10	-1.2066e-10	-1.34787
9796300	chr1:9796300:A:C	3.3847e-10	-1.2066e-10	-1.46063
9796403	chr1:9796403:G:A	5.87279e-10	-1.2066e-10	-0.909563
9796657	chr1:9796657:C:T	3.96195e-10	-1.2066e-10	-1.30316
9796768	chr1:9796768:T:G	4.28676e-10	-1.2066e-10	-1.22436
9797072	chr1:9797072:A:G	4.72988e-10	-1.2066e-10	-1.12599
9797268	chr1:9797268:G:A	3.08004e-10	-1.2066e-10	-1.55495
9797643	chr1:9797643:AAGAAG:A	3.00588e-09	-1.2066e-10	0.723263
9797954	chr1:9797954:C:T	2.84247e-10	-1.2066e-10	-1.63522
9798274	chr1:9798274:C:T	2.8417e-10	-1.2066e-10	-1.63549
9798356	chr1:9798356:G:A	3.38414e-10	-1.2066e-10	-1.46079
9799670	chr1:9799670:C:T	8.11944e-10	-1.2066e-10	-0.585631
9799681	chr1:9799681:G:A	1.32049e-09	-1.2066e-10	-0.0993023
9799766	chr1:9799766:A:C	3.21031e-10	-1.37628	-0.137243
9799820	chr1:9799820:A:C	3.36616e-10	-1.2066e-10	-1.46612
9799962	chr1:9799962:A:T	2.94976e-10	-1.2066e-10	-1.59817
9799992	chr1:9799992:C:A	9.8277e-11	-1.53555	-1.16172
9800120	chr1:9800120:GA:G	3.02449e-10	-1.2066e-10	-1.57315
9800645	chr1:9800645:A:G	2.91331e-10	-1.2066e-10	-1.6106
9800868	chr1:9800868:G:A	2.95855e-10	-1.2066e-10	-1.59519
9800886	chr1:9800886:C:T	8.43601e-11	-1.46262	-1.38735
9801548	chr1:9801548:CATT:C	6.25541e-10	-1.2066e-10	-0.846446
9802314	chr1:9802314:C:T	5.74823e-10	-1.23759	0.30659
9802424	chr1:9802424:G:A	3.00372e-10	-1.2066e-10	-1.58004
9802710	chr1:9802710:G:A	3.00338e-10	-1.2066e-10	-1.58015
9802804	chr1:9802804:A:C	4.84102e-10	-1.2066e-10	-1.10277
9803072	chr1:9803072:C:T	1.47431e-09	-1.2066e-10	0.0108788
9803263	chr1:9803263:A:C	2.88895e-10	-1.2066e-10	-1.619
9803792	chr1:9803792:A:G	5.74576e-10	-1.2066e-10	-0.931431
9803832	chr1:9803832:T:A	7.43944e-10	-1.2066e-10	-0.673097
9803976	chr1:9803976:A:G	3.10323e-10	-1.2066e-10	-1.54745
9804055	chr1:9804055:T:C	3.97805e-10	-1.2066e-10	-1.2991
9804088	chr1:9804088:T:C	2.94487e-10	-1.2066e-10	-1.59983
9804147	chr1:9804147:G:A	1.46449e-09	-1.2066e-10	0.0041994
9804394	chr1:9804394:A:G	7.6439e-11	-1.51121	-1.43736
9804435	chr1:9804435:C:T	7.82431e-11	-1.42217	-1.50307
9805058	chr1:9805058:T:C	3.15446e-10	-1.2066e-10	-1.53108
9805516	chr1:9805516:C:T	2.95855e-10	-1.2066e-10	-1.59519
9805575	chr1:9805575:G:A	1.09963e-10	-1.45711	-1.12781
9805678	chr1:9805678:C:A	2.96361e-10	-1.59349	-6.34265e-10
9805745	chr1:9805745:T:A	2.87271e-10	-1.2066e-10	-1.62464
9806618	chr1:9806618:G:A	2.95818e-10	-1.2066e-10	-1.59532
9806898	chr1:9806898:C:T	5.23344e-10	-1.2066e-10	-1.02482
9806953	chr1:9806953:T:TAC	1.12763e-09	-0.257189	-6.34265e-10
9807009	chr1:9807009:C:T	6.31833e-10	-0.836439	-6.34265e-10
9807227	chr1:9807227:C:G	4.65727e-10	-1.2066e-10	-1.14146
9808005	chr1:9808005:C:T	6.17334e-10	-1.2066e-10	-0.859653
9808330	chr1:9808330:G:A	2.95763e-10	-1.5955	-6.34265e-10
9808748	chr1:9808748:A:G	3.55891e-10	-1.41044	-6.34265e-10
9809863	chr1:9809863:C:T	9.78098e-11	-1.54765	-1.15439
9810946	chr1:9810946:T:C	2.84407e-10	-1.2066e-10	-1.63466
9811167	chr1:9811167:G:A	4.34294e-10	-0.214985	-0.996357
9811173	chr1:9811173:G:C	2.84474e-10	-1.2066e-10	-1.63442
9811214	chr1:9811214:T:C	4.2843e-10	-1.2066e-10	-1.22494
9811542	chr1:9811542:TA:T	4.63591e-10	-1.2066e-10	-1.14606
9812296	chr1:9812296:G:A	3.25329e-10	-1.2066e-10	-1.50023
9812494	chr1:9812494:G:C	3.02785e-10	-1.2066e-10	-1.57204
9812849	chr1:9812849:A:C	3.62322e-10	-1.39253	-6.34265e-10
9813032	chr1:9813032:C:T	3.73815e-10	-1.2066e-10	-1.3613
9813493	chr1:9813493:T:A	3.57816e-10	-0.0187546	-1.38629
9813494	chr1:9813494:G:A	4.2182e-10	0.12518	-1.36566
9813840	chr1:9813840:C:T	2.94738e-10	-1.59898	-6.34265e-10
9814100	chr1:9814100:T:C	4.20934e-10	-1.2066e-10	-1.24259
9814249	chr1:9814249:A:AG	2.94828e-10	-1.2066e-10	-1.59867
9814345	chr1:9814345:C:T	3.58892e-10	-1.2066e-10	-1.40204
9814488	chr1:9814488:A:C	1.77108e-09	-1.2066e-10	0.194283
9814744	chr1:9814744:T:C	2.39155e-10	-1.39894	-0.409015
9815245	chr1:9815245:TA:T	5.44981e-10	-1.2066e-10	-0.984312
9815254	chr1:9815254:G:A	3.47477e-10	-1.2066e-10	-1.43436
9815289	chr1:9815289:C:T	6.19681e-11	-1.54844	-1.61
9815510	chr1:9815510:A:G	6.21402e-09	-1.2066e-10	1.4495
9815575	chr1:9815575:C:T	8.25508e-11	-1.47909	-1.39256
9816537	chr1:9816537:A:T	3.73027e-10	-1.36341	-6.34265e-10
9816590	chr1:9816590:T:C	2.20242e-09	0.412251	-6.34265e-10
9817094	chr1:9817094:C:T	4.1154e-10	-1.2066e-10	-1.26516
9817222	chr1:9817222:T:C	3.52658e-10	-1.41957	-6.34265e-10
9817686	chr1:9817686:G:A	3.01263e-10	-1.2066e-10	-1.57708
9817864	chr1:9817864:G:A	6.21539e-10	-1.2066e-10	-0.852864
9817924	chr1:9817924:G:A	2.98408e-10	-1.2066e-10	-1.5866
9818249	chr1:9818249:G:A	4.15124e-10	-1.2066e-10	-1.25649
9818386	chr1:9818386:C:T	2.62827e-10	-0.201883	-1.51168
9818504	chr1:9818504:T:A	1.5621e-09	-1.2066e-10	0.0687251
9818532	chr1:9818532:T:C	1.65407e-09	-1.2066e-10	0.125931
9818943	chr1:9818943:C:T	3.58845e-10	-1.2066e-10	-1.40217
9819026	chr1:9819026:C:A	3.52384e-10	-1.42034	-6.34265e-10
9819291	chr1:9819291:A:G	1.02856e-09	-1.2066e-10	-0.349148
9819559	chr1:9819559:A:G	3.30043e-10	-1.2066e-10	-1.48584
9819754	chr1:9819754:T:C	4.56372e-10	-1.2066e-10	-1.16176
9819890	chr1:9819890:T:C	3.4025e-10	-1.2066e-10	-1.45538
9819914	chr1:9819914:T:C	3.3549e-10	-1.2066e-10	-1.46947
9819975	chr1:9819975:A:G	4.13137e-10	-1.2066e-10	-1.26128
9820495	chr1:9820495:G:A	3.01662e-10	-1.2066e-10	-1.57576
9820517	chr1:9820517:A:T	3.30575e-10	-1.2066e-10	-1.48423
9820572	chr1:9820572:T:G	2.97642e-10	-1.2066e-10	-1.58917
9821246	chr1:9821246:C:T	1.62956e-09	-1.2066e-10	0.111
9821484	chr1:9821484:G:A	2.19557e-10	-1.57452	-0.318929
9821636	chr1:9821636:T:C	2.94826e-10	-1.2066e-10	-1.59868
9821907	chr1:9821907:C:T	7.5719e-11	-1.58473	-1.3733
9822049	chr1:9822049:C:A	8.17246e-11	-1.57095	-1.31076
9822608	chr1:9822608:C:T	1.05327e-10	-1.2888	-1.33919
9822880	chr1:9822880:T:G	3.23599e-10	-1.50556	-6.34265e-10
9823419	chr1:9823419:T:C	1.722e-09	-1.2066e-10	0.166178
9823437	chr1:9823437:G:A	3.13143e-10	-1.2066e-10	-1.5384
9823848	chr1:9823848:G:A	3.92271e-09	0.989475	-6.34265e-10
9824341	chr1:9824341:T:G	1.79182e-10	-1.59797	-0.498693
9824388	chr1:9824388:A:G	2.98012e-10	-1.2066e-10	-1.58793
9824708	chr1:9824708:C:G	2.89011e-10	-1.2066e-10	-1.6186
9825232	chr1:9825232:C:T	3.7112e-10	-1.31665	-0.0518847
9825267	chr1:9825267:A:C	5.25293e-10	-1.2066e-10	-1.02111
9826076	chr1:9826076:G:C	1.79028e-10	-1.26603	-0.831488
9826247	chr1:9826247:T:A	1.73622e-10	-1.29147	-0.836712
9826484	chr1:9826484:A:G	4.31731e-10	-1.2066e-10	-1.21726
9826833	chr1:9826833:G:A	2.00525e-09	-1.2066e-10	0.318459
9827049	chr1:9827049:T:G	2.88697e-10	-1.2066e-10	-1.61969
9827290	chr1:9827290:C:T	1.11064e-10	-1.36123	-1.21372
9828144	chr1:9828144:C:T	8.80248e-10	-1.22343	0.718572
9828334	chr1:9828334:A:G	3.81061e-10	-1.2066e-10	-1.3421
9828467	chr1:9828467:C:T	2.98026e-10	-1.2066e-10	-1.58788
9828867	chr1:9828867:A:T	2.85123e-10	-1.2066e-10	-1.63214
9828980	chr1:9828980:C:A	2.7051e-09	0.617832	-6.34265e-10
9829031	chr1:9829031:C:T	7.98093e-11	-1.3045	-1.60092
9829224	chr1:9829224:G:A	7.17083e-10	-0.709871	-6.34265e-10
9829272	chr1:9829272:T:C	1.37462e-09	-1.2066e-10	-0.059129
9829331	chr1:9829331:G:A	6.19911e-10	-0.855488	-6.34265e-10
9829560	chr1:9829560:A:T	3.13484e-10	-1.2066e-10	-1.53731
9829581	chr1:9829581:A:G	2.1238e-09	-1.2066e-10	0.375899
9829909	chr1:9829909:C:T	5.95295e-11	-1.59155	-1.60705
9829953	chr1:9829953:C:T	2.84351e-10	-1.2066e-10	-1.63485
9830046	chr1:9830046:C:T	3.47764e-10	-1.2066e-10	-1.43354
9830100	chr1:9830100:C:T	1.14054e-10	-1.01664	-1.53175
9830336	chr1:9830336:T:A	3.00556e-10	-1.57943	-6.34265e-10
9830445	chr1:9830445:T:C	2.39426e-09	-1.2066e-10	0.495764
9830837	chr1:9830837:C:T	1.41359e-10	-1.05253	-1.28123
9831481	chr1:9831481:T:C	3.80383e-10	-1.2066e-10	-1.34389
9831696	chr1:9831696:C:T	1.40171e-10	-0.902422	-1.43978
9831893	chr1:9831893:C:A	3.12162e-10	-1.2066e-10	-1.54154
9832163	chr1:9832163:A:G	2.72032e-10	-0.187066	-1.49208
9832226	chr1:9832226:A:G	1.74073e-10	-0.795359	-1.33023
9832254	chr1:9832254:G:A	2.38807e-10	-1.53179	-0.277623
9832285	chr1:9832285:G:C	1.79106e-10	-0.686579	-1.41051
9832298	chr1:9832298:T:C	2.89643e-10	-1.2066e-10	-1.61641
9832310	chr1:9832310:G:A	1.16252e-09	-1.2066e-10	-0.226715
9832371	chr1:9832371:A:G	1.60626e-09	-1.2066e-10	0.0966011
9832484	chr1:9832484:G:A	5.67473e-10	-0.943869	-6.34265e-10
9833101	chr1:9833101:T:A	1.77293e-10	-1.14394	-0.963318
9833102	chr1:9833102:C:A	1.72012e-10	-1.2011	-0.9364
9833315	chr1:9833315:A:G	1.81905e-10	-1.17698	-0.904603
9833553	chr1:9833553:T:C	1.46646e-09	-1.2066e-10	0.00554319
9833631	chr1:9833631:T:C	1.2317e-10	-1.24472	-1.22677
9834023	chr1:9834023:A:T	2.03352e-10	-1.29173	-0.678391
9834031	chr1:9834031:A:G	2.09875e-10	-1.2609	-0.677652
9834362	chr1:9834362:G:T	5.58922e-10	-1.2066e-10	-0.959054
9834588	chr1:9834588:G:C	2.85767e-10	-1.2066e-10	-1.62989
9834693	chr1:9834693:C:T	8.00077e-10	-1.2066e-10	-0.600355
9835072	chr1:9835072:C:T	7.76439e-10	-1.2066e-10	-0.630346
9835214	chr1:9835214:C:T	2.80334e-10	-0.0530005	-1.59608
9835232	chr1:9835232:G:A	1.45882e-10	-1.28896	-1.0133
9835427	chr1:9835427:G:A	2.99324e-10	-1.2066e-10	-1.58354
9835482	chr1:9835482:T:C	3.07672e-10	-1.2066e-10	-1.55603
9835574	chr1:9835574:A:G	1.36068e-10	-1.25004	-1.12186
9835944	chr1:9835944:A:AG	1.0613e-10	-1.37642	-1.24397
9836240	chr1:9836240:A:G	2.90031e-10	-1.2066e-10	-1.61507
9836439	chr1:9836439:C:T	8.43931e-10	-0.244703	-0.302289
9836943	chr1:9836943:A:C	9.6197e-11	-1.09291	-1.62576
9837170	chr1:9837170:G:A	9.51869e-11	-1.33917	-1.39005
9837478	chr1:9837478:C:G	5.13112e-10	-1.2066e-10	-1.04457
9837535	chr1:9837535:T:C	4.41947e-10	-1.2066e-10	-1.19387
9837612	chr1:9837612:C:T	5.04205e-10	-1.2066e-10	-1.06208
9838135	chr1:9838135:G:A	6.99292e-11	-1.59859	-1.43899
9838375	chr1:9838375:G:A	6.27352e-11	-1.54548	-1.60066
9838727	chr1:9838727:T:C	3.29271e-10	-1.2066e-10	-1.48818
9839118	chr1:9839118:C:T	8.98855e-11	-1.46186	-1.32467
9839727	chr1:9839727:G:A	3.23383e-10	-1.50623	-6.34265e-10
9839806	chr1:9839806:C:T	2.84385e-10	-1.2066e-10	-1.63474
9839981	chr1:9839981:C:T	9.75389e-10	-1.2066e-10	-0.402227
9840105	chr1:9840105:C:T	2.93011e-10	-1.60485	-6.34265e-10
9840468	chr1:9840468:G:A	2.38068e-10	-0.189876	-1.62263
9840484	chr1:9840484:C:T	3.62022e-10	-1.2066e-10	-1.39336
9840710	chr1:9840710:A:G	3.11035e-10	-1.2066e-10	-1.54516
9840832	chr1:9840832:GTGT:G	7.31629e-10	-1.2066e-10	-0.68979
9840913	chr1:9840913:TC:T	5.9127e-11	-1.60488	-1.6005
9841428	chr1:9841428:C:A	3.81139e-10	-1.2066e-10	-1.3419
9841601	chr1:9841601:G:A	7.21006e-10	-1.2066e-10	-0.704415
9842050	chr1:9842050:G:C	1.27339e-09	-1.2066e-10	-0.135629
9842070	chr1:9842070:T:C	2.66593e-10	-0.131989	-1.56735
9842175	chr1:9842175:C:T	2.86534e-10	-1.2066e-10	-1.62721
9842579	chr1:9842579:C:T	2.93366e-10	-1.60364	-6.34265e-10
9842724	chr1:9842724:G:A	2.87894e-10	-1.2066e-10	-1.62247
9842762	chr1:9842762:A:G	2.69288e-10	-0.0606727	-1.62861
9843498	chr1:9843498:T:C	2.85577e-10	-1.2066e-10	-1.63055
9844363	chr1:9844363:A:G	1.22994e-08	-1.2066e-10	2.13224
9844483	chr1:9844483:G:A	3.01092e-10	-1.2066e-10	-1.57765
9844704	chr1:9844704:G:A	3.37339e-10	-1.46397	-6.34265e-10
9845101	chr1:9845101:C:T	3.6721e-10	-1.2066e-10	-1.37913
9845171	chr1:9845171:A:G	2.94037e-10	-1.60136	-6.34265e-10
9845512	chr1:9845512:G:A	3.03603e-10	-1.56934	-6.34265e-10
9846287	chr1:9846287:C:T	1.83386e-09	-1.2066e-10	0.229118
9846540	chr1:9846540:G:A	3.14617e-10	-1.2066e-10	-1.53371
9846554	chr1:9846554:G:A	1.09321e-10	-1.17727	-1.41351
9846745	chr1:9846745:G:A	5.78096e-11	-1.59557	-1.63234
9848063	chr1:9848063:T:C	5.80589e-11	-1.58968	-1.63393
9848530	chr1:9848530:C:T	1.98428e-09	-1.2066e-10	0.30795
9848616	chr1:9848616:CCT:C	3.00504e-10	-1.5796	-6.34265e-10
9848622	chr1:9848622:C:T	1.29146e-09	-1.52223	1.40069
9848634	chr1:9848634:G:A	3.01307e-10	-1.2066e-10	-1.57693
9848846	chr1:9848846:T:A	3.08826e-10	-1.2066e-10	-1.55228
9849448	chr1:9849448:G:A	8.22045e-11	-1.54967	-1.32618
9849663	chr1:9849663:G:A	7.24408e-10	-1.2066e-10	-0.699709
9850715	chr1:9850715:C:A	2.92234e-10	-1.2066e-10	-1.60751
9851057	chr1:9851057:G:A	2.96471e-10	-1.2066e-10	-1.59311
9851415	chr1:9851415:G:A	9.08907e-10	-1.2066e-10	-0.472821
9851520	chr1:9851520:A:G	3.73862e-10	-1.2066e-10	-1.36118
9851521	chr1:9851521:T:C	6.67792e-10	-1.2066e-10	-0.781087
9851778	chr1:9851778:C:A	3.25515e-10	-1.2066e-10	-1.49965
9852451	chr1:9852451:G:A	1.98345e-10	-0.748558	-1.2465
9852554	chr1:9852554:C:T	3.95324e-10	-1.2066e-10	-1.30536
9852984	chr1:9852984:G:A	3.14768e-10	-1.2066e-10	-1.53323
9853391	chr1:9853391:T:C	1.80279e-09	-1.2066e-10	0.21203
9853749	chr1:9853749:T:C	3.1637e-10	-1.2066e-10	-1.52815
9854146	chr1:9854146:A:G	4.31953e-10	-1.2066e-10	-1.21675
9854429	chr1:9854429:C:T	3.08927e-10	-1.2066e-10	-1.55196
9854626	chr1:9854626:T:C	2.12399e-09	-1.2066e-10	0.375988
9854958	chr1:9854958:T:G	1.32849e-10	-1.01356	-1.38228
9855004	chr1:9855004:CAAGTT:C	3.03734e-10	-1.2066e-10	-1.56891
9855335	chr1:9855335:A:C	1.59144e-09	-1.2066e-10	0.0873302
9855803	chr1:9855803:A:G	3.23807e-10	-1.2066e-10	-1.50492
9856302	chr1:9856302:C:T	3.1107e-10	-1.2066e-10	-1.54504
9856675	chr1:9856675:G:A	1.59555e-09	-1.2066e-10	0.0899075
9857616	chr1:9857616:C:T	2.85614e-10	-1.2066e-10	-1.63042
9857630	chr1:9857630:G:A	4.1773e-10	-1.2066e-10	-1.25023
9857661	chr1:9857661:T:G	4.51715e-10	-1.2066e-10	-1.17201
9857795	chr1:9857795:C:T	3.18463e-10	-1.52156	-6.34265e-10
9858111	chr1:9858111:C:T	9.90283e-10	-1.2066e-10	-0.387073
9858356	chr1:9858356:C:T	3.21831e-10	-1.2066e-10	-1.51104
9858471	chr1:9858471:A:G	3.21991e-10	-1.2066e-10	-1.51054
9860312	chr1:9860312:C:T	4.11721e-10	-1.2066e-10	-1.26472
9860353	chr1:9860353:T:C	3.95628e-10	-1.2066e-10	-1.30459
9861648	chr1:9861648:G:A	1.17019e-09	-0.220143	-6.34265e-10
9861708	chr1:9861708:C:T	4.02098e-10	-1.2066e-10	-1.28837
9861826	chr1:9861826:T:C	3.40835e-10	-1.45367	-6.34265e-10
9862192	chr1:9862192:A:T	4.13697e-10	-1.2066e-10	-1.25993
9862372	chr1:9862372:C:T	2.51618e-10	-1.52393	-0.233219
9862425	chr1:9862425:A:G	8.40416e-10	-1.2066e-10	-0.551167
9862495	chr1:9862495:G:A	8.50194e-10	-1.2066e-10	-0.539599
9862525	chr1:9862525:C:A	3.35035e-10	-1.2066e-10	-1.47083
9862668	chr1:9862668:C:T	8.78541e-10	-0.506801	-6.34265e-10
9863043	chr1:9863043:G:A	3.24279e-10	-1.2066e-10	-1.50346
9863114	chr1:9863114:G:C	3.85175e-10	-1.2066e-10	-1.33137
9863428	chr1:9863428:A:G	3.58064e-10	-1.2066e-10	-1.40435
9863683	chr1:9863683:A:G	6.03997e-11	-1.60502	-1.57906
9864095	chr1:9864095:G:A	6.12468e-11	-1.60216	-1.56799
9864405	chr1:9864405:T:C	3.53292e-10	-1.2066e-10	-1.41777
9864461	chr1:9864461:C:T	7.87055e-11	-1.40511	-1.51424
9864462	chr1:9864462:A:G	1.6261e-10	-1.15756	-1.03615
9864570	chr1:9864570:C:T	3.28796e-10	-1.2066e-10	-1.48962
9864574	chr1:9864574:C:T	3.05197e-10	-1.2066e-10	-1.5641
9864597	chr1:9864597:A:G	2.90978e-10	-1.2066e-10	-1.61182
9864611	chr1:9864611:A:C	1.50016e-09	-1.2066e-10	0.0282623
9864899	chr1:9864899:C:A	5.91147e-11	-1.60209	-1.60349
9865135	chr1:9865135:A:G	1.68392e-09	-1.2066e-10	0.143815
9865208	chr1:9865208:A:G	1.72637e-09	-1.2066e-10	0.168715
9865223	chr1:9865223:T:C	4.05419e-10	-1.2066e-10	-1.28014
9865323	chr1:9865323:G:A	1.89836e-09	0.263684	-6.34265e-10
9865671	chr1:9865671:C:T	3.36338e-10	-1.46695	-6.34265e-10
9865962	chr1:9865962:C:T	3.04362e-10	-1.2066e-10	-1.56685
9866028	chr1:9866028:T:C	2.94648e-10	-1.59928	-6.34265e-10
9866170	chr1:9866170:C:T	3.36322e-10	-1.2066e-10	-1.467
9866171	chr1:9866171:T:C	6.10782e-11	-1.5376	-1.63531
9866194	chr1:9866194:G:C	3.83222e-10	-1.33645	-6.34265e-10
9866866	chr1:9866866:T:C	7.65353e-10	-1.2066e-10	-0.644725
9866980	chr1:9866980:G:A	5.34862e-10	-1.2066e-10	-1.00305
9867196	chr1:9867196:A:G	9.80768e-10	-1.50306	1.10634
9867266	chr1:9867266:G:A	9.24967e-10	-1.2066e-10	-0.455305
9867304	chr1:9867304:T:TA	7.68202e-10	-1.2066e-10	-0.64101
9867725	chr1:9867725:A:G	2.94863e-10	-1.2066e-10	-1.59855
9867823	chr1:9867823:G:A	3.08802e-10	-1.2066e-10	-1.55236
9868639	chr1:9868639:A:T	8.25732e-11	-1.60119	-1.27019
9868740	chr1:9868740:G:A	6.23437e-10	-1.2066e-10	-0.849816
9868817	chr1:9868817:A:G	2.50788e-10	-1.1176	-0.642858
9869126	chr1:9869126:A:G	3.5437e-10	-1.2066e-10	-1.41472
9869591	chr1:9869591:C:T	3.99151e-10	-1.2066e-10	-1.29572
9869621	chr1:9869621:G:A	3.37084e-10	-1.46473	-6.34265e-10
9869916	chr1:9869916:G:A	3.02404e-10	-1.2066e-10	-1.5733
9870199	chr1:9870199:G:A	1.8691e-09	-1.55042	1.79857
9870601	chr1:9870601:C:T	3.22591e-10	-1.2066e-10	-1.50868
9870664	chr1:9870664:C:A	3.05909e-10	-1.2066e-10	-1.56178
9870869	chr1:9870869:C:G	1.65422e-08	2.42861	-6.34265e-10
9870902	chr1:9870902:A:G	5.5922e-10	-1.2066e-10	-0.95852
9870903	chr1:9870903:G:A	3.08802e-10	-1.2066e-10	-1.55236
9871398	chr1:9871398:G:A	2.95719e-10	-1.2066e-10	-1.59565
9871412	chr1:9871412:A:T	2.12787e-09	-1.2066e-10	0.377813
9871628	chr1:9871628:C:T	3.36577e-10	-1.2066e-10	-1.46624
9872184	chr1:9872184:C:T	3.2475e-10	-1.2066e-10	-1.50201
9872750	chr1:9872750:G:C	2.85014e-10	-1.2066e-10	-1.63252
9872759	chr1:9872759:G:C	3.92264e-10	-1.2066e-10	-1.31313
9872842	chr1:9872842:G:T	6.90824e-10	-1.2066e-10	-0.747178
9873207	chr1:9873207:A:T	3.39329e-10	-1.45809	-6.34265e-10
9873223	chr1:9873223:G:T	4.42664e-10	-0.83887	-0.353382
9873426	chr1:9873426:G:A	2.84254e-10	-1.2066e-10	-1.6352
9873549	chr1:9873549:CA:C	1.53095e-10	-0.909464	-1.34454
9873636	chr1:9873636:T:A	4.22907e-10	-1.2066e-10	-1.23791
9874284	chr1:9874284:G:A	4.4406e-10	-0.897432	-0.291672
9874473	chr1:9874473:C:T	6.99334e-10	-1.2066e-10	-0.734935
9874618	chr1:9874618:GC:G	4.51469e-10	-0.902225	-0.270331
9874986	chr1:9874986:G:A	6.31744e-10	-1.2066e-10	-0.83658
9875220	chr1:9875220:G:C	3.02385e-10	-1.2066e-10	-1.57336
9875267	chr1:9875267:C:G	2.9267e-10	-1.2066e-10	-1.60602
9875453	chr1:9875453:C:A	4.23173e-10	-1.2066e-10	-1.23728
9875504	chr1:9875504:C:T	3.2508e-10	-1.2066e-10	-1.50099
9875581	chr1:9875581:G:A	3.48825e-10	-1.43049	-6.34265e-10
9875998	chr1:9875998:G:A	8.2489e-10	-0.569813	-6.34265e-10
9876440	chr1:9876440:A:C	3.63874e-10	-1.2066e-10	-1.38826
9876805	chr1:9876805:T:C	2.87696e-10	-1.2066e-10	-1.62316
9876983	chr1:9876983:C:T	5.42933e-10	-0.0899625	-0.898115
9877055	chr1:9877055:C:A	9.90065e-10	-1.2066e-10	-0.387293
9877135	chr1:9877135:T:C	1.59635e-09	-1.2066e-10	0.0904148
9877722	chr1:9877722:TAACATTCTCCAGAAGACCC:T	4.65379e-10	-1.2066e-10	-1.14221
9878057	chr1:9878057:C:T	2.84259e-10	-1.2066e-10	-1.63518
9878107	chr1:9878107:A:G	1.02318e-09	-1.2066e-10	-0.35439
9878246	chr1:9878246:C:T	5.19207e-10	-1.2066e-10	-1.03276
9878762	chr1:9878762:G:A	5.59185e-10	-1.2066e-10	-0.958582
9878990	chr1:9878990:G:A	3.95157e-10	-1.30578	-6.34265e-10
9879055	chr1:9879055:G:A	8.35624e-10	-0.556885	-6.34265e-10
9879480	chr1:9879480:TCTGA:T	2.87578e-10	-1.2066e-10	-1.62357
9879991	chr1:9879991:G:A	2.32951e-09	-1.2066e-10	0.468351
9880264	chr1:9880264:T:C	3.41108e-10	-1.2066e-10	-1.45286
9880835	chr1:9880835:T:C	2.67829e-10	-1.14905	-0.545668
9880978	chr1:9880978:C:T	2.84693e-10	-1.2066e-10	-1.63365
9881193	chr1:9881193:T:C	3.0776e-10	-1.2066e-10	-1.55574
9881384	chr1:9881384:G:A	3.24567e-10	-1.2066e-10	-1.50257
9881521	chr1:9881521:G:A	4.9755e-10	-1.2066e-10	-1.07537
9881602	chr1:9881602:G:A	2.85736e-10	-1.2066e-10	-1.62999
9882423	chr1:9882423:G:A	3.30711e-10	-1.2066e-10	-1.48382
9882942	chr1:9882942:G:A	1.48434e-09	-1.2066e-10	0.0176656
9883023	chr1:9883023:C:T	5.26528e-10	-1.2066e-10	-1.01876
9883142	chr1:9883142:C:T	6.86202e-10	-0.753891	-6.34265e-10
9883446	chr1:9883446:T:C	7.92751e-10	-1.2066e-10	-0.609554
9883491	chr1:9883491:C:T	5.40533e-10	-1.2066e-10	-0.992508
9883556	chr1:9883556:C:T	1.22969e-09	-1.2066e-10	-0.17055
9884231	chr1:9884231:A:G	1.03528e-09	-0.342639	-6.34265e-10
9884235	chr1:9884235:C:A	4.10185e-10	-1.2066e-10	-1.26846
9884267	chr1:9884267:G:A	4.94867e-10	-1.2066e-10	-1.08077
9885255	chr1:9885255:G:A	2.97683e-10	-1.2066e-10	-1.58903
9885480	chr1:9885480:C:T	1.79171e-09	-1.5701	1.77596
9885591	chr1:9885591:C:G	9.35341e-09	-1.2066e-10	1.85843
9885799	chr1:9885799:C:T	2.84418e-10	-1.2066e-10	-1.63462
9886021	chr1:9886021:A:G	5.16918e-10	-1.2066e-10	-1.03718
9886278	chr1:9886278:C:T	3.83942e-10	-1.2066e-10	-1.33457
9886489	chr1:9886489:G:A	3.44608e-10	-1.2066e-10	-1.44265
9886555	chr1:9886555:C:T	9.21255e-10	-1.2066e-10	-0.459326
9886738	chr1:9886738:G:A	4.41292e-10	-1.2066e-10	-1.19536
9886961	chr1:9886961:G:A	5.06073e-10	-1.2066e-10	-1.05838
9887169	chr1:9887169:C:T	5.10091e-10	-1.2066e-10	-1.05047
9887572	chr1:9887572:A:G	4.99132e-10	-1.2066e-10	-1.07219
9887838	chr1:9887838:T:G	1.4747e-09	-1.2066e-10	0.0111495
9888347	chr1:9888347:T:C	5.79275e-11	-1.60202	-1.62385
9888355	chr1:9888355:G:A	3.39894e-10	-1.2066e-10	-1.45643
9888459	chr1:9888459:G:A	1.55957e-09	-1.2066e-10	0.0671014
9888812	chr1:9888812:C:G	2.95719e-10	-1.2066e-10	-1.59565
9888955	chr1:9888955:C:T	3.10779e-10	-1.0894	-0.456579
9889276	chr1:9889276:A:G	1.48358e-09	-1.2066e-10	0.0171523
9889998	chr1:9889998:G:C	4.95103e-10	-1.2066e-10	-1.0803
9890423	chr1:9890423:TAA:T	5.03298e-10	-1.2066e-10	-1.06388
9890815	chr1:9890815:C:T	2.92196e-10	-1.2066e-10	-1.60764
9890831	chr1:9890831:A:AT	2.8428e-10	-1.2066e-10	-1.6351
9891117	chr1:9891117:A:G	3.31685e-10	-1.10077	-0.380108
9891124	chr1:9891124:G:A	3.47121e-10	-1.43539	-6.34265e-10
9891142	chr1:9891142:G:A	2.8433e-10	-1.2066e-10	-1.63493
9891173	chr1:9891173:G:A	2.32951e-09	-1.2066e-10	0.468351
9891200	chr1:9891200:T:C	2.84672e-10	-1.2066e-10	-1.63373
9891230	chr1:9891230:C:T	3.48283e-10	-1.2066e-10	-1.43205
9891297	chr1:9891297:T:C	5.41833e-10	-1.2066e-10	-0.990106
9892228	chr1:9892228:C:T	7.78098e-11	-1.30988	-1.62092
9892379	chr1:9892379:G:A	4.45458e-10	-1.2066e-10	-1.18596
9892417	chr1:9892417:G:A	3.4265e-10	-1.2066e-10	-1.44835
9892549	chr1:9892549:C:T	6.72115e-10	-0.774634	-6.34265e-10
9893075	chr1:9893075:G:A	1.19942e-10	-1.20751	-1.29055
9893258	chr1:9893258:G:A	5.73417e-10	-1.2066e-10	-0.933449
9893660	chr1:9893660:T:C	2.84224e-10	-1.2066e-10	-1.6353
9894342	chr1:9894342:A:G	6.98457e-10	-1.2066e-10	-0.736189
9894581	chr1:9894581:G:A	3.54993e-10	-1.2066e-10	-1.41297
9894886	chr1:9894886:G:T	5.60993e-10	-1.2066e-10	-0.955354
9894950	chr1:9894950:C:T	2.85728e-10	-1.2066e-10	-1.63002
9895158	chr1:9895158:C:T	3.28131e-10	-1.55716	0.0655107
9895187	chr1:9895187:A:G	2.8425e-10	-1.2066e-10	-1.63521
9895253	chr1:9895253:T:C	5.06563e-10	-1.05741	-6.34265e-10
9895434	chr1:9895434:G:A	2.84723e-10	-1.2066e-10	-1.63355
9895489	chr1:9895489:T:C	5.59744e-10	-1.2066e-10	-0.957584
9895787	chr1:9895787:G:A	3.34442e-10	-1.2066e-10	-1.4726
9895970	chr1:9895970:C:T	3.28349e-10	-1.12017	-0.370817
9896127	chr1:9896127:C:A	1.95864e-10	-1.59057	-0.417071
9896145	chr1:9896145:T:TA	2.08743e-10	-1.57583	-0.368126
9896358	chr1:9896358:C:T	4.29015e-10	-1.22357	-6.34265e-10
9896978	chr1:9896978:A:C	2.84209e-10	-1.2066e-10	-1.63535
9897056	chr1:9897056:C:T	5.68031e-10	-1.2066e-10	-0.942887
9897159	chr1:9897159:C:A	3.39481e-10	-1.2066e-10	-1.45764
9898030	chr1:9898030:G:A	3.01622e-10	-1.2066e-10	-1.57589
9898536	chr1:9898536:A:T	8.32491e-10	-1.5393	0.978657
9898836	chr1:9898836:C:T	9.05229e-10	1.13635	-1.61323
9899539	chr1:9899539:T:C	3.43773e-10	-1.2066e-10	-1.44508
9899610	chr1:9899610:T:G	2.88616e-10	-1.2066e-10	-1.61997
9899690	chr1:9899690:C:T	1.23305e-09	-1.564	1.39618
9900125	chr1:9900125:C:T	8.22964e-10	-1.01388	0.44173
9900279	chr1:9900279:CA:C	4.74001e-10	-1.2066e-10	-1.12385
9900327	chr1:9900327:T:G	4.75679e-10	-1.2066e-10	-1.12032
9900347	chr1:9900347:G:A	5.62725e-10	-1.2066e-10	-0.952272
9900380	chr1:9900380:G:A	5.81216e-10	-1.2066e-10	-0.91994
9901135	chr1:9901135:C:T	9.09869e-10	-1.2066e-10	-0.471763
9901480	chr1:9901480:G:A	3.44309e-10	-1.2066e-10	-1.44352
9901979	chr1:9901979:C:A	2.97507e-10	-1.58962	-6.34265e-10
9902430	chr1:9902430:G:A	3.36443e-10	-1.46664	-6.34265e-10
9902986	chr1:9902986:C:A	2.99688e-10	-1.2066e-10	-1.58232
9903008	chr1:9903008:G:A	2.86842e-10	-1.2066e-10	-1.62613
9903129	chr1:9903129:G:C	3.53279e-10	-1.2066e-10	-1.41781
9903158	chr1:9903158:T:C	4.66853e-10	-1.2066e-10	-1.13905
9903286	chr1:9903286:C:T	3.41906e-10	-1.2066e-10	-1.45053
9904095	chr1:9904095:G:A	6.25039e-10	-1.2066e-10	-0.847249
9904324	chr1:9904324:G:GACA	1.90179e-09	-1.2066e-10	0.265487
9904457	chr1:9904457:G:A	2.10919e-09	-1.2066e-10	0.368996
9904650	chr1:9904650:A:G	9.18562e-10	-1.55772	1.09547
9904979	chr1:9904979:G:A	2.8467e-10	-1.2066e-10	-1.63373
9905296	chr1:9905296:G:A	2.84288e-10	-1.2066e-10	-1.63508
9905367	chr1:9905367:G:A	6.32239e-11	-1.53443	-1.60395
9905431	chr1:9905431:T:C	1.45638e-09	-1.2066e-10	-0.00135563
9905650	chr1:9905650:T:G	8.35384e-10	-0.557171	-6.34265e-10
9906258	chr1:9906258:A:C	2.84181e-10	-1.2066e-10	-1.63545
9906309	chr1:9906309:A:G	1.95777e-09	-1.2066e-10	0.294498
9906319	chr1:9906319:A:C	3.59603e-10	-1.2066e-10	-1.40006
9906419	chr1:9906419:G:A	3.02143e-10	-1.2066e-10	-1.57416
9906570	chr1:9906570:T:A	6.22535e-11	-1.59426	-1.55959
9907220	chr1:9907220:G:C	3.91351e-10	-1.2066e-10	-1.31546
9907488	chr1:9907488:C:T	7.51382e-11	-1.34911	-1.61662
9908035	chr1:9908035:T:C	8.36657e-11	-1.56511	-1.29313
9908130	chr1:9908130:C:T	9.42195e-10	-0.436851	-6.34265e-10
9908479	chr1:9908479:T:C	1.50706e-10	-1.56727	-0.702467
9908500	chr1:9908500:G:A	3.40741e-10	-1.2066e-10	-1.45394
9908806	chr1:9908806:G:A	4.22868e-10	-1.2066e-10	-1.238
9910034	chr1:9910034:GC:G	4.22982e-09	-1.2066e-10	1.06485
9910721	chr1:9910721:A:G	2.76843e-10	-0.903734	-0.757878
9910797	chr1:9910797:T:A	2.66101e-10	-0.956269	-0.74492
9911037	chr1:9911037:C:G	2.92807e-10	-1.60555	-6.34265e-10
9911475	chr1:9911475:G:A	2.85789e-10	-1.2066e-10	-1.62981
9911547	chr1:9911547:A:G	9.9838e-10	-0.378929	-6.34265e-10
9911620	chr1:9911620:T:C	2.8607e-10	-1.2066e-10	-1.62883
9911719	chr1:9911719:G:A	3.54174e-10	-1.2066e-10	-1.41527
9911848	chr1:9911848:C:T	3.02803e-10	-1.2066e-10	-1.57198
9911912	chr1:9911912:CTG:C	1.1538e-09	-0.234244	-6.34265e-10
9911918	chr1:9911918:T:TGCTA	1.26171e-09	-0.144837	-6.34265e-10
9911920	chr1:9911920:C:T	1.23381e-09	-0.167203	-6.34265e-10
9912588	chr1:9912588:G:A	3.80406e-10	-1.2066e-10	-1.34382
9912725	chr1:9912725:A:G	4.38241e-09	-1.2066e-10	1.10029
9913391	chr1:9913391:C:A	3.81406e-10	-1.2066e-10	-1.3412
9913690	chr1:9913690:G:A	3.17375e-10	-1.2066e-10	-1.52498
9913718	chr1:9913718:T:C	1.67646e-09	-1.2066e-10	0.139376
9913813	chr1:9913813:T:C	2.21371e-09	0.417364	-6.34265e-10
9913870	chr1:9913870:A:G	2.91827e-10	-1.2066e-10	-1.6089
9913880	chr1:9913880:C:T	9.21475e-10	-1.2066e-10	-0.459087
9914183	chr1:9914183:C:T	4.54275e-10	-1.2066e-10	-1.16636
9914347	chr1:9914347:T:C	3.8378e-10	-1.2066e-10	-1.33499
9915513	chr1:9915513:T:C	6.49922e-11	-1.47922	-1.63158
9915698	chr1:9915698:C:T	2.86924e-10	-1.2066e-10	-1.62585
9916273	chr1:9916273:G:A	9.87013e-10	-1.21543	0.825052
9916402	chr1:9916402:T:C	3.25399e-10	-1.2066e-10	-1.50001
9916804	chr1:9916804:A:T	2.98583e-10	-1.58601	-6.34265e-10
9917392	chr1:9917392:C:T	3.06125e-10	-1.2066e-10	-1.56107
9918189	chr1:9918189:A:G	7.76544e-11	-1.29716	-1.63563
9918600	chr1:9918600:C:T	7.01868e-10	-1.2066e-10	-0.731318
9918658	chr1:9918658:GT:G	4.02408e-10	-1.2876	-6.34265e-10
9918938	chr1:9918938:G:A	1.40593e-10	-0.892762	-1.44643
9919127	chr1:9919127:C:T	5.19867e-10	-0.696076	-0.335414
9919625	chr1:9919625:C:T	8.06843e-10	-0.600631	0.00869609
9919643	chr1:9919643:C:T	4.23952e-10	-1.23544	-6.34265e-10
9920068	chr1:9920068:C:T	6.3928e-10	-1.2066e-10	-0.824721
9920655	chr1:9920655:T:G	2.85576e-10	-1.2066e-10	-1.63055
9920972	chr1:9920972:G:C	3.36473e-10	-0.226201	-1.24035
9921006	chr1:9921006:C:A	2.42352e-09	-1.2066e-10	0.507912
9921596	chr1:9921596:G:T	2.36488e-10	-0.367284	-1.45188
9921639	chr1:9921639:G:A	2.19244e-10	-0.408862	-1.48601
9921683	chr1:9921683:C:T	2.85869e-10	-1.2066e-10	-1.62953
9921733	chr1:9921733:G:A	6.70803e-11	-1.44405	-1.63512
9922329	chr1:9922329:G:T	6.38233e-11	-1.5659	-1.56305
9922486	chr1:9922486:G:C	2.84486e-10	-1.2066e-10	-1.63438
9922533	chr1:9922533:G:A	8.76327e-10	-1.2066e-10	-0.509324
9922720	chr1:9922720:G:A	2.85576e-10	-1.2066e-10	-1.63055
9922945	chr1:9922945:C:G	9.00784e-10	-1.2066e-10	-0.481797
9923164	chr1:9923164:A:C	1.75143e-08	2.48571	-6.34265e-10
9923214	chr1:9923214:C:T	3.68935e-09	-1.2066e-10	0.928142
9923271	chr1:9923271:T:C	6.59761e-10	-1.2066e-10	-0.793186
9923393	chr1:9923393:A:G	2.89333e-10	-1.2066e-10	-1.61748
9923510	chr1:9923510:C:T	5.97355e-11	-1.57138	-1.62376
9923809	chr1:9923809:A:G	8.02197e-10	-1.2066e-10	-0.59771
9923913	chr1:9923913:C:T	6.89732e-11	-1.4186	-1.63275
9924313	chr1:9924313:A:G	1.37094e-09	0.0187019	-0.0805108
9924500	chr1:9924500:G:A	6.44993e-11	-1.565	-1.55341
9924587	chr1:9924587:C:T	3.56892e-10	-1.2066e-10	-1.40763
9924633	chr1:9924633:C:T	2.36751e-09	-1.2066e-10	0.48453
9924821	chr1:9924821:C:T	7.91993e-11	-1.36756	-1.54553
9924971	chr1:9924971:C:T	3.122e-10	-1.2066e-10	-1.54142
9925187	chr1:9925187:A:G	9.44938e-10	-0.433944	-6.34265e-10
9925349	chr1:9925349:C:T	2.85612e-10	-1.2066e-10	-1.63043
9925635	chr1:9925635:G:A	4.29618e-10	-0.972166	-0.25
9925986	chr1:9925986:C:T	2.92391e-10	-1.2066e-10	-1.60697
9926498	chr1:9926498:A:T	1.34423e-09	-1.2066e-10	-0.0814833
9926652	chr1:9926652:G:A	5.98554e-10	-1.2066e-10	-0.890546
9926769	chr1:9926769:CT:C	2.57472e-09	0.568432	-6.34265e-10
9926847	chr1:9926847:AAC:A	2.84201e-10	-1.2066e-10	-1.63538
9926949	chr1:9926949:C:T	2.85245e-10	-0.271687	-1.36003
9927077	chr1:9927077:G:A	3.34575e-10	-1.4722	-6.34265e-10
9927264	chr1:9927264:A:G	7.35785e-11	-1.36113	-1.62558
9927320	chr1:9927320:T:G	3.6148e-09	-1.2066e-10	0.907728
9928003	chr1:9928003:C:CA	3.3407e-10	-1.47371	-6.34265e-10
9928228	chr1:9928228:G:A	1.97789e-10	-0.515924	-1.48194
9928242	chr1:9928242:G:A	4.34241e-10	-0.604012	-0.607451
9928366	chr1:9928366:T:C	3.35604e-10	-1.46913	-6.34265e-10
9928751	chr1:9928751:T:C	3.3672e-09	-1.2066e-10	0.836773
9928893	chr1:9928893:ATAT:A	7.949e-11	-1.53403	-1.3754
9929023	chr1:9929023:G:A	1.88794e-10	-0.785479	-1.25893
9929092	chr1:9929092:C:T	3.02831e-10	-1.57189	-6.34265e-10
9929519	chr1:9929519:C:T	3.48271e-10	-1.43208	-6.34265e-10
9930054	chr1:9930054:A:G	8.39842e-11	-1.32616	-1.52827
9930155	chr1:9930155:C:T	3.23148e-10	-1.2066e-10	-1.50695
9930235	chr1:9930235:G:A	2.02206e-09	-1.2066e-10	0.32681
9930927	chr1:9930927:C:T	2.04954e-09	-1.2066e-10	0.340306
9931079	chr1:9931079:T:C	2.85559e-10	-1.2066e-10	-1.63061
9931204	chr1:9931204:C:A	1.49771e-09	-1.2066e-10	0.0266297
9931569	chr1:9931569:C:A	4.01074e-10	-1.29092	-6.34265e-10
9932244	chr1:9932244:A:C	7.36266e-10	-0.651428	-0.032043
9932369	chr1:9932369:G:A	3.22431e-10	-1.50917	-6.34265e-10
9933656	chr1:9933656:A:G	8.35735e-10	-1.2066e-10	-0.556752
9933920	chr1:9933920:AC:A	1.70009e-09	-0.930381	1.08375
9934169	chr1:9934169:A:T	2.85532e-10	-1.2066e-10	-1.63071
9934185	chr1:9934185:G:A	2.84219e-10	-0.478862	-1.15646
9934281	chr1:9934281:A:G	7.57532e-10	-0.624955	-0.0300425
9935196	chr1:9935196:G:A	3.43748e-10	-0.165796	-1.27936
9935358	chr1:9935358:G:A	2.85576e-10	-1.2066e-10	-1.63055
9935858	chr1:9935858:C:T	1.9795e-09	-1.2066e-10	0.305535
9936119	chr1:9936119:ACT:A	3.67827e-09	-1.2066e-10	0.925134
9936649	chr1:9936649:C:T	8.03202e-11	-1.33859	-1.56045
9936902	chr1:9936902:C:T	2.85021e-10	-1.2066e-10	-1.6325
9937021	chr1:9937021:T:C	2.21007e-10	-0.291115	-1.59575
9937169	chr1:9937169:G:A	7.62463e-10	-1.2066e-10	-0.648509
9937200	chr1:9937200:C:T	3.50572e-10	-1.2066e-10	-1.4255
9937485	chr1:9937485:C:T	3.36968e-10	-1.2066e-10	-1.46508
9937501	chr1:9937501:C:T	7.90359e-11	-1.34999	-1.56517
9937524	chr1:9937524:AAC:A	3.36677e-10	-1.46594	-6.34265e-10
9937662	chr1:9937662:T:C	2.85716e-10	-1.2066e-10	-1.63006
9939116	chr1:9939116:C:T	4.29404e-09	1.07992	-6.34265e-10
9939259	chr1:9939259:G:C	5.93453e-10	-0.899105	-6.34265e-10
9940554	chr1:9940554:G:A	3.48927e-10	-1.2066e-10	-1.4302
9941311	chr1:9941311:C:T	2.86558e-10	-1.2066e-10	-1.62712
9941343	chr1:9941343:C:T	8.10419e-11	-1.33659	-1.55351
9941853	chr1:9941853:C:T	3.62909e-10	-1.39091	-6.34265e-10
9941905	chr1:9941905:A:T	2.85593e-10	-1.2066e-10	-1.63049
9941923	chr1:9941923:A:T	1.58875e-10	-0.590278	-1.62667
9941924	chr1:9941924:A:T	1.65772e-09	-1.2066e-10	0.128137
9941955	chr1:9941955:CG:C	2.88615e-10	-1.2066e-10	-1.61997
9942555	chr1:9942555:C:T	2.8975e-10	-1.2066e-10	-1.61605
9942563	chr1:9942563:A:G	2.95617e-10	-1.2066e-10	-1.596
9942863	chr1:9942863:T:G	5.58116e-10	-0.960497	-6.34265e-10
9943262	chr1:9943262:G:A	2.39764e-10	-0.347067	-1.45834
9943456	chr1:9943456:T:G	1.63628e-09	-1.2066e-10	0.115116
9943750	chr1:9943750:C:A	1.89797e-09	-1.2066e-10	0.263475
9944014	chr1:9944014:G:A	2.95602e-10	-1.2066e-10	-1.59605
9944026	chr1:9944026:A:G	2.91383e-10	-1.2066e-10	-1.61043
9944289	chr1:9944289:C:T	2.93492e-10	-1.60321	-6.34265e-10
9944550	chr1:9944550:G:A	6.08999e-11	-1.54601	-1.62982
9944951	chr1:9944951:C:T	3.0503e-10	-1.2066e-10	-1.56465
9945817	chr1:9945817:G:A	2.94214e-10	-1.2066e-10	-1.60076
9946013	chr1:9946013:C:A	2.92268e-10	-1.2066e-10	-1.60739
9947291	chr1:9947291:G:A	1.74511e-08	-1.2066e-10	2.4821
9947638	chr1:9947638:T:G	4.25318e-10	-1.2066e-10	-1.23223
9947955	chr1:9947955:G:T	3.49273e-10	-1.42921	-6.34265e-10
9948133	chr1:9948133:G:A	6.26608e-11	-1.51736	-1.62997
9948163	chr1:9948163:G:A	5.54963e-10	-0.681336	-0.284826
9948372	chr1:9948372:C:T	4.16896e-10	-0.197728	-1.0545
9948525	chr1:9948525:G:A	3.05124e-10	-1.2066e-10	-1.56435
9948560	chr1:9948560:C:T	2.86283e-10	-1.2066e-10	-1.62808
9948710	chr1:9948710:C:G	2.91293e-10	-1.2066e-10	-1.61073
9949056	chr1:9949056:C:T	2.56943e-10	-0.226082	-1.51013
9949080	chr1:9949080:A:G	2.33667e-09	-0.143192	0.614609
9949161	chr1:9949161:G:A	1.89687e-09	-1.2066e-10	0.262898
9949867	chr1:9949867:T:C	6.19163e-11	-1.52888	-1.6304
9950286	chr1:9950286:T:G	4.01609e-10	-0.0306947	-1.25889
9950827	chr1:9950827:A:G	5.0708e-10	-1.2066e-10	-1.05639
9950969	chr1:9950969:A:G	2.11e-09	0.369379	-6.34265e-10
9951047	chr1:9951047:C:T	3.06523e-09	-1.2066e-10	0.742814
9951054	chr1:9951054:A:G	4.53605e-10	0.137973	-1.30581
9951107	chr1:9951107:G:A	2.9406e-10	-1.2066e-10	-1.60128
9951108	chr1:9951108:G:A	2.93798e-10	-1.2066e-10	-1.60217
9951621	chr1:9951621:C:T	2.06108e-09	-1.2066e-10	0.345922
9952088	chr1:9952088:G:A	6.33316e-11	-1.50192	-1.63475
9952149	chr1:9952149:A:T	2.90007e-10	-1.2066e-10	-1.61516
9952253	chr1:9952253:G:A	3.38299e-10	-1.46113	-6.34265e-10
9952834	chr1:9952834:C:T	7.54151e-10	-0.659471	-6.34265e-10
9953003	chr1:9953003:C:T	3.96129e-10	-1.2066e-10	-1.30332
9953327	chr1:9953327:A:G	2.92951e-10	-1.2066e-10	-1.60506
9954115	chr1:9954115:C:G	3.48278e-10	-1.43206	-6.34265e-10
9954328	chr1:9954328:A:G	1.95892e-09	0.109652	0.185432
9954376	chr1:9954376:ACTT:A	2.26472e-09	-1.2066e-10	0.440144
9954489	chr1:9954489:A:G	2.06169e-09	-1.2066e-10	0.346217
9954620	chr1:9954620:C:T	2.39768e-10	-1.41658	-0.388811
9954799	chr1:9954799:C:T	1.70855e-09	-1.2066e-10	0.158338
9955129	chr1:9955129:G:A	2.89345e-10	-1.2066e-10	-1.61744
9955504	chr1:9955504:C:T	2.95514e-10	-1.59635	-6.34265e-10
9955640	chr1:9955640:C:T	6.34692e-11	-1.59556	-1.53894
9955765	chr1:9955765:G:A	2.05881e-09	-1.2066e-10	0.344821
9956104	chr1:9956104:A:G	2.10273e-09	-1.2066e-10	0.365929
9956172	chr1:9956172:T:C	2.8782e-10	-1.2066e-10	-1.62273
9956277	chr1:9956277:C:A	1.17844e-10	-1.00302	-1.51269
9956871	chr1:9956871:G:A	5.31008e-10	-1.2066e-10	-1.01029
9957028	chr1:9957028:C:T	6.30483e-10	-1.2066e-10	-0.838577
9957217	chr1:9957217:C:T	2.11536e-09	-1.2066e-10	0.371918
9957591	chr1:9957591:C:T	4.13288e-10	-1.2066e-10	-1.26092
9957933	chr1:9957933:C:T	3.58772e-10	-1.40238	-6.34265e-10
9958144	chr1:9958144:A:G	2.06661e-09	-1.2066e-10	0.348603
9958453	chr1:9958453:T:G	2.85907e-10	-1.2066e-10	-1.6294
9958483	chr1:9958483:A:C	4.54151e-10	0.103329	-1.26996
9958502	chr1:9958502:T:C	5.11508e-10	-1.2066e-10	-1.0477
9958685	chr1:9958685:A:G	1.29453e-09	-1.2066e-10	-0.119163
9959534	chr1:9959534:A:T	2.86051e-10	-1.2066e-10	-1.62889
9959639	chr1:9959639:C:T	2.74693e-09	-1.2066e-10	0.633175
9961181	chr1:9961181:T:C	1.49213e-08	-1.2066e-10	2.32548
9961332	chr1:9961332:CTT:C	2.70383e-09	-1.2066e-10	0.617362
9961828	chr1:9961828:A:C	2.90971e-10	-1.2066e-10	-1.61184
9962042	chr1:9962042:A:G	2.62774e-10	-1.44218	-0.271588
9962196	chr1:9962196:G:T	3.06033e-10	-1.2066e-10	-1.56137
9962238	chr1:9962238:T:C	3.45285e-10	-1.44069	-6.34265e-10
9963333	chr1:9963333:C:G	1.89446e-09	0.00239237	0.259235
9963643	chr1:9963643:G:A	2.98266e-10	-1.58708	-6.34265e-10
9963694	chr1:9963694:A:C	3.59859e-10	-1.39935	-6.34265e-10
9964230	chr1:9964230:C:G	1.13823e-08	-1.2066e-10	2.05475
9964714	chr1:9964714:C:T	2.98513e-10	-1.2066e-10	-1.58625
9964724	chr1:9964724:G:A	2.51719e-09	-1.2066e-10	0.545837
9964821	chr1:9964821:A:G	2.79011e-09	0.10928	0.539492
9965024	chr1:9965024:T:C	4.09843e-10	-0.004412	-1.26488
9965206	chr1:9965206:G:A	1.67541e-09	-0.102618	0.241369
9965517	chr1:9965517:C:T	3.64505e-10	-1.38652	-6.34265e-10
9965730	chr1:9965730:C:T	2.04562e-10	-1.41925	-0.54494
9965926	chr1:9965926:T:C	3.35718e-10	-0.329502	-1.13929
9965998	chr1:9965998:A:T	2.85008e-10	-1.2066e-10	-1.63255
9966339	chr1:9966339:G:A	7.95631e-11	-1.31956	-1.58895
9966365	chr1:9966365:C:T	6.21449e-10	-1.2066e-10	-0.853009
9966758	chr1:9966758:C:T	3.05138e-10	-1.2066e-10	-1.5643
9967097	chr1:9967097:A:G	2.84534e-10	-1.2066e-10	-1.63421
9967588	chr1:9967588:A:G	1.85564e-09	0.034289	0.206631
9968021	chr1:9968021:A:G	2.84167e-10	-1.2066e-10	-1.6355
9968176	chr1:9968176:G:A	4.09253e-10	-1.2066e-10	-1.27073
9968293	chr1:9968293:C:T	2.50387e-09	-1.2066e-10	0.540529
9968362	chr1:9968362:G:A	2.93984e-10	-1.60154	-6.34265e-10
9968364	chr1:9968364:G:A	4.78721e-10	-1.2066e-10	-1.11394
9968632	chr1:9968632:G:A	2.84338e-10	-1.2066e-10	-1.6349
9968973	chr1:9968973:G:A	3.75748e-10	-1.35614	-6.34265e-10
9969423	chr1:9969423:A:G	7.0095e-10	-1.2066e-10	-0.732626
9969496	chr1:9969496:G:A	3.54179e-10	-1.41526	-6.34265e-10
9969855	chr1:9969855:A:G	1.70619e-09	-0.0161794	0.173132
9970363	chr1:9970363:C:G	3.06048e-10	-1.2066e-10	-1.56132
9970379	chr1:9970379:C:CTA	4.26783e-10	-1.2066e-10	-1.22879
9970899	chr1:9970899:A:T	3.9757e-10	-1.2066e-10	-1.29969
9971248	chr1:9971248:G:A	5.54918e-10	-1.2066e-10	-0.966242
9971378	chr1:9971378:G:A	1.76812e-09	0.0197086	0.172902
9972233	chr1:9972233:G:A	3.55086e-10	-1.4127	-6.34265e-10
9973126	chr1:9973126:C:CT	3.02358e-10	-1.2066e-10	-1.57345
9973277	chr1:9973277:C:T	3.86321e-10	-1.2066e-10	-1.32839
9973416	chr1:9973416:C:T	4.42949e-10	-1.2066e-10	-1.19161
9973868	chr1:9973868:C:T	3.03509e-10	-1.56965	-6.34265e-10
9973998	chr1:9973998:C:T	2.98705e-10	-1.2066e-10	-1.58561
9974197	chr1:9974197:A:C	3.65865e-10	-1.2066e-10	-1.3828
9975042	chr1:9975042:G:A	3.78019e-10	-1.2066e-10	-1.35012
9975415	chr1:9975415:T:C	5.03924e-10	-1.2066e-10	-1.06264
9975951	chr1:9975951:G:A	5.84149e-11	-1.6046	-1.6129
9976156	chr1:9976156:G:A	2.9468e-10	-1.2066e-10	-1.59917
9976213	chr1:9976213:G:A	7.48436e-10	-1.2066e-10	-0.667077
9976274	chr1:9976274:G:A	2.94204e-10	-1.2066e-10	-1.60079
9976424	chr1:9976424:T:G	2.991e-10	-1.58429	-6.34265e-10
9976467	chr1:9976467:G:GATAATTT	4.59567e-10	-1.15478	-6.34265e-10
9976487	chr1:9976487:A:T	5.09031e-10	-1.05255	-6.34265e-10
9976488	chr1:9976488:T:C	4.92556e-10	-1.08545	-6.34265e-10
9977068	chr1:9977068:G:A	2.96911e-10	-1.2066e-10	-1.59163
9977410	chr1:9977410:A:T	2.18335e-10	-0.330819	-1.56821
9977621	chr1:9977621:C:T	2.86278e-10	-1.2066e-10	-1.6281
9978081	chr1:9978081:G:A	2.95279e-10	-1.2066e-10	-1.59714
9978351	chr1:9978351:G:A	3.47696e-10	-1.43374	-6.34265e-10
9978360	chr1:9978360:A:G	2.9382e-10	-1.60209	-6.34265e-10
9978373	chr1:9978373:G:A	3.09809e-10	-1.54911	-6.34265e-10
9978427	chr1:9978427:T:C	4.40003e-10	-1.2066e-10	-1.19828
9978659	chr1:9978659:C:T	4.22607e-10	-1.2066e-10	-1.23862
9978870	chr1:9978870:C:T	2.99116e-10	-1.2066e-10	-1.58423
9978922	chr1:9978922:T:C	3.01797e-10	-1.57531	-6.34265e-10
9979533	chr1:9979533:G:T	3.52106e-10	-1.42113	-6.34265e-10
9980152	chr1:9980152:G:A	3.71093e-10	-1.36861	-6.34265e-10
9980494	chr1:9980494:G:A	2.92795e-10	-1.60559	-6.34265e-10
9980683	chr1:9980683:G:C	4.80435e-09	-1.2066e-10	1.19221
9981195	chr1:9981195:C:T	3.03322e-10	-1.2066e-10	-1.57027
9981393	chr1:9981393:C:A	2.95068e-10	-1.2066e-10	-1.59786
9981908	chr1:9981908:G:T	4.56165e-09	-1.2066e-10	1.14038
9981919	chr1:9981919:G:A	4.37484e-10	-0.406151	-0.797871
9982075	chr1:9982075:C:T	5.9577e-11	-1.59965	-1.59814
9982195	chr1:9982195:C:T	8.01811e-10	-1.2066e-10	-0.598191
9982717	chr1:9982717:A:G	3.1018e-10	-1.2066e-10	-1.54791
9983053	chr1:9983053:C:T	7.2965e-10	-1.2066e-10	-0.692498
9983084	chr1:9983084:G:A	1.26805e-10	-0.918319	-1.52409
9983226	chr1:9983226:A:G	3.67189e-09	-1.2066e-10	0.9234
9983400	chr1:9983400:A:G	5.91569e-11	-1.5975	-1.60737
9983782	chr1:9983782:G:T	9.27099e-11	-1.50243	-1.25315
9983847	chr1:9983847:C:T	2.93167e-10	-1.2066e-10	-1.60432
9984204	chr1:9984204:T:C	2.88234e-10	-1.2066e-10	-1.62129
9984387	chr1:9984387:A:G	8.0549e-10	-1.2066e-10	-0.593613
9985702	chr1:9985702:A:G	5.16207e-10	-1.2066e-10	-1.03856
9985808	chr1:9985808:G:A	3.04126e-10	-1.2066e-10	-1.56762
9985849	chr1:9985849:G:A	2.99112e-10	-1.2066e-10	-1.58425
9986156	chr1:9986156:C:T	5.67831e-10	-1.2066e-10	-0.943239
9986645	chr1:9986645:A:G	3.17849e-09	-1.2066e-10	0.779098
9986754	chr1:9986754:C:T	2.92974e-10	-1.60498	-6.34265e-10
9986945	chr1:9986945:C:G	7.0902e-10	-1.2066e-10	-0.72118
9987461	chr1:9987461:G:A	2.80063e-10	-0.472882	-1.17717
9987574	chr1:9987574:A:T	2.93137e-09	-1.2066e-10	0.698161
9987635	chr1:9987635:G:A	3.62742e-10	-1.39137	-6.34265e-10
9987689	chr1:9987689:C:A	6.11821e-11	-1.6028	-1.56841
9988061	chr1:9988061:G:A	3.62799e-10	-1.39121	-6.34265e-10
9988092	chr1:9988092:G:T	4.15711e-09	1.04751	-6.34265e-10
9988093	chr1:9988093:G:T	4.05613e-09	1.02292	-6.34265e-10
9988432	chr1:9988432:G:T	3.5603e-10	-1.41005	-6.34265e-10
9988817	chr1:9988817:C:T	5.89716e-11	-1.59996	-1.60805
9989119	chr1:9989119:T:G	3.58663e-10	-0.513975	-0.888706
9989640	chr1:9989640:C:T	5.64823e-10	-1.2066e-10	-0.948551
9990025	chr1:9990025:G:A	2.96042e-10	-1.2066e-10	-1.59456
9990086	chr1:9990086:C:T	2.94304e-10	-1.2066e-10	-1.60045
9990421	chr1:9990421:A:G	3.1548e-10	-1.2066e-10	-1.53097
9990603	chr1:9990603:C:T	2.98561e-10	-1.2066e-10	-1.58609
9990705	chr1:9990705:C:T	3.11302e-10	-1.2066e-10	-1.5443
9991139	chr1:9991139:G:A	3.10305e-10	-1.2066e-10	-1.54751
9992060	chr1:9992060:G:A	5.34064e-10	-1.2066e-10	-1.00455
9992156	chr1:9992156:G:A	2.24396e-10	-0.337918	-1.53373
9992190	chr1:9992190:G:A	6.02836e-10	-1.2066e-10	-0.883418
9992327	chr1:9992327:C:T	4.54402e-10	-1.2066e-10	-1.16608
9992574	chr1:9992574:G:A	3.01506e-10	-1.57627	-6.34265e-10
9992677	chr1:9992677:C:T	7.09018e-10	-1.2066e-10	-0.721183
9992939	chr1:9992939:C:T	7.64941e-10	-1.2066e-10	-0.645264
9993154	chr1:9993154:C:A	2.99009e-10	-1.2066e-10	-1.58459
9993242	chr1:9993242:G:T	3.44218e-10	-1.2066e-10	-1.44379
9993356	chr1:9993356:G:C	3.00488e-10	-1.2066e-10	-1.57965
9993922	chr1:9993922:G:A	1.28491e-09	-1.2066e-10	-0.126621
9994376	chr1:9994376:G:T	2.87734e-09	-1.2066e-10	0.679558
9994464	chr1:9994464:C:T	3.00425e-10	-1.2066e-10	-1.57986
9994494	chr1:9994494:G:A	2.50704e-09	-1.2066e-10	0.541796
9994769	chr1:9994769:G:A	1.31205e-09	-1.2066e-10	-0.105713
9994848	chr1:9994848:G:A	3.02003e-09	-1.2066e-10	0.727959
9995803	chr1:9995803:C:T	8.36891e-10	-1.2066e-10	-0.555369
9995877	chr1:9995877:A:C	2.86083e-10	-1.2066e-10	-1.62878
9996094	chr1:9996094:A:G	2.87348e-10	-1.2066e-10	-1.62437
9996281	chr1:9996281:AGCCTG:A	3.97254e-09	-1.2066e-10	1.0021
9996642	chr1:9996642:A:C	3.13096e-10	0.0178653	-1.55642
9997599	chr1:9997599:C:A	3.07858e-10	-1.2066e-10	-1.55542
9997976	chr1:9997976:G:C	3.81737e-10	-1.2066e-10	-1.34033
9998046	chr1:9998046:G:A	3.01333e-10	-0.0297692	-1.54708
9998093	chr1:9998093:A:G	2.90769e-10	-1.2066e-10	-1.61253
9998235	chr1:9998235:AC:A	4.18178e-10	-1.2066e-10	-1.24916
9998481	chr1:9998481:C:T	3.26327e-10	-1.2066e-10	-1.49716
9998498	chr1:9998498:A:C	1.13376e-10	-1.52852	-1.02584
9998812	chr1:9998812:A:G	6.86428e-11	-1.47814	-1.578
9999051	chr1:9999051:T:TG	1.1943e-10	-1.56813	-0.934199
9999317	chr1:9999317:C:T	3.3546e-10	-0.058289	-1.41127
9999440	chr1:9999440:T:C	1.94245e-10	-0.733931	-1.28201
9999640	chr1:9999640:C:T	2.89658e-10	-1.2066e-10	-1.61636
9999660	chr1:9999660:A:C	1.28365e-10	-1.55643	-0.873754
9999878	chr1:9999878:C:T	7.78173e-11	-1.29575	-1.63495
10000044	chr1:10000044:A:T	1.11702e-10	-1.57744	-0.991791
10000113	chr1:10000113:C:T	3.33455e-10	-1.2066e-10	-1.47555
10000458	chr1:10000458:T:C	3.06131e-10	-0.144497	-1.41655
10000518	chr1:10000518:C:A	1.10854e-10	-1.5569	-1.01995
10000766	chr1:10000766:C:T	1.09837e-10	-1.56829	-1.01778
10001029	chr1:10001029:T:C	3.45597e-10	-1.2066e-10	-1.43979
10001613	chr1:10001613:T:C	4.96217e-10	-1.2066e-10	-1.07805
10001749	chr1:10001749:G:A	2.93198e-10	-1.60421	-6.34265e-10
10001977	chr1:10001977:C:T	3.13788e-10	-1.2066e-10	-1.53635
10002030	chr1:10002030:G:A	7.8524e-11	-1.3402	-1.58146
10002079	chr1:10002079:C:T	3.78178e-10	-1.2066e-10	-1.3497
10002546	chr1:10002546:C:T	3.539e-10	-1.41605	-6.34265e-10
10002861	chr1:10002861:T:C	3.71741e-10	-1.2066e-10	-1.36687
10003040	chr1:10003040:A:G	3.13887e-10	-0.170181	-1.36585
10003660	chr1:10003660:C:T	6.56293e-10	-1.2066e-10	-0.798456
10003722	chr1:10003722:A:C	2.8848e-10	-1.2066e-10	-1.62044
10003975	chr1:10003975:C:T	3.44561e-10	-1.2066e-10	-1.44279
10004014	chr1:10004014:C:T	5.6089e-10	-1.2066e-10	-0.955538
10004212	chr1:10004212:G:A	8.78162e-10	-1.2066e-10	-0.507232
10004424	chr1:10004424:G:A	2.69783e-10	-0.0709444	-1.6165
10004577	chr1:10004577:A:G	2.91456e-10	-1.2066e-10	-1.61018
10004984	chr1:10004984:C:A	4.12976e-10	-1.2066e-10	-1.26167
10005133	chr1:10005133:C:A	3.78889e-10	-1.2066e-10	-1.34782
10005297	chr1:10005297:C:T	8.29352e-10	-1.2066e-10	-0.564419
10005353	chr1:10005353:A:G	2.99136e-10	-1.2066e-10	-1.58417
10005565	chr1:10005565:T:TG	2.92195e-10	-1.2066e-10	-1.60764
10005569	chr1:10005569:T:G	4.71808e-10	0.034534	-1.16303
10005604	chr1:10005604:C:T	6.00065e-10	-1.2066e-10	-0.888025
10006560	chr1:10006560:GA:G	3.69318e-10	-1.3734	-6.34265e-10
10006768	chr1:10006768:G:T	7.49773e-11	-1.40854	-1.55934
10007059	chr1:10007059:A:G	3.86172e-10	-1.32878	-6.34265e-10
10007171	chr1:10007171:C:A	4.07027e-10	-1.27618	-6.34265e-10
10007377	chr1:10007377:A:G	3.62095e-10	-1.2066e-10	-1.39316
10007503	chr1:10007503:A:T	3.49992e-10	-1.2066e-10	-1.42715
10007911	chr1:10007911:G:A	1.63145e-09	-1.2066e-10	0.112163
10008521	chr1:10008521:A:G	3.55587e-09	2.44719	-1.5559
10008544	chr1:10008544:G:A	3.32585e-10	-1.2066e-10	-1.47817
10008685	chr1:10008685:C:T	1.23359e-09	-1.2066e-10	-0.167381
10008835	chr1:10008835:G:A	4.07959e-10	-1.2066e-10	-1.2739
10009267	chr1:10009267:G:A	4.34327e-10	-1.2066e-10	-1.21127
10010057	chr1:10010057:A:G	4.14449e-10	-1.2066e-10	-1.25811
10010572	chr1:10010572:A:G	3.62675e-10	-1.39155	-6.34265e-10
10010764	chr1:10010764:A:G	3.8634e-10	-1.32834	-6.34265e-10
10010808	chr1:10010808:TC:T	4.62486e-10	0.372177	-1.52062
10010852	chr1:10010852:G:A	3.9394e-10	-1.2066e-10	-1.30886
10011729	chr1:10011729:T:C	3.14109e-10	-1.2066e-10	-1.53532
10012414	chr1:10012414:G:A	4.15602e-10	-1.2066e-10	-1.25534
10012539	chr1:10012539:T:C	3.22304e-10	-0.266453	-1.24311
10012762	chr1:10012762:C:T	3.17719e-10	-1.2066e-10	-1.5239
10012766	chr1:10012766:T:TAA	7.67873e-10	-1.2066e-10	-0.641439
10013766	chr1:10013766:C:T	6.30203e-10	-1.2066e-10	-0.839021
10013917	chr1:10013917:G:A	3.86959e-10	-1.2066e-10	-1.32674
10014260	chr1:10014260:G:C	3.79493e-10	-1.2066e-10	-1.34623
10014446	chr1:10014446:C:T	3.94243e-10	0.261282	-1.56938
10014721	chr1:10014721:G:A	1.88267e-09	-1.2066e-10	0.255384
10016517	chr1:10016517:C:T	4.39829e-10	-1.2066e-10	-1.19868
10017092	chr1:10017092:G:A	5.3115e-10	-1.01002	-6.34265e-10
10017339	chr1:10017339:C:A	4.09834e-10	-1.26931	-6.34265e-10
10017503	chr1:10017503:A:G	8.10821e-10	-1.2066e-10	-0.587016
10019021	chr1:10019021:C:T	1.07579e-09	-0.304254	-6.34265e-10
10019318	chr1:10019318:G:C	4.09489e-10	-1.27015	-6.34265e-10
10020012	chr1:10020012:C:T	5.30017e-10	-1.2066e-10	-1.01215
10020041	chr1:10020041:T:C	1.54596e-09	-1.2066e-10	0.0583346
10021176	chr1:10021176:G:A	3.88326e-09	-1.2066e-10	0.979367
10021724	chr1:10021724:T:C	6.9116e-10	-1.44424	0.697543
10022064	chr1:10022064:C:T	1.82038e-09	-1.2066e-10	0.221736
10022456	chr1:10022456:G:A	4.28704e-10	-1.2243	-6.34265e-10
10022745	chr1:10022745:T:A	2.93412e-10	-1.2066e-10	-1.60349
10023225	chr1:10023225:G:A	3.91005e-10	-1.2066e-10	-1.31634
10023441	chr1:10023441:G:A	3.97042e-10	-1.2066e-10	-1.30102
10023520	chr1:10023520:C:T	3.1965e-10	-1.2066e-10	-1.51784
10023651	chr1:10023651:C:T	3.30326e-10	-0.498813	-0.986169
10023779	chr1:10023779:G:A	2.93095e-10	-1.2066e-10	-1.60456
10023873	chr1:10023873:C:T	8.20073e-10	-1.2066e-10	-0.57567
10023878	chr1:10023878:A:G	1.87348e-10	-0.659325	-1.39277
10023934	chr1:10023934:T:G	5.52438e-10	-1.2066e-10	-0.970723
10023983	chr1:10023983:G:A	7.43705e-10	-1.2066e-10	-0.673419
10024014	chr1:10024014:C:T	1.70779e-09	-1.2066e-10	0.15789
10024015	chr1:10024015:G:A	4.69032e-10	-1.2066e-10	-1.13439
10024278	chr1:10024278:T:G	2.92676e-10	-1.2066e-10	-1.606
10024621	chr1:10024621:C:A	4.5465e-10	-1.16553	-6.34265e-10
10025294	chr1:10025294:C:T	4.88104e-10	-1.2066e-10	-1.09453
10025635	chr1:10025635:C:T	4.24423e-10	-1.2066e-10	-1.23433
10026031	chr1:10026031:C:T	1.50558e-09	-1.2066e-10	0.0318684
10026334	chr1:10026334:G:A	2.22092e-10	-1.1839	-0.698071
10026396	chr1:10026396:G:A	1.71499e-09	-1.2066e-10	0.162097
10026445	chr1:10026445:G:T	4.98818e-10	-1.2066e-10	-1.07282
10026513	chr1:10026513:A:G	3.05842e-10	-1.2066e-10	-1.562
10026806	chr1:10026806:A:G	2.85239e-10	-1.2066e-10	-1.63174
10028113	chr1:10028113:T:C	4.46654e-10	-1.2066e-10	-1.18328
10028589	chr1:10028589:C:T	3.19629e-10	-1.5179	-6.34265e-10
10029763	chr1:10029763:A:T	1.4965e-09	-1.2066e-10	0.0258227
10029793	chr1:10029793:T:G	5.29854e-10	-1.2066e-10	-1.01246
10029800	chr1:10029800:T:C	1.30473e-09	-1.2066e-10	-0.111311
10030023	chr1:10030023:T:A	3.04942e-10	-1.2066e-10	-1.56494
10030050	chr1:10030050:G:A	4.87044e-10	-1.2066e-10	-1.09671
10030353	chr1:10030353:G:T	3.64035e-10	-1.2066e-10	-1.38781
10031232	chr1:10031232:G:C	8.95231e-10	-1.2066e-10	-0.487982
10031428	chr1:10031428:G:A	4.29534e-10	-1.2066e-10	-1.22236
10032211	chr1:10032211:G:A	3.38485e-10	-1.46058	-6.34265e-10
10032217	chr1:10032217:T:C	3.87013e-10	-1.32661	-6.34265e-10
10032681	chr1:10032681:C:T	6.19773e-10	-1.2066e-10	-0.855709
10032712	chr1:10032712:T:A	1.00907e-09	-0.200856	-0.167426
10033012	chr1:10033012:G:C	5.0845e-10	0.227324	-1.28102
10033313	chr1:10033313:C:T	4.11353e-10	-1.26561	-6.34265e-10
10033399	chr1:10033399:C:T	3.40578e-10	0.0562243	-1.51064
10033916	chr1:10033916:G:C	1.08979e-09	-1.2066e-10	-0.29132
10034426	chr1:10034426:T:C	1.31675e-09	-1.2066e-10	-0.102143
10035013	chr1:10035013:T:G	1.33728e-09	-1.2066e-10	-0.0866739
10035569	chr1:10035569:TG:T	6.09388e-11	-1.55208	-1.62311
10035995	chr1:10035995:C:T	4.99315e-10	-1.2066e-10	-1.07183
10037150	chr1:10037150:C:G	7.71543e-10	0.293175	-0.929846
10037614	chr1:10037614:A:G	1.0639e-09	0.0972195	-0.412589
10037905	chr1:10037905:G:A	6.52207e-10	-1.2066e-10	-0.804701
10038781	chr1:10038781:T:A	3.40342e-10	-1.2066e-10	-1.45511
10038872	chr1:10038872:G:A	7.97163e-10	-1.2066e-10	-0.604003
10038929	chr1:10038929:A:G	3.73197e-10	-1.601	0.238041
10038993	chr1:10038993:G:C	5.05406e-10	-1.2066e-10	-1.0597
10039093	chr1:10039093:AAAAC:A	7.96406e-11	-1.59809	-1.30945
10040418	chr1:10040418:T:C	4.20604e-10	-1.2066e-10	-1.24337
10040742	chr1:10040742:C:T	6.56563e-10	-1.2066e-10	-0.798044
10040786	chr1:10040786:T:G	1.69597e-09	-1.2066e-10	0.150948
10041348	chr1:10041348:T:G	4.39898e-10	-1.2066e-10	-1.19852
10042151	chr1:10042151:A:G	3.60743e-10	-1.3969	-6.34265e-10
10042423	chr1:10042423:T:C	3.53736e-10	-1.41651	-6.34265e-10
10042633	chr1:10042633:T:C	1.36967e-10	-1.35523	-1.01009
10043073	chr1:10043073:A:C	7.43631e-09	1.44476	0.18431
10043340	chr1:10043340:C:G	6.80939e-10	-1.2066e-10	-0.76159
10043729	chr1:10043729:G:T	3.10412e-10	-1.2066e-10	-1.54716
10044303	chr1:10044303:C:T	3.3901e-10	-1.2066e-10	-1.45903
10044777	chr1:10044777:TTTACTATGTTGGC:T	6.69422e-11	-1.59656	-1.48467
10044809	chr1:10044809:C:T	3.7008e-09	-1.2066e-10	0.931242
10045955	chr1:10045955:C:T	4.6204e-10	-1.2066e-10	-1.14941
10046118	chr1:10046118:A:G	3.65953e-10	-1.38256	-6.34265e-10
10046232	chr1:10046232:G:A	2.84221e-10	-1.2066e-10	-1.63531
10046626	chr1:10046626:G:A	3.77532e-10	-1.35141	-6.34265e-10
10046732	chr1:10046732:A:G	2.93964e-10	-1.60161	-6.34265e-10
10046847	chr1:10046847:A:G	4.41454e-09	1.10759	-6.34265e-10
10047091	chr1:10047091:A:G	8.54443e-10	-1.2066e-10	-0.534613
10047547	chr1:10047547:T:C	1.36675e-10	-1.34074	-1.02672
10048126	chr1:10048126:A:G	1.27632e-10	-1.34083	-1.09509
10048893	chr1:10048893:T:G	2.9021e-10	-1.2066e-10	-1.61446
10048942	chr1:10048942:T:C	5.78222e-10	-1.2066e-10	-0.925106
10049163	chr1:10049163:T:C	3.64506e-10	-1.38652	-6.34265e-10
10049594	chr1:10049594:T:A	4.37777e-10	-1.20335	-6.34265e-10
10050077	chr1:10050077:G:A	3.14691e-10	-1.2066e-10	-1.53347
10051179	chr1:10051179:A:T	9.83588e-10	-1.2066e-10	-0.393856
10051282	chr1:10051282:T:A	1.14458e-08	-1.2066e-10	2.06032
10051620	chr1:10051620:A:C	3.07751e-10	-1.2066e-10	-1.55577
10051648	chr1:10051648:C:G	3.54191e-10	-1.41523	-6.34265e-10
10051907	chr1:10051907:C:T	5.6736e-10	-1.2066e-10	-0.944069
10052095	chr1:10052095:C:A	7.5953e-11	-1.5917	-1.36325
10052368	chr1:10052368:G:A	3.2681e-10	-1.2066e-10	-1.49569
10053475	chr1:10053475:A:C	1.27605e-09	-1.2066e-10	-0.133542
10053536	chr1:10053536:A:G	5.45689e-10	-1.2066e-10	-0.983015
10054719	chr1:10054719:A:C	2.85211e-10	-1.2066e-10	-1.63183
10054890	chr1:10054890:A:C	8.52362e-10	-1.2066e-10	-0.537052
10054894	chr1:10054894:T:C	9.01723e-11	-1.60292	-1.18042
10055384	chr1:10055384:A:G	7.2205e-10	-1.58457	0.881597
10055410	chr1:10055410:G:A	4.77802e-10	-1.2066e-10	-1.11587
10057386	chr1:10057386:T:C	7.65624e-10	-0.644372	-6.34265e-10
10057520	chr1:10057520:G:A	3.20255e-10	-1.2066e-10	-1.51595
10058673	chr1:10058673:G:GT	7.15493e-11	-1.37943	-1.63524
10058720	chr1:10058720:C:T	1.15513e-10	-1.00035	-1.53533
10058938	chr1:10058938:A:G	2.84448e-10	-1.2066e-10	-1.63451
10058984	chr1:10058984:G:A	3.37754e-10	-1.2066e-10	-1.46275
10059657	chr1:10059657:G:A	1.28477e-09	-1.2066e-10	-0.126725
10059665	chr1:10059665:C:T	3.74696e-10	-1.35895	-6.34265e-10
10059721	chr1:10059721:C:G	2.84601e-10	-1.2066e-10	-1.63398
10059950	chr1:10059950:G:A	2.93858e-10	-1.2066e-10	-1.60197
10060508	chr1:10060508:A:G	2.84689e-10	-1.2066e-10	-1.63367
10060735	chr1:10060735:A:G	5.55944e-10	-1.2066e-10	-0.964396
10061073	chr1:10061073:T:C	5.54652e-10	-1.2066e-10	-0.966723
10061257	chr1:10061257:AGTTT:A	3.32447e-10	-1.2066e-10	-1.47858
10061341	chr1:10061341:G:A	1.35114e-09	-1.59421	1.51785
10062203	chr1:10062203:C:T	3.21141e-10	-1.51318	-6.34265e-10
10062438	chr1:10062438:G:A	6.64712e-10	-1.2066e-10	-0.785709
10062501	chr1:10062501:C:T	4.24862e-10	-1.2066e-10	-1.2333
10062620	chr1:10062620:C:T	7.12984e-11	-1.38733	-1.63086
10062850	chr1:10062850:G:A	3.00213e-10	-1.2066e-10	-1.58057
10062958	chr1:10062958:A:G	2.39629e-10	-0.896411	-0.909562
10063136	chr1:10063136:C:T	3.82309e-10	-1.2066e-10	-1.33884
10063223	chr1:10063223:G:A	3.04081e-10	-1.2066e-10	-1.56777
10063337	chr1:10063337:A:G	7.72285e-11	-1.58996	-1.34833
10063397	chr1:10063397:A:G	2.8417e-10	-1.2066e-10	-1.63549
10063677	chr1:10063677:G:T	3.72319e-10	-1.36531	-6.34265e-10
10063679	chr1:10063679:C:T	3.03245e-10	-1.2066e-10	-1.57052
10063727	chr1:10063727:G:T	3.28785e-10	-1.2066e-10	-1.48966
10063830	chr1:10063830:C:T	6.99373e-10	-1.2066e-10	-0.734879
10063980	chr1:10063980:T:C	3.69828e-10	-1.53552	0.163494
10064174	chr1:10064174:T:C	2.89384e-09	1.82686	-1.14158
10064623	chr1:10064623:G:A	1.91785e-09	-1.2066e-10	0.273896
10065497	chr1:10065497:A:G	8.29944e-10	-0.563705	-6.34265e-10
10065508	chr1:10065508:C:T	3.13326e-10	-1.2066e-10	-1.53782
10065578	chr1:10065578:G:A	6.94538e-11	-1.40878	-1.63562
10065685	chr1:10065685:C:T	2.84607e-10	-1.2066e-10	-1.63395
10065707	chr1:10065707:C:T	5.86996e-11	-1.60519	-1.60744
10065830	chr1:10065830:G:A	5.38746e-10	-1.2066e-10	-0.995819
10066811	chr1:10066811:CAGG:C	3.18047e-09	-1.2066e-10	0.779721
10066824	chr1:10066824:T:G	5.39743e-10	-1.2066e-10	-0.99397
10067159	chr1:10067159:T:C	5.61914e-10	-0.953714	-6.34265e-10
10067919	chr1:10067919:A:G	2.85326e-10	-1.2066e-10	-1.63143
10067975	chr1:10067975:A:G	7.28898e-11	-1.36756	-1.62855
10068114	chr1:10068114:C:T	3.05229e-10	-1.2066e-10	-1.564
10068419	chr1:10068419:A:G	2.95054e-10	-1.5979	-6.34265e-10
10068853	chr1:10068853:G:T	3.8783e-10	-1.3245	-6.34265e-10
10069294	chr1:10069294:T:C	3.46458e-10	-1.2066e-10	-1.4373
10069322	chr1:10069322:G:T	3.81489e-10	-1.34098	-6.34265e-10
10069780	chr1:10069780:C:T	1.26467e-09	-1.2066e-10	-0.142498
10070768	chr1:10070768:AAAGG:A	5.83705e-10	-0.915668	-6.34265e-10
10071140	chr1:10071140:C:T	6.81505e-10	-1.2066e-10	-0.76076
10071371	chr1:10071371:C:T	5.757e-10	-0.929477	-6.34265e-10
10072893	chr1:10072893:G:T	3.13946e-10	-1.2066e-10	-1.53584
10073031	chr1:10073031:G:A	7.51626e-11	-1.35618	-1.60923
10073047	chr1:10073047:T:C	4.42618e-10	-1.19236	-6.34265e-10
10073150	chr1:10073150:A:G	3.36085e-10	-1.2066e-10	-1.4677
10073626	chr1:10073626:A:G	3.25938e-10	-1.49836	-6.34265e-10
10074168	chr1:10074168:C:T	2.58911e-09	1.8319	-1.2579
10074696	chr1:10074696:A:G	3.02973e-10	-1.2066e-10	-1.57142
10075275	chr1:10075275:T:A	6.82569e-10	-1.2066e-10	-0.7592
10075594	chr1:10075594:C:T	3.79648e-10	-1.2066e-10	-1.34582
10076213	chr1:10076213:G:C	6.32426e-11	-1.5941	-1.54399
10076280	chr1:10076280:TGTTGCCTAGGC:T	2.84171e-10	-1.2066e-10	-1.63549
10076803	chr1:10076803:A:G	8.4533e-10	-1.2066e-10	-0.545336
10078075	chr1:10078075:T:A	1.00731e-09	-1.2066e-10	-0.370023
10078095	chr1:10078095:C:T	5.87187e-10	-1.2066e-10	-0.90972
10078312	chr1:10078312:T:C	3.97608e-10	-1.2066e-10	-1.2996
10078427	chr1:10078427:A:G	6.43759e-09	2.73696	-1.25212
10079238	chr1:10079238:G:A	1.05855e-09	-1.2066e-10	-0.320408
10079349	chr1:10079349:G:A	2.93566e-10	-1.60296	-6.34265e-10
10079457	chr1:10079457:A:G	6.42726e-10	-1.2066e-10	-0.819344
10080195	chr1:10080195:A:G	3.00921e-10	-1.4907	-0.0875185
10080604	chr1:10080604:C:G	4.12304e-10	0.215634	-1.47894
10080605	chr1:10080605:T:C	4.12095e-10	0.215127	-1.47894
10080633	chr1:10080633:A:G	4.91845e-09	1.21568	-6.34265e-10
10080669	chr1:10080669:C:G	8.51576e-10	-0.458666	-0.0793083
10080885	chr1:10080885:T:C	3.00469e-10	-1.2066e-10	-1.57972
10081288	chr1:10081288:G:A	8.48862e-11	-1.6032	-1.24055
10081581	chr1:10081581:T:C	9.0565e-10	-1.2066e-10	-0.47641
10081970	chr1:10081970:C:T	9.74033e-10	-1.2066e-10	-0.403618
10082449	chr1:10082449:C:T	3.07998e-10	-1.2066e-10	-1.55497
10082630	chr1:10082630:G:A	3.2938e-10	-1.2066e-10	-1.48785
10082797	chr1:10082797:T:TC	3.15887e-10	-1.2066e-10	-1.52968
10083492	chr1:10083492:T:A	3.16631e-10	-1.2066e-10	-1.52733
10085827	chr1:10085827:T:C	2.16482e-09	-1.2066e-10	0.395031
10085852	chr1:10085852:C:T	3.88175e-10	-1.2066e-10	-1.32361
10086121	chr1:10086121:G:A	3.78754e-10	0.13125	-1.47942
10086128	chr1:10086128:C:T	1.21759e-09	1.19224	-1.37268
10086322	chr1:10086322:T:C	7.42822e-11	-1.58524	-1.39195
10086463	chr1:10086463:A:G	6.55125e-10	-1.2066e-10	-0.800238
10087001	chr1:10087001:GC:G	3.92726e-10	-1.31195	-6.34265e-10
10087369	chr1:10087369:C:T	4.17967e-10	-1.2066e-10	-1.24966
10087586	chr1:10087586:G:C	7.76747e-11	-1.30023	-1.63231
10087587	chr1:10087587:C:T	3.47979e-10	-1.2066e-10	-1.43292
10087912	chr1:10087912:A:T	3.97331e-09	-1.2066e-10	1.00229
10087941	chr1:10087941:C:T	7.63579e-10	-0.647047	-6.34265e-10
10088487	chr1:10088487:T:C	3.06734e-09	1.99782	-1.25432
10088740	chr1:10088740:C:T	1.90325e-10	-0.769529	-1.2668
10090126	chr1:10090126:TG:T	1.25748e-09	-1.50846	1.36026
10090213	chr1:10090213:G:C	9.15217e-10	-1.2066e-10	-0.465902
10091589	chr1:10091589:T:C	8.13025e-10	-1.2066e-10	-0.584302
10091723	chr1:10091723:A:G	2.06782e-09	-1.2066e-10	0.349187
10092469	chr1:10092469:C:T	4.43841e-10	-1.2066e-10	-1.1896
10092824	chr1:10092824:A:G	5.07652e-10	0.387178	-1.44244
10092872	chr1:10092872:C:A	2.78407e-09	-1.2066e-10	0.646608
10093095	chr1:10093095:A:G	1.15923e-10	-1.3345	-1.19763
10093178	chr1:10093178:G:A	3.78434e-10	-1.2066e-10	-1.34902
10093789	chr1:10093789:A:G	1.25898e-09	-1.2066e-10	-0.147008
10093873	chr1:10093873:T:G	3.69268e-10	-1.2066e-10	-1.37354
10094402	chr1:10094402:C:T	7.54714e-09	1.64386	-6.34265e-10
10094516	chr1:10094516:C:T	9.58107e-11	-1.16329	-1.5594
10094555	chr1:10094555:T:A	2.8421e-10	-1.2066e-10	-1.63535
10094578	chr1:10094578:C:T	3.44025e-10	-1.06121	-0.383136
10094755	chr1:10094755:C:T	2.9614e-10	-1.2066e-10	-1.59423
10094873	chr1:10094873:G:A	1.51052e-09	-1.2066e-10	0.0351486
10095225	chr1:10095225:A:G	2.83999e-10	-1.18863	-0.447464
10095296	chr1:10095296:TTTA:T	5.71199e-10	-0.937326	-6.34265e-10
10096915	chr1:10096915:T:C	2.84142e-10	-1.2066e-10	-1.63559
10097024	chr1:10097024:G:A	1.19976e-09	-1.2066e-10	-0.195189
10097055	chr1:10097055:T:A	3.94998e-09	2.32048	-1.32408
10097760	chr1:10097760:A:G	1.64263e-08	2.42158	-6.34265e-10
10097873	chr1:10097873:G:A	4.4972e-10	-1.41438	0.237941
10098028	chr1:10098028:G:A	6.0709e-10	-0.876386	-6.34265e-10
10098787	chr1:10098787:A:C	3.94895e-10	-1.30644	-6.34265e-10
10098987	chr1:10098987:C:T	1.211e-10	-1.00736	-1.48108
10099057	chr1:10099057:G:A	3.64007e-10	-1.2066e-10	-1.38789
10099235	chr1:10099235:CT:C	2.96168e-10	-1.2066e-10	-1.59414
10099237	chr1:10099237:G:A	2.8419e-10	-1.2066e-10	-1.63542
10099389	chr1:10099389:T:C	2.89483e-10	-1.2066e-10	-1.61697
10099443	chr1:10099443:T:C	5.39253e-10	-1.2066e-10	-0.994878
10100068	chr1:10100068:C:T	6.71157e-10	-1.2066e-10	-0.77606
10100617	chr1:10100617:C:T	2.97506e-10	-1.2066e-10	-1.58963
10101955	chr1:10101955:A:G	4.17684e-10	-1.25034	-6.34265e-10
10102146	chr1:10102146:C:T	2.85358e-10	-1.2066e-10	-1.63132
10102385	chr1:10102385:T:C	7.23926e-10	-1.2066e-10	-0.700374
10102699	chr1:10102699:C:G	6.7703e-10	-1.2066e-10	-0.767348
10102706	chr1:10102706:C:T	4.47411e-10	-1.18159	-6.34265e-10
10102707	chr1:10102707:G:A	3.91097e-10	-1.2066e-10	-1.31611
10102893	chr1:10102893:C:T	9.30388e-11	-1.13978	-1.61227
10103818	chr1:10103818:G:A	3.15819e-10	-1.52989	-6.34265e-10
10103915	chr1:10103915:C:T	3.48023e-10	-1.4328	-6.34265e-10
10104389	chr1:10104389:A:G	3.86106e-10	-1.2066e-10	-1.32895
10104886	chr1:10104886:A:G	3.84014e-10	-1.2066e-10	-1.33438
10104896	chr1:10104896:A:G	7.2239e-10	-1.2066e-10	-0.702498
10105243	chr1:10105243:T:G	6.83655e-11	-1.4824	-1.57779
10105258	chr1:10105258:G:A	9.62692e-10	-1.2066e-10	-0.41533
10105306	chr1:10105306:T:C	4.68783e-09	-1.2066e-10	1.16766
10107580	chr1:10107580:T:C	1.29135e-09	-1.2066e-10	-0.121618
10108021	chr1:10108021:A:G	3.50981e-10	-1.42433	-6.34265e-10
10108207	chr1:10108207:C:T	3.02647e-10	-1.2066e-10	-1.5725
10108808	chr1:10108808:C:T	7.66935e-11	-1.36615	-1.5791
10109055	chr1:10109055:C:T	7.57268e-11	-1.36906	-1.58887
10109480	chr1:10109480:G:A	3.49663e-10	-1.2066e-10	-1.42809
10109912	chr1:10109912:G:A	1.09681e-10	-1.26408	-1.3234
10110589	chr1:10110589:G:A	3.83829e-10	-1.2066e-10	-1.33486
10110817	chr1:10110817:G:A	3.21605e-10	-1.2066e-10	-1.51174
10110936	chr1:10110936:C:T	1.79386e-09	-1.2066e-10	0.207064
10111231	chr1:10111231:G:A	1.81099e-09	-1.2066e-10	0.216566
10111260	chr1:10111260:T:C	7.78823e-10	-1.47955	0.852266
10111817	chr1:10111817:C:T	2.84539e-10	-1.2066e-10	-1.63419
10112592	chr1:10112592:A:G	5.56632e-10	-1.53828	0.575123
10113779	chr1:10113779:CT:C	4.15067e-10	-1.25662	-6.34265e-10
10113783	chr1:10113783:T:C	3.84102e-10	-1.2066e-10	-1.33416
10114635	chr1:10114635:A:C	1.96836e-09	-1.2066e-10	0.299892
10115326	chr1:10115326:T:G	1.21596e-10	-1.31786	-1.1665
10115552	chr1:10115552:T:A	4.11189e-10	-1.26601	-6.34265e-10
10115924	chr1:10115924:A:G	3.36057e-10	-1.46778	-6.34265e-10
10116163	chr1:10116163:G:C	1.86444e-09	-1.2066e-10	0.24565
10116550	chr1:10116550:G:A	4.20141e-10	-1.24447	-6.34265e-10
10117162	chr1:10117162:C:G	3.57295e-10	-1.2066e-10	-1.4065
10117732	chr1:10117732:A:G	2.7929e-10	-0.173715	-1.4791
10118043	chr1:10118043:A:G	6.07421e-10	-0.875841	-6.34265e-10
10118142	chr1:10118142:CT:C	4.39331e-10	-1.19981	-6.34265e-10
10118786	chr1:10118786:G:A	1.76245e-09	-1.2066e-10	0.189398
10119263	chr1:10119263:G:A	2.97936e-10	-1.2066e-10	-1.58819
10119276	chr1:10119276:A:G	4.18978e-10	-1.24724	-6.34265e-10
10119277	chr1:10119277:A:T	4.20593e-10	-1.2434	-6.34265e-10
10119504	chr1:10119504:C:T	9.06582e-10	-0.475382	-6.34265e-10
10119557	chr1:10119557:C:T	3.44674e-10	-1.2066e-10	-1.44246
10120233	chr1:10120233:AG:A	1.92794e-09	-1.2066e-10	0.279142
10120572	chr1:10120572:C:T	1.18181e-09	-1.2066e-10	-0.210265
10120850	chr1:10120850:A:C	1.17353e-10	-0.89306	-1.62682
10120980	chr1:10120980:C:T	8.88063e-11	-1.23433	-1.56427
10121154	chr1:10121154:T:C	1.03478e-10	-1.29679	-1.34891
10121441	chr1:10121441:C:G	2.84154e-10	-1.2066e-10	-1.63555
10121694	chr1:10121694:A:G	4.07085e-10	-1.27604	-6.34265e-10
10122390	chr1:10122390:G:A	3.17501e-10	-1.2066e-10	-1.52458
10122607	chr1:10122607:G:A	7.0006e-10	-0.733897	-6.34265e-10
10123385	chr1:10123385:ACAC:A	2.84736e-10	-1.2066e-10	-1.6335
10123671	chr1:10123671:G:C	1.11893e-09	-1.2066e-10	-0.264933
10123772	chr1:10123772:T:G	2.61002e-10	-1.50582	-0.214712
10124226	chr1:10124226:G:A	1.47627e-09	-1.2066e-10	0.012214
10124481	chr1:10124481:C:T	3.17718e-10	-1.2066e-10	-1.5239
10124729	chr1:10124729:GATAA:G	1.55813e-10	-0.772016	-1.46439
10126027	chr1:10126027:G:A	4.12799e-10	-1.2621	-6.34265e-10
10126028	chr1:10126028:C:T	4.24406e-09	-1.2066e-10	1.06821
10126347	chr1:10126347:AT:A	7.36299e-09	-1.2066e-10	1.61916
10126506	chr1:10126506:G:A	3.5533e-10	-1.2066e-10	-1.41202
10127092	chr1:10127092:C:G	1.07533e-09	-1.2066e-10	-0.304684
10127248	chr1:10127248:G:A	4.43156e-10	-1.19114	-6.34265e-10
10127826	chr1:10127826:C:T	2.84835e-09	-1.2066e-10	0.669433
10128331	chr1:10128331:C:T	3.0894e-10	-1.2066e-10	-1.55192
10128508	chr1:10128508:GCC:G	4.06159e-10	-1.27832	-6.34265e-10
10128511	chr1:10128511:T:G	4.1438e-10	-1.25828	-6.34265e-10
10128645	chr1:10128645:C:T	3.15913e-10	-1.2066e-10	-1.5296
10128669	chr1:10128669:C:T	4.17019e-10	-1.25193	-6.34265e-10
10129161	chr1:10129161:T:G	3.15913e-10	-1.2066e-10	-1.5296
10129741	chr1:10129741:C:T	1.04203e-09	-0.336135	-6.34265e-10
10129855	chr1:10129855:G:A	3.50111e-10	-1.2066e-10	-1.42681
10129900	chr1:10129900:G:A	4.08209e-10	-1.27328	-6.34265e-10
10130066	chr1:10130066:C:G	3.14845e-09	1.11634	-0.346734
10130487	chr1:10130487:A:G	7.10143e-10	-0.719596	-6.34265e-10
10130517	chr1:10130517:G:C	3.04915e-09	1.10235	-0.364798
10130715	chr1:10130715:G:A	1.06437e-09	-1.2066e-10	-0.314926
10130826	chr1:10130826:A:T	7.61759e-11	-1.39547	-1.55655
10131377	chr1:10131377:C:T	1.06204e-09	-1.2066e-10	-0.31712
10131434	chr1:10131434:A:G	4.17884e-10	-1.24986	-6.34265e-10
10131436	chr1:10131436:G:T	3.97005e-10	-1.2066e-10	-1.30111
10131769	chr1:10131769:G:A	3.91448e-10	-1.31521	-6.34265e-10
10131856	chr1:10131856:G:T	3.2585e-10	-1.49863	-6.34265e-10
10131895	chr1:10131895:C:G	7.97767e-11	-1.27424	-1.6316
10132582	chr1:10132582:C:T	3.9297e-09	-1.2066e-10	0.991255
10132891	chr1:10132891:G:A	3.20674e-10	-1.2066e-10	-1.51464
10132968	chr1:10132968:C:T	7.4872e-09	0.0833862	1.5525
10133054	chr1:10133054:GAAGGGGGCAGCCAGGAACAGACCC:G	3.65111e-10	-1.38486	-6.34265e-10
10133120	chr1:10133120:GGCGTGAGT:G	8.27303e-10	-1.2066e-10	-0.566892
10133133	chr1:10133133:C:T	7.87705e-10	-1.2066e-10	-0.615939
10133744	chr1:10133744:C:G	8.69237e-10	-0.517447	-6.34265e-10
10133754	chr1:10133754:T:C	2.84596e-10	-1.2066e-10	-1.63399
10133763	chr1:10133763:C:T	1.3226e-10	-1.43373	-0.966565
10134108	chr1:10134108:A:G	4.06769e-09	-1.2066e-10	1.02577
10134203	chr1:10134203:TG:T	1.80907e-10	-1.60323	-0.483846
10134281	chr1:10134281:C:T	1.99748e-09	-1.2066e-10	0.314579
10134381	chr1:10134381:G:A	3.97972e-10	-1.40475	0.106074
10134449	chr1:10134449:T:C	1.79631e-10	-1.60371	-0.490451
10134610	chr1:10134610:T:C	3.69551e-10	-1.2066e-10	-1.37277
10134747	chr1:10134747:C:A	3.70661e-10	-1.36978	-6.34265e-10
10135338	chr1:10135338:A:G	2.33298e-10	-1.60546	-0.227288
10135475	chr1:10135475:A:G	1.48585e-10	-1.45565	-0.828252
10135490	chr1:10135490:G:T	4.1572e-10	-1.2066e-10	-1.25505
10135528	chr1:10135528:G:A	3.84883e-10	-1.33212	-6.34265e-10
10135548	chr1:10135548:T:C	1.40494e-10	-1.44425	-0.895648
10135643	chr1:10135643:G:A	2.88662e-10	-1.2066e-10	-1.61981
10135882	chr1:10135882:G:A	4.26896e-10	0.190714	-1.41924
10135912	chr1:10135912:A:T	1.42983e-10	-1.41889	-0.903455
10136416	chr1:10136416:T:C	3.85871e-10	-1.32956	-6.34265e-10
10136495	chr1:10136495:A:G	1.38453e-10	-1.59657	-0.757961
10136533	chr1:10136533:C:T	2.956e-10	-1.59606	-6.34265e-10
10136676	chr1:10136676:T:A	1.41785e-10	-1.58782	-0.742939
10136785	chr1:10136785:A:G	3.71772e-10	-1.36678	-6.34265e-10
10137554	chr1:10137554:C:T	1.46229e-10	-1.58684	-0.713045
10138082	chr1:10138082:G:A	1.97659e-09	-1.2066e-10	0.304064
10138159	chr1:10138159:A:G	1.63053e-10	-1.41175	-0.779239
10138422	chr1:10138422:C:T	1.95335e-09	-1.2066e-10	0.292237
10138709	chr1:10138709:C:A	3.80409e-10	-1.34382	-6.34265e-10
10138849	chr1:10138849:G:A	4.22126e-10	-1.2066e-10	-1.23976
10138874	chr1:10138874:T:C	3.8327e-10	-1.33632	-6.34265e-10
10138883	chr1:10138883:G:A	3.00252e-10	-1.2066e-10	-1.58044
10139027	chr1:10139027:G:A	4.06984e-10	-1.2066e-10	-1.27629
10139149	chr1:10139149:A:G	2.96058e-10	-1.59451	-6.34265e-10
10139232	chr1:10139232:C:CTAAAAA	3.83271e-10	-1.33632	-6.34265e-10
10139291	chr1:10139291:T:C	1.96955e-09	-1.2066e-10	0.300498
10139292	chr1:10139292:A:G	3.9722e-10	-1.30057	-6.34265e-10
10139368	chr1:10139368:G:A	3.29514e-10	-1.2066e-10	-1.48744
10139709	chr1:10139709:C:G	2.84561e-10	-1.2066e-10	-1.63412
10139785	chr1:10139785:A:G	3.42115e-10	-1.44992	-6.34265e-10
10140516	chr1:10140516:C:T	1.41487e-10	-1.39584	-0.93702
10140946	chr1:10140946:A:T	1.42659e-10	-1.59171	-0.732898
10140999	chr1:10140999:A:G	3.80362e-10	-1.2066e-10	-1.34394
10141177	chr1:10141177:C:T	3.73754e-10	-1.36147	-6.34265e-10
10141464	chr1:10141464:G:A	1.33829e-10	-1.58438	-0.804117
10141566	chr1:10141566:A:G	5.08462e-10	-1.05367	-6.34265e-10
10141851	chr1:10141851:A:G	3.79472e-10	-1.34628	-6.34265e-10
10142186	chr1:10142186:G:T	5.55165e-10	-1.2066e-10	-0.965798
10142427	chr1:10142427:C:A	4.32227e-10	-1.2066e-10	-1.21611
10142584	chr1:10142584:T:C	3.39538e-10	-1.2066e-10	-1.45748
10142997	chr1:10142997:A:G	8.08066e-10	-1.2066e-10	-0.59042
10143072	chr1:10143072:C:T	6.25669e-10	-0.846241	-6.34265e-10
10143930	chr1:10143930:T:C	7.23816e-10	-0.872305	0.171779
10144128	chr1:10144128:T:G	3.55546e-10	-1.30172	-0.109684
10144224	chr1:10144224:G:C	4.40933e-10	-1.2066e-10	-1.19617
10144297	chr1:10144297:C:T	3.78823e-10	-1.348	-6.34265e-10
10144325	chr1:10144325:C:T	2.84291e-10	-1.2066e-10	-1.63506
10144411	chr1:10144411:AAGACACAT:A	3.76591e-10	-1.3539	-6.34265e-10
10144554	chr1:10144554:T:C	3.77017e-10	-1.35277	-6.34265e-10
10144607	chr1:10144607:C:A	3.36722e-10	-1.2066e-10	-1.4658
10144809	chr1:10144809:T:C	4.6544e-10	-1.2066e-10	-1.14208
10144810	chr1:10144810:A:T	2.94392e-10	-1.60015	-6.34265e-10
10145208	chr1:10145208:T:G	2.85522e-10	-1.2066e-10	-1.63074
10145595	chr1:10145595:G:A	2.85922e-10	-1.2066e-10	-1.62934
10145657	chr1:10145657:C:T	2.85585e-10	-1.2066e-10	-1.63052
10146076	chr1:10146076:A:G	7.733e-10	-1.2066e-10	-0.634396
10146302	chr1:10146302:A:T	9.97965e-10	-1.2066e-10	-0.379345
10146562	chr1:10146562:T:C	4.0352e-10	-1.28484	-6.34265e-10
10147137	chr1:10147137:C:A	3.93364e-10	-1.31033	-6.34265e-10
10147205	chr1:10147205:T:G	2.90772e-10	-1.2066e-10	-1.61252
10147228	chr1:10147228:C:T	5.48741e-10	-1.2066e-10	-0.977436
10147424	chr1:10147424:C:T	3.97068e-10	-1.30096	-6.34265e-10
10147533	chr1:10147533:T:A	2.29631e-10	-1.43333	-0.415257
10148119	chr1:10148119:C:T	4.80188e-10	-1.2066e-10	-1.11088
10148282	chr1:10148282:A:G	4.02512e-10	-1.28734	-6.34265e-10
10148375	chr1:10148375:T:TA	4.01345e-10	-1.29024	-6.34265e-10
10148504	chr1:10148504:C:T	2.64129e-09	-1.2066e-10	0.593961
10148710	chr1:10148710:T:C	7.30856e-10	-1.58883	0.89798
10148911	chr1:10148911:G:A	4.0711e-10	-1.27598	-6.34265e-10
10148984	chr1:10148984:A:G	4.04225e-10	-1.28309	-6.34265e-10
10149361	chr1:10149361:C:A	2.06395e-10	-1.3658	-0.589468
10149602	chr1:10149602:A:T	4.23736e-10	-1.2066e-10	-1.23595
10149913	chr1:10149913:A:G	4.27576e-10	-1.16393	-0.0630034
10150323	chr1:10150323:G:A	3.9207e-10	-1.31362	-6.34265e-10
10150977	chr1:10150977:T:C	8.89499e-10	-1.2066e-10	-0.494405
10151032	chr1:10151032:A:G	1.50163e-10	-1.60555	-0.667794
10151293	chr1:10151293:G:A	4.32608e-10	-1.21523	-6.34265e-10
10151679	chr1:10151679:G:A	4.39836e-10	-1.19866	-6.34265e-10
10151814	chr1:10151814:G:A	2.90159e-10	-1.2066e-10	-1.61463
10152531	chr1:10152531:C:T	4.49327e-10	-1.17731	-6.34265e-10
10152764	chr1:10152764:C:G	4.43132e-10	-1.1912	-6.34265e-10
10152863	chr1:10152863:C:T	3.71344e-10	-1.2066e-10	-1.36793
10153027	chr1:10153027:G:A	4.33879e-10	-1.2123	-6.34265e-10
10153109	chr1:10153109:T:G	4.42307e-10	-1.19306	-6.34265e-10
10153676	chr1:10153676:G:A	9.03146e-11	-1.19427	-1.5875
10153812	chr1:10153812:A:G	4.48021e-10	-1.18022	-6.34265e-10
10154009	chr1:10154009:G:A	3.68305e-10	-1.2066e-10	-1.37615
10154031	chr1:10154031:A:G	3.83963e-10	-1.52163	0.18711
10154185	chr1:10154185:A:G	4.44245e-10	-1.18869	-6.34265e-10
10154367	chr1:10154367:G:A	2.02297e-09	-1.2066e-10	0.327258
10154385	chr1:10154385:A:T	7.18581e-11	-1.3838	-1.62657
10154661	chr1:10154661:A:C	2.02948e-09	-1.2066e-10	0.330471
10154747	chr1:10154747:C:T	2.029e-09	1.03812	-0.707886
10154847	chr1:10154847:A:G	4.86534e-10	-1.2066e-10	-1.09776
10155125	chr1:10155125:T:G	4.48101e-10	-1.18005	-6.34265e-10
10155233	chr1:10155233:C:G	8.44777e-10	-0.54599	-6.34265e-10
10155804	chr1:10155804:C:G	3.14219e-10	-1.2066e-10	-1.53497
10156310	chr1:10156310:G:T	2.6519e-09	-1.2066e-10	0.597969
10156333	chr1:10156333:G:A	1.28964e-10	-1.60549	-0.820042
10156801	chr1:10156801:T:G	2.85839e-10	-1.2066e-10	-1.62963
10156948	chr1:10156948:C:T	1.75304e-09	-1.2066e-10	0.184044
10157100	chr1:10157100:C:T	2.62363e-09	-1.2066e-10	0.587252
10157210	chr1:10157210:G:A	4.28998e-10	-1.22361	-6.34265e-10
10157379	chr1:10157379:A:AG	4.02149e-10	-1.28824	-6.34265e-10
10157523	chr1:10157523:T:C	2.31696e-09	-1.2066e-10	0.462947
10157678	chr1:10157678:T:C	6.52694e-10	-0.803955	-6.34265e-10
10157715	chr1:10157715:T:C	4.71439e-10	-1.2066e-10	-1.12927
10157796	chr1:10157796:T:TA	4.27601e-10	-1.22687	-6.34265e-10
10158319	chr1:10158319:A:G	7.63028e-10	-0.807029	0.15926
10158381	chr1:10158381:T:C	7.49427e-10	-0.828911	0.163157
10158414	chr1:10158414:T:C	4.26943e-10	-1.22841	-6.34265e-10
10158563	chr1:10158563:G:A	3.03205e-10	-1.57065	-6.34265e-10
10159045	chr1:10159045:T:C	2.98155e-09	-1.2066e-10	0.715136
10159144	chr1:10159144:C:T	3.27395e-10	-1.59216	0.0982681
10159253	chr1:10159253:C:A	4.38702e-10	-1.20124	-6.34265e-10
10159395	chr1:10159395:G:A	1.42434e-09	-0.0235971	-6.34265e-10
10159499	chr1:10159499:C:T	3.34746e-10	-1.2066e-10	-1.47169
10159749	chr1:10159749:G:T	3.85588e-10	-1.33029	-6.34265e-10
10159897	chr1:10159897:T:C	3.64679e-10	-1.2066e-10	-1.38605
10159996	chr1:10159996:G:A	1.35182e-10	-1.60555	-0.772888
10160091	chr1:10160091:T:G	4.38551e-10	-1.20159	-6.34265e-10
10160575	chr1:10160575:A:C	2.05129e-09	-1.2066e-10	0.341163
10160612	chr1:10160612:A:G	1.05626e-09	-0.322574	-6.34265e-10
10160876	chr1:10160876:G:A	1.84133e-09	-1.2066e-10	0.233178
10161078	chr1:10161078:G:C	4.41379e-10	-1.19516	-6.34265e-10
10161343	chr1:10161343:G:A	5.84342e-10	-0.914576	-6.34265e-10
10161380	chr1:10161380:T:C	2.84585e-10	-1.2066e-10	-1.63403
10161712	chr1:10161712:C:T	6.52885e-10	-0.803662	-6.34265e-10
10161789	chr1:10161789:C:T	7.26237e-10	-0.83301	0.135823
10161851	chr1:10161851:C:T	2.02983e-09	-1.2066e-10	0.330643
10161898	chr1:10161898:G:A	2.94009e-10	-1.60145	-6.34265e-10
10162265	chr1:10162265:C:G	1.56825e-10	-1.59953	-0.630398
10162408	chr1:10162408:T:C	4.90735e-10	-0.947645	-0.141515
10162947	chr1:10162947:A:C	9.54774e-10	-1.2066e-10	-0.423589
10163560	chr1:10163560:T:C	2.32498e-10	-1.5633	-0.272884
10163818	chr1:10163818:T:C	3.13635e-10	-1.52746	-0.00937239
10164544	chr1:10164544:T:C	3.96908e-10	-1.2066e-10	-1.30136
10164635	chr1:10164635:T:C	1.09245e-09	-1.42358	1.1347
10165452	chr1:10165452:G:A	4.09117e-10	-1.27106	-6.34265e-10
10165530	chr1:10165530:A:G	4.36621e-10	-1.206	-6.34265e-10
10165540	chr1:10165540:G:A	2.95629e-10	-1.60336	0.00739872
10165742	chr1:10165742:C:A	3.87085e-10	-1.32642	-6.34265e-10
10166427	chr1:10166427:T:TG	3.12e-10	-1.2066e-10	-1.54206
10166837	chr1:10166837:A:T	3.27854e-10	-1.49249	-6.34265e-10
10166882	chr1:10166882:G:A	4.34279e-10	-1.2066e-10	-1.21138
10166978	chr1:10166978:A:C	4.83278e-10	-1.2066e-10	-1.10447
10167197	chr1:10167197:C:T	4.51109e-10	-1.17335	-6.34265e-10
10167237	chr1:10167237:C:T	2.03287e-09	-1.2066e-10	0.332141
10167269	chr1:10167269:G:A	2.92783e-10	-1.60563	-6.34265e-10
10167444	chr1:10167444:T:A	3.96278e-10	-1.30295	-6.34265e-10
10167830	chr1:10167830:T:G	6.92405e-10	-1.2066e-10	-0.744892
10168100	chr1:10168100:C:A	4.32196e-10	-1.21618	-6.34265e-10
10168368	chr1:10168368:G:A	2.02983e-09	-1.2066e-10	0.330643
10168392	chr1:10168392:A:G	4.40096e-10	-1.2066e-10	-1.19807
10168470	chr1:10168470:G:A	6.94602e-10	-1.60389	0.862164
10168910	chr1:10168910:A:G	1.16843e-09	-1.2066e-10	-0.221647
10169067	chr1:10169067:A:C	7.34831e-10	-0.685422	-6.34265e-10
10169742	chr1:10169742:C:T	2.96385e-10	-1.2066e-10	-1.5934
10170730	chr1:10170730:A:T	7.44069e-10	-1.2066e-10	-0.672929
10171398	chr1:10171398:G:A	4.71119e-10	-1.2066e-10	-1.12995
10171405	chr1:10171405:C:T	2.61177e-10	-1.38984	-0.330021
10171725	chr1:10171725:C:CA	2.8413e-10	-1.2066e-10	-1.63563
10171754	chr1:10171754:G:C	8.51537e-11	-1.25935	-1.58125
10171927	chr1:10171927:A:G	8.62145e-11	-1.23567	-1.59255
10172066	chr1:10172066:G:C	8.31435e-11	-1.24201	-1.62248
10172158	chr1:10172158:A:G	2.8413e-10	-1.2066e-10	-1.63563
10172241	chr1:10172241:A:G	4.09287e-10	-1.2066e-10	-1.27065
10172376	chr1:10172376:A:G	7.03745e-09	1.57933	-0.0053969
10172476	chr1:10172476:C:G	1.0696e-09	-0.0231165	-0.28691
10172526	chr1:10172526:C:T	9.20277e-09	1.51319	0.329004
10172595	chr1:10172595:A:C	2.58074e-10	-1.49568	-0.236139
10172725	chr1:10172725:C:G	2.84852e-10	-1.2066e-10	-1.63309
10173398	chr1:10173398:C:T	9.93587e-11	-1.12411	-1.56222
10173698	chr1:10173698:A:G	1.17177e-09	-0.657992	0.439197
10173885	chr1:10173885:G:C	9.30008e-11	-1.17171	-1.58075
10173889	chr1:10173889:G:A	9.31378e-11	-1.18516	-1.56582
10173915	chr1:10173915:A:G	1.16531e-09	-1.2066e-10	-0.224319
10174067	chr1:10174067:T:A	2.93031e-10	-1.60479	-6.34265e-10
10174071	chr1:10174071:C:T	9.55095e-10	-1.2066e-10	-0.423252
10174224	chr1:10174224:T:C	9.15567e-10	-1.2066e-10	-0.46552
10174267	chr1:10174267:G:A	4.13542e-10	-1.2066e-10	-1.2603
10174331	chr1:10174331:T:C	7.21919e-10	-1.2066e-10	-0.70315
10174373	chr1:10174373:A:G	3.27391e-10	-1.2066e-10	-1.49391
10174471	chr1:10174471:C:T	6.53032e-10	-0.678508	-0.124928
10174530	chr1:10174530:G:A	1.71038e-10	-0.804415	-1.33876
10174574	chr1:10174574:C:T	2.94195e-10	-1.2066e-10	-1.60082
10174957	chr1:10174957:T:C	2.84164e-10	-1.2066e-10	-1.63551
10175255	chr1:10175255:C:T	2.97921e-10	-1.58824	-6.34265e-10
10175577	chr1:10175577:G:A	3.15833e-10	-1.2066e-10	-1.52985
10175654	chr1:10175654:T:A	3.6359e-08	2.7067	0.509429
10175678	chr1:10175678:A:T	2.25079e-08	4.07129	-1.33474
10175724	chr1:10175724:T:C	2.87917e-10	-1.2066e-10	-1.62239
10175909	chr1:10175909:C:T	3.63653e-10	-1.2066e-10	-1.38886
10176710	chr1:10176710:T:A	2.84263e-10	-1.2066e-10	-1.63516
10176931	chr1:10176931:G:A	1.09583e-09	1.31883	-1.60462
10177104	chr1:10177104:A:T	1.37958e-09	-1.2066e-10	-0.05553
10177776	chr1:10177776:A:G	2.84902e-10	-1.2066e-10	-1.63292
10177902	chr1:10177902:T:C	7.09422e-11	-1.43812	-1.58508
10177925	chr1:10177925:C:T	3.63237e-10	-1.2066e-10	-1.39001
10178712	chr1:10178712:A:G	1.49529e-09	-0.455319	0.480332
10179154	chr1:10179154:G:A	3.33993e-10	-1.2066e-10	-1.47394
10179589	chr1:10179589:A:G	4.65519e-10	0.271781	-1.41369
10180165	chr1:10180165:C:G	2.9208e-10	-1.2066e-10	-1.60804
10180775	chr1:10180775:T:G	1.78258e-09	-1.2066e-10	0.200755
10181375	chr1:10181375:C:A	3.88301e-10	-1.2066e-10	-1.32328
10181394	chr1:10181394:C:T	3.06896e-10	-1.2066e-10	-1.55855
10181529	chr1:10181529:C:T	3.56952e-10	0.218237	-1.6257
10181536	chr1:10181536:C:T	3.84397e-10	-1.33339	-6.34265e-10
10181582	chr1:10181582:A:G	3.72235e-10	-1.31718	-0.0483544
10181778	chr1:10181778:C:T	8.06697e-11	-1.26106	-1.63364
10182234	chr1:10182234:A:G	5.2531e-10	-1.02107	-6.34265e-10
10182596	chr1:10182596:A:G	6.21017e-10	-1.38933	0.535626
10182700	chr1:10182700:G:T	6.11763e-10	-0.868718	-6.34265e-10
10182921	chr1:10182921:TTTGA:T	8.82735e-10	-0.605828	0.10379
10183012	chr1:10183012:C:T	5.22642e-10	-1.2066e-10	-1.02617
10183503	chr1:10183503:C:T	3.63647e-10	-1.2066e-10	-1.38888
10183527	chr1:10183527:G:A	3.14667e-10	-1.2066e-10	-1.53355
10183535	chr1:10183535:A:G	3.10071e-10	-1.2066e-10	-1.54826
10183559	chr1:10183559:G:A	2.91918e-10	-1.2066e-10	-1.60859
10183925	chr1:10183925:A:G	1.06086e-09	-1.2066e-10	-0.318224
10184214	chr1:10184214:A:G	7.8073e-11	-1.3249	-1.60252
10184501	chr1:10184501:C:T	5.34453e-10	-1.00382	-6.34265e-10
10184734	chr1:10184734:C:T	7.68737e-11	-1.31895	-1.62395
10184763	chr1:10184763:T:C	3.13389e-10	-1.2066e-10	-1.53762
10185422	chr1:10185422:A:G	5.59967e-10	-1.2066e-10	-0.957185
10185483	chr1:10185483:G:A	7.57477e-10	-0.655071	-6.34265e-10
10185674	chr1:10185674:G:C	8.65858e-10	-1.2066e-10	-0.521342
10185776	chr1:10185776:AAG:A	1.66237e-09	0.130936	-6.34265e-10
10185924	chr1:10185924:A:G	3.55974e-10	-1.2066e-10	-1.41021
10186633	chr1:10186633:C:T	2.76765e-10	-1.15513	-0.50676
10187255	chr1:10187255:A:G	2.0911e-09	-1.25682	1.6172
10188772	chr1:10188772:A:G	5.17813e-10	-1.2066e-10	-1.03545
10188793	chr1:10188793:G:C	1.88396e-09	-1.32598	1.58205
10189228	chr1:10189228:T:C	3.92186e-10	-1.2066e-10	-1.31333
10189467	chr1:10189467:T:C	2.42758e-10	-1.21152	-0.581481
10189530	chr1:10189530:A:G	7.92357e-10	-1.2066e-10	-0.610052
10189542	chr1:10189542:T:C	1.13144e-09	-1.2066e-10	-0.25382
10189638	chr1:10189638:C:T	4.81653e-10	-0.604211	-0.503628
10189700	chr1:10189700:T:C	4.72957e-10	-1.12606	-6.34265e-10
10189901	chr1:10189901:C:T	4.86339e-10	-1.09816	-6.34265e-10
10189905	chr1:10189905:T:C	1.14347e-09	-1.2066e-10	-0.243237
10190084	chr1:10190084:ACTAT:A	4.31551e-10	-1.21768	-6.34265e-10
10190364	chr1:10190364:C:T	1.81972e-09	0.221376	-6.34265e-10
10190897	chr1:10190897:A:T	5.11877e-10	-1.2066e-10	-1.04698
10191024	chr1:10191024:G:A	2.42759e-09	-1.21079	1.72038
10191310	chr1:10191310:C:T	2.22729e-10	-0.264092	-1.61501
10191722	chr1:10191722:G:A	6.32219e-10	-1.2066e-10	-0.835827
10191789	chr1:10191789:G:A	7.6891e-10	-1.2066e-10	-0.64009
10192127	chr1:10192127:C:T	6.48603e-11	-1.49763	-1.6152
10192595	chr1:10192595:G:A	3.14626e-09	-1.56055	2.32946
10192609	chr1:10192609:C:T	6.15138e-11	-1.60449	-1.56131
10192720	chr1:10192720:A:G	6.1471e-11	-1.60434	-1.56216
10192787	chr1:10192787:C:T	6.19347e-11	-1.60567	-1.55332
10192978	chr1:10192978:G:A	6.1451e-11	-1.60372	-1.5631
10193343	chr1:10193343:A:G	9.31742e-11	-1.39229	-1.3583
10193354	chr1:10193354:C:T	3.88911e-10	-1.2066e-10	-1.32171
10193448	chr1:10193448:G:A	2.8413e-10	-1.2066e-10	-1.63563
10193466	chr1:10193466:T:A	3.44591e-08	-1.44367	4.60614
10193482	chr1:10193482:TC:T	2.8413e-10	-1.2066e-10	-1.63563
10193752	chr1:10193752:C:G	2.84166e-10	-1.2066e-10	-1.6355
10193757	chr1:10193757:C:T	4.95909e-10	-1.07867	-6.34265e-10
10193889	chr1:10193889:C:T	4.80767e-10	-1.10968	-6.34265e-10
10193980	chr1:10193980:C:A	2.93641e-10	-1.6027	-6.34265e-10
10194374	chr1:10194374:T:C	2.84133e-10	-1.2066e-10	-1.63562
10194384	chr1:10194384:G:A	2.66452e-09	-1.2066e-10	0.602717
10194477	chr1:10194477:A:T	3.04098e-10	-1.56771	-6.34265e-10
10194822	chr1:10194822:C:T	6.42187e-11	-1.5932	-1.52957
10194867	chr1:10194867:T:C	2.84327e-10	-1.2066e-10	-1.63494
10195031	chr1:10195031:C:T	5.8899e-10	-1.2066e-10	-0.906654
10195578	chr1:10195578:C:T	9.94037e-09	-1.2066e-10	1.9193
10195606	chr1:10195606:C:T	2.93374e-10	-1.2066e-10	-1.60361
10195956	chr1:10195956:G:T	3.56374e-10	-1.2066e-10	-1.40908
10196176	chr1:10196176:A:G	3.11721e-10	-1.2066e-10	-1.54295
10197109	chr1:10197109:A:G	8.19933e-08	-1.49344	5.52277
10197323	chr1:10197323:A:G	2.71858e-09	-1.2066e-10	0.6228
10197631	chr1:10197631:T:C	3.04854e-10	-1.2066e-10	-1.56523
10197694	chr1:10197694:T:G	4.30048e-09	-1.2066e-10	1.08142
10197838	chr1:10197838:G:A	4.93855e-10	-1.08282	-6.34265e-10
10198122	chr1:10198122:C:T	8.53177e-08	-1.43943	5.5085
10198285	chr1:10198285:C:A	7.17778e-11	-1.57631	-1.43518
10198340	chr1:10198340:G:T	2.92565e-10	-1.2066e-10	-1.60638
10198341	chr1:10198341:C:T	2.92536e-10	-1.2066e-10	-1.60648
10198447	chr1:10198447:A:G	4.27745e-09	1.07605	-6.34265e-10
10198575	chr1:10198575:G:A	3.85113e-10	-1.2066e-10	-1.33153
10198631	chr1:10198631:G:A	1.07161e-09	-0.459745	0.1516
10198908	chr1:10198908:T:TTA	8.51145e-08	-1.45319	5.51988
10199030	chr1:10199030:T:C	2.84629e-10	-1.2066e-10	-1.63388
10199480	chr1:10199480:G:A	1.34689e-09	-1.2066e-10	-0.0795119
10199806	chr1:10199806:C:T	8.6124e-07	-0.509667	6.89073
10199859	chr1:10199859:C:T	9.5632e-11	-1.35979	-1.36477
10200099	chr1:10200099:G:A	3.62186e-10	-1.3929	-6.34265e-10
10200234	chr1:10200234:C:T	5.16522e-10	-1.03795	-6.34265e-10
10200737	chr1:10200737:C:T	2.3677e-09	-1.2066e-10	0.48461
10200777	chr1:10200777:G:A	4.92429e-10	-1.08571	-6.34265e-10
10200865	chr1:10200865:C:T	5.13739e-10	-1.04335	-6.34265e-10
10200917	chr1:10200917:T:C	4.27893e-10	-1.22619	-6.34265e-10
10201403	chr1:10201403:G:C	4.92453e-10	-1.08567	-6.34265e-10
10201656	chr1:10201656:A:T	6.2841e-10	-1.2066e-10	-0.841871
10201754	chr1:10201754:T:C	3.85655e-09	-1.2066e-10	0.972464
10201784	chr1:10201784:A:G	4.30957e-10	-1.21905	-6.34265e-10
10201880	chr1:10201880:A:C	4.21685e-09	-1.2066e-10	1.06178
10201963	chr1:10201963:A:C	1.12219e-10	-1.43753	-1.12709
10202327	chr1:10202327:C:T	3.87721e-10	-1.2066e-10	-1.32478
10202421	chr1:10202421:C:T	1.21782e-09	-0.792778	0.612533
10203051	chr1:10203051:G:A	3.01583e-10	-1.2066e-10	-1.57602
10203177	chr1:10203177:C:G	3.37777e-10	-1.2066e-10	-1.46268
10203299	chr1:10203299:C:T	3.02226e-10	-1.2066e-10	-1.57389
10203371	chr1:10203371:G:A	3.1205e-05	2.33004	7.64098
10203663	chr1:10203663:C:T	9.11816e-10	-1.2066e-10	-0.469625
10203766	chr1:10203766:G:A	7.84545e-11	-1.40357	-1.51897
10204161	chr1:10204161:A:C	4.61714e-10	-1.15012	-6.34265e-10
10204379	chr1:10204379:A:G	4.68555e-10	-1.13541	-6.34265e-10
10204452	chr1:10204452:A:G	2.32869e-05	1.98146	7.69687
10204723	chr1:10204723:C:T	1.82014e-05	1.97948	7.45247
10204884	chr1:10204884:C:T	2.92041e-10	-1.2066e-10	-1.60817
10205231	chr1:10205231:A:C	4.64694e-10	-1.14368	-6.34265e-10
10205460	chr1:10205460:T:C	1.35189e-08	-1.57388	3.80066
10205502	chr1:10205502:A:G	4.43363e-10	-1.2066e-10	-1.19067
10205548	chr1:10205548:G:A	1.95127e-10	-0.512927	-1.49849
10205736	chr1:10205736:G:C	4.57755e-10	-1.15873	-6.34265e-10
10205827	chr1:10205827:G:A	2.94973e-10	-1.2066e-10	-1.59818
10206023	chr1:10206023:C:G	9.98429e-06	2.05159	6.77987
10206271	chr1:10206271:AAC:A	2.80167e-05	1.88057	7.98268
10206432	chr1:10206432:C:A	5.57647e-10	-0.961338	-6.34265e-10
10206613	chr1:10206613:A:T	1.81703e-10	-0.621771	-1.46092
10206826	chr1:10206826:T:C	5.85444e-10	0.576144	-1.48884
10207053	chr1:10207053:G:A	4.66658e-10	-1.13947	-6.34265e-10
10207281	chr1:10207281:TTC:T	4.96756e-10	-1.07696	-6.34265e-10
10207285	chr1:10207285:T:C	4.98687e-10	0.41492	-1.488
10207332	chr1:10207332:T:A	1.54225e-10	-1.3001	-0.946549
10207425	chr1:10207425:A:G	2.93923e-10	-1.60175	-6.34265e-10
10207603	chr1:10207603:T:A	2.3246e-08	-1.2066e-10	2.76882
10207765	chr1:10207765:G:A	3.79913e-10	-1.2066e-10	-1.34512
10207865	chr1:10207865:C:T	2.57879e-09	-1.2066e-10	0.570014
10207957	chr1:10207957:T:C	3.09936e-10	-1.2066e-10	-1.5487
10208070	chr1:10208070:C:T	3.67981e-10	-1.2066e-10	-1.37703
10208112	chr1:10208112:A:G	2.05297e-10	-0.70758	-1.25303
10208392	chr1:10208392:G:C	2.94215e-10	-1.2066e-10	-1.60075
10208433	chr1:10208433:C:T	1.23565e-09	-1.2066e-10	-0.165708
10208636	chr1:10208636:C:T	2.30769e-08	0.807055	1.95447
10208671	chr1:10208671:A:G	4.71878e-10	-1.12834	-6.34265e-10
10208829	chr1:10208829:C:G	7.62666e-10	0.703075	-1.35132
10208909	chr1:10208909:C:T	1.09762e-09	-0.284166	-6.34265e-10
10209191	chr1:10209191:C:T	3.01652e-10	-1.57579	-6.34265e-10
10209630	chr1:10209630:T:C	5.00553e-10	-1.06935	-6.34265e-10
10209747	chr1:10209747:C:G	3.64195e-08	-1.2066e-10	3.2178
10210106	chr1:10210106:T:G	4.95486e-10	-1.07952	-6.34265e-10
10210328	chr1:10210328:G:C	1.03751e-09	-1.09482	0.754327
10210333	chr1:10210333:A:C	5.02923e-10	-1.06463	-6.34265e-10
10210344	chr1:10210344:G:A	4.91014e-10	-1.08859	-6.34265e-10
10210438	chr1:10210438:G:A	2.16562e-10	-1.28162	-0.625563
10210812	chr1:10210812:C:T	7.09309e-10	-1.2066e-10	-0.720772
10210822	chr1:10210822:C:T	9.03138e-10	-0.479188	-6.34265e-10
10210879	chr1:10210879:G:T	4.95357e-10	-1.2066e-10	-1.07978
10211025	chr1:10211025:C:T	3.11652e-10	-1.2066e-10	-1.54318
10211145	chr1:10211145:C:T	3.19255e-10	-1.2066e-10	-1.51907
10211432	chr1:10211432:C:T	6.07783e-11	-1.60567	-1.57216
10211570	chr1:10211570:G:C	5.13732e-10	-1.04336	-6.34265e-10
10211630	chr1:10211630:C:G	0.999309	9.98056	10.3647
10212117	chr1:10212117:T:C	5.18078e-10	-1.03494	-6.34265e-10
10212610	chr1:10212610:T:C	5.23986e-10	-1.0236	-6.34265e-10
10213077	chr1:10213077:A:G	5.16012e-10	-1.03893	-6.34265e-10
10213121	chr1:10213121:C:T	4.17695e-05	9.1174	1.14521
10213124	chr1:10213124:T:A	1.07081e-09	-0.308894	-6.34265e-10
10213557	chr1:10213557:A:T	5.26983e-10	-1.01789	-6.34265e-10
10213757	chr1:10213757:A:G	3.19317e-10	-1.2066e-10	-1.51888
10213858	chr1:10213858:C:T	3.94682e-10	-1.16884	-0.138143
10213946	chr1:10213946:G:T	2.29894e-09	-1.2066e-10	0.455141
10214232	chr1:10214232:G:A	3.60555e-10	-1.2066e-10	-1.39742
10214383	chr1:10214383:G:A	3.04645e-10	-0.65346	-0.912456
10214443	chr1:10214443:C:T	5.99479e-10	0.562531	-1.45153
10214637	chr1:10214637:T:C	3.46635e-07	-0.416159	5.88712
10214783	chr1:10214783:G:A	5.89637e-07	-0.285207	6.28741
10214883	chr1:10214883:C:T	3.07439e-10	-1.2066e-10	-1.55679
10215250	chr1:10215250:C:T	4.73095e-10	-1.12577	-6.34265e-10
10215360	chr1:10215360:A:G	2.91677e-10	-1.27076	-0.338656
10215395	chr1:10215395:C:T	2.7233e-10	-1.05913	-0.618917
10215534	chr1:10215534:C:T	1.04445e-06	1.04295	5.53099
10215646	chr1:10215646:A:G	2.8416e-10	-1.2066e-10	-1.63553
10215983	chr1:10215983:T:C	4.7662e-10	-1.11834	-6.34265e-10
10216585	chr1:10216585:G:T	5.85806e-10	0.488909	-1.40098
10216662	chr1:10216662:T:G	5.75524e-10	0.525456	-1.45524
10217299	chr1:10217299:G:A	3.09966e-10	-0.570649	-0.977951
10217401	chr1:10217401:A:G	5.35944e-10	-1.00103	-6.34265e-10
10217439	chr1:10217439:A:T	6.32538e-10	-1.41684	0.581521
10217840	chr1:10217840:G:T	4.74923e-10	-0.604524	-0.517387
10218021	chr1:10218021:A:G	3.3435e-10	-1.2066e-10	-1.47288
10218170	chr1:10218170:A:G	4.38259e-10	-1.2066e-10	-1.20225
10218928	chr1:10218928:A:G	3.40365e-10	-1.45504	-6.34265e-10
10219043	chr1:10219043:A:G	1.06147e-09	-0.317657	-6.34265e-10
10219129	chr1:10219129:A:G	3.08852e-10	-1.5522	-6.34265e-10
10219250	chr1:10219250:T:C	1.98657e-10	-1.05569	-0.937794
10219287	chr1:10219287:C:T	4.26109e-10	-1.2066e-10	-1.23037
10219290	chr1:10219290:A:G	1.23786e-10	-1.15194	-1.31456
10219368	chr1:10219368:G:A	5.24789e-10	-1.02207	-6.34265e-10
10219648	chr1:10219648:C:T	1.09999e-09	-1.2066e-10	-0.282007
10220012	chr1:10220012:G:T	4.24144e-10	-1.2066e-10	-1.23499
10220031	chr1:10220031:C:T	3.57334e-10	-1.2066e-10	-1.40639
10220050	chr1:10220050:A:G	4.87025e-10	-1.09675	-6.34265e-10
10220163	chr1:10220163:C:T	4.46943e-10	-1.2066e-10	-1.18263
10220636	chr1:10220636:C:T	3.05986e-10	-1.56152	-6.34265e-10
10220798	chr1:10220798:G:A	8.4557e-10	0.868878	-1.41393
10220954	chr1:10220954:T:C	1.16205e-09	-1.07877	0.851652
10221349	chr1:10221349:C:T	3.4092e-10	-1.2066e-10	-1.45342
10221387	chr1:10221387:T:C	1.90826e-10	-1.11194	-0.921758
10221685	chr1:10221685:A:G	5.19157e-10	-1.03286	-6.34265e-10
10221697	chr1:10221697:A:G	5.00068e-10	-1.07032	-6.34265e-10
10222046	chr1:10222046:A:G	2.33603e-09	-1.2066e-10	0.471146
10222108	chr1:10222108:G:A	1.23607e-10	-1.22458	-1.24338
10222128	chr1:10222128:A:G	6.84744e-09	1.51546	0.0311112
10222206	chr1:10222206:C:T	4.98814e-10	-1.07283	-6.34265e-10
10222373	chr1:10222373:G:A	4.96582e-10	-1.07732	-6.34265e-10
10222411	chr1:10222411:A:T	1.29092e-08	2.18063	-6.34265e-10
10223903	chr1:10223903:A:G	1.31859e-06	1.04029	5.76672
10224209	chr1:10224209:C:T	7.78241e-05	9.21113	1.67377
10224380	chr1:10224380:T:C	2.27767e-09	-1.2066e-10	0.445845
10224570	chr1:10224570:CA:C	4.87508e-10	-1.2066e-10	-1.09576
10224601	chr1:10224601:T:C	5.36253e-10	-0.631464	-0.368994
10224675	chr1:10224675:T:C	1.91168e-10	-1.11945	-0.912465
10224746	chr1:10224746:T:C	6.01111e-10	-1.2066e-10	-0.886283
10224951	chr1:10224951:T:C	1.06693e-10	-1.19476	-1.42034
10225389	chr1:10225389:A:G	9.41559e-08	1.37535	2.79229
10225535	chr1:10225535:TTAAA:T	5.33833e-10	-1.00498	-6.34265e-10
10225651	chr1:10225651:A:G	2.38183e-06	1.01525	6.38307
10225734	chr1:10225734:G:T	4.73025e-10	-1.2066e-10	-1.12591
10226015	chr1:10226015:T:TA	2.98236e-10	-1.2066e-10	-1.58718
10226300	chr1:10226300:T:C	6.78231e-08	1.35844	2.48115
10226492	chr1:10226492:A:G	3.10869e-10	-1.2066e-10	-1.54569
10226989	chr1:10226989:A:AAAC	5.11043e-10	-1.04861	-6.34265e-10
10227254	chr1:10227254:T:C	5.33768e-08	1.12249	2.47758
10227356	chr1:10227356:C:A	1.55036e-08	2.36376	-6.34265e-10
10227547	chr1:10227547:T:C	3.0984e-10	-1.2066e-10	-1.54901
10227593	chr1:10227593:A:G	2.1315e-09	-1.22923	1.60875
10227766	chr1:10227766:C:T	1.1824e-08	-1.2066e-10	2.09282
10227898	chr1:10227898:C:T	5.29594e-10	-1.01295	-6.34265e-10
10228046	chr1:10228046:G:A	6.98399e-10	0.725214	-1.46149
10228197	chr1:10228197:A:C	3.35059e-10	-1.2066e-10	-1.47076
10228365	chr1:10228365:A:T	9.82799e-11	-1.11153	-1.58571
10228405	chr1:10228405:C:T	7.05104e-08	1.31679	2.56166
10228583	chr1:10228583:C:G	6.66769e-10	0.660187	-1.44281
10229921	chr1:10229921:G:C	3.35074e-10	-1.2066e-10	-1.47071
10230032	chr1:10230032:G:A	1.16419e-08	-1.2066e-10	2.0773
10230068	chr1:10230068:T:C	1.93887e-10	-1.06883	-0.948956
10230210	chr1:10230210:T:C	1.00837e-10	-1.29783	-1.37373
10230352	chr1:10230352:CTTTG:C	1.01611e-09	-1.2066e-10	-0.361324
10230581	chr1:10230581:G:A	1.0554e-09	-1.2066e-10	-0.32339
10230582	chr1:10230582:T:C	4.79919e-08	1.49765	1.99607
10230636	chr1:10230636:G:A	5.19873e-10	-1.03148	-6.34265e-10
10230638	chr1:10230638:G:T	4.75316e-10	-1.2066e-10	-1.12108
10230946	chr1:10230946:A:G	3.88356e-10	-1.03665	-0.286494
10231039	chr1:10231039:C:T	2.93775e-10	-1.60225	-6.34265e-10
10231108	chr1:10231108:G:A	2.84766e-10	-0.446411	-1.18699
10232228	chr1:10232228:T:C	3.56919e-10	-1.2066e-10	-1.40755
10232637	chr1:10232637:A:G	5.33304e-10	-1.00597	-6.34265e-10
10233304	chr1:10233304:C:A	5.43165e-10	-0.98765	-6.34265e-10
10233648	chr1:10233648:A:G	1.46203e-09	-1.2066e-10	0.00251956
10234485	chr1:10234485:G:A	1.02763e-09	-1.2066e-10	-0.350054
10235021	chr1:10235021:C:G	1.10793e-08	-1.2066e-10	2.02777
10235179	chr1:10235179:C:T	2.63851e-09	0.916189	-0.323281
10235351	chr1:10235351:CAA:C	4.67534e-10	-1.2066e-10	-1.13759
10236054	chr1:10236054:C:T	1.0054e-10	-1.60523	-1.06928
10236394	chr1:10236394:C:T	2.66508e-10	-0.537009	-1.16265
10236460	chr1:10236460:A:C	1.04809e-10	-1.60423	-1.0287
10236634	chr1:10236634:C:A	9.85685e-09	-1.2066e-10	1.91086
10236864	chr1:10236864:A:T	9.04146e-11	-1.19474	-1.58592
10237172	chr1:10237172:T:C	9.27852e-11	-1.1635	-1.59127
10238219	chr1:10238219:A:G	3.65512e-10	-1.38376	-6.34265e-10
10238543	chr1:10238543:A:G	4.64084e-10	0.0141857	-1.15918
10238659	chr1:10238659:T:C	1.04428e-09	-1.2066e-10	-0.333984
10238817	chr1:10238817:T:C	3.04375e-10	-1.5668	-6.34265e-10
10238973	chr1:10238973:G:A	4.73672e-10	-1.2066e-10	-1.12455
10239040	chr1:10239040:C:T	8.54819e-10	-0.534173	-6.34265e-10
10239438	chr1:10239438:T:G	5.43025e-10	-0.987907	-6.34265e-10
10239974	chr1:10239974:G:C	4.78134e-10	-0.642955	-0.472218
10240012	chr1:10240012:T:C	9.1866e-11	-1.18069	-1.58404
10240046	chr1:10240046:A:G	2.90351e-10	-1.2066e-10	-1.61397
10240061	chr1:10240061:T:C	9.65589e-11	-1.13866	-1.57625
10240118	chr1:10240118:G:A	3.31441e-09	1.04783	-0.226862
10240232	chr1:10240232:G:A	5.85872e-10	-0.911961	-6.34265e-10
10240486	chr1:10240486:C:T	4.75704e-10	-1.2066e-10	-1.12027
10240572	chr1:10240572:A:G	3.28214e-10	-1.2066e-10	-1.4914
10240923	chr1:10240923:A:G	6.77581e-10	0.679503	-1.44604
10242215	chr1:10242215:T:C	5.36171e-10	-1.00061	-6.34265e-10
10242311	chr1:10242311:G:A	5.36101e-10	-1.00074	-6.34265e-10
10242316	chr1:10242316:G:A	8.40688e-09	-1.2066e-10	1.75174
10242448	chr1:10242448:G:A	5.30618e-10	-1.01102	-6.34265e-10
10242538	chr1:10242538:A:G	7.16513e-11	-1.42655	-1.58671
10242635	chr1:10242635:G:A	4.90253e-10	-1.2066e-10	-1.09014
10242688	chr1:10242688:T:G	1.21776e-09	-1.2066e-10	-0.180294
10242718	chr1:10242718:T:C	7.23624e-11	-1.43726	-1.56611
10242807	chr1:10242807:G:A	1.52653e-10	-0.69964	-1.55726
10242867	chr1:10242867:G:A	5.42151e-10	-0.989518	-6.34265e-10
10243343	chr1:10243343:T:C	3.37284e-10	-1.46414	-6.34265e-10
10243611	chr1:10243611:T:C	2.57211e-09	-1.2066e-10	0.567419
10243616	chr1:10243616:G:T	2.56907e-09	-1.2066e-10	0.566235
10243674	chr1:10243674:C:T	9.33143e-09	-1.2066e-10	1.85608
10243884	chr1:10243884:A:T	7.15868e-11	-1.43832	-1.57583
10244127	chr1:10244127:G:C	1.21228e-09	-1.2066e-10	-0.184806
10244197	chr1:10244197:A:G	5.47166e-10	-0.980312	-6.34265e-10
10244752	chr1:10244752:A:G	5.23783e-10	-1.02399	-6.34265e-10
10244973	chr1:10244973:C:A	5.39149e-10	-1.2066e-10	-0.995071
10245653	chr1:10245653:T:C	1.78642e-10	-0.558519	-1.54116
10245883	chr1:10245883:A:G	7.28839e-10	0.734217	-1.42783
10245980	chr1:10245980:A:G	1.72063e-10	-0.601094	-1.53611
10245995	chr1:10245995:A:T	5.53564e-10	-0.968686	-6.34265e-10
10246296	chr1:10246296:A:G	5.08475e-10	-1.05365	-6.34265e-10
10246362	chr1:10246362:T:C	5.56658e-10	-0.963112	-6.34265e-10
10246484	chr1:10246484:G:A	3.60499e-10	-1.2066e-10	-1.39757
10246558	chr1:10246558:A:G	3.3915e-10	-1.2066e-10	-1.45862
10247162	chr1:10247162:GT:G	8.14691e-10	-1.2066e-10	-0.582255
10247237	chr1:10247237:A:G	1.12779e-10	-1.19962	-1.36002
10247379	chr1:10247379:TCTACCA:T	5.45962e-10	-0.982513	-6.34265e-10
10247574	chr1:10247574:T:A	5.52128e-10	-0.971284	-6.34265e-10
10247737	chr1:10247737:G:A	5.45278e-10	-0.983768	-6.34265e-10
10247915	chr1:10247915:C:T	5.33715e-10	-1.0052	-6.34265e-10
10248247	chr1:10248247:T:C	3.52716e-10	-1.2066e-10	-1.4194
10248487	chr1:10248487:T:C	1.04456e-10	-1.17817	-1.45812
10248745	chr1:10248745:ATGG:A	7.95616e-10	-1.2066e-10	-0.605947
10248900	chr1:10248900:C:T	1.45649e-06	8.14266	-1.23618
10248960	chr1:10248960:GA:G	1.10505e-08	-1.2066e-10	2.02517
10248968	chr1:10248968:G:A	1.14448e-10	-1.44404	-1.1009
10249221	chr1:10249221:G:C	9.58328e-11	-1.20687	-1.51559
10249998	chr1:10249998:A:T	5.09384e-10	-1.2066e-10	-1.05186
10250156	chr1:10250156:A:T	7.73086e-11	-1.42331	-1.51395
10250448	chr1:10250448:C:G	2.95055e-10	-1.2066e-10	-1.5979
10250488	chr1:10250488:A:G	5.072e-10	-1.05616	-6.34265e-10
10250643	chr1:10250643:G:A	8.44912e-10	0.845203	-1.39103
10250796	chr1:10250796:A:T	3.3237e-10	-1.2066e-10	-1.47882
10250826	chr1:10250826:G:T	5.00527e-10	-1.0694	-6.34265e-10
10251058	chr1:10251058:G:C	8.30435e-11	-1.23424	-1.63146
10251185	chr1:10251185:A:G	5.1453e-10	-1.04181	-6.34265e-10
10251479	chr1:10251479:A:G	2.84423e-10	-1.2066e-10	-1.6346
10251819	chr1:10251819:G:A	4.16709e-10	-1.02971	-0.222969
10251925	chr1:10251925:A:C	1.81025e-10	-0.542911	-1.54352
10252066	chr1:10252066:G:A	1.09451e-10	-1.21982	-1.36977
10252165	chr1:10252165:A:G	1.64931e-10	-0.641567	-1.53797
10252411	chr1:10252411:T:C	5.06467e-10	-1.0576	-6.34265e-10
10252629	chr1:10252629:C:A	3.5609e-10	-1.2066e-10	-1.40988
10252660	chr1:10252660:C:T	6.06227e-10	-1.2066e-10	-0.877809
10252970	chr1:10252970:C:T	2.87622e-10	-1.2066e-10	-1.62342
10253025	chr1:10253025:A:G	6.30581e-10	-1.2066e-10	-0.838422
10253338	chr1:10253338:G:A	9.71037e-10	-1.2066e-10	-0.406698
10253589	chr1:10253589:A:G	6.13819e-10	-1.2066e-10	-0.865364
10253753	chr1:10253753:T:C	9.71656e-11	-1.20209	-1.50656
10253781	chr1:10253781:T:C	3.27756e-10	-0.593848	-0.898947
10253814	chr1:10253814:C:A	9.07093e-10	-1.2066e-10	-0.474819
10253897	chr1:10253897:C:T	5.30379e-10	-1.2066e-10	-1.01147
10253999	chr1:10253999:C:G	5.09267e-10	-1.05209	-6.34265e-10
10254292	chr1:10254292:G:T	6.46187e-10	0.643004	-1.45698
10254349	chr1:10254349:G:A	4.97939e-10	-1.07459	-6.34265e-10
10254569	chr1:10254569:G:A	6.42628e-10	0.640556	-1.46005
10254648	chr1:10254648:G:A	3.07462e-09	1.1131	-0.367225
10254703	chr1:10254703:C:T	3.26602e-10	-1.2066e-10	-1.49632
10255239	chr1:10255239:G:A	5.77346e-05	8.9854	1.60091
10255278	chr1:10255278:G:T	2.94272e-10	-1.60056	-6.34265e-10
10255355	chr1:10255355:G:A	1.37082e-10	-0.778965	-1.58552
10255435	chr1:10255435:A:C	5.16513e-10	-1.03796	-6.34265e-10
10255437	chr1:10255437:A:C	4.92849e-10	-1.08486	-6.34265e-10
10255463	chr1:10255463:G:A	9.83378e-10	-0.39407	-6.34265e-10
10255789	chr1:10255789:T:C	5.85206e-10	-1.2066e-10	-0.913099
10255953	chr1:10255953:C:T	5.43244e-10	-1.2066e-10	-0.987504
10256569	chr1:10256569:C:G	6.16696e-10	0.612652	-1.47334
10256588	chr1:10256588:A:G	2.44186e-08	2.81804	-6.34265e-10
10256671	chr1:10256671:A:G	1.19246e-06	7.97856	-1.27209
10256857	chr1:10256857:G:A	3.35965e-09	1.12059	-0.286058
10257008	chr1:10257008:G:C	4.91408e-10	-1.08779	-6.34265e-10
10257387	chr1:10257387:C:T	4.59019e-10	-1.255	0.0990251
10257550	chr1:10257550:A:G	3.0144e-10	-1.2066e-10	-1.57649
10257821	chr1:10257821:A:G	7.25881e-08	1.33289	2.57461
10257952	chr1:10257952:T:C	3.67475e-10	-1.37841	-6.34265e-10
10257986	chr1:10257986:C:A	5.13177e-10	-1.04444	-6.34265e-10
10258048	chr1:10258048:A:G	3.44848e-10	-1.2066e-10	-1.44196
10258678	chr1:10258678:A:C	2.47425e-09	-1.2066e-10	0.528631
10258795	chr1:10258795:T:C	6.26749e-10	-0.844516	-6.34265e-10
10258895	chr1:10258895:T:A	5.18706e-10	-1.03373	-6.34265e-10
10258991	chr1:10258991:G:A	9.32155e-07	0.890467	5.56972
10259401	chr1:10259401:T:A	1.38163e-10	-1.10744	-1.24919
10259447	chr1:10259447:T:C	4.88784e-10	-1.09314	-6.34265e-10
10259564	chr1:10259564:G:A	4.7373e-10	-0.710688	-0.413737
10259711	chr1:10259711:C:G	5.05744e-10	-1.05903	-6.34265e-10
10259744	chr1:10259744:C:T	9.90056e-09	-1.2066e-10	1.91528
10259834	chr1:10259834:A:G	2.19177e-09	-1.31603	1.72343
10259908	chr1:10259908:A:G	4.99329e-10	-1.0718	-6.34265e-10
10260477	chr1:10260477:A:G	2.96598e-10	-1.2066e-10	-1.59268
10260591	chr1:10260591:A:G	8.54463e-10	0.899688	-1.43428
10260633	chr1:10260633:G:A	9.16723e-10	-1.2066e-10	-0.464257
10260693	chr1:10260693:C:T	3.24421e-10	-1.2066e-10	-1.50302
10260698	chr1:10260698:C:A	8.65545e-10	-1.2066e-10	-0.521704
10260755	chr1:10260755:T:C	2.30703e-09	-1.2066e-10	0.458654
10261842	chr1:10261842:C:T	1.04759e-09	-1.2066e-10	-0.330814
10261996	chr1:10261996:G:A	1.33929e-10	-1.19674	-1.19102
10262095	chr1:10262095:A:G	3.37028e-10	-0.58972	-0.875176
10262203	chr1:10262203:G:A	5.38304e-10	-0.99664	-6.34265e-10
10262300	chr1:10262300:C:G	2.64184e-10	-0.642173	-1.06624
10262350	chr1:10262350:A:G	5.57209e-10	-0.962122	-6.34265e-10
10262639	chr1:10262639:T:C	4.90253e-10	-1.2066e-10	-1.09014
10262740	chr1:10262740:G:A	1.13325e-08	-1.2066e-10	2.05037
10263276	chr1:10263276:A:G	3.11898e-10	-1.2066e-10	-1.54239
10263279	chr1:10263279:AAT:A	3.75441e-10	-1.35696	-6.34265e-10
10263285	chr1:10263285:AAT:A	5.21113e-10	-1.0291	-6.34265e-10
10263498	chr1:10263498:T:C	5.46308e-10	-0.98188	-6.34265e-10
10263863	chr1:10263863:T:C	9.47869e-11	-1.22513	-1.5083
10264150	chr1:10264150:A:G	2.56907e-09	-1.2066e-10	0.566235
10264303	chr1:10264303:G:T	5.50226e-10	-0.974735	-6.34265e-10
10264316	chr1:10264316:C:T	5.44032e-10	-0.986054	-6.34265e-10
10264474	chr1:10264474:T:G	3.12779e-10	-1.2066e-10	-1.53956
10264489	chr1:10264489:C:T	8.91079e-10	0.928847	-1.42148
10264739	chr1:10264739:T:G	1.89772e-10	-1.1466	-0.892634
10265042	chr1:10265042:C:T	5.67516e-10	-0.943795	-6.34265e-10
10265552	chr1:10265552:A:G	4.01026e-05	9.27967	0.942214
10265556	chr1:10265556:A:G	2.5392e-09	-1.2066e-10	0.554543
10265626	chr1:10265626:C:T	9.38679e-10	-1.2066e-10	-0.44059
10265854	chr1:10265854:A:AT	7.56567e-10	-1.2066e-10	-0.656272
10266126	chr1:10266126:C:G	9.23216e-11	-1.60329	-1.1565
10266632	chr1:10266632:A:G	8.38354e-10	0.904912	-1.45854
10266826	chr1:10266826:A:G	3.47113e-10	-1.2066e-10	-1.43541
10266905	chr1:10266905:C:T	1.06498e-10	-1.22881	-1.38813
10267075	chr1:10267075:G:T	6.17373e-10	-0.85959	-6.34265e-10
10267180	chr1:10267180:G:A	3.61282e-10	-1.2066e-10	-1.3954
10267338	chr1:10267338:AT:A	7.8303e-10	-1.2066e-10	-0.621892
10267349	chr1:10267349:A:T	1.8584e-10	-1.41806	-0.642119
10267565	chr1:10267565:T:TA	5.52491e-10	-0.970626	-6.34265e-10
10267809	chr1:10267809:A:G	7.44778e-11	-1.46009	-1.51447
10268477	chr1:10268477:G:T	5.43185e-10	-0.987613	-6.34265e-10
10268922	chr1:10268922:A:G	5.42572e-10	-0.988743	-6.34265e-10
10269099	chr1:10269099:A:G	5.50963e-10	-1.2066e-10	-0.973395
10269168	chr1:10269168:A:G	3.77786e-10	-1.00422	-0.346518
10269375	chr1:10269375:C:T	5.62262e-10	-1.2066e-10	-0.953096
10269376	chr1:10269376:G:A	4.61429e-10	-1.2066e-10	-1.15073
10269680	chr1:10269680:T:G	5.44267e-10	-0.985623	-6.34265e-10
10269814	chr1:10269814:G:A	2.00894e-10	-0.601199	-1.38109
10270232	chr1:10270232:C:G	1.0857e-08	-1.2066e-10	2.0075
10270446	chr1:10270446:G:A	5.02474e-10	-1.06552	-6.34265e-10
10270753	chr1:10270753:T:C	5.41862e-10	-0.990051	-6.34265e-10
10270848	chr1:10270848:C:T	8.4273e-10	1.03157	-1.57998
10270952	chr1:10270952:T:G	9.26276e-11	-1.18997	-1.56651
10271281	chr1:10271281:T:C	5.47437e-10	-0.979817	-6.34265e-10
10271392	chr1:10271392:T:G	9.73439e-10	1.02637	-1.43059
10271842	chr1:10271842:G:A	3.11769e-10	-1.2066e-10	-1.5428
10271893	chr1:10271893:T:C	5.43453e-10	-0.987119	-6.34265e-10
10272023	chr1:10272023:A:G	5.89297e-10	-1.2066e-10	-0.906133
10272044	chr1:10272044:C:T	9.65812e-11	-1.20957	-1.50511
10272738	chr1:10272738:A:G	4.82121e-10	-1.2066e-10	-1.10687
10272819	chr1:10272819:A:G	4.98241e-10	-1.2066e-10	-1.07398
10273351	chr1:10273351:T:C	5.33527e-10	-1.00555	-6.34265e-10
10273858	chr1:10273858:A:G	5.84231e-10	-0.914767	-6.34265e-10
10274039	chr1:10274039:C:T	5.35725e-10	-1.00144	-6.34265e-10
10274049	chr1:10274049:G:A	8.15384e-09	-1.2066e-10	1.72118
10274197	chr1:10274197:C:CA	0.000193905	9.35939	2.43843
10274486	chr1:10274486:C:T	5.37806e-10	-0.997565	-6.34265e-10
10274564	chr1:10274564:A:G	5.30197e-10	-1.01181	-6.34265e-10
10274824	chr1:10274824:G:A	9.46387e-10	-1.2066e-10	-0.432412
10274866	chr1:10274866:C:T	9.3772e-07	0.895408	5.57074
10275061	chr1:10275061:C:T	3.11847e-10	-1.2066e-10	-1.54255
10275251	chr1:10275251:T:C	2.61248e-09	-1.2066e-10	0.582992
10275257	chr1:10275257:G:A	3.59136e-10	-1.40136	-6.34265e-10
10275392	chr1:10275392:C:T	5.00138e-10	-1.2066e-10	-1.07018
10276160	chr1:10276160:G:T	5.38204e-10	-0.996825	-6.34265e-10
10276438	chr1:10276438:T:G	3.12219e-10	-1.2066e-10	-1.54136
10276753	chr1:10276753:GT:G	8.53367e-10	0.901468	-1.43734
10276942	chr1:10276942:G:A	5.35106e-09	1.2612	0.0387859
10277057	chr1:10277057:G:A	6.66444e-10	-1.2066e-10	-0.783107
10277518	chr1:10277518:G:A	2.29855e-09	-1.2066e-10	0.454972
10277527	chr1:10277527:G:A	3.24467e-10	-1.2066e-10	-1.50288
10277607	chr1:10277607:G:A	1.17174e-08	-1.2066e-10	2.08377
10278146	chr1:10278146:C:T	6.09099e-09	1.4295	-6.34265e-10
10278540	chr1:10278540:A:G	1.0603e-09	1.0952	-1.41395
10278599	chr1:10278599:C:T	4.05014e-09	1.29337	-0.271927
10278644	chr1:10278644:G:A	6.30823e-10	-1.2066e-10	-0.838038
10278859	chr1:10278859:A:G	4.83134e-10	-1.2066e-10	-1.10477
10278976	chr1:10278976:G:A	3.51988e-10	-1.42147	-6.34265e-10
10279151	chr1:10279151:CAT:C	5.18917e-10	-0.519431	-0.513888
10279297	chr1:10279297:T:C	3.86894e-09	0.975673	-6.34265e-10
10279448	chr1:10279448:C:A	1.0894e-08	-1.2066e-10	2.0109
10280179	chr1:10280179:ATGTCT:A	5.51188e-10	-0.972987	-6.34265e-10
10280441	chr1:10280441:A:G	8.81139e-07	0.939531	5.46438
10280456	chr1:10280456:A:G	5.64358e-10	-0.949374	-6.34265e-10
10280570	chr1:10280570:G:A	4.89286e-10	-1.2066e-10	-1.09212
10280958	chr1:10280958:ACT:A	5.49835e-10	-0.975445	-6.34265e-10
10281458	chr1:10281458:C:T	6.17222e-11	-1.52739	-1.63503
10281701	chr1:10281701:C:G	3.4854e-09	-1.2066e-10	0.871274
10281937	chr1:10281937:G:A	7.94282e-10	0.851664	-1.45929
10282111	chr1:10282111:T:C	5.83446e-10	-1.2066e-10	-0.916111
10282294	chr1:10282294:C:T	5.67259e-08	1.32884	2.33208
10282464	chr1:10282464:G:A	8.01744e-10	0.862286	-1.46056
10282571	chr1:10282571:G:A	3.1877e-09	1.67347	-0.891473
10282905	chr1:10282905:G:A	4.85536e-10	-1.2066e-10	-1.09981
10282917	chr1:10282917:G:A	1.01892e-10	-1.17676	-1.48439
10283470	chr1:10283470:C:G	1.65945e-09	0.12918	-6.34265e-10
10283590	chr1:10283590:G:A	2.97111e-10	-1.59096	-6.34265e-10
10284354	chr1:10284354:C:T	5.41544e-10	-0.990639	-6.34265e-10
10284362	chr1:10284362:C:T	5.3735e-10	-0.998414	-6.34265e-10
10284483	chr1:10284483:C:T	2.99716e-10	-1.2066e-10	-1.58223
10284653	chr1:10284653:C:G	5.42675e-10	-0.988552	-6.34265e-10
10284665	chr1:10284665:G:C	5.36902e-10	-0.999248	-6.34265e-10
10285009	chr1:10285009:A:G	5.32325e-10	-1.00781	-6.34265e-10
10285178	chr1:10285178:A:G	5.84582e-10	-1.2066e-10	-0.914167
10285267	chr1:10285267:T:A	9.58036e-11	-1.221	-1.50177
10285404	chr1:10285404:A:G	5.43382e-06	7.95607	0.267019
10285710	chr1:10285710:A:C	2.86654e-10	-1.2066e-10	-1.62679
10285714	chr1:10285714:T:C	9.73357e-11	-1.23214	-1.47475
10286073	chr1:10286073:T:C	5.39845e-10	-0.993782	-6.34265e-10
10286090	chr1:10286090:A:T	3.57799e-10	-1.2066e-10	-1.40509
10286145	chr1:10286145:C:T	9.71923e-11	-1.24202	-1.46636
10286153	chr1:10286153:C:A	3.59558e-10	-0.586582	-0.813606
10286236	chr1:10286236:C:T	1.14651e-08	-1.2066e-10	2.062
10286696	chr1:10286696:A:G	6.62674e-10	-1.2066e-10	-0.78878
10286752	chr1:10286752:A:G	7.97155e-11	-1.46742	-1.43917
10286907	chr1:10286907:C:T	5.74952e-10	-0.930776	-6.34265e-10
10287469	chr1:10287469:C:T	6.29101e-10	-0.840772	-6.34265e-10
10287984	chr1:10287984:C:T	4.06161e-10	-1.22176	-0.0565524
10288543	chr1:10288543:G:T	1.64967e-09	0.123265	-6.34265e-10
10288627	chr1:10288627:C:T	3.83829e-10	-1.33486	-6.34265e-10
10288654	chr1:10288654:A:C	5.28414e-08	1.23911	2.35088
10288967	chr1:10288967:C:T	2.95733e-10	-1.2066e-10	-1.59561
10289246	chr1:10289246:A:G	3.11582e-10	-1.2066e-10	-1.5434
10289847	chr1:10289847:G:A	2.26016e-09	-1.2066e-10	0.438126
10289929	chr1:10289929:TCA:T	4.24328e-09	1.3008	-0.232772
10290079	chr1:10290079:C:G	3.27829e-10	-1.2066e-10	-1.49257
10290436	chr1:10290436:G:A	5.64382e-10	-1.2066e-10	-0.949331
10290523	chr1:10290523:T:C	1.02974e-10	-1.1462	-1.50438
10291209	chr1:10291209:T:C	2.23366e-09	-1.2066e-10	0.426335
10291393	chr1:10291393:A:G	1.94888e-09	-1.2066e-10	0.289949
10291492	chr1:10291492:C:T	5.10282e-10	-1.0501	-6.34265e-10
10291831	chr1:10291831:T:G	1.16519e-08	-1.2066e-10	2.07816
10292170	chr1:10292170:T:C	5.37934e-10	-0.997327	-6.34265e-10
10292371	chr1:10292371:T:C	4.3001e-10	-1.2066e-10	-1.22126
10293054	chr1:10293054:T:C	8.15493e-11	-1.39594	-1.48792
10293165	chr1:10293165:A:G	8.47975e-10	0.951218	-1.49343
10293481	chr1:10293481:C:T	5.90964e-10	-1.2066e-10	-0.903308
10293949	chr1:10293949:T:A	6.73299e-10	-1.2066e-10	-0.772874
10294027	chr1:10294027:C:G	3.93977e-10	-1.2066e-10	-1.30877
10294213	chr1:10294213:G:T	1.78276e-10	-0.568434	-1.53329
10294543	chr1:10294543:A:G	1.05863e-10	-1.14237	-1.48055
10294912	chr1:10294912:A:G	5.42635e-10	-0.988627	-6.34265e-10
10294921	chr1:10294921:G:T	5.41464e-10	-0.990787	-6.34265e-10
10295776	chr1:10295776:C:T	2.35855e-10	-0.454164	-1.36768
10295913	chr1:10295913:T:C	1.08249e-08	-1.2066e-10	2.00454
10296066	chr1:10296066:T:C	3.33727e-10	-1.2066e-10	-1.47474
10296232	chr1:10296232:C:T	5.5948e-10	-0.958055	-6.34265e-10
10296504	chr1:10296504:C:A	3.93131e-10	-0.451326	-0.859594
10296790	chr1:10296790:A:G	7.80662e-11	-1.42489	-1.50262
10297348	chr1:10297348:A:G	7.79195e-11	-1.42087	-1.50852
10297404	chr1:10297404:G:A	5.26832e-10	-1.2066e-10	-1.01818
10297810	chr1:10297810:G:A	5.33466e-10	-1.00567	-6.34265e-10
10297971	chr1:10297971:G:A	5.371e-10	-0.998879	-6.34265e-10
10298007	chr1:10298007:C:T	4.89016e-10	-1.09267	-6.34265e-10
10298286	chr1:10298286:G:A	5.57309e-10	-0.961943	-6.34265e-10
10298626	chr1:10298626:TTTATC:T	3.10254e-10	-1.2066e-10	-1.54767
10298775	chr1:10298775:A:G	8.96677e-10	-1.2066e-10	-0.486368
10298927	chr1:10298927:A:G	6.43596e-10	-1.2066e-10	-0.817992
10299241	chr1:10299241:G:GA	7.94373e-11	-1.40915	-1.50094
10300034	chr1:10300034:C:T	7.27563e-11	-1.46014	-1.5378
10300459	chr1:10300459:CTTGAG:C	2.59144e-09	-1.2066e-10	0.574908
10300773	chr1:10300773:G:A	6.13718e-10	-1.2066e-10	-0.865527
10300944	chr1:10300944:A:G	5.17974e-10	-1.03514	-6.34265e-10
10301126	chr1:10301126:C:T	6.14956e-10	-1.2066e-10	-0.863512
10301236	chr1:10301236:T:C	5.40547e-10	-0.992482	-6.34265e-10
10301495	chr1:10301495:A:G	1.37258e-08	-1.2066e-10	2.24197
10301533	chr1:10301533:G:A	3.12491e-10	-1.2066e-10	-1.54049
10301621	chr1:10301621:G:A	5.40876e-10	-0.540281	-0.451593
10301625	chr1:10301625:A:G	5.38384e-10	-0.99649	-6.34265e-10
10302013	chr1:10302013:A:G	3.02474e-10	-1.57307	-6.34265e-10
10302225	chr1:10302225:A:G	1.22395e-08	-1.2066e-10	2.12736
10302886	chr1:10302886:A:G	5.79085e-10	-1.2066e-10	-0.923614
10303453	chr1:10303453:G:A	4.51092e-10	-1.2066e-10	-1.17339
10303606	chr1:10303606:G:T	5.23348e-10	-1.02482	-6.34265e-10
10303999	chr1:10303999:A:G	5.34329e-10	-1.00405	-6.34265e-10
10304954	chr1:10304954:TTTG:T	5.23258e-10	-1.02499	-6.34265e-10
10305114	chr1:10305114:G:A	2.98048e-10	-1.2066e-10	-1.58781
10305350	chr1:10305350:T:C	5.2417e-10	-1.2066e-10	-1.02325
10305422	chr1:10305422:CAA:C	4.68321e-10	-1.2066e-10	-1.13591
10305688	chr1:10305688:A:G	3.5467e-10	-1.2066e-10	-1.41388
10305897	chr1:10305897:T:G	4.00805e-10	-1.29159	-6.34265e-10
10306429	chr1:10306429:T:G	2.57937e-10	-1.57419	-0.158155
10307000	chr1:10307000:G:A	5.38334e-10	-0.996584	-6.34265e-10
10307385	chr1:10307385:C:T	3.42454e-10	-1.2066e-10	-1.44893
10307512	chr1:10307512:G:A	5.61707e-10	-0.954083	-6.34265e-10
10307533	chr1:10307533:T:C	9.14627e-11	-1.21398	-1.55516
10308041	chr1:10308041:A:G	1.36188e-06	7.98949	-1.15017
10308442	chr1:10308442:A:G	3.38131e-10	-1.46163	-6.34265e-10
10308966	chr1:10308966:T:G	6.16942e-10	-1.2066e-10	-0.860288
10309359	chr1:10309359:G:A	5.2634e-10	-1.01912	-6.34265e-10
10309488	chr1:10309488:T:C	3.50335e-10	-1.42617	-6.34265e-10
10309509	chr1:10309509:C:T	2.97577e-10	-1.2066e-10	-1.58939
10309562	chr1:10309562:C:G	4.47848e-10	-1.18061	-6.34265e-10
10309852	chr1:10309852:A:G	1.1315e-09	-1.2066e-10	-0.253766
10310015	chr1:10310015:T:C	3.21947e-10	-1.2066e-10	-1.51068
10310069	chr1:10310069:A:G	2.87311e-10	-1.2066e-10	-1.6245
10310153	chr1:10310153:C:T	5.62614e-10	-1.2066e-10	-0.952469
10310254	chr1:10310254:T:C	1.24035e-10	-1.15504	-1.30946
10310319	chr1:10310319:A:G	5.03156e-10	-1.06416	-6.34265e-10
10310654	chr1:10310654:CTGTG:C	2.50712e-05	9.035	0.717166
10311466	chr1:10311466:G:C	6.19254e-11	-1.58275	-1.57638
10311587	chr1:10311587:A:C	5.57526e-10	-1.2066e-10	-0.961554
10311796	chr1:10311796:A:G	9.02789e-11	-1.4484	-1.33375
10311929	chr1:10311929:C:T	1.71891e-10	-0.592841	-1.54536
10312052	chr1:10312052:T:C	1.07459e-10	-1.24404	-1.36391
10312122	chr1:10312122:CTGA:C	9.91622e-11	-1.24117	-1.44713
10312419	chr1:10312419:G:A	5.03958e-10	-1.06257	-6.34265e-10
10312775	chr1:10312775:T:C	1.55428e-09	-1.2066e-10	0.0637032
10313033	chr1:10313033:A:G	1.02163e-09	-1.2066e-10	-0.355907
10313223	chr1:10313223:G:A	4.39234e-10	-1.20003	-6.34265e-10
10313445	chr1:10313445:A:G	8.43267e-10	0.793176	-1.34096
10313670	chr1:10313670:G:C	3.11882e-10	-1.2066e-10	-1.54244
10313700	chr1:10313700:A:G	3.15561e-10	-1.2066e-10	-1.53071
10313708	chr1:10313708:A:G	2.88169e-10	-1.2066e-10	-1.62151
10313711	chr1:10313711:C:T	6.42864e-10	-1.2066e-10	-0.81913
10313771	chr1:10313771:T:C	4.65336e-10	-1.1423	-6.34265e-10
10313792	chr1:10313792:T:C	5.18563e-09	1.26858	-6.34265e-10
10314182	chr1:10314182:A:G	5.20185e-10	-1.2066e-10	-1.03088
10314525	chr1:10314525:TC:T	8.99097e-11	-1.43761	-1.34865
10314837	chr1:10314837:T:G	4.21477e-10	-1.2066e-10	-1.2413
10315121	chr1:10315121:G:A	1.39129e-10	-1.28673	-1.06293
10316017	chr1:10316017:C:T	3.12836e-10	-1.2066e-10	-1.53938
10316223	chr1:10316223:AC:A	2.84993e-10	-0.380601	-1.252
10316379	chr1:10316379:G:C	3.98403e-10	-1.2976	-6.34265e-10
10316745	chr1:10316745:G:A	5.51053e-10	-0.652925	-0.320308
10316912	chr1:10316912:T:G	4.01116e-10	-1.29081	-6.34265e-10
10317279	chr1:10317279:A:G	3.28315e-10	-1.2066e-10	-1.49109
10317349	chr1:10317349:C:T	3.4136e-10	-1.2066e-10	-1.45213
10317802	chr1:10317802:A:G	3.0798e-10	-1.2066e-10	-1.55503
10318054	chr1:10318054:C:G	4.07312e-10	-1.27548	-6.34265e-10
10318358	chr1:10318358:G:T	3.29265e-06	5.56924	2.15289
10318370	chr1:10318370:A:G	1.27305e-10	-1.30088	-1.1376
10318393	chr1:10318393:C:G	3.14174e-06	5.54707	2.12815
10318486	chr1:10318486:C:T	3.9972e-10	-1.2943	-6.34265e-10
10318574	chr1:10318574:T:C	3.97746e-10	-1.29925	-6.34265e-10
10318856	chr1:10318856:T:C	6.681e-10	-0.638315	-0.14231
10319100	chr1:10319100:ATCCTTTTTTTTTT:A	2.98497e-10	-1.2066e-10	-1.5863
10319190	chr1:10319190:C:A	4.38555e-10	-1.20158	-6.34265e-10
10319579	chr1:10319579:A:G	2.89699e-10	-1.2066e-10	-1.61622
10321084	chr1:10321084:A:G	5.71617e-10	-1.2066e-10	-0.936593
10321448	chr1:10321448:A:T	4.35725e-10	0.250583	-1.45864
10323108	chr1:10323108:C:T	2.99166e-09	-1.2066e-10	0.71852
10323113	chr1:10323113:C:T	4.22979e-10	-1.2066e-10	-1.23774
10323152	chr1:10323152:G:A	4.3205e-10	-1.21652	-6.34265e-10
10323169	chr1:10323169:T:C	4.36009e-10	-1.2074	-6.34265e-10
10323387	chr1:10323387:G:A	4.98106e-06	6.86401	1.27208
10323394	chr1:10323394:G:A	5.05257e-10	-1.2066e-10	-1.06
10324283	chr1:10324283:T:C	5.28953e-10	-1.01416	-6.34265e-10
10324381	chr1:10324381:A:G	5.59908e-10	-0.400982	-0.556309
10324989	chr1:10324989:A:G	5.39362e-10	-1.2066e-10	-0.994676
10325413	chr1:10325413:A:G	4.82421e-10	-0.429796	-0.67645
10325606	chr1:10325606:G:A	8.61991e-11	-1.19772	-1.63068
10326448	chr1:10326448:T:C	5.22413e-06	7.06742	1.11631
10326492	chr1:10326492:A:G	1.67548e-09	1.55281	-1.41402
10326584	chr1:10326584:T:C	3.28707e-09	-1.2066e-10	0.812688
10326765	chr1:10326765:A:G	1.45202e-10	-1.29756	-1.00938
10326824	chr1:10326824:G:A	2.94877e-10	-1.2066e-10	-1.59851
10326930	chr1:10326930:C:T	6.69913e-10	-1.2066e-10	-0.777915
10327428	chr1:10327428:A:G	9.98213e-11	-1.17147	-1.51021
10327646	chr1:10327646:A:T	9.68811e-11	-1.20767	-1.50391
10327730	chr1:10327730:A:G	9.72216e-11	-1.19886	-1.50921
10327779	chr1:10327779:A:T	2.84834e-10	-1.2066e-10	-1.63316
10327996	chr1:10327996:G:A	4.14593e-10	-1.25777	-6.34265e-10
10328541	chr1:10328541:G:C	2.49643e-09	-1.2066e-10	0.537555
10328562	chr1:10328562:T:C	7.12588e-11	-1.3832	-1.63554
10330083	chr1:10330083:C:T	1.11053e-08	-1.2066e-10	2.03012
10330513	chr1:10330513:G:A	5.20042e-10	-1.2066e-10	-1.03115
10330638	chr1:10330638:T:C	9.61549e-11	-1.21908	-1.50002
10331172	chr1:10331172:C:T	2.01328e-09	1.6355	-1.31304
10331430	chr1:10331430:T:C	1.05481e-10	-1.57339	-1.05314
10331828	chr1:10331828:A:G	4.61586e-10	-0.447138	-0.703257
10331882	chr1:10331882:G:A	1.43184e-10	-1.32398	-0.996956
10331976	chr1:10331976:T:TA	7.06599e-11	-1.3958	-1.63138
10332121	chr1:10332121:A:G	7.09927e-10	-1.2066e-10	-0.719901
10332407	chr1:10332407:C:G	4.02622e-10	-1.28706	-6.34265e-10
10332520	chr1:10332520:T:C	3.1537e-09	-1.2066e-10	0.771268
10332939	chr1:10332939:G:A	4.69541e-10	-1.2066e-10	-1.13331
10332959	chr1:10332959:A:G	4.01592e-10	-1.28963	-6.34265e-10
10332977	chr1:10332977:G:A	4.99665e-10	-1.07113	-6.34265e-10
10333417	chr1:10333417:C:T	4.58593e-10	-1.2066e-10	-1.1569
10333556	chr1:10333556:G:A	6.82445e-11	-1.42729	-1.63467
10333569	chr1:10333569:A:G	4.37015e-10	-1.2066e-10	-1.2051
10333586	chr1:10333586:G:A	7.14279e-10	-0.713789	-6.34265e-10
10333862	chr1:10333862:G:A	1.14426e-07	5.78936	-1.42675
10334449	chr1:10334449:T:C	3.61092e-10	-1.2066e-10	-1.39593
10334671	chr1:10334671:A:G	2.84768e-10	-1.2066e-10	-1.63339
10335076	chr1:10335076:A:G	6.90913e-11	-1.41799	-1.63165
10335150	chr1:10335150:C:T	3.50135e-10	-1.42674	-6.34265e-10
10335472	chr1:10335472:G:C	8.11444e-11	-1.255	-1.63384
10335624	chr1:10335624:TG:T	4.9288e-10	-1.0848	-6.34265e-10
10335625	chr1:10335625:G:T	8.13213e-08	0.019868	4.00123
10336218	chr1:10336218:G:A	3.03576e-10	-1.2066e-10	-1.56943
10336224	chr1:10336224:C:G	5.23697e-10	-1.2066e-10	-1.02415
10336861	chr1:10336861:A:C	3.15718e-10	-1.2066e-10	-1.53022
10336991	chr1:10336991:A:G	4.36e-10	-1.20742	-6.34265e-10
10337022	chr1:10337022:A:G	3.5168e-10	-1.42234	-6.34265e-10
10337509	chr1:10337509:A:G	2.08707e-09	1.69601	-1.33756
10337750	chr1:10337750:A:G	4.36379e-10	-1.20655	-6.34265e-10
10337817	chr1:10337817:A:G	3.26159e-10	-1.2066e-10	-1.49768
10337841	chr1:10337841:C:T	1.37006e-09	-1.2066e-10	-0.0624504
10337905	chr1:10337905:C:T	2.84839e-10	-1.2066e-10	-1.63314
10338584	chr1:10338584:A:G	3.70593e-10	-1.2066e-10	-1.36996
10338724	chr1:10338724:C:T	1.55385e-09	1.4444	-1.38097
10338902	chr1:10338902:T:C	3.07978e-10	-1.55503	-6.34265e-10
10338927	chr1:10338927:T:C	8.49898e-11	-1.20814	-1.63439
10338950	chr1:10338950:G:A	1.24566e-10	-1.05262	-1.4076
10339086	chr1:10339086:G:A	1.05342e-08	-1.2066e-10	1.97732
10339124	chr1:10339124:G:A	1.10117e-09	-1.2066e-10	-0.280934
10339301	chr1:10339301:G:A	4.32176e-10	-1.21623	-6.34265e-10
10339753	chr1:10339753:TA:T	1.61019e-09	1.49479	-1.39575
10339886	chr1:10339886:A:C	5.64632e-09	1.3537	-6.34265e-10
10339897	chr1:10339897:T:C	2.55336e-09	-1.2066e-10	0.560103
10340072	chr1:10340072:C:T	3.10418e-10	-1.2066e-10	-1.54714
10340584	chr1:10340584:T:C	4.36167e-10	-1.20704	-6.34265e-10
10340660	chr1:10340660:A:G	3.48386e-06	6.66617	1.11242
10341175	chr1:10341175:A:G	4.35246e-10	-1.20915	-6.34265e-10
10341760	chr1:10341760:T:C	4.3189e-10	-1.21689	-6.34265e-10
10341967	chr1:10341967:A:G	2.84464e-10	-1.2066e-10	-1.63445
10342458	chr1:10342458:A:T	2.83322e-09	-1.2066e-10	0.664105
10342465	chr1:10342465:G:T	4.50379e-10	-1.17497	-6.34265e-10
10342737	chr1:10342737:T:A	3.00942e-10	-1.2066e-10	-1.57815
10342783	chr1:10342783:C:T	5.33287e-06	6.5393	1.66503
10342784	chr1:10342784:A:G	1.73456e-08	0.314713	2.16132
10343234	chr1:10343234:C:T	3.08591e-10	-1.2066e-10	-1.55305
10343424	chr1:10343424:G:A	8.44731e-11	-1.2141	-1.63453
10343566	chr1:10343566:A:T	4.25676e-10	-1.23138	-6.34265e-10
10343777	chr1:10343777:ATAAAATAAAG:A	4.32775e-10	-1.21485	-6.34265e-10
10343961	chr1:10343961:A:T	3.68585e-10	-1.2066e-10	-1.37539
10344072	chr1:10344072:A:G	1.20117e-08	-1.2066e-10	2.10857
10344173	chr1:10344173:G:A	2.88613e-10	-1.2066e-10	-1.61997
10344915	chr1:10344915:C:T	2.94562e-10	-1.2066e-10	-1.59957
10345112	chr1:10345112:T:C	4.47351e-10	-1.18172	-6.34265e-10
10345493	chr1:10345493:GTC:G	4.16128e-10	-1.25407	-6.34265e-10
10345525	chr1:10345525:T:A	3.02291e-10	-1.2066e-10	-1.57367
10346407	chr1:10346407:C:T	3.81824e-10	-1.3401	-6.34265e-10
10346426	chr1:10346426:G:A	3.0475e-10	-1.2066e-10	-1.56557
10346521	chr1:10346521:C:T	2.94954e-10	-1.2066e-10	-1.59824
10346585	chr1:10346585:G:A	4.14233e-10	-0.553344	-0.705291
10347302	chr1:10347302:T:C	1.58836e-09	1.29305	-1.20765
10347833	chr1:10347833:A:C	3.21665e-10	-1.2066e-10	-1.51155
10347891	chr1:10347891:G:A	7.69669e-10	-1.2066e-10	-0.639102
10347895	chr1:10347895:T:C	1.50573e-10	-1.28432	-0.986296
10348063	chr1:10348063:T:C	4.35257e-10	-1.20913	-6.34265e-10
10348072	chr1:10348072:A:G	3.319e-10	-1.48023	-6.34265e-10
10348119	chr1:10348119:T:C	5.6873e-10	-1.2066e-10	-0.941658
10348235	chr1:10348235:G:A	4.41616e-10	-1.19462	-6.34265e-10
10348291	chr1:10348291:T:A	7.38882e-09	-1.2066e-10	1.62266
10348843	chr1:10348843:A:G	1.55304e-10	-1.27327	-0.966407
10349898	chr1:10349898:C:T	4.61099e-10	-1.2066e-10	-1.15145
10349964	chr1:10349964:A:G	2.84891e-10	-1.2066e-10	-1.63295
10349969	chr1:10349969:C:A	4.3692e-10	-1.20531	-6.34265e-10
10350184	chr1:10350184:A:G	1.42757e-10	-1.29697	-1.02695
10350221	chr1:10350221:A:G	2.00242e-09	0.317049	-6.34265e-10
10350308	chr1:10350308:C:G	5.68225e-10	-1.2066e-10	-0.942545
10350445	chr1:10350445:A:G	6.07122e-10	-1.2066e-10	-0.876333
10350484	chr1:10350484:T:TG	8.90441e-08	0.133825	3.978
10350858	chr1:10350858:A:G	1.95309e-10	-0.522315	-1.48817
10350860	chr1:10350860:G:C	5.47641e-09	-1.2066e-10	1.32314
10351052	chr1:10351052:C:A	7.53494e-10	-1.2066e-10	-0.660342
10351153	chr1:10351153:A:G	6.86755e-11	-1.42354	-1.63213
10351268	chr1:10351268:C:T	1.53255e-09	-1.2066e-10	0.0496238
10352324	chr1:10352324:C:T	3.1124e-10	-1.2066e-10	-1.5445
10352325	chr1:10352325:C:T	3.02479e-10	-1.2066e-10	-1.57305
10352590	chr1:10352590:C:T	1.34539e-10	-1.28577	-1.09744
10352742	chr1:10352742:A:G	1.01255e-09	-1.2066e-10	-0.364832
10353065	chr1:10353065:G:A	1.07299e-07	0.166042	4.13227
10353389	chr1:10353389:C:T	9.60083e-11	-1.60014	-1.12049
10353621	chr1:10353621:G:A	5.1352e-10	-1.2066e-10	-1.04377
10353902	chr1:10353902:T:C	3.05866e-10	-1.2066e-10	-1.56192
10354288	chr1:10354288:A:G	1.28784e-10	-1.32268	-1.10425
10354374	chr1:10354374:A:G	4.61715e-10	-0.436449	-0.713667
10354412	chr1:10354412:T:C	1.70961e-07	0.0709855	4.69314
10354587	chr1:10354587:A:G	7.04369e-11	-1.39612	-1.63422
10354639	chr1:10354639:A:G	1.29449e-10	-1.32301	-1.09877
10355591	chr1:10355591:T:C	1.41305e-10	-1.27484	-1.0593
10355597	chr1:10355597:C:A	4.73806e-10	-1.2066e-10	-1.12427
10355712	chr1:10355712:GTTTTCCTC:G	2.91448e-10	-1.2066e-10	-1.6102
10355854	chr1:10355854:T:C	6.9645e-11	-1.40743	-1.63423
10356084	chr1:10356084:C:T	2.49088e-09	-1.2066e-10	0.53533
10356090	chr1:10356090:G:A	1.35397e-09	-1.2066e-10	-0.0742679
10356356	chr1:10356356:C:T	3.0998e-10	-1.2066e-10	-1.54855
10356544	chr1:10356544:G:A	1.47302e-10	-0.672682	-1.6199
10356658	chr1:10356658:T:C	8.19763e-10	-0.576048	-6.34265e-10
10356935	chr1:10356935:G:A	8.90684e-11	-1.23414	-1.56152
10357041	chr1:10357041:C:A	4.74975e-09	2.58958	-1.4088
10357384	chr1:10357384:A:G	2.9533e-10	-1.2066e-10	-1.59697
10357456	chr1:10357456:G:A	3.41381e-10	-1.2066e-10	-1.45206
10357475	chr1:10357475:C:T	4.2872e-10	-1.22426	-6.34265e-10
10357779	chr1:10357779:C:T	2.84676e-10	-1.2066e-10	-1.63371
10357795	chr1:10357795:G:A	6.46029e-06	6.96534	1.43078
10357960	chr1:10357960:G:A	3.08748e-10	-1.2066e-10	-1.55254
10357996	chr1:10357996:T:C	9.51688e-11	-1.22901	-1.5004
10358037	chr1:10358037:T:A	7.24291e-11	-1.38753	-1.61493
10358087	chr1:10358087:GCAGCAAGTC:G	1.65261e-10	-1.16778	-1.00976
10358448	chr1:10358448:G:A	5.22829e-10	-1.2066e-10	-1.02581
10358463	chr1:10358463:G:C	5.12323e-10	-1.2066e-10	-1.04611
10358603	chr1:10358603:A:G	1.42254e-09	-1.2066e-10	-0.0248666
10358757	chr1:10358757:G:A	9.28973e-11	-1.23197	-1.5216
10358768	chr1:10358768:G:A	4.08679e-09	-0.00586326	1.03632
10358915	chr1:10358915:T:C	1.35643e-10	-1.26921	-1.10583
10358925	chr1:10358925:G:C	1.34532e-10	-1.27753	-1.10573
10359195	chr1:10359195:A:G	9.72981e-09	-1.2066e-10	1.89789
10359399	chr1:10359399:G:C	4.39185e-10	-1.20014	-6.34265e-10
10359605	chr1:10359605:C:T	9.08615e-11	-1.25115	-1.52458
10360027	chr1:10360027:C:T	8.44896e-06	7.17653	1.48796
10360054	chr1:10360054:A:AT	6.05427e-10	-1.2066e-10	-0.87913
10360059	chr1:10360059:T:A	2.84152e-10	-1.2066e-10	-1.63556
10360860	chr1:10360860:G:A	1.95997e-10	-0.503536	-1.50343
10360879	chr1:10360879:C:T	6.8925e-11	-1.41845	-1.6336
10360959	chr1:10360959:T:C	5.01871e-10	-1.2066e-10	-1.06672
10361031	chr1:10361031:G:A	4.05361e-10	-1.2066e-10	-1.28029
10361548	chr1:10361548:A:G	1.36221e-10	-1.26737	-1.10341
10361820	chr1:10361820:A:G	1.09055e-07	5.75223	-1.43769
10361987	chr1:10361987:A:G	2.75063e-09	-1.2066e-10	0.634522
10362167	chr1:10362167:A:G	1.33801e-10	-1.28487	-1.10384
10362205	chr1:10362205:C:T	2.96859e-10	-1.2066e-10	-1.59181
10362413	chr1:10362413:T:C	4.365e-10	-1.20627	-6.34265e-10
10362547	chr1:10362547:A:G	3.23142e-10	-1.2066e-10	-1.50697
10362813	chr1:10362813:A:G	1.03831e-09	-1.2066e-10	-0.339713
10362892	chr1:10362892:G:A	5.14261e-10	-1.2066e-10	-1.04233
10363137	chr1:10363137:TAAGAA:T	4.45108e-10	-1.18675	-6.34265e-10
10363157	chr1:10363157:A:G	2.84353e-10	-1.2066e-10	-1.63485
10363261	chr1:10363261:T:C	1.33019e-09	1.16022	-1.2522
10363930	chr1:10363930:A:G	3.69941e-10	-1.26239	-0.109324
10364024	chr1:10364024:T:C	2.84521e-10	-1.2066e-10	-1.63425
10364091	chr1:10364091:A:G	3.04871e-10	-1.2066e-10	-1.56517
10364194	chr1:10364194:C:T	1.08009e-05	7.13542	1.77467
10364425	chr1:10364425:G:A	1.28529e-09	-1.2066e-10	-0.126323
10364501	chr1:10364501:GC:G	5.44957e-10	-0.575792	-0.408563
10364743	chr1:10364743:A:T	6.57102e-11	-1.46499	-1.63482
10364745	chr1:10364745:G:A	1.22444e-09	-1.2066e-10	-0.174822
10364778	chr1:10364778:A:G	6.77764e-11	-1.5893	-1.47955
10364993	chr1:10364993:G:A	2.39117e-08	2.79706	-6.34265e-10
10365808	chr1:10365808:C:T	1.24111e-10	-1.5872	-0.876692
10365895	chr1:10365895:A:G	3.68724e-10	-1.37501	-6.34265e-10
10366100	chr1:10366100:G:A	5.5883e-10	-0.0193949	-0.939824
10366359	chr1:10366359:G:A	1.57091e-07	0.0810766	4.59844
10366416	chr1:10366416:G:A	6.65004e-11	-1.45301	-1.63485
10366927	chr1:10366927:C:T	1.56804e-09	1.28656	-1.21404
10367112	chr1:10367112:T:A	5.13094e-10	-1.2066e-10	-1.0446
10367223	chr1:10367223:G:A	3.05665e-10	-1.2066e-10	-1.56257
10367315	chr1:10367315:T:C	4.2772e-10	-1.2266	-6.34265e-10
10367401	chr1:10367401:T:G	7.92916e-11	-1.36896	-1.54297
10367844	chr1:10367844:T:G	3.15921e-10	-1.2066e-10	-1.52957
10368027	chr1:10368027:A:G	2.84143e-10	-1.2066e-10	-1.63558
10368329	chr1:10368329:A:G	5.83768e-10	-1.2066e-10	-0.91556
10368394	chr1:10368394:G:A	6.98244e-11	-1.40548	-1.6336
10368447	chr1:10368447:C:A	2.91248e-10	-1.2066e-10	-1.61089
10368512	chr1:10368512:G:A	2.97356e-10	-1.59013	-6.34265e-10
10368894	chr1:10368894:G:A	6.93762e-11	-1.4117	-1.63382
10368922	chr1:10368922:TC:T	6.55296e-06	6.76239	1.64798
10369045	chr1:10369045:G:A	4.83869e-10	-1.2066e-10	-1.10325
10369201	chr1:10369201:T:C	1.04984e-08	-1.2066e-10	1.97392
10369371	chr1:10369371:G:A	2.04952e-09	1.48197	-1.14167
10369722	chr1:10369722:C:T	5.29778e-10	-1.2066e-10	-1.0126
10369855	chr1:10369855:C:T	8.70353e-10	-1.2066e-10	-0.516165
10369913	chr1:10369913:C:G	3.65797e-10	-0.483273	-0.899711
10369915	chr1:10369915:A:G	5.17554e-10	-1.2066e-10	-1.03595
10369985	chr1:10369985:G:A	1.15751e-08	-1.2066e-10	2.07155
10370089	chr1:10370089:G:A	9.1978e-11	-1.24946	-1.51405
10370305	chr1:10370305:T:TAC	3.10498e-10	-1.2066e-10	-1.54688
10370421	chr1:10370421:G:A	3.86057e-10	-0.439179	-0.8899
10370596	chr1:10370596:G:T	6.21704e-10	-1.2066e-10	-0.852599
10371074	chr1:10371074:C:T	5.59463e-06	6.58103	1.67122
10371100	chr1:10371100:T:C	4.40182e-10	-0.49816	-0.699716
10371271	chr1:10371271:C:T	1.59284e-09	1.27909	-1.19088
10371831	chr1:10371831:G:T	4.60627e-10	-1.2066e-10	-1.15248
10371933	chr1:10371933:C:A	2.84536e-10	-1.2066e-10	-1.6342
10372821	chr1:10372821:A:G	6.71577e-11	-1.44329	-1.63472
10372880	chr1:10372880:C:T	4.88325e-10	-1.09408	-6.34265e-10
10373061	chr1:10373061:C:T	5.07455e-09	-1.2066e-10	1.24693
10373160	chr1:10373160:C:T	2.87671e-10	-1.2066e-10	-1.62325
10373184	chr1:10373184:C:T	5.54089e-10	-1.2066e-10	-0.967738
10373330	chr1:10373330:G:A	3.11167e-10	-1.2066e-10	-1.54473
10373392	chr1:10373392:G:A	5.74751e-06	6.61703	1.66218
10373853	chr1:10373853:A:T	4.44923e-10	-1.18716	-6.34265e-10
10374224	chr1:10374224:T:C	6.24622e-10	-1.2066e-10	-0.847916
10374245	chr1:10374245:A:G	6.75577e-09	-1.2066e-10	1.53309
10374631	chr1:10374631:A:C	2.36329e-09	-1.2066e-10	0.482748
10374831	chr1:10374831:T:G	2.12169e-09	-1.2066e-10	0.374904
10375112	chr1:10375112:T:C	8.61151e-11	-1.19595	-1.63343
10375266	chr1:10375266:C:A	3.21992e-10	-0.535268	-0.975267
10375414	chr1:10375414:A:C	4.50124e-10	-1.2066e-10	-1.17554
10375945	chr1:10375945:C:T	6.46739e-10	-1.2066e-10	-0.813121
10376137	chr1:10376137:A:C	1.48663e-09	1.27141	-1.2522
10376376	chr1:10376376:C:T	5.01287e-10	-1.2066e-10	-1.06789
10376459	chr1:10376459:G:T	2.34189e-08	-1.2066e-10	2.77623
10376522	chr1:10376522:A:G	3.06196e-10	-1.2066e-10	-1.56084
10377299	chr1:10377299:G:A	5.43836e-10	-1.2066e-10	-0.986415
10377720	chr1:10377720:C:T	1.49253e-07	5.91967	-1.29133
10377746	chr1:10377746:G:A	1.69149e-07	6.062	-1.30853
10378090	chr1:10378090:C:T	3.17851e-09	-1.2066e-10	0.779105
10378834	chr1:10378834:G:A	6.90459e-11	-1.41841	-1.63188
10379248	chr1:10379248:A:T	8.19339e-10	-1.2066e-10	-0.576565
10379285	chr1:10379285:G:A	1.16973e-08	-1.2066e-10	2.08205
10379319	chr1:10379319:G:C	1.09655e-09	-1.2066e-10	-0.285139
10379456	chr1:10379456:C:T	1.68707e-09	0.145683	-6.34265e-10
10379741	chr1:10379741:A:G	1.40259e-10	-1.23287	-1.10871
10380329	chr1:10380329:T:C	3.79058e-10	-1.2066e-10	-1.34737
10380498	chr1:10380498:A:G	9.88349e-11	-1.17551	-1.5161
10380854	chr1:10380854:A:G	4.87917e-10	-1.2066e-10	-1.09492
10380863	chr1:10380863:A:AT	3.07861e-10	-1.55542	-6.34265e-10
10380979	chr1:10380979:A:G	1.82423e-09	1.60945	-1.3856
10381481	chr1:10381481:T:C	5.47465e-10	-1.2066e-10	-0.979764
10381606	chr1:10381606:T:C	7.0247e-08	0.0880828	3.78663
10382089	chr1:10382089:T:TTATTATTAC	4.12753e-10	-1.26221	-6.34265e-10
10382334	chr1:10382334:C:G	4.64727e-10	-0.437245	-0.706369
10382410	chr1:10382410:A:G	1.26582e-10	-1.17903	-1.26514
10382432	chr1:10382432:T:C	1.27849e-10	-1.14133	-1.29289
10382467	chr1:10382467:A:G	3.10057e-10	-1.2066e-10	-1.54831
10382475	chr1:10382475:A:G	1.32643e-10	-1.22076	-1.17664
10382798	chr1:10382798:C:T	4.91156e-10	0.429892	-1.51819
10382809	chr1:10382809:T:C	1.31115e-09	1.37678	-1.48318
10382845	chr1:10382845:A:G	5.44131e-10	-0.451055	-0.534819
10382852	chr1:10382852:A:G	5.30484e-10	-1.2066e-10	-1.01127
10382868	chr1:10382868:G:C	7.46523e-10	-0.48145	-0.188187
10383502	chr1:10383502:G:A	3.58389e-06	6.37284	1.43405
10383532	chr1:10383532:A:AC	2.0491e-10	-0.450259	-1.51223
10383719	chr1:10383719:A:G	2.55804e-08	-1.2066e-10	2.86452
10383734	chr1:10383734:G:A	2.84324e-10	-1.2066e-10	-1.63495
10383809	chr1:10383809:G:A	6.89716e-11	-1.4163	-1.63507
10383931	chr1:10383931:T:C	2.84865e-10	-1.2066e-10	-1.63305
10384135	chr1:10384135:C:T	4.39687e-10	-1.199	-6.34265e-10
10384144	chr1:10384144:A:G	4.15503e-09	0.141185	0.905827
10384204	chr1:10384204:G:A	2.27872e-08	-1.2066e-10	2.74889
10384959	chr1:10384959:C:T	4.28736e-10	-1.22422	-6.34265e-10
10385246	chr1:10385246:C:T	1.95272e-09	0.291916	-6.34265e-10
10385398	chr1:10385398:G:A	4.4076e-10	-1.19656	-6.34265e-10
10385410	chr1:10385410:G:A	5.66209e-10	-1.2066e-10	-0.946099
10385717	chr1:10385717:GT:G	1.27741e-09	-1.2066e-10	-0.132476
10386616	chr1:10386616:C:T	5.11327e-10	-1.2066e-10	-1.04805
10386739	chr1:10386739:A:G	3.60659e-10	-1.39713	-6.34265e-10
10386893	chr1:10386893:C:T	5.54609e-10	-1.2066e-10	-0.9668
10387158	chr1:10387158:G:A	2.94039e-10	-1.60135	-6.34265e-10
10387524	chr1:10387524:C:G	1.66599e-09	-1.2066e-10	0.133111
10387565	chr1:10387565:G:A	6.97861e-11	-1.40443	-1.6352
10387735	chr1:10387735:T:A	1.14523e-08	0.503056	1.55782
10387797	chr1:10387797:T:TGATTTGG	3.1614e-10	-1.52888	-6.34265e-10
10387862	chr1:10387862:A:G	5.65394e-10	-1.2066e-10	-0.947541
10387966	chr1:10387966:CA:C	4.534e-10	-1.2066e-10	-1.16829
10388203	chr1:10388203:T:G	1.56904e-07	0.214008	4.46432
10388539	chr1:10388539:C:T	6.66139e-10	0.829774	-1.61334
10388797	chr1:10388797:A:G	3.06497e-10	-1.2066e-10	-1.55985
10388942	chr1:10388942:T:C	7.15703e-11	-1.37884	-1.63554
10388994	chr1:10388994:C:CT	4.44451e-10	-1.18822	-6.34265e-10
10389022	chr1:10389022:AT:A	2.8419e-10	-1.2066e-10	-1.63542
10389068	chr1:10389068:G:A	4.30486e-10	-1.22015	-6.34265e-10
10389168	chr1:10389168:C:T	1.96093e-08	-1.2066e-10	2.5987
10389362	chr1:10389362:T:C	3.03281e-10	-1.2066e-10	-1.5704
10389511	chr1:10389511:C:G	2.91536e-10	-1.2066e-10	-1.6099
10389908	chr1:10389908:G:A	6.65256e-10	-1.2066e-10	-0.784891
10390454	chr1:10390454:A:G	1.945e-09	-1.2066e-10	0.287954
10390735	chr1:10390735:T:G	3.0986e-10	-1.2066e-10	-1.54894
10390748	chr1:10390748:C:T	8.94278e-06	6.99054	1.73075
10391133	chr1:10391133:T:G	1.15231e-09	1.12864	-1.36418
10391365	chr1:10391365:AAAAG:A	4.68622e-10	-1.2066e-10	-1.13527
10391525	chr1:10391525:C:G	8.25716e-10	-0.0584858	-0.510326
10391742	chr1:10391742:C:T	1.92423e-05	7.53686	1.9507
10392773	chr1:10392773:C:T	9.06249e-10	-1.2066e-10	-0.475749
10392893	chr1:10392893:C:G	2.91929e-10	-1.2066e-10	-1.60855
10393173	chr1:10393173:T:A	8.67717e-11	-1.19244	-1.62934
10393625	chr1:10393625:G:A	1.54793e-08	-1.2066e-10	2.36219
10393650	chr1:10393650:G:A	3.08842e-10	-1.2066e-10	-1.55223
10393713	chr1:10393713:T:A	4.66045e-10	-1.2066e-10	-1.14078
10393978	chr1:10393978:T:C	1.45413e-09	-1.2066e-10	-0.00289987
10394070	chr1:10394070:G:A	1.54764e-09	1.48724	-1.42781
10394445	chr1:10394445:A:T	1.10829e-05	7.24463	1.69122
10394657	chr1:10394657:G:A	6.91197e-11	-1.42059	-1.62863
10394716	chr1:10394716:T:C	1.37553e-07	0.227817	4.31889
10394843	chr1:10394843:C:T	2.32025e-09	-1.2066e-10	0.464366
10395091	chr1:10395091:G:A	3.12254e-07	5.76692	-0.40041
10395105	chr1:10395105:A:G	2.07199e-08	-1.2066e-10	2.65379
10395238	chr1:10395238:T:C	4.34222e-09	-1.2066e-10	1.09108
10395316	chr1:10395316:C:G	5.34897e-10	-1.2066e-10	-1.00299
10396292	chr1:10396292:T:C	3.40045e-10	-1.45598	-6.34265e-10
10396450	chr1:10396450:AT:A	2.84333e-10	-1.2066e-10	-1.63492
10396727	chr1:10396727:A:G	5.22953e-10	-1.2066e-10	-1.02557
10397064	chr1:10397064:A:G	3.34396e-10	-1.47274	-6.34265e-10
10397394	chr1:10397394:T:C	4.70896e-10	-1.2066e-10	-1.13043
10397439	chr1:10397439:T:G	4.163e-10	-1.25366	-6.34265e-10
10397472	chr1:10397472:T:G	4.56299e-10	-1.2066e-10	-1.16191
10397483	chr1:10397483:T:C	6.97327e-11	-1.40684	-1.63356
10397970	chr1:10397970:C:A	4.83746e-10	-1.1035	-6.34265e-10
10398321	chr1:10398321:A:T	2.5848e-10	-0.45465	-1.2756
10398376	chr1:10398376:C:T	2.08076e-09	1.6995	-1.34407
10398537	chr1:10398537:T:C	4.75231e-09	-1.2066e-10	1.18132
10398547	chr1:10398547:C:T	2.44957e-09	-1.2066e-10	0.518606
10398647	chr1:10398647:A:G	1.99065e-08	-1.2066e-10	2.61374
10398709	chr1:10398709:A:C	7.97993e-10	-0.602963	-6.34265e-10
10399214	chr1:10399214:C:T	2.97198e-10	-1.2066e-10	-1.59067
10399242	chr1:10399242:C:A	4.19573e-10	-1.2066e-10	-1.24582
10399416	chr1:10399416:G:A	1.37399e-09	1.36006	-1.41965
10399722	chr1:10399722:G:A	7.43122e-11	-1.35312	-1.62367
10399740	chr1:10399740:C:T	2.85905e-10	-1.2066e-10	-1.6294
10399809	chr1:10399809:T:C	5.11439e-10	-1.2066e-10	-1.04783
10399882	chr1:10399882:C:A	2.85646e-10	-1.2066e-10	-1.63031
10400028	chr1:10400028:T:C	2.91458e-10	-1.2066e-10	-1.61017
10400428	chr1:10400428:T:C	6.27774e-10	-0.374847	-0.468036
10401003	chr1:10401003:G:A	2.8857e-10	-1.2066e-10	-1.62013
10401050	chr1:10401050:T:C	7.27351e-11	-1.38298	-1.61526
10401074	chr1:10401074:T:G	4.53071e-10	-1.2066e-10	-1.16901
10401120	chr1:10401120:A:G	1.17513e-07	-0.0331643	4.4224
10401876	chr1:10401876:G:A	1.58437e-09	1.41296	-1.33008
10402039	chr1:10402039:T:A	2.84377e-10	-1.2066e-10	-1.63476
10402195	chr1:10402195:C:T	2.40438e-09	-1.2066e-10	0.499983
10402340	chr1:10402340:GA:G	1.47743e-09	1.32985	-1.31685
10402499	chr1:10402499:C:T	3.07963e-09	0.747503	-6.34265e-10
10402500	chr1:10402500:G:A	5.08019e-10	-1.2066e-10	-1.05455
10402556	chr1:10402556:T:C	2.84191e-10	-1.2066e-10	-1.63542
10402818	chr1:10402818:T:C	5.85925e-09	0.491632	0.899081
10403297	chr1:10403297:C:T	4.43787e-06	6.39667	1.62395
10403515	chr1:10403515:T:C	1.42444e-09	-0.142197	0.118664
10403831	chr1:10403831:C:A	7.61271e-09	0.17848	1.47403
10403904	chr1:10403904:T:C	7.02638e-09	1.57236	-6.34265e-10
10404118	chr1:10404118:A:G	4.26765e-10	-1.22883	-6.34265e-10
10405234	chr1:10405234:A:G	2.45737e-09	-1.2066e-10	0.521785
10405242	chr1:10405242:G:A	7.20414e-11	-1.38626	-1.62157
10405386	chr1:10405386:AAAAC:A	6.69093e-11	-1.45348	-1.62824
10405598	chr1:10405598:G:A	2.92749e-10	-1.2066e-10	-1.60575
10405983	chr1:10405983:G:A	8.66614e-11	-1.20256	-1.62049
10405989	chr1:10405989:A:G	7.19719e-11	-1.39145	-1.61733
10406376	chr1:10406376:C:G	2.84191e-10	-1.2066e-10	-1.63542
10406514	chr1:10406514:G:T	2.90651e-10	-1.2066e-10	-1.61294
10406964	chr1:10406964:A:C	3.43077e-10	-1.2066e-10	-1.44711
10407017	chr1:10407017:G:A	9.90427e-08	-0.0731993	4.29144
10407399	chr1:10407399:G:A	5.4593e-10	-0.982572	-6.34265e-10
10408502	chr1:10408502:A:G	2.91519e-10	-1.2066e-10	-1.60996
10408505	chr1:10408505:G:A	4.74486e-10	-1.2066e-10	-1.12283
10408755	chr1:10408755:C:T	4.37982e-10	-1.2066e-10	-1.20289
10408889	chr1:10408889:G:A	2.24818e-10	-0.388245	-1.48153
10409584	chr1:10409584:A:G	7.13362e-11	-1.38516	-1.6325
10409604	chr1:10409604:A:G	3.98957e-10	-1.2066e-10	-1.29621
10409802	chr1:10409802:T:C	4.15791e-10	-1.25488	-6.34265e-10
10409807	chr1:10409807:C:T	3.39162e-10	-1.2066e-10	-1.45859
10409994	chr1:10409994:C:T	6.02141e-10	-1.2066e-10	-0.884571
10410103	chr1:10410103:A:G	3.05023e-10	-1.2066e-10	-1.56468
10410923	chr1:10410923:T:G	1.32705e-09	1.26163	-1.35598
10411336	chr1:10411336:T:C	8.95458e-11	-1.19171	-1.5986
10411703	chr1:10411703:C:T	9.56641e-10	-0.421635	-6.34265e-10
10411778	chr1:10411778:C:T	2.52059e-09	-1.2066e-10	0.547185
10411969	chr1:10411969:C:A	4.04393e-09	-0.0888658	1.10878
10412133	chr1:10412133:C:T	7.16586e-10	-1.2066e-10	-0.710565
10413139	chr1:10413139:C:T	7.23449e-11	-1.38757	-1.61605
10413142	chr1:10413142:C:T	2.90631e-10	-1.2066e-10	-1.61301
10414295	chr1:10414295:A:T	2.17199e-08	-1.2066e-10	2.70092
10414373	chr1:10414373:A:T	7.61848e-11	-1.33315	-1.61875
10414400	chr1:10414400:T:A	6.74081e-09	0.214708	1.31616
10414421	chr1:10414421:C:A	9.85655e-10	-1.2066e-10	-0.391757
10414796	chr1:10414796:A:G	5.67976e-10	-1.2066e-10	-0.942984
10414920	chr1:10414920:A:G	2.73586e-09	-1.2066e-10	0.629137
10414954	chr1:10414954:A:G	4.57701e-09	0.280521	0.863216
10415063	chr1:10415063:G:C	7.18516e-11	-1.38842	-1.62204
10415122	chr1:10415122:A:G	2.84822e-10	-1.2066e-10	-1.6332
10416527	chr1:10416527:G:T	3.13367e-10	-1.2066e-10	-1.53769
10416528	chr1:10416528:C:T	3.13367e-10	-1.2066e-10	-1.53769
10416714	chr1:10416714:G:A	3.33057e-10	-1.2066e-10	-1.47675
10417855	chr1:10417855:G:A	3.07104e-09	-1.2066e-10	0.744708
10417922	chr1:10417922:G:T	2.90422e-10	-1.2066e-10	-1.61373
10418082	chr1:10418082:CTT:C	6.99351e-11	-1.40805	-1.62944
10418106	chr1:10418106:C:T	2.96088e-10	-1.2066e-10	-1.59441
10418529	chr1:10418529:C:T	7.09176e-11	-1.39	-1.63354
10418670	chr1:10418670:G:A	7.17242e-11	-1.38624	-1.62599
10419734	chr1:10419734:G:A	1.23529e-09	1.23265	-1.39865
10420894	chr1:10420894:C:T	3.05125e-10	-1.2066e-10	-1.56434
10420926	chr1:10420926:T:C	4.0666e-09	-0.204347	1.22985
10421260	chr1:10421260:G:T	4.09878e-09	-1.2066e-10	1.03338
10421421	chr1:10421421:T:C	3.2924e-10	-1.48828	-6.34265e-10
10421498	chr1:10421498:A:G	1.10017e-09	1.06699	-1.34884
10421514	chr1:10421514:G:A	2.86486e-10	-1.2066e-10	-1.62737
10422179	chr1:10422179:A:T	8.41352e-10	-0.550053	-6.34265e-10
10422181	chr1:10422181:A:G	8.39055e-10	-0.552787	-6.34265e-10
10424052	chr1:10424052:A:G	3.76836e-10	-1.2066e-10	-1.35325
10424113	chr1:10424113:C:T	7.5278e-10	-0.756247	0.0949562
10424217	chr1:10424217:C:T	2.97858e-10	-1.58845	-6.34265e-10
10424359	chr1:10424359:T:G	6.29598e-11	-1.60407	-1.5385
10424375	chr1:10424375:G:A	3.12338e-10	-1.54098	-6.34265e-10
10424437	chr1:10424437:T:A	4.68862e-10	-1.2066e-10	-1.13475
10424606	chr1:10424606:T:C	7.50603e-10	-1.2066e-10	-0.664186
10424823	chr1:10424823:G:A	5.84642e-11	-1.58102	-1.63563
10424962	chr1:10424962:G:A	1.70173e-10	-0.539922	-1.60832
10424981	chr1:10424981:G:A	3.03633e-10	-1.2066e-10	-1.56924
10425256	chr1:10425256:C:T	2.48949e-10	-1.26141	-0.506406
10425285	chr1:10425285:G:A	2.41889e-10	-0.769381	-1.0272
10425396	chr1:10425396:G:C	3.65162e-10	-1.2066e-10	-1.38472
10425466	chr1:10425466:G:C	3.56859e-10	-1.2066e-10	-1.40772
10425962	chr1:10425962:A:G	3.64989e-10	-1.2066e-10	-1.3852
10426138	chr1:10426138:T:C	2.31637e-10	-1.25973	-0.580165
10426225	chr1:10426225:G:A	2.12846e-10	-1.25324	-0.671252
10426540	chr1:10426540:T:C	1.21475e-10	-1.19289	-1.29247
10427152	chr1:10427152:A:G	3.77983e-10	-1.2066e-10	-1.35022
10427346	chr1:10427346:C:G	3.62873e-10	-1.2066e-10	-1.39101
10427351	chr1:10427351:G:A	2.37937e-10	-1.22097	-0.592086
10427481	chr1:10427481:G:A	3.7163e-10	-1.2066e-10	-1.36716
10427771	chr1:10427771:A:AT	3.19896e-10	-0.319791	-1.19728
10428257	chr1:10428257:A:G	2.19573e-10	-1.25854	-0.634844
10428429	chr1:10428429:C:T	1.44201e-10	-0.701266	-1.61259
10428498	chr1:10428498:A:G	2.18991e-10	-1.22496	-0.671073
10428731	chr1:10428731:T:C	2.48887e-10	-1.21036	-0.5577
10428846	chr1:10428846:T:C	2.97994e-10	-1.2066e-10	-1.58799
10429085	chr1:10429085:A:G	2.43237e-10	-1.209	-0.58203
10429202	chr1:10429202:C:G	4.82099e-10	-1.2066e-10	-1.10691
10429892	chr1:10429892:G:A	3.34794e-10	-1.47155	-6.34265e-10
10429942	chr1:10429942:A:AACTAT	5.16516e-10	-1.2066e-10	-1.03796
10429947	chr1:10429947:T:C	2.27097e-09	0.4429	-6.34265e-10
10430043	chr1:10430043:T:C	4.97467e-10	-1.2066e-10	-1.07553
10430228	chr1:10430228:T:C	2.64709e-10	-1.26401	-0.442419
10430328	chr1:10430328:G:A	3.13831e-10	-1.2066e-10	-1.53621
10430482	chr1:10430482:G:C	3.53401e-10	-0.560931	-0.856528
10430702	chr1:10430702:TTGGCTTAAC:T	1.82256e-10	-1.30114	-0.778513
10430732	chr1:10430732:G:C	2.26643e-10	-0.811394	-1.05029
10430742	chr1:10430742:G:A	1.47719e-10	-0.6895	-1.60025
10430824	chr1:10430824:G:A	2.38459e-10	-1.27584	-0.535024
10430958	chr1:10430958:C:T	8.66632e-10	-1.2066e-10	-0.520448
10431104	chr1:10431104:A:G	3.4184e-10	-1.2066e-10	-1.45072
10431466	chr1:10431466:C:G	3.21342e-10	-1.2066e-10	-1.51256
10432111	chr1:10432111:T:G	2.20371e-10	-1.22906	-0.660689
10432266	chr1:10432266:T:C	6.31149e-10	-1.2066e-10	-0.837521
10432348	chr1:10432348:A:G	2.31572e-10	-1.23214	-0.608036
10432384	chr1:10432384:C:T	2.90438e-10	-1.2066e-10	-1.61367
10432409	chr1:10432409:C:G	4.02857e-10	-1.2066e-10	-1.28648
10432643	chr1:10432643:A:G	3.22445e-10	-1.2066e-10	-1.50913
10432658	chr1:10432658:A:G	2.27613e-10	-1.22975	-0.627673
10432708	chr1:10432708:G:C	1.19085e-09	-0.202644	-6.34265e-10
10432841	chr1:10432841:G:A	2.95834e-10	-1.2066e-10	-1.59526
10433238	chr1:10433238:T:C	8.05957e-11	-1.30822	-1.5874
10433284	chr1:10433284:G:A	4.17247e-10	-1.2066e-10	-1.25138
10433358	chr1:10433358:C:T	1.00994e-10	-1.18559	-1.48441
10433414	chr1:10433414:G:A	4.91748e-10	-1.2066e-10	-1.0871
10433685	chr1:10433685:A:T	2.9466e-10	-1.59924	-6.34265e-10
10435025	chr1:10435025:G:A	2.954e-10	-1.2066e-10	-1.59673
10435053	chr1:10435053:C:T	3.5615e-10	-0.524455	-0.885257
10435198	chr1:10435198:C:T	3.91993e-10	-1.31382	-6.34265e-10
10435262	chr1:10435262:A:C	5.3828e-10	-1.2066e-10	-0.996684
10435288	chr1:10435288:G:A	1.00674e-09	-1.2066e-10	-0.370595
10435395	chr1:10435395:C:T	6.80334e-10	-1.2066e-10	-0.762479
10435451	chr1:10435451:C:T	7.97563e-11	-1.31761	-1.58847
10435623	chr1:10435623:C:T	1.28964e-08	2.17964	-6.34265e-10
10436439	chr1:10436439:C:T	5.93147e-10	-1.2066e-10	-0.899621
10436566	chr1:10436566:C:T	7.82258e-11	-1.33304	-1.59242
10436619	chr1:10436619:T:C	9.04291e-10	-1.2066e-10	-0.477912
10436797	chr1:10436797:G:A	7.6875e-11	-1.34633	-1.59656
10436886	chr1:10436886:T:A	7.59157e-11	-1.35375	-1.60169
10437107	chr1:10437107:A:G	2.95809e-10	-1.2066e-10	-1.59535
10437396	chr1:10437396:A:T	7.24681e-11	-1.3684	-1.63351
10437841	chr1:10437841:C:T	8.77199e-10	-1.2066e-10	-0.50833
10437854	chr1:10437854:G:A	7.33109e-11	-1.35486	-1.63549
10437858	chr1:10437858:A:G	6.30459e-11	-1.52768	-1.61353
10438050	chr1:10438050:C:T	3.14532e-10	-1.2066e-10	-1.53398
10438213	chr1:10438213:C:T	1.30707e-10	-1.57612	-0.835984
10438396	chr1:10438396:C:T	4.08426e-10	-0.527733	-0.74502
10438951	chr1:10438951:G:A	6.67509e-10	-1.2066e-10	-0.781511
10438985	chr1:10438985:CA:C	2.32445e-09	-1.5779	2.04408
10439007	chr1:10439007:T:C	1.62304e-10	-1.60564	-0.58995
10439349	chr1:10439349:T:C	1.8091e-09	-1.2066e-10	0.215521
10439601	chr1:10439601:G:A	3.14377e-10	-1.2066e-10	-1.53447
10439860	chr1:10439860:T:C	1.71955e-09	0.164757	-6.34265e-10
10440065	chr1:10440065:C:T	7.07158e-10	-1.2066e-10	-0.723809
10440184	chr1:10440184:C:T	9.67431e-10	-1.2066e-10	-0.410419
10440279	chr1:10440279:T:A	1.49652e-09	0.0258312	-6.34265e-10
10440280	chr1:10440280:T:A	1.50609e-09	0.0322107	-6.34265e-10
10440879	chr1:10440879:T:TA	1.92185e-10	-0.748446	-1.27816
10441455	chr1:10441455:C:T	6.54079e-10	-0.801835	-6.34265e-10
10441490	chr1:10441490:G:A	3.17881e-10	-1.2066e-10	-1.52339
10441908	chr1:10441908:A:G	9.4139e-10	-1.2066e-10	-0.437705
10442016	chr1:10442016:G:T	1.6038e-10	-0.57329	-1.63423
10442094	chr1:10442094:A:T	5.17179e-10	-1.2066e-10	-1.03667
10442943	chr1:10442943:A:G	3.44657e-10	-0.710102	-0.732412
10442996	chr1:10442996:C:T	3.26505e-10	-1.2066e-10	-1.49662
10443186	chr1:10443186:C:T	2.87119e-10	-1.2066e-10	-1.62517
10443584	chr1:10443584:G:A	4.34752e-10	-0.490019	-0.720268
10444106	chr1:10444106:G:T	1.04539e-09	-1.2066e-10	-0.332922
10445270	chr1:10445270:TGCATGCCTGTAGACCCAGTTAGCTACTCAGGAGGCTGAG:T	4.88189e-10	-1.2066e-10	-1.09436
10446427	chr1:10446427:A:G	4.24044e-10	-1.16728	-0.0679443
10446990	chr1:10446990:A:T	4.49114e-10	-1.2066e-10	-1.17779
10446994	chr1:10446994:C:T	4.33128e-10	-1.2066e-10	-1.21403
10447179	chr1:10447179:A:G	2.83965e-10	-0.812419	-0.823794
10447515	chr1:10447515:G:A	6.06474e-10	-1.2066e-10	-0.877402
10447776	chr1:10447776:G:A	1.49148e-09	-1.2066e-10	0.0224591
10448079	chr1:10448079:C:G	1.80647e-10	-0.758426	-1.33009
10448119	chr1:10448119:C:T	5.86761e-10	-0.910446	-6.34265e-10
10448384	chr1:10448384:G:T	4.96038e-10	-1.2066e-10	-1.07841
10448385	chr1:10448385:C:A	4.9588e-10	-1.2066e-10	-1.07873
10448622	chr1:10448622:T:C	4.34094e-10	-0.727315	-0.484486
10449352	chr1:10449352:C:T	2.29576e-10	-0.715131	-1.1337
10449414	chr1:10449414:C:T	3.56057e-09	0.892614	-6.34265e-10
10449646	chr1:10449646:C:T	2.79639e-10	-0.707604	-0.943959
10449839	chr1:10449839:TTTG:T	4.21096e-10	-1.2066e-10	-1.2422
10450607	chr1:10450607:G:A	7.25684e-10	-1.2066e-10	-0.697948
10450625	chr1:10450625:A:G	4.45177e-10	-0.594296	-0.592296
10450635	chr1:10450635:G:A	4.11297e-10	-1.2066e-10	-1.26575
10450936	chr1:10450936:A:G	4.29204e-10	-1.2066e-10	-1.22313
10451303	chr1:10451303:A:G	3.44965e-10	-1.44162	-6.34265e-10
10451487	chr1:10451487:C:T	1.00377e-10	-1.32471	-1.35142
10451532	chr1:10451532:T:C	7.93244e-11	-1.27628	-1.63524
10451604	chr1:10451604:C:T	1.57251e-09	-1.2066e-10	0.075364
10451999	chr1:10451999:T:C	1.37417e-10	-0.733791	-1.62825
10452311	chr1:10452311:A:G	3.28035e-10	-1.2066e-10	-1.49194
10452452	chr1:10452452:T:C	2.49289e-10	-0.786876	-0.979576
10452653	chr1:10452653:C:T	3.14476e-10	-1.2066e-10	-1.53416
10453793	chr1:10453793:C:T	1.51354e-10	-0.683927	-1.58152
10453989	chr1:10453989:T:TG	1.71757e-10	-1.46222	-0.676765
10454273	chr1:10454273:G:A	1.5123e-10	-0.839832	-1.42643
10454869	chr1:10454869:T:G	1.60508e-09	-1.2066e-10	0.0958648
10454893	chr1:10454893:G:A	3.89654e-10	-1.3198	-6.34265e-10
10455317	chr1:10455317:C:T	2.98609e-10	-1.2066e-10	-1.58593
10455357	chr1:10455357:T:C	1.76951e-10	-0.806399	-1.30279
10455389	chr1:10455389:A:G	3.1089e-10	-1.54562	-6.34265e-10
10455814	chr1:10455814:A:T	4.04241e-10	-1.2066e-10	-1.28305
10457216	chr1:10457216:T:C	1.59193e-10	-0.868347	-1.3466
10457398	chr1:10457398:G:A	3.71706e-10	-1.2066e-10	-1.36696
10457438	chr1:10457438:C:T	6.16619e-10	-1.2066e-10	-0.860811
10457822	chr1:10457822:C:T	2.92929e-10	-1.2066e-10	-1.60513
10459033	chr1:10459033:C:T	2.22708e-10	-0.857774	-1.02143
10459320	chr1:10459320:T:C	6.67569e-10	-1.2066e-10	-0.781421
10459711	chr1:10459711:C:G	1.33347e-09	-1.2066e-10	-0.0895209
10459730	chr1:10459730:A:T	3.54999e-10	-1.41295	-6.34265e-10
10460140	chr1:10460140:G:A	3.10445e-10	-1.2066e-10	-1.54706
10460202	chr1:10460202:G:A	3.74825e-10	-1.2066e-10	-1.3586
10460272	chr1:10460272:T:C	3.14403e-09	-1.2066e-10	0.768198
10460876	chr1:10460876:T:C	4.38539e-10	-1.2066e-10	-1.20162
10461592	chr1:10461592:C:T	8.39048e-11	-1.25553	-1.59986
10461988	chr1:10461988:G:A	1.97894e-09	-1.2066e-10	0.305254
10462093	chr1:10462093:T:C	1.8413e-09	0.237784	-0.0046197
10462109	chr1:10462109:T:C	1.3467e-08	1.00073	1.2222
10462133	chr1:10462133:C:T	2.56632e-09	0.712996	-0.147832
10462219	chr1:10462219:C:T	7.82542e-11	-1.5022	-1.4229
10462232	chr1:10462232:C:T	6.42453e-11	-1.50856	-1.6138
10462349	chr1:10462349:C:T	1.30015e-10	-1.08507	-1.33234
10462812	chr1:10462812:T:C	8.57409e-10	-1.2066e-10	-0.531148
10463076	chr1:10463076:T:A	2.9133e-09	-1.2066e-10	0.691977
10463569	chr1:10463569:A:G	3.26439e-10	-1.2066e-10	-1.49682
10463873	chr1:10463873:C:T	8.12116e-11	-1.53998	-1.34802
10464375	chr1:10464375:A:T	6.50696e-11	-1.55737	-1.55223
10464387	chr1:10464387:C:T	7.3225e-10	-1.09017	0.401233
10464410	chr1:10464410:T:C	5.71817e-11	-1.60409	-1.63474
10465019	chr1:10465019:G:A	1.72443e-10	-0.994667	-1.14033
10465402	chr1:10465402:A:AT	7.71237e-11	-1.50808	-1.43157
10465553	chr1:10465553:C:T	2.33471e-09	-1.2066e-10	0.470579
10465803	chr1:10465803:T:C	3.13907e-10	-0.663355	-0.872612
10465857	chr1:10465857:A:T	1.1208e-10	-1.48164	-1.08421
10466087	chr1:10466087:G:A	7.34803e-10	-1.06348	0.378018
10466246	chr1:10466246:C:T	1.72695e-09	-1.2066e-10	0.169052
10466844	chr1:10466844:C:T	2.99944e-10	-1.2066e-10	-1.58147
10467404	chr1:10467404:A:G	1.40775e-10	-1.1436	-1.19429
10468457	chr1:10468457:T:G	2.97115e-10	-1.2066e-10	-1.59094
10469137	chr1:10469137:T:C	5.45921e-10	-1.0403	0.0577125
10469376	chr1:10469376:C:T	2.87376e-10	-1.2066e-10	-1.62427
10469681	chr1:10469681:C:T	3.0537e-10	-1.2066e-10	-1.56354
10469722	chr1:10469722:T:C	2.95796e-10	-1.2066e-10	-1.59539
10469766	chr1:10469766:G:A	2.93905e-10	-1.2066e-10	-1.60181
10469893	chr1:10469893:A:G	9.45933e-10	-1.2066e-10	-0.432892
10470602	chr1:10470602:T:G	2.86156e-10	-1.2066e-10	-1.62853
10472054	chr1:10472054:T:C	2.59813e-09	-1.2066e-10	0.577483
10472924	chr1:10472924:A:G	1.16064e-10	-1.60549	-0.925438
10472973	chr1:10472973:G:A	1.47416e-09	-1.2066e-10	0.0107805
10473284	chr1:10473284:T:C	4.51443e-10	-1.2066e-10	-1.17261
10473368	chr1:10473368:C:T	2.91275e-10	-1.2066e-10	-1.6108
10473382	chr1:10473382:G:A	4.97067e-10	-1.2066e-10	-1.07634
10474202	chr1:10474202:A:G	3.04364e-10	-1.2066e-10	-1.56684
10474321	chr1:10474321:G:A	6.06501e-10	-1.2066e-10	-0.877356
10474698	chr1:10474698:C:A	3.44242e-10	-1.2066e-10	-1.44372
10474740	chr1:10474740:C:T	4.44756e-10	-1.2066e-10	-1.18754
10475416	chr1:10475416:C:T	1.23565e-09	-1.2066e-10	-0.165713
10475731	chr1:10475731:G:A	3.01485e-10	-1.2066e-10	-1.57634
10475767	chr1:10475767:G:A	2.84283e-10	-1.2066e-10	-1.63509
10475798	chr1:10475798:C:T	3.29543e-09	-1.2066e-10	0.81523
10475946	chr1:10475946:A:G	2.77219e-09	-1.2066e-10	0.64233
10476578	chr1:10476578:G:A	1.99565e-09	-0.996804	1.31047
10476737	chr1:10476737:C:T	2.84786e-10	-1.2066e-10	-1.63333
10476787	chr1:10476787:G:A	2.85047e-10	-1.2066e-10	-1.63241
10477019	chr1:10477019:G:A	2.85131e-10	-1.2066e-10	-1.63211
10477033	chr1:10477033:C:A	6.16691e-10	-1.41991	0.559213
10477380	chr1:10477380:C:G	9.91634e-09	-1.42376	3.34064
10477551	chr1:10477551:C:T	1.58548e-09	0.083577	-6.34265e-10
10477782	chr1:10477782:C:T	1.97487e-09	-1.2066e-10	0.303196
10477875	chr1:10477875:T:C	3.43187e-10	-1.2066e-10	-1.44679
10477980	chr1:10477980:C:T	2.88047e-10	-1.2066e-10	-1.62194
10478090	chr1:10478090:A:G	2.72011e-10	-0.12118	-1.55804
10478168	chr1:10478168:C:T	2.85982e-10	-1.2066e-10	-1.62914
10478894	chr1:10478894:T:C	3.19733e-10	-0.812328	-0.705249
10479446	chr1:10479446:C:A	2.85336e-10	-1.2066e-10	-1.6314
10479486	chr1:10479486:C:T	3.33009e-10	-0.810884	-0.666011
10479776	chr1:10479776:A:G	3.08034e-10	-1.08074	-0.474115
10479836	chr1:10479836:A:G	2.92847e-10	-1.2066e-10	-1.60541
10479861	chr1:10479861:G:A	2.03484e-09	-1.2066e-10	0.333109
10480079	chr1:10480079:G:A	5.90096e-10	-1.2066e-10	-0.904778
10480183	chr1:10480183:G:T	2.85295e-10	-1.2066e-10	-1.63154
10480620	chr1:10480620:G:T	3.63243e-09	-1.2066e-10	0.912593
10480874	chr1:10480874:T:A	2.8723e-10	-1.2066e-10	-1.62478
10481236	chr1:10481236:C:T	1.11544e-08	-1.44272	3.47725
10481341	chr1:10481341:T:C	4.05223e-10	-1.28063	-6.34265e-10
10481623	chr1:10481623:G:T	3.54607e-10	-1.2066e-10	-1.41405
10481767	chr1:10481767:G:C	2.49311e-09	-0.923873	1.4601
10481928	chr1:10481928:C:T	3.0696e-10	-1.10832	-0.450029
10482527	chr1:10482527:G:A	6.31632e-11	-1.57254	-1.5668
10482552	chr1:10482552:G:A	2.44607e-10	-0.186178	-1.59923
10482654	chr1:10482654:G:A	5.2521e-10	-1.2066e-10	-1.02127
10482657	chr1:10482657:G:A	2.64417e-10	-0.828736	-0.878799
10482712	chr1:10482712:A:G	2.95569e-10	-1.2066e-10	-1.59616
10482722	chr1:10482722:G:A	5.0045e-10	-1.2066e-10	-1.06956
10482797	chr1:10482797:C:T	3.26793e-10	-1.2066e-10	-1.49574
10482863	chr1:10482863:G:T	2.51476e-09	-0.974374	1.51924
10482883	chr1:10482883:T:A	3.2534e-09	0.840354	-0.0379609
10483420	chr1:10483420:G:A	2.84359e-10	-1.2066e-10	-1.63483
10483607	chr1:10483607:G:A	2.94019e-10	-1.2066e-10	-1.60142
10483662	chr1:10483662:CAA:C	1.08193e-09	-1.2066e-10	-0.298565
10483760	chr1:10483760:A:AC	2.13568e-10	-1.17277	-0.748343
10483994	chr1:10483994:T:C	3.30245e-10	-1.48523	-6.34265e-10
10484001	chr1:10484001:T:C	4.50845e-10	-1.09869	-0.0752475
10484149	chr1:10484149:C:T	9.98394e-10	-1.2066e-10	-0.378915
10484177	chr1:10484177:A:AC	8.68633e-10	-0.939293	0.42115
10484294	chr1:10484294:T:C	2.87189e-10	-1.2066e-10	-1.62492
10484331	chr1:10484331:T:C	1.30361e-10	-0.955336	-1.45942
10484332	chr1:10484332:C:T	3.05408e-10	-1.2066e-10	-1.56341
10484490	chr1:10484490:G:A	2.22141e-10	-0.83476	-1.04699
10484668	chr1:10484668:A:G	1.99065e-10	-0.924811	-1.06662
10485688	chr1:10485688:A:G	4.5156e-10	-1.2066e-10	-1.17236
10485842	chr1:10485842:G:A	4.86936e-10	-1.2066e-10	-1.09693
10485881	chr1:10485881:T:A	2.84669e-10	-1.2066e-10	-1.63374
10485882	chr1:10485882:A:G	2.85266e-10	-1.2066e-10	-1.63164
10485927	chr1:10485927:TTTG:T	2.89954e-10	-1.2066e-10	-1.61534
10485988	chr1:10485988:C:T	4.59377e-10	-1.2066e-10	-1.15519
10486184	chr1:10486184:G:A	2.94435e-10	-1.1432	-0.456806
10486862	chr1:10486862:T:C	3.66466e-10	-1.2066e-10	-1.38116
10487206	chr1:10487206:C:T	1.45068e-10	-0.773467	-1.5344
10487630	chr1:10487630:G:A	6.48714e-10	-0.921221	0.11115
10488168	chr1:10488168:G:C	4.32374e-09	-1.2066e-10	1.08681
10488490	chr1:10488490:G:A	3.1568e-10	-1.2066e-10	-1.53034
10488936	chr1:10488936:T:C	6.23246e-10	-1.2066e-10	-0.850122
10489043	chr1:10489043:C:T	3.73889e-09	-1.2066e-10	0.941481
10489228	chr1:10489228:G:A	1.20996e-09	-1.2066e-10	-0.186723
10489323	chr1:10489323:A:G	3.63581e-09	-0.938688	1.85221
10489571	chr1:10489571:C:A	1.06114e-10	-1.0013	-1.61925
10489770	chr1:10489770:C:T	2.84144e-10	-1.2066e-10	-1.63558
10489791	chr1:10489791:G:C	1.18839e-10	-1.00466	-1.50263
10490450	chr1:10490450:C:T	2.89103e-10	-1.2066e-10	-1.61828
10490654	chr1:10490654:C:G	3.64304e-10	-1.2066e-10	-1.38707
10490820	chr1:10490820:A:G	1.12609e-10	-1.0225	-1.53864
10491146	chr1:10491146:C:T	2.84134e-10	-1.2066e-10	-1.63562
10491484	chr1:10491484:G:GAGCCTCCTTCCCC	4.46347e-10	-1.2066e-10	-1.18397
10492114	chr1:10492114:A:G	3.98944e-10	-1.2066e-10	-1.29624
10492500	chr1:10492500:A:G	2.05082e-09	-1.2066e-10	0.34093
10493962	chr1:10493962:G:T	3.06521e-10	-1.2066e-10	-1.55978
10494068	chr1:10494068:C:T	1.60768e-09	-1.2066e-10	0.0974863
10494305	chr1:10494305:G:A	2.84198e-10	-1.2066e-10	-1.63539
10494448	chr1:10494448:A:G	2.09185e-10	-0.824319	-1.11752
10494737	chr1:10494737:T:C	1.99918e-10	-0.872724	-1.11443
10495200	chr1:10495200:C:T	8.14071e-10	-1.07875	0.495738
10495605	chr1:10495605:C:T	3.91046e-09	-1.2066e-10	0.986348
10495694	chr1:10495694:G:A	3.49135e-10	-1.2066e-10	-1.4296
10496039	chr1:10496039:C:T	5.00608e-10	-1.2066e-10	-1.06924
10496132	chr1:10496132:A:C	3.22178e-09	-1.2066e-10	0.792627
10496329	chr1:10496329:C:T	2.93803e-10	-1.60215	-6.34265e-10
10496390	chr1:10496390:G:T	1.04398e-10	-1.03159	-1.60527
10496428	chr1:10496428:T:C	2.64236e-10	-0.923117	-0.785102
10496902	chr1:10496902:T:G	5.67276e-10	-1.2066e-10	-0.944217
10496949	chr1:10496949:A:G	3.23894e-10	-1.2066e-10	-1.50465
10497194	chr1:10497194:T:C	2.06904e-10	-0.978525	-0.974282
10497266	chr1:10497266:C:T	1.52239e-09	-1.2066e-10	0.042976
10497395	chr1:10497395:G:A	6.13868e-09	-1.2066e-10	1.4373
10497487	chr1:10497487:A:G	8.83497e-10	-0.897307	0.396131
10498153	chr1:10498153:G:A	8.33915e-10	0.309995	-0.868927
10498580	chr1:10498580:G:A	9.98873e-10	-1.2066e-10	-0.378435
10498781	chr1:10498781:C:T	4.67074e-09	-1.2066e-10	1.16401
10498825	chr1:10498825:C:T	2.94113e-10	-1.2066e-10	-1.6011
10499078	chr1:10499078:T:C	1.64584e-09	-1.2066e-10	0.120941
10499501	chr1:10499501:T:C	1.97162e-09	-1.2066e-10	0.30155
10499541	chr1:10499541:C:T	1.17287e-10	-1.52595	-0.994489
10499616	chr1:10499616:T:G	3.74696e-10	-1.2066e-10	-1.35895
10499798	chr1:10499798:C:T	3.98529e-10	-1.2066e-10	-1.29728
10499904	chr1:10499904:A:G	3.66145e-10	-1.2066e-10	-1.38204
10499987	chr1:10499987:G:C	4.15403e-10	-1.25581	-6.34265e-10
10500091	chr1:10500091:G:A	2.24813e-09	-1.2066e-10	0.432793
10500168	chr1:10500168:C:T	3.53561e-10	-1.2066e-10	-1.41701
10500703	chr1:10500703:T:G	3.06048e-10	-1.2066e-10	-1.56132
10500723	chr1:10500723:C:T	4.24722e-10	-1.2066e-10	-1.23363
10501225	chr1:10501225:A:G	2.84532e-10	-0.98491	-0.649308
10501406	chr1:10501406:T:C	5.45278e-09	-1.32831	2.64712
10501547	chr1:10501547:C:T	3.97452e-08	-1.29361	4.59879
10501866	chr1:10501866:C:T	1.52575e-10	-0.663479	-1.59393
10501897	chr1:10501897:T:C	1.51953e-10	-0.667311	-1.59418
10502013	chr1:10502013:A:G	3.33915e-10	-1.2066e-10	-1.47418
10502106	chr1:10502106:C:T	3.6391e-09	0.384715	0.529713
10502115	chr1:10502115:C:G	2.16918e-09	-1.2066e-10	0.39704
10502820	chr1:10502820:A:G	4.17256e-10	-1.2066e-10	-1.25136
10503552	chr1:10503552:A:G	6.50337e-09	-1.06339	2.55841
10503721	chr1:10503721:C:G	5.1051e-09	-1.2066e-10	1.25293
10503878	chr1:10503878:C:T	3.37142e-10	-1.53301	0.0684535
10503885	chr1:10503885:C:G	2.9487e-10	-1.2066e-10	-1.59853
10504400	chr1:10504400:T:C	3.58019e-10	-1.2066e-10	-1.40448
10504772	chr1:10504772:C:T	8.4677e-11	-1.32692	-1.5193
10504920	chr1:10504920:A:G	3.97304e-10	-1.2066e-10	-1.30036
10504966	chr1:10504966:G:A	3.07374e-10	-1.557	-6.34265e-10
10505286	chr1:10505286:C:T	2.20884e-10	-0.281882	-1.60554
10505308	chr1:10505308:A:G	5.94319e-10	-1.2066e-10	-0.897646
10505315	chr1:10505315:G:A	3.17302e-09	0.193643	0.583734
10505577	chr1:10505577:C:T	1.19639e-09	-1.2066e-10	-0.197995
10505667	chr1:10505667:C:T	3.64235e-10	-1.2066e-10	-1.38726
10505857	chr1:10505857:T:C	6.94776e-10	-1.2066e-10	-0.741474
10506091	chr1:10506091:T:C	6.1437e-11	-1.59948	-1.56757
10506158	chr1:10506158:A:G	3.67819e-10	-0.149263	-1.22821
10506215	chr1:10506215:C:T	9.89733e-11	-1.05479	-1.63542
10506428	chr1:10506428:G:A	2.97746e-10	-1.58882	-6.34265e-10
10506465	chr1:10506465:C:T	4.90161e-10	-0.882545	-0.207784
10506611	chr1:10506611:A:G	3.72615e-10	0.0310238	-1.39554
10506613	chr1:10506613:T:C	5.12713e-10	-1.2066e-10	-1.04535
10506771	chr1:10506771:C:T	5.53738e-10	-1.30289	0.334516
10507001	chr1:10507001:C:T	6.33127e-11	-1.50359	-1.63339
10507326	chr1:10507326:G:A	6.83928e-10	-1.2066e-10	-0.75721
10507456	chr1:10507456:G:A	4.25318e-10	-1.2066e-10	-1.23223
10508083	chr1:10508083:C:T	3.22156e-10	-1.51003	-6.34265e-10
10508261	chr1:10508261:C:T	4.36118e-10	-1.2066e-10	-1.20715
10508405	chr1:10508405:C:T	3.56486e-10	-1.2066e-10	-1.40877
10508670	chr1:10508670:A:G	3.08102e-10	-1.2066e-10	-1.55463
10509055	chr1:10509055:G:A	3.82224e-10	-1.2066e-10	-1.33906
10509056	chr1:10509056:C:G	1.19911e-09	-0.195728	-6.34265e-10
10509066	chr1:10509066:A:G	4.73126e-10	-1.2066e-10	-1.1257
10509093	chr1:10509093:C:T	2.92246e-10	-1.2066e-10	-1.60747
10509201	chr1:10509201:G:A	2.38256e-10	-0.946557	-0.86516
10509715	chr1:10509715:T:A	3.13321e-10	-1.2066e-10	-1.53784
10509884	chr1:10509884:T:C	2.84235e-10	-1.2066e-10	-1.63526
10509928	chr1:10509928:A:G	1.03306e-09	-1.2066e-10	-0.344787
10509941	chr1:10509941:T:C	2.84612e-10	-1.2066e-10	-1.63393
10510433	chr1:10510433:C:T	6.42052e-10	-1.2066e-10	-0.820394
10510502	chr1:10510502:C:G	3.51169e-10	-1.42379	-6.34265e-10
10510504	chr1:10510504:C:T	2.84167e-10	-1.2066e-10	-1.6355
10510664	chr1:10510664:G:A	4.82483e-10	-0.716715	-0.389403
10510874	chr1:10510874:A:T	9.08976e-10	-0.472744	-6.34265e-10
10510987	chr1:10510987:T:C	2.84147e-10	-1.2066e-10	-1.63557
10511085	chr1:10511085:GCAGAGCT:G	1.85401e-10	-1.10339	-0.959152
10511614	chr1:10511614:G:A	2.86335e-10	-1.2066e-10	-1.6279
10512026	chr1:10512026:C:G	2.92857e-10	-1.60538	-6.34265e-10
10512085	chr1:10512085:G:A	6.64402e-10	-1.2066e-10	-0.786176
10512346	chr1:10512346:G:A	2.87091e-10	-1.2066e-10	-1.62526
10512639	chr1:10512639:T:A	2.20824e-09	-1.2066e-10	0.414886
10512734	chr1:10512734:C:G	1.12017e-09	-1.2066e-10	-0.26383
10512910	chr1:10512910:G:T	6.38857e-11	-1.55445	-1.57351
10512924	chr1:10512924:C:T	8.06755e-10	-1.2066e-10	-0.592043
10512929	chr1:10512929:C:G	6.42052e-10	-1.2066e-10	-0.820394
10512986	chr1:10512986:C:T	4.78245e-10	-1.2066e-10	-1.11494
10513239	chr1:10513239:GT:G	1.29214e-08	-1.39473	3.5763
10513247	chr1:10513247:C:T	3.70591e-10	-1.2066e-10	-1.36996
10513629	chr1:10513629:T:C	2.97011e-09	-1.2066e-10	0.711292
10513733	chr1:10513733:G:T	4.12166e-09	-1.2066e-10	1.03895
10513785	chr1:10513785:A:G	6.22964e-09	-1.2066e-10	1.45201
10513810	chr1:10513810:G:A	1.26712e-08	-1.41452	3.57654
10513812	chr1:10513812:G:C	6.42052e-10	-1.2066e-10	-0.820394
10514166	chr1:10514166:G:C	6.72013e-10	-1.2066e-10	-0.774786
10514286	chr1:10514286:G:A	4.59761e-10	-1.2066e-10	-1.15436
10514620	chr1:10514620:C:T	1.07787e-09	-1.58094	1.27862
10514984	chr1:10514984:C:T	2.98101e-09	-1.2066e-10	0.714955
10515853	chr1:10515853:A:G	2.952e-10	-1.59741	-6.34265e-10
10516827	chr1:10516827:A:G	2.84188e-10	-1.2066e-10	-1.63543
10517706	chr1:10517706:A:G	3.73089e-09	-1.2066e-10	0.939338
10517791	chr1:10517791:C:T	5.32406e-10	-1.2066e-10	-1.00766
10518734	chr1:10518734:T:C	8.85512e-09	-1.35595	3.15964
10518892	chr1:10518892:G:T	3.12587e-10	-1.2066e-10	-1.54018
10519562	chr1:10519562:A:G	5.95753e-10	-1.2066e-10	-0.895237
10519586	chr1:10519586:G:A	9.15992e-10	-1.2066e-10	-0.465055
10519593	chr1:10519593:G:C	4.68716e-10	0.384059	-1.51913
10519663	chr1:10519663:A:G	3.10994e-10	-1.2066e-10	-1.54529
10519751	chr1:10519751:T:C	4.85746e-10	0.526976	-1.62635
10520162	chr1:10520162:TG:T	3.32593e-10	-1.47814	-6.34265e-10
10520218	chr1:10520218:C:G	7.46043e-11	-1.4802	-1.49266
10520261	chr1:10520261:C:T	2.32433e-09	0.466122	-6.34265e-10
10520834	chr1:10520834:C:T	1.99005e-10	-0.853229	-1.1385
10520994	chr1:10520994:A:T	3.67294e-10	-1.3789	-6.34265e-10
10521143	chr1:10521143:T:C	1.65848e-10	-1.52424	-0.649746
10521457	chr1:10521457:A:G	8.19407e-10	-1.55694	0.980458
10521601	chr1:10521601:G:A	5.19036e-10	-0.906767	-0.126322
10522070	chr1:10522070:C:T	7.97996e-09	-1.4186	3.11823
10522388	chr1:10522388:A:C	3.36262e-10	-1.2066e-10	-1.46717
10523112	chr1:10523112:T:C	3.62688e-10	-1.39152	-6.34265e-10
10523215	chr1:10523215:A:G	3.06034e-10	-1.2066e-10	-1.56137
10523366	chr1:10523366:T:C	3.15657e-09	-1.2066e-10	0.772179
10523474	chr1:10523474:A:G	4.68938e-10	0.365048	-1.49964
10523637	chr1:10523637:A:G	4.51743e-09	-1.2066e-10	1.13064
10523679	chr1:10523679:G:T	7.89027e-11	-1.59763	-1.31922
10524289	chr1:10524289:T:C	4.92193e-10	0.534234	-1.62043
10524615	chr1:10524615:G:A	4.39321e-10	0.312261	-1.51209
10524653	chr1:10524653:G:A	6.50423e-09	-1.2066e-10	1.49514
10524989	chr1:10524989:C:T	1.82044e-07	0.666901	4.16004
10525082	chr1:10525082:A:T	1.57433e-10	-1.40855	-0.81751
10525258	chr1:10525258:A:G	1.56841e-10	-1.44643	-0.783404
10525470	chr1:10525470:C:A	6.56675e-10	0.833742	-1.63162
10525903	chr1:10525903:C:T	4.92422e-10	-1.2066e-10	-1.08573
10526273	chr1:10526273:G:A	3.22018e-10	-1.2066e-10	-1.51046
10526458	chr1:10526458:A:G	1.42451e-09	-1.2066e-10	-0.0234795
10526744	chr1:10526744:T:A	2.96134e-10	0.0219812	-1.61623
10526783	chr1:10526783:C:G	2.97386e-10	-1.2066e-10	-1.59003
10527107	chr1:10527107:A:G	9.29003e-11	-1.59804	-1.1555
10527737	chr1:10527737:G:A	1.72139e-07	0.595409	4.17559
10527744	chr1:10527744:G:A	3.28128e-10	-1.2066e-10	-1.49166
10527853	chr1:10527853:T:C	4.70668e-10	-1.2066e-10	-1.13091
10529240	chr1:10529240:T:C	3.05868e-10	-1.2066e-10	-1.56191
10529401	chr1:10529401:A:T	2.86211e-10	-1.2066e-10	-1.62833
10529779	chr1:10529779:A:G	3.04982e-09	-1.48406	2.22183
10529784	chr1:10529784:T:C	3.30497e-10	-1.2066e-10	-1.48447
10529868	chr1:10529868:G:A	1.0274e-09	-1.2066e-10	-0.350277
10529878	chr1:10529878:T:C	4.07855e-09	-1.2066e-10	1.02843
10530314	chr1:10530314:G:GT	1.05954e-09	-1.2066e-10	-0.31947
10531047	chr1:10531047:T:C	2.17869e-10	-1.30747	-0.593698
10531935	chr1:10531935:T:C	1.43078e-09	-1.2066e-10	-0.019089
10532174	chr1:10532174:C:G	2.27498e-10	-0.263888	-1.59403
10532883	chr1:10532883:A:G	3.45489e-10	-1.2066e-10	-1.4401
10533239	chr1:10533239:G:T	3.94759e-10	-0.935262	-0.371525
10533484	chr1:10533484:T:A	6.87213e-08	-0.225387	4.07814
10533490	chr1:10533490:C:A	3.60026e-10	-1.2066e-10	-1.39889
10534733	chr1:10534733:A:G	1.11341e-09	-1.28015	1.01027
10534828	chr1:10534828:C:T	2.96403e-10	-1.59334	-6.34265e-10
10535238	chr1:10535238:G:A	1.0743e-09	-1.2066e-10	-0.305642
10535512	chr1:10535512:C:T	3.72746e-10	-1.2066e-10	-1.36417
10535925	chr1:10535925:A:G	4.32301e-09	1.08664	-6.34265e-10
10535965	chr1:10535965:C:T	2.10343e-10	-1.27748	-0.658842
10535969	chr1:10535969:G:A	3.48496e-10	-1.2066e-10	-1.43144
10536284	chr1:10536284:C:T	7.52759e-10	-1.3201	0.658783
10536331	chr1:10536331:A:G	5.03403e-09	-1.2066e-10	1.23891
10536365	chr1:10536365:C:T	3.7863e-10	-1.2066e-10	-1.3485
10536473	chr1:10536473:A:G	3.65687e-08	-1.2066e-10	3.22188
10536565	chr1:10536565:G:A	2.29649e-10	-0.325597	-1.52291
10536567	chr1:10536567:C:T	2.28222e-10	-0.32594	-1.5288
10536967	chr1:10536967:A:G	2.58316e-09	-1.45415	2.02586
10536996	chr1:10536996:T:G	5.09654e-09	-1.2066e-10	1.25125
10537011	chr1:10537011:T:C	2.41421e-10	-1.44259	-0.355931
10537146	chr1:10537146:C:T	1.03629e-09	-1.2066e-10	-0.341657
10537494	chr1:10537494:C:T	1.44286e-09	-1.31153	1.30084
10538116	chr1:10538116:G:A	2.28958e-10	-1.33111	-0.520411
10538159	chr1:10538159:G:A	1.53884e-09	-1.29791	1.35162
10539297	chr1:10539297:T:C	3.42203e-09	-1.2066e-10	0.852925
10539506	chr1:10539506:C:T	3.11589e-10	-1.2066e-10	-1.54338
10539586	chr1:10539586:CAT:C	1.32256e-07	-0.106925	4.61435
10539600	chr1:10539600:A:G	3.08631e-10	-1.2066e-10	-1.55292
10540227	chr1:10540227:G:A	1.50721e-09	-1.2066e-10	0.0329518
10540339	chr1:10540339:C:T	3.32918e-10	-1.2066e-10	-1.47717
10540548	chr1:10540548:TTG:T	7.54958e-11	-1.5349	-1.42608
10541188	chr1:10541188:A:G	8.2555e-09	-1.2066e-10	1.73357
10541340	chr1:10541340:GT:G	2.40423e-09	0.499924	-6.34265e-10
10541674	chr1:10541674:C:T	3.73299e-10	-1.36268	-6.34265e-10
10541704	chr1:10541704:G:A	1.806e-10	-0.469554	-1.61923
10542519	chr1:10542519:C:T	4.10969e-10	-1.2066e-10	-1.26655
10542701	chr1:10542701:C:T	5.59107e-08	-0.351077	3.99752
10542727	chr1:10542727:C:CTCCA	2.29469e-10	-0.235024	-1.61427
10543284	chr1:10543284:G:C	3.095e-10	-1.2066e-10	-1.55011
10543290	chr1:10543290:G:A	3.26627e-10	-1.2066e-10	-1.49624
10543293	chr1:10543293:C:T	2.45802e-10	-1.26596	-0.514573
10543329	chr1:10543329:T:C	3.23556e-09	-1.2066e-10	0.796895
10543388	chr1:10543388:C:G	3.2089e-09	-1.2066e-10	0.788621
10543659	chr1:10543659:T:C	1.04279e-09	-1.32633	0.990927
10543835	chr1:10543835:A:G	1.12439e-08	-0.104018	2.14654
10543867	chr1:10543867:T:C	2.34464e-10	-1.43407	-0.393692
10544017	chr1:10544017:G:A	3.23104e-09	-1.2066e-10	0.795497
10544292	chr1:10544292:A:G	1.47434e-09	-1.2066e-10	0.0109002
10544368	chr1:10544368:A:G	2.95169e-10	-1.2066e-10	-1.59752
10544482	chr1:10544482:G:A	8.86524e-09	-0.165374	1.9702
10544615	chr1:10544615:C:T	3.23104e-09	-1.2066e-10	0.795497
10545739	chr1:10545739:C:A	3.15208e-09	-1.47926	2.25002
10545795	chr1:10545795:A:G	1.96295e-09	-1.2066e-10	0.297141
10545814	chr1:10545814:C:T	3.45311e-10	-1.2066e-10	-1.44062
10545838	chr1:10545838:G:C	8.43283e-10	-0.547761	-6.34265e-10
10546133	chr1:10546133:A:G	7.25968e-10	-1.2066e-10	-0.697557
10546730	chr1:10546730:G:A	2.47497e-10	-1.49293	-0.280732
10546939	chr1:10546939:G:T	1.89905e-09	0.0868814	0.177163
10547171	chr1:10547171:C:T	6.83735e-10	-1.2066e-10	-0.757493
10547394	chr1:10547394:T:C	1.99912e-10	-0.470516	-1.51667
10547405	chr1:10547405:A:G	7.25968e-10	-1.2066e-10	-0.697557
10547477	chr1:10547477:G:A	2.46401e-09	-1.2066e-10	0.524484
10547838	chr1:10547838:C:T	6.11538e-11	-1.58935	-1.58232
10547954	chr1:10547954:G:A	1.78255e-09	-1.2066e-10	0.200739
10548151	chr1:10548151:A:G	5.4836e-10	-1.2066e-10	-0.978132
10548200	chr1:10548200:G:C	7.67623e-11	-1.60544	-1.33891
10548341	chr1:10548341:A:G	6.18974e-11	-1.59439	-1.5652
10549033	chr1:10549033:C:T	4.13219e-09	0.2931	0.7484
10549338	chr1:10549338:C:T	1.2619e-09	0.487979	-0.632669
10549775	chr1:10549775:G:A	3.69006e-10	-1.2066e-10	-1.37425
10549820	chr1:10549820:G:T	6.18129e-11	-1.59086	-1.57009
10549916	chr1:10549916:G:T	1.52316e-10	-1.26808	-0.991029
10550100	chr1:10550100:A:C	3.19997e-10	-1.2066e-10	-1.51675
10550484	chr1:10550484:T:G	3.06146e-10	-1.2066e-10	-1.561
10550623	chr1:10550623:C:T	6.19114e-11	-1.58975	-1.56961
10550641	chr1:10550641:A:G	3.11169e-10	-1.2066e-10	-1.54473
10551346	chr1:10551346:T:C	6.18108e-10	-1.4528	0.5944
10551360	chr1:10551360:G:A	5.2845e-10	-1.4524	0.437288
10551537	chr1:10551537:A:T	4.33588e-09	0.263569	0.826047
10551780	chr1:10551780:A:G	3.9153e-10	-1.2066e-10	-1.315
10552018	chr1:10552018:G:A	3.61688e-09	0.219472	0.688833
10552101	chr1:10552101:A:T	6.24924e-11	-1.59197	-1.55805
10552357	chr1:10552357:G:A	1.4728e-09	-1.2066e-10	0.00985947
10552753	chr1:10552753:T:C	5.008e-09	0.316435	0.917294
10552981	chr1:10552981:G:A	2.99302e-10	-1.2066e-10	-1.58361
10553235	chr1:10553235:G:A	3.20108e-10	-1.2066e-10	-1.51641
10553287	chr1:10553287:T:G	1.43414e-09	0.623871	-0.640616
10553344	chr1:10553344:G:A	3.08059e-10	-1.2066e-10	-1.55477
10553440	chr1:10553440:T:C	2.50066e-10	-0.13315	-1.63019
10553503	chr1:10553503:A:G	4.06781e-09	0.292848	0.732948
10553554	chr1:10553554:G:A	4.7738e-10	-1.11675	-6.34265e-10
10553603	chr1:10553603:C:T	5.91307e-10	-1.45944	0.556713
10553640	chr1:10553640:GCTTCTCCCTC:G	5.59007e-10	-1.51426	0.555357
10553863	chr1:10553863:C:T	2.54303e-09	-1.2066e-10	0.556047
10554056	chr1:10554056:G:A	3.95904e-10	-1.2066e-10	-1.30389
10554176	chr1:10554176:C:T	1.30716e-09	0.557687	-0.66714
10554359	chr1:10554359:TAAAGGGCAGACTCCA:T	3.11358e-10	-1.2066e-10	-1.54412
10554747	chr1:10554747:A:G	1.78649e-10	-1.12833	-0.971308
10554757	chr1:10554757:A:G	7.25608e-10	-1.2066e-10	-0.698053
10555925	chr1:10555925:G:A	4.27802e-10	-1.2264	-6.34265e-10
10556104	chr1:10556104:G:A	2.18697e-09	-1.2066e-10	0.40521
10556427	chr1:10556427:C:T	4.31995e-09	0.321739	0.764196
10556717	chr1:10556717:A:AG	5.98181e-11	-1.60544	-1.58831
10556977	chr1:10556977:G:A	1.68754e-09	-1.16865	1.31461
10557087	chr1:10557087:A:G	2.9919e-10	-1.2066e-10	-1.58398
10557134	chr1:10557134:A:G	2.4948e-09	-1.2066e-10	0.5369
10557215	chr1:10557215:A:T	4.1234e-09	0.325758	0.713612
10557302	chr1:10557302:T:C	5.93896e-10	-1.48184	0.583476
10557534	chr1:10557534:T:C	4.27838e-09	0.375273	0.700993
10557867	chr1:10557867:T:C	9.23082e-11	-1.56272	-1.19721
10557998	chr1:10557998:T:C	6.21598e-10	-1.2066e-10	-0.85277
10558044	chr1:10558044:G:T	8.28813e-09	-1.2066e-10	1.73752
10558052	chr1:10558052:A:G	1.9931e-10	-1.11391	-0.876293
10558309	chr1:10558309:G:T	4.28338e-10	-1.2066e-10	-1.22515
10558540	chr1:10558540:G:A	3.53637e-10	-1.2066e-10	-1.41679
10558937	chr1:10558937:C:A	4.7959e-09	0.440929	0.749524
10559606	chr1:10559606:C:T	3.43781e-10	-1.2066e-10	-1.44506
10559908	chr1:10559908:G:C	5.74491e-09	0.623257	0.74775
10559937	chr1:10559937:G:T	6.95275e-11	-1.59632	-1.44702
10560080	chr1:10560080:G:A	2.93575e-10	-1.2066e-10	-1.60293
10560150	chr1:10560150:C:T	7.28369e-10	-1.2066e-10	-0.694255
10560182	chr1:10560182:C:T	1.70157e-09	0.763227	-0.608984
10560213	chr1:10560213:A:G	4.81269e-09	0.463063	0.730886
10560644	chr1:10560644:C:T	3.04309e-10	-1.2066e-10	-1.56702
10560662	chr1:10560662:T:C	5.91117e-09	-0.119496	1.51903
10560993	chr1:10560993:A:G	3.93365e-10	0.0438487	-1.35418
10561093	chr1:10561093:G:A	7.32131e-10	-1.2066e-10	-0.689103
10561220	chr1:10561220:C:A	3.53093e-10	-1.2066e-10	-1.41833
10561228	chr1:10561228:C:A	3.06146e-10	-1.2066e-10	-1.561
10561848	chr1:10561848:C:T	2.42815e-09	-1.2066e-10	0.509821
10561909	chr1:10561909:A:C	7.41979e-11	-1.56791	-1.41042
10562016	chr1:10562016:A:G	3.08997e-10	-1.2066e-10	-1.55173
10562317	chr1:10562317:A:G	3.8563e-10	-0.165544	-1.16464
10562324	chr1:10562324:A:C	7.30195e-10	-1.2066e-10	-0.691752
10562341	chr1:10562341:T:G	3.44132e-10	-1.2066e-10	-1.44404
10562617	chr1:10562617:G:A	4.11022e-10	-1.2066e-10	-1.26642
10562746	chr1:10562746:C:T	4.16797e-10	-1.2066e-10	-1.25246
10562858	chr1:10562858:T:C	5.68251e-09	-0.33684	1.69693
10562968	chr1:10562968:A:G	2.94684e-10	-1.59916	-6.34265e-10
10563119	chr1:10563119:T:C	1.71595e-09	0.667537	-0.50488
10563182	chr1:10563182:T:C	3.52827e-09	-0.430004	1.3135
10563651	chr1:10563651:G:A	6.0257e-11	-1.58796	-1.59848
10563729	chr1:10563729:G:A	7.26947e-11	-1.57282	-1.42597
10563784	chr1:10563784:T:C	1.81329e-10	-1.53973	-0.545024
10563861	chr1:10563861:A:G	5.5814e-10	-1.2066e-10	-0.960453
10564000	chr1:10564000:CAT:C	4.1816e-10	-0.0914964	-1.1577
10564258	chr1:10564258:A:G	5.73124e-09	-0.339902	1.70853
10564411	chr1:10564411:A:G	6.29394e-09	-0.306527	1.76881
10564568	chr1:10564568:C:T	3.12688e-10	-1.2066e-10	-1.53986
10565039	chr1:10565039:G:T	3.12755e-10	-1.2066e-10	-1.53964
10565124	chr1:10565124:G:A	7.27203e-10	-1.2066e-10	-0.695857
10565148	chr1:10565148:C:T	8.55181e-09	-1.2066e-10	1.76884
10565154	chr1:10565154:G:A	5.76618e-09	-1.2066e-10	1.3747
10565416	chr1:10565416:A:G	7.31391e-09	-1.2066e-10	1.61247
10565597	chr1:10565597:C:T	6.06454e-11	-1.58536	-1.59466
10566230	chr1:10566230:G:T	6.21881e-09	-0.356443	1.80671
10566536	chr1:10566536:T:C	7.28421e-10	-1.2066e-10	-0.694183
10566865	chr1:10566865:G:C	5.78001e-09	-0.376766	1.75386
10567361	chr1:10567361:A:G	6.17588e-10	-1.2066e-10	-0.859241
10567562	chr1:10567562:C:T	4.1932e-09	-0.507305	1.56346
10567848	chr1:10567848:C:T	8.26902e-11	-1.57338	-1.29658
10568097	chr1:10568097:C:T	3.06882e-10	-1.2066e-10	-1.5586
10568190	chr1:10568190:C:G	1.3182e-09	-1.2066e-10	-0.101039
10568293	chr1:10568293:G:A	1.53813e-09	-0.368854	0.422115
10568825	chr1:10568825:C:T	5.71035e-09	-0.322539	1.68751
10568970	chr1:10568970:C:T	4.15924e-10	-1.2066e-10	-1.25456
10569254	chr1:10569254:T:C	3.19936e-10	-1.2066e-10	-1.51694
10569433	chr1:10569433:C:T	1.53324e-09	-1.2066e-10	0.0500737
10569505	chr1:10569505:G:A	5.95027e-09	-0.398146	1.80428
10569600	chr1:10569600:A:G	3.22743e-10	-1.2066e-10	-1.50821
10569715	chr1:10569715:G:T	3.93334e-10	-1.3104	-6.34265e-10
10569790	chr1:10569790:T:C	4.21932e-10	-1.2066e-10	-1.24022
10569875	chr1:10569875:C:T	7.79857e-11	-1.56861	-1.35993
10570243	chr1:10570243:A:G	4.19534e-10	-1.2066e-10	-1.24592
10570481	chr1:10570481:C:T	6.04274e-11	-1.58482	-1.59881
10570609	chr1:10570609:G:A	2.71411e-09	-1.2066e-10	0.621156
10570909	chr1:10570909:G:A	6.30574e-09	-0.416575	1.88073
10571180	chr1:10571180:C:T	4.43252e-10	-1.54467	0.353741
10571393	chr1:10571393:G:A	6.52821e-09	-1.2066e-10	1.49883
10571398	chr1:10571398:C:G	5.90806e-10	-1.2066e-10	-0.903575
10571448	chr1:10571448:G:A	3.04667e-10	-1.2066e-10	-1.56584
10571682	chr1:10571682:G:A	5.62365e-09	-0.389312	1.73898
10571707	chr1:10571707:G:T	8.00184e-11	-1.5969	-1.3059
10571758	chr1:10571758:G:A	5.5247e-09	-0.401306	1.73323
10572178	chr1:10572178:C:T	6.74565e-10	-1.20676	0.435763
10572303	chr1:10572303:G:A	3.14951e-10	-1.2066e-10	-1.53265
10572464	chr1:10572464:G:A	2.64627e-09	-1.2066e-10	0.595841
10572558	chr1:10572558:A:G	4.39059e-10	-0.0299646	-1.17047
10572590	chr1:10572590:G:A	5.5588e-09	-0.390161	1.72824
10572599	chr1:10572599:A:G	2.80092e-09	-1.2066e-10	0.652638
10572794	chr1:10572794:C:T	3.25478e-10	-1.2066e-10	-1.49977
10572898	chr1:10572898:C:T	5.61162e-09	-1.2066e-10	1.34753
10573188	chr1:10573188:G:A	2.16721e-09	-1.24247	1.63861
10573216	chr1:10573216:G:A	5.82618e-09	-0.389995	1.77505
10573396	chr1:10573396:G:A	6.67405e-09	-0.3429	1.86382
10573432	chr1:10573432:A:G	3.06734e-10	0.0462004	-1.60528
10573465	chr1:10573465:C:G	3.19936e-10	-1.2066e-10	-1.51694
10573486	chr1:10573486:C:A	5.37645e-09	-0.437179	1.7419
10573594	chr1:10573594:G:A	3.44702e-10	-0.270192	-1.17219
10573965	chr1:10573965:G:A	8.97673e-10	-1.2066e-10	-0.485258
10574114	chr1:10574114:T:C	1.8848e-09	-0.455898	0.712414
10574509	chr1:10574509:T:G	3.13825e-09	-1.2066e-10	0.766358
10574729	chr1:10574729:G:A	3.13895e-10	-1.2066e-10	-1.536
10575064	chr1:10575064:G:A	2.6688e-10	-0.223329	-1.47493
10575202	chr1:10575202:A:G	2.84151e-10	-1.2066e-10	-1.63556
10575271	chr1:10575271:C:T	1.39905e-10	-1.45042	-0.893679
10575305	chr1:10575305:C:T	4.51159e-10	0.020744	-1.19399
10575599	chr1:10575599:T:C	4.53028e-10	-0.582324	-0.586786
10575944	chr1:10575944:C:T	1.26605e-09	-1.2066e-10	-0.141405
10576386	chr1:10576386:G:A	5.83727e-09	-0.393243	1.7802
10576817	chr1:10576817:C:T	6.12188e-11	-1.60482	-1.56579
10576898	chr1:10576898:A:T	5.77756e-09	-0.499826	1.8765
10577021	chr1:10577021:C:T	3.35642e-10	-1.2066e-10	-1.46902
10577213	chr1:10577213:A:G	3.17639e-10	-1.2066e-10	-1.52415
10577217	chr1:10577217:C:T	2.543e-09	0.556038	-6.34265e-10
10577279	chr1:10577279:C:T	3.21705e-10	-1.2066e-10	-1.51143
10578145	chr1:10578145:G:A	1.1946e-08	-0.974207	3.0773
10578547	chr1:10578547:C:T	2.59338e-10	-1.04382	-0.68311
10578684	chr1:10578684:A:T	6.04012e-10	-1.2066e-10	-0.881469
10579441	chr1:10579441:C:T	3.06146e-10	-1.2066e-10	-1.561
10579593	chr1:10579593:C:T	7.61373e-11	-1.56155	-1.39097
10579654	chr1:10579654:G:A	3.24225e-10	-1.2066e-10	-1.50363
10580276	chr1:10580276:A:G	1.45924e-09	-1.23938	1.23999
10580327	chr1:10580327:C:T	4.98804e-10	-1.07285	-6.34265e-10
10580381	chr1:10580381:C:T	2.86912e-09	-0.974539	1.65124
10580435	chr1:10580435:G:C	5.4153e-10	-1.2066e-10	-0.990665
10581446	chr1:10581446:C:T	3.21267e-10	-1.2066e-10	-1.51279
10581746	chr1:10581746:TTAATTTA:T	2.65284e-10	-0.392068	-1.3122
10582011	chr1:10582011:GATTAA:G	3.08026e-10	-1.59892	0.044045
10582175	chr1:10582175:A:G	3.12176e-10	-1.2066e-10	-1.5415
10582449	chr1:10582449:A:G	4.43756e-10	-1.55791	0.36812
10582826	chr1:10582826:C:T	5.08203e-10	0.551064	-1.60525
10583140	chr1:10583140:G:A	1.9338e-10	-1.1954	-0.825006
10583376	chr1:10583376:C:T	4.2779e-10	-1.2066e-10	-1.22643
10583410	chr1:10583410:TG:T	5.67791e-10	-1.2066e-10	-0.943311
10583617	chr1:10583617:C:T	7.4287e-10	-1.2066e-10	-0.674543
10583620	chr1:10583620:T:G	6.00941e-10	-1.2066e-10	-0.886566
10583913	chr1:10583913:G:A	7.40036e-10	-1.2066e-10	-0.678364
10584092	chr1:10584092:G:A	3.4262e-10	-0.242811	-1.20563
10584111	chr1:10584111:T:C	2.86798e-10	-1.2066e-10	-1.62629
10584284	chr1:10584284:A:G	3.3825e-10	-1.2066e-10	-1.46128
10584294	chr1:10584294:G:A	6.98815e-11	-1.4244	-1.61386
10584341	chr1:10584341:C:T	7.63298e-11	-1.37963	-1.57038
10584437	chr1:10584437:T:C	7.67241e-11	-1.38352	-1.56133
10584932	chr1:10584932:A:G	3.02337e-10	-1.2066e-10	-1.57352
10585565	chr1:10585565:C:T	7.44095e-10	-1.2066e-10	-0.672894
10585599	chr1:10585599:G:C	6.02112e-11	-1.55411	-1.63309
10585677	chr1:10585677:C:T	1.57044e-10	-0.743939	-1.4846
10585764	chr1:10585764:T:C	3.16863e-10	-1.2066e-10	-1.52659
10585967	chr1:10585967:A:T	3.55205e-10	-1.2066e-10	-1.41237
10586329	chr1:10586329:T:C	5.67891e-10	-0.943135	-6.34265e-10
10586519	chr1:10586519:C:T	4.98548e-10	-1.07336	-6.34265e-10
10587223	chr1:10587223:G:A	9.85044e-11	-1.06245	-1.63251
10587238	chr1:10587238:C:T	3.89083e-10	-1.2066e-10	-1.32127
10587867	chr1:10587867:C:T	8.64497e-11	-1.19019	-1.63531
10588006	chr1:10588006:C:T	4.12482e-10	-1.26287	-6.34265e-10
10588043	chr1:10588043:TG:T	6.3633e-10	-1.2066e-10	-0.829346
10588359	chr1:10588359:A:T	2.8413e-10	-1.2066e-10	-1.63563
10588437	chr1:10588437:T:TA	4.71097e-10	-1.2066e-10	-1.13
10588748	chr1:10588748:G:A	3.15423e-10	-1.2066e-10	-1.53115
10588997	chr1:10588997:G:A	4.60062e-10	-1.1537	-6.34265e-10
10589119	chr1:10589119:C:T	3.13235e-10	-1.2066e-10	-1.53811
10589166	chr1:10589166:G:A	1.28182e-10	-0.831051	-1.60056
10589200	chr1:10589200:A:G	2.84623e-10	-1.2066e-10	-1.6339
10589310	chr1:10589310:G:A	4.26067e-10	-1.23047	-6.34265e-10
10589908	chr1:10589908:C:A	9.36929e-11	-1.13913	-1.60591
10590011	chr1:10590011:C:T	9.92397e-11	-1.08085	-1.60668
10590068	chr1:10590068:G:A	9.56418e-11	-1.12522	-1.59923
10590144	chr1:10590144:G:A	7.74788e-11	-1.3581	-1.57695
10590291	chr1:10590291:G:A	3.4144e-09	-1.2066e-10	0.850693
10590325	chr1:10590325:T:C	4.19713e-10	-1.2066e-10	-1.24549
10590428	chr1:10590428:C:T	4.05713e-10	-1.27942	-6.34265e-10
10590645	chr1:10590645:A:G	4.00073e-10	-1.2066e-10	-1.29342
10590690	chr1:10590690:T:C	7.29743e-09	-1.2066e-10	1.61021
10591320	chr1:10591320:A:T	4.34927e-10	-1.2066e-10	-1.20988
10591363	chr1:10591363:C:CT	6.53569e-11	-1.51256	-1.59264
10591403	chr1:10591403:C:T	5.76547e-11	-1.60167	-1.62892
10591532	chr1:10591532:T:C	4.43027e-10	-1.19143	-6.34265e-10
10591546	chr1:10591546:T:C	4.7205e-10	-1.2215	0.093521
10591610	chr1:10591610:C:T	3.04738e-10	-1.2066e-10	-1.56561
10592250	chr1:10592250:T:C	1.34955e-09	-1.2066e-10	-0.0775379
10592488	chr1:10592488:G:A	6.77883e-11	-1.60553	-1.46314
10592548	chr1:10592548:G:A	1.96789e-10	-0.902546	-1.10039
10592920	chr1:10592920:T:C	2.56841e-10	-0.319608	-1.417
10593157	chr1:10593157:AT:A	3.872e-10	-1.2066e-10	-1.32612
10593565	chr1:10593565:T:C	1.64893e-10	-1.34089	-0.838882
10594312	chr1:10594312:A:G	9.00772e-11	-1.42663	-1.35777
10594495	chr1:10594495:C:T	1.3758e-10	-1.59573	-0.765126
10594631	chr1:10594631:T:C	2.18118e-10	-0.335136	-1.56489
10594780	chr1:10594780:G:A	3.78782e-10	-0.10822	-1.23988
10595652	chr1:10595652:G:A	4.99938e-10	0.562133	-1.63271
10595862	chr1:10595862:A:AG	2.06028e-10	-1.51634	-0.440708
10596267	chr1:10596267:C:T	2.49616e-10	-1.6053	-0.159842
10596278	chr1:10596278:C:T	6.61488e-11	-1.59381	-1.49934
10596470	chr1:10596470:G:A	4.66189e-10	-1.2066e-10	-1.14047
10596607	chr1:10596607:G:T	5.99079e-11	-1.57667	-1.61559
10596770	chr1:10596770:T:C	4.5843e-10	-1.2066e-10	-1.15726
10597327	chr1:10597327:A:G	3.5414e-08	-1.2066e-10	3.1898
10597410	chr1:10597410:A:G	1.72494e-10	-1.57951	-0.555194
10597547	chr1:10597547:C:T	3.93785e-09	-1.2066e-10	0.993328
10597855	chr1:10597855:T:C	4.38921e-09	-1.2066e-10	1.10184
10597863	chr1:10597863:T:C	3.04546e-10	-1.56624	-6.34265e-10
10598145	chr1:10598145:G:A	5.31105e-10	0.613947	-1.62405
10598164	chr1:10598164:T:C	3.35883e-08	0.0509653	3.08591
10598291	chr1:10598291:C:T	3.44266e-09	-1.2066e-10	0.858937
10598310	chr1:10598310:C:T	4.23577e-10	-1.2066e-10	-1.23633
10598792	chr1:10598792:C:T	4.27174e-10	-1.2066e-10	-1.22787
10598876	chr1:10598876:CCT:C	5.92652e-10	0.628618	-1.52907
10598899	chr1:10598899:A:G	3.26414e-10	-1.2066e-10	-1.4969
10599095	chr1:10599095:C:T	3.03732e-10	-1.56892	-6.34265e-10
10599120	chr1:10599120:A:G	4.05142e-10	-1.2066e-10	-1.28083
10599281	chr1:10599281:C:G	8.84763e-10	-0.499744	-6.34265e-10
10600423	chr1:10600423:A:G	5.4841e-10	-1.2066e-10	-0.97804
10600958	chr1:10600958:C:T	2.93007e-10	-1.60487	-6.34265e-10
10601130	chr1:10601130:C:T	3.55489e-10	-1.2066e-10	-1.41157
10601183	chr1:10601183:A:C	5.28023e-10	-1.2066e-10	-1.01592
10601502	chr1:10601502:C:T	2.97576e-10	-1.58939	-6.34265e-10
10601605	chr1:10601605:G:A	3.72348e-09	-1.2066e-10	0.937352
10601654	chr1:10601654:TTGTCC:T	1.07996e-09	-1.2066e-10	-0.300382
10603516	chr1:10603516:C:T	2.22456e-07	-0.00145305	5.02887
10603539	chr1:10603539:CAGTTCAGG:C	1.22971e-09	-0.17053	-6.34265e-10
10603802	chr1:10603802:A:G	3.00423e-10	-1.2066e-10	-1.57987
10603821	chr1:10603821:A:T	3.18914e-10	-1.2066e-10	-1.52014
10604004	chr1:10604004:A:G	3.74316e-10	-1.2066e-10	-1.35996
10604122	chr1:10604122:G:A	2.92606e-10	-1.2066e-10	-1.60624
10604509	chr1:10604509:G:A	1.61807e-10	-1.55555	-0.643103
10604522	chr1:10604522:G:T	3.42514e-10	-1.44875	-6.34265e-10
10604651	chr1:10604651:G:A	2.93829e-10	-1.60206	-6.34265e-10
10604666	chr1:10604666:T:C	9.10375e-10	-1.2066e-10	-0.471206
10604862	chr1:10604862:G:A	3.67454e-10	-1.2066e-10	-1.37847
10606460	chr1:10606460:T:G	2.01483e-10	-1.48155	-0.497805
10606535	chr1:10606535:TG:T	4.22317e-10	0.131522	-1.37083
10606589	chr1:10606589:C:T	1.18195e-09	0.421338	-0.63148
10606678	chr1:10606678:A:G	1.57233e-09	-0.772224	0.847476
10606700	chr1:10606700:A:G	3.05561e-10	-1.2066e-10	-1.56291
10609041	chr1:10609041:C:G	2.13051e-09	-0.64818	1.02723
10609453	chr1:10609453:A:G	2.87233e-10	-1.2066e-10	-1.62477
10609460	chr1:10609460:T:A	4.38876e-10	0.197232	-1.39808
10609600	chr1:10609600:A:G	2.84798e-10	-1.2066e-10	-1.63328
10609727	chr1:10609727:G:A	8.25202e-10	-1.2066e-10	-0.569435
10609767	chr1:10609767:C:A	3.03939e-09	-1.2066e-10	0.73435
10609778	chr1:10609778:G:A	3.27079e-10	-1.2066e-10	-1.49486
10610149	chr1:10610149:A:C	2.79647e-08	-1.2066e-10	2.95364
10610433	chr1:10610433:C:G	1.40638e-09	-1.2066e-10	-0.0362907
10610572	chr1:10610572:C:T	3.53351e-10	-1.2066e-10	-1.4176
10611265	chr1:10611265:C:T	2.96424e-10	-1.2066e-10	-1.59327
10611266	chr1:10611266:A:G	1.26342e-10	-1.50406	-0.942014
10611370	chr1:10611370:C:T	2.26597e-10	-0.402992	-1.4589
10611508	chr1:10611508:G:A	6.92996e-11	-1.58182	-1.46481
10612017	chr1:10612017:C:T	3.24904e-10	-1.2066e-10	-1.50153
10612372	chr1:10612372:C:G	6.49254e-10	0.123551	-0.93279
10612560	chr1:10612560:C:A	3.99822e-10	-1.29404	-6.34265e-10
10612878	chr1:10612878:A:G	6.34996e-10	0.116304	-0.94775
10612924	chr1:10612924:G:A	3.17321e-10	-1.2066e-10	-1.52515
10613120	chr1:10613120:G:A	3.99201e-10	-1.2956	-6.34265e-10
10613137	chr1:10613137:G:A	5.46787e-10	-1.53415	0.553143
10613339	chr1:10613339:A:G	2.98643e-10	-1.58581	-6.34265e-10
10613689	chr1:10613689:C:T	9.65894e-09	-1.2066e-10	1.89058
10614203	chr1:10614203:C:T	9.62504e-09	-1.2066e-10	1.88706
10614449	chr1:10614449:G:GTT	3.58004e-10	-1.2066e-10	-1.40452
10614625	chr1:10614625:T:C	2.85533e-10	-1.2066e-10	-1.63071
10617367	chr1:10617367:C:G	7.77924e-10	-1.2066e-10	-0.628434
10617480	chr1:10617480:C:T	4.0833e-10	-1.2066e-10	-1.27299
10618300	chr1:10618300:T:A	3.53114e-10	-1.2066e-10	-1.41827
10618382	chr1:10618382:G:T	3.29188e-10	-1.2066e-10	-1.48843
10618553	chr1:10618553:G:A	1.27958e-09	-0.432789	0.302011
10618674	chr1:10618674:C:T	2.7297e-09	-1.2066e-10	0.626884
10618786	chr1:10618786:C:T	1.53236e-09	-0.288453	0.337954
10618982	chr1:10618982:A:G	2.99209e-10	-1.2066e-10	-1.58392
10619528	chr1:10619528:C:T	3.30724e-09	-1.2066e-10	0.818805
10619557	chr1:10619557:C:T	1.44484e-10	-1.58323	-0.728664
10619980	chr1:10619980:C:T	3.12332e-09	-0.134231	0.89582
10619983	chr1:10619983:C:T	4.35112e-10	-1.2066e-10	-1.20946
10620761	chr1:10620761:T:C	4.61416e-10	-1.15076	-6.34265e-10
10621007	chr1:10621007:G:C	2.85257e-10	-1.2066e-10	-1.63167
10621082	chr1:10621082:C:T	2.92835e-10	-1.2066e-10	-1.60545
10621496	chr1:10621496:G:A	1.36162e-07	-1.2066e-10	4.53654
10621572	chr1:10621572:C:T	1.5506e-09	-1.2066e-10	0.0613316
10622187	chr1:10622187:C:T	1.20303e-09	-1.55172	1.35925
10622800	chr1:10622800:C:T	1.34574e-10	-1.2796	-1.10334
10622843	chr1:10622843:G:A	3.0784e-09	-1.2066e-10	0.747102
10623109	chr1:10623109:G:A	3.30414e-10	-1.2066e-10	-1.48472
10623185	chr1:10623185:C:T	1.00815e-10	-1.46333	-1.20845
10623615	chr1:10623615:C:T	5.39744e-10	-0.993967	-6.34265e-10
10623626	chr1:10623626:G:T	2.04514e-08	0.0476014	2.59314
10623657	chr1:10623657:C:T	2.26859e-09	-1.2066e-10	0.441851
10623980	chr1:10623980:C:A	6.41948e-10	-1.2066e-10	-0.820557
10624356	chr1:10624356:G:A	1.42162e-09	-1.2066e-10	-0.025511
10624365	chr1:10624365:C:A	3.65656e-10	-1.2066e-10	-1.38337
10624855	chr1:10624855:C:G	3.01146e-10	-1.2066e-10	-1.57747
10625185	chr1:10625185:G:A	5.27198e-09	-1.2066e-10	1.2851
10625873	chr1:10625873:C:T	2.99647e-09	-0.0730072	0.793134
10626512	chr1:10626512:C:T	3.0592e-09	-1.2066e-10	0.740845
10627015	chr1:10627015:C:T	8.35921e-10	-0.556529	-6.34265e-10
10627669	chr1:10627669:G:C	2.80433e-08	0.115091	2.84135
10628870	chr1:10628870:T:G	2.66287e-09	-1.2066e-10	0.602096
10629621	chr1:10629621:G:A	9.93717e-10	-0.38361	-6.34265e-10
10629726	chr1:10629726:C:T	5.58023e-10	-1.2066e-10	-0.960662
10629867	chr1:10629867:C:T	8.98918e-11	-1.50536	-1.28109
10630825	chr1:10630825:C:G	3.05459e-10	-1.2066e-10	-1.56325
10630826	chr1:10630826:C:T	1.54538e-08	-0.0544714	2.41502
10631673	chr1:10631673:A:G	1.3348e-09	-1.2066e-10	-0.0885244
10631772	chr1:10631772:G:A	9.22028e-10	-0.458488	-6.34265e-10
10631880	chr1:10631880:G:C	4.5551e-10	-1.16365	-6.34265e-10
10632240	chr1:10632240:T:C	9.05542e-11	-1.41867	-1.36044
10632325	chr1:10632325:T:A	9.5027e-11	-1.41262	-1.31828
10632326	chr1:10632326:C:A	9.46503e-11	-1.41659	-1.31828
10632784	chr1:10632784:G:A	4.88694e-10	-1.09333	-6.34265e-10
10633237	chr1:10633237:A:G	9.51883e-11	-1.433	-1.2962
10633803	chr1:10633803:C:T	3.34802e-10	-1.2066e-10	-1.47152
10633872	chr1:10633872:C:T	4.06905e-10	-1.2066e-10	-1.27648
10633983	chr1:10633983:A:G	3.01762e-10	-1.2066e-10	-1.57542
10634068	chr1:10634068:G:A	1.92436e-08	0.21748	2.36239
10634217	chr1:10634217:C:G	9.0323e-11	-1.43109	-1.35059
10634339	chr1:10634339:C:T	4.50778e-09	-1.2066e-10	1.1285
10634850	chr1:10634850:C:T	5.07412e-10	0.578301	-1.63404
10635551	chr1:10635551:G:A	3.02073e-10	-1.2066e-10	-1.57439
10635884	chr1:10635884:A:C	2.86961e-10	-1.2066e-10	-1.62572
10636340	chr1:10636340:G:C	2.85491e-10	-1.2066e-10	-1.63085
10637335	chr1:10637335:C:T	1.92534e-10	-0.784411	-1.24038
10637406	chr1:10637406:C:A	2.94113e-10	-1.6011	-6.34265e-10
10638639	chr1:10638639:G:A	2.95203e-10	-1.2066e-10	-1.5974
10638871	chr1:10638871:C:T	1.04493e-09	-1.2066e-10	-0.33336
10639009	chr1:10639009:G:C	1.11091e-10	-1.35383	-1.22089
10640391	chr1:10640391:T:C	2.84233e-10	-1.2066e-10	-1.63527
10640560	chr1:10640560:A:G	1.17721e-09	-1.2066e-10	-0.214161
10640748	chr1:10640748:T:C	3.88858e-10	-1.60538	0.283531
10640798	chr1:10640798:G:A	2.93692e-10	-1.60253	-6.34265e-10
10641381	chr1:10641381:C:A	2.4122e-10	-1.6022	-0.197157
10641567	chr1:10641567:C:G	1.21298e-09	-1.57599	1.39176
10641752	chr1:10641752:G:T	2.96113e-10	-1.59432	-6.34265e-10
10641762	chr1:10641762:C:G	5.05572e-10	-1.2066e-10	-1.05937
10641809	chr1:10641809:G:A	2.84397e-10	-1.39082	-0.243875
10642062	chr1:10642062:G:C	4.20901e-10	-1.2066e-10	-1.24267
10642214	chr1:10642214:G:A	4.29205e-10	-1.2066e-10	-1.22313
10642450	chr1:10642450:G:A	4.60895e-10	-1.2066e-10	-1.15189
10642655	chr1:10642655:C:T	5.79431e-11	-1.59374	-1.63186
10643346	chr1:10643346:G:A	3.65794e-10	-1.2066e-10	-1.38299
10643571	chr1:10643571:C:T	1.1657e-10	-1.09346	-1.43311
10644013	chr1:10644013:T:C	3.76816e-10	-1.2066e-10	-1.35331
10644100	chr1:10644100:A:C	6.93391e-10	-1.2066e-10	-0.743469
10644490	chr1:10644490:A:T	1.35345e-10	-1.01685	-1.36039
10644509	chr1:10644509:G:A	9.22497e-10	-1.2066e-10	-0.457979
10644631	chr1:10644631:C:T	6.21961e-11	-1.53718	-1.61759
10644831	chr1:10644831:G:C	1.47085e-10	-1.58571	-0.708342
10644911	chr1:10644911:C:T	2.96935e-10	-1.59155	-6.34265e-10
10645053	chr1:10645053:G:A	8.89146e-11	-1.6018	-1.19559
10645256	chr1:10645256:C:T	2.85418e-10	-1.2066e-10	-1.63111
10645516	chr1:10645516:C:T	6.94045e-10	-1.2066e-10	-0.742526
10645546	chr1:10645546:G:T	9.34433e-10	-1.2066e-10	-0.445123
10645803	chr1:10645803:G:A	2.06718e-10	-0.828719	-1.12499
10645823	chr1:10645823:A:G	3.17595e-10	-1.37307	-0.151218
10646110	chr1:10646110:G:A	2.93304e-10	-1.60385	-6.34265e-10
10646425	chr1:10646425:A:G	1.73913e-09	0.176076	-6.34265e-10
10646866	chr1:10646866:G:A	1.56841e-09	-1.2066e-10	0.0727526
10647125	chr1:10647125:G:A	3.94779e-10	-1.2066e-10	-1.30674
10647202	chr1:10647202:C:T	3.96625e-10	-1.2066e-10	-1.30207
10647562	chr1:10647562:G:A	4.445e-10	-1.2066e-10	-1.18811
10647755	chr1:10647755:G:A	1.96715e-10	-1.18347	-0.819838
10647872	chr1:10647872:C:T	5.35458e-10	-1.2066e-10	-1.00194
10647971	chr1:10647971:G:A	5.64662e-10	-1.2066e-10	-0.948835
10648085	chr1:10648085:A:G	2.13805e-10	-1.39262	-0.527382
10648558	chr1:10648558:G:C	2.84243e-10	-1.2066e-10	-1.63523
10648676	chr1:10648676:C:G	3.0616e-10	-1.2066e-10	-1.56095
10648955	chr1:10648955:G:A	1.09716e-08	-1.2066e-10	2.018
10649210	chr1:10649210:C:T	5.79929e-11	-1.59944	-1.6253
10649354	chr1:10649354:G:C	7.04944e-09	-1.2066e-10	1.57564
10649456	chr1:10649456:G:A	2.84296e-10	-1.2066e-10	-1.63505
10650043	chr1:10650043:A:G	4.86981e-10	-1.2066e-10	-1.09684
10650198	chr1:10650198:G:A	2.05433e-10	-1.46365	-0.496293
10650792	chr1:10650792:G:GC	3.56955e-10	-1.40323	-0.00422944
10651221	chr1:10651221:C:T	2.0749e-10	-1.38345	-0.566532
10651594	chr1:10651594:C:T	2.85065e-10	-1.2066e-10	-1.63234
10651650	chr1:10651650:G:A	4.40934e-10	-1.2066e-10	-1.19617
10651853	chr1:10651853:T:C	2.48089e-09	0.531309	-6.34265e-10
10651973	chr1:10651973:G:T	7.15141e-10	-0.712584	-6.34265e-10
10651974	chr1:10651974:C:A	7.19767e-10	-0.706135	-6.34265e-10
10652380	chr1:10652380:G:C	3.22567e-10	-1.2066e-10	-1.50875
10653133	chr1:10653133:G:A	4.70697e-10	-1.2066e-10	-1.13085
10653248	chr1:10653248:G:T	6.34408e-10	-1.2066e-10	-0.832371
10653750	chr1:10653750:G:A	3.94332e-10	-1.30787	-6.34265e-10
10654137	chr1:10654137:G:A	1.38369e-09	-1.2066e-10	-0.0525523
10654164	chr1:10654164:C:T	3.94732e-10	-1.30686	-6.34265e-10
10654237	chr1:10654237:G:C	1.04749e-10	-0.997952	-1.63554
10654345	chr1:10654345:C:T	1.01891e-10	-1.03786	-1.62329
10654379	chr1:10654379:C:T	1.88607e-10	-0.851523	-1.19387
10654854	chr1:10654854:T:C	7.45151e-11	-1.42506	-1.549
10654911	chr1:10654911:G:A	1.21009e-09	-1.2066e-10	-0.186613
10655195	chr1:10655195:A:T	5.86126e-10	-1.2066e-10	-0.911528
10655853	chr1:10655853:C:T	4.01474e-10	-1.2066e-10	-1.28992
10656105	chr1:10656105:G:T	7.47904e-09	-1.2066e-10	1.6348
10656193	chr1:10656193:G:A	3.14887e-10	-1.2066e-10	-1.53285
10656685	chr1:10656685:G:A	7.33153e-10	-1.2066e-10	-0.687709
10657134	chr1:10657134:GA:G	3.52479e-10	-1.2066e-10	-1.42007
10657363	chr1:10657363:C:T	3.1352e-10	-1.2066e-10	-1.5372
10657398	chr1:10657398:C:T	4.01574e-10	-1.28967	-6.34265e-10
10657414	chr1:10657414:T:G	1.20968e-09	-1.2066e-10	-0.186951
10657679	chr1:10657679:C:T	7.61558e-09	-1.2066e-10	1.65289
10657999	chr1:10657999:T:C	9.21715e-10	-1.2066e-10	-0.458827
10658168	chr1:10658168:G:A	4.24937e-10	-1.2066e-10	-1.23312
10658320	chr1:10658320:G:A	4.43843e-10	-1.18959	-6.34265e-10
10658498	chr1:10658498:A:G	4.25004e-10	-1.2066e-10	-1.23296
10658878	chr1:10658878:G:A	2.89394e-10	-1.2066e-10	-1.61727
10658976	chr1:10658976:C:T	4.06266e-10	-1.2066e-10	-1.27805
10659101	chr1:10659101:TC:T	1.53595e-10	-0.917214	-1.33353
10659321	chr1:10659321:GT:G	1.47918e-10	-1.14074	-1.14766
10659327	chr1:10659327:TGTCATGG:T	1.51827e-10	-1.11864	-1.14368
10659384	chr1:10659384:G:A	7.06249e-09	-1.2066e-10	1.57749
10659393	chr1:10659393:C:T	3.29731e-10	-1.2066e-10	-1.48679
10659414	chr1:10659414:G:T	3.07852e-10	-1.2066e-10	-1.55544
10659464	chr1:10659464:A:G	3.95565e-10	-1.2066e-10	-1.30475
10659481	chr1:10659481:G:C	1.03058e-09	-1.2066e-10	-0.347191
10659492	chr1:10659492:G:A	1.43914e-10	-1.59805	-0.717797
10659512	chr1:10659512:G:A	7.3465e-10	-1.2066e-10	-0.685669
10659588	chr1:10659588:A:G	2.19277e-09	-0.618253	1.02611
10659592	chr1:10659592:G:C	3.0797e-10	-1.2066e-10	-1.55506
10659637	chr1:10659637:G:A	5.26465e-10	-1.2066e-10	-1.01888
10659761	chr1:10659761:G:A	4.79052e-10	-1.11325	-6.34265e-10
10660248	chr1:10660248:A:G	3.29337e-10	-1.48798	-6.34265e-10
10660397	chr1:10660397:C:T	5.85889e-09	-1.2066e-10	1.39065
10660544	chr1:10660544:G:A	3.10386e-10	-1.54725	-6.34265e-10
10660637	chr1:10660637:T:G	3.04541e-10	-1.2066e-10	-1.56626
10660718	chr1:10660718:A:T	2.87122e-10	-1.2066e-10	-1.62516
10660848	chr1:10660848:C:T	4.34682e-10	-1.21045	-6.34265e-10
10660873	chr1:10660873:G:A	4.69571e-10	-1.2066e-10	-1.13324
10660905	chr1:10660905:C:T	2.84539e-10	-1.2066e-10	-1.63419
10661136	chr1:10661136:G:A	5.87319e-11	-1.58823	-1.62385
10661345	chr1:10661345:G:A	7.41953e-11	-1.5835	-1.39487
10661980	chr1:10661980:T:A	2.87131e-10	-1.2066e-10	-1.62512
10662009	chr1:10662009:C:T	1.12592e-10	-1.30443	-1.25686
10662397	chr1:10662397:T:C	3.68626e-10	-1.2066e-10	-1.37528
10662447	chr1:10662447:C:T	8.58895e-11	-1.26962	-1.56238
10662553	chr1:10662553:ACT:A	3.02256e-10	-1.57379	-6.34265e-10
10662874	chr1:10662874:G:A	1.41062e-09	-1.2066e-10	-0.0332753
10662930	chr1:10662930:C:T	4.99892e-10	-1.2066e-10	-1.07067
10663050	chr1:10663050:C:T	3.21506e-10	-1.2066e-10	-1.51205
10663130	chr1:10663130:G:A	8.37603e-10	-1.2066e-10	-0.554519
10663179	chr1:10663179:G:A	2.96491e-10	-1.2066e-10	-1.59305
10663370	chr1:10663370:G:GCCTGTGT	3.00085e-10	-1.2066e-10	-1.581
10663372	chr1:10663372:C:CTG	2.99715e-10	-1.2066e-10	-1.58223
10663763	chr1:10663763:A:G	1.18298e-09	-1.2066e-10	-0.20927
10663799	chr1:10663799:C:T	9.60664e-10	-1.2066e-10	-0.417438
10664179	chr1:10664179:G:A	1.02502e-10	-1.30842	-1.34676
10664589	chr1:10664589:G:A	3.49818e-10	-1.42765	-6.34265e-10
10664672	chr1:10664672:C:T	4.15131e-10	-1.2066e-10	-1.25647
10664841	chr1:10664841:C:T	3.00669e-10	-1.2066e-10	-1.57905
10664859	chr1:10664859:T:C	4.09427e-10	-1.2066e-10	-1.2703
10664869	chr1:10664869:C:T	3.74945e-10	-1.35828	-6.34265e-10
10665136	chr1:10665136:G:A	4.19465e-10	-1.24608	-6.34265e-10
10665330	chr1:10665330:T:C	9.74878e-11	-1.09786	-1.60747
10665441	chr1:10665441:G:A	1.60085e-10	-1.59675	-0.61261
10665756	chr1:10665756:G:C	2.8577e-10	-1.2066e-10	-1.62988
10665838	chr1:10665838:A:AAATG	9.17958e-11	-1.14052	-1.62498
10666093	chr1:10666093:T:C	4.16217e-10	-1.2066e-10	-1.25386
10666563	chr1:10666563:C:T	4.75678e-10	-1.41853	0.298205
10666576	chr1:10666576:C:T	1.42446e-09	-0.0235142	-6.34265e-10
10666632	chr1:10666632:G:A	3.05168e-10	-0.655848	-0.908354
10666963	chr1:10666963:T:C	3.67435e-10	-1.37697	-0.00154168
10667288	chr1:10667288:C:T	4.39342e-10	-1.19978	-6.34265e-10
10667434	chr1:10667434:C:T	1.02669e-10	-1.31339	-1.34016
10667560	chr1:10667560:G:A	1.00837e-10	-1.33482	-1.33674
10667716	chr1:10667716:A:G	9.47714e-11	-1.1174	-1.61619
10667991	chr1:10667991:C:T	2.60982e-10	-1.13225	-0.588364
10668084	chr1:10668084:C:T	8.67659e-11	-1.60483	-1.21702
10668176	chr1:10668176:T:C	2.85328e-10	-1.2066e-10	-1.63142
10668490	chr1:10668490:C:T	1.07711e-10	-1.37838	-1.22723
10668602	chr1:10668602:T:C	5.3535e-10	-1.2066e-10	-1.00214
10669038	chr1:10669038:C:G	1.12564e-10	-1.35278	-1.20876
10669270	chr1:10669270:G:A	2.8864e-10	-1.2066e-10	-1.61988
10669324	chr1:10669324:C:T	9.28773e-11	-1.42001	-1.33378
10669543	chr1:10669543:G:A	8.54204e-11	-1.32951	-1.50797
10669718	chr1:10669718:C:A	2.85513e-10	-1.2066e-10	-1.63078
10669846	chr1:10669846:G:A	2.85521e-10	-1.2066e-10	-1.63075
10669945	chr1:10669945:A:G	1.22797e-10	-1.00537	-1.46916
10670078	chr1:10670078:A:T	1.23193e-10	-0.900961	-1.57035
10670204	chr1:10670204:C:T	9.53011e-11	-1.40938	-1.31864
10670592	chr1:10670592:A:T	5.97714e-10	-0.891951	-6.34265e-10
10670853	chr1:10670853:C:T	1.62218e-09	0.106464	-6.34265e-10
10670909	chr1:10670909:C:A	1.85018e-09	-1.2066e-10	0.237975
10671250	chr1:10671250:AAG:A	9.13403e-11	-1.4536	-1.31687
10671310	chr1:10671310:G:A	3.33229e-09	-1.2066e-10	0.826352
10671327	chr1:10671327:C:T	2.94744e-10	-1.2066e-10	-1.59896
10671422	chr1:10671422:C:G	2.9716e-10	-1.2066e-10	-1.59079
10671568	chr1:10671568:A:G	1.94152e-10	-1.13516	-0.881262
10671763	chr1:10671763:C:T	2.92994e-10	-1.60491	-6.34265e-10
10671777	chr1:10671777:C:T	2.99006e-10	-1.2066e-10	-1.5846
10671872	chr1:10671872:G:A	8.71024e-11	-1.38146	-1.43651
10672074	chr1:10672074:C:T	8.55768e-11	-1.31887	-1.51678
10672233	chr1:10672233:C:T	2.93045e-10	-1.60474	-6.34265e-10
10672321	chr1:10672321:C:T	6.22455e-10	0.0661504	-0.917542
10673022	chr1:10673022:G:A	3.59437e-10	-1.40052	-6.34265e-10
10673024	chr1:10673024:T:C	1.03018e-10	-1.47138	-1.17877
10673075	chr1:10673075:G:A	1.26563e-09	-1.2066e-10	-0.141736
10674083	chr1:10674083:A:T	4.10949e-10	-1.26659	-6.34265e-10
10674278	chr1:10674278:G:A	2.80923e-10	-0.91085	-0.736133
10674727	chr1:10674727:C:T	3.19918e-10	-1.2066e-10	-1.517
10674743	chr1:10674743:A:G	1.76912e-10	-1.22426	-0.885154
10674761	chr1:10674761:T:C	2.87712e-10	-1.2066e-10	-1.6231
10674794	chr1:10674794:G:T	3.20826e-10	-1.2066e-10	-1.51416
10674901	chr1:10674901:C:T	3.00706e-10	-1.57893	-6.34265e-10
10674905	chr1:10674905:G:T	2.99642e-10	-1.2066e-10	-1.58248
10675421	chr1:10675421:G:C	3.58755e-10	-1.2066e-10	-1.40242
10675489	chr1:10675489:G:C	3.64007e-10	-1.38789	-6.34265e-10
10676377	chr1:10676377:A:G	2.85031e-10	-1.17265	-0.459818
10676750	chr1:10676750:C:T	3.78721e-10	-1.34826	-6.34265e-10
10676936	chr1:10676936:C:T	1.57608e-09	0.0776315	-6.34265e-10
10676988	chr1:10676988:T:C	5.74009e-10	-1.25138	0.318965
10677384	chr1:10677384:G:A	3.35442e-10	-1.2066e-10	-1.46961
10677385	chr1:10677385:C:A	5.82596e-11	-1.58921	-1.63094
10677505	chr1:10677505:C:T	6.16602e-11	-1.58761	-1.57582
10677616	chr1:10677616:C:T	6.07852e-11	-1.58873	-1.58899
10677758	chr1:10677758:G:A	1.32307e-09	-1.2066e-10	-0.0973501
10677784	chr1:10677784:C:T	6.35186e-10	-1.2066e-10	-0.831146
10677875	chr1:10677875:C:T	1.21466e-10	-1.58082	-0.904605
10677942	chr1:10677942:T:C	6.15559e-09	-1.2066e-10	1.44005
10678175	chr1:10678175:A:C	4.65066e-10	-1.2066e-10	-1.14288
10678194	chr1:10678194:G:A	7.27447e-11	-1.46376	-1.53434
10678210	chr1:10678210:G:A	1.06097e-09	-1.2066e-10	-0.318127
10678474	chr1:10678474:G:A	5.7215e-11	-1.603	-1.63525
10678503	chr1:10678503:GC:G	5.72181e-11	-1.60296	-1.63524
10678560	chr1:10678560:C:T	1.98097e-09	0.306281	-6.34265e-10
10678790	chr1:10678790:A:T	4.30302e-10	-1.22058	-6.34265e-10
10679198	chr1:10679198:T:C	5.72867e-11	-1.60354	-1.63346
10679241	chr1:10679241:G:A	4.55518e-10	-1.16363	-6.34265e-10
10679466	chr1:10679466:C:T	1.461e-10	-0.93141	-1.36936
10679483	chr1:10679483:T:C	1.42885e-10	-0.780969	-1.54205
10679806	chr1:10679806:C:A	6.96058e-11	-1.52077	-1.52144
10680348	chr1:10680348:C:T	6.73276e-11	-1.43994	-1.63555
10680387	chr1:10680387:T:A	6.89849e-11	-1.60435	-1.44682
10680556	chr1:10680556:C:T	1.27496e-09	-1.2066e-10	-0.134394
10680569	chr1:10680569:G:T	1.11618e-10	-1.58865	-0.981326
10680643	chr1:10680643:G:A	4.88017e-10	-1.2066e-10	-1.09471
10680756	chr1:10680756:C:T	3.87463e-10	-1.2066e-10	-1.32544
10680863	chr1:10680863:A:C	9.32811e-11	-1.59685	-1.1526
10681062	chr1:10681062:G:A	4.76726e-10	-1.2066e-10	-1.11812
10681369	chr1:10681369:T:C	6.79927e-11	-1.60355	-1.46211
10681612	chr1:10681612:A:C	7.37515e-11	-1.46662	-1.51775
10682063	chr1:10682063:G:A	9.09039e-11	-1.20933	-1.56593
10682147	chr1:10682147:A:G	7.67209e-10	-1.2066e-10	-0.642304
10682294	chr1:10682294:C:T	3.22621e-10	-1.50859	-6.34265e-10
10682815	chr1:10682815:A:G	3.43418e-10	-1.2066e-10	-1.44611
10682859	chr1:10682859:G:A	8.68408e-11	-1.60191	-1.21908
10682922	chr1:10682922:C:T	2.88314e-10	-1.2066e-10	-1.62101
10682954	chr1:10682954:C:T	4.64277e-10	-1.14458	-6.34265e-10
10682985	chr1:10682985:T:C	8.26522e-11	-1.31166	-1.55876
10683026	chr1:10683026:A:T	3.37492e-10	-1.2066e-10	-1.46352
10683120	chr1:10683120:C:T	7.19098e-11	-1.58979	-1.41986
10683306	chr1:10683306:T:C	7.91284e-11	-1.34778	-1.56621
10683405	chr1:10683405:G:A	3.1747e-10	-1.52468	-6.34265e-10
10683570	chr1:10683570:C:T	4.69333e-10	-1.13375	-6.34265e-10
10683890	chr1:10683890:G:A	7.74418e-11	-1.51628	-1.41925
10683904	chr1:10683904:G:A	4.28598e-10	-1.2066e-10	-1.22454
10683925	chr1:10683925:G:A	3.11175e-10	-1.54471	-6.34265e-10
10684025	chr1:10684025:T:C	1.88592e-09	-1.2066e-10	0.257109
10684825	chr1:10684825:T:C	3.07473e-10	-1.55667	-6.34265e-10
10685023	chr1:10685023:G:C	5.10179e-10	-1.2066e-10	-1.0503
10685066	chr1:10685066:A:T	6.65052e-11	-1.48072	-1.60707
10685674	chr1:10685674:C:A	2.97966e-10	-1.2066e-10	-1.58808
10685752	chr1:10685752:C:T	5.86107e-10	-0.91156	-6.34265e-10
10686195	chr1:10686195:C:T	4.27434e-10	-1.2066e-10	-1.22726
10686381	chr1:10686381:G:C	5.21183e-10	-1.2066e-10	-1.02896
10686721	chr1:10686721:C:T	3.39038e-10	-1.45895	-6.34265e-10
10686856	chr1:10686856:T:C	4.47672e-10	-1.181	-6.34265e-10
10686991	chr1:10686991:C:G	1.9637e-10	-0.889825	-1.11524
10687042	chr1:10687042:G:C	4.05898e-10	-1.2066e-10	-1.27896
10687205	chr1:10687205:T:C	1.6222e-10	-1.40352	-0.79259
10687445	chr1:10687445:G:A	1.30015e-09	-0.114828	-6.34265e-10
10687585	chr1:10687585:T:C	1.09599e-10	-1.31292	-1.27532
10687592	chr1:10687592:G:T	1.04404e-10	-1.33446	-1.30234
10687837	chr1:10687837:A:G	2.93316e-10	-1.2066e-10	-1.60381
10688093	chr1:10688093:G:A	2.19562e-09	0.409155	-6.34265e-10
10688292	chr1:10688292:C:G	4.74578e-10	-1.12264	-6.34265e-10
10688335	chr1:10688335:T:C	2.90684e-10	-1.2066e-10	-1.61283
10688571	chr1:10688571:G:A	5.93202e-10	-1.2066e-10	-0.899529
10688666	chr1:10688666:A:C	7.03096e-11	-1.45511	-1.57705
10688772	chr1:10688772:G:A	3.50867e-10	-1.2066e-10	-1.42466
10689022	chr1:10689022:G:A	3.02303e-10	-1.57363	-6.34265e-10
10689768	chr1:10689768:C:G	1.59281e-09	-1.2066e-10	0.0881893
10689810	chr1:10689810:A:T	1.62242e-09	-1.2066e-10	0.10661
10689896	chr1:10689896:C:T	4.73771e-10	-1.2066e-10	-1.12434
10689923	chr1:10689923:C:A	4.44701e-10	-1.2066e-10	-1.18766
10689968	chr1:10689968:C:T	1.79363e-09	-1.2066e-10	0.206934
10690088	chr1:10690088:G:A	1.36625e-09	-1.2066e-10	-0.0652391
10690337	chr1:10690337:T:A	4.30202e-10	-1.2066e-10	-1.22081
10690375	chr1:10690375:A:G	1.59977e-10	-0.913163	-1.29687
10690547	chr1:10690547:G:A	3.26468e-10	-1.2066e-10	-1.49673
10690609	chr1:10690609:C:T	3.41254e-10	-1.45244	-6.34265e-10
10690734	chr1:10690734:G:A	4.35135e-10	-1.2066e-10	-1.20941
10691372	chr1:10691372:G:A	3.04858e-10	-1.2066e-10	-1.56522
10691522	chr1:10691522:C:T	6.03004e-11	-1.60093	-1.5848
10691664	chr1:10691664:T:C	3.4919e-10	-0.503023	-0.926425
10691957	chr1:10691957:G:A	5.65119e-10	-0.948028	-6.34265e-10
10692145	chr1:10692145:C:A	4.03791e-10	-1.2066e-10	-1.28416
10692366	chr1:10692366:A:G	6.47293e-10	-1.2066e-10	-0.812265
10692381	chr1:10692381:T:C	2.68621e-10	-0.879139	-0.812623
10692472	chr1:10692472:A:G	4.10842e-10	-0.47396	-0.792895
10692522	chr1:10692522:T:G	3.59634e-10	-0.547237	-0.852738
10692660	chr1:10692660:A:C	1.85025e-10	-1.30025	-0.764325
10692717	chr1:10692717:T:G	4.18085e-10	-1.2066e-10	-1.24938
10692933	chr1:10692933:A:G	1.69824e-10	-1.22859	-0.921706
10692975	chr1:10692975:C:T	9.81035e-10	-1.2066e-10	-0.396455
10693005	chr1:10693005:G:T	4.18741e-10	-1.2066e-10	-1.24781
10693037	chr1:10693037:T:A	7.87395e-11	-1.42431	-1.49461
10693115	chr1:10693115:A:G	4.1842e-10	-1.2066e-10	-1.24858
10693436	chr1:10693436:C:T	7.5363e-11	-1.50119	-1.46155
10693742	chr1:10693742:G:C	4.59295e-10	-1.2066e-10	-1.15537
10693919	chr1:10693919:A:G	4.23362e-10	-1.2066e-10	-1.23684
10694319	chr1:10694319:G:A	3.06497e-10	-1.2066e-10	-1.55986
10694697	chr1:10694697:G:GC	7.69464e-10	-1.2066e-10	-0.639369
10694724	chr1:10694724:C:T	1.31317e-09	-1.2066e-10	-0.104864
10694927	chr1:10694927:C:T	3.65626e-10	-1.38345	-6.34265e-10
10694978	chr1:10694978:G:T	5.94765e-11	-1.60257	-1.59691
10695937	chr1:10695937:T:A	2.97237e-10	-1.59053	-6.34265e-10
10695974	chr1:10695974:A:G	5.06541e-10	-1.2066e-10	-1.05746
10697105	chr1:10697105:G:A	4.56308e-10	-1.2066e-10	-1.16189
10697142	chr1:10697142:G:T	9.81843e-09	3.52517	-1.61822
10698000	chr1:10698000:T:C	4.41055e-10	-1.2066e-10	-1.19589
10698001	chr1:10698001:G:A	1.04411e-09	-1.2066e-10	-0.334143
10698006	chr1:10698006:C:T	9.19121e-11	-1.2731	-1.49113
10698763	chr1:10698763:T:A	5.81463e-10	-0.919516	-6.34265e-10
10698955	chr1:10698955:T:G	2.63931e-10	-1.34652	-0.362859
10698995	chr1:10698995:G:A	5.03615e-10	-1.2066e-10	-1.06325
10699171	chr1:10699171:C:T	6.33738e-11	-1.60564	-1.53037
10699540	chr1:10699540:T:C	5.73282e-10	-1.2066e-10	-0.933685
10699684	chr1:10699684:C:T	6.61363e-10	-1.25549	0.464729
10699810	chr1:10699810:G:A	2.93029e-10	-1.60479	-6.34265e-10
10700005	chr1:10700005:A:T	3.00481e-10	-1.57968	-6.34265e-10
10700191	chr1:10700191:G:A	2.88361e-10	-1.2066e-10	-1.62085
10700398	chr1:10700398:G:T	1.77775e-10	-0.470051	-1.6345
10700415	chr1:10700415:G:A	6.96239e-11	-1.42292	-1.61904
10700453	chr1:10700453:T:C	9.31804e-10	-1.49739	1.04945
10700928	chr1:10700928:T:C	4.11226e-10	-1.2066e-10	-1.26592
10701117	chr1:10701117:C:T	2.87038e-10	-1.2066e-10	-1.62545
10701232	chr1:10701232:T:C	2.17025e-09	-1.2066e-10	0.397535
10701484	chr1:10701484:C:T	1.69342e-10	-0.949623	-1.20352
10701540	chr1:10701540:C:T	2.86191e-10	-1.2066e-10	-1.62841
10701888	chr1:10701888:C:G	3.14096e-10	-1.2066e-10	-1.53536
10702018	chr1:10702018:T:C	3.06807e-10	-1.2066e-10	-1.55884
10702147	chr1:10702147:T:C	4.19008e-10	-1.60057	0.353398
10702278	chr1:10702278:A:C	1.15437e-10	-1.04375	-1.49259
10702284	chr1:10702284:T:C	1.11991e-10	-1.06093	-1.50571
10702286	chr1:10702286:A:C	2.85535e-10	-1.2066e-10	-1.6307
10702292	chr1:10702292:C:T	1.78124e-10	-1.59963	-0.502956
10702522	chr1:10702522:G:A	3.76194e-10	-1.2066e-10	-1.35496
10703184	chr1:10703184:C:T	6.61259e-11	-1.60458	-1.48893
10703279	chr1:10703279:G:A	2.06266e-09	-1.2066e-10	0.346688
10703452	chr1:10703452:A:G	3.39318e-10	-1.2066e-10	-1.45812
10703758	chr1:10703758:C:T	3.44887e-10	-1.44185	-6.34265e-10
10704068	chr1:10704068:C:T	2.92034e-10	-1.2066e-10	-1.60819
10704333	chr1:10704333:G:A	1.13147e-09	-0.253787	-6.34265e-10
10704397	chr1:10704397:C:T	3.07188e-10	-1.5576	-6.34265e-10
10704408	chr1:10704408:T:C	1.13719e-09	-1.2066e-10	-0.248748
10704465	chr1:10704465:G:A	3.47181e-10	-1.43522	-6.34265e-10
10704986	chr1:10704986:C:T	3.68368e-10	-1.37598	-6.34265e-10
10705326	chr1:10705326:C:T	1.61459e-10	-0.752332	-1.44848
10705385	chr1:10705385:CT:C	3.98004e-10	-1.2066e-10	-1.2986
10705604	chr1:10705604:C:T	3.24991e-10	-1.2066e-10	-1.50127
10705870	chr1:10705870:G:A	4.78814e-10	-1.2066e-10	-1.11375
10706013	chr1:10706013:A:G	8.7205e-10	-1.2066e-10	-0.514217
10706639	chr1:10706639:T:C	3.26556e-10	-1.2066e-10	-1.49646
10706740	chr1:10706740:G:A	1.57152e-09	-1.2066e-10	0.0747383
10706978	chr1:10706978:C:T	2.93264e-10	-1.60399	-6.34265e-10
10707322	chr1:10707322:G:A	2.84063e-10	-0.752842	-0.883025
10707554	chr1:10707554:C:T	4.09086e-10	-1.2066e-10	-1.27114
10707628	chr1:10707628:C:T	6.67903e-10	-1.2066e-10	-0.780921
10707728	chr1:10707728:T:C	6.26627e-11	-1.55561	-1.59168
10707945	chr1:10707945:T:C	3.37892e-10	-1.2066e-10	-1.46234
10708017	chr1:10708017:A:G	9.06581e-10	-1.2066e-10	-0.475383
10708250	chr1:10708250:C:T	4.3876e-10	-1.2066e-10	-1.20111
10709113	chr1:10709113:G:A	5.70855e-11	-1.60508	-1.63544
10709721	chr1:10709721:G:A	3.74355e-10	-1.2066e-10	-1.35986
10710321	chr1:10710321:C:T	4.25708e-10	-1.2066e-10	-1.23131
10710428	chr1:10710428:C:T	3.81131e-10	-1.2066e-10	-1.34192
10710431	chr1:10710431:G:A	4.17062e-10	-1.2066e-10	-1.25183
10710628	chr1:10710628:A:G	2.91552e-10	-1.2066e-10	-1.60985
10711003	chr1:10711003:C:T	7.62246e-11	-1.59396	-1.35742
10711004	chr1:10711004:G:A	3.51054e-10	-1.2066e-10	-1.42412
10711110	chr1:10711110:G:A	3.00262e-10	-1.58041	-6.34265e-10
10711386	chr1:10711386:A:G	3.05587e-10	-1.2066e-10	-1.56283
10711431	chr1:10711431:C:T	1.39562e-10	-0.712743	-1.63381
```
