## Supplementary material for "Characterization of shared and ancestry-specific signals driving complex traits using multi-ancestry fine-mapping": susiex_nc3.cs80.snp

```
BP	SNP	PIP(CS1)	LogBF(CS1,Pop1)	LogBF(CS1,Pop2)
9423329	chr1:9423329:G:A	2.37234e-10	-1.05266	-0.861197
9423772	chr1:9423772:G:A	1.3326e-10	-1.60349	-0.887122
9423906	chr1:9423906:G:A	9.779e-11	-1.18543	-1.61465
9423975	chr1:9423975:G:T	3.51343e-10	-1.2066e-10	-1.52115
9424148	chr1:9424148:C:T	3.50793e-10	-1.2066e-10	-1.52271
9424172	chr1:9424172:C:T	8.19487e-10	-1.2066e-10	-0.67423
9424403	chr1:9424403:C:T	3.76116e-10	-1.2066e-10	-1.45301
9424464	chr1:9424464:A:T	1.33075e-10	-0.93269	-1.5593
9424612	chr1:9424612:G:T	7.72891e-11	-1.40117	-1.63419
9424619	chr1:9424619:A:T	1.50829e-10	-0.740936	-1.62582
9424741	chr1:9424741:A:T	3.78347e-10	-1.2066e-10	-1.4471
9424761	chr1:9424761:G:A	1.24154e-10	-1.01662	-1.54477
9424775	chr1:9424775:A:G	3.36324e-10	-1.2066e-10	-1.56483
9424812	chr1:9424812:C:T	4.91438e-10	-1.2066e-10	-1.18557
9425075	chr1:9425075:T:G	9.77164e-11	-1.60286	-1.19798
9425310	chr1:9425310:A:G	3.31464e-10	-1.2066e-10	-1.57939
9425375	chr1:9425375:T:A	1.10799e-10	-1.36536	-1.30984
9425395	chr1:9425395:T:C	1.25775e-10	-1.0007	-1.54771
9425974	chr1:9425974:G:A	4.36936e-09	0.194302	0.805162
9426025	chr1:9426025:G:C	4.23952e-10	-1.2066e-10	-1.33329
9426188	chr1:9426188:G:C	4.31852e-10	-1.2066e-10	-1.31483
9426267	chr1:9426267:C:T	2.21751e-10	-0.515498	-1.46586
9426558	chr1:9426558:G:A	4.98279e-10	-1.2066e-10	-1.17175
9426609	chr1:9426609:C:T	4.2801e-10	-1.2066e-10	-1.32376
9426665	chr1:9426665:A:G	4.54766e-10	-1.2066e-10	-1.26313
9427020	chr1:9427020:C:T	3.21112e-10	-1.2066e-10	-1.61112
9427186	chr1:9427186:C:T	5.99983e-10	-1.2066e-10	-0.986008
9427377	chr1:9427377:G:A	1.31598e-10	-0.903674	-1.59948
9428206	chr1:9428206:C:T	3.14693e-10	-1.2066e-10	-1.63131
9428285	chr1:9428285:C:T	3.54681e-09	0.0316346	0.75926
9428336	chr1:9428336:T:C	6.47888e-10	0.0461379	-0.955329
9428744	chr1:9428744:G:C	3.23546e-10	-1.2066e-10	-1.60357
9428993	chr1:9428993:C:G	3.58724e-10	-1.2066e-10	-1.50036
9429153	chr1:9429153:G:A	1.64351e-10	-1.60126	-0.679647
9429347	chr1:9429347:C:T	1.11843e-10	-1.60075	-1.06507
9429374	chr1:9429374:T:C	3.15538e-10	-1.2066e-10	-1.62863
9429710	chr1:9429710:C:T	3.41253e-10	-1.2066e-10	-1.55028
9429861	chr1:9429861:C:T	3.79979e-10	-1.2066e-10	-1.44279
9429913	chr1:9429913:A:G	1.56717e-10	-1.60518	-0.723284
9430119	chr1:9430119:G:A	4.41328e-10	-1.29312	-6.34265e-10
9430280	chr1:9430280:A:G	7.27188e-10	0.13695	-0.930674
9430416	chr1:9430416:G:A	4.46614e-10	-1.28122	-6.34265e-10
9430427	chr1:9430427:C:A	3.13596e-10	-1.2066e-10	-1.6348
9430644	chr1:9430644:G:C	6.72767e-10	0.115124	-0.986634
9430910	chr1:9430910:G:A	3.5956e-10	-1.2066e-10	-1.49803
9431071	chr1:9431071:G:A	6.08925e-10	0.655338	-1.62655
9431637	chr1:9431637:G:A	5.13834e-10	-1.2066e-10	-1.14101
9431760	chr1:9431760:G:A	2.0092e-10	-0.618666	-1.46134
9431785	chr1:9431785:G:A	7.26721e-10	0.153652	-0.948018
9431829	chr1:9431829:A:G	7.61698e-10	0.191214	-0.938573
9431951	chr1:9431951:C:T	7.49512e-10	0.179081	-0.942568
9431965	chr1:9431965:A:C	2.78367e-09	-0.22994	0.778557
9431996	chr1:9431996:A:G	1.62433e-10	-1.60217	-0.690476
9432021	chr1:9432021:T:C	2.82787e-09	-0.21148	0.775849
9432033	chr1:9432033:C:A	6.31212e-10	-0.935267	-6.34265e-10
9432487	chr1:9432487:C:T	7.25286e-10	0.152289	-0.948632
9432570	chr1:9432570:G:A	7.2622e-10	0.154864	-0.949921
9432614	chr1:9432614:C:G	8.05079e-10	0.25478	-0.946749
9432763	chr1:9432763:C:T	4.19683e-10	-1.2066e-10	-1.34341
9432769	chr1:9432769:C:T	3.70079e-10	-1.2066e-10	-1.46919
9432996	chr1:9432996:A:G	4.20365e-10	-1.2066e-10	-1.34179
9433056	chr1:9433056:A:G	5.22249e-10	-0.160154	-0.964612
9433185	chr1:9433185:G:A	9.999e-11	-1.14232	-1.63552
9433231	chr1:9433231:C:T	1.04155e-10	-1.26155	-1.47548
9433542	chr1:9433542:C:T	1.03869e-10	-1.58897	-1.15081
9433742	chr1:9433742:T:A	1.24474e-10	-1.5881	-0.97071
9433760	chr1:9433760:C:G	1.12568e-10	-1.03689	-1.62246
9433804	chr1:9433804:G:A	3.89723e-10	-1.2066e-10	-1.41747
9434003	chr1:9434003:A:G	1.06628e-10	-1.59906	-1.1145
9434083	chr1:9434083:T:C	1.0455e-10	-1.18214	-1.5511
9434133	chr1:9434133:G:A	3.23047e-10	-1.60511	-6.34265e-10
9434166	chr1:9434166:T:C	1.14255e-10	-1.05635	-1.58813
9434181	chr1:9434181:G:A	1.15717e-10	-1.04733	-1.58443
9434404	chr1:9434404:T:G	1.11959e-10	-1.11466	-1.55011
9434427	chr1:9434427:A:G	1.08161e-10	-1.16308	-1.53621
9434611	chr1:9434611:A:G	5.68122e-10	-1.04057	-6.34265e-10
9434867	chr1:9434867:A:G	6.07635e-10	-1.2066e-10	-0.973334
9434921	chr1:9434921:A:G	3.16885e-10	-1.2066e-10	-1.62437
9434968	chr1:9434968:G:A	3.56494e-10	-1.50659	-6.34265e-10
9435041	chr1:9435041:T:A	1.65043e-10	-1.26557	-1.01113
9435211	chr1:9435211:T:G	3.38948e-10	-1.2066e-10	-1.55706
9435422	chr1:9435422:C:T	1.09901e-10	-1.06682	-1.6165
9435468	chr1:9435468:A:G	1.09706e-10	-1.11363	-1.57148
9435494	chr1:9435494:G:A	1.12554e-10	-1.10556	-1.55392
9435528	chr1:9435528:T:C	1.1194e-10	-1.07691	-1.58804
9435529	chr1:9435529:G:C	5.36271e-10	-1.2066e-10	-1.09827
9436409	chr1:9436409:T:C	1.12353e-10	-1.09662	-1.56464
9436422	chr1:9436422:C:T	1.13678e-10	-1.08562	-1.56391
9436457	chr1:9436457:A:G	9.70884e-11	-1.18377	-1.62351
9436587	chr1:9436587:A:G	1.14654e-10	-1.06668	-1.57431
9436609	chr1:9436609:T:C	1.14894e-10	-1.06601	-1.57289
9436894	chr1:9436894:TATATATA:T	3.38211e-10	-1.55924	-6.34265e-10
9437042	chr1:9437042:T:C	7.3556e-10	-1.00694	0.224661
9437231	chr1:9437231:A:G	6.85023e-10	-1.18854	0.335086
9437305	chr1:9437305:C:T	7.8091e-10	-0.987931	0.265482
9437418	chr1:9437418:T:C	7.38642e-10	-1.04283	0.26473
9437419	chr1:9437419:G:A	6.10725e-10	-1.2066e-10	-0.968262
9437499	chr1:9437499:T:A	6.56785e-10	-1.2066e-10	-0.895552
9437593	chr1:9437593:T:C	7.43028e-10	-1.0232	0.251029
9437609	chr1:9437609:T:C	6.93925e-10	-1.02785	0.187307
9438054	chr1:9438054:T:C	6.1558e-10	-1.23833	0.277988
9438229	chr1:9438229:G:A	5.5514e-10	-1.2066e-10	-1.06369
9438625	chr1:9438625:C:A	3.67986e-10	-1.2066e-10	-1.47486
9438842	chr1:9438842:G:T	7.99217e-10	-1.2066e-10	-0.699277
9439187	chr1:9439187:G:A	8.53213e-10	0.108545	-0.742445
9439837	chr1:9439837:C:G	8.60012e-10	-1.2066e-10	-0.625962
9440230	chr1:9440230:G:A	3.14538e-10	-1.2066e-10	-1.6318
9440306	chr1:9440306:A:C	3.44125e-10	-1.2066e-10	-1.5419
9440513	chr1:9440513:T:C	1.19156e-10	-1.56946	-1.03301
9440545	chr1:9440545:C:T	9.15242e-11	-1.38684	-1.47947
9440581	chr1:9440581:G:A	7.1551e-11	-1.52219	-1.59031
9440736	chr1:9440736:G:A	2.90531e-10	-1.49635	-0.214851
9441351	chr1:9441351:C:T	5.64219e-10	-1.2066e-10	-1.04747
9441353	chr1:9441353:T:C	5.63016e-10	-1.2066e-10	-1.0496
9441437	chr1:9441437:T:C	5.64372e-10	-1.2066e-10	-1.0472
9441642	chr1:9441642:C:T	3.15564e-10	-1.2066e-10	-1.62855
9442006	chr1:9442006:G:A	3.84197e-10	-1.2066e-10	-1.43175
9442017	chr1:9442017:A:G	1.71148e-10	-1.11142	-1.12896
9442212	chr1:9442212:A:G	3.15002e-10	-1.2066e-10	-1.63033
9442277	chr1:9442277:G:A	3.1509e-10	-1.2066e-10	-1.63005
9442426	chr1:9442426:C:T	3.39849e-10	-1.2066e-10	-1.55441
9442594	chr1:9442594:T:C	2.9207e-10	-0.375592	-1.33032
9442949	chr1:9442949:T:C	1.30412e-10	-1.53196	-0.980254
9443085	chr1:9443085:G:A	3.49907e-10	-1.2066e-10	-1.52524
9443116	chr1:9443116:G:A	3.44215e-10	-1.2066e-10	-1.54164
9443141	chr1:9443141:G:A	3.46036e-10	-1.2066e-10	-1.53637
9443413	chr1:9443413:T:C	9.08132e-11	-1.5571	-1.317
9443585	chr1:9443585:A:G	1.47973e-10	-1.45157	-0.934313
9443822	chr1:9443822:A:G	2.95722e-10	-0.0591517	-1.63434
9444451	chr1:9444451:T:G	3.66551e-10	-1.2066e-10	-1.47877
9444774	chr1:9444774:A:G	1.34369e-10	-1.50367	-0.978643
9444829	chr1:9444829:T:TC	3.22038e-10	-1.2066e-10	-1.60824
9445143	chr1:9445143:A:G	4.98982e-10	-1.2066e-10	-1.17034
9445260	chr1:9445260:G:A	3.21167e-10	-1.2066e-10	-1.61095
9445285	chr1:9445285:G:A	1.42966e-10	-1.51362	-0.906689
9445651	chr1:9445651:G:A	1.64463e-10	-1.49442	-0.785806
9445762	chr1:9445762:T:C	5.00596e-10	-0.339103	-0.828007
9446122	chr1:9446122:T:C	1.71819e-10	-1.45133	-0.78514
9446216	chr1:9446216:T:C	9.56007e-11	-1.55936	-1.26337
9446507	chr1:9446507:G:A	1.1655e-10	-1.53581	-1.08877
9446571	chr1:9446571:A:G	3.67507e-10	-1.2066e-10	-1.47617
9446692	chr1:9446692:C:T	2.91067e-09	0.668605	-0.0753742
9446943	chr1:9446943:T:C	3.77143e-10	-1.2066e-10	-1.45029
9446945	chr1:9446945:T:G	2.78028e-10	-0.560806	-1.19438
9446998	chr1:9446998:C:T	3.55524e-10	-1.2066e-10	-1.50932
9447373	chr1:9447373:C:G	3.1793e-10	-1.2066e-10	-1.62108
9447507	chr1:9447507:T:C	7.94697e-11	-1.40776	-1.59977
9447562	chr1:9447562:G:A	1.18878e-10	-1.2489	-1.35592
9447601	chr1:9447601:C:A	4.14447e-10	-1.2066e-10	-1.35596
9447740	chr1:9447740:A:G	3.99255e-10	-1.24858	-0.144728
9448039	chr1:9448039:AT:A	8.19922e-11	-1.39601	-1.58028
9448051	chr1:9448051:C:T	7.95029e-11	-1.52538	-1.48174
9448608	chr1:9448608:C:T	3.28492e-10	-1.2066e-10	-1.5884
9448896	chr1:9448896:T:C	6.00466e-08	1.1254	2.49457
9449231	chr1:9449231:T:C	6.81431e-11	-1.59346	-1.56784
9449722	chr1:9449722:G:A	3.33656e-10	-1.2066e-10	-1.5728
9449723	chr1:9449723:C:T	1.42634e-10	-1.04536	-1.37726
9449762	chr1:9449762:G:C	9.02107e-11	-1.58135	-1.29941
9449918	chr1:9449918:A:G	8.99359e-11	-1.57989	-1.30392
9449961	chr1:9449961:A:G	6.82533e-11	-1.60228	-1.55741
9450028	chr1:9450028:G:A	5.16361e-10	-1.2066e-10	-1.1361
9450029	chr1:9450029:G:T	6.47584e-11	-1.60271	-1.60954
9450091	chr1:9450091:T:C	1.40592e-10	-0.836786	-1.60026
9450179	chr1:9450179:A:G	8.59898e-10	-1.2066e-10	-0.626095
9450187	chr1:9450187:C:T	9.99561e-10	0.912693	-1.38829
9450467	chr1:9450467:T:C	6.91549e-11	-1.5859	-1.56066
9450869	chr1:9450869:T:C	8.42015e-11	-1.44304	-1.50665
9450992	chr1:9450992:A:G	1.29864e-09	-0.213837	-6.34265e-10
9451059	chr1:9451059:T:C	4.90249e-10	-1.2066e-10	-1.188
9451661	chr1:9451661:C:A	5.49133e-10	-1.2066e-10	-1.07457
9451786	chr1:9451786:C:T	4.0115e-10	-1.38857	-6.34265e-10
9452081	chr1:9452081:G:A	3.2701e-10	-1.2066e-10	-1.59292
9452084	chr1:9452084:C:T	1.01493e-09	-1.2066e-10	-0.460333
9452096	chr1:9452096:T:C	3.73261e-10	-1.2066e-10	-1.46063
9452453	chr1:9452453:T:C	5.55831e-10	-1.2066e-10	-1.06245
9452679	chr1:9452679:T:C	6.82099e-10	-1.2066e-10	-0.857734
9452680	chr1:9452680:G:T	6.81181e-10	-1.2066e-10	-0.859081
9453068	chr1:9453068:C:T	3.16096e-10	-1.2066e-10	-1.62686
9453107	chr1:9453107:G:A	6.72734e-11	-1.557	-1.61714
9453486	chr1:9453486:G:A	3.95313e-10	-1.40323	-6.34265e-10
9453554	chr1:9453554:G:A	3.27257e-10	-1.2066e-10	-1.59216
9453604	chr1:9453604:A:G	3.37915e-10	-1.2066e-10	-1.56012
9454024	chr1:9454024:C:T	3.29434e-10	-1.2066e-10	-1.58553
9454156	chr1:9454156:T:C	4.02691e-10	-1.2066e-10	-1.38474
9454163	chr1:9454163:C:T	4.44238e-10	-1.2066e-10	-1.28655
9454238	chr1:9454238:A:C	3.57655e-10	-1.2066e-10	-1.50334
9454258	chr1:9454258:A:G	3.74652e-10	-1.2066e-10	-1.45691
9454493	chr1:9454493:C:T	3.17083e-10	-1.2066e-10	-1.62374
9454514	chr1:9454514:T:C	1.85878e-10	-1.44824	-0.709582
9454527	chr1:9454527:CT:C	3.26208e-10	-1.2066e-10	-1.59537
9454770	chr1:9454770:A:G	7.52718e-10	-1.2066e-10	-0.759219
9454787	chr1:9454787:T:C	6.89134e-11	-1.56292	-1.58714
9454840	chr1:9454840:G:A	4.55393e-10	-1.2066e-10	-1.26175
9454859	chr1:9454859:T:C	6.4624e-11	-1.60389	-1.61043
9454900	chr1:9454900:C:T	4.73069e-10	-1.22367	-6.34265e-10
9454999	chr1:9454999:G:A	4.087e-10	-1.2066e-10	-1.36993
9455377	chr1:9455377:C:A	7.54319e-10	-1.2066e-10	-0.757094
9455990	chr1:9455990:A:G	2.18084e-09	0.803413	-0.498858
9456902	chr1:9456902:C:T	9.26322e-10	-1.2066e-10	-0.551687
9456974	chr1:9456974:CA:C	8.74631e-10	-0.609107	-6.34265e-10
9457085	chr1:9457085:G:A	5.1326e-10	-1.14213	-6.34265e-10
9457203	chr1:9457203:G:A	8.57554e-10	-1.2066e-10	-0.628825
9457415	chr1:9457415:C:T	6.45061e-10	-1.2066e-10	-0.913564
9457516	chr1:9457516:G:A	7.29463e-10	-1.2066e-10	-0.7906
9457606	chr1:9457606:T:C	7.4515e-10	-0.769324	-6.34265e-10
9457648	chr1:9457648:A:C	3.2568e-10	-1.2066e-10	-1.59699
9457677	chr1:9457677:G:C	3.23771e-10	-1.2066e-10	-1.60287
9457785	chr1:9457785:T:C	3.1361e-10	-1.2066e-10	-1.63476
9458003	chr1:9458003:G:A	8.56869e-09	1.67296	-6.34265e-10
9458024	chr1:9458024:T:C	3.13425e-10	-1.2066e-10	-1.63535
9458095	chr1:9458095:T:C	3.22848e-10	-1.2066e-10	-1.60573
9458536	chr1:9458536:A:G	3.13372e-10	-1.2066e-10	-1.63552
9458559	chr1:9458559:A:G	9.11484e-09	1.73475	-6.34265e-10
9458801	chr1:9458801:A:G	3.80851e-10	0.182331	-1.62283
9459230	chr1:9459230:T:C	2.40193e-10	-0.687992	-1.21347
9459303	chr1:9459303:G:C	6.64431e-10	-1.2066e-10	-0.883977
9459378	chr1:9459378:A:G	3.13464e-10	-1.2066e-10	-1.63523
9459534	chr1:9459534:C:T	6.43652e-10	-1.2066e-10	-0.91575
9460066	chr1:9460066:C:G	7.60456e-10	-1.2066e-10	-0.748991
9460161	chr1:9460161:C:T	8.55207e-10	-1.2066e-10	-0.631566
9461336	chr1:9461336:A:C	3.72855e-10	-1.2066e-10	-1.46172
9461418	chr1:9461418:A:G	5.10349e-10	0.321431	-1.46925
9461556	chr1:9461556:C:T	3.24875e-10	-1.2066e-10	-1.59947
9461881	chr1:9461881:A:G	9.91409e-10	-1.2066e-10	-0.483782
9461941	chr1:9461941:G:A	3.31916e-10	-1.2066e-10	-1.57803
9461966	chr1:9461966:A:T	4.37263e-10	-1.30237	-6.34265e-10
9462045	chr1:9462045:T:C	3.28081e-10	-1.58965	-6.34265e-10
9462305	chr1:9462305:T:G	3.74805e-10	-1.2066e-10	-1.4565
9462376	chr1:9462376:G:A	3.69807e-10	-1.2066e-10	-1.46993
9462407	chr1:9462407:A:T	3.13372e-10	-1.2066e-10	-1.63552
9462420	chr1:9462420:G:A	3.14307e-10	-1.2066e-10	-1.63254
9462625	chr1:9462625:G:A	1.52042e-09	-0.0561695	-6.34265e-10
9462697	chr1:9462697:A:T	9.10066e-10	0.0112718	-0.580663
9462744	chr1:9462744:T:C	3.4941e-10	-1.53032	0.00365817
9462758	chr1:9462758:A:G	9.24085e-10	-1.2066e-10	-0.554105
9463003	chr1:9463003:G:A	2.74928e-09	0.536185	-6.34265e-10
9463029	chr1:9463029:G:C	3.39568e-10	-1.2066e-10	-1.55523
9463103	chr1:9463103:A:G	1.26812e-09	-1.2066e-10	-0.237619
9463424	chr1:9463424:C:T	3.16922e-10	-0.0406058	-1.58365
9463519	chr1:9463519:G:A	2.02768e-09	-1.2066e-10	0.231739
9463803	chr1:9463803:A:T	1.79885e-10	-0.599862	-1.59073
9463997	chr1:9463997:A:G	3.19625e-10	-1.2066e-10	-1.61576
9464271	chr1:9464271:C:T	3.5287e-10	-1.2066e-10	-1.51681
9464281	chr1:9464281:C:T	1.92609e-10	-0.501937	-1.62031
9464302	chr1:9464302:G:A	1.33348e-08	-1.2066e-10	2.11522
9464568	chr1:9464568:G:A	1.48022e-09	-0.0829624	-6.34265e-10
9464693	chr1:9464693:G:A	7.97675e-09	-1.2066e-10	1.60138
9464821	chr1:9464821:A:G	3.33363e-10	-1.2066e-10	-1.57368
9464909	chr1:9464909:T:C	3.71319e-10	-1.2066e-10	-1.46585
9465176	chr1:9465176:G:A	7.22971e-11	-1.57005	-1.53207
9465196	chr1:9465196:TTA:T	3.40989e-10	-1.2066e-10	-1.55106
9465235	chr1:9465235:C:A	1.03031e-10	-1.12101	-1.62687
9465359	chr1:9465359:T:C	1.06703e-10	-1.07734	-1.63551
9465360	chr1:9465360:G:A	1.07551e-10	-1.06953	-1.63541
9465378	chr1:9465378:A:G	3.4114e-10	-1.2066e-10	-1.55062
9465535	chr1:9465535:A:G	3.42144e-10	-1.2066e-10	-1.54768
9465638	chr1:9465638:G:A	1.03942e-10	-1.1046	-1.63447
9465804	chr1:9465804:C:T	3.62637e-10	-1.2066e-10	-1.48951
9465943	chr1:9465943:GC:G	2.23689e-10	-0.51135	-1.4613
9466126	chr1:9466126:G:A	3.41531e-10	-1.2066e-10	-1.54947
9466667	chr1:9466667:G:A	1.18726e-10	-1.27486	-1.33123
9466725	chr1:9466725:C:T	3.28e-10	-1.2066e-10	-1.5899
9466766	chr1:9466766:A:T	3.50387e-10	-1.52387	-6.34265e-10
9466897	chr1:9466897:G:A	9.35205e-11	-1.21057	-1.63415
9466920	chr1:9466920:A:G	6.46781e-11	-1.59172	-1.62176
9467067	chr1:9467067:G:A	1.51757e-09	-1.2066e-10	-0.0580441
9467572	chr1:9467572:T:C	3.73656e-10	-1.45957	-6.34265e-10
9467608	chr1:9467608:A:G	1.18963e-09	-1.2066e-10	-0.301513
9467736	chr1:9467736:G:A	1.37543e-09	-0.156388	-6.34265e-10
9467741	chr1:9467741:C:T	1.10174e-10	-1.04651	-1.63435
9467801	chr1:9467801:C:T	7.08341e-11	-1.54089	-1.58168
9468043	chr1:9468043:G:A	1.12579e-10	-1.02787	-1.63139
9468218	chr1:9468218:G:A	7.53734e-11	-1.52744	-1.53301
9468246	chr1:9468246:C:T	1.47236e-09	-0.0882886	-6.34265e-10
9468265	chr1:9468265:A:G	3.23106e-10	-1.60493	-6.34265e-10
9468436	chr1:9468436:G:T	6.60055e-10	-0.906109	0.0155222
9468523	chr1:9468523:G:A	1.50573e-09	-0.065877	-6.34265e-10
9468782	chr1:9468782:C:T	3.14042e-10	-1.2066e-10	-1.63338
9468837	chr1:9468837:C:A	4.17594e-10	-1.2066e-10	-1.3484
9468869	chr1:9468869:G:T	3.24525e-10	-1.60055	-6.34265e-10
9469144	chr1:9469144:T:C	9.85515e-11	-1.60551	-1.18682
9469234	chr1:9469234:A:G	2.79275e-10	-0.26112	-1.48959
9469382	chr1:9469382:A:G	5.2188e-10	-1.2066e-10	-1.12547
9469487	chr1:9469487:G:T	3.63972e-10	-1.2066e-10	-1.48583
9469618	chr1:9469618:A:G	9.28491e-11	-1.5484	-1.30354
9469773	chr1:9469773:G:A	7.40795e-11	-1.5798	-1.49797
9471064	chr1:9471064:C:G	4.43817e-10	-1.2066e-10	-1.2875
9471395	chr1:9471395:G:A	3.98834e-10	-1.2066e-10	-1.39436
9471877	chr1:9471877:C:T	6.60205e-10	-1.2066e-10	-0.890359
9472124	chr1:9472124:C:CTG	4.11995e-10	-1.2066e-10	-1.3619
9472530	chr1:9472530:C:T	5.76461e-10	-1.2066e-10	-1.026
9472558	chr1:9472558:C:G	9.83364e-10	-1.2066e-10	-0.49193
9472767	chr1:9472767:A:C	9.38786e-10	-1.2066e-10	-0.538322
9472813	chr1:9472813:G:A	3.40637e-10	-1.2066e-10	-1.55209
9472904	chr1:9472904:C:T	4.2995e-10	-1.31924	-6.34265e-10
9473179	chr1:9473179:C:T	1.88667e-10	-0.573217	-1.56971
9473437	chr1:9473437:C:T	3.62792e-10	-1.2066e-10	-1.48908
9473678	chr1:9473678:A:G	4.53916e-10	-1.2066e-10	-1.265
9473953	chr1:9473953:G:A	3.49236e-10	-1.2066e-10	-1.52716
9474096	chr1:9474096:G:A	6.62874e-11	-1.55525	-1.63366
9474105	chr1:9474105:G:A	9.43381e-10	-1.2066e-10	-0.533439
9474151	chr1:9474151:G:A	4.31185e-10	-1.31637	-6.34265e-10
9474964	chr1:9474964:C:T	4.38485e-10	-1.2066e-10	-1.29958
9474992	chr1:9474992:A:T	1.01289e-10	-1.18739	-1.57754
9475027	chr1:9475027:G:A	5.20033e-10	-1.12902	-6.34265e-10
9475217	chr1:9475217:C:T	3.35295e-10	-1.5679	-6.34265e-10
9475223	chr1:9475223:G:A	4.65164e-10	-1.2066e-10	-1.24052
9475226	chr1:9475226:T:C	3.86707e-10	-1.2066e-10	-1.42524
9475244	chr1:9475244:A:G	2.25012e-10	-0.5236	-1.44315
9475349	chr1:9475349:C:T	1.04774e-09	-0.428514	-6.34265e-10
9475402	chr1:9475402:G:C	3.20105e-10	-1.2066e-10	-1.61426
9475566	chr1:9475566:A:G	7.19631e-10	-1.2066e-10	-0.80417
9475632	chr1:9475632:G:A	3.20208e-10	-1.2066e-10	-1.61394
9475717	chr1:9475717:T:C	1.04111e-10	-1.14635	-1.59109
9476033	chr1:9476033:G:A	5.95619e-10	-1.2066e-10	-0.993309
9476146	chr1:9476146:TGC:T	1.53296e-09	1.37814	-1.42609
9476438	chr1:9476438:C:T	6.85268e-11	-1.58565	-1.57004
9476754	chr1:9476754:A:G	2.65126e-09	-1.2066e-10	0.499882
9476837	chr1:9476837:G:A	1.31301e-10	-0.870258	-1.63516
9477344	chr1:9477344:G:A	4.63746e-10	-1.2066e-10	-1.24357
9477731	chr1:9477731:A:G	4.64572e-10	-1.2066e-10	-1.24179
9477908	chr1:9477908:C:T	3.96677e-10	-1.2066e-10	-1.39979
9478207	chr1:9478207:G:A	3.49888e-10	-1.2066e-10	-1.5253
9478509	chr1:9478509:C:T	3.39876e-10	-1.2066e-10	-1.55433
9479162	chr1:9479162:A:G	5.3661e-10	-1.09764	-6.34265e-10
9479452	chr1:9479452:A:T	5.71088e-10	-1.2066e-10	-1.03537
9480278	chr1:9480278:G:A	4.7511e-10	0.327237	-1.5466
9480671	chr1:9480671:T:C	3.14298e-10	-1.2066e-10	-1.63257
9480829	chr1:9480829:C:T	3.16324e-10	-1.2066e-10	-1.62614
9481090	chr1:9481090:C:T	4.91375e-10	-1.2066e-10	-1.1857
9481199	chr1:9481199:G:C	3.26639e-10	-1.2066e-10	-1.59405
9481409	chr1:9481409:A:T	4.22517e-10	-1.2066e-10	-1.33668
9481457	chr1:9481457:T:C	4.08795e-10	-1.2066e-10	-1.36969
9481526	chr1:9481526:A:C	9.61321e-11	-1.50561	-1.31158
9482912	chr1:9482912:A:G	2.05091e-10	-0.735018	-1.32444
9483309	chr1:9483309:G:A	5.59649e-10	-1.2066e-10	-1.0556
9483837	chr1:9483837:C:T	4.7881e-10	-1.2066e-10	-1.21161
9484053	chr1:9484053:A:G	5.55094e-10	-1.2066e-10	-1.06377
9484800	chr1:9484800:G:A	9.11792e-11	-1.51765	-1.35243
9485222	chr1:9485222:C:G	6.02998e-10	-1.2066e-10	-0.980996
9485751	chr1:9485751:G:C	3.25779e-10	-1.2066e-10	-1.59669
9486054	chr1:9486054:G:A	4.39872e-10	-1.2066e-10	-1.29643
9486114	chr1:9486114:G:GT	1.76989e-10	-0.722104	-1.48472
9486125	chr1:9486125:C:T	1.87834e-09	-1.2066e-10	0.155236
9486211	chr1:9486211:C:T	3.28552e-10	-0.834073	-0.754142
9486363	chr1:9486363:G:A	4.77936e-10	-1.2066e-10	-1.21343
9486882	chr1:9486882:T:G	4.23462e-10	-1.2066e-10	-1.33445
9486975	chr1:9486975:A:T	3.17386e-10	-1.2066e-10	-1.62279
9488042	chr1:9488042:A:G	4.45252e-09	2.01233	-0.994012
9488075	chr1:9488075:T:C	7.27439e-11	-1.60343	-1.49254
9488312	chr1:9488312:G:C	9.99892e-11	-1.58705	-1.1908
9488918	chr1:9488918:G:A	1.94567e-10	-1.58972	-0.522416
9489207	chr1:9489207:G:A	5.50428e-10	-1.2066e-10	-1.07221
9489269	chr1:9489269:A:G	9.90882e-11	-1.46681	-1.32009
9489286	chr1:9489286:G:A	4.61075e-10	-1.2066e-10	-1.24935
9489291	chr1:9489291:A:G	1.7586e-10	-1.6009	-0.612324
9489516	chr1:9489516:G:A	3.25117e-10	-1.2066e-10	-1.59873
9489526	chr1:9489526:T:C	1.78041e-09	-1.2066e-10	0.101691
9489844	chr1:9489844:G:A	2.4973e-10	-1.12161	-0.740919
9490307	chr1:9490307:G:A	1.89041e-09	-1.2066e-10	0.161639
9490346	chr1:9490346:C:T	1.83619e-09	-1.2066e-10	0.132538
9490371	chr1:9490371:T:G	3.16198e-10	-1.2066e-10	-1.62654
9490635	chr1:9490635:C:T	2.7086e-09	-1.2066e-10	0.521279
9490859	chr1:9490859:A:G	1.05296e-10	-1.40147	-1.32466
9491155	chr1:9491155:G:A	3.28474e-10	-1.2066e-10	-1.58845
9491207	chr1:9491207:T:C	2.26919e-10	-1.56573	-0.392583
9491765	chr1:9491765:C:T	3.50283e-10	-1.2066e-10	-1.52417
9492513	chr1:9492513:T:C	3.40381e-09	-1.2066e-10	0.749743
9492516	chr1:9492516:C:T	8.11417e-11	-1.49206	-1.49465
9493358	chr1:9493358:T:C	3.03944e-10	-1.57534	-0.0907315
9493427	chr1:9493427:C:A	5.01839e-10	-1.2066e-10	-1.16463
9493604	chr1:9493604:G:C	3.32038e-10	-1.2066e-10	-1.57766
9493656	chr1:9493656:G:A	3.19763e-10	-1.2066e-10	-1.61533
9494145	chr1:9494145:T:C	2.46778e-10	-1.58701	-0.287406
9494152	chr1:9494152:T:C	1.65483e-10	-0.901929	-1.37211
9494802	chr1:9494802:T:C	1.01494e-10	-1.46391	-1.29899
9494843	chr1:9494843:A:G	6.16436e-10	-1.2066e-10	-0.958954
9494944	chr1:9494944:T:A	9.61679e-11	-1.44356	-1.37325
9494983	chr1:9494983:C:G	5.97618e-10	-1.2066e-10	-0.989957
9495139	chr1:9495139:G:A	1.04252e-09	-0.433517	-6.34265e-10
9495479	chr1:9495479:C:T	4.86088e-10	-1.2066e-10	-1.19652
9495511	chr1:9495511:T:C	5.06012e-10	-1.2066e-10	-1.15635
9495607	chr1:9495607:A:G	7.10617e-10	-1.2066e-10	-0.816775
9495829	chr1:9495829:G:C	7.63931e-11	-1.45939	-1.58763
9495848	chr1:9495848:T:C	3.75413e-10	-1.2066e-10	-1.45488
9496204	chr1:9496204:G:C	9.1762e-11	-1.27829	-1.58542
9496351	chr1:9496351:T:G	5.44707e-10	-1.2066e-10	-1.08266
9496499	chr1:9496499:A:G	3.03775e-10	-0.296692	-1.36993
9496644	chr1:9496644:A:G	3.00414e-10	-0.89934	-0.778406
9496772	chr1:9496772:T:C	6.0364e-10	-0.979931	-6.34265e-10
9497235	chr1:9497235:A:T	3.28534e-10	-1.2066e-10	-1.58827
9497489	chr1:9497489:A:AC	1.39265e-10	-1.5599	-0.886629
9497949	chr1:9497949:T:C	1.02876e-10	-1.15096	-1.59842
9498064	chr1:9498064:G:A	1.39621e-09	-0.141391	-6.34265e-10
9498108	chr1:9498108:C:A	1.30927e-10	-1.54014	-0.968128
9498438	chr1:9498438:G:A	3.97308e-10	-1.3982	-6.34265e-10
9498517	chr1:9498517:C:T	3.19407e-10	-1.2066e-10	-1.61644
9498629	chr1:9498629:G:C	1.37804e-09	-0.154491	-6.34265e-10
9498760	chr1:9498760:A:T	3.19453e-10	-1.2066e-10	-1.6163
9498782	chr1:9498782:C:T	2.89016e-10	-0.321948	-1.39448
9498811	chr1:9498811:T:C	1.48121e-09	-1.2066e-10	-0.0822951
9499004	chr1:9499004:G:C	6.82531e-11	-1.59271	-1.56698
9499252	chr1:9499252:T:G	7.4253e-10	-1.2066e-10	-0.772846
9499363	chr1:9499363:T:A	3.19931e-10	-1.2066e-10	-1.6148
9499590	chr1:9499590:T:C	3.20171e-10	-1.2066e-10	-1.61405
9499883	chr1:9499883:A:C	3.28473e-10	-1.2066e-10	-1.58846
9499909	chr1:9499909:C:T	3.38708e-10	-1.2066e-10	-1.55777
9500185	chr1:9500185:T:C	8.82655e-10	-0.599975	-6.34265e-10
9500481	chr1:9500481:G:A	7.22364e-09	1.50221	-6.34265e-10
9501495	chr1:9501495:C:A	1.88391e-09	0.158197	-6.34265e-10
9501515	chr1:9501515:G:A	3.36221e-10	-1.2066e-10	-1.56514
9501704	chr1:9501704:A:AG	1.20999e-10	-1.55373	-1.0334
9501764	chr1:9501764:A:G	1.4237e-09	-0.121897	-6.34265e-10
9501775	chr1:9501775:G:A	2.44778e-10	-0.293918	-1.58864
9501780	chr1:9501780:C:T	6.68912e-11	-1.60299	-1.57686
9502012	chr1:9502012:C:T	2.35965e-10	-0.882058	-1.03717
9502379	chr1:9502379:A:G	5.85848e-10	-1.2066e-10	-1.00985
9502443	chr1:9502443:T:A	6.56701e-10	0.305311	-1.20099
9502825	chr1:9502825:A:G	3.26414e-10	-1.59474	-6.34265e-10
9503256	chr1:9503256:C:G	3.55522e-10	-1.2066e-10	-1.50932
9503260	chr1:9503260:G:A	3.40979e-10	-1.2066e-10	-1.55109
9503313	chr1:9503313:C:A	2.11639e-10	-1.60532	-0.422704
9503400	chr1:9503400:A:G	3.38829e-10	-1.2066e-10	-1.55741
9503741	chr1:9503741:T:A	3.38494e-10	-1.2066e-10	-1.5584
9504229	chr1:9504229:T:A	3.34189e-10	-1.2066e-10	-1.5712
9504354	chr1:9504354:G:A	4.61988e-10	-1.2066e-10	-1.24737
9504969	chr1:9504969:T:C	3.25507e-10	-1.59752	-6.34265e-10
9505150	chr1:9505150:A:G	8.12087e-10	-1.2066e-10	-0.683302
9505341	chr1:9505341:C:G	6.99492e-10	-1.2066e-10	-0.832554
9505398	chr1:9505398:GCAGGCCCCACCTGCT:G	6.37112e-10	-1.2066e-10	-0.925964
9505584	chr1:9505584:G:A	4.6927e-10	-1.23173	-6.34265e-10
9506031	chr1:9506031:A:G	1.63767e-10	-1.12211	-1.16235
9506178	chr1:9506178:G:T	5.38243e-10	-1.0946	-6.34265e-10
9506240	chr1:9506240:A:G	1.655e-10	-1.09675	-1.17718
9506244	chr1:9506244:C:T	3.42943e-10	-1.2066e-10	-1.54535
9506286	chr1:9506286:C:T	3.46364e-10	-1.2066e-10	-1.53542
9506372	chr1:9506372:T:C	6.39377e-10	-1.2066e-10	-0.922415
9506852	chr1:9506852:C:A	3.40535e-10	-1.55239	-6.34265e-10
9507009	chr1:9507009:T:C	3.36427e-10	-1.2066e-10	-1.56453
9507392	chr1:9507392:G:A	3.16452e-10	-1.2066e-10	-1.62574
9507730	chr1:9507730:G:A	7.3248e-11	-1.60509	-1.48397
9508696	chr1:9508696:C:T	4.55221e-10	0.0897317	-1.35186
9508714	chr1:9508714:G:A	5.78204e-10	-1.2066e-10	-1.02298
9508893	chr1:9508893:C:T	3.99451e-10	-1.2066e-10	-1.39282
9509225	chr1:9509225:G:A	4.66221e-10	-1.2066e-10	-1.23825
9509231	chr1:9509231:A:G	3.13626e-10	-1.2066e-10	-1.63471
9509630	chr1:9509630:G:C	1.23317e-10	-1.07733	-1.49082
9509675	chr1:9509675:C:CCATA	3.1431e-10	-1.2066e-10	-1.63253
9509693	chr1:9509693:C:A	2.26728e-10	-0.625177	-1.33398
9510399	chr1:9510399:G:GC	3.27412e-10	-1.2066e-10	-1.59169
9510431	chr1:9510431:AT:A	3.39803e-10	-1.2066e-10	-1.55454
9510665	chr1:9510665:T:A	4.52286e-10	0.255388	-1.52398
9511035	chr1:9511035:G:A	3.48358e-10	-1.2066e-10	-1.52968
9511202	chr1:9511202:T:C	5.73683e-10	-1.2066e-10	-1.03083
9511744	chr1:9511744:C:T	4.11901e-10	-1.2066e-10	-1.36213
9511881	chr1:9511881:A:T	7.64972e-11	-1.41181	-1.63384
9511882	chr1:9511882:TTTA:T	9.78312e-10	-0.497081	-6.34265e-10
9511903	chr1:9511903:TTA:T	8.1566e-10	-0.678911	-6.34265e-10
9511937	chr1:9511937:C:T	6.04238e-10	-1.2066e-10	-0.978941
9512032	chr1:9512032:G:A	3.15254e-10	-1.2066e-10	-1.62953
9512289	chr1:9512289:G:A	5.22065e-10	-1.12512	-6.34265e-10
9512484	chr1:9512484:G:A	4.42209e-10	-1.29113	-6.34265e-10
9513904	chr1:9513904:A:G	1.00353e-09	-0.355274	-0.116355
9513959	chr1:9513959:G:A	8.30086e-10	-0.661379	-6.34265e-10
9514041	chr1:9514041:G:A	3.1661e-10	-1.2066e-10	-1.62524
9514424	chr1:9514424:A:G	3.37916e-10	-1.2066e-10	-1.56011
9514439	chr1:9514439:A:G	4.19549e-10	-1.2066e-10	-1.34373
9514757	chr1:9514757:G:A	3.26686e-10	-1.2066e-10	-1.59391
9514920	chr1:9514920:C:T	3.3541e-10	-1.2066e-10	-1.56756
9515475	chr1:9515475:C:T	4.83368e-10	-1.2066e-10	-1.20213
9515653	chr1:9515653:A:G	1.08129e-10	-1.08376	-1.61583
9515724	chr1:9515724:G:A	3.59134e-10	-1.2066e-10	-1.49921
9515825	chr1:9515825:A:G	1.93671e-10	-0.877983	-1.23876
9516156	chr1:9516156:A:G	1.01098e-10	-1.46947	-1.29736
9516322	chr1:9516322:A:G	3.21903e-10	-1.2066e-10	-1.60866
9516616	chr1:9516616:A:G	1.33904e-10	-0.890429	-1.59536
9516730	chr1:9516730:A:G	3.72374e-10	0.026112	-1.48912
9516894	chr1:9516894:C:T	3.43507e-10	-1.2066e-10	-1.5437
9517158	chr1:9517158:G:A	8.92498e-10	-0.588885	-6.34265e-10
9517929	chr1:9517929:A:T	4.08384e-10	-1.2066e-10	-1.3707
9517964	chr1:9517964:G:T	7.64135e-10	-0.744165	-6.34265e-10
9518083	chr1:9518083:AT:A	3.39901e-10	-1.2066e-10	-1.55425
9518093	chr1:9518093:C:T	3.95994e-10	-1.2066e-10	-1.40151
9518174	chr1:9518174:T:A	3.90049e-10	-1.2066e-10	-1.41664
9518781	chr1:9518781:A:G	1.97073e-10	-1.09415	-1.00518
9519425	chr1:9519425:G:A	3.13374e-10	-1.2066e-10	-1.63551
9519886	chr1:9519886:C:T	4.99155e-10	-1.16999	-6.34265e-10
9519905	chr1:9519905:A:G	1.7972e-10	-0.699633	-1.49188
9520118	chr1:9520118:G:A	7.61735e-11	-1.52331	-1.52659
9520370	chr1:9520370:T:A	4.02363e-10	-1.2066e-10	-1.38556
9520510	chr1:9520510:A:G	3.6848e-10	-1.2066e-10	-1.47352
9520592	chr1:9520592:T:G	3.15371e-10	-1.2066e-10	-1.62916
9520682	chr1:9520682:C:A	3.6179e-10	-1.2066e-10	-1.49185
9520945	chr1:9520945:T:C	1.68241e-10	-0.799981	-1.45753
9521107	chr1:9521107:C:T	3.18721e-10	-1.2066e-10	-1.61859
9521172	chr1:9521172:G:A	7.76425e-11	-1.52657	-1.50423
9521196	chr1:9521196:CA:C	4.89192e-10	-1.19015	-6.34265e-10
9521253	chr1:9521253:C:T	3.16973e-10	-1.2066e-10	-1.62409
9521947	chr1:9521947:C:T	3.93064e-10	-1.2066e-10	-1.40894
9522102	chr1:9522102:G:A	3.62995e-10	-1.2066e-10	-1.48852
9522221	chr1:9522221:A:G	5.31578e-10	-1.10706	-6.34265e-10
9522406	chr1:9522406:G:A	1.2351e-09	-1.2066e-10	-0.264006
9522463	chr1:9522463:AG:A	3.56557e-10	-1.50642	-6.34265e-10
9522986	chr1:9522986:C:T	6.61382e-11	-1.57461	-1.61655
9523197	chr1:9523197:G:A	2.02028e-10	-1.09966	-0.974843
9523871	chr1:9523871:G:A	4.879e-10	-1.1928	-6.34265e-10
9524662	chr1:9524662:T:A	1.23062e-09	-1.2066e-10	-0.267637
9525285	chr1:9525285:C:T	5.05505e-10	-1.15735	-6.34265e-10
9525326	chr1:9525326:A:G	1.09815e-09	-0.381527	-6.34265e-10
9525674	chr1:9525674:T:C	3.68919e-10	-1.47233	-6.34265e-10
9525782	chr1:9525782:C:T	6.6678e-11	-1.59323	-1.5898
9526037	chr1:9526037:C:T	4.7501e-10	-1.2066e-10	-1.21957
9526240	chr1:9526240:G:A	3.70537e-10	-1.2066e-10	-1.46795
9526334	chr1:9526334:G:A	6.73279e-11	-1.56086	-1.61248
9526672	chr1:9526672:G:T	3.32044e-10	-1.2066e-10	-1.57764
9526673	chr1:9526673:A:T	3.31676e-10	-1.2066e-10	-1.57875
9527550	chr1:9527550:A:G	6.52798e-11	-1.59717	-1.60706
9527668	chr1:9527668:C:T	3.27042e-10	-1.2066e-10	-1.59282
9527818	chr1:9527818:G:A	7.30447e-10	-1.2066e-10	-0.789252
9527822	chr1:9527822:C:A	6.62433e-11	-1.59235	-1.59722
9527850	chr1:9527850:G:C	6.72528e-11	-1.57713	-1.59732
9528480	chr1:9528480:G:A	6.52394e-11	-1.5916	-1.61324
9528678	chr1:9528678:G:A	3.31331e-10	-1.2066e-10	-1.57979
9529123	chr1:9529123:G:A	2.4067e-10	-1.0509	-0.848588
9529134	chr1:9529134:T:A	3.64755e-10	-1.2066e-10	-1.48368
9529354	chr1:9529354:C:T	3.19864e-10	-1.2066e-10	-1.61501
9529380	chr1:9529380:A:G	3.98644e-10	-1.2066e-10	-1.39484
9529656	chr1:9529656:G:A	4.90451e-10	-1.18758	-6.34265e-10
9530071	chr1:9530071:C:T	5.48384e-10	-1.2066e-10	-1.07593
9530570	chr1:9530570:G:A	3.14446e-10	-1.2066e-10	-1.6321
9530874	chr1:9530874:T:C	7.69236e-11	-1.5586	-1.48149
9531004	chr1:9531004:G:A	2.70303e-09	-1.2066e-10	0.51922
9531440	chr1:9531440:T:C	6.45994e-11	-1.58645	-1.62826
9531532	chr1:9531532:T:A	1.02941e-09	-1.2066e-10	-0.446163
9532385	chr1:9532385:G:A	3.13373e-10	-1.2066e-10	-1.63551
9532982	chr1:9532982:G:T	8.32685e-11	-1.4084	-1.55244
9533643	chr1:9533643:G:A	6.38306e-11	-1.59326	-1.63341
9534477	chr1:9534477:C:T	4.01103e-10	-1.2066e-10	-1.38869
9535013	chr1:9535013:C:T	5.27401e-10	-1.11495	-6.34265e-10
9535098	chr1:9535098:T:C	5.05732e-10	-1.1569	-6.34265e-10
9535121	chr1:9535121:T:C	7.0712e-11	-1.57024	-1.55405
9535266	chr1:9535266:G:A	3.19909e-10	-1.2066e-10	-1.61487
9535290	chr1:9535290:T:G	4.30186e-10	-1.2066e-10	-1.31869
9537647	chr1:9537647:A:C	4.67383e-10	-1.23576	-6.34265e-10
9537788	chr1:9537788:T:G	7.10178e-11	-1.531	-1.58898
9537864	chr1:9537864:C:G	6.5726e-11	-1.58465	-1.61277
9538116	chr1:9538116:A:T	4.39619e-10	-1.2066e-10	-1.297
9538493	chr1:9538493:T:C	3.42814e-10	-1.2066e-10	-1.54572
9538505	chr1:9538505:C:T	4.09176e-10	-1.2066e-10	-1.36876
9539060	chr1:9539060:A:T	7.15948e-11	-1.56618	-1.54571
9539120	chr1:9539120:A:C	4.21744e-10	-1.2066e-10	-1.33851
9539138	chr1:9539138:CT:C	7.25231e-11	-1.60252	-1.49648
9539589	chr1:9539589:C:T	6.61617e-11	-1.56076	-1.63005
9539764	chr1:9539764:A:G	6.51927e-11	-1.57067	-1.6349
9539847	chr1:9539847:C:T	4.70856e-10	-1.2066e-10	-1.22836
9540087	chr1:9540087:C:T	5.69635e-10	-1.03791	-6.34265e-10
9540145	chr1:9540145:G:A	6.50398e-10	-1.2066e-10	-0.905324
9540309	chr1:9540309:C:T	8.15291e-11	-1.5268	-1.45515
9540684	chr1:9540684:A:C	5.53695e-10	-1.0663	-6.34265e-10
9540715	chr1:9540715:T:C	7.61561e-11	-1.59009	-1.46004
9540728	chr1:9540728:T:C	5.52885e-10	-1.06776	-6.34265e-10
9541162	chr1:9541162:T:C	3.4001e-10	-1.2066e-10	-1.55393
9541263	chr1:9541263:C:T	6.74146e-10	-1.2066e-10	-0.869462
9541300	chr1:9541300:C:T	1.34772e-10	-1.49046	-0.988862
9541428	chr1:9541428:T:C	1.07457e-09	-1.2066e-10	-0.403237
9541949	chr1:9541949:G:A	3.30308e-10	-1.58288	-6.34265e-10
9542213	chr1:9542213:C:T	4.27288e-10	-1.32545	-6.34265e-10
9542397	chr1:9542397:C:T	4.61527e-10	-1.2066e-10	-1.24837
9542473	chr1:9542473:C:CT	4.11987e-10	-1.36192	-6.34265e-10
9542736	chr1:9542736:T:C	6.18202e-10	-1.2066e-10	-0.956093
9542763	chr1:9542763:A:G	3.41353e-10	-1.2066e-10	-1.54999
9543760	chr1:9543760:T:C	7.99833e-10	-0.698506	-6.34265e-10
9544451	chr1:9544451:T:C	3.96142e-10	-1.2066e-10	-1.40114
9544547	chr1:9544547:G:T	5.54853e-10	-1.06421	-6.34265e-10
9544710	chr1:9544710:G:A	8.6788e-11	-1.60307	-1.31637
9544844	chr1:9544844:G:A	7.98299e-11	-1.60561	-1.3974
9545354	chr1:9545354:A:C	3.99374e-10	-1.39301	-6.34265e-10
9545558	chr1:9545558:T:C	3.98125e-10	-1.2066e-10	-1.39614
9545870	chr1:9545870:T:G	6.39622e-11	-1.60463	-1.61998
9545895	chr1:9545895:G:A	8.36623e-11	-1.5962	-1.35992
9546983	chr1:9546983:C:T	7.02629e-11	-1.58031	-1.55036
9547040	chr1:9547040:G:A	5.64008e-10	-1.2066e-10	-1.04784
9547826	chr1:9547826:T:C	3.1868e-10	-1.2066e-10	-1.61872
9547862	chr1:9547862:G:GT	3.46832e-10	-1.2066e-10	-1.53407
9549664	chr1:9549664:A:G	6.29889e-10	-0.937365	-6.34265e-10
9549915	chr1:9549915:G:A	3.13761e-10	-1.2066e-10	-1.63428
9550022	chr1:9550022:T:A	8.78181e-10	-1.2066e-10	-0.605057
9550373	chr1:9550373:T:G	3.38601e-10	-1.2066e-10	-1.55809
9550480	chr1:9550480:T:C	4.03838e-09	-1.2066e-10	0.920691
9550811	chr1:9550811:A:G	4.38189e-10	-1.30026	-6.34265e-10
9550839	chr1:9550839:T:C	4.34491e-10	-1.2066e-10	-1.30873
9550867	chr1:9550867:A:G	4.5148e-10	-1.2066e-10	-1.27038
9551341	chr1:9551341:C:T	5.4256e-10	-1.08661	-6.34265e-10
9551391	chr1:9551391:TAAATA:T	4.01107e-10	-1.2066e-10	-1.38868
9551413	chr1:9551413:C:T	3.13448e-10	-1.2066e-10	-1.63527
9551791	chr1:9551791:G:T	6.91678e-10	-1.2066e-10	-0.843789
9552036	chr1:9552036:C:A	3.86797e-10	-1.2066e-10	-1.42501
9552716	chr1:9552716:T:A	6.47829e-11	-1.57635	-1.63552
9552976	chr1:9552976:G:A	4.96618e-10	-1.17509	-6.34265e-10
9552987	chr1:9552987:C:T	8.61593e-11	-1.6053	-1.32141
9553460	chr1:9553460:G:C	1.0805e-10	-1.58517	-1.11514
9553476	chr1:9553476:A:G	8.78927e-11	-1.27164	-1.63515
9553813	chr1:9553813:C:T	3.24868e-10	-1.2066e-10	-1.59949
9553850	chr1:9553850:C:T	3.24811e-10	-1.2066e-10	-1.59966
9554070	chr1:9554070:A:G	3.13589e-10	-1.2066e-10	-1.63482
9554133	chr1:9554133:AT:A	5.05157e-10	-1.2066e-10	-1.15804
9554505	chr1:9554505:A:T	3.22786e-10	-1.2066e-10	-1.60592
9554508	chr1:9554508:C:T	9.86736e-11	-1.53548	-1.25561
9554589	chr1:9554589:C:T	4.20769e-10	-1.2066e-10	-1.34083
9554606	chr1:9554606:G:C	3.47188e-10	-1.2066e-10	-1.53304
9555100	chr1:9555100:G:A	1.33832e-10	-1.56855	-0.917772
9556183	chr1:9556183:C:T	3.15056e-10	-1.2066e-10	-1.63016
9556546	chr1:9556546:C:T	4.25541e-10	-1.2066e-10	-1.32955
9557001	chr1:9557001:T:C	1.88994e-10	-0.561584	-1.57961
9557094	chr1:9557094:C:T	4.97518e-10	-1.2066e-10	-1.17328
9557294	chr1:9557294:T:C	1.04238e-10	-1.58408	-1.15215
9557478	chr1:9557478:G:C	3.70396e-10	-1.2066e-10	-1.46834
9557624	chr1:9557624:G:A	7.59309e-11	-1.59651	-1.45658
9558472	chr1:9558472:TCA:T	3.14598e-10	-1.2066e-10	-1.63161
9558927	chr1:9558927:C:T	4.28314e-10	-1.2066e-10	-1.32305
9558953	chr1:9558953:C:T	5.49447e-10	-1.074	-6.34265e-10
9559408	chr1:9559408:T:C	4.32587e-10	-1.2066e-10	-1.31313
9559912	chr1:9559912:C:T	6.8767e-11	-1.60185	-1.55033
9560201	chr1:9560201:G:A	7.57886e-10	-0.752376	-6.34265e-10
9560299	chr1:9560299:G:A	4.24101e-10	-1.2066e-10	-1.33294
9560347	chr1:9560347:G:A	3.40543e-10	-1.2066e-10	-1.55237
9560472	chr1:9560472:G:A	4.22816e-10	-1.2066e-10	-1.33597
9560518	chr1:9560518:C:T	3.13747e-10	-1.2066e-10	-1.63432
9560609	chr1:9560609:A:C	3.2597e-10	-1.2066e-10	-1.5961
9560762	chr1:9560762:T:C	4.24528e-10	-1.2066e-10	-1.33193
9560906	chr1:9560906:A:AT	8.62556e-11	-1.51601	-1.40959
9560944	chr1:9560944:C:T	4.88319e-10	-1.19194	-6.34265e-10
9560982	chr1:9560982:C:T	3.33516e-10	-1.2066e-10	-1.57322
9561006	chr1:9561006:G:A	4.17812e-10	-1.2066e-10	-1.34788
9561102	chr1:9561102:G:A	8.66977e-10	-1.2066e-10	-0.617896
9561161	chr1:9561161:A:T	3.68834e-10	-1.47256	-6.34265e-10
9561349	chr1:9561349:A:G	7.79266e-11	-1.59741	-1.42973
9561362	chr1:9561362:A:G	5.55508e-10	-1.06303	-6.34265e-10
9561985	chr1:9561985:G:A	1.91725e-08	-1.2066e-10	2.47832
9562123	chr1:9562123:G:A	8.96641e-11	-1.25133	-1.63551
9562176	chr1:9562176:C:T	5.18204e-10	-1.2066e-10	-1.13254
9562467	chr1:9562467:T:C	5.51525e-10	-1.07022	-6.34265e-10
9563014	chr1:9563014:G:A	4.59726e-10	-1.2066e-10	-1.25228
9563057	chr1:9563057:T:C	4.33991e-10	-1.2066e-10	-1.30989
9563224	chr1:9563224:G:A	3.38651e-10	-1.2066e-10	-1.55794
9563663	chr1:9563663:T:C	4.7262e-10	-1.2066e-10	-1.22462
9563848	chr1:9563848:C:T	3.70249e-10	-1.2066e-10	-1.46873
9563878	chr1:9563878:T:C	1.06411e-10	-1.5834	-1.1322
9563975	chr1:9563975:A:G	3.28712e-10	-1.2066e-10	-1.58773
9564210	chr1:9564210:T:A	5.35443e-10	-1.2066e-10	-1.09981
9565248	chr1:9565248:G:A	8.08034e-11	-1.40809	-1.5828
9565288	chr1:9565288:G:A	4.53366e-10	-1.2066e-10	-1.26621
9565448	chr1:9565448:G:A	4.57321e-10	-1.2066e-10	-1.25752
9566692	chr1:9566692:T:C	3.41298e-10	-1.2066e-10	-1.55015
9566826	chr1:9566826:A:G	3.3089e-10	-1.2066e-10	-1.58112
9567045	chr1:9567045:G:A	1.26342e-10	-1.59464	-0.949271
9567463	chr1:9567463:A:G	7.14842e-11	-1.59441	-1.51902
9567505	chr1:9567505:T:C	6.03879e-10	-0.979535	-6.34265e-10
9567726	chr1:9567726:C:T	3.32711e-10	-1.2066e-10	-1.57564
9568215	chr1:9568215:G:A	4.21268e-10	-1.2066e-10	-1.33964
9568418	chr1:9568418:T:G	6.76096e-10	-1.2066e-10	-0.866574
9568480	chr1:9568480:C:T	2.85972e-09	0.57557	-6.34265e-10
9568482	chr1:9568482:A:G	4.18305e-10	-1.3467	-6.34265e-10
9568776	chr1:9568776:G:A	6.74814e-10	-1.2066e-10	-0.868473
9568824	chr1:9568824:C:T	4.12641e-10	-1.2066e-10	-1.36033
9568840	chr1:9568840:T:C	4.12956e-10	-1.2066e-10	-1.35957
9568915	chr1:9568915:A:G	6.65278e-10	-1.2066e-10	-0.882704
9569419	chr1:9569419:C:T	1.02806e-09	-0.447485	-6.34265e-10
9570519	chr1:9570519:G:A	3.62024e-10	-1.4912	-6.34265e-10
9570668	chr1:9570668:T:C	3.82987e-10	-1.43491	-6.34265e-10
9571172	chr1:9571172:T:C	4.37588e-10	-1.2066e-10	-1.30163
9571179	chr1:9571179:T:C	4.13387e-10	-1.2066e-10	-1.35852
9571879	chr1:9571879:A:G	6.38892e-11	-1.59035	-1.63541
9572044	chr1:9572044:C:T	8.71779e-11	-1.60326	-1.3117
9572130	chr1:9572130:A:G	3.06307e-09	-1.2066e-10	0.644264
9572269	chr1:9572269:A:C	4.31562e-10	-1.2066e-10	-1.3155
9572281	chr1:9572281:AC:A	3.02813e-09	-1.2066e-10	0.632793
9573128	chr1:9573128:T:A	5.20117e-10	-1.2066e-10	-1.12885
9573138	chr1:9573138:T:C	1.10626e-09	-1.2066e-10	-0.374167
9573656	chr1:9573656:C:T	4.06677e-10	-1.2066e-10	-1.37489
9573665	chr1:9573665:A:G	3.72249e-10	-1.46335	-6.34265e-10
9574233	chr1:9574233:A:G	5.55326e-10	-1.06335	-6.34265e-10
9574395	chr1:9574395:T:C	2.87018e-09	-1.2066e-10	0.579219
9574548	chr1:9574548:T:C	4.21584e-10	-1.2066e-10	-1.33889
9575084	chr1:9575084:G:A	4.25205e-09	-1.2066e-10	0.972248
9576220	chr1:9576220:G:A	3.98062e-10	-1.2066e-10	-1.3963
9576296	chr1:9576296:A:C	4.24722e-10	-1.33147	-6.34265e-10
9577169	chr1:9577169:A:G	6.56163e-11	-1.60477	-1.59432
9577177	chr1:9577177:G:T	9.53246e-10	-1.2066e-10	-0.523036
9577533	chr1:9577533:G:A	1.60155e-10	-1.57436	-0.732408
9577903	chr1:9577903:C:T	6.3582e-11	-1.5954	-1.63518
9579049	chr1:9579049:T:C	4.73984e-10	-1.2066e-10	-1.22174
9579507	chr1:9579507:CAGA:C	3.78272e-10	-1.4473	-6.34265e-10
9579584	chr1:9579584:A:G	3.53106e-10	-1.2066e-10	-1.51614
9579671	chr1:9579671:C:T	1.94343e-08	-1.2066e-10	2.49188
9580340	chr1:9580340:C:T	3.95641e-10	-1.2066e-10	-1.4024
9581204	chr1:9581204:C:T	6.92096e-10	-1.2066e-10	-0.843184
9581358	chr1:9581358:A:G	5.2406e-10	-1.2066e-10	-1.1213
9581960	chr1:9581960:G:A	7.21789e-10	-1.2066e-10	-0.801177
9582103	chr1:9582103:G:A	3.14207e-10	-1.2066e-10	-1.63286
9583274	chr1:9583274:C:T	4.08609e-10	-1.37015	-6.34265e-10
9583666	chr1:9583666:G:C	5.52642e-10	-1.0682	-6.34265e-10
9583960	chr1:9583960:A:G	2.38846e-09	-1.2066e-10	0.395495
9583989	chr1:9583989:C:T	3.13519e-10	-1.2066e-10	-1.63505
9584260	chr1:9584260:T:C	3.14655e-10	-1.2066e-10	-1.63143
9584382	chr1:9584382:A:C	3.16321e-10	-1.2066e-10	-1.62615
9584588	chr1:9584588:G:A	4.38834e-10	-1.2066e-10	-1.29879
9584797	chr1:9584797:C:T	4.47299e-10	-1.2066e-10	-1.27968
9585043	chr1:9585043:C:T	4.66447e-10	-1.23776	-6.34265e-10
9585314	chr1:9585314:C:T	1.09049e-10	-1.49982	-1.19129
9585422	chr1:9585422:A:G	9.53615e-11	-1.57343	-1.2518
9585595	chr1:9585595:A:C	5.28735e-10	-1.11242	-6.34265e-10
9585596	chr1:9585596:C:A	5.21518e-10	-1.12617	-6.34265e-10
9586158	chr1:9586158:C:T	4.41667e-10	-1.2066e-10	-1.29235
9586376	chr1:9586376:T:A	5.71146e-10	-1.03526	-6.34265e-10
9586792	chr1:9586792:T:C	9.17141e-11	-1.56462	-1.29961
9586846	chr1:9586846:A:G	3.18294e-10	-1.2066e-10	-1.61993
9587079	chr1:9587079:G:A	6.41295e-11	-1.60535	-1.61666
9588137	chr1:9588137:A:C	4.55738e-10	-1.2066e-10	-1.26099
9588487	chr1:9588487:C:T	4.37216e-10	-1.2066e-10	-1.30248
9589081	chr1:9589081:CGCCCGCCAG:C	7.73277e-10	-0.732272	-6.34265e-10
9589731	chr1:9589731:T:A	3.67456e-10	-1.4763	-6.34265e-10
9589763	chr1:9589763:C:T	3.71635e-10	-1.465	-6.34265e-10
9590035	chr1:9590035:G:A	3.74053e-10	-1.2066e-10	-1.45851
9590099	chr1:9590099:A:G	1.27401e-09	-0.232987	-6.34265e-10
9590671	chr1:9590671:A:G	6.42821e-11	-1.58412	-1.63551
9590731	chr1:9590731:A:G	5.67367e-10	-1.2066e-10	-1.0419
9591207	chr1:9591207:A:G	3.24437e-10	-1.60082	-6.34265e-10
9591233	chr1:9591233:G:A	8.52218e-09	-1.2066e-10	1.66752
9591240	chr1:9591240:C:T	3.18851e-10	-1.2066e-10	-1.61818
9591623	chr1:9591623:C:T	3.1496e-10	-1.2066e-10	-1.63046
9591684	chr1:9591684:G:C	3.24454e-10	-1.60077	-6.34265e-10
9591968	chr1:9591968:T:C	3.28904e-10	-1.2066e-10	-1.58714
9591983	chr1:9591983:C:T	4.97536e-10	-1.17324	-6.34265e-10
9592042	chr1:9592042:C:T	4.68709e-10	-1.2066e-10	-1.23293
9592197	chr1:9592197:C:CCCCT	3.13654e-10	-1.2066e-10	-1.63462
9592316	chr1:9592316:G:A	6.62109e-10	-1.2066e-10	-0.887479
9592641	chr1:9592641:TCCGTGCTCAGGGCTCTGGAGTGGTGTCATCATTAAGGACACGTGC:T	1.07788e-10	-1.53652	-1.16622
9592722	chr1:9592722:G:C	3.16997e-10	-1.2066e-10	-1.62402
9592809	chr1:9592809:G:T	5.25405e-10	-1.2066e-10	-1.11874
9592834	chr1:9592834:G:A	3.13632e-10	-1.2066e-10	-1.63469
9593086	chr1:9593086:A:G	3.13832e-10	-1.2066e-10	-1.63405
9593284	chr1:9593284:G:A	3.13728e-10	-1.2066e-10	-1.63438
9593407	chr1:9593407:T:C	4.24256e-10	-1.2066e-10	-1.33257
9593477	chr1:9593477:G:A	3.13745e-10	-1.2066e-10	-1.63433
9593777	chr1:9593777:A:G	6.92138e-11	-1.60348	-1.54223
9594039	chr1:9594039:C:T	3.49885e-10	-1.2066e-10	-1.5253
9594070	chr1:9594070:C:T	3.13649e-10	-1.2066e-10	-1.63464
9594139	chr1:9594139:T:C	1.98199e-10	-1.59066	-0.502976
9594523	chr1:9594523:C:T	2.26706e-10	-1.20158	-0.757679
9594792	chr1:9594792:G:A	3.13448e-10	-1.2066e-10	-1.63527
9595020	chr1:9595020:T:G	3.55901e-10	-1.2066e-10	-1.50826
9595047	chr1:9595047:C:T	3.69425e-10	-1.2066e-10	-1.47096
9595213	chr1:9595213:A:G	3.44903e-10	-1.2066e-10	-1.53965
9595269	chr1:9595269:G:A	3.14252e-10	-1.2066e-10	-1.63271
9595525	chr1:9595525:T:C	3.25414e-10	-1.2066e-10	-1.59781
9595555	chr1:9595555:A:T	1.76124e-10	-1.60417	-0.607552
9595572	chr1:9595572:C:T	1.34393e-10	-1.59548	-0.886664
9595593	chr1:9595593:A:G	3.13445e-10	-1.2066e-10	-1.63528
9595607	chr1:9595607:G:A	4.22494e-10	-0.939981	-0.396753
9595713	chr1:9595713:T:TTC	3.37618e-10	-1.2066e-10	-1.56099
9595756	chr1:9595756:C:T	3.6221e-10	-1.2066e-10	-1.49068
9595907	chr1:9595907:C:T	3.13404e-10	-1.2066e-10	-1.63542
9596389	chr1:9596389:G:A	1.38999e-09	-1.2066e-10	-0.145858
9596513	chr1:9596513:G:T	7.91872e-11	-1.60559	-1.4055
9596517	chr1:9596517:T:C	4.24618e-10	-1.33172	-6.34265e-10
9596879	chr1:9596879:G:A	3.16903e-10	-1.2066e-10	-1.62431
9597062	chr1:9597062:G:A	3.48557e-10	-1.52911	-6.34265e-10
9597158	chr1:9597158:T:G	5.08021e-10	-1.2066e-10	-1.15239
9597474	chr1:9597474:T:A	4.19119e-10	-1.34476	-6.34265e-10
9597502	chr1:9597502:G:A	3.14127e-10	-1.2066e-10	-1.63311
9598178	chr1:9598178:T:G	3.13386e-10	-1.2066e-10	-1.63547
9598407	chr1:9598407:T:G	1.32285e-10	-1.59203	-0.905926
9598434	chr1:9598434:C:G	1.74957e-09	0.0842189	-6.34265e-10
9598619	chr1:9598619:C:T	3.9244e-10	-1.2066e-10	-1.41052
9598751	chr1:9598751:A:G	1.64981e-10	-1.60099	-0.676087
9598801	chr1:9598801:C:T	2.06601e-08	-1.2066e-10	2.55305
9598847	chr1:9598847:C:T	3.65591e-10	-1.2066e-10	-1.48139
9598945	chr1:9598945:G:A	3.25765e-10	-1.2066e-10	-1.59673
9599053	chr1:9599053:G:A	3.15161e-10	-1.2066e-10	-1.62982
9599310	chr1:9599310:C:T	3.69119e-10	-1.2066e-10	-1.47179
9600241	chr1:9600241:A:G	1.1663e-09	-1.2066e-10	-0.321314
9600496	chr1:9600496:C:T	3.43008e-10	-1.2066e-10	-1.54516
9600645	chr1:9600645:G:A	3.14678e-10	-1.2066e-10	-1.63136
9600793	chr1:9600793:G:A	3.59874e-09	-1.2066e-10	0.80543
9601003	chr1:9601003:A:G	1.41341e-10	-1.60535	-0.826386
9601013	chr1:9601013:T:A	3.39625e-10	-1.2066e-10	-1.55507
9601131	chr1:9601131:G:A	3.13771e-10	-1.2066e-10	-1.63425
9601293	chr1:9601293:C:A	3.22046e-10	-1.2066e-10	-1.60821
9601588	chr1:9601588:T:TTGG	3.13509e-10	-1.2066e-10	-1.63508
9601610	chr1:9601610:G:A	4.24077e-10	-1.33299	-6.34265e-10
9601744	chr1:9601744:TGTGGGGGCTCAC:T	3.50127e-10	-1.2066e-10	-1.52461
9602311	chr1:9602311:G:A	4.31265e-10	-1.2066e-10	-1.31619
9602998	chr1:9602998:C:T	3.94792e-10	-1.2066e-10	-1.40455
9603837	chr1:9603837:C:T	9.4839e-11	-1.31689	-1.51383
9604592	chr1:9604592:T:A	3.81296e-10	-1.43933	-6.34265e-10
9604641	chr1:9604641:G:A	4.18637e-10	-1.2066e-10	-1.34591
9604648	chr1:9604648:AT:A	3.23001e-10	-1.60525	-6.34265e-10
9605482	chr1:9605482:T:C	3.55512e-10	-1.2066e-10	-1.50935
9605558	chr1:9605558:A:G	3.28605e-10	-1.2066e-10	-1.58805
9605859	chr1:9605859:C:T	3.22955e-10	-1.6054	-6.34265e-10
9605935	chr1:9605935:G:A	3.99627e-10	-1.2066e-10	-1.39238
9606003	chr1:9606003:A:G	3.45186e-10	-1.2066e-10	-1.53883
9606161	chr1:9606161:A:G	3.99124e-10	-1.2066e-10	-1.39364
9606255	chr1:9606255:G:A	4.11659e-10	-1.2066e-10	-1.36271
9606306	chr1:9606306:A:G	1.17948e-10	-1.31225	-1.30042
9606547	chr1:9606547:C:T	3.18563e-10	-1.2066e-10	-1.61909
9606904	chr1:9606904:G:A	1.27698e-09	-1.2066e-10	-0.230652
9607074	chr1:9607074:C:G	3.49148e-10	-1.2066e-10	-1.52741
9607130	chr1:9607130:G:A	3.43708e-10	-1.2066e-10	-1.54312
9607399	chr1:9607399:C:T	3.82547e-10	-1.2066e-10	-1.43606
9607464	chr1:9607464:G:A	3.85365e-10	-1.42872	-6.34265e-10
9607873	chr1:9607873:G:A	3.22464e-10	-1.2066e-10	-1.60692
9607969	chr1:9607969:G:A	1.00704e-10	-1.38962	-1.38111
9608187	chr1:9608187:A:C	3.97528e-10	-1.39764	-6.34265e-10
9608446	chr1:9608446:C:T	3.90056e-10	-1.2066e-10	-1.41662
9608924	chr1:9608924:G:A	6.32709e-10	-0.932899	-6.34265e-10
9609138	chr1:9609138:G:A	3.32843e-10	-1.2066e-10	-1.57524
9609355	chr1:9609355:G:A	3.27976e-10	-1.2066e-10	-1.58997
9609377	chr1:9609377:G:A	2.22773e-08	-1.2066e-10	2.62841
9610076	chr1:9610076:C:T	3.2755e-10	-1.2066e-10	-1.59127
9610385	chr1:9610385:G:A	2.1674e-09	-1.2066e-10	0.298373
9610425	chr1:9610425:T:A	2.26643e-10	-1.55971	-0.399825
9610776	chr1:9610776:C:T	7.88012e-11	-1.54284	-1.47314
9611297	chr1:9611297:A:G	3.58919e-10	-1.2066e-10	-1.49981
9611494	chr1:9611494:G:A	3.29215e-10	-1.2066e-10	-1.5862
9611529	chr1:9611529:A:G	4.31887e-10	-1.2066e-10	-1.31475
9612033	chr1:9612033:G:A	8.16695e-11	-1.47998	-1.50024
9612599	chr1:9612599:A:G	3.23807e-10	-1.60276	-6.34265e-10
9612988	chr1:9612988:C:T	3.71916e-10	-1.2066e-10	-1.46424
9613294	chr1:9613294:A:G	3.74582e-10	-1.2066e-10	-1.4571
9613420	chr1:9613420:C:G	3.54686e-10	-1.2066e-10	-1.51168
9613560	chr1:9613560:G:A	3.43835e-10	-1.2066e-10	-1.54275
9613643	chr1:9613643:A:C	9.16387e-11	-1.47185	-1.3932
9613721	chr1:9613721:C:A	6.44686e-11	-1.59852	-1.61821
9613785	chr1:9613785:C:T	3.17284e-10	-1.2066e-10	-1.62311
9614517	chr1:9614517:C:T	6.02488e-10	-0.981842	-6.34265e-10
9615298	chr1:9615298:G:A	3.42765e-10	-1.2066e-10	-1.54587
9615303	chr1:9615303:G:A	3.2613e-10	-1.2066e-10	-1.59561
9615318	chr1:9615318:A:G	2.55208e-10	-1.34339	-0.497437
9615427	chr1:9615427:T:C	3.85724e-10	-1.2066e-10	-1.42779
9615542	chr1:9615542:C:T	5.99556e-10	-0.986719	-6.34265e-10
9615680	chr1:9615680:T:C	7.33045e-10	-1.2066e-10	-0.785702
9616944	chr1:9616944:C:T	2.89797e-10	-1.21764	-0.496086
9617795	chr1:9617795:T:C	1.07829e-10	-1.11304	-1.58933
9617837	chr1:9617837:T:C	4.00249e-10	-1.39082	-6.34265e-10
9618180	chr1:9618180:C:T	1.35964e-09	-0.16793	-6.34265e-10
9618643	chr1:9618643:A:T	3.22846e-10	-1.2066e-10	-1.60573
9618889	chr1:9618889:C:T	3.64065e-10	-1.2066e-10	-1.48558
9618953	chr1:9618953:G:A	5.71298e-10	-1.035	-6.34265e-10
9618961	chr1:9618961:C:T	3.18955e-10	-1.2066e-10	-1.61786
9619376	chr1:9619376:G:A	3.30923e-10	-1.2066e-10	-1.58102
9619584	chr1:9619584:C:T	3.95115e-10	-1.2066e-10	-1.40373
9619651	chr1:9619651:A:C	3.34043e-10	-1.2066e-10	-1.57164
9620030	chr1:9620030:A:G	3.50937e-10	-1.2066e-10	-1.5223
9620579	chr1:9620579:A:G	5.65649e-10	-1.04493	-6.34265e-10
9621109	chr1:9621109:C:A	3.50236e-10	-1.2066e-10	-1.5243
9621144	chr1:9621144:G:T	6.65606e-11	-1.55007	-1.63473
9621410	chr1:9621410:G:A	5.62525e-10	-1.05047	-6.34265e-10
9621427	chr1:9621427:T:G	3.26681e-10	-1.23281	-0.36111
9621562	chr1:9621562:A:G	9.96069e-11	-1.23948	-1.5422
9621887	chr1:9621887:A:C	8.76607e-11	-1.29013	-1.61931
9622200	chr1:9622200:A:G	8.57391e-11	-1.40002	-1.53158
9622476	chr1:9622476:C:T	1.40664e-10	-1.50172	-0.934812
9622573	chr1:9622573:G:A	7.24228e-11	-1.57245	-1.52794
9623397	chr1:9623397:A:G	5.72442e-10	-1.2066e-10	-1.033
9623751	chr1:9623751:A:C	4.70552e-10	-1.229	-6.34265e-10
9624358	chr1:9624358:G:A	6.46326e-11	-1.60036	-1.61383
9624688	chr1:9624688:G:A	3.32308e-10	-1.2066e-10	-1.57685
9625049	chr1:9625049:T:G	2.01231e-10	-1.60268	-0.475769
9625541	chr1:9625541:G:A	3.1643e-10	-1.2066e-10	-1.62581
9625543	chr1:9625543:C:A	4.05829e-10	-1.37698	-6.34265e-10
9626000	chr1:9626000:C:T	3.69143e-10	-1.2066e-10	-1.47172
9626295	chr1:9626295:G:C	3.31139e-10	-1.58037	-6.34265e-10
9626325	chr1:9626325:T:C	4.72428e-10	-1.2066e-10	-1.22502
9626366	chr1:9626366:A:G	7.31562e-11	-1.60504	-1.48527
9626627	chr1:9626627:A:C	3.45644e-10	-1.2066e-10	-1.5375
9626705	chr1:9626705:A:G	6.39841e-10	-0.921689	-6.34265e-10
9627142	chr1:9627142:C:T	3.04016e-10	-0.246078	-1.41975
9628059	chr1:9628059:T:C	3.92885e-10	-1.2066e-10	-1.40939
9628198	chr1:9628198:A:T	6.32979e-10	-0.932472	-6.34265e-10
9628454	chr1:9628454:A:G	4.2601e-10	-1.60041	0.271963
9629136	chr1:9629136:G:A	8.87201e-10	-1.2066e-10	-0.594837
9629394	chr1:9629394:C:T	1.39264e-09	-1.2066e-10	-0.14395
9630154	chr1:9630154:G:A	3.25643e-10	-1.2066e-10	-1.59711
9630259	chr1:9630259:A:C	3.3472e-10	-1.2066e-10	-1.56961
9630372	chr1:9630372:G:A	8.61786e-10	-0.623902	-6.34265e-10
9630418	chr1:9630418:A:G	6.08015e-10	-1.13398	0.161273
9630560	chr1:9630560:A:G	6.3182e-10	-0.709442	-0.224862
9630771	chr1:9630771:G:A	3.18271e-10	-1.2066e-10	-1.62001
9630813	chr1:9630813:T:C	3.84431e-10	-1.2066e-10	-1.43114
9631335	chr1:9631335:G:C	3.9361e-10	-1.2066e-10	-1.40755
9631917	chr1:9631917:C:G	3.87472e-10	-1.05045	-0.372817
9632125	chr1:9632125:G:T	3.26996e-10	-1.2066e-10	-1.59296
9632146	chr1:9632146:A:G	3.68496e-10	-1.2066e-10	-1.47348
9632550	chr1:9632550:A:G	8.1375e-10	-1.2066e-10	-0.681256
9632578	chr1:9632578:C:T	8.15792e-10	-1.2066e-10	-0.678749
9632983	chr1:9632983:A:T	2.49924e-10	-1.5838	-0.277949
9633099	chr1:9633099:G:A	2.05156e-10	-1.58838	-0.470759
9633103	chr1:9633103:C:T	2.44318e-10	-0.554848	-1.32959
9633217	chr1:9633217:A:G	3.31453e-10	-1.57942	-6.34265e-10
9633507	chr1:9633507:C:G	4.80896e-10	-1.2066e-10	-1.20726
9633610	chr1:9633610:ATGTCATGAAATCTTATGCGGT:A	1.40336e-09	0.332073	-0.468359
9633824	chr1:9633824:C:G	3.1367e-10	-1.2066e-10	-1.63457
9633913	chr1:9633913:T:A	3.2111e-10	-1.2066e-10	-1.61112
9633930	chr1:9633930:C:T	2.12658e-10	-1.56136	-0.461864
9634000	chr1:9634000:C:T	2.07929e-10	-1.55001	-0.495707
9634239	chr1:9634239:C:T	1.92865e-09	0.181669	-6.34265e-10
9635373	chr1:9635373:G:C	8.26378e-10	-1.58023	0.914376
9635561	chr1:9635561:G:A	4.92631e-10	-1.2066e-10	-1.18315
9635686	chr1:9635686:G:A	5.82146e-10	0.577234	-1.59342
9635720	chr1:9635720:T:C	3.50824e-10	-1.2066e-10	-1.52262
9635830	chr1:9635830:T:C	1.16938e-09	-0.752476	0.433793
9636212	chr1:9636212:G:A	3.1347e-10	-1.2066e-10	-1.63521
9636289	chr1:9636289:G:A	6.92146e-10	-0.843112	-6.34265e-10
9636336	chr1:9636336:G:A	2.18722e-10	-0.397823	-1.59728
9636632	chr1:9636632:G:A	6.77039e-11	-1.5323	-1.63547
9636647	chr1:9636647:T:G	3.78199e-10	-1.2066e-10	-1.44749
9636767	chr1:9636767:G:A	3.47019e-10	-1.2066e-10	-1.53353
9637042	chr1:9637042:C:T	4.19582e-10	-1.2066e-10	-1.34365
9637133	chr1:9637133:A:G	4.75602e-10	-1.33681	0.118487
9637301	chr1:9637301:GGGA:G	4.82935e-09	-0.830835	1.93039
9637441	chr1:9637441:G:A	5.34787e-10	-1.10104	-6.34265e-10
9637487	chr1:9637487:G:A	5.15835e-10	-1.13712	-6.34265e-10
9637625	chr1:9637625:A:G	5.04762e-09	-0.827636	1.9714
9637837	chr1:9637837:T:C	4.904e-09	-0.80829	1.92319
9637996	chr1:9637996:A:G	3.91173e-09	-0.825236	1.71406
9638015	chr1:9638015:G:A	4.39571e-10	-1.2066e-10	-1.29711
9638090	chr1:9638090:G:A	5.65345e-10	-1.2066e-10	-1.04547
9638126	chr1:9638126:A:G	3.26846e-10	-1.2066e-10	-1.59342
9638548	chr1:9638548:C:T	3.69412e-10	-1.2066e-10	-1.471
9638582	chr1:9638582:G:A	5.79915e-09	-0.632467	1.91502
9638587	chr1:9638587:C:T	3.95989e-10	-1.2066e-10	-1.40152
9638856	chr1:9638856:C:A	5.99172e-09	-1.2066e-10	1.31523
9638967	chr1:9638967:A:G	2.44694e-10	-0.353137	-1.52977
9639123	chr1:9639123:G:T	4.99336e-10	-1.16963	-6.34265e-10
9639285	chr1:9639285:A:T	3.86537e-10	-1.2066e-10	-1.42568
9639319	chr1:9639319:T:A	3.1713e-08	3.9057	-0.92413
9639502	chr1:9639502:T:A	1.02757e-10	-1.24149	-1.50905
9639710	chr1:9639710:A:G	1.17775e-09	-1.2066e-10	-0.311545
9639760	chr1:9639760:C:T	4.94866e-10	-1.17862	-6.34265e-10
9640027	chr1:9640027:C:G	3.13863e-10	-1.2066e-10	-1.63395
9640499	chr1:9640499:G:GA	1.55492e-09	-1.2066e-10	-0.0337304
9640527	chr1:9640527:C:T	6.89699e-10	-0.846653	-6.34265e-10
9640781	chr1:9640781:A:G	3.57838e-10	-1.2066e-10	-1.50283
9641126	chr1:9641126:A:G	1.7481e-10	-1.57831	-0.640895
9641148	chr1:9641148:C:T	3.72303e-09	0.839385	-6.34265e-10
9641418	chr1:9641418:G:T	6.53195e-10	-0.901033	-6.34265e-10
9641436	chr1:9641436:G:A	6.79994e-10	-0.860826	-6.34265e-10
9641468	chr1:9641468:TCA:T	6.32932e-11	-1.60028	-1.63485
9641729	chr1:9641729:C:T	3.2384e-10	-1.60266	-6.34265e-10
9641810	chr1:9641810:C:T	8.98906e-11	-1.25062	-1.63369
9642004	chr1:9642004:T:C	8.84283e-11	-1.26683	-1.63389
9642150	chr1:9642150:T:C	2.07097e-10	-1.21364	-0.836075
9642489	chr1:9642489:G:A	7.55548e-10	-0.755466	-6.34265e-10
9642533	chr1:9642533:T:C	7.26572e-10	-1.2066e-10	-0.794571
9643537	chr1:9643537:C:T	9.40203e-11	-1.20389	-1.63551
9643751	chr1:9643751:G:A	9.57499e-11	-1.18593	-1.63524
9643802	chr1:9643802:C:T	9.10948e-11	-1.42094	-1.45007
9644026	chr1:9644026:C:A	6.61625e-10	-1.2066e-10	-0.888211
9644449	chr1:9644449:C:T	5.31964e-10	-0.766879	-0.339454
9644484	chr1:9644484:T:C	3.13831e-10	-1.2066e-10	-1.63405
9644971	chr1:9644971:C:T	3.22284e-10	-1.2066e-10	-1.60748
9645294	chr1:9645294:G:C	3.21048e-10	-1.2066e-10	-1.61132
9645661	chr1:9645661:C:T	3.40153e-10	-1.2066e-10	-1.55351
9646509	chr1:9646509:G:A	3.99341e-10	-1.02726	-0.365829
9646602	chr1:9646602:C:G	3.37189e-10	-1.2066e-10	-1.56226
9646769	chr1:9646769:A:G	3.4332e-10	-1.2066e-10	-1.54425
9647370	chr1:9647370:A:G	1.13357e-10	-1.37386	-1.27851
9647430	chr1:9647430:T:A	1.22995e-09	-1.2066e-10	-0.268181
9647563	chr1:9647563:G:A	5.06576e-10	-1.2066e-10	-1.15523
9648280	chr1:9648280:C:T	5.32676e-10	-1.2066e-10	-1.10499
9648613	chr1:9648613:C:T	3.03402e-10	-0.0429755	-1.62487
9648685	chr1:9648685:GAT:G	1.26143e-09	-1.2066e-10	-0.242906
9648872	chr1:9648872:C:T	1.16522e-09	-1.2066e-10	-0.322243
9649014	chr1:9649014:G:A	9.64919e-11	-1.38692	-1.42653
9649677	chr1:9649677:T:C	1.01146e-10	-1.25333	-1.51301
9649806	chr1:9649806:C:A	3.13607e-10	-1.2066e-10	-1.63477
9650194	chr1:9650194:C:T	2.60891e-10	-1.58917	-0.229641
9650336	chr1:9650336:T:C	9.38685e-11	-1.22037	-1.62064
9650501	chr1:9650501:G:A	2.56388e-10	-0.223011	-1.61321
9650581	chr1:9650581:A:G	3.19799e-10	-0.0209072	-1.59431
9650763	chr1:9650763:C:T	5.05078e-10	-1.1582	-6.34265e-10
9650817	chr1:9650817:AC:A	2.8377e-10	-0.119926	-1.61482
9650838	chr1:9650838:A:AT	3.01546e-10	-0.0578117	-1.61617
9650958	chr1:9650958:C:T	4.08996e-10	0.221067	-1.59027
9651429	chr1:9651429:T:C	1.00684e-09	0.526773	-0.99511
9651573	chr1:9651573:G:A	5.69834e-10	-1.2066e-10	-1.03756
9651584	chr1:9651584:A:G	2.97247e-10	-0.0722808	-1.61607
9651616	chr1:9651616:A:G	3.05797e-10	-0.0569291	-1.60306
9651948	chr1:9651948:C:T	3.41675e-10	-0.915239	-0.633811
9652041	chr1:9652041:C:A	3.47444e-10	-0.917736	-0.614569
9652311	chr1:9652311:G:A	3.24748e-10	-1.59986	-6.34265e-10
9653328	chr1:9653328:C:T	2.6218e-10	-0.180174	-1.6337
9653792	chr1:9653792:T:C	3.36274e-10	-1.2066e-10	-1.56498
9654119	chr1:9654119:G:A	6.75887e-10	-1.2066e-10	-0.866883
9654189	chr1:9654189:A:G	7.18202e-10	0.338752	-1.14491
9654481	chr1:9654481:T:G	2.87135e-10	-0.657557	-1.0654
9654904	chr1:9654904:G:A	7.81822e-10	0.73517	-1.45645
9655315	chr1:9655315:C:T	3.20128e-10	-1.2066e-10	-1.61419
9655351	chr1:9655351:G:A	3.14048e-10	-1.2066e-10	-1.63336
9655650	chr1:9655650:C:T	3.41067e-10	-1.2066e-10	-1.55083
9655678	chr1:9655678:ACTTT:A	9.11346e-11	-1.58578	-1.28479
9656067	chr1:9656067:G:A	6.6252e-11	-1.56031	-1.62913
9656266	chr1:9656266:G:A	3.17133e-10	-1.2066e-10	-1.62359
9657562	chr1:9657562:T:C	3.13379e-10	-1.2066e-10	-1.6355
9657599	chr1:9657599:T:G	9.18444e-10	-0.560228	-6.34265e-10
9658029	chr1:9658029:T:C	1.03632e-10	-1.10745	-1.63461
9658129	chr1:9658129:T:A	9.19245e-11	-1.22681	-1.63513
9658145	chr1:9658145:A:G	2.08802e-10	-0.429187	-1.61234
9658838	chr1:9658838:T:C	6.48174e-10	-1.2066e-10	-0.908751
9658930	chr1:9658930:T:G	3.15518e-10	-1.2066e-10	-1.62869
9659247	chr1:9659247:A:C	3.25574e-10	-1.2066e-10	-1.59732
9659257	chr1:9659257:C:T	3.34525e-10	-1.2066e-10	-1.5702
9659259	chr1:9659259:T:C	3.74082e-10	-1.2066e-10	-1.45843
9659401	chr1:9659401:A:C	3.92062e-10	-1.2066e-10	-1.41149
9659530	chr1:9659530:A:G	7.3932e-10	-1.2066e-10	-0.777178
9659556	chr1:9659556:C:T	4.12437e-10	-1.2066e-10	-1.36083
9660001	chr1:9660001:C:T	8.12423e-11	-1.37236	-1.61311
9660072	chr1:9660072:C:T	7.08735e-10	-1.2066e-10	-0.819427
9660361	chr1:9660361:T:C	3.36679e-10	-1.2066e-10	-1.56378
9660438	chr1:9660438:C:T	1.19066e-10	-1.48182	-1.12141
9660468	chr1:9660468:A:G	1.12237e-10	-1.51746	-1.14483
9660708	chr1:9660708:C:T	7.56922e-10	-0.753649	-6.34265e-10
9661033	chr1:9661033:C:T	5.97058e-10	-0.990895	-6.34265e-10
9661053	chr1:9661053:G:A	1.83769e-10	-0.828138	-1.34109
9661231	chr1:9661231:G:A	1.13908e-10	-1.54954	-1.09797
9661322	chr1:9661322:T:C	8.44579e-11	-1.33399	-1.61266
9662465	chr1:9662465:G:C	9.62218e-11	-1.36695	-1.44931
9662552	chr1:9662552:C:T	4.20257e-10	-1.34204	-6.34265e-10
9662672	chr1:9662672:G:A	4.00433e-10	-1.2066e-10	-1.39036
9662949	chr1:9662949:G:A	4.71432e-10	-1.2066e-10	-1.22713
9663037	chr1:9663037:T:G	3.16356e-10	-1.2066e-10	-1.62604
9663290	chr1:9663290:C:A	3.14895e-10	-1.2066e-10	-1.63067
9663894	chr1:9663894:C:T	3.42963e-10	-1.2066e-10	-1.54529
9664495	chr1:9664495:A:C	1.13948e-09	-0.344578	-6.34265e-10
9665467	chr1:9665467:G:A	6.31011e-11	-1.60479	-1.63338
9665887	chr1:9665887:G:A	3.33162e-10	-1.2066e-10	-1.57428
9666017	chr1:9666017:C:G	3.13669e-10	-1.2066e-10	-1.63457
9666479	chr1:9666479:T:G	3.20198e-10	-1.2066e-10	-1.61397
9666647	chr1:9666647:A:G	9.02117e-10	-1.2066e-10	-0.578165
9666743	chr1:9666743:C:T	3.64115e-10	-1.2066e-10	-1.48544
9666798	chr1:9666798:G:A	6.57879e-11	-1.59821	-1.59826
9666859	chr1:9666859:G:A	3.13587e-10	-1.2066e-10	-1.63483
9666896	chr1:9666896:C:T	9.71398e-10	-0.504173	-6.34265e-10
9666909	chr1:9666909:T:C	3.15462e-10	-1.2066e-10	-1.62887
9666935	chr1:9666935:G:A	9.45563e-10	-0.531128	-6.34265e-10
9667134	chr1:9667134:C:G	1.12208e-09	-0.359965	-6.34265e-10
9667281	chr1:9667281:T:A	1.0203e-09	-0.455061	-6.34265e-10
9667667	chr1:9667667:T:C	9.7117e-10	-0.504407	-6.34265e-10
9667776	chr1:9667776:G:A	3.19733e-10	-1.2066e-10	-1.61542
9668182	chr1:9668182:T:C	1.01297e-09	-0.462263	-6.34265e-10
9668236	chr1:9668236:C:G	3.16171e-10	-1.2066e-10	-1.62662
9668463	chr1:9668463:C:A	3.13499e-10	-1.2066e-10	-1.63511
9668482	chr1:9668482:T:C	3.27303e-10	-1.2066e-10	-1.59202
9668525	chr1:9668525:C:T	3.92784e-10	-1.2066e-10	-1.40965
9669541	chr1:9669541:G:A	6.72688e-11	-1.54149	-1.63272
9669749	chr1:9669749:C:G	6.49404e-10	-0.906855	-6.34265e-10
9670398	chr1:9670398:A:G	3.38378e-10	-1.2066e-10	-1.55874
9670509	chr1:9670509:T:G	6.30689e-10	-1.2066e-10	-0.936096
9671190	chr1:9671190:C:T	6.51968e-10	-0.902914	-6.34265e-10
9671443	chr1:9671443:C:T	5.4681e-10	0.551971	-1.63078
9671539	chr1:9671539:T:A	1.07568e-09	-0.402205	-6.34265e-10
9671800	chr1:9671800:A:G	5.66474e-10	0.58596	-1.62944
9672614	chr1:9672614:A:G	3.25154e-10	-1.2066e-10	-1.59861
9672808	chr1:9672808:T:G	6.09489e-10	0.662245	-1.63253
9672853	chr1:9672853:C:T	7.84039e-11	-1.44813	-1.5729
9673251	chr1:9673251:CTAATTTTT:C	1.11077e-09	-0.370099	-6.34265e-10
9673323	chr1:9673323:G:A	3.13884e-10	-1.2066e-10	-1.63388
9673632	chr1:9673632:G:A	6.16598e-10	-0.958691	-6.34265e-10
9673678	chr1:9673678:C:T	3.49337e-10	-1.52687	-6.34265e-10
9673680	chr1:9673680:G:T	1.15539e-09	-0.330715	-6.34265e-10
9673908	chr1:9673908:A:G	3.17143e-10	-1.2066e-10	-1.62356
9674057	chr1:9674057:C:T	3.3694e-10	-1.2066e-10	-1.56301
9674229	chr1:9674229:G:A	3.14203e-10	-1.2066e-10	-1.63287
9674415	chr1:9674415:C:T	3.3342e-10	-1.57351	-6.34265e-10
9674811	chr1:9674811:T:C	7.46394e-10	0.8677	-1.63535
9675015	chr1:9675015:A:G	7.50884e-10	0.871815	-1.63347
9675786	chr1:9675786:A:G	6.27864e-10	-1.2066e-10	-0.940585
9676115	chr1:9676115:A:G	3.2726e-10	-1.59215	-6.34265e-10
9676376	chr1:9676376:T:G	4.69762e-10	-1.2066e-10	-1.23068
9676405	chr1:9676405:G:A	8.42392e-10	-0.646664	-6.34265e-10
9676644	chr1:9676644:G:C	1.26939e-09	-0.236619	-6.34265e-10
9676745	chr1:9676745:G:C	1.02502e-09	1.18002	-1.63046
9677252	chr1:9677252:T:G	3.39132e-10	-1.2066e-10	-1.55652
9677373	chr1:9677373:C:T	1.15233e-09	-0.333364	-6.34265e-10
9677877	chr1:9677877:G:A	3.15071e-10	-1.2066e-10	-1.63011
9678067	chr1:9678067:C:T	4.48756e-10	-1.2066e-10	-1.27643
9678903	chr1:9678903:G:T	7.9639e-10	-1.2066e-10	-0.70282
9679359	chr1:9679359:C:T	3.13455e-10	-1.2066e-10	-1.63525
9679377	chr1:9679377:T:C	1.15442e-10	-1.03236	-1.60178
9679430	chr1:9679430:G:A	3.95442e-10	-1.2066e-10	-1.40291
9680152	chr1:9680152:T:G	1.26818e-09	-0.237573	-6.34265e-10
9680308	chr1:9680308:A:G	1.27439e-09	-0.809037	0.576351
9680903	chr1:9680903:G:A	3.45338e-10	-1.2066e-10	-1.53839
9681135	chr1:9681135:A:G	1.25498e-10	-0.944541	-1.60608
9681332	chr1:9681332:G:T	8.96143e-10	-1.2066e-10	-0.584809
9681575	chr1:9681575:C:T	1.38416e-10	-1.08939	-1.36325
9681654	chr1:9681654:C:G	1.70717e-10	-0.729883	-1.51302
9681734	chr1:9681734:A:G	1.2477e-10	-0.939169	-1.61727
9681801	chr1:9681801:A:C	3.2558e-10	-1.2066e-10	-1.5973
9682078	chr1:9682078:A:G	4.04461e-10	-1.2066e-10	-1.38035
9682096	chr1:9682096:T:C	2.0254e-10	-0.503155	-1.56882
9682129	chr1:9682129:G:T	1.41342e-09	-0.129143	-6.34265e-10
9682422	chr1:9682422:G:A	3.72431e-10	-1.2066e-10	-1.46286
9683056	chr1:9683056:G:T	5.47275e-10	-1.07796	-6.34265e-10
9683125	chr1:9683125:AAAAAAAAAAAAAAAACC:A	6.92577e-10	-0.84249	-6.34265e-10
9683176	chr1:9683176:T:C	1.18309e-10	-1.05211	-1.5575
9683229	chr1:9683229:G:A	3.42958e-10	-1.5453	-6.34265e-10
9683250	chr1:9683250:C:A	3.65567e-10	-1.2066e-10	-1.48146
9683470	chr1:9683470:AC:A	1.98604e-10	-0.462866	-1.62873
9683502	chr1:9683502:T:G	1.46206e-09	-0.0953087	-6.34265e-10
9683564	chr1:9683564:T:A	3.70152e-10	0.0623323	-1.53133
9683768	chr1:9683768:A:T	6.36607e-11	-1.59555	-1.63379
9683894	chr1:9683894:C:T	7.72984e-11	-1.59331	-1.44193
9684186	chr1:9684186:T:C	1.57422e-10	-1.012	-1.31198
9684262	chr1:9684262:C:T	3.2627e-10	-1.59518	-6.34265e-10
9685144	chr1:9685144:T:G	8.22393e-11	-1.46079	-1.51248
9685658	chr1:9685658:A:G	8.14179e-11	-1.48268	-1.50063
9686007	chr1:9686007:G:T	3.41823e-10	-1.54861	-6.34265e-10
9686190	chr1:9686190:A:G	8.34949e-11	-1.44794	-1.51018
9686554	chr1:9686554:G:A	1.30116e-10	-0.938034	-1.57645
9686601	chr1:9686601:G:A	8.23452e-11	-1.45427	-1.51772
9686938	chr1:9686938:C:A	8.33365e-11	-1.4699	-1.49013
9687685	chr1:9687685:C:T	3.26638e-10	-1.59406	-6.34265e-10
9687712	chr1:9687712:C:T	6.49914e-10	-0.7751	-0.130968
9688387	chr1:9688387:T:G	2.02974e-10	-0.506988	-1.56284
9688651	chr1:9688651:C:A	1.17126e-09	-0.317073	-6.34265e-10
9689032	chr1:9689032:G:A	3.15686e-10	-1.2066e-10	-1.62816
9690399	chr1:9690399:T:C	2.7754e-10	-0.646289	-1.11065
9690798	chr1:9690798:C:T	4.33814e-10	-1.2066e-10	-1.31029
9691534	chr1:9691534:G:A	3.78284e-10	-1.2066e-10	-1.44726
9692033	chr1:9692033:G:A	5.58133e-10	-1.2066e-10	-1.05831
9692383	chr1:9692383:T:G	3.24692e-10	-1.2066e-10	-1.60003
9692452	chr1:9692452:T:C	5.63969e-10	-1.04791	-6.34265e-10
9692658	chr1:9692658:A:G	3.46537e-10	-1.2066e-10	-1.53492
9692827	chr1:9692827:T:C	3.27642e-10	-1.2066e-10	-1.59099
9692936	chr1:9692936:G:A	3.46609e-10	-1.2066e-10	-1.53471
9693728	chr1:9693728:G:A	4.03229e-10	-1.2066e-10	-1.3834
9693975	chr1:9693975:C:G	4.90731e-10	-1.2066e-10	-1.18701
9694126	chr1:9694126:C:T	3.29567e-10	-1.58513	-6.34265e-10
9694297	chr1:9694297:C:T	3.4519e-10	-1.2066e-10	-1.53881
9694298	chr1:9694298:G:A	3.30339e-10	-1.2066e-10	-1.58279
9694435	chr1:9694435:G:A	7.84889e-11	-1.48416	-1.53579
9694823	chr1:9694823:A:G	7.09151e-11	-1.48903	-1.63239
9695215	chr1:9695215:G:A	8.49031e-10	0.478532	-1.11735
9695332	chr1:9695332:G:A	4.65959e-10	-1.2066e-10	-1.23881
9695571	chr1:9695571:C:T	3.66678e-10	-1.47842	-6.34265e-10
9695593	chr1:9695593:C:T	5.42591e-10	-1.2066e-10	-1.08655
9695702	chr1:9695702:C:T	3.92084e-10	-1.2066e-10	-1.41143
9695874	chr1:9695874:A:G	3.42141e-10	-1.2066e-10	-1.54769
9696033	chr1:9696033:G:A	3.13472e-10	-1.2066e-10	-1.6352
9696917	chr1:9696917:A:G	3.60775e-09	1.15443	-0.346495
9697016	chr1:9697016:C:A	9.43177e-10	-1.2066e-10	-0.533655
9697211	chr1:9697211:T:G	4.50385e-10	-1.27281	-6.34265e-10
9697694	chr1:9697694:T:C	1.7979e-10	-1.57273	-0.618395
9697760	chr1:9697760:G:A	4.96196e-10	-1.2066e-10	-1.17594
9697936	chr1:9697936:T:G	4.75133e-10	-1.2066e-10	-1.21931
9697980	chr1:9697980:G:A	5.38108e-09	1.20773	-6.34265e-10
9698229	chr1:9698229:G:A	1.27637e-09	-1.2066e-10	-0.231135
9698289	chr1:9698289:T:C	3.13691e-10	-1.2066e-10	-1.6345
9698296	chr1:9698296:C:T	5.91228e-10	-1.2066e-10	-1.00071
9698352	chr1:9698352:G:C	6.79326e-10	-1.2066e-10	-0.861808
9698424	chr1:9698424:G:C	4.64539e-10	-1.2066e-10	-1.24186
9698932	chr1:9698932:G:A	3.24351e-10	-1.2066e-10	-1.60108
9699188	chr1:9699188:C:T	3.18727e-10	-1.2066e-10	-1.61857
9699332	chr1:9699332:G:A	3.46169e-10	-0.667633	-0.86835
9699424	chr1:9699424:C:T	3.26561e-10	-1.2066e-10	-1.59429
9699657	chr1:9699657:T:C	7.68414e-11	-1.47204	-1.56913
9699719	chr1:9699719:C:T	3.6919e-10	-1.2066e-10	-1.4716
9699889	chr1:9699889:G:A	3.27811e-10	-1.2066e-10	-1.59047
9700036	chr1:9700036:T:C	3.23072e-10	-1.2066e-10	-1.60503
9700707	chr1:9700707:C:T	3.93114e-10	-1.2066e-10	-1.40881
9702098	chr1:9702098:G:A	4.37104e-10	-1.2066e-10	-1.30274
9702214	chr1:9702214:C:T	3.3376e-10	-1.2066e-10	-1.57249
9702816	chr1:9702816:C:T	3.18545e-10	-1.2066e-10	-1.61915
9703028	chr1:9703028:C:T	9.22422e-10	-1.2066e-10	-0.555907
9703455	chr1:9703455:C:A	1.80872e-09	-1.2066e-10	0.117467
9704794	chr1:9704794:G:A	3.18727e-10	-1.2066e-10	-1.61858
9705302	chr1:9705302:T:A	3.31503e-10	-1.2066e-10	-1.57927
9705340	chr1:9705340:AAG:A	3.23337e-10	-1.60421	-6.34265e-10
9705413	chr1:9705413:A:G	3.13623e-10	-1.2066e-10	-1.63472
9705621	chr1:9705621:G:C	1.39255e-10	-1.19715	-1.24946
9706448	chr1:9706448:G:A	3.21085e-10	-1.2066e-10	-1.6112
9707052	chr1:9707052:A:C	3.14134e-10	-1.2066e-10	-1.63309
9707170	chr1:9707170:C:T	3.37691e-10	-1.2066e-10	-1.56078
9707543	chr1:9707543:G:A	3.21927e-10	-1.2066e-10	-1.60859
9707755	chr1:9707755:C:T	3.13375e-10	-1.2066e-10	-1.63551
9707759	chr1:9707759:G:A	8.71629e-11	-1.56921	-1.34592
9708131	chr1:9708131:C:G	3.22362e-10	-1.2066e-10	-1.60723
9708883	chr1:9708883:C:T	3.21963e-10	-1.2066e-10	-1.60847
9709040	chr1:9709040:T:G	3.94457e-10	-1.2066e-10	-1.4054
9709051	chr1:9709051:C:T	4.38567e-10	-1.2066e-10	-1.2994
9709055	chr1:9709055:GT:G	4.31391e-10	-1.2066e-10	-1.31589
9709175	chr1:9709175:A:C	6.73307e-10	-1.2066e-10	-0.870708
9709184	chr1:9709184:C:T	1.296e-09	-1.2066e-10	-0.215869
9709773	chr1:9709773:G:A	3.48589e-10	-1.2066e-10	-1.52902
9709954	chr1:9709954:C:T	3.16842e-10	-1.2066e-10	-1.62451
9710661	chr1:9710661:A:G	3.22482e-10	-1.2066e-10	-1.60686
9710836	chr1:9710836:T:A	1.48486e-09	-1.2066e-10	-0.0798356
9710947	chr1:9710947:A:G	3.43286e-10	-1.54434	-6.34265e-10
9711506	chr1:9711506:A:G	2.15704e-10	-0.861628	-1.14737
9711740	chr1:9711740:A:G	3.27108e-10	-1.2066e-10	-1.59262
9712150	chr1:9712150:T:C	1.53742e-09	-1.2066e-10	-0.0450464
9712415	chr1:9712415:G:T	3.3135e-10	-1.57973	-6.34265e-10
9714380	chr1:9714380:G:C	3.7891e-10	-1.2066e-10	-1.44561
9714428	chr1:9714428:G:T	3.164e-10	-1.2066e-10	-1.6259
9714920	chr1:9714920:C:T	3.49052e-10	-1.15926	-0.368429
9715177	chr1:9715177:AAAAAT:A	3.42646e-10	-1.2066e-10	-1.54621
9715328	chr1:9715328:C:T	5.66175e-10	-1.2066e-10	-1.04401
9715846	chr1:9715846:C:T	3.91841e-10	-1.2066e-10	-1.41205
9716281	chr1:9716281:A:G	1.19002e-10	-1.60354	-1.00022
9716517	chr1:9716517:A:G	3.45686e-10	-1.2066e-10	-1.53738
9716547	chr1:9716547:G:A	3.1912e-10	-1.2066e-10	-1.61734
9716778	chr1:9716778:G:T	3.1577e-10	-1.2066e-10	-1.6279
9716861	chr1:9716861:G:A	7.42403e-09	1.52957	-6.34265e-10
9717064	chr1:9717064:G:A	3.79483e-10	-1.2066e-10	-1.4441
9717393	chr1:9717393:G:GGA	2.92611e-08	1.86878	1.03233
9717463	chr1:9717463:C:T	4.57841e-10	-1.2066e-10	-1.25639
9717528	chr1:9717528:G:C	3.59918e-10	-1.49703	-6.34265e-10
9717541	chr1:9717541:C:G	2.8304e-09	0.565264	-6.34265e-10
9717608	chr1:9717608:C:T	1.99671e-09	-1.2066e-10	0.216346
9717975	chr1:9717975:G:A	3.26225e-10	-1.2066e-10	-1.59532
9718546	chr1:9718546:C:T	4.26171e-10	-1.2066e-10	-1.32807
9718553	chr1:9718553:G:T	5.124e-10	-1.1438	-6.34265e-10
9718649	chr1:9718649:G:T	3.57809e-10	-1.2066e-10	-1.50291
9718708	chr1:9718708:C:T	5.12433e-10	-1.2066e-10	-1.14374
9719021	chr1:9719021:T:C	3.55923e-10	-1.2066e-10	-1.5082
9719230	chr1:9719230:A:T	9.43364e-11	-1.27462	-1.56142
9719443	chr1:9719443:A:T	3.50417e-10	-1.2066e-10	-1.52379
9719813	chr1:9719813:T:C	3.27357e-10	-1.51601	-0.0758448
9720046	chr1:9720046:T:C	4.27469e-10	-1.2066e-10	-1.32503
9720367	chr1:9720367:G:A	3.49283e-10	-1.2066e-10	-1.52703
9720723	chr1:9720723:T:C	3.66175e-10	-1.2066e-10	-1.4798
9720929	chr1:9720929:T:C	8.24331e-10	-0.668337	-6.34265e-10
9721634	chr1:9721634:G:A	5.43861e-10	-1.2066e-10	-1.08422
9721688	chr1:9721688:C:T	3.29775e-10	-1.2066e-10	-1.5845
9722203	chr1:9722203:T:C	1.29676e-09	-1.2066e-10	-0.215284
9722328	chr1:9722328:C:T	4.03097e-10	-1.38373	-6.34265e-10
9722498	chr1:9722498:C:T	3.24914e-08	1.73551	1.27031
9722708	chr1:9722708:C:T	7.05863e-11	-1.49394	-1.63213
9723347	chr1:9723347:G:A	4.03496e-10	-1.38274	-6.34265e-10
9723385	chr1:9723385:G:C	4.44904e-10	-1.2066e-10	-1.28505
9723506	chr1:9723506:C:T	3.75495e-10	-1.2066e-10	-1.45466
9723815	chr1:9723815:G:A	3.2253e-10	-1.2066e-10	-1.60671
9724365	chr1:9724365:C:T	1.76269e-10	-1.34698	-0.863922
9725471	chr1:9725471:T:C	1.25597e-10	-1.49559	-1.05424
9725832	chr1:9725832:A:G	1.55994e-10	-1.23768	-1.09541
9726147	chr1:9726147:A:T	6.29718e-10	-1.2066e-10	-0.937637
9726203	chr1:9726203:ACT:A	4.02546e-10	-1.2066e-10	-1.3851
9726212	chr1:9726212:C:G	6.58929e-10	-1.2066e-10	-0.892294
9726285	chr1:9726285:A:G	8.63102e-09	1.68021	-6.34265e-10
9726291	chr1:9726291:G:A	9.136e-09	1.73707	-6.34265e-10
9726335	chr1:9726335:C:T	3.33141e-10	-1.57434	-6.34265e-10
9727327	chr1:9727327:TG:T	5.37255e-10	-1.2066e-10	-1.09644
9727387	chr1:9727387:G:A	3.24555e-10	-1.2066e-10	-1.60046
9727450	chr1:9727450:T:C	2.41794e-10	-0.29848	-1.59634
9728204	chr1:9728204:A:T	1.11733e-09	-1.2066e-10	-0.364211
9728375	chr1:9728375:ACT:A	3.70939e-10	-1.2066e-10	-1.46687
9729053	chr1:9729053:C:T	6.5377e-10	-0.900153	-6.34265e-10
9729519	chr1:9729519:G:A	2.14857e-10	-1.19353	-0.819411
9729833	chr1:9729833:T:C	3.57941e-10	-1.59162	0.0890783
9730220	chr1:9730220:G:A	7.05134e-10	-1.2066e-10	-0.824521
9730841	chr1:9730841:C:T	8.06534e-10	-1.2066e-10	-0.690162
9730903	chr1:9730903:C:T	4.77368e-10	-1.2066e-10	-1.21462
9730904	chr1:9730904:A:G	4.58596e-10	-1.2066e-10	-1.25474
9730937	chr1:9730937:A:G	7.14171e-10	0.576051	-1.38784
9731404	chr1:9731404:AG:A	4.5756e-10	-1.2066e-10	-1.257
9731428	chr1:9731428:G:A	6.26947e-10	-0.917715	-0.0243319
9731488	chr1:9731488:C:A	4.69681e-10	-1.2066e-10	-1.23086
9731581	chr1:9731581:G:A	1.07535e-10	-1.54252	-1.16257
9732027	chr1:9732027:G:A	5.40206e-10	-1.2066e-10	-1.09096
9732756	chr1:9732756:A:G	1.2454e-09	-1.2066e-10	-0.255699
9733246	chr1:9733246:C:G	8.4206e-10	-0.647058	-6.34265e-10
9733300	chr1:9733300:A:G	3.44144e-10	-1.2066e-10	-1.54185
9733394	chr1:9733394:T:A	4.51793e-10	-1.26969	-6.34265e-10
9733601	chr1:9733601:C:A	1.2668e-09	-1.2066e-10	-0.238659
9733787	chr1:9733787:T:A	4.83949e-10	-1.2066e-10	-1.20093
9733910	chr1:9733910:A:G	9.48227e-10	-0.528315	-6.34265e-10
9734247	chr1:9734247:C:T	2.08874e-10	-1.59411	-0.447072
9734281	chr1:9734281:C:T	3.42327e-10	-1.2066e-10	-1.54714
9734924	chr1:9734924:C:T	1.0857e-10	-1.52506	-1.17045
9735192	chr1:9735192:G:A	1.11848e-10	-1.51838	-1.14739
9735661	chr1:9735661:C:T	2.11901e-10	-1.60348	-0.423304
9735861	chr1:9735861:G:A	5.53079e-10	-1.2066e-10	-1.06741
9736280	chr1:9736280:C:G	9.60196e-10	-0.515771	-6.34265e-10
9736651	chr1:9736651:G:A	4.91682e-10	-1.2066e-10	-1.18508
9736965	chr1:9736965:T:C	3.35048e-10	-1.2066e-10	-1.56864
9737094	chr1:9737094:C:T	4.90494e-10	-1.2066e-10	-1.1875
9737203	chr1:9737203:C:CT	7.87832e-10	-1.2066e-10	-0.713624
9737657	chr1:9737657:A:G	4.29179e-10	-1.2066e-10	-1.32103
9737788	chr1:9737788:C:T	3.91292e-10	-1.2066e-10	-1.41346
9738009	chr1:9738009:A:G	8.01464e-10	-1.2066e-10	-0.696469
9738451	chr1:9738451:G:C	4.61685e-10	-1.24803	-6.34265e-10
9738833	chr1:9738833:G:A	3.14499e-10	-1.2066e-10	-1.63193
9738836	chr1:9738836:G:A	2.20091e-10	-1.60558	-0.383294
9738949	chr1:9738949:G:A	4.77368e-10	-1.2066e-10	-1.21462
9738996	chr1:9738996:T:C	1.11093e-09	-1.2066e-10	-0.369957
9739438	chr1:9739438:G:C	7.49663e-09	0.927402	0.611897
9739606	chr1:9739606:G:A	1.32128e-09	-1.2066e-10	-0.196556
9739845	chr1:9739845:T:C	1.67534e-10	-1.55734	-0.704383
9740083	chr1:9740083:T:G	3.29245e-10	-1.2066e-10	-1.58611
9740112	chr1:9740112:G:A	3.30595e-10	-1.2066e-10	-1.58201
9740349	chr1:9740349:C:T	4.41629e-10	-1.2066e-10	-1.29244
9740493	chr1:9740493:A:G	1.25063e-09	-1.2066e-10	-0.251509
9740679	chr1:9740679:C:T	3.36133e-10	-1.2066e-10	-1.5654
9741283	chr1:9741283:G:A	1.09261e-10	-1.41696	-1.27221
9741480	chr1:9741480:G:A	4.54053e-10	-1.2066e-10	-1.2647
9741649	chr1:9741649:G:A	7.07384e-10	-0.821335	-6.34265e-10
9741921	chr1:9741921:G:A	4.41787e-10	-1.2066e-10	-1.29208
9742000	chr1:9742000:A:G	3.14255e-10	-1.2066e-10	-1.63271
9742250	chr1:9742250:T:C	3.13431e-10	-1.2066e-10	-1.63533
9742277	chr1:9742277:T:C	3.83085e-10	-1.43465	-6.34265e-10
9742336	chr1:9742336:C:G	1.30708e-09	-1.2066e-10	-0.207359
9742355	chr1:9742355:T:C	3.45479e-10	-1.2066e-10	-1.53798
9742680	chr1:9742680:A:T	1.22125e-09	-1.2066e-10	-0.275276
9742919	chr1:9742919:A:G	4.68163e-10	-1.2066e-10	-1.23409
9742970	chr1:9742970:T:C	5.35712e-10	-1.09931	-6.34265e-10
9743570	chr1:9743570:C:T	4.64329e-10	-1.2066e-10	-1.24232
9743786	chr1:9743786:G:A	1.04898e-09	-0.427333	-6.34265e-10
9744257	chr1:9744257:C:T	4.65495e-10	-1.23981	-6.34265e-10
9744312	chr1:9744312:T:C	4.68448e-10	-1.2066e-10	-1.23348
9744635	chr1:9744635:C:T	7.32268e-11	-1.46809	-1.62126
9744661	chr1:9744661:G:A	3.49415e-10	-1.2066e-10	-1.52665
9744672	chr1:9744672:T:C	1.23482e-09	-1.2066e-10	-0.26423
9744905	chr1:9744905:C:A	3.45945e-10	-1.53663	-6.34265e-10
9745216	chr1:9745216:G:A	4.92505e-10	-1.2066e-10	-1.18341
9745351	chr1:9745351:G:A	1.38145e-09	-1.2066e-10	-0.152021
9745509	chr1:9745509:T:C	6.27709e-10	-1.2066e-10	-0.940832
9746566	chr1:9746566:G:T	1.75781e-10	-0.606371	-1.6073
9746618	chr1:9746618:G:A	6.99461e-10	-1.2066e-10	-0.832599
9746800	chr1:9746800:C:T	6.89718e-10	-0.846626	-6.34265e-10
9746886	chr1:9746886:T:C	3.41001e-10	-1.2066e-10	-1.55102
9747253	chr1:9747253:T:C	1.18167e-09	-1.2066e-10	-0.308227
9747325	chr1:9747325:A:G	4.14561e-10	-1.2066e-10	-1.35569
9747731	chr1:9747731:A:C	1.18075e-09	-1.2066e-10	-0.309004
9747819	chr1:9747819:G:A	4.09434e-10	-1.2066e-10	-1.36813
9748244	chr1:9748244:A:G	3.2349e-10	-1.55696	-0.0467797
9748546	chr1:9748546:G:A	1.14872e-09	-1.2066e-10	-0.336501
9748687	chr1:9748687:C:T	4.49707e-10	-1.2066e-10	-1.27431
9748748	chr1:9748748:CAA:CAAA	4.77247e-10	-1.21487	-6.34265e-10
9750226	chr1:9750226:T:C	4.23168e-10	-1.2066e-10	-1.33514
9750305	chr1:9750305:C:T	4.61703e-10	-1.24799	-6.34265e-10
9751019	chr1:9751019:C:T	3.77897e-10	-1.2066e-10	-1.44829
9751377	chr1:9751377:A:G	2.26524e-10	-1.57015	-0.389912
9751483	chr1:9751483:A:G	2.28553e-10	-1.56548	-0.385659
9751595	chr1:9751595:C:T	4.43284e-10	-1.2887	-6.34265e-10
9751856	chr1:9751856:C:T	3.54006e-10	-1.2066e-10	-1.51359
9752241	chr1:9752241:C:G	1.21568e-09	-1.2066e-10	-0.279846
9753077	chr1:9753077:G:A	4.76606e-10	-1.21622	-6.34265e-10
9753567	chr1:9753567:G:C	1.13258e-09	-1.2066e-10	-0.350656
9754491	chr1:9754491:G:A	4.23185e-10	-1.2066e-10	-1.3351
9754787	chr1:9754787:G:A	3.25251e-10	-1.2066e-10	-1.59831
9754906	chr1:9754906:A:G	4.37603e-10	-1.59999	0.298397
9755341	chr1:9755341:C:G	4.25323e-10	-1.2066e-10	-1.33006
9756214	chr1:9756214:T:C	1.00318e-09	-0.471979	-6.34265e-10
9756562	chr1:9756562:T:C	9.1175e-10	-0.567543	-6.34265e-10
9757205	chr1:9757205:C:T	3.1698e-10	-1.2066e-10	-1.62407
9757836	chr1:9757836:C:T	7.59016e-10	-0.750886	-6.34265e-10
9757875	chr1:9757875:G:A	2.62437e-09	0.489685	-6.34265e-10
9757955	chr1:9757955:G:A	4.58552e-10	-1.2066e-10	-1.25484
9758134	chr1:9758134:C:T	3.2064e-10	-1.2066e-10	-1.61259
9758270	chr1:9758270:G:A	1.21335e-09	-1.2066e-10	-0.281766
9758686	chr1:9758686:T:C	1.21208e-09	-1.2066e-10	-0.282812
9758723	chr1:9758723:G:A	6.65548e-10	-1.2066e-10	-0.882299
9758756	chr1:9758756:CT:C	1.56312e-09	-1.2066e-10	-0.0284718
9759473	chr1:9759473:G:A	3.49534e-10	-1.2066e-10	-1.52631
9759802	chr1:9759802:T:C	9.59396e-10	-1.2066e-10	-0.516605
9760253	chr1:9760253:C:G	1.35853e-09	-1.2066e-10	-0.16875
9760682	chr1:9760682:G:A	3.14563e-10	-1.2066e-10	-1.63172
9760845	chr1:9760845:A:G	1.22821e-09	-1.2066e-10	-0.269599
9761371	chr1:9761371:A:T	1.12804e-09	-1.2066e-10	-0.354671
9761415	chr1:9761415:T:C	2.56794e-10	-0.341667	-1.49297
9762106	chr1:9762106:G:A	8.75434e-10	-1.2066e-10	-0.608189
9762273	chr1:9762273:T:C	3.30699e-10	-1.58008	-0.00162458
9762287	chr1:9762287:C:T	1.21568e-09	-1.2066e-10	-0.279846
9762417	chr1:9762417:C:T	4.49413e-10	-1.2066e-10	-1.27497
9762698	chr1:9762698:C:T	2.4013e-09	-1.2066e-10	0.400856
9762932	chr1:9762932:T:C	1.14285e-09	-1.2066e-10	-0.341625
9763652	chr1:9763652:G:A	8.64628e-10	-1.2066e-10	-0.62061
9764530	chr1:9764530:G:A	5.7061e-10	-1.2066e-10	-1.0362
9764649	chr1:9764649:A:T	9.32239e-10	-1.2066e-10	-0.54532
9764830	chr1:9764830:A:G	1.21606e-09	-1.2066e-10	-0.279535
9764920	chr1:9764920:C:T	3.16726e-10	-1.2066e-10	-1.62487
9765479	chr1:9765479:T:C	3.21411e-10	-1.2066e-10	-1.61019
9766255	chr1:9766255:A:G	1.35344e-09	-1.2066e-10	-0.172507
9766430	chr1:9766430:G:A	3.39255e-10	-1.2066e-10	-1.55616
9766817	chr1:9766817:A:T	3.39119e-10	-1.2066e-10	-1.55656
9767143	chr1:9767143:A:C	1.21415e-09	-1.2066e-10	-0.281113
9767577	chr1:9767577:G:A	3.20976e-10	-1.2066e-10	-1.61154
9767805	chr1:9767805:G:A	1.30664e-09	-1.2066e-10	-0.207694
9768044	chr1:9768044:T:C	1.36211e-09	-1.2066e-10	-0.166119
9769196	chr1:9769196:C:T	3.22227e-10	-1.2066e-10	-1.60765
9769606	chr1:9769606:G:A	7.02575e-10	-0.828156	-6.34265e-10
9769669	chr1:9769669:A:G	4.35255e-10	-1.2066e-10	-1.30698
9769785	chr1:9769785:A:G	1.37619e-09	-1.2066e-10	-0.155831
9769903	chr1:9769903:T:G	1.16472e-09	-1.2066e-10	-0.322675
9769918	chr1:9769918:T:G	6.83953e-10	-1.2066e-10	-0.85502
9769963	chr1:9769963:G:A	4.59935e-10	-1.2066e-10	-1.25182
9770016	chr1:9770016:T:C	9.73842e-10	-1.2066e-10	-0.50166
9770151	chr1:9770151:T:C	4.95805e-10	-1.2066e-10	-1.17673
9770528	chr1:9770528:C:T	9.01396e-10	-0.578965	-6.34265e-10
9770751	chr1:9770751:C:T	9.37952e-10	-1.2066e-10	-0.539211
9770987	chr1:9770987:C:T	1.24459e-09	-1.2066e-10	-0.256345
9771397	chr1:9771397:C:G	3.14117e-10	-1.2066e-10	-1.63314
9771641	chr1:9771641:C:T	1.23505e-09	-1.2066e-10	-0.264044
9771941	chr1:9771941:T:A	4.4139e-10	-1.2066e-10	-1.29298
9772847	chr1:9772847:C:T	1.13666e-09	-1.2066e-10	-0.347059
9773758	chr1:9773758:G:C	4.83192e-10	-1.2066e-10	-1.2025
9773863	chr1:9773863:G:A	3.14402e-10	-1.2066e-10	-1.63224
9773977	chr1:9773977:A:C	8.61777e-10	-1.2066e-10	-0.623913
9773999	chr1:9773999:C:G	3.13875e-10	-1.2066e-10	-1.63392
9774560	chr1:9774560:C:T	3.2599e-10	-1.2066e-10	-1.59604
9775432	chr1:9775432:C:T	4.66006e-10	-1.2066e-10	-1.23871
9775473	chr1:9775473:CCT:C	3.57686e-10	-1.50325	-6.34265e-10
9776098	chr1:9776098:G:A	4.7098e-10	-1.2066e-10	-1.22809
9776127	chr1:9776127:C:T	3.53321e-10	-1.51553	-6.34265e-10
9776172	chr1:9776172:C:T	2.68826e-10	-1.59666	-0.192183
9776498	chr1:9776498:A:G	2.3305e-10	-1.60272	-0.328936
9777155	chr1:9777155:G:A	2.66353e-10	-0.364051	-1.43404
9777774	chr1:9777774:A:C	1.3026e-09	-0.210789	-6.34265e-10
9777925	chr1:9777925:C:T	5.72192e-10	-1.03343	-6.34265e-10
9777946	chr1:9777946:C:T	1.04326e-09	-1.2066e-10	-0.4328
9777981	chr1:9777981:G:A	6.21776e-10	-0.95033	-6.34265e-10
9778382	chr1:9778382:G:A	1.11055e-09	-1.2066e-10	-0.370301
9778897	chr1:9778897:A:T	1.01605e-09	-1.2066e-10	-0.459235
9779193	chr1:9779193:T:C	9.60066e-10	-1.2066e-10	-0.515907
9779260	chr1:9779260:T:A	1.06905e-09	-1.2066e-10	-0.408385
9779294	chr1:9779294:C:T	8.98645e-10	-1.2066e-10	-0.582021
9779810	chr1:9779810:A:G	5.93344e-10	-0.997135	-6.34265e-10
9780064	chr1:9780064:A:G	6.24202e-10	-0.946435	-6.34265e-10
9780080	chr1:9780080:T:C	3.45417e-10	-1.58862	0.0504591
9780202	chr1:9780202:A:C	3.23756e-10	-1.2066e-10	-1.60292
9780420	chr1:9780420:C:T	4.94759e-10	-1.2066e-10	-1.17884
9780863	chr1:9780863:T:C	1.04499e-09	-1.2066e-10	-0.431147
9781021	chr1:9781021:T:C	6.71138e-10	-1.2066e-10	-0.873934
9781060	chr1:9781060:G:T	3.66291e-10	-1.2066e-10	-1.47948
9781680	chr1:9781680:T:C	6.7444e-10	-1.2066e-10	-0.869026
9782271	chr1:9782271:G:A	1.04386e-09	-1.2066e-10	-0.432232
9782518	chr1:9782518:C:T	1.20326e-09	1.22528	-1.51539
9782790	chr1:9782790:T:C	6.64889e-10	-1.2066e-10	-0.883289
9783128	chr1:9783128:G:A	2.80234e-10	-1.58979	-0.157495
9783289	chr1:9783289:C:T	1.00504e-09	-1.2066e-10	-0.470128
9783539	chr1:9783539:G:A	1.04439e-09	-1.2066e-10	-0.431723
9784578	chr1:9784578:T:C	3.21346e-10	-1.2066e-10	-1.61039
9784675	chr1:9784675:A:C	1.04546e-09	-1.2066e-10	-0.4307
9785970	chr1:9785970:G:A	6.78476e-10	-1.2066e-10	-0.86306
9786103	chr1:9786103:C:T	5.24486e-10	-1.2066e-10	-1.12049
9786186	chr1:9786186:TCAAA:T	9.01965e-10	-1.2066e-10	-0.578333
9786209	chr1:9786209:A:G	8.43191e-11	-1.36837	-1.57993
9786283	chr1:9786283:T:C	1.14304e-10	-1.44612	-1.19793
9786433	chr1:9786433:G:A	4.66083e-10	-1.2066e-10	-1.23854
9786563	chr1:9786563:G:A	1.50645e-10	-1.60561	-0.762376
9787015	chr1:9787015:A:G	4.78455e-10	-1.21235	-6.34265e-10
9787178	chr1:9787178:CAGA:C	9.36113e-11	-1.5035	-1.34026
9787704	chr1:9787704:C:T	4.39499e-10	-1.2066e-10	-1.29727
9788024	chr1:9788024:G:A	3.13785e-10	-1.2066e-10	-1.6342
9788063	chr1:9788063:C:T	3.15597e-10	-1.2066e-10	-1.62844
9788075	chr1:9788075:C:T	1.07409e-09	-1.2066e-10	-0.403682
9788302	chr1:9788302:A:G	1.07011e-09	-1.2066e-10	-0.407396
9788445	chr1:9788445:C:T	1.03874e-09	-1.2066e-10	-0.43715
9788875	chr1:9788875:A:C	1.16922e-09	-1.2066e-10	-0.318817
9789014	chr1:9789014:C:CCTTT	8.22168e-10	-1.2066e-10	-0.670965
9789346	chr1:9789346:T:C	1.00078e-09	-1.2066e-10	-0.474378
9789894	chr1:9789894:G:A	7.7762e-10	-1.2066e-10	-0.726671
9789954	chr1:9789954:G:T	9.16357e-10	-1.2066e-10	-0.562503
9790009	chr1:9790009:C:T	3.45744e-08	-1.2066e-10	3.06796
9790097	chr1:9790097:T:C	3.31945e-10	-1.57794	-6.34265e-10
9790155	chr1:9790155:A:G	3.13798e-10	-1.2066e-10	-1.63416
9790354	chr1:9790354:T:C	4.11636e-09	-1.47142	2.41124
9790451	chr1:9790451:AAC:A	6.70703e-11	-1.55714	-1.62003
9790521	chr1:9790521:T:C	1.09791e-09	-1.2066e-10	-0.381743
9790565	chr1:9790565:A:G	3.51198e-10	-1.52156	-6.34265e-10
9790769	chr1:9790769:G:A	1.81637e-09	-1.2066e-10	0.121684
9790865	chr1:9790865:G:A	7.00604e-11	-1.53876	-1.59479
9790915	chr1:9790915:T:C	3.82796e-10	-1.29383	-0.141574
9790916	chr1:9790916:G:A	4.79321e-10	-1.2066e-10	-1.21054
9791532	chr1:9791532:C:T	3.72497e-10	-1.2066e-10	-1.46268
9791538	chr1:9791538:T:TC	5.52206e-10	-1.2066e-10	-1.06899
9791848	chr1:9791848:G:A	5.24679e-10	-1.2066e-10	-1.12012
9792033	chr1:9792033:C:T	1.03014e-09	-1.2066e-10	-0.445458
9792216	chr1:9792216:A:C	6.46453e-10	-1.2066e-10	-0.911409
9792263	chr1:9792263:A:G	8.00683e-10	-1.2066e-10	-0.697444
9792339	chr1:9792339:T:C	9.86358e-10	-1.2066e-10	-0.488889
9792429	chr1:9792429:T:C	3.21613e-08	-1.2066e-10	2.99561
9792525	chr1:9792525:T:C	3.44066e-10	-1.54208	-6.34265e-10
9792770	chr1:9792770:C:G	1.74666e-09	-1.2066e-10	0.0825506
9794143	chr1:9794143:G:A	6.34451e-10	-1.2066e-10	-0.930149
9794212	chr1:9794212:C:T	1.05627e-09	-1.2066e-10	-0.420406
9794427	chr1:9794427:A:G	1.14556e-09	-1.2066e-10	-0.339258
9794715	chr1:9794715:G:A	1.00095e-09	-1.2066e-10	-0.474209
9794734	chr1:9794734:C:A	4.11681e-10	-1.2066e-10	-1.36266
9795025	chr1:9795025:A:G	4.40864e-10	-1.2066e-10	-1.29417
9795326	chr1:9795326:C:T	4.08173e-10	-1.2066e-10	-1.37122
9795441	chr1:9795441:T:C	9.70055e-10	-1.2066e-10	-0.505556
9795578	chr1:9795578:C:T	6.46864e-10	-0.910773	-6.34265e-10
9796225	chr1:9796225:G:A	4.15279e-10	-1.2066e-10	-1.35396
9796300	chr1:9796300:A:C	3.73107e-10	-1.2066e-10	-1.46104
9796403	chr1:9796403:G:A	6.17281e-10	-1.2066e-10	-0.957584
9796657	chr1:9796657:C:T	4.33356e-10	-1.2066e-10	-1.31135
9796768	chr1:9796768:T:G	4.64589e-10	-1.2066e-10	-1.24176
9797072	chr1:9797072:A:G	5.09622e-10	-1.2066e-10	-1.14924
9797268	chr1:9797268:G:A	3.40043e-10	-1.2066e-10	-1.55384
9797643	chr1:9797643:AAGAAG:A	3.04028e-09	-1.2066e-10	0.636796
9797954	chr1:9797954:C:T	3.13463e-10	-1.2066e-10	-1.63523
9798274	chr1:9798274:C:T	3.13373e-10	-1.2066e-10	-1.63552
9798356	chr1:9798356:G:A	3.70665e-10	-1.2066e-10	-1.46761
9799670	chr1:9799670:C:T	8.83805e-10	-1.2066e-10	-0.598673
9799681	chr1:9799681:G:A	1.31105e-09	-1.2066e-10	-0.204327
9799766	chr1:9799766:A:C	3.24827e-10	-1.39179	-0.20782
9799820	chr1:9799820:A:C	3.70553e-10	-1.2066e-10	-1.46791
9799962	chr1:9799962:A:T	3.24961e-10	-1.2066e-10	-1.5992
9799992	chr1:9799992:C:A	1.06438e-10	-1.54254	-1.1728
9800120	chr1:9800120:GA:G	3.33092e-10	-1.2066e-10	-1.57449
9800645	chr1:9800645:A:G	3.21485e-10	-1.2066e-10	-1.60996
9800868	chr1:9800868:G:A	3.26525e-10	-1.2066e-10	-1.5944
9800886	chr1:9800886:C:T	9.16949e-11	-1.47103	-1.39341
9801548	chr1:9801548:CATT:C	6.81927e-10	-1.2066e-10	-0.857987
9802314	chr1:9802314:C:T	5.65818e-10	-1.25767	0.213037
9802424	chr1:9802424:G:A	3.31537e-10	-1.2066e-10	-1.57917
9802710	chr1:9802710:G:A	3.31525e-10	-1.2066e-10	-1.5792
9802804	chr1:9802804:A:C	5.10276e-10	-1.2066e-10	-1.14796
9803072	chr1:9803072:C:T	1.4582e-09	-1.2066e-10	-0.0979519
9803263	chr1:9803263:A:C	3.18768e-10	-1.2066e-10	-1.61845
9803792	chr1:9803792:A:G	6.26769e-10	-1.2066e-10	-0.94233
9803832	chr1:9803832:T:A	7.72267e-10	-1.2066e-10	-0.733579
9803976	chr1:9803976:A:G	3.41282e-10	-1.2066e-10	-1.5502
9804055	chr1:9804055:T:C	4.31813e-10	-1.2066e-10	-1.31492
9804088	chr1:9804088:T:C	3.25004e-10	-1.2066e-10	-1.59907
9804147	chr1:9804147:G:A	1.44883e-09	-1.2066e-10	-0.104399
9804394	chr1:9804394:A:G	8.41212e-11	-1.50751	-1.44315
9804435	chr1:9804435:C:T	8.66913e-11	-1.41517	-1.50538
9805058	chr1:9805058:T:C	3.47389e-10	-1.2066e-10	-1.53246
9805516	chr1:9805516:C:T	3.26525e-10	-1.2066e-10	-1.5944
9805575	chr1:9805575:G:A	1.20731e-10	-1.4507	-1.13864
9805678	chr1:9805678:C:A	3.27366e-10	-1.59183	-6.34265e-10
9805745	chr1:9805745:T:A	3.16642e-10	-1.2066e-10	-1.62514
9806618	chr1:9806618:G:A	3.26488e-10	-1.2066e-10	-1.59452
9806898	chr1:9806898:C:T	5.49789e-10	-1.2066e-10	-1.07338
9806953	chr1:9806953:T:TAC	1.19741e-09	-0.294995	-6.34265e-10
9807009	chr1:9807009:C:T	6.96008e-10	-0.837548	-6.34265e-10
9807227	chr1:9807227:C:G	4.91692e-10	-1.2066e-10	-1.18506
9808005	chr1:9808005:C:T	6.7303e-10	-1.2066e-10	-0.871119
9808330	chr1:9808330:G:A	3.26074e-10	-1.59578	-6.34265e-10
9808748	chr1:9808748:A:G	3.89594e-10	-1.4178	-6.34265e-10
9809863	chr1:9809863:C:T	1.05999e-10	-1.55399	-1.16549
9810946	chr1:9810946:T:C	3.13465e-10	-1.2066e-10	-1.63522
9811167	chr1:9811167:G:A	4.53494e-10	-0.255384	-1.01054
9811173	chr1:9811173:G:C	3.13508e-10	-1.2066e-10	-1.63508
9811214	chr1:9811214:T:C	4.6751e-10	-1.2066e-10	-1.23549
9811542	chr1:9811542:TA:T	5.05364e-10	-1.2066e-10	-1.15763
9812296	chr1:9812296:G:A	3.58084e-10	-1.2066e-10	-1.50214
9812494	chr1:9812494:G:C	3.32229e-10	-1.2066e-10	-1.57708
9812849	chr1:9812849:A:C	3.97325e-10	-1.39815	-6.34265e-10
9813032	chr1:9813032:C:T	4.13082e-10	-1.2066e-10	-1.35926
9813493	chr1:9813493:T:A	3.65613e-10	-0.0807005	-1.40063
9813494	chr1:9813494:G:A	4.29869e-10	0.0612151	-1.38064
9813840	chr1:9813840:C:T	3.24828e-10	-1.59961	-6.34265e-10
9814100	chr1:9814100:T:C	4.56376e-10	-1.2066e-10	-1.25959
9814249	chr1:9814249:A:AG	3.24813e-10	-1.2066e-10	-1.59966
9814345	chr1:9814345:C:T	3.93151e-10	-1.2066e-10	-1.40871
9814488	chr1:9814488:A:C	1.7417e-09	-1.2066e-10	0.0797106
9814744	chr1:9814744:T:C	2.44297e-10	-1.41361	-0.470917
9815245	chr1:9815245:TA:T	5.97246e-10	-1.2066e-10	-0.99058
9815254	chr1:9815254:G:A	3.8389e-10	-1.2066e-10	-1.43255
9815289	chr1:9815289:C:T	6.79709e-11	-1.5538	-1.61003
9815510	chr1:9815510:A:G	6.24229e-09	-1.2066e-10	1.35619
9815575	chr1:9815575:C:T	8.97067e-11	-1.48697	-1.39939
9816537	chr1:9816537:A:T	4.14327e-10	-1.35625	-6.34265e-10
9816590	chr1:9816590:T:C	2.31048e-09	0.362301	-6.34265e-10
9817094	chr1:9817094:C:T	4.37145e-10	-1.2066e-10	-1.30264
9817222	chr1:9817222:T:C	3.85203e-10	-1.42914	-6.34265e-10
9817686	chr1:9817686:G:A	3.30642e-10	-1.2066e-10	-1.58187
9817864	chr1:9817864:G:A	6.77828e-10	-1.2066e-10	-0.864016
9817924	chr1:9817924:G:A	3.29039e-10	-1.2066e-10	-1.58673
9818249	chr1:9818249:G:A	4.40718e-10	-1.2066e-10	-1.2945
9818386	chr1:9818386:C:T	2.79561e-10	-0.229911	-1.51978
9818504	chr1:9818504:T:A	1.54223e-09	-1.2066e-10	-0.0419228
9818532	chr1:9818532:T:C	1.6301e-09	-1.2066e-10	0.0134865
9818943	chr1:9818943:C:T	3.96407e-10	-1.2066e-10	-1.40047
9819026	chr1:9819026:C:A	3.8805e-10	-1.42178	-6.34265e-10
9819291	chr1:9819291:A:G	1.11723e-09	-1.2066e-10	-0.364302
9819559	chr1:9819559:A:G	3.64546e-10	-1.2066e-10	-1.48426
9819754	chr1:9819754:T:C	4.8227e-10	-1.2066e-10	-1.2044
9819890	chr1:9819890:T:C	3.75871e-10	-1.2066e-10	-1.45366
9819914	chr1:9819914:T:C	3.70577e-10	-1.2066e-10	-1.46785
9819975	chr1:9819975:A:G	4.51701e-10	-1.2066e-10	-1.26989
9820495	chr1:9820495:G:A	3.31057e-10	-1.2066e-10	-1.58062
9820517	chr1:9820517:A:T	3.65136e-10	-1.2066e-10	-1.48264
9820572	chr1:9820572:T:G	3.27859e-10	-1.2066e-10	-1.59033
9821246	chr1:9821246:C:T	1.60686e-09	-1.2066e-10	-0.000873923
9821484	chr1:9821484:G:A	2.28274e-10	-1.57047	-0.381889
9821636	chr1:9821636:T:C	3.24805e-10	-1.2066e-10	-1.59968
9821907	chr1:9821907:C:T	8.31373e-11	-1.58173	-1.38069
9822049	chr1:9822049:C:A	8.97355e-11	-1.56713	-1.31891
9822608	chr1:9822608:C:T	1.13222e-10	-1.30593	-1.34762
9822880	chr1:9822880:T:G	3.55299e-10	-1.50995	-6.34265e-10
9823419	chr1:9823419:T:C	1.69493e-09	-1.2066e-10	0.0524853
9823437	chr1:9823437:G:A	3.44721e-10	-1.2066e-10	-1.54017
9823848	chr1:9823848:G:A	4.23591e-09	0.968444	-6.34265e-10
9824341	chr1:9824341:T:G	1.90638e-10	-1.59613	-0.536403
9824388	chr1:9824388:A:G	3.28257e-10	-1.2066e-10	-1.58911
9824708	chr1:9824708:C:G	3.18399e-10	-1.2066e-10	-1.6196
9825232	chr1:9825232:C:T	3.75701e-10	-1.33399	-0.120125
9825267	chr1:9825267:A:C	5.64721e-10	-1.2066e-10	-1.04658
9826076	chr1:9826076:G:C	1.87818e-10	-1.28384	-0.863591
9826247	chr1:9826247:T:A	1.82308e-10	-1.30857	-0.868646
9826484	chr1:9826484:A:G	4.67742e-10	-1.2066e-10	-1.23499
9826833	chr1:9826833:G:A	2.04285e-09	-1.2066e-10	0.239191
9827049	chr1:9827049:T:G	3.17949e-10	-1.2066e-10	-1.62102
9827290	chr1:9827290:C:T	1.19419e-10	-1.37625	-1.22402
9828144	chr1:9828144:C:T	8.70863e-10	-1.24367	0.630244
9828334	chr1:9828334:A:G	4.15348e-10	-1.2066e-10	-1.35379
9828467	chr1:9828467:C:T	3.30918e-10	-1.2066e-10	-1.58104
9828867	chr1:9828867:A:T	3.14309e-10	-1.2066e-10	-1.63253
9828980	chr1:9828980:C:A	2.76629e-09	0.542354	-6.34265e-10
9829031	chr1:9829031:C:T	8.64519e-11	-1.32115	-1.60218
9829224	chr1:9829224:G:A	7.79596e-10	-0.724133	-6.34265e-10
9829272	chr1:9829272:T:C	1.46378e-09	-1.2066e-10	-0.0941285
9829331	chr1:9829331:G:A	6.76949e-10	-0.865313	-6.34265e-10
9829560	chr1:9829560:A:T	3.453e-10	-1.2066e-10	-1.53849
9829581	chr1:9829581:A:G	2.14842e-09	-1.2066e-10	0.289577
9829909	chr1:9829909:C:T	6.53422e-11	-1.59389	-1.60938
9829953	chr1:9829953:C:T	3.13643e-10	-1.2066e-10	-1.63465
9830046	chr1:9830046:C:T	3.80061e-10	-1.2066e-10	-1.44258
9830100	chr1:9830100:C:T	1.21301e-10	-1.04814	-1.5365
9830336	chr1:9830336:T:A	3.30793e-10	-1.58142	-6.34265e-10
9830445	chr1:9830445:T:C	2.43703e-09	-1.2066e-10	0.415625
9830837	chr1:9830837:C:T	1.48866e-10	-1.08319	-1.29668
9831481	chr1:9831481:T:C	4.14957e-10	-1.2066e-10	-1.35473
9831696	chr1:9831696:C:T	1.47676e-10	-0.937218	-1.45067
9831893	chr1:9831893:C:A	3.47575e-10	-1.2066e-10	-1.53193
9832163	chr1:9832163:A:G	2.86886e-10	-0.226969	-1.49685
9832226	chr1:9832226:A:G	1.82888e-10	-0.831624	-1.34241
9832254	chr1:9832254:G:A	2.58092e-10	-1.53117	-0.298426
9832285	chr1:9832285:G:C	1.90092e-10	-0.723248	-1.41215
9832298	chr1:9832298:T:C	3.19131e-10	-1.2066e-10	-1.61731
9832310	chr1:9832310:G:A	1.20072e-09	-1.2066e-10	-0.292232
9832371	chr1:9832371:A:G	1.64735e-09	-1.2066e-10	0.0240123
9832484	chr1:9832484:G:A	6.18127e-10	-0.956214	-6.34265e-10
9833101	chr1:9833101:T:A	1.87615e-10	-1.16125	-0.987271
9833102	chr1:9833102:C:A	1.82163e-10	-1.21725	-0.960754
9833315	chr1:9833315:A:G	1.92457e-10	-1.19364	-0.929399
9833553	chr1:9833553:T:C	1.56798e-09	-1.2066e-10	-0.025363
9833631	chr1:9833631:T:C	1.3131e-10	-1.26016	-1.24519
9834023	chr1:9834023:A:T	2.12074e-10	-1.30604	-0.719937
9834031	chr1:9834031:A:G	2.18709e-10	-1.2759	-0.719265
9834362	chr1:9834362:G:T	6.04883e-10	-1.2066e-10	-0.977874
9834588	chr1:9834588:G:C	3.14963e-10	-1.2066e-10	-1.63045
9834693	chr1:9834693:C:T	8.19053e-10	-1.2066e-10	-0.67476
9835072	chr1:9835072:C:T	7.95625e-10	-1.2066e-10	-0.703781
9835214	chr1:9835214:C:T	2.96003e-10	-0.0939355	-1.59861
9835232	chr1:9835232:G:A	1.54546e-10	-1.30298	-1.03944
9835427	chr1:9835427:G:A	3.29714e-10	-1.2066e-10	-1.58468
9835482	chr1:9835482:T:C	3.3882e-10	-1.2066e-10	-1.55744
9835574	chr1:9835574:A:G	1.45977e-10	-1.26396	-1.1355
9835944	chr1:9835944:A:AG	1.1553e-10	-1.38981	-1.24356
9836240	chr1:9836240:A:G	3.19813e-10	-1.2066e-10	-1.61517
9836439	chr1:9836439:C:T	8.45383e-10	-0.28332	-0.3598
9836943	chr1:9836943:A:C	1.04422e-10	-1.11007	-1.6244
9837170	chr1:9837170:G:A	1.02792e-10	-1.35216	-1.39804
9837478	chr1:9837478:C:G	5.632e-10	-1.2066e-10	-1.04927
9837535	chr1:9837535:T:C	4.81217e-10	-1.2066e-10	-1.20659
9837612	chr1:9837612:C:T	5.33425e-10	-1.2066e-10	-1.10359
9838135	chr1:9838135:G:A	7.58441e-11	-1.59759	-1.45664
9838375	chr1:9838375:G:A	6.88361e-11	-1.54252	-1.60867
9838727	chr1:9838727:T:C	3.63195e-10	-1.2066e-10	-1.48797
9839118	chr1:9839118:C:T	9.75794e-11	-1.4721	-1.33014
9839727	chr1:9839727:G:A	3.56777e-10	-1.5058	-6.34265e-10
9839806	chr1:9839806:C:T	3.13666e-10	-1.2066e-10	-1.63458
9839981	chr1:9839981:C:T	1.04e-09	-1.2066e-10	-0.43593
9840105	chr1:9840105:C:T	3.23037e-10	-1.60514	-6.34265e-10
9840468	chr1:9840468:G:A	2.57869e-10	-0.207533	-1.62292
9840484	chr1:9840484:C:T	4.00136e-10	-1.2066e-10	-1.39111
9840710	chr1:9840710:A:G	3.44831e-10	-1.2066e-10	-1.53986
9840832	chr1:9840832:GTGT:G	7.73736e-10	-1.2066e-10	-0.731678
9840913	chr1:9840913:TC:T	6.49538e-11	-1.60436	-1.60487
9841428	chr1:9841428:C:A	4.21302e-10	-1.2066e-10	-1.33956
9841601	chr1:9841601:G:A	7.62741e-10	-1.2066e-10	-0.745991
9842050	chr1:9842050:G:C	1.39852e-09	-1.2066e-10	-0.139737
9842070	chr1:9842070:T:C	2.7757e-10	-0.19072	-1.56611
9842175	chr1:9842175:C:T	3.16573e-10	-1.2066e-10	-1.62535
9842579	chr1:9842579:C:T	3.23805e-10	-1.60277	-6.34265e-10
9842724	chr1:9842724:G:A	3.17363e-10	-1.2066e-10	-1.62286
9842762	chr1:9842762:A:G	2.79433e-10	-0.122986	-1.62716
9843498	chr1:9843498:T:C	3.14967e-10	-1.2066e-10	-1.63044
9844363	chr1:9844363:A:G	1.16087e-08	-1.2066e-10	1.9766
9844483	chr1:9844483:G:A	3.32172e-10	-1.2066e-10	-1.57725
9844704	chr1:9844704:G:A	3.71067e-10	-1.46653	-6.34265e-10
9845101	chr1:9845101:C:T	4.01131e-10	-1.2066e-10	-1.38862
9845171	chr1:9845171:A:G	3.24711e-10	-1.59997	-6.34265e-10
9845512	chr1:9845512:G:A	3.35096e-10	-1.56849	-6.34265e-10
9846287	chr1:9846287:C:T	1.87399e-09	-1.2066e-10	0.152918
9846540	chr1:9846540:G:A	3.44354e-10	-1.2066e-10	-1.54124
9846554	chr1:9846554:G:A	1.17324e-10	-1.18721	-1.43076
9846745	chr1:9846745:G:A	6.3809e-11	-1.59818	-1.62884
9848063	chr1:9848063:T:C	6.39577e-11	-1.59303	-1.63166
9848530	chr1:9848530:C:T	2.02418e-09	-1.2066e-10	0.230009
9848616	chr1:9848616:CCT:C	3.32452e-10	-1.57641	-6.34265e-10
9848622	chr1:9848622:C:T	1.38015e-09	-1.51616	1.3632
9848634	chr1:9848634:G:A	3.31641e-10	-1.2066e-10	-1.57885
9848846	chr1:9848846:T:A	3.40871e-10	-1.2066e-10	-1.5514
9849448	chr1:9849448:G:A	9.20159e-11	-1.54433	-1.31662
9849663	chr1:9849663:G:A	7.78672e-10	-1.2066e-10	-0.72532
9850715	chr1:9850715:C:A	3.21996e-10	-1.2066e-10	-1.60837
9851057	chr1:9851057:G:A	3.2643e-10	-1.2066e-10	-1.59469
9851415	chr1:9851415:G:A	9.71308e-10	-1.2066e-10	-0.504266
9851520	chr1:9851520:A:G	4.06853e-10	-1.2066e-10	-1.37446
9851521	chr1:9851521:T:C	7.29356e-10	-1.2066e-10	-0.790747
9851778	chr1:9851778:C:A	3.59182e-10	-1.2066e-10	-1.49908
9852451	chr1:9852451:G:A	2.11935e-10	-0.765765	-1.26086
9852554	chr1:9852554:C:T	4.35695e-10	-1.2066e-10	-1.30597
9852984	chr1:9852984:G:A	3.47285e-10	-1.2066e-10	-1.53276
9853391	chr1:9853391:T:C	1.84278e-09	-1.2066e-10	0.13612
9853749	chr1:9853749:T:C	3.47915e-10	-1.2066e-10	-1.53095
9854146	chr1:9854146:A:G	4.69304e-10	-1.2066e-10	-1.23166
9854429	chr1:9854429:C:T	3.39856e-10	-1.2066e-10	-1.55439
9854626	chr1:9854626:T:C	2.2411e-09	-1.2066e-10	0.331814
9854958	chr1:9854958:T:G	1.42183e-10	-1.02541	-1.40039
9855004	chr1:9855004:CAAGTT:C	3.32922e-10	-1.2066e-10	-1.575
9855335	chr1:9855335:A:C	1.63123e-09	-1.2066e-10	0.0141788
9855803	chr1:9855803:A:G	3.55985e-10	-1.2066e-10	-1.50802
9856302	chr1:9856302:C:T	3.43094e-10	-1.2066e-10	-1.54491
9856675	chr1:9856675:G:A	1.63555e-09	-1.2066e-10	0.0168233
9857616	chr1:9857616:C:T	3.15078e-10	-1.2066e-10	-1.63009
9857630	chr1:9857630:G:A	4.54719e-10	-1.2066e-10	-1.26323
9857661	chr1:9857661:T:G	4.91614e-10	-1.2066e-10	-1.18522
9857795	chr1:9857795:C:T	3.5241e-10	-1.51811	-6.34265e-10
9858111	chr1:9858111:C:T	1.08243e-09	-1.2066e-10	-0.395945
9858356	chr1:9858356:C:T	3.53014e-10	-1.2066e-10	-1.5164
9858471	chr1:9858471:A:G	3.49148e-10	-1.2066e-10	-1.52741
9860312	chr1:9860312:C:T	4.43569e-10	-1.2066e-10	-1.28806
9860353	chr1:9860353:T:C	4.29739e-10	-1.2066e-10	-1.31973
9861648	chr1:9861648:G:A	1.24396e-09	-0.256855	-6.34265e-10
9861708	chr1:9861708:C:T	4.37481e-10	-1.2066e-10	-1.30188
9861826	chr1:9861826:T:C	3.7179e-10	-1.46458	-6.34265e-10
9862192	chr1:9862192:A:T	4.49862e-10	-1.2066e-10	-1.27397
9862372	chr1:9862372:C:T	2.71861e-10	-1.51794	-0.259677
9862425	chr1:9862425:A:G	9.01803e-10	-1.2066e-10	-0.578513
9862495	chr1:9862495:G:A	9.12137e-10	-1.2066e-10	-0.567119
9862525	chr1:9862525:C:A	3.69704e-10	-1.2066e-10	-1.47021
9862668	chr1:9862668:C:T	9.55011e-10	-0.521186	-6.34265e-10
9863043	chr1:9863043:G:A	3.53e-10	-1.2066e-10	-1.51644
9863114	chr1:9863114:G:C	4.25158e-10	-1.2066e-10	-1.33045
9863428	chr1:9863428:A:G	3.89887e-10	-1.2066e-10	-1.41705
9863683	chr1:9863683:A:G	6.59656e-11	-1.60548	-1.5883
9864095	chr1:9864095:G:A	6.75283e-11	-1.60334	-1.56702
9864405	chr1:9864405:T:C	3.86154e-10	-1.2066e-10	-1.42667
9864461	chr1:9864461:C:T	8.54734e-11	-1.41348	-1.52122
9864462	chr1:9864462:A:G	1.82789e-10	-1.14968	-1.0249
9864570	chr1:9864570:C:T	3.56213e-10	-1.2066e-10	-1.50738
9864574	chr1:9864574:C:T	3.36696e-10	-1.2066e-10	-1.56373
9864597	chr1:9864597:A:G	3.20625e-10	-1.2066e-10	-1.61264
9864611	chr1:9864611:A:C	1.5891e-09	-1.2066e-10	-0.0119862
9864899	chr1:9864899:C:A	6.5615e-11	-1.60354	-1.59556
9865135	chr1:9865135:A:G	1.72392e-09	-1.2066e-10	0.069449
9865208	chr1:9865208:A:G	1.76629e-09	-1.2066e-10	0.09373
9865223	chr1:9865223:T:C	4.39954e-10	-1.2066e-10	-1.29624
9865323	chr1:9865323:G:A	2.1175e-09	0.27508	-6.34265e-10
9865671	chr1:9865671:C:T	3.72985e-10	-1.46137	-6.34265e-10
9865962	chr1:9865962:C:T	3.35777e-10	-1.2066e-10	-1.56646
9866028	chr1:9866028:T:C	3.25112e-10	-1.59874	-6.34265e-10
9866170	chr1:9866170:C:T	3.72117e-10	-1.2066e-10	-1.4637
9866171	chr1:9866171:T:C	6.78571e-11	-1.53147	-1.63403
9866194	chr1:9866194:G:C	4.19146e-10	-1.34469	-6.34265e-10
9866866	chr1:9866866:T:C	8.02216e-10	-1.2066e-10	-0.695531
9866980	chr1:9866980:G:A	5.69678e-10	-1.2066e-10	-1.03784
9867196	chr1:9867196:A:G	1.04414e-09	-1.49637	1.0644
9867266	chr1:9867266:G:A	9.90913e-10	-1.2066e-10	-0.484282
9867304	chr1:9867304:T:TA	8.05132e-10	-1.2066e-10	-0.691903
9867725	chr1:9867725:A:G	3.24807e-10	-1.2066e-10	-1.59968
9867823	chr1:9867823:G:A	3.39776e-10	-1.2066e-10	-1.55462
9868639	chr1:9868639:A:T	8.96845e-11	-1.59937	-1.28724
9868740	chr1:9868740:G:A	6.88321e-10	-1.2066e-10	-0.848653
9868817	chr1:9868817:A:G	2.60447e-10	-1.12832	-0.692188
9869126	chr1:9869126:A:G	3.86621e-10	-1.2066e-10	-1.42546
9869591	chr1:9869591:C:T	4.30376e-10	-1.2066e-10	-1.31825
9869621	chr1:9869621:G:A	3.67849e-10	-1.47524	-6.34265e-10
9869916	chr1:9869916:G:A	3.33612e-10	-1.2066e-10	-1.57293
9870199	chr1:9870199:G:A	1.98755e-09	-1.54544	1.75719
9870601	chr1:9870601:C:T	3.50353e-10	-1.2066e-10	-1.52397
9870664	chr1:9870664:C:A	3.37483e-10	-1.2066e-10	-1.56139
9870869	chr1:9870869:C:G	1.57901e-08	2.28423	-6.34265e-10
9870902	chr1:9870902:A:G	5.94826e-10	-1.2066e-10	-0.994641
9870903	chr1:9870903:G:A	3.39776e-10	-1.2066e-10	-1.55462
9871398	chr1:9871398:G:A	3.25903e-10	-1.2066e-10	-1.59631
9871412	chr1:9871412:A:T	2.16536e-09	-1.2066e-10	0.297434
9871628	chr1:9871628:C:T	3.71372e-10	-1.2066e-10	-1.4657
9872184	chr1:9872184:C:T	3.56847e-10	-1.2066e-10	-1.5056
9872750	chr1:9872750:G:C	3.14257e-10	-1.2066e-10	-1.6327
9872759	chr1:9872759:G:C	4.27278e-10	-1.2066e-10	-1.32547
9872842	chr1:9872842:G:T	7.55228e-10	-1.2066e-10	-0.755889
9873207	chr1:9873207:A:T	3.70196e-10	-1.46888	-6.34265e-10
9873223	chr1:9873223:G:T	4.55366e-10	-0.852067	-0.40974
9873426	chr1:9873426:G:A	3.13464e-10	-1.2066e-10	-1.63523
9873549	chr1:9873549:CA:C	1.65372e-10	-0.919562	-1.35515
9873636	chr1:9873636:T:A	4.60767e-10	-1.2066e-10	-1.25002
9874284	chr1:9874284:G:A	4.56479e-10	-0.910106	-0.349261
9874473	chr1:9874473:C:T	7.63497e-10	-1.2066e-10	-0.745
9874618	chr1:9874618:GC:G	4.63898e-10	-0.914856	-0.328388
9874986	chr1:9874986:G:A	6.70026e-10	-1.2066e-10	-0.875593
9875220	chr1:9875220:G:C	3.31528e-10	-1.2066e-10	-1.5792
9875267	chr1:9875267:C:G	3.20983e-10	-1.2066e-10	-1.61152
9875453	chr1:9875453:C:A	4.61053e-10	-1.2066e-10	-1.2494
9875504	chr1:9875504:C:T	3.56545e-10	-1.2066e-10	-1.50645
9875581	chr1:9875581:G:A	3.8478e-10	-1.43024	-6.34265e-10
9875998	chr1:9875998:G:A	8.97282e-10	-0.583539	-6.34265e-10
9876440	chr1:9876440:A:C	4.01533e-10	-1.2066e-10	-1.38762
9876805	chr1:9876805:T:C	3.17089e-10	-1.2066e-10	-1.62373
9876983	chr1:9876983:C:T	5.29979e-10	-0.163936	-0.946135
9877055	chr1:9877055:C:A	1.06311e-09	-1.2066e-10	-0.413954
9877135	chr1:9877135:T:C	1.63569e-09	-1.2066e-10	0.0169119
9877722	chr1:9877722:TAACATTCTCCAGAAGACCC:T	5.14499e-10	-1.2066e-10	-1.13971
9878057	chr1:9878057:C:T	3.13466e-10	-1.2066e-10	-1.63522
9878107	chr1:9878107:A:G	1.06105e-09	-1.2066e-10	-0.415897
9878246	chr1:9878246:C:T	5.5334e-10	-1.2066e-10	-1.06694
9878762	chr1:9878762:G:A	6.17372e-10	-1.2066e-10	-0.957437
9878990	chr1:9878990:G:A	4.30515e-10	-1.31793	-6.34265e-10
9879055	chr1:9879055:G:A	9.0892e-10	-0.570652	-6.34265e-10
9879480	chr1:9879480:TCTGA:T	3.18766e-10	-1.2066e-10	-1.61845
9879991	chr1:9879991:G:A	2.45521e-09	-1.2066e-10	0.423058
9880264	chr1:9880264:T:C	3.73021e-10	-1.2066e-10	-1.46128
9880835	chr1:9880835:T:C	2.77412e-10	-1.15941	-0.597992
9880978	chr1:9880978:C:T	3.13888e-10	-1.2066e-10	-1.63387
9881193	chr1:9881193:T:C	3.38195e-10	-1.2066e-10	-1.55929
9881384	chr1:9881384:G:A	3.56858e-10	-1.2066e-10	-1.50557
9881521	chr1:9881521:G:A	5.31032e-10	-1.2066e-10	-1.10809
9881602	chr1:9881602:G:A	3.14961e-10	-1.2066e-10	-1.63046
9882423	chr1:9882423:G:A	3.58893e-10	-1.2066e-10	-1.49988
9882942	chr1:9882942:G:A	1.52344e-09	-1.2066e-10	-0.0541797
9883023	chr1:9883023:C:T	5.61134e-10	-1.2066e-10	-1.05295
9883142	chr1:9883142:C:T	7.35665e-10	-0.782134	-6.34265e-10
9883446	chr1:9883446:T:C	8.64856e-10	-1.2066e-10	-0.620347
9883491	chr1:9883491:C:T	5.75602e-10	-1.2066e-10	-1.02749
9883556	chr1:9883556:C:T	1.27787e-09	-1.2066e-10	-0.229963
9884231	chr1:9884231:A:G	1.11733e-09	-0.36421	-6.34265e-10
9884235	chr1:9884235:C:A	4.41853e-10	-1.2066e-10	-1.29193
9884267	chr1:9884267:G:A	5.28216e-10	-1.2066e-10	-1.1134
9885255	chr1:9885255:G:A	3.28143e-10	-1.2066e-10	-1.58946
9885480	chr1:9885480:C:T	1.90277e-09	-1.56602	1.73418
9885591	chr1:9885591:C:G	8.86104e-09	-1.2066e-10	1.70651
9885799	chr1:9885799:C:T	3.13638e-10	-1.2066e-10	-1.63467
9886021	chr1:9886021:A:G	5.51147e-10	-1.2066e-10	-1.07091
9886278	chr1:9886278:C:T	4.14505e-10	-1.2066e-10	-1.35582
9886489	chr1:9886489:G:A	3.80276e-10	-1.2066e-10	-1.44201
9886555	chr1:9886555:C:T	9.87111e-10	-1.2066e-10	-0.488126
9886738	chr1:9886738:G:A	4.80477e-10	-1.2066e-10	-1.20813
9886961	chr1:9886961:G:A	5.39956e-10	-1.2066e-10	-1.09142
9887169	chr1:9887169:C:T	5.43988e-10	-1.2066e-10	-1.08398
9887572	chr1:9887572:A:G	5.41003e-10	-1.2066e-10	-1.08948
9887838	chr1:9887838:T:G	1.51378e-09	-1.2066e-10	-0.0605448
9888347	chr1:9888347:T:C	6.35361e-11	-1.60348	-1.62782
9888355	chr1:9888355:G:A	3.7334e-10	-1.2066e-10	-1.46042
9888459	chr1:9888459:G:A	1.5988e-09	-1.2066e-10	-0.00589985
9888812	chr1:9888812:C:G	3.25903e-10	-1.2066e-10	-1.59631
9888955	chr1:9888955:C:T	3.21114e-10	-1.10042	-0.510698
9889276	chr1:9889276:A:G	1.52257e-09	-1.2066e-10	-0.0547546
9889998	chr1:9889998:G:C	5.28462e-10	-1.2066e-10	-1.11294
9890423	chr1:9890423:TAA:T	5.36937e-10	-1.2066e-10	-1.09703
9890815	chr1:9890815:C:T	3.22024e-10	-1.2066e-10	-1.60828
9890831	chr1:9890831:A:AT	3.13489e-10	-1.2066e-10	-1.63514
9891117	chr1:9891117:A:G	3.42159e-10	-1.11165	-0.435982
9891124	chr1:9891124:G:A	3.79043e-10	-1.44526	-6.34265e-10
9891142	chr1:9891142:G:A	3.13635e-10	-1.2066e-10	-1.63468
9891173	chr1:9891173:G:A	2.45521e-09	-1.2066e-10	0.423058
9891200	chr1:9891200:T:C	3.14015e-10	-1.2066e-10	-1.63347
9891230	chr1:9891230:C:T	3.84362e-10	-1.2066e-10	-1.43132
9891297	chr1:9891297:T:C	5.76666e-10	-1.2066e-10	-1.02565
9892228	chr1:9892228:C:T	8.5849e-11	-1.30868	-1.62164
9892379	chr1:9892379:G:A	4.84929e-10	-1.2066e-10	-1.19891
9892417	chr1:9892417:G:A	3.74712e-10	-1.2066e-10	-1.45675
9892549	chr1:9892549:C:T	7.28035e-10	-0.792559	-6.34265e-10
9893075	chr1:9893075:G:A	1.29712e-10	-1.21539	-1.3022
9893258	chr1:9893258:G:A	6.09466e-10	-1.2066e-10	-0.970326
9893660	chr1:9893660:T:C	3.13505e-10	-1.2066e-10	-1.63509
9894342	chr1:9894342:A:G	7.38603e-10	-1.2066e-10	-0.778149
9894581	chr1:9894581:G:A	3.92197e-10	-1.2066e-10	-1.41115
9894886	chr1:9894886:G:T	5.96406e-10	-1.2066e-10	-0.991987
9894950	chr1:9894950:C:T	3.14921e-10	-1.2066e-10	-1.63059
9895158	chr1:9895158:C:T	3.53967e-10	-1.56253	0.0488276
9895187	chr1:9895187:A:G	3.13499e-10	-1.2066e-10	-1.63511
9895253	chr1:9895253:T:C	5.43083e-10	-1.08565	-6.34265e-10
9895434	chr1:9895434:G:A	3.13924e-10	-1.2066e-10	-1.63376
9895489	chr1:9895489:T:C	5.93222e-10	-1.2066e-10	-0.99734
9895787	chr1:9895787:G:A	3.64184e-10	-1.2066e-10	-1.48525
9895970	chr1:9895970:C:T	3.39791e-10	-1.13042	-0.424157
9896127	chr1:9896127:C:A	2.13526e-10	-1.58741	-0.431742
9896145	chr1:9896145:T:TA	2.2794e-10	-1.57145	-0.382377
9896358	chr1:9896358:C:T	4.67846e-10	-1.23477	-6.34265e-10
9896978	chr1:9896978:A:C	3.1344e-10	-1.2066e-10	-1.6353
9897056	chr1:9897056:C:T	6.04086e-10	-1.2066e-10	-0.979193
9897159	chr1:9897159:C:A	3.67917e-10	-1.2066e-10	-1.47505
9898030	chr1:9898030:G:A	3.31982e-10	-1.2066e-10	-1.57783
9898536	chr1:9898536:A:T	8.81702e-10	-1.54623	0.945178
9898836	chr1:9898836:C:T	9.73406e-10	1.10595	-1.60806
9899539	chr1:9899539:T:C	3.73046e-10	-1.2066e-10	-1.46121
9899610	chr1:9899610:T:G	3.18604e-10	-1.2066e-10	-1.61896
9899690	chr1:9899690:C:T	1.313e-09	-1.55955	1.35671
9900125	chr1:9900125:C:T	8.19895e-10	-1.02671	0.352976
9900279	chr1:9900279:CA:C	5.14149e-10	-1.2066e-10	-1.1404
9900327	chr1:9900327:T:G	5.15933e-10	-1.2066e-10	-1.13693
9900347	chr1:9900347:G:A	5.98488e-10	-1.2066e-10	-0.988503
9900380	chr1:9900380:G:A	6.17435e-10	-1.2066e-10	-0.957336
9901135	chr1:9901135:C:T	9.78e-10	-1.2066e-10	-0.497399
9901480	chr1:9901480:G:A	3.79957e-10	-1.2066e-10	-1.44285
9901979	chr1:9901979:C:A	3.27936e-10	-1.59009	-6.34265e-10
9902430	chr1:9902430:G:A	3.72071e-10	-1.46382	-6.34265e-10
9902986	chr1:9902986:C:A	3.30678e-10	-1.2066e-10	-1.58176
9903008	chr1:9903008:G:A	3.16144e-10	-1.2066e-10	-1.62671
9903129	chr1:9903129:G:C	3.90297e-10	-1.2066e-10	-1.416
9903158	chr1:9903158:T:C	5.0791e-10	-1.2066e-10	-1.15261
9903286	chr1:9903286:C:T	3.71293e-10	-1.2066e-10	-1.46592
9904095	chr1:9904095:G:A	6.6367e-10	-1.2066e-10	-0.885123
9904324	chr1:9904324:G:GACA	1.95417e-09	-1.2066e-10	0.194813
9904457	chr1:9904457:G:A	2.24072e-09	-1.2066e-10	0.331645
9904650	chr1:9904650:A:G	9.83173e-10	-1.55295	1.06083
9904979	chr1:9904979:G:A	3.13519e-10	-1.2066e-10	-1.63505
9905296	chr1:9905296:G:A	3.13512e-10	-1.2066e-10	-1.63507
9905367	chr1:9905367:G:A	6.97273e-11	-1.52811	-1.61021
9905431	chr1:9905431:T:C	1.50585e-09	-1.2066e-10	-0.0657932
9905650	chr1:9905650:T:G	9.08568e-10	-0.57104	-6.34265e-10
9906258	chr1:9906258:A:C	3.13409e-10	-1.2066e-10	-1.6354
9906309	chr1:9906309:A:G	2.00959e-09	-1.2066e-10	0.222779
9906319	chr1:9906319:A:C	3.89389e-10	-1.2066e-10	-1.41833
9906419	chr1:9906419:G:A	3.32681e-10	-1.2066e-10	-1.57573
9906570	chr1:9906570:T:A	6.90592e-11	-1.59163	-1.55632
9907220	chr1:9907220:G:C	4.31094e-10	-1.2066e-10	-1.31658
9907488	chr1:9907488:C:T	8.28792e-11	-1.34802	-1.61751
9908035	chr1:9908035:T:C	9.37358e-11	-1.56031	-1.28212
9908130	chr1:9908130:C:T	1.00499e-09	-0.470172	-6.34265e-10
9908479	chr1:9908479:T:C	1.6549e-10	-1.56298	-0.711019
9908500	chr1:9908500:G:A	3.76344e-10	-1.2066e-10	-1.45241
9908806	chr1:9908806:G:A	4.60599e-10	-1.2066e-10	-1.25038
9910034	chr1:9910034:GC:G	4.3623e-09	-1.2066e-10	0.997846
9910721	chr1:9910721:A:G	2.90959e-10	-0.911774	-0.797952
9910797	chr1:9910797:T:A	2.79673e-10	-0.963996	-0.785291
9911037	chr1:9911037:C:G	3.22887e-10	-1.60561	-6.34265e-10
9911475	chr1:9911475:G:A	3.15192e-10	-1.2066e-10	-1.62973
9911547	chr1:9911547:A:G	1.08456e-09	-0.393979	-6.34265e-10
9911620	chr1:9911620:T:C	3.15502e-10	-1.2066e-10	-1.62875
9911719	chr1:9911719:G:A	3.86906e-10	-1.2066e-10	-1.42473
9911848	chr1:9911848:C:T	3.34261e-10	-1.2066e-10	-1.57099
9911912	chr1:9911912:CTG:C	1.25228e-09	-0.25019	-6.34265e-10
9911918	chr1:9911918:T:TGCTA	1.36863e-09	-0.161342	-6.34265e-10
9911920	chr1:9911920:C:T	1.33858e-09	-0.183541	-6.34265e-10
9912588	chr1:9912588:G:A	4.10406e-10	-1.2066e-10	-1.36576
9912725	chr1:9912725:A:G	4.6421e-09	-1.2066e-10	1.06001
9913391	chr1:9913391:C:A	4.16136e-10	-1.2066e-10	-1.3519
9913690	chr1:9913690:G:A	3.50047e-10	-1.2066e-10	-1.52484
9913718	chr1:9913718:T:C	1.7399e-09	-1.2066e-10	0.0786735
9913813	chr1:9913813:T:C	2.40107e-09	0.400759	-6.34265e-10
9913870	chr1:9913870:A:G	3.20736e-10	-1.2066e-10	-1.61229
9913880	chr1:9913880:C:T	9.8508e-10	-1.2066e-10	-0.490186
9914183	chr1:9914183:C:T	5.05249e-10	-1.2066e-10	-1.15786
9914347	chr1:9914347:T:C	4.18684e-10	-1.2066e-10	-1.34579
9915513	chr1:9915513:T:C	7.23099e-11	-1.46893	-1.63302
9915698	chr1:9915698:C:T	3.16243e-10	-1.2066e-10	-1.6264
9916273	chr1:9916273:G:A	1.07242e-09	-1.19851	0.793271
9916402	chr1:9916402:T:C	3.58612e-10	-1.2066e-10	-1.50067
9916804	chr1:9916804:A:T	3.28072e-10	-1.58968	-6.34265e-10
9917392	chr1:9917392:C:T	3.37345e-10	-1.2066e-10	-1.5618
9918189	chr1:9918189:A:G	8.52354e-11	-1.30197	-1.63552
9918600	chr1:9918600:C:T	7.56102e-10	-1.2066e-10	-0.754733
9918658	chr1:9918658:GT:G	4.40749e-10	-1.29443	-6.34265e-10
9918938	chr1:9918938:G:A	1.42236e-10	-0.95879	-1.46663
9919127	chr1:9919127:C:T	5.01108e-10	-0.753878	-0.412209
9919625	chr1:9919625:C:T	7.64366e-10	-0.68142	-0.0624421
9919643	chr1:9919643:C:T	4.65182e-10	-1.24048	-6.34265e-10
9920068	chr1:9920068:C:T	7.00048e-10	-1.2066e-10	-0.83176
9920655	chr1:9920655:T:G	3.14859e-10	-1.2066e-10	-1.63078
9920972	chr1:9920972:G:C	3.34599e-10	-0.298294	-1.27168
9921006	chr1:9921006:C:A	2.6795e-09	-1.2066e-10	0.510478
9921596	chr1:9921596:G:T	2.39476e-10	-0.435416	-1.46904
9921639	chr1:9921639:G:A	2.22661e-10	-0.475857	-1.5014
9921683	chr1:9921683:C:T	3.15169e-10	-1.2066e-10	-1.6298
9921733	chr1:9921733:G:A	7.38024e-11	-1.44688	-1.63464
9922329	chr1:9922329:G:T	7.06748e-11	-1.56401	-1.56081
9922486	chr1:9922486:G:C	3.13713e-10	-1.2066e-10	-1.63443
9922533	chr1:9922533:G:A	9.23264e-10	-1.2066e-10	-0.554994
9922720	chr1:9922720:G:A	3.14859e-10	-1.2066e-10	-1.63078
9922945	chr1:9922945:C:G	9.4792e-10	-1.2066e-10	-0.528638
9923164	chr1:9923164:A:C	1.96908e-08	2.505	-6.34265e-10
9923214	chr1:9923214:C:T	3.71205e-09	-1.2066e-10	0.836431
9923271	chr1:9923271:T:C	7.10935e-10	-1.2066e-10	-0.816328
9923393	chr1:9923393:A:G	3.18616e-10	-1.2066e-10	-1.61892
9923510	chr1:9923510:C:T	6.60474e-11	-1.56976	-1.62278
9923809	chr1:9923809:A:G	8.73148e-10	-1.2066e-10	-0.610804
9923913	chr1:9923913:C:T	7.59011e-11	-1.42169	-1.63179
9924313	chr1:9924313:A:G	1.36664e-09	-0.0592683	-0.103531
9924500	chr1:9924500:G:A	7.14359e-11	-1.56308	-1.55103
9924587	chr1:9924587:C:T	3.89396e-10	-1.2066e-10	-1.41831
9924633	chr1:9924633:C:T	2.39973e-09	-1.2066e-10	0.400202
9924821	chr1:9924821:C:T	8.70994e-11	-1.37075	-1.54511
9924971	chr1:9924971:C:T	3.41882e-10	-1.2066e-10	-1.54844
9925187	chr1:9925187:A:G	1.02565e-09	-0.449827	-6.34265e-10
9925349	chr1:9925349:C:T	3.14897e-10	-1.2066e-10	-1.63066
9925635	chr1:9925635:G:A	4.39073e-10	-1.03537	-0.262877
9925986	chr1:9925986:C:T	3.22147e-10	-1.2066e-10	-1.6079
9926498	chr1:9926498:A:T	1.43511e-09	-1.2066e-10	-0.113912
9926652	chr1:9926652:G:A	6.45909e-10	-1.2066e-10	-0.91225
9926769	chr1:9926769:CT:C	2.76494e-09	0.541864	-6.34265e-10
9926847	chr1:9926847:AAC:A	3.13421e-10	-1.2066e-10	-1.63536
9926949	chr1:9926949:C:T	2.85521e-10	-0.342523	-1.38607
9927077	chr1:9927077:G:A	3.64686e-10	-1.48387	-6.34265e-10
9927264	chr1:9927264:A:G	8.09875e-11	-1.36464	-1.62397
9927320	chr1:9927320:T:G	3.63856e-09	-1.2066e-10	0.816435
9928003	chr1:9928003:C:CA	3.64159e-10	-1.48532	-6.34265e-10
9928228	chr1:9928228:G:A	2.01468e-10	-0.579733	-1.49755
9928242	chr1:9928242:G:A	4.26895e-10	-0.664768	-0.661604
9928366	chr1:9928366:T:C	3.65755e-10	-1.48095	-6.34265e-10
9928751	chr1:9928751:T:C	3.39325e-09	-1.2066e-10	0.746634
9928893	chr1:9928893:ATAT:A	8.76734e-11	-1.53125	-1.37804
9929023	chr1:9929023:G:A	1.94541e-10	-0.843259	-1.26901
9929092	chr1:9929092:C:T	3.33128e-10	-1.57438	-6.34265e-10
9929519	chr1:9929519:C:T	3.81093e-10	-1.43987	-6.34265e-10
9930054	chr1:9930054:A:G	9.22999e-11	-1.32943	-1.52844
9930155	chr1:9930155:C:T	3.55346e-10	-1.2066e-10	-1.50982
9930235	chr1:9930235:G:A	2.05626e-09	-1.2066e-10	0.245736
9930927	chr1:9930927:C:T	2.08329e-09	-1.2066e-10	0.258795
9931079	chr1:9931079:T:C	3.14841e-10	-1.2066e-10	-1.63084
9931204	chr1:9931204:C:A	1.60112e-09	-1.2066e-10	-0.00445085
9931569	chr1:9931569:C:A	4.40894e-10	-1.2941	-6.34265e-10
9932244	chr1:9932244:A:C	6.99853e-10	-0.729927	-0.102112
9932369	chr1:9932369:G:A	3.52857e-10	-1.51685	-6.34265e-10
9933656	chr1:9933656:A:G	8.81027e-10	-1.2066e-10	-0.601821
9933920	chr1:9933920:AC:A	1.57604e-09	-0.995359	0.975121
9934169	chr1:9934169:A:T	3.14812e-10	-1.2066e-10	-1.63093
9934185	chr1:9934185:G:A	2.88194e-10	-0.55188	-1.16739
9934281	chr1:9934281:A:G	7.18937e-10	-0.704776	-0.100359
9935196	chr1:9935196:G:A	3.41864e-10	-0.239455	-1.30904
9935358	chr1:9935358:G:A	3.14859e-10	-1.2066e-10	-1.63078
9935858	chr1:9935858:C:T	2.0138e-09	-1.2066e-10	0.224868
9936119	chr1:9936119:ACT:A	3.75403e-09	-1.2066e-10	0.847676
9936649	chr1:9936649:C:T	8.83141e-11	-1.34203	-1.55998
9936902	chr1:9936902:C:T	3.1427e-10	-1.2066e-10	-1.63266
9937021	chr1:9937021:T:C	2.25993e-10	-0.361452	-1.60096
9937169	chr1:9937169:G:A	8.06958e-10	-1.2066e-10	-0.689637
9937200	chr1:9937200:C:T	3.84702e-10	-1.2066e-10	-1.43044
9937485	chr1:9937485:C:T	3.70325e-10	-1.2066e-10	-1.46853
9937501	chr1:9937501:C:T	8.69033e-11	-1.35329	-1.56482
9937524	chr1:9937524:AAC:A	3.66874e-10	-1.47789	-6.34265e-10
9937662	chr1:9937662:T:C	3.15009e-10	-1.2066e-10	-1.63031
9939116	chr1:9939116:C:T	4.6311e-09	1.05764	-6.34265e-10
9939259	chr1:9939259:G:C	6.48923e-10	-0.907595	-6.34265e-10
9940554	chr1:9940554:G:A	3.83367e-10	-1.2066e-10	-1.43392
9941311	chr1:9941311:C:T	3.15908e-10	-1.2066e-10	-1.62746
9941343	chr1:9941343:C:T	8.91029e-11	-1.33999	-1.55313
9941853	chr1:9941853:C:T	3.9708e-10	-1.39877	-6.34265e-10
9941905	chr1:9941905:A:T	3.14877e-10	-1.2066e-10	-1.63073
9941923	chr1:9941923:A:T	1.6351e-10	-0.658442	-1.62759
9941924	chr1:9941924:A:T	1.69311e-09	-1.2066e-10	0.0514154
9941955	chr1:9941955:CG:C	3.17861e-10	-1.2066e-10	-1.62129
9942555	chr1:9942555:C:T	3.19066e-10	-1.2066e-10	-1.61751
9942563	chr1:9942563:A:G	3.25307e-10	-1.2066e-10	-1.59814
9942863	chr1:9942863:T:G	6.1267e-10	-0.965083	-6.34265e-10
9943262	chr1:9943262:G:A	2.45035e-10	-0.41037	-1.47114
9943456	chr1:9943456:T:G	1.67159e-09	-1.2066e-10	0.0386204
9943750	chr1:9943750:C:A	2.06336e-09	-1.2066e-10	0.249184
9944014	chr1:9944014:G:A	3.25584e-10	-1.2066e-10	-1.59729
9944026	chr1:9944026:A:G	3.21024e-10	-1.2066e-10	-1.61139
9944289	chr1:9944289:C:T	3.23597e-10	-1.60341	-6.34265e-10
9944550	chr1:9944550:G:A	6.70126e-11	-1.54831	-1.62972
9944951	chr1:9944951:C:T	3.34003e-10	-1.2066e-10	-1.57176
9945817	chr1:9945817:G:A	3.23794e-10	-1.2066e-10	-1.6028
9946013	chr1:9946013:C:A	3.2198e-10	-1.2066e-10	-1.60842
9947291	chr1:9947291:G:A	1.67978e-08	-1.2066e-10	2.34609
9947638	chr1:9947638:T:G	4.56535e-10	-1.2066e-10	-1.25924
9947955	chr1:9947955:G:T	3.80012e-10	-1.44271	-6.34265e-10
9948133	chr1:9948133:G:A	6.89139e-11	-1.52018	-1.62987
9948163	chr1:9948163:G:A	5.42727e-10	-0.735094	-0.351208
9948372	chr1:9948372:C:T	4.12869e-10	-0.264555	-1.09522
9948525	chr1:9948525:G:A	3.341e-10	-1.2066e-10	-1.57147
9948560	chr1:9948560:C:T	3.15432e-10	-1.2066e-10	-1.62896
9948710	chr1:9948710:C:G	3.20928e-10	-1.2066e-10	-1.61169
9949056	chr1:9949056:C:T	2.62279e-10	-0.292445	-1.52106
9949080	chr1:9949080:A:G	2.13152e-09	-0.241913	0.523593
9949161	chr1:9949161:G:A	1.93092e-09	-1.2066e-10	0.18284
9949867	chr1:9949867:T:C	6.81301e-11	-1.53135	-1.63013
9950286	chr1:9950286:T:G	3.8917e-10	-0.134041	-1.28485
9950827	chr1:9950827:A:G	5.484e-10	-1.2066e-10	-1.0759
9950969	chr1:9950969:A:G	2.30087e-09	0.358132	-6.34265e-10
9951047	chr1:9951047:C:T	3.13471e-09	-1.2066e-10	0.667383
9951054	chr1:9951054:A:G	4.37817e-10	0.0289162	-1.33002
9951107	chr1:9951107:G:A	3.21646e-10	-1.2066e-10	-1.60946
9951108	chr1:9951108:G:A	3.21398e-10	-1.2066e-10	-1.61023
9951621	chr1:9951621:C:T	2.09522e-09	-1.2066e-10	0.264506
9952088	chr1:9952088:G:A	6.96345e-11	-1.505	-1.63465
9952149	chr1:9952149:A:T	3.19545e-10	-1.2066e-10	-1.61601
9952253	chr1:9952253:G:A	3.68561e-10	-1.4733	-6.34265e-10
9952834	chr1:9952834:C:T	8.27662e-10	-0.664304	-6.34265e-10
9953003	chr1:9953003:C:T	4.37884e-10	-1.2066e-10	-1.30095
9953327	chr1:9953327:A:G	3.22441e-10	-1.2066e-10	-1.60699
9954115	chr1:9954115:C:G	3.78975e-10	-1.44544	-6.34265e-10
9954328	chr1:9954328:A:G	1.78856e-09	0.00238654	0.103872
9954376	chr1:9954376:ACTT:A	2.29721e-09	-1.2066e-10	0.356542
9954489	chr1:9954489:A:G	2.09537e-09	-1.2066e-10	0.264574
9954620	chr1:9954620:C:T	2.54004e-10	-1.43513	-0.410432
9954799	chr1:9954799:C:T	1.85821e-09	-1.2066e-10	0.14446
9955129	chr1:9955129:G:A	3.1883e-10	-1.2066e-10	-1.61825
9955504	chr1:9955504:C:T	3.25481e-10	-1.5976	-6.34265e-10
9955640	chr1:9955640:C:T	6.99055e-11	-1.59479	-1.54097
9955765	chr1:9955765:G:A	2.09253e-09	-1.2066e-10	0.263222
9956104	chr1:9956104:A:G	2.13623e-09	-1.2066e-10	0.283888
9956172	chr1:9956172:T:C	3.19142e-10	-1.2066e-10	-1.61727
9956277	chr1:9956277:C:A	1.25013e-10	-1.02913	-1.52536
9956871	chr1:9956871:G:A	5.73872e-10	-1.2066e-10	-1.0305
9957028	chr1:9957028:C:T	6.77284e-10	-1.2066e-10	-0.864819
9957217	chr1:9957217:C:T	2.14871e-09	-1.2066e-10	0.289715
9957591	chr1:9957591:C:T	4.53709e-10	-1.2066e-10	-1.26545
9957933	chr1:9957933:C:T	3.89959e-10	-1.41687	-6.34265e-10
9958144	chr1:9958144:A:G	2.1003e-09	-1.2066e-10	0.266927
9958453	chr1:9958453:T:G	3.15054e-10	-1.2066e-10	-1.63016
9958483	chr1:9958483:A:C	4.38227e-10	-0.00471959	-1.29545
9958502	chr1:9958502:T:C	5.53136e-10	-1.2066e-10	-1.0673
9958685	chr1:9958685:A:G	1.3585e-09	-1.2066e-10	-0.168772
9959534	chr1:9959534:A:T	3.15317e-10	-1.2066e-10	-1.62933
9959639	chr1:9959639:C:T	2.95597e-09	-1.2066e-10	0.608672
9961181	chr1:9961181:T:C	1.38083e-08	-1.2066e-10	2.15012
9961332	chr1:9961332:CTT:C	2.74496e-09	-1.2066e-10	0.534613
9961828	chr1:9961828:A:C	3.20354e-10	-1.2066e-10	-1.61348
9962042	chr1:9962042:A:G	2.78431e-10	-1.45944	-0.294299
9962196	chr1:9962196:G:T	3.35046e-10	-1.2066e-10	-1.56864
9962238	chr1:9962238:T:C	3.75849e-10	-1.45372	-6.34265e-10
9963333	chr1:9963333:C:G	1.73227e-09	-0.101496	0.175777
9963643	chr1:9963643:G:A	3.28328e-10	-1.5889	-6.34265e-10
9963694	chr1:9963694:A:C	3.91093e-10	-1.41396	-6.34265e-10
9964230	chr1:9964230:C:G	1.10371e-08	-1.2066e-10	1.92611
9964714	chr1:9964714:C:T	3.2727e-10	-1.2066e-10	-1.59212
9964724	chr1:9964724:G:A	2.55725e-09	-1.2066e-10	0.463781
9964821	chr1:9964821:A:G	2.52783e-09	0.00194125	0.450266
9965024	chr1:9965024:T:C	3.9679e-10	-0.10891	-1.29059
9965206	chr1:9965206:G:A	1.53999e-09	-0.20227	0.158893
9965517	chr1:9965517:C:T	4.00563e-10	-1.39004	-6.34265e-10
9965730	chr1:9965730:C:T	2.17032e-10	-1.43772	-0.565142
9965926	chr1:9965926:T:C	3.38731e-10	-0.407263	-1.15044
9965998	chr1:9965998:A:T	3.14242e-10	-1.2066e-10	-1.63274
9966339	chr1:9966339:G:A	8.72045e-11	-1.33362	-1.58104
9966365	chr1:9966365:C:T	6.67725e-10	-1.2066e-10	-0.879032
9966758	chr1:9966758:C:T	3.34115e-10	-1.2066e-10	-1.57142
9967097	chr1:9967097:A:G	3.14186e-10	-1.2066e-10	-1.63293
9967588	chr1:9967588:A:G	1.69686e-09	-0.07064	0.124265
9968021	chr1:9968021:A:G	3.13425e-10	-1.2066e-10	-1.63535
9968176	chr1:9968176:G:A	4.44451e-10	-1.2066e-10	-1.28607
9968293	chr1:9968293:C:T	2.54468e-09	-1.2066e-10	0.45885
9968362	chr1:9968362:G:A	3.24295e-10	-1.60126	-6.34265e-10
9968364	chr1:9968364:G:A	5.19807e-10	-1.2066e-10	-1.12945
9968632	chr1:9968632:G:A	3.13545e-10	-1.2066e-10	-1.63497
9968973	chr1:9968973:G:A	4.07741e-10	-1.37228	-6.34265e-10
9969423	chr1:9969423:A:G	7.73779e-10	-1.2066e-10	-0.731623
9969496	chr1:9969496:G:A	3.85145e-10	-1.42929	-6.34265e-10
9969855	chr1:9969855:A:G	1.5641e-09	-0.119445	0.0916045
9970363	chr1:9970363:C:G	3.35057e-10	-1.2066e-10	-1.56861
9970379	chr1:9970379:C:CTA	4.64296e-10	-1.2066e-10	-1.24239
9970899	chr1:9970899:A:T	4.39483e-10	-1.2066e-10	-1.29731
9971248	chr1:9971248:G:A	5.99259e-10	-1.2066e-10	-0.987214
9971378	chr1:9971378:G:A	1.61904e-09	-0.0847484	0.0914278
9972233	chr1:9972233:G:A	3.86094e-10	-1.42683	-6.34265e-10
9973126	chr1:9973126:C:CT	3.32527e-10	-1.2066e-10	-1.57619
9973277	chr1:9973277:C:T	4.23654e-10	-1.2066e-10	-1.33399
9973416	chr1:9973416:C:T	4.81557e-10	-1.2066e-10	-1.20588
9973868	chr1:9973868:C:T	3.32728e-10	-1.57558	-6.34265e-10
9973998	chr1:9973998:C:T	3.28586e-10	-1.2066e-10	-1.58811
9974197	chr1:9974197:A:C	4.01409e-10	-1.2066e-10	-1.38793
9975042	chr1:9975042:G:A	4.1084e-10	-1.2066e-10	-1.36471
9975415	chr1:9975415:T:C	5.45032e-10	-1.2066e-10	-1.08206
9975951	chr1:9975951:G:A	6.44161e-11	-1.60477	-1.61278
9976156	chr1:9976156:G:A	3.2452e-10	-1.2066e-10	-1.60056
9976213	chr1:9976213:G:A	8.0407e-10	-1.2066e-10	-0.693223
9976274	chr1:9976274:G:A	3.23994e-10	-1.2066e-10	-1.60218
9976424	chr1:9976424:T:G	3.29278e-10	-1.58601	-6.34265e-10
9976467	chr1:9976467:G:GATAATTT	5.03436e-10	-1.16145	-6.34265e-10
9976487	chr1:9976487:A:T	5.57212e-10	-1.05996	-6.34265e-10
9976488	chr1:9976488:T:C	5.39301e-10	-1.09264	-6.34265e-10
9977068	chr1:9977068:G:A	3.26928e-10	-1.2066e-10	-1.59317
9977410	chr1:9977410:A:T	2.2442e-10	-0.393562	-1.57583
9977621	chr1:9977621:C:T	3.15482e-10	-1.2066e-10	-1.62881
9978081	chr1:9978081:G:A	3.25167e-10	-1.2066e-10	-1.59857
9978351	chr1:9978351:G:A	3.78371e-10	-1.44703	-6.34265e-10
9978360	chr1:9978360:A:G	3.23785e-10	-1.60283	-6.34265e-10
9978373	chr1:9978373:G:A	3.40133e-10	-1.55357	-6.34265e-10
9978427	chr1:9978427:T:C	4.79025e-10	-1.2066e-10	-1.21116
9978659	chr1:9978659:C:T	4.60433e-10	-1.2066e-10	-1.25074
9978870	chr1:9978870:C:T	3.29052e-10	-1.2066e-10	-1.58669
9978922	chr1:9978922:T:C	3.33634e-10	-1.57286	-6.34265e-10
9979533	chr1:9979533:G:T	3.82977e-10	-1.43493	-6.34265e-10
9980152	chr1:9980152:G:A	4.02864e-10	-1.38431	-6.34265e-10
9980494	chr1:9980494:G:A	3.22964e-10	-1.60537	-6.34265e-10
9980683	chr1:9980683:G:C	4.82973e-09	-1.2066e-10	1.09964
9981195	chr1:9981195:C:T	3.3356e-10	-1.2066e-10	-1.57309
9981393	chr1:9981393:C:A	3.24939e-10	-1.2066e-10	-1.59927
9981908	chr1:9981908:G:T	4.58947e-09	-1.2066e-10	1.04861
9981919	chr1:9981919:G:A	4.321e-10	-0.466751	-0.847501
9982075	chr1:9982075:C:T	6.5675e-11	-1.60017	-1.59802
9982195	chr1:9982195:C:T	8.60579e-10	-1.2066e-10	-0.625304
9982717	chr1:9982717:A:G	3.42171e-10	-1.2066e-10	-1.5476
9983053	chr1:9983053:C:T	7.71334e-10	-1.2066e-10	-0.734788
9983084	chr1:9983084:G:A	1.32002e-10	-0.963314	-1.53678
9983226	chr1:9983226:A:G	3.94463e-09	-1.2066e-10	0.897201
9983400	chr1:9983400:A:G	6.5205e-11	-1.59811	-1.60726
9983782	chr1:9983782:G:T	1.00223e-10	-1.51236	-1.26316
9983847	chr1:9983847:C:T	3.22654e-10	-1.2066e-10	-1.60633
9984204	chr1:9984204:T:C	3.18071e-10	-1.2066e-10	-1.62063
9984387	chr1:9984387:A:G	8.76745e-10	-1.2066e-10	-0.606693
9985702	chr1:9985702:A:G	5.58108e-10	-1.2066e-10	-1.05836
9985808	chr1:9985808:G:A	3.34729e-10	-1.2066e-10	-1.56959
9985849	chr1:9985849:G:A	3.28451e-10	-1.2066e-10	-1.58852
9986156	chr1:9986156:C:T	6.1299e-10	-1.2066e-10	-0.96456
9986645	chr1:9986645:A:G	3.21543e-09	-1.2066e-10	0.692806
9986754	chr1:9986754:C:T	3.23006e-10	-1.60524	-6.34265e-10
9986945	chr1:9986945:C:G	7.61709e-10	-1.2066e-10	-0.747344
9987461	chr1:9987461:G:A	2.83538e-10	-0.547335	-1.18823
9987574	chr1:9987574:A:T	2.97e-09	-1.2066e-10	0.613409
9987635	chr1:9987635:G:A	3.9416e-10	-1.40615	-6.34265e-10
9987689	chr1:9987689:C:A	6.74522e-11	-1.60313	-1.56836
9988061	chr1:9988061:G:A	3.94163e-10	-1.40614	-6.34265e-10
9988092	chr1:9988092:G:T	4.64031e-09	1.05963	-6.34265e-10
9988093	chr1:9988093:G:T	4.52728e-09	1.03497	-6.34265e-10
9988432	chr1:9988432:G:T	3.87069e-10	-1.42431	-6.34265e-10
9988817	chr1:9988817:C:T	6.49988e-11	-1.59936	-1.60918
9989119	chr1:9989119:T:G	3.56352e-10	-0.57204	-0.93495
9989640	chr1:9989640:C:T	6.0979e-10	-1.2066e-10	-0.969795
9990025	chr1:9990025:G:A	3.25987e-10	-1.2066e-10	-1.59605
9990086	chr1:9990086:C:T	3.24113e-10	-1.2066e-10	-1.60182
9990421	chr1:9990421:A:G	3.4657e-10	-1.2066e-10	-1.53482
9990603	chr1:9990603:C:T	3.28709e-10	-1.2066e-10	-1.58774
9990705	chr1:9990705:C:T	3.42312e-10	-1.2066e-10	-1.54719
9991139	chr1:9991139:G:A	3.39489e-10	-1.2066e-10	-1.55547
9992060	chr1:9992060:G:A	5.77214e-10	-1.2066e-10	-1.0247
9992156	chr1:9992156:G:A	2.29613e-10	-0.400733	-1.54578
9992190	chr1:9992190:G:A	6.47797e-10	-1.2066e-10	-0.909332
9992327	chr1:9992327:C:T	4.91436e-10	-1.2066e-10	-1.18558
9992574	chr1:9992574:G:A	3.32874e-10	-1.57515	-6.34265e-10
9992677	chr1:9992677:C:T	7.61701e-10	-1.2066e-10	-0.747355
9992939	chr1:9992939:C:T	8.21529e-10	-1.2066e-10	-0.671742
9993154	chr1:9993154:C:A	3.27785e-10	-1.2066e-10	-1.59055
9993242	chr1:9993242:G:T	3.77943e-10	-1.2066e-10	-1.44817
9993356	chr1:9993356:G:C	3.30792e-10	-1.2066e-10	-1.58142
9993922	chr1:9993922:G:A	1.36406e-09	-1.2066e-10	-0.164688
9994376	chr1:9994376:G:T	2.92e-09	-1.2066e-10	0.596429
9994464	chr1:9994464:C:T	3.30715e-10	-1.2066e-10	-1.58165
9994494	chr1:9994494:G:A	2.54695e-09	-1.2066e-10	0.459743
9994769	chr1:9994769:G:A	1.40472e-09	-1.2066e-10	-0.135314
9994848	chr1:9994848:G:A	3.05712e-09	-1.2066e-10	0.642319
9995803	chr1:9995803:C:T	8.97771e-10	-1.2066e-10	-0.582994
9995877	chr1:9995877:A:C	3.15232e-10	-1.2066e-10	-1.6296
9996094	chr1:9996094:A:G	3.1654e-10	-1.2066e-10	-1.62546
9996281	chr1:9996281:AGCCTG:A	4.00575e-09	-1.2066e-10	0.912577
9996642	chr1:9996642:A:C	3.12372e-10	-0.0756653	-1.56305
9997599	chr1:9997599:C:A	3.37299e-10	-1.2066e-10	-1.56194
9997976	chr1:9997976:G:C	4.17624e-10	-1.2066e-10	-1.34833
9998046	chr1:9998046:G:A	3.0188e-10	-0.121375	-1.5515
9998093	chr1:9998093:A:G	3.20341e-10	-1.2066e-10	-1.61352
9998235	chr1:9998235:AC:A	4.58933e-10	-1.2066e-10	-1.25401
9998481	chr1:9998481:C:T	3.6041e-10	-1.2066e-10	-1.49567
9998498	chr1:9998498:A:C	1.23287e-10	-1.53687	-1.03153
9998812	chr1:9998812:A:G	7.61048e-11	-1.46828	-1.58252
9999051	chr1:9999051:T:TG	1.30182e-10	-1.57389	-0.940084
9999317	chr1:9999317:C:T	3.37519e-10	-0.131943	-1.42934
9999440	chr1:9999440:T:C	2.11234e-10	-0.732456	-1.29748
9999640	chr1:9999640:C:T	3.19146e-10	-1.2066e-10	-1.61726
9999660	chr1:9999660:A:C	1.39766e-10	-1.56308	-0.879865
9999878	chr1:9999878:C:T	8.42464e-11	-1.31429	-1.63487
10000044	chr1:10000044:A:T	1.2188e-10	-1.58239	-0.997482
10000113	chr1:10000113:C:T	3.68408e-10	-1.2066e-10	-1.47372
10000458	chr1:10000458:T:C	3.08723e-10	-0.21606	-1.4344
10000518	chr1:10000518:C:A	1.20773e-10	-1.5635	-1.0255
10000766	chr1:10000766:C:T	1.19768e-10	-1.57403	-1.02332
10001029	chr1:10001029:T:C	3.7957e-10	-1.2066e-10	-1.44387
10001613	chr1:10001613:T:C	5.4988e-10	-1.2066e-10	-1.07321
10001749	chr1:10001749:G:A	3.23206e-10	-1.60462	-6.34265e-10
10001977	chr1:10001977:C:T	3.45224e-10	-1.2066e-10	-1.53872
10002030	chr1:10002030:G:A	8.63509e-11	-1.35145	-1.57304
10002079	chr1:10002079:C:T	4.10916e-10	-1.2066e-10	-1.36452
10002546	chr1:10002546:C:T	3.84849e-10	-1.43006	-6.34265e-10
10002861	chr1:10002861:T:C	3.97668e-10	-1.2066e-10	-1.39729
10003040	chr1:10003040:A:G	3.1599e-10	-0.240996	-1.3862
10003660	chr1:10003660:C:T	6.95289e-10	-1.2066e-10	-0.838581
10003722	chr1:10003722:A:C	3.17884e-10	-1.2066e-10	-1.62122
10003975	chr1:10003975:C:T	3.8073e-10	-1.2066e-10	-1.44082
10004014	chr1:10004014:C:T	6.04723e-10	-1.2066e-10	-0.978139
10004212	chr1:10004212:G:A	9.42931e-10	-1.2066e-10	-0.533916
10004424	chr1:10004424:G:A	2.71265e-10	-0.161118	-1.61869
10004577	chr1:10004577:A:G	3.2106e-10	-1.2066e-10	-1.61128
10004984	chr1:10004984:C:A	4.52693e-10	-1.2066e-10	-1.2677
10005133	chr1:10005133:C:A	4.16256e-10	-1.2066e-10	-1.35161
10005297	chr1:10005297:C:T	9.07572e-10	-1.2066e-10	-0.572136
10005353	chr1:10005353:A:G	3.29363e-10	-1.2066e-10	-1.58575
10005565	chr1:10005565:T:TG	3.21947e-10	-1.2066e-10	-1.60852
10005569	chr1:10005569:T:G	4.70095e-10	-0.0417889	-1.18819
10005604	chr1:10005604:C:T	6.46234e-10	-1.2066e-10	-0.911747
10006560	chr1:10006560:GA:G	4.09594e-10	-1.36774	-6.34265e-10
10006768	chr1:10006768:G:T	8.29808e-11	-1.40653	-1.55777
10007059	chr1:10007059:A:G	4.1859e-10	-1.34602	-6.34265e-10
10007171	chr1:10007171:C:A	4.40556e-10	-1.29487	-6.34265e-10
10007377	chr1:10007377:A:G	3.97894e-10	-1.2066e-10	-1.39672
10007503	chr1:10007503:A:T	3.84692e-10	-1.2066e-10	-1.43047
10007911	chr1:10007911:G:A	1.74797e-09	-1.2066e-10	0.0832992
10008521	chr1:10008521:A:G	3.42147e-09	2.31472	-1.55981
10008544	chr1:10008544:G:A	3.63174e-10	-1.2066e-10	-1.48803
10008685	chr1:10008685:C:T	1.26831e-09	-1.2066e-10	-0.237467
10008835	chr1:10008835:G:A	4.49456e-10	-1.2066e-10	-1.27487
10009267	chr1:10009267:G:A	4.80348e-10	-1.2066e-10	-1.2084
10010057	chr1:10010057:A:G	4.40218e-10	-1.2066e-10	-1.29564
10010572	chr1:10010572:A:G	3.93932e-10	-1.40673	-6.34265e-10
10010764	chr1:10010764:A:G	4.18747e-10	-1.34564	-6.34265e-10
10010808	chr1:10010808:TC:T	4.60881e-10	0.269788	-1.51956
10010852	chr1:10010852:G:A	4.34007e-10	-1.2066e-10	-1.30985
10011729	chr1:10011729:T:C	3.43745e-10	-1.2066e-10	-1.54301
10012414	chr1:10012414:G:A	4.41367e-10	-1.2066e-10	-1.29303
10012539	chr1:10012539:T:C	3.24549e-10	-0.333983	-1.26649
10012762	chr1:10012762:C:T	3.4722e-10	-1.2066e-10	-1.53295
10012766	chr1:10012766:T:TAA	8.28965e-10	-1.2066e-10	-0.662731
10013766	chr1:10013766:C:T	6.77919e-10	-1.2066e-10	-0.863882
10013917	chr1:10013917:G:A	4.24982e-10	-1.2066e-10	-1.33086
10014260	chr1:10014260:G:C	4.13801e-10	-1.2066e-10	-1.35752
10014446	chr1:10014446:C:T	3.93815e-10	0.161766	-1.56879
10014721	chr1:10014721:G:A	2.03859e-09	-1.2066e-10	0.237103
10016517	chr1:10016517:C:T	4.82572e-10	-1.2066e-10	-1.20378
10017092	chr1:10017092:G:A	5.80724e-10	-1.01863	-6.34265e-10
10017339	chr1:10017339:C:A	4.43414e-10	-1.2884	-6.34265e-10
10017503	chr1:10017503:A:G	8.95302e-10	-1.2066e-10	-0.585748
10019021	chr1:10019021:C:T	1.11311e-09	-0.367994	-6.34265e-10
10019318	chr1:10019318:G:C	4.4306e-10	-1.2892	-6.34265e-10
10020012	chr1:10020012:C:T	5.66382e-10	-1.2066e-10	-1.04364
10020041	chr1:10020041:T:C	1.70319e-09	-1.2066e-10	0.0573504
10021176	chr1:10021176:G:A	3.91906e-09	-1.2066e-10	0.890699
10021724	chr1:10021724:T:C	6.95637e-10	-1.45296	0.614877
10022064	chr1:10022064:C:T	1.97126e-09	-1.2066e-10	0.20352
10022456	chr1:10022456:G:A	4.63245e-10	-1.24465	-6.34265e-10
10022745	chr1:10022745:T:A	3.22089e-10	-1.2066e-10	-1.60808
10023225	chr1:10023225:G:A	4.2936e-10	-1.2066e-10	-1.32061
10023441	chr1:10023441:G:A	4.2267e-10	-1.2066e-10	-1.33632
10023520	chr1:10023520:C:T	3.49948e-10	-1.2066e-10	-1.52512
10023651	chr1:10023651:C:T	3.55401e-10	-0.541441	-0.968223
10023779	chr1:10023779:G:A	3.21769e-10	-1.2066e-10	-1.60908
10023873	chr1:10023873:C:T	8.69128e-10	-1.2066e-10	-0.615419
10023878	chr1:10023878:A:G	1.91274e-10	-0.716335	-1.41287
10023934	chr1:10023934:T:G	5.98566e-10	-1.2066e-10	-0.988372
10023983	chr1:10023983:G:A	7.88146e-10	-1.2066e-10	-0.713226
10024014	chr1:10024014:C:T	1.88135e-09	-1.2066e-10	0.156836
10024015	chr1:10024015:G:A	5.16641e-10	-1.2066e-10	-1.13556
10024278	chr1:10024278:T:G	3.21343e-10	-1.2066e-10	-1.6104
10024621	chr1:10024621:C:A	4.95578e-10	-1.17718	-6.34265e-10
10025294	chr1:10025294:C:T	5.14381e-10	-1.2066e-10	-1.13994
10025635	chr1:10025635:C:T	4.65802e-10	-1.2066e-10	-1.23915
10026031	chr1:10026031:C:T	1.65845e-09	-1.2066e-10	0.0307275
10026334	chr1:10026334:G:A	2.25541e-10	-1.20157	-0.762834
10026396	chr1:10026396:G:A	1.88869e-09	-1.2066e-10	0.160729
10026445	chr1:10026445:G:T	5.25193e-10	-1.2066e-10	-1.11914
10026513	chr1:10026513:A:G	3.36563e-10	-1.2066e-10	-1.56412
10026806	chr1:10026806:A:G	3.15115e-10	-1.2066e-10	-1.62997
10028113	chr1:10028113:T:C	4.72482e-10	-1.2066e-10	-1.22491
10028589	chr1:10028589:C:T	3.52724e-10	-1.51722	-6.34265e-10
10029763	chr1:10029763:A:T	1.62205e-09	-1.2066e-10	0.00853522
10029793	chr1:10029793:T:G	5.69476e-10	-1.2066e-10	-1.03819
10029800	chr1:10029800:T:C	1.41533e-09	-1.2066e-10	-0.127788
10030023	chr1:10030023:T:A	3.35727e-10	-1.2066e-10	-1.56661
10030050	chr1:10030050:G:A	5.25595e-10	-1.2066e-10	-1.11838
10030353	chr1:10030353:G:T	3.9994e-10	-1.2066e-10	-1.39159
10031232	chr1:10031232:G:C	9.45063e-10	-1.2066e-10	-0.531658
10031428	chr1:10031428:G:A	4.64706e-10	-1.2066e-10	-1.2415
10032211	chr1:10032211:G:A	3.73509e-10	-1.45997	-6.34265e-10
10032217	chr1:10032217:T:C	4.24144e-10	-1.33284	-6.34265e-10
10032681	chr1:10032681:C:T	6.84094e-10	-1.2066e-10	-0.854813
10032712	chr1:10032712:T:A	9.50656e-10	-0.278284	-0.247472
10033012	chr1:10033012:G:C	5.06637e-10	0.135503	-1.29062
10033313	chr1:10033313:C:T	4.44822e-10	-1.28524	-6.34265e-10
10033399	chr1:10033399:C:T	3.40052e-10	-0.0286629	-1.52515
10033916	chr1:10033916:G:C	1.20024e-09	-1.2066e-10	-0.292628
10034426	chr1:10034426:T:C	1.4283e-09	-1.2066e-10	-0.118671
10035013	chr1:10035013:T:G	1.42862e-09	-1.2066e-10	-0.118448
10035569	chr1:10035569:TG:T	6.6901e-11	-1.55931	-1.62039
10035995	chr1:10035995:C:T	5.38472e-10	-1.2066e-10	-1.09417
10037150	chr1:10037150:C:G	7.63931e-10	0.199561	-0.943992
10037614	chr1:10037614:A:G	1.00091e-09	0.0120221	-0.486265
10037905	chr1:10037905:G:A	6.92932e-10	-1.2066e-10	-0.841978
10038781	chr1:10038781:T:A	3.73903e-10	-1.2066e-10	-1.45891
10038872	chr1:10038872:G:A	8.78538e-10	-1.2066e-10	-0.604649
10038929	chr1:10038929:A:G	3.83903e-10	-1.60145	0.168931
10038993	chr1:10038993:G:C	5.49316e-10	-1.2066e-10	-1.07424
10039093	chr1:10039093:AAAAC:A	8.82209e-11	-1.59399	-1.30907
10040418	chr1:10040418:T:C	4.61648e-10	-1.2066e-10	-1.24811
10040742	chr1:10040742:C:T	6.97487e-10	-1.2066e-10	-0.835425
10040786	chr1:10040786:T:G	1.76241e-09	-1.2066e-10	0.0915279
10041348	chr1:10041348:T:G	4.82652e-10	-1.2066e-10	-1.20361
10042151	chr1:10042151:A:G	3.91771e-10	-1.41223	-6.34265e-10
10042423	chr1:10042423:T:C	3.84447e-10	-1.4311	-6.34265e-10
10042633	chr1:10042633:T:C	1.41371e-10	-1.36833	-1.06319
10043073	chr1:10043073:A:C	6.97954e-09	1.32525	0.14258
10043340	chr1:10043340:C:G	7.22391e-10	-1.2066e-10	-0.800342
10043729	chr1:10043729:G:T	3.39663e-10	-1.2066e-10	-1.55495
10044303	chr1:10044303:C:T	3.72839e-10	-1.2066e-10	-1.46176
10044777	chr1:10044777:TTTACTATGTTGGC:T	7.34054e-11	-1.59486	-1.49205
10044809	chr1:10044809:C:T	3.7451e-09	-1.2066e-10	0.845294
10045955	chr1:10045955:C:T	5.1057e-10	-1.2066e-10	-1.14738
10046118	chr1:10046118:A:G	3.97215e-10	-1.39843	-6.34265e-10
10046232	chr1:10046232:G:A	3.1356e-10	-1.2066e-10	-1.63492
10046626	chr1:10046626:G:A	4.13095e-10	-1.35923	-6.34265e-10
10046732	chr1:10046732:A:G	3.24087e-10	-1.6019	-6.34265e-10
10046847	chr1:10046847:A:G	4.7252e-09	1.07776	-6.34265e-10
10047091	chr1:10047091:A:G	8.82252e-10	-1.2066e-10	-0.600431
10047547	chr1:10047547:T:C	1.42013e-10	-1.35394	-1.07305
10048126	chr1:10048126:A:G	1.32997e-10	-1.35403	-1.13855
10048893	chr1:10048893:T:G	3.19938e-10	-1.2066e-10	-1.61478
10048942	chr1:10048942:T:C	6.04937e-10	-1.2066e-10	-0.977784
10049163	chr1:10049163:T:C	3.95701e-10	-1.40225	-6.34265e-10
10049594	chr1:10049594:T:A	4.82993e-10	-1.20291	-6.34265e-10
10050077	chr1:10050077:G:A	3.46388e-10	-1.2066e-10	-1.53535
10051179	chr1:10051179:A:T	1.05372e-09	-1.2066e-10	-0.422828
10051282	chr1:10051282:T:A	1.06574e-08	-1.2066e-10	1.8911
10051620	chr1:10051620:A:C	3.36887e-10	-1.2066e-10	-1.56316
10051648	chr1:10051648:C:G	3.84964e-10	-1.42976	-6.34265e-10
10051907	chr1:10051907:C:T	5.93985e-10	-1.2066e-10	-0.996054
10052095	chr1:10052095:C:A	8.31041e-11	-1.58959	-1.37322
10052368	chr1:10052368:G:A	3.59537e-10	-1.2066e-10	-1.49809
10053475	chr1:10053475:A:C	1.40589e-09	-1.2066e-10	-0.134485
10053536	chr1:10053536:A:G	5.72241e-10	-1.2066e-10	-1.03335
10054719	chr1:10054719:A:C	3.14914e-10	-1.2066e-10	-1.63061
10054890	chr1:10054890:A:C	9.39562e-10	-1.2066e-10	-0.537495
10054894	chr1:10054894:T:C	9.94189e-11	-1.60461	-1.17896
10055384	chr1:10055384:A:G	7.33575e-10	-1.5876	0.80262
10055410	chr1:10055410:G:A	5.03878e-10	-1.2066e-10	-1.16057
10057386	chr1:10057386:T:C	8.40158e-10	-0.649319	-6.34265e-10
10057520	chr1:10057520:G:A	3.58959e-10	-1.2066e-10	-1.4997
10058673	chr1:10058673:G:GT	7.7928e-11	-1.39234	-1.63478
10058720	chr1:10058720:C:T	1.24971e-10	-1.01972	-1.5351
10058938	chr1:10058938:A:G	3.13879e-10	-1.2066e-10	-1.6339
10058984	chr1:10058984:G:A	3.71155e-10	-1.2066e-10	-1.46629
10059657	chr1:10059657:G:A	1.41574e-09	-1.2066e-10	-0.127501
10059665	chr1:10059665:C:T	4.06338e-10	-1.37572	-6.34265e-10
10059721	chr1:10059721:C:G	3.13797e-10	-1.2066e-10	-1.63416
10059950	chr1:10059950:G:A	3.23633e-10	-1.2066e-10	-1.6033
10060508	chr1:10060508:A:G	3.14181e-10	-1.2066e-10	-1.63294
10060735	chr1:10060735:A:G	5.82451e-10	-1.2066e-10	-1.01566
10061073	chr1:10061073:T:C	5.81158e-10	-1.2066e-10	-1.01789
10061257	chr1:10061257:AGTTT:A	3.63001e-10	-1.2066e-10	-1.4885
10061341	chr1:10061341:G:A	1.34568e-09	-1.59717	1.41891
10062203	chr1:10062203:C:T	3.5128e-10	-1.52132	-6.34265e-10
10062438	chr1:10062438:G:A	7.32354e-10	-1.2066e-10	-0.786645
10062501	chr1:10062501:C:T	4.67281e-10	-1.2066e-10	-1.23598
10062620	chr1:10062620:C:T	7.77312e-11	-1.40001	-1.62964
10062850	chr1:10062850:G:A	3.30667e-10	-1.2066e-10	-1.5818
10062958	chr1:10062958:A:G	2.60193e-10	-0.930999	-0.890488
10063136	chr1:10063136:C:T	4.19824e-10	-1.2066e-10	-1.34307
10063223	chr1:10063223:G:A	3.34876e-10	-1.2066e-10	-1.56915
10063337	chr1:10063337:A:G	8.41091e-11	-1.59196	-1.35883
10063397	chr1:10063397:A:G	3.13458e-10	-1.2066e-10	-1.63524
10063677	chr1:10063677:G:T	4.0385e-10	-1.38186	-6.34265e-10
10063679	chr1:10063679:C:T	3.33972e-10	-1.2066e-10	-1.57185
10063727	chr1:10063727:G:T	3.59259e-10	-1.2066e-10	-1.49887
10063830	chr1:10063830:C:T	7.4193e-10	-1.2066e-10	-0.773655
10063980	chr1:10063980:T:C	3.8227e-10	-1.54131	0.104532
10064174	chr1:10064174:T:C	2.63014e-09	1.63544	-1.14355
10064623	chr1:10064623:G:A	2.00863e-09	-1.2066e-10	0.222301
10065497	chr1:10065497:A:G	9.09917e-10	-0.569556	-6.34265e-10
10065508	chr1:10065508:C:T	3.42716e-10	-1.2066e-10	-1.54601
10065578	chr1:10065578:G:A	7.55576e-11	-1.4225	-1.63551
10065685	chr1:10065685:C:T	3.13456e-10	-1.2066e-10	-1.63525
10065707	chr1:10065707:C:T	6.44951e-11	-1.60443	-1.61189
10065830	chr1:10065830:G:A	5.92761e-10	-1.2066e-10	-0.998118
10066811	chr1:10066811:CAGG:C	3.2276e-09	-1.2066e-10	0.696584
10066824	chr1:10066824:T:G	5.66121e-10	-1.2066e-10	-1.0441
10067159	chr1:10067159:T:C	6.11891e-10	-0.966354	-6.34265e-10
10067919	chr1:10067919:A:G	3.1498e-10	-1.2066e-10	-1.6304
10067975	chr1:10067975:A:G	7.94636e-11	-1.3805	-1.62711
10068114	chr1:10068114:C:T	3.36128e-10	-1.2066e-10	-1.56542
10068419	chr1:10068419:A:G	3.25456e-10	-1.59768	-6.34265e-10
10068853	chr1:10068853:G:T	4.20093e-10	-1.34243	-6.34265e-10
10069294	chr1:10069294:T:C	3.79608e-10	-1.2066e-10	-1.44377
10069322	chr1:10069322:G:T	4.13449e-10	-1.35837	-6.34265e-10
10069780	chr1:10069780:C:T	1.39359e-09	-1.2066e-10	-0.143268
10070768	chr1:10070768:AAAGG:A	6.3665e-10	-0.92669	-6.34265e-10
10071140	chr1:10071140:C:T	7.23408e-10	-1.2066e-10	-0.798936
10071371	chr1:10071371:C:T	6.31108e-10	-0.935432	-6.34265e-10
10072893	chr1:10072893:G:T	3.43344e-10	-1.2066e-10	-1.54418
10073031	chr1:10073031:G:A	8.19855e-11	-1.36976	-1.60661
10073047	chr1:10073047:T:C	4.89967e-10	-1.18857	-6.34265e-10
10073150	chr1:10073150:A:G	3.69349e-10	-1.2066e-10	-1.47117
10073626	chr1:10073626:A:G	3.59877e-10	-1.49715	-6.34265e-10
10074168	chr1:10074168:C:T	2.35388e-09	1.64047	-1.25956
10074696	chr1:10074696:A:G	3.33672e-10	-1.2066e-10	-1.57275
10075275	chr1:10075275:T:A	7.24362e-10	-1.2066e-10	-0.797618
10075594	chr1:10075594:C:T	4.13716e-10	-1.2066e-10	-1.35773
10076213	chr1:10076213:G:C	6.92245e-11	-1.59574	-1.54981
10076280	chr1:10076280:TGTTGCCTAGGC:T	3.13372e-10	-1.2066e-10	-1.63552
10076803	chr1:10076803:A:G	9.31037e-10	-1.2066e-10	-0.54661
10078075	chr1:10078075:T:A	1.10983e-09	-1.2066e-10	-0.370947
10078095	chr1:10078095:C:T	6.16764e-10	-1.2066e-10	-0.958422
10078312	chr1:10078312:T:C	4.36483e-10	-1.2066e-10	-1.30416
10078427	chr1:10078427:A:G	5.71153e-09	2.521	-1.25367
10079238	chr1:10079238:G:A	1.16669e-09	-1.2066e-10	-0.320981
10079349	chr1:10079349:G:A	3.23853e-10	-1.60262	-6.34265e-10
10079457	chr1:10079457:A:G	6.83045e-10	-1.2066e-10	-0.856349
10080195	chr1:10080195:A:G	3.11784e-10	-1.49818	-0.142419
10080604	chr1:10080604:C:G	4.08368e-10	0.124874	-1.49561
10080605	chr1:10080605:T:C	4.08166e-10	0.124378	-1.49561
10080633	chr1:10080633:A:G	5.26279e-09	1.18551	-6.34265e-10
10080669	chr1:10080669:C:G	9.04279e-10	-0.480881	-0.0948904
10080885	chr1:10080885:T:C	3.30938e-10	-1.2066e-10	-1.58098
10081288	chr1:10081288:G:A	9.39259e-11	-1.60065	-1.23975
10081581	chr1:10081581:T:C	9.97858e-10	-1.2066e-10	-0.477298
10081970	chr1:10081970:C:T	1.07321e-09	-1.2066e-10	-0.404496
10082449	chr1:10082449:C:T	3.39164e-10	-1.2066e-10	-1.55643
10082630	chr1:10082630:G:A	3.5925e-10	-1.2066e-10	-1.49889
10082797	chr1:10082797:T:TC	3.47767e-10	-1.2066e-10	-1.53138
10083492	chr1:10083492:T:A	3.46167e-10	-1.2066e-10	-1.53599
10085827	chr1:10085827:T:C	2.40507e-09	-1.2066e-10	0.402426
10085852	chr1:10085852:C:T	4.24754e-10	-1.2066e-10	-1.3314
10086121	chr1:10086121:G:A	3.76202e-10	0.0431682	-1.49595
10086128	chr1:10086128:C:T	1.16663e-09	1.05199	-1.37303
10086322	chr1:10086322:T:C	8.152e-11	-1.58488	-1.39718
10086463	chr1:10086463:A:G	6.97153e-10	-1.2066e-10	-0.835904
10087001	chr1:10087001:GC:G	4.25244e-10	-1.33025	-6.34265e-10
10087369	chr1:10087369:C:T	4.52284e-10	-1.2066e-10	-1.2686
10087586	chr1:10087586:G:C	8.43149e-11	-1.31531	-1.63304
10087587	chr1:10087587:C:T	3.7652e-10	-1.2066e-10	-1.45194
10087912	chr1:10087912:A:T	4.01787e-09	-1.2066e-10	0.915599
10087941	chr1:10087941:C:T	8.37917e-10	-0.651991	-6.34265e-10
10088487	chr1:10088487:T:C	2.77339e-09	1.80092	-1.256
10088740	chr1:10088740:C:T	2.04813e-10	-0.789206	-1.27161
10090126	chr1:10090126:TG:T	1.22442e-09	-1.5198	1.24712
10090213	chr1:10090213:G:C	1.0085e-09	-1.2066e-10	-0.466691
10091589	chr1:10091589:T:C	8.56289e-10	-1.2066e-10	-0.630302
10091723	chr1:10091723:A:G	2.1643e-09	-1.2066e-10	0.296943
10092469	chr1:10092469:C:T	4.69674e-10	-1.2066e-10	-1.23087
10092824	chr1:10092824:A:G	4.99702e-10	0.292213	-1.46111
10092872	chr1:10092872:C:A	2.90246e-09	-1.2066e-10	0.590404
10093095	chr1:10093095:A:G	1.21927e-10	-1.3475	-1.23199
10093178	chr1:10093178:G:A	4.12478e-10	-1.2066e-10	-1.36073
10093789	chr1:10093789:A:G	1.32715e-09	-1.2066e-10	-0.192123
10093873	chr1:10093873:T:G	4.01356e-10	-1.2066e-10	-1.38806
10094402	chr1:10094402:C:T	7.36785e-09	1.52197	-6.34265e-10
10094516	chr1:10094516:C:T	1.02797e-10	-1.18428	-1.56587
10094555	chr1:10094555:T:A	3.13545e-10	-1.2066e-10	-1.63497
10094578	chr1:10094578:C:T	3.66362e-10	-1.09366	-0.385631
10094755	chr1:10094755:C:T	3.26253e-10	-1.2066e-10	-1.59524
10094873	chr1:10094873:G:A	1.53287e-09	-1.2066e-10	-0.0480088
10095225	chr1:10095225:A:G	3.05866e-10	-1.20894	-0.450823
10095296	chr1:10095296:TTTA:T	6.20675e-10	-0.952102	-6.34265e-10
10096915	chr1:10096915:T:C	3.13386e-10	-1.2066e-10	-1.63547
10097024	chr1:10097024:G:A	1.27145e-09	-1.2066e-10	-0.234996
10097055	chr1:10097055:T:A	3.59605e-09	2.12213	-1.31745
10097760	chr1:10097760:A:G	1.8556e-08	2.44564	-6.34265e-10
10097873	chr1:10097873:G:A	4.62165e-10	-1.42413	0.177147
10098028	chr1:10098028:G:A	6.62048e-10	-0.887571	-6.34265e-10
10098787	chr1:10098787:A:C	4.27508e-10	-1.32494	-6.34265e-10
10098987	chr1:10098987:C:T	1.29721e-10	-1.04128	-1.47625
10099057	chr1:10099057:G:A	3.95825e-10	-1.2066e-10	-1.40194
10099235	chr1:10099235:CT:C	3.26221e-10	-1.2066e-10	-1.59533
10099237	chr1:10099237:G:A	3.13406e-10	-1.2066e-10	-1.63541
10099389	chr1:10099389:T:C	3.20037e-10	-1.2066e-10	-1.61447
10099443	chr1:10099443:T:C	5.74543e-10	-1.2066e-10	-1.02933
10100068	chr1:10100068:C:T	7.12818e-10	-1.2066e-10	-0.813683
10100617	chr1:10100617:C:T	3.27661e-10	-1.2066e-10	-1.59093
10101955	chr1:10101955:A:G	4.51385e-10	-1.27059	-6.34265e-10
10102146	chr1:10102146:C:T	3.15012e-10	-1.2066e-10	-1.6303
10102385	chr1:10102385:T:C	7.98975e-10	-1.2066e-10	-0.699579
10102699	chr1:10102699:C:G	7.18569e-10	-1.2066e-10	-0.805647
10102706	chr1:10102706:C:T	4.89687e-10	-1.18914	-6.34265e-10
10102707	chr1:10102707:G:A	4.24449e-10	-1.2066e-10	-1.33212
10102893	chr1:10102893:C:T	1.00427e-10	-1.15864	-1.61484
10103818	chr1:10103818:G:A	3.47188e-10	-1.53304	-6.34265e-10
10103915	chr1:10103915:C:T	3.8139e-10	-1.43909	-6.34265e-10
10104389	chr1:10104389:A:G	4.20309e-10	-1.2066e-10	-1.34192
10104886	chr1:10104886:A:G	4.22515e-10	-1.2066e-10	-1.33668
10104896	chr1:10104896:A:G	7.65576e-10	-1.2066e-10	-0.742281
10105243	chr1:10105243:T:G	7.45845e-11	-1.48701	-1.58397
10105258	chr1:10105258:G:A	1.06066e-09	-1.2066e-10	-0.416261
10105306	chr1:10105306:T:C	4.73031e-09	-1.2066e-10	1.07884
10107580	chr1:10107580:T:C	1.37654e-09	-1.2066e-10	-0.155581
10108021	chr1:10108021:A:G	3.88403e-10	-1.42087	-6.34265e-10
10108207	chr1:10108207:C:T	3.32976e-10	-1.2066e-10	-1.57484
10108808	chr1:10108808:C:T	8.28108e-11	-1.38191	-1.58444
10109055	chr1:10109055:C:T	8.18153e-11	-1.38472	-1.59372
10109480	chr1:10109480:G:A	3.80679e-10	-1.2066e-10	-1.44095
10109912	chr1:10109912:G:A	1.16755e-10	-1.27987	-1.34296
10110589	chr1:10110589:G:A	4.1673e-10	-1.2066e-10	-1.35047
10110817	chr1:10110817:G:A	3.54154e-10	-1.2066e-10	-1.51318
10110936	chr1:10110936:C:T	1.86178e-09	-1.2066e-10	0.146381
10111231	chr1:10111231:G:A	1.87967e-09	-1.2066e-10	0.155944
10111260	chr1:10111260:T:C	7.90271e-10	-1.48717	0.776633
10111817	chr1:10111817:C:T	3.13556e-10	-1.2066e-10	-1.63493
10112592	chr1:10112592:A:G	5.70771e-10	-1.54382	0.5079
10113779	chr1:10113779:CT:C	4.48639e-10	-1.27669	-6.34265e-10
10113783	chr1:10113783:T:C	4.1703e-10	-1.2066e-10	-1.34975
10114635	chr1:10114635:A:C	2.0396e-09	-1.2066e-10	0.237599
10115326	chr1:10115326:T:G	1.31578e-10	-1.33366	-1.16966
10115552	chr1:10115552:T:A	4.44596e-10	-1.28574	-6.34265e-10
10115924	chr1:10115924:A:G	3.68512e-10	-1.47344	-6.34265e-10
10116163	chr1:10116163:G:C	1.93366e-09	-1.2066e-10	0.184263
10116550	chr1:10116550:G:A	4.53977e-10	-1.26486	-6.34265e-10
10117162	chr1:10117162:C:G	3.88722e-10	-1.2066e-10	-1.42004
10117732	chr1:10117732:A:G	2.848e-10	-0.234767	-1.49636
10118043	chr1:10118043:A:G	6.65783e-10	-0.881946	-6.34265e-10
10118142	chr1:10118142:CT:C	4.74109e-10	-1.22147	-6.34265e-10
10118786	chr1:10118786:G:A	1.94142e-09	-1.2066e-10	0.188267
10119263	chr1:10119263:G:A	3.27589e-10	-1.2066e-10	-1.59115
10119276	chr1:10119276:A:G	4.52771e-10	-1.26752	-6.34265e-10
10119277	chr1:10119277:A:T	4.54465e-10	-1.26379	-6.34265e-10
10119504	chr1:10119504:C:T	9.33659e-10	-0.543797	-6.34265e-10
10119557	chr1:10119557:C:T	3.7549e-10	-1.2066e-10	-1.45468
10120233	chr1:10120233:AG:A	1.99786e-09	-1.2066e-10	0.216921
10120572	chr1:10120572:C:T	1.27037e-09	-1.2066e-10	-0.235844
10120850	chr1:10120850:A:C	1.2625e-10	-0.915027	-1.62962
10120980	chr1:10120980:C:T	9.71144e-11	-1.23682	-1.5702
10121154	chr1:10121154:T:C	1.11996e-10	-1.31319	-1.35126
10121441	chr1:10121441:C:G	3.13374e-10	-1.2066e-10	-1.63551
10121694	chr1:10121694:A:G	4.40292e-10	-1.29547	-6.34265e-10
10122390	chr1:10122390:G:A	3.46959e-10	-1.2066e-10	-1.5337
10122607	chr1:10122607:G:A	7.67836e-10	-0.739333	-6.34265e-10
10123385	chr1:10123385:ACAC:A	3.14243e-10	-1.2066e-10	-1.63274
10123671	chr1:10123671:G:C	1.23196e-09	-1.2066e-10	-0.26655
10123772	chr1:10123772:T:G	2.74585e-10	-1.50948	-0.258167
10124226	chr1:10124226:G:A	1.62625e-09	-1.2066e-10	0.0111225
10124481	chr1:10124481:C:T	3.47389e-10	-1.2066e-10	-1.53247
10124729	chr1:10124729:GATAA:G	1.69486e-10	-0.792633	-1.45751
10126027	chr1:10126027:G:A	4.46273e-10	-1.28198	-6.34265e-10
10126028	chr1:10126028:C:T	4.34517e-09	-1.2066e-10	0.993912
10126347	chr1:10126347:AT:A	7.56997e-09	-1.2066e-10	1.54904
10126506	chr1:10126506:G:A	3.81686e-10	-1.2066e-10	-1.43831
10127092	chr1:10127092:C:G	1.18395e-09	-1.2066e-10	-0.3063
10127248	chr1:10127248:G:A	4.78119e-10	-1.21305	-6.34265e-10
10127826	chr1:10127826:C:T	2.9343e-09	-1.2066e-10	0.601314
10128331	chr1:10128331:C:T	3.39869e-10	-1.2066e-10	-1.55435
10128508	chr1:10128508:GCC:G	4.39296e-10	-1.29774	-6.34265e-10
10128511	chr1:10128511:T:G	4.47919e-10	-1.2783	-6.34265e-10
10128645	chr1:10128645:C:T	3.47892e-10	-1.2066e-10	-1.53102
10128669	chr1:10128669:C:T	4.50688e-10	-1.27213	-6.34265e-10
10129161	chr1:10129161:T:G	3.47892e-10	-1.2066e-10	-1.53102
10129741	chr1:10129741:C:T	1.14289e-09	-0.341592	-6.34265e-10
10129855	chr1:10129855:G:A	3.86554e-10	-1.2066e-10	-1.42564
10129900	chr1:10129900:G:A	4.41442e-10	-1.29286	-6.34265e-10
10130066	chr1:10130066:C:G	2.873e-09	0.944931	-0.364729
10130487	chr1:10130487:A:G	7.72746e-10	-0.732958	-6.34265e-10
10130517	chr1:10130517:G:C	2.78366e-09	0.931266	-0.382655
10130715	chr1:10130715:G:A	1.11512e-09	-1.2066e-10	-0.366192
10130826	chr1:10130826:A:T	8.31724e-11	-1.40564	-1.55635
10131377	chr1:10131377:C:T	1.14163e-09	-1.2066e-10	-0.342694
10131434	chr1:10131434:A:G	4.51594e-10	-1.27013	-6.34265e-10
10131436	chr1:10131436:G:T	4.23876e-10	-1.2066e-10	-1.33347
10131769	chr1:10131769:G:A	4.24222e-10	-1.33265	-6.34265e-10
10131856	chr1:10131856:G:T	3.59801e-10	-1.49736	-6.34265e-10
10131895	chr1:10131895:C:G	8.74196e-11	-1.28064	-1.63155
10132582	chr1:10132582:C:T	3.97759e-09	-1.2066e-10	0.905522
10132891	chr1:10132891:G:A	3.54533e-10	-1.2066e-10	-1.51211
10132968	chr1:10132968:C:T	7.34848e-09	-0.0152574	1.5346
10133054	chr1:10133054:GAAGGGGGCAGCCAGGAACAGACCC:G	3.96287e-10	-1.40077	-6.34265e-10
10133120	chr1:10133120:GGCGTGAGT:G	8.88518e-10	-1.2066e-10	-0.593354
10133133	chr1:10133133:C:T	8.69307e-10	-1.2066e-10	-0.615213
10133744	chr1:10133744:C:G	8.96311e-10	-0.584622	-6.34265e-10
10133754	chr1:10133754:T:C	3.14066e-10	-1.2066e-10	-1.6333
10133763	chr1:10133763:C:T	1.38889e-10	-1.43628	-1.01295
10134108	chr1:10134108:A:G	4.11484e-09	-1.2066e-10	0.939446
10134203	chr1:10134203:TG:T	1.94848e-10	-1.60376	-0.506927
10134281	chr1:10134281:C:T	2.069e-09	-1.2066e-10	0.251912
10134381	chr1:10134381:G:A	4.34578e-10	-1.41365	0.105118
10134449	chr1:10134449:T:C	1.93497e-10	-1.60417	-0.513472
10134610	chr1:10134610:T:C	4.01975e-10	-1.2066e-10	-1.38652
10134747	chr1:10134747:C:A	4.02094e-10	-1.38622	-6.34265e-10
10135338	chr1:10135338:A:G	2.41765e-10	-1.60556	-0.289389
10135475	chr1:10135475:A:G	1.55275e-10	-1.45804	-0.879674
10135490	chr1:10135490:G:T	4.59755e-10	-1.2066e-10	-1.25222
10135528	chr1:10135528:G:A	4.16977e-10	-1.34988	-6.34265e-10
10135548	chr1:10135548:T:C	1.47117e-10	-1.44677	-0.944909
10135643	chr1:10135643:G:A	3.1903e-10	-1.2066e-10	-1.61762
10135882	chr1:10135882:G:A	4.30903e-10	0.122685	-1.43971
10135912	chr1:10135912:A:T	1.49733e-10	-1.42159	-0.952463
10136416	chr1:10136416:T:C	4.18012e-10	-1.3474	-6.34265e-10
10136495	chr1:10136495:A:G	1.49628e-10	-1.59769	-0.777071
10136533	chr1:10136533:C:T	3.2564e-10	-1.59712	-6.34265e-10
10136676	chr1:10136676:T:A	1.53128e-10	-1.58943	-0.762199
10136785	chr1:10136785:A:G	4.0325e-10	-1.38335	-6.34265e-10
10137554	chr1:10137554:C:T	1.57831e-10	-1.58848	-0.732901
10138082	chr1:10138082:G:A	2.04753e-09	-1.2066e-10	0.24148
10138159	chr1:10138159:A:G	1.70143e-10	-1.4145	-0.831768
10138422	chr1:10138422:C:T	2.17058e-09	-1.2066e-10	0.29984
10138709	chr1:10138709:C:A	4.12293e-10	-1.36118	-6.34265e-10
10138849	chr1:10138849:G:A	4.57123e-10	-1.2066e-10	-1.25796
10138874	chr1:10138874:T:C	4.15289e-10	-1.35394	-6.34265e-10
10138883	chr1:10138883:G:A	3.2732e-10	-1.2066e-10	-1.59197
10139027	chr1:10139027:G:A	4.41084e-10	-1.2066e-10	-1.29367
10139149	chr1:10139149:A:G	3.25849e-10	-1.59647	-6.34265e-10
10139232	chr1:10139232:C:CTAAAAA	4.15293e-10	-1.35392	-6.34265e-10
10139291	chr1:10139291:T:C	2.04033e-09	-1.2066e-10	0.237959
10139292	chr1:10139292:A:G	4.29894e-10	-1.31937	-6.34265e-10
10139368	chr1:10139368:G:A	3.58032e-10	-1.2066e-10	-1.50229
10139709	chr1:10139709:C:G	3.14021e-10	-1.2066e-10	-1.63345
10139785	chr1:10139785:A:G	3.7231e-10	-1.46318	-6.34265e-10
10140516	chr1:10140516:C:T	1.48453e-10	-1.39868	-0.983966
10140946	chr1:10140946:A:T	1.54094e-10	-1.59313	-0.752216
10140999	chr1:10140999:A:G	4.13423e-10	-1.2066e-10	-1.35844
10141177	chr1:10141177:C:T	4.05326e-10	-1.37822	-6.34265e-10
10141464	chr1:10141464:G:A	1.44626e-10	-1.58616	-0.822603
10141566	chr1:10141566:A:G	5.63359e-10	-1.04899	-6.34265e-10
10141851	chr1:10141851:A:G	4.11309e-10	-1.36356	-6.34265e-10
10142186	chr1:10142186:G:T	5.98181e-10	-1.2066e-10	-0.989016
10142427	chr1:10142427:C:A	4.75355e-10	-1.2066e-10	-1.21885
10142584	chr1:10142584:T:C	3.66219e-10	-1.2066e-10	-1.47968
10142997	chr1:10142997:A:G	8.73456e-10	-1.2066e-10	-0.610451
10143072	chr1:10143072:C:T	6.94383e-10	-0.839886	-6.34265e-10
10143930	chr1:10143930:T:C	7.04598e-10	-0.907597	0.0823146
10144128	chr1:10144128:T:G	3.58241e-10	-1.32022	-0.181484
10144224	chr1:10144224:G:C	4.84898e-10	-1.2066e-10	-1.19897
10144297	chr1:10144297:C:T	4.10611e-10	-1.36526	-6.34265e-10
10144325	chr1:10144325:C:T	3.13661e-10	-1.2066e-10	-1.6346
10144411	chr1:10144411:AAGACACAT:A	4.08279e-10	-1.37096	-6.34265e-10
10144554	chr1:10144554:T:C	4.08724e-10	-1.36987	-6.34265e-10
10144607	chr1:10144607:C:A	3.62978e-10	-1.2066e-10	-1.48857
10144809	chr1:10144809:T:C	5.14849e-10	-1.2066e-10	-1.13904
10144810	chr1:10144810:A:T	3.24535e-10	-1.60052	-6.34265e-10
10145208	chr1:10145208:T:G	3.15211e-10	-1.2066e-10	-1.62967
10145595	chr1:10145595:G:A	3.15692e-10	-1.2066e-10	-1.62814
10145657	chr1:10145657:C:T	3.15351e-10	-1.2066e-10	-1.62922
10146076	chr1:10146076:A:G	8.15196e-10	-1.2066e-10	-0.67948
10146302	chr1:10146302:A:T	1.09794e-09	-1.2066e-10	-0.381717
10146562	chr1:10146562:T:C	4.36503e-10	-1.30411	-6.34265e-10
10147137	chr1:10147137:C:A	4.25854e-10	-1.32881	-6.34265e-10
10147205	chr1:10147205:T:G	3.21536e-10	-1.2066e-10	-1.6098
10147228	chr1:10147228:C:T	6.07297e-10	-1.2066e-10	-0.973891
10147424	chr1:10147424:C:T	4.2974e-10	-1.31973	-6.34265e-10
10147533	chr1:10147533:T:A	2.51669e-10	-1.43915	-0.415643
10148119	chr1:10148119:C:T	5.21952e-10	-1.2066e-10	-1.12533
10148282	chr1:10148282:A:G	4.35444e-10	-1.30654	-6.34265e-10
10148375	chr1:10148375:T:TA	4.34221e-10	-1.30936	-6.34265e-10
10148504	chr1:10148504:C:T	2.7217e-09	-1.2066e-10	0.526102
10148710	chr1:10148710:T:C	7.23671e-10	-1.58735	0.788774
10148911	chr1:10148911:G:A	4.40267e-10	-1.29553	-6.34265e-10
10148984	chr1:10148984:A:G	4.37242e-10	-1.30242	-6.34265e-10
10149361	chr1:10149361:C:A	2.26004e-10	-1.3727	-0.589656
10149602	chr1:10149602:A:T	4.50289e-10	-1.2066e-10	-1.27302
10149913	chr1:10149913:A:G	4.27325e-10	-1.1743	-0.151068
10150323	chr1:10150323:G:A	4.29113e-10	-1.32119	-6.34265e-10
10150977	chr1:10150977:T:C	9.77917e-10	-1.2066e-10	-0.497484
10151032	chr1:10151032:A:G	1.54974e-10	-1.60558	-0.734069
10151293	chr1:10151293:G:A	4.66942e-10	-1.2367	-6.34265e-10
10151679	chr1:10151679:G:A	4.74518e-10	-1.22061	-6.34265e-10
10151814	chr1:10151814:G:A	3.20823e-10	-1.2066e-10	-1.61202
10152531	chr1:10152531:C:T	4.84478e-10	-1.19984	-6.34265e-10
10152764	chr1:10152764:C:G	4.77977e-10	-1.21335	-6.34265e-10
10152863	chr1:10152863:C:T	4.12032e-10	-1.2066e-10	-1.36181
10153027	chr1:10153027:G:A	4.68269e-10	-1.23387	-6.34265e-10
10153109	chr1:10153109:T:G	4.77112e-10	-1.21516	-6.34265e-10
10153676	chr1:10153676:G:A	9.88894e-11	-1.19652	-1.59239
10153812	chr1:10153812:A:G	4.83104e-10	-1.20268	-6.34265e-10
10154009	chr1:10154009:G:A	4.0864e-10	-1.2066e-10	-1.37007
10154031	chr1:10154031:A:G	3.85076e-10	-1.52478	0.0953098
10154185	chr1:10154185:A:G	4.79158e-10	-1.21088	-6.34265e-10
10154367	chr1:10154367:G:A	2.09592e-09	-1.2066e-10	0.264841
10154385	chr1:10154385:A:T	7.80119e-11	-1.3993	-1.62675
10154661	chr1:10154661:A:C	2.10257e-09	-1.2066e-10	0.268006
10154747	chr1:10154747:C:T	1.86147e-09	0.869236	-0.723024
10154847	chr1:10154847:A:G	5.14092e-10	-1.2066e-10	-1.14051
10155125	chr1:10155125:T:G	4.83188e-10	-1.2025	-6.34265e-10
10155233	chr1:10155233:C:G	9.21259e-10	-0.557168	-6.34265e-10
10155804	chr1:10155804:C:G	3.45581e-10	-1.2066e-10	-1.53768
10156310	chr1:10156310:G:T	2.73295e-09	-1.2066e-10	0.53023
10156333	chr1:10156333:G:A	1.39722e-10	-1.60517	-0.838084
10156801	chr1:10156801:T:G	3.15684e-10	-1.2066e-10	-1.62817
10156948	chr1:10156948:C:T	1.82043e-09	-1.2066e-10	0.123917
10157100	chr1:10157100:C:T	2.70525e-09	-1.2066e-10	0.520041
10157210	chr1:10157210:G:A	4.63162e-10	-1.24483	-6.34265e-10
10157379	chr1:10157379:A:AG	4.42782e-10	-1.28983	-6.34265e-10
10157523	chr1:10157523:T:C	2.39312e-09	-1.2066e-10	0.397442
10157678	chr1:10157678:T:C	7.10968e-10	-0.816281	-6.34265e-10
10157715	chr1:10157715:T:C	4.98818e-10	-1.2066e-10	-1.17067
10157796	chr1:10157796:T:TA	4.61686e-10	-1.24802	-6.34265e-10
10158319	chr1:10158319:A:G	7.42138e-10	-0.843495	0.0701217
10158381	chr1:10158381:T:C	7.29302e-10	-0.86488	0.0740587
10158414	chr1:10158414:T:C	4.60993e-10	-1.24953	-6.34265e-10
10158563	chr1:10158563:G:A	3.34028e-10	-1.57168	-6.34265e-10
10159045	chr1:10159045:T:C	3.03377e-09	-1.2066e-10	0.634653
10159144	chr1:10159144:C:T	3.30027e-10	-1.59347	0.00973949
10159253	chr1:10159253:C:A	4.7333e-10	-1.22312	-6.34265e-10
10159395	chr1:10159395:G:A	1.55814e-09	-0.0316582	-6.34265e-10
10159499	chr1:10159499:C:T	3.70593e-10	-1.2066e-10	-1.4678
10159749	chr1:10159749:G:T	4.22116e-10	-1.33763	-6.34265e-10
10159897	chr1:10159897:T:C	4.04553e-10	-1.2066e-10	-1.38013
10159996	chr1:10159996:G:A	1.45126e-10	-1.6056	-0.799708
10160091	chr1:10160091:T:G	4.7317e-10	-1.22345	-6.34265e-10
10160575	chr1:10160575:A:C	2.12479e-09	-1.2066e-10	0.278521
10160612	chr1:10160612:A:G	1.07729e-09	-0.400705	-6.34265e-10
10160876	chr1:10160876:G:A	1.91106e-09	-1.2066e-10	0.172506
10161078	chr1:10161078:G:C	4.76138e-10	-1.2172	-6.34265e-10
10161343	chr1:10161343:G:A	6.39721e-10	-0.921877	-6.34265e-10
10161380	chr1:10161380:T:C	3.1406e-10	-1.2066e-10	-1.63333
10161712	chr1:10161712:C:T	7.15595e-10	-0.809795	-6.34265e-10
10161789	chr1:10161789:C:T	7.071e-10	-0.869062	0.047324
10161851	chr1:10161851:C:T	2.10292e-09	-1.2066e-10	0.268172
10161898	chr1:10161898:G:A	3.23725e-10	-1.60301	-6.34265e-10
10162265	chr1:10162265:C:G	1.70065e-10	-1.59827	-0.648464
10162408	chr1:10162408:T:C	5.24622e-10	-0.975559	-0.144672
10162947	chr1:10162947:A:C	1.0495e-09	-1.2066e-10	-0.426838
10163560	chr1:10163560:T:C	2.40363e-10	-1.56384	-0.336922
10163818	chr1:10163818:T:C	3.15707e-10	-1.5307	-0.0973968
10164544	chr1:10164544:T:C	4.22734e-10	-1.2066e-10	-1.33617
10164635	chr1:10164635:T:C	1.06697e-09	-1.4302	1.01987
10165452	chr1:10165452:G:A	4.49686e-10	-1.27436	-6.34265e-10
10165530	chr1:10165530:A:G	4.71142e-10	-1.22775	-6.34265e-10
10165540	chr1:10165540:G:A	2.98541e-10	-1.60384	-0.080161
10165742	chr1:10165742:C:A	4.23592e-10	-1.33414	-6.34265e-10
10166427	chr1:10166427:T:TG	3.44384e-10	-1.2066e-10	-1.54115
10166837	chr1:10166837:A:T	3.60169e-10	-1.49633	-6.34265e-10
10166882	chr1:10166882:G:A	4.80267e-10	-1.2066e-10	-1.20857
10166978	chr1:10166978:A:C	5.09725e-10	-1.2066e-10	-1.14904
10167197	chr1:10167197:C:T	4.86348e-10	-1.19599	-6.34265e-10
10167237	chr1:10167237:C:T	2.12857e-09	-1.2066e-10	0.280296
10167269	chr1:10167269:G:A	3.22905e-10	-1.60555	-6.34265e-10
10167444	chr1:10167444:T:A	4.29013e-10	-1.32142	-6.34265e-10
10167830	chr1:10167830:T:G	7.49459e-10	-1.2066e-10	-0.763557
10168100	chr1:10168100:C:A	4.665e-10	-1.23765	-6.34265e-10
10168368	chr1:10168368:G:A	2.10292e-09	-1.2066e-10	0.268172
10168392	chr1:10168392:A:G	4.67022e-10	-1.2066e-10	-1.23653
10168470	chr1:10168470:G:A	7.21792e-10	-1.60441	0.80324
10168910	chr1:10168910:A:G	1.2206e-09	-1.2066e-10	-0.275812
10169067	chr1:10169067:A:C	8.06312e-10	-0.690439	-6.34265e-10
10169742	chr1:10169742:C:T	3.26226e-10	-1.2066e-10	-1.59532
10170730	chr1:10170730:A:T	7.968e-10	-1.2066e-10	-0.702305
10171398	chr1:10171398:G:A	4.97883e-10	-1.2066e-10	-1.17254
10171405	chr1:10171405:C:T	2.68064e-10	-1.39072	-0.400965
10171725	chr1:10171725:C:CA	3.13404e-10	-1.2066e-10	-1.63542
10171754	chr1:10171754:G:C	9.30996e-11	-1.26813	-1.58111
10171927	chr1:10171927:A:G	9.42656e-11	-1.24477	-1.59202
10172066	chr1:10172066:G:C	9.09126e-11	-1.251	-1.62201
10172158	chr1:10172158:A:G	3.13389e-10	-1.2066e-10	-1.63546
10172241	chr1:10172241:A:G	4.39977e-10	-1.2066e-10	-1.29619
10172376	chr1:10172376:A:G	6.11867e-09	1.39875	-0.0625631
10172476	chr1:10172476:C:G	1.06033e-09	-0.0949653	-0.321607
10172526	chr1:10172526:C:T	7.97114e-09	1.33454	0.266138
10172595	chr1:10172595:A:C	2.78882e-10	-1.50456	-0.247566
10172725	chr1:10172725:C:G	3.14393e-10	-1.2066e-10	-1.63227
10173398	chr1:10173398:C:T	1.08515e-10	-1.13442	-1.56159
10173698	chr1:10173698:A:G	1.18928e-09	-0.694852	0.393048
10173885	chr1:10173885:G:C	1.01612e-10	-1.18158	-1.58017
10173889	chr1:10173889:G:A	1.01782e-10	-1.1949	-1.56518
10173915	chr1:10173915:A:G	1.29799e-09	-1.2066e-10	-0.214334
10174067	chr1:10174067:T:A	3.2297e-10	-1.60535	-6.34265e-10
10174071	chr1:10174071:C:T	1.00579e-09	-1.2066e-10	-0.46938
10174224	chr1:10174224:T:C	9.64871e-10	-1.2066e-10	-0.510915
10174267	chr1:10174267:G:A	4.48846e-10	-1.2066e-10	-1.27623
10174331	chr1:10174331:T:C	7.6457e-10	-1.2066e-10	-0.743595
10174373	chr1:10174373:A:G	3.61181e-10	-1.2066e-10	-1.49353
10174471	chr1:10174471:C:T	6.67529e-10	-0.715259	-0.164067
10174530	chr1:10174530:G:A	1.81965e-10	-0.837388	-1.34171
10174574	chr1:10174574:C:T	3.21418e-10	-1.2066e-10	-1.61017
10174957	chr1:10174957:T:C	3.13378e-10	-1.2066e-10	-1.6355
10175255	chr1:10175255:C:T	3.27441e-10	-1.5916	-6.34265e-10
10175577	chr1:10175577:G:A	3.49121e-10	-1.2066e-10	-1.52749
10175654	chr1:10175654:T:A	3.55666e-08	2.67663	0.419619
10175678	chr1:10175678:A:T	2.09876e-08	3.91712	-1.34834
10175724	chr1:10175724:T:C	3.18034e-10	-1.2066e-10	-1.62075
10175909	chr1:10175909:C:T	4.01065e-10	-1.2066e-10	-1.38879
10176710	chr1:10176710:T:A	3.13415e-10	-1.2066e-10	-1.63538
10176931	chr1:10176931:G:A	1.18323e-09	1.30109	-1.608
10177104	chr1:10177104:A:T	1.43494e-09	-1.2066e-10	-0.114031
10177776	chr1:10177776:A:G	3.13929e-10	-1.2066e-10	-1.63374
10177902	chr1:10177902:T:C	7.78716e-11	-1.44468	-1.58317
10177925	chr1:10177925:C:T	4.0165e-10	-1.2066e-10	-1.38733
10178712	chr1:10178712:A:G	1.58056e-09	-0.433436	0.416061
10179154	chr1:10179154:G:A	3.64186e-10	-1.2066e-10	-1.48525
10179589	chr1:10179589:A:G	4.44524e-10	0.129162	-1.41507
10180165	chr1:10180165:C:G	3.22951e-10	-1.2066e-10	-1.60541
10180775	chr1:10180775:T:G	1.88116e-09	-1.2066e-10	0.156734
10181375	chr1:10181375:C:A	4.2948e-10	-1.2066e-10	-1.32033
10181394	chr1:10181394:C:T	3.38992e-10	-1.2066e-10	-1.55693
10181529	chr1:10181529:C:T	3.531e-10	0.108715	-1.62487
10181536	chr1:10181536:C:T	4.29799e-10	-1.31959	-6.34265e-10
10181582	chr1:10181582:A:G	3.93805e-10	-1.32318	-0.0838718
10181778	chr1:10181778:C:T	8.8182e-11	-1.26963	-1.63387
10182234	chr1:10182234:A:G	5.63559e-10	-1.04864	-6.34265e-10
10182596	chr1:10182596:A:G	6.25682e-10	-1.3955	0.451435
10182700	chr1:10182700:G:T	6.38311e-10	-0.924083	-6.34265e-10
10182921	chr1:10182921:TTTGA:T	9.77103e-10	-0.583734	0.0854169
10183012	chr1:10183012:C:T	5.75413e-10	-1.2066e-10	-1.02782
10183503	chr1:10183503:C:T	3.9949e-10	-1.2066e-10	-1.39272
10183527	chr1:10183527:G:A	3.48375e-10	-1.2066e-10	-1.52963
10183535	chr1:10183535:A:G	3.39302e-10	-1.2066e-10	-1.55602
10183559	chr1:10183559:G:A	3.19133e-10	-1.2066e-10	-1.6173
10183925	chr1:10183925:A:G	1.12778e-09	-1.2066e-10	-0.354904
10184214	chr1:10184214:A:G	8.54131e-11	-1.33281	-1.6026
10184501	chr1:10184501:C:T	5.73137e-10	-1.03178	-6.34265e-10
10184734	chr1:10184734:C:T	8.41e-11	-1.32695	-1.62395
10184763	chr1:10184763:T:C	3.4503e-10	-1.2066e-10	-1.53928
10185422	chr1:10185422:A:G	6.17795e-10	-1.2066e-10	-0.956753
10185483	chr1:10185483:G:A	7.80797e-10	-0.722594	-6.34265e-10
10185674	chr1:10185674:G:C	9.26299e-10	-1.2066e-10	-0.551712
10185776	chr1:10185776:AAG:A	1.88249e-09	0.157439	-6.34265e-10
10185924	chr1:10185924:A:G	3.96116e-10	-1.2066e-10	-1.4012
10186633	chr1:10186633:C:T	2.99437e-10	-1.13783	-0.543174
10187255	chr1:10187255:A:G	2.08639e-09	-1.26486	1.52514
10188772	chr1:10188772:A:G	5.5708e-10	-1.2066e-10	-1.0602
10188793	chr1:10188793:G:C	1.88199e-09	-1.3332	1.49037
10189228	chr1:10189228:T:C	4.2452e-10	-1.2066e-10	-1.33195
10189467	chr1:10189467:T:C	2.62673e-10	-1.19537	-0.616629
10189530	chr1:10189530:A:G	8.3029e-10	-1.2066e-10	-0.661134
10189542	chr1:10189542:T:C	1.17719e-09	-1.2066e-10	-0.312023
10189638	chr1:10189638:C:T	5.37629e-10	-0.582441	-0.5133
10189700	chr1:10189700:T:C	5.08771e-10	-1.15091	-6.34265e-10
10189901	chr1:10189901:C:T	5.22773e-10	-1.12376	-6.34265e-10
10189905	chr1:10189905:T:C	1.19166e-09	-1.2066e-10	-0.299809
10190084	chr1:10190084:ACTAT:A	4.8372e-10	-1.2014	-6.34265e-10
10190364	chr1:10190364:C:T	1.99232e-09	0.214148	-6.34265e-10
10190897	chr1:10190897:A:T	5.66622e-10	-1.2066e-10	-1.04322
10191024	chr1:10191024:G:A	2.3567e-09	-1.21991	1.60201
10191310	chr1:10191310:C:T	2.4674e-10	-0.259953	-1.61462
10191722	chr1:10191722:G:A	6.78976e-10	-1.2066e-10	-0.862324
10191789	chr1:10191789:G:A	8.13228e-10	-1.2066e-10	-0.681897
10192127	chr1:10192127:C:T	7.1163e-11	-1.50247	-1.61546
10192595	chr1:10192595:G:A	3.17572e-09	-1.56563	2.24601
10192609	chr1:10192609:C:T	6.83892e-11	-1.60515	-1.55254
10192720	chr1:10192720:A:G	6.83329e-11	-1.60505	-1.55346
10192787	chr1:10192787:C:T	6.89523e-11	-1.60537	-1.54413
10192978	chr1:10192978:G:A	6.84507e-11	-1.60234	-1.55445
10193343	chr1:10193343:A:G	1.0022e-10	-1.38157	-1.39397
10193354	chr1:10193354:C:T	4.2709e-10	-1.2066e-10	-1.32592
10193448	chr1:10193448:G:A	3.1362e-10	-1.2066e-10	-1.63473
10193466	chr1:10193466:T:A	3.1985e-08	-1.43076	4.42087
10193482	chr1:10193482:TC:T	3.13652e-10	-1.2066e-10	-1.63463
10193752	chr1:10193752:C:G	3.13901e-10	-1.2066e-10	-1.63383
10193757	chr1:10193757:C:T	5.32726e-10	-1.1049	-6.34265e-10
10193889	chr1:10193889:C:T	5.16873e-10	-1.13511	-6.34265e-10
10193980	chr1:10193980:C:A	3.23943e-10	-1.60234	-6.34265e-10
10194374	chr1:10194374:T:C	3.13589e-10	-1.2066e-10	-1.63483
10194384	chr1:10194384:G:A	2.73981e-09	-1.2066e-10	0.532735
10194477	chr1:10194477:A:T	3.33258e-10	-1.57399	-6.34265e-10
10194822	chr1:10194822:C:T	7.04913e-11	-1.59597	-1.53145
10194867	chr1:10194867:T:C	3.1436e-10	-1.2066e-10	-1.63237
10195031	chr1:10195031:C:T	6.46421e-10	-1.2066e-10	-0.911458
10195578	chr1:10195578:C:T	9.85307e-09	-1.2066e-10	1.81263
10195606	chr1:10195606:C:T	3.20349e-10	-1.2066e-10	-1.6135
10195956	chr1:10195956:G:T	3.8212e-10	-1.2066e-10	-1.43717
10196176	chr1:10196176:A:G	3.44746e-10	-1.2066e-10	-1.5401
10197109	chr1:10197109:A:G	7.45075e-08	-1.48264	5.31839
10197323	chr1:10197323:A:G	2.79543e-09	-1.2066e-10	0.552832
10197631	chr1:10197631:T:C	3.4094e-10	-1.2066e-10	-1.5512
10197694	chr1:10197694:T:G	4.65226e-09	-1.2066e-10	1.0622
10197838	chr1:10197838:G:A	5.30562e-10	-1.10897	-6.34265e-10
10198122	chr1:10198122:C:T	7.76789e-08	-1.42637	5.3038
10198285	chr1:10198285:C:A	7.92252e-11	-1.57232	-1.43829
10198340	chr1:10198340:G:T	3.22687e-10	-1.2066e-10	-1.60623
10198341	chr1:10198341:C:T	3.22655e-10	-1.2066e-10	-1.60633
10198447	chr1:10198447:A:G	4.69387e-09	1.0711	-6.34265e-10
10198575	chr1:10198575:G:A	4.14819e-10	-1.2066e-10	-1.35507
10198631	chr1:10198631:G:A	1.18613e-09	-0.436846	0.132384
10198908	chr1:10198908:T:TTA	7.74897e-08	-1.44072	5.31572
10199030	chr1:10199030:T:C	3.14808e-10	-1.2066e-10	-1.63095
10199480	chr1:10199480:G:A	1.48362e-09	-1.2066e-10	-0.0806656
10199806	chr1:10199806:C:T	8.21529e-07	-0.495899	6.73191
10199859	chr1:10199859:C:T	1.02835e-10	-1.36829	-1.3815
10200099	chr1:10200099:G:A	3.98291e-10	-1.39573	-6.34265e-10
10200234	chr1:10200234:C:T	5.543e-10	-1.0652	-6.34265e-10
10200737	chr1:10200737:C:T	2.43214e-09	-1.2066e-10	0.413617
10200777	chr1:10200777:G:A	5.29077e-10	-1.11178	-6.34265e-10
10200865	chr1:10200865:C:T	5.51394e-10	-1.07046	-6.34265e-10
10200917	chr1:10200917:T:C	4.70275e-10	-1.22959	-6.34265e-10
10201403	chr1:10201403:G:C	5.29102e-10	-1.11173	-6.34265e-10
10201656	chr1:10201656:A:T	6.98401e-10	-1.2066e-10	-0.834115
10201754	chr1:10201754:T:C	3.91811e-09	-1.2066e-10	0.890456
10201784	chr1:10201784:A:G	4.67487e-10	-1.23554	-6.34265e-10
10201880	chr1:10201880:A:C	4.27927e-09	-1.2066e-10	0.978628
10201963	chr1:10201963:A:C	1.21394e-10	-1.45267	-1.1312
10202327	chr1:10202327:C:T	4.13037e-10	-1.2066e-10	-1.35937
10202421	chr1:10202421:C:T	1.2073e-09	-0.822083	0.535314
10203051	chr1:10203051:G:A	3.33055e-10	-1.2066e-10	-1.5746
10203177	chr1:10203177:C:G	3.73289e-10	-1.2066e-10	-1.46056
10203299	chr1:10203299:C:T	3.33772e-10	-1.2066e-10	-1.57245
10203371	chr1:10203371:G:A	3.02122e-05	2.35517	7.48568
10203663	chr1:10203663:C:T	9.9652e-10	-1.2066e-10	-0.47864
10203766	chr1:10203766:G:A	8.76117e-11	-1.40405	-1.50595
10204161	chr1:10204161:A:C	4.96923e-10	-1.17447	-6.34265e-10
10204379	chr1:10204379:A:G	5.04085e-10	-1.16017	-6.34265e-10
10204452	chr1:10204452:A:G	2.25109e-05	2.00534	7.54127
10204723	chr1:10204723:C:T	1.7631e-05	2.00354	7.29872
10204884	chr1:10204884:C:T	3.22111e-10	-1.2066e-10	-1.60801
10205231	chr1:10205231:A:C	5.00034e-10	-1.16823	-6.34265e-10
10205460	chr1:10205460:T:C	1.25293e-08	-1.57899	3.6319
10205502	chr1:10205502:A:G	4.78633e-10	-1.2066e-10	-1.21198
10205548	chr1:10205548:G:A	2.14796e-10	-0.528167	-1.48506
10205736	chr1:10205736:G:C	4.92737e-10	-1.18293	-6.34265e-10
10205827	chr1:10205827:G:A	3.25357e-10	-1.2066e-10	-1.59799
10206023	chr1:10206023:C:G	9.74857e-06	2.07571	6.63402
10206271	chr1:10206271:AAC:A	2.70376e-05	1.90429	7.82554
10206432	chr1:10206432:C:A	6.08206e-10	-0.972395	-6.34265e-10
10206613	chr1:10206613:A:T	2.0048e-10	-0.636201	-1.44599
10206826	chr1:10206826:T:C	5.47388e-10	0.41605	-1.4938
10207053	chr1:10207053:G:A	5.02093e-10	-1.16412	-6.34265e-10
10207281	chr1:10207281:TTC:T	5.3361e-10	-1.10324	-6.34265e-10
10207285	chr1:10207285:T:C	4.69098e-10	0.260891	-1.49299
10207332	chr1:10207332:T:A	1.63995e-10	-1.29196	-0.991117
10207425	chr1:10207425:A:G	3.24225e-10	-1.60147	-6.34265e-10
10207603	chr1:10207603:T:A	2.27135e-08	-1.2066e-10	2.64781
10207765	chr1:10207765:G:A	4.05673e-10	-1.2066e-10	-1.37736
10207865	chr1:10207865:C:T	2.65413e-09	-1.2066e-10	0.500962
10207957	chr1:10207957:T:C	3.42373e-10	-1.2066e-10	-1.54701
10208070	chr1:10208070:C:T	3.93669e-10	-1.2066e-10	-1.4074
10208112	chr1:10208112:A:G	2.23834e-10	-0.722127	-1.24988
10208392	chr1:10208392:G:C	3.24511e-10	-1.2066e-10	-1.60059
10208433	chr1:10208433:C:T	1.35796e-09	-1.2066e-10	-0.169167
10208636	chr1:10208636:C:T	2.51927e-08	0.832265	1.91914
10208671	chr1:10208671:A:G	5.07532e-10	-1.15335	-6.34265e-10
10208829	chr1:10208829:C:G	7.08211e-10	0.539274	-1.35944
10208909	chr1:10208909:C:T	1.19536e-09	-0.296704	-6.34265e-10
10209191	chr1:10209191:C:T	3.3229e-10	-1.5769	-6.34265e-10
10209630	chr1:10209630:T:C	5.37576e-10	-1.09584	-6.34265e-10
10209747	chr1:10209747:C:G	3.52415e-08	-1.2066e-10	3.08707
10210106	chr1:10210106:T:G	5.32281e-10	-1.10574	-6.34265e-10
10210328	chr1:10210328:G:C	1.04503e-09	-1.11004	0.678928
10210333	chr1:10210333:A:C	5.40058e-10	-1.09123	-6.34265e-10
10210344	chr1:10210344:G:A	5.27592e-10	-1.11459	-6.34265e-10
10210438	chr1:10210438:G:A	2.41895e-10	-1.28223	-0.612172
10210812	chr1:10210812:C:T	7.50544e-10	-1.2066e-10	-0.762111
10210822	chr1:10210822:C:T	9.89791e-10	-0.485415	-6.34265e-10
10210879	chr1:10210879:G:T	5.44314e-10	-1.2066e-10	-1.08338
10211025	chr1:10211025:C:T	3.42817e-10	-1.2066e-10	-1.54571
10211145	chr1:10211145:C:T	3.52748e-10	-1.2066e-10	-1.51715
10211432	chr1:10211432:C:T	6.67938e-11	-1.60542	-1.57588
10211570	chr1:10211570:G:C	5.51367e-10	-1.07051	-6.34265e-10
10211630	chr1:10211630:C:G	0.999251	10.0442	10.2032
10212117	chr1:10212117:T:C	5.55911e-10	-1.0623	-6.34265e-10
10212610	chr1:10212610:T:C	5.62096e-10	-1.05124	-6.34265e-10
10213077	chr1:10213077:A:G	5.53747e-10	-1.0662	-6.34265e-10
10213121	chr1:10213121:C:T	4.86875e-05	9.18507	1.13295
10213124	chr1:10213124:T:A	1.16654e-09	-0.321115	-6.34265e-10
10213557	chr1:10213557:A:T	5.65233e-10	-1.04567	-6.34265e-10
10213757	chr1:10213757:A:G	3.52817e-10	-1.2066e-10	-1.51696
10213858	chr1:10213858:C:T	4.42109e-10	-1.16959	-0.121764
10213946	chr1:10213946:G:T	2.37275e-09	-1.2066e-10	0.388895
10214232	chr1:10214232:G:A	3.85509e-10	-1.2066e-10	-1.42834
10214383	chr1:10214383:G:A	3.21929e-10	-0.669126	-0.939451
10214443	chr1:10214443:C:T	5.59807e-10	0.402208	-1.45753
10214637	chr1:10214637:T:C	3.26537e-07	-0.376625	5.69001
10214783	chr1:10214783:G:A	5.5366e-07	-0.243588	6.08499
10214883	chr1:10214883:C:T	3.4395e-10	-1.2066e-10	-1.54241
10215250	chr1:10215250:C:T	5.23732e-10	-1.12193	-6.34265e-10
10215360	chr1:10215360:A:G	3.10085e-10	-1.26199	-0.384074
10215395	chr1:10215395:C:T	3.03557e-10	-1.04946	-0.617884
10215534	chr1:10215534:C:T	9.58741e-07	1.04105	5.34942
10215646	chr1:10215646:A:G	3.13396e-10	-1.2066e-10	-1.63544
10215983	chr1:10215983:T:C	5.125e-10	-1.14361	-6.34265e-10
10216585	chr1:10216585:G:T	5.48172e-10	0.33145	-1.40777
10216662	chr1:10216662:T:G	5.38843e-10	0.367289	-1.46077
10217299	chr1:10217299:G:A	3.2765e-10	-0.587008	-1.00395
10217401	chr1:10217401:A:G	5.74621e-10	-1.0292	-6.34265e-10
10217439	chr1:10217439:A:T	6.8082e-10	-1.40589	0.546277
10217840	chr1:10217840:G:T	5.00849e-10	-0.620469	-0.546136
10218021	chr1:10218021:A:G	3.69118e-10	-1.2066e-10	-1.47179
10218170	chr1:10218170:A:G	4.68619e-10	-1.2066e-10	-1.23312
10218928	chr1:10218928:A:G	3.73693e-10	-1.45947	-6.34265e-10
10219043	chr1:10219043:A:G	1.181e-09	-0.308795	-6.34265e-10
10219129	chr1:10219129:A:G	3.39701e-10	-1.55484	-6.34265e-10
10219250	chr1:10219250:T:C	2.21173e-10	-1.04591	-0.938055
10219287	chr1:10219287:C:T	4.56026e-10	-1.2066e-10	-1.26036
10219290	chr1:10219290:A:G	1.39536e-10	-1.14274	-1.30185
10219368	chr1:10219368:G:A	5.62952e-10	-1.04972	-6.34265e-10
10219648	chr1:10219648:C:T	1.19826e-09	-1.2066e-10	-0.294281
10220012	chr1:10220012:G:T	4.54017e-10	-1.2066e-10	-1.26477
10220031	chr1:10220031:C:T	3.82474e-10	-1.2066e-10	-1.43625
10220050	chr1:10220050:A:G	5.2341e-10	-1.12254	-6.34265e-10
10220163	chr1:10220163:C:T	4.77498e-10	-1.2066e-10	-1.21435
10220636	chr1:10220636:C:T	3.37001e-10	-1.56282	-6.34265e-10
10220798	chr1:10220798:G:A	7.81659e-10	0.699202	-1.42069
10220954	chr1:10220954:T:C	1.17953e-09	-1.06748	0.757437
10221349	chr1:10221349:C:T	3.76477e-10	-1.2066e-10	-1.45205
10221387	chr1:10221387:T:C	2.12407e-10	-1.10259	-0.921816
10221685	chr1:10221685:A:G	5.57059e-10	-1.06024	-6.34265e-10
10221697	chr1:10221697:A:G	5.37064e-10	-1.09679	-6.34265e-10
10222046	chr1:10222046:A:G	2.40762e-09	-1.2066e-10	0.403485
10222108	chr1:10222108:G:A	1.34538e-10	-1.21577	-1.2653
10222128	chr1:10222128:A:G	6.90572e-09	1.50328	-0.0460815
10222206	chr1:10222206:C:T	5.35755e-10	-1.09923	-6.34265e-10
10222373	chr1:10222373:G:A	5.33414e-10	-1.10361	-6.34265e-10
10222411	chr1:10222411:A:T	1.30072e-08	2.09035	-6.34265e-10
10223903	chr1:10223903:A:G	1.20703e-06	1.03828	5.58248
10224209	chr1:10224209:C:T	8.65426e-05	9.2773	1.61594
10224380	chr1:10224380:T:C	2.33686e-09	-1.2066e-10	0.373654
10224570	chr1:10224570:CA:C	5.35457e-10	-1.2066e-10	-1.09979
10224601	chr1:10224601:T:C	5.64702e-10	-0.647133	-0.399478
10224675	chr1:10224675:T:C	2.12769e-10	-1.11016	-0.912539
10224746	chr1:10224746:T:C	6.47231e-10	-1.2066e-10	-0.910206
10224951	chr1:10224951:T:C	1.12411e-10	-1.2324	-1.42834
10225389	chr1:10225389:A:G	9.41745e-08	1.37184	2.69815
10225535	chr1:10225535:TTAAA:T	5.72459e-10	-1.03297	-6.34265e-10
10225651	chr1:10225651:A:G	2.16959e-06	1.0124	6.19474
10225734	chr1:10225734:G:T	4.9736e-10	-1.2066e-10	-1.1736
10226015	chr1:10226015:T:TA	3.29849e-10	-1.2066e-10	-1.58428
10226300	chr1:10226300:T:C	6.80804e-08	1.35493	2.3906
10226492	chr1:10226492:A:G	3.43389e-10	-1.2066e-10	-1.54404
10226989	chr1:10226989:A:AAAC	5.48576e-10	-1.07558	-6.34265e-10
10227254	chr1:10227254:T:C	5.3592e-08	1.11918	2.38707
10227356	chr1:10227356:C:A	1.48681e-08	2.22407	-6.34265e-10
10227547	chr1:10227547:T:C	3.42259e-10	-1.2066e-10	-1.54734
10227593	chr1:10227593:A:G	2.10617e-09	-1.24954	1.51926
10227766	chr1:10227766:C:T	1.17336e-08	-1.2066e-10	1.98731
10227898	chr1:10227898:C:T	5.6802e-10	-1.04075	-6.34265e-10
10228046	chr1:10228046:G:A	6.49162e-10	0.560082	-1.46731
10228197	chr1:10228197:A:C	3.61373e-10	-1.2066e-10	-1.493
10228365	chr1:10228365:A:T	1.08779e-10	-1.1018	-1.59179
10228405	chr1:10228405:C:T	7.07195e-08	1.31332	2.47025
10228583	chr1:10228583:C:G	6.21042e-10	0.49742	-1.44893
10229921	chr1:10229921:G:C	3.69951e-10	-1.2066e-10	-1.46954
10230032	chr1:10230032:G:A	1.15547e-08	-1.2066e-10	1.97194
10230068	chr1:10230068:T:C	2.15825e-10	-1.05914	-0.949305
10230210	chr1:10230210:T:C	1.08534e-10	-1.30668	-1.38917
10230352	chr1:10230352:CTTTG:C	1.09269e-09	-1.2066e-10	-0.38651
10230581	chr1:10230581:G:A	1.13301e-09	-1.2066e-10	-0.350272
10230582	chr1:10230582:T:C	4.67773e-08	1.48578	1.88447
10230636	chr1:10230636:G:A	5.57837e-10	-1.05884	-6.34265e-10
10230638	chr1:10230638:G:T	4.99598e-10	-1.2066e-10	-1.16911
10230946	chr1:10230946:A:G	3.95773e-10	-1.08155	-0.320523
10231039	chr1:10231039:C:T	3.23887e-10	-1.60251	-6.34265e-10
10231108	chr1:10231108:G:A	3.11038e-10	-0.462499	-1.18049
10232228	chr1:10232228:T:C	3.95984e-10	-1.2066e-10	-1.40154
10232637	chr1:10232637:A:G	5.71901e-10	-1.03394	-6.34265e-10
10233304	chr1:10233304:C:A	5.82218e-10	-1.01606	-6.34265e-10
10233648	chr1:10233648:A:G	1.52149e-09	-1.2066e-10	-0.0554614
10234485	chr1:10234485:G:A	1.0981e-09	-1.2066e-10	-0.381576
10235021	chr1:10235021:C:G	1.10053e-08	-1.2066e-10	1.92322
10235179	chr1:10235179:C:T	2.36183e-09	0.744752	-0.36047
10235351	chr1:10235351:CAA:C	5.13619e-10	-1.2066e-10	-1.14143
10236054	chr1:10236054:C:T	1.1083e-10	-1.60481	-1.0701
10236394	chr1:10236394:C:T	2.91337e-10	-0.552447	-1.15598
10236460	chr1:10236460:A:C	1.15427e-10	-1.60466	-1.02961
10236634	chr1:10236634:C:A	9.80825e-09	-1.2066e-10	1.80807
10236864	chr1:10236864:A:T	9.9992e-11	-1.18585	-1.59197
10237172	chr1:10237172:T:C	1.02684e-10	-1.15428	-1.59697
10238219	chr1:10238219:A:G	4.05458e-10	-1.37789	-6.34265e-10
10238543	chr1:10238543:A:G	4.97614e-10	-0.0190233	-1.15406
10238659	chr1:10238659:T:C	1.12476e-09	-1.2066e-10	-0.357582
10238817	chr1:10238817:T:C	3.36079e-10	-1.56556	-6.34265e-10
10238973	chr1:10238973:G:A	5.20436e-10	-1.2066e-10	-1.12824
10239040	chr1:10239040:C:T	9.37056e-10	-0.540166	-6.34265e-10
10239438	chr1:10239438:T:G	5.82079e-10	-1.0163	-6.34265e-10
10239974	chr1:10239974:G:C	5.04155e-10	-0.658523	-0.501503
10240012	chr1:10240012:T:C	1.01597e-10	-1.17168	-1.59022
10240046	chr1:10240046:A:G	3.20269e-10	-1.2066e-10	-1.61375
10240061	chr1:10240061:T:C	1.06784e-10	-1.12919	-1.58291
10240118	chr1:10240118:G:A	2.9537e-09	0.873288	-0.265383
10240232	chr1:10240232:G:A	6.26904e-10	-0.942115	-6.34265e-10
10240486	chr1:10240486:C:T	5.23119e-10	-1.2066e-10	-1.1231
10240572	chr1:10240572:A:G	3.62335e-10	-1.2066e-10	-1.49034
10240923	chr1:10240923:A:G	6.30723e-10	0.516058	-1.4521
10242215	chr1:10242215:T:C	5.74903e-10	-1.02871	-6.34265e-10
10242311	chr1:10242311:G:A	5.7483e-10	-1.02883	-6.34265e-10
10242316	chr1:10242316:G:A	8.38257e-09	-1.2066e-10	1.651
10242448	chr1:10242448:G:A	5.6909e-10	-1.03887	-6.34265e-10
10242538	chr1:10242538:A:G	7.93756e-11	-1.4156	-1.59312
10242635	chr1:10242635:G:A	5.44111e-10	-1.2066e-10	-1.08376
10242688	chr1:10242688:T:G	1.35695e-09	-1.2066e-10	-0.169916
10242718	chr1:10242718:T:C	8.00333e-11	-1.42663	-1.57383
10242807	chr1:10242807:G:A	1.62849e-10	-0.732155	-1.55793
10242867	chr1:10242867:G:A	5.81157e-10	-1.01789	-6.34265e-10
10243343	chr1:10243343:T:C	3.68334e-10	-1.47392	-6.34265e-10
10243611	chr1:10243611:T:C	2.6474e-09	-1.2066e-10	0.498424
10243616	chr1:10243616:G:T	2.64432e-09	-1.2066e-10	0.49726
10243674	chr1:10243674:C:T	9.28995e-09	-1.2066e-10	1.75378
10243884	chr1:10243884:A:T	7.92208e-11	-1.42773	-1.58294
10244127	chr1:10244127:G:C	1.35081e-09	-1.2066e-10	-0.174446
10244197	chr1:10244197:A:G	5.86417e-10	-1.00888	-6.34265e-10
10244752	chr1:10244752:A:G	5.6194e-10	-1.05151	-6.34265e-10
10244973	chr1:10244973:C:A	5.92273e-10	-1.2066e-10	-0.998942
10245653	chr1:10245653:T:C	1.96187e-10	-0.573391	-1.53045
10245883	chr1:10245883:A:G	6.76858e-10	0.56875	-1.4342
10245980	chr1:10245980:A:G	1.89029e-10	-0.615537	-1.52547
10245995	chr1:10245995:A:T	5.93107e-10	-0.997534	-6.34265e-10
10246296	chr1:10246296:A:G	5.45905e-10	-1.08046	-6.34265e-10
10246362	chr1:10246362:T:C	5.96349e-10	-0.992083	-6.34265e-10
10246484	chr1:10246484:G:A	3.98265e-10	-1.2066e-10	-1.39579
10246558	chr1:10246558:A:G	3.74858e-10	-1.2066e-10	-1.45636
10247162	chr1:10247162:GT:G	8.88787e-10	-1.2066e-10	-0.593052
10247237	chr1:10247237:A:G	1.22386e-10	-1.19054	-1.38519
10247379	chr1:10247379:TCTACCA:T	5.85146e-10	-1.01105	-6.34265e-10
10247574	chr1:10247574:T:A	5.916e-10	-1.00008	-6.34265e-10
10247737	chr1:10247737:G:A	5.8443e-10	-1.01227	-6.34265e-10
10247915	chr1:10247915:C:T	5.72325e-10	-1.0332	-6.34265e-10
10248247	chr1:10248247:T:C	3.89469e-10	-1.2066e-10	-1.41813
10248487	chr1:10248487:T:C	1.13983e-10	-1.1689	-1.47796
10248745	chr1:10248745:ATGG:A	8.68087e-10	-1.2066e-10	-0.616617
10248900	chr1:10248900:C:T	1.74735e-06	8.21223	-1.22152
10248960	chr1:10248960:GA:G	1.09765e-08	-1.2066e-10	1.9206
10248968	chr1:10248968:G:A	1.23818e-10	-1.44718	-1.11691
10249221	chr1:10249221:G:C	1.05581e-10	-1.19811	-1.52532
10249998	chr1:10249998:A:T	5.61819e-10	-1.2066e-10	-1.05173
10250156	chr1:10250156:A:T	8.53029e-11	-1.41229	-1.52441
10250448	chr1:10250448:C:G	3.2617e-10	-1.2066e-10	-1.59549
10250488	chr1:10250488:A:G	5.4461e-10	-1.08284	-6.34265e-10
10250643	chr1:10250643:G:A	7.79731e-10	0.674592	-1.39855
10250796	chr1:10250796:A:T	3.66964e-10	-1.2066e-10	-1.47765
10250826	chr1:10250826:G:T	5.37622e-10	-1.09575	-6.34265e-10
10251058	chr1:10251058:G:C	9.23411e-11	-1.22588	-1.63154
10251185	chr1:10251185:A:G	5.5229e-10	-1.06884	-6.34265e-10
10251479	chr1:10251479:A:G	3.13665e-10	-1.2066e-10	-1.63458
10251819	chr1:10251819:G:A	4.24136e-10	-1.07486	-0.257999
10251925	chr1:10251925:A:C	1.9875e-10	-0.557926	-1.53294
10252066	chr1:10252066:G:A	1.18801e-10	-1.211	-1.39446
10252165	chr1:10252165:A:G	1.8126e-10	-0.655896	-1.52708
10252411	chr1:10252411:T:C	5.43842e-10	-1.08425	-6.34265e-10
10252629	chr1:10252629:C:A	3.95056e-10	-1.2066e-10	-1.40388
10252660	chr1:10252660:C:T	6.52956e-10	-1.2066e-10	-0.9014
10252970	chr1:10252970:C:T	3.17191e-10	-1.2066e-10	-1.6234
10253025	chr1:10253025:A:G	6.65674e-10	-1.2066e-10	-0.882108
10253338	chr1:10253338:G:A	1.05831e-09	-1.2066e-10	-0.418479
10253589	chr1:10253589:A:G	6.48494e-10	-1.2066e-10	-0.908256
10253753	chr1:10253753:T:C	1.07012e-10	-1.1933	-1.51667
10253781	chr1:10253781:T:C	3.4606e-10	-0.61006	-0.926236
10253814	chr1:10253814:C:A	9.88948e-10	-1.2066e-10	-0.486267
10253897	chr1:10253897:C:T	5.76147e-10	-1.2066e-10	-1.02655
10253999	chr1:10253999:C:G	5.46774e-10	-1.07887	-6.34265e-10
10254292	chr1:10254292:G:T	6.01635e-10	0.479609	-1.46287
10254349	chr1:10254349:G:A	5.3491e-10	-1.10081	-6.34265e-10
10254569	chr1:10254569:G:A	5.98408e-10	0.477245	-1.46588
10254648	chr1:10254648:G:A	2.73604e-09	0.935095	-0.403736
10254703	chr1:10254703:C:T	3.6072e-10	-1.2066e-10	-1.49481
10255239	chr1:10255239:G:A	6.41882e-05	9.05109	1.54333
10255278	chr1:10255278:G:T	3.24842e-10	-1.59957	-6.34265e-10
10255355	chr1:10255355:G:A	1.39724e-10	-0.859429	-1.58381
10255435	chr1:10255435:A:C	5.54366e-10	-1.06508	-6.34265e-10
10255437	chr1:10255437:A:C	5.29587e-10	-1.11081	-6.34265e-10
10255463	chr1:10255463:G:A	1.06713e-09	-0.410178	-6.34265e-10
10255789	chr1:10255789:T:C	6.19171e-10	-1.2066e-10	-0.954528
10255953	chr1:10255953:C:T	5.89838e-10	-1.2066e-10	-1.00306
10256569	chr1:10256569:C:G	5.75721e-10	0.451657	-1.47894
10256588	chr1:10256588:A:G	2.75416e-08	2.84054	-6.34265e-10
10256671	chr1:10256671:A:G	1.42877e-06	8.04753	-1.25812
10256857	chr1:10256857:G:A	2.98531e-09	0.942334	-0.323785
10257008	chr1:10257008:G:C	5.28075e-10	-1.11367	-6.34265e-10
10257387	chr1:10257387:C:T	4.84424e-10	-1.24604	0.046094
10257550	chr1:10257550:A:G	3.32369e-10	-1.2066e-10	-1.57666
10257821	chr1:10257821:A:G	7.27813e-08	1.32941	2.4829
10257952	chr1:10257952:T:C	4.05694e-10	-1.37731	-6.34265e-10
10257986	chr1:10257986:C:A	5.50868e-10	-1.07141	-6.34265e-10
10258048	chr1:10258048:A:G	3.71206e-10	-1.2066e-10	-1.46615
10258678	chr1:10258678:A:C	2.53586e-09	-1.2066e-10	0.455378
10258795	chr1:10258795:T:C	6.83163e-10	-0.856175	-6.34265e-10
10258895	chr1:10258895:T:A	5.56657e-10	-1.06096	-6.34265e-10
10258991	chr1:10258991:G:A	8.5616e-07	0.888919	5.38838
10259401	chr1:10259401:T:A	1.50588e-10	-1.09761	-1.27075
10259447	chr1:10259447:T:C	5.25317e-10	-1.11891	-6.34265e-10
10259564	chr1:10259564:G:A	4.99493e-10	-0.725712	-0.443604
10259711	chr1:10259711:C:G	5.43083e-10	-1.08565	-6.34265e-10
10259744	chr1:10259744:C:T	9.84822e-09	-1.2066e-10	1.81214
10259834	chr1:10259834:A:G	2.16832e-09	-1.33371	1.63251
10259908	chr1:10259908:A:G	5.36363e-10	-1.0981	-6.34265e-10
10260477	chr1:10260477:A:G	3.266e-10	-1.2066e-10	-1.59417
10260591	chr1:10260591:A:G	7.90268e-10	0.730003	-1.44054
10260633	chr1:10260633:G:A	9.99501e-10	-1.2066e-10	-0.475653
10260693	chr1:10260693:C:T	3.58504e-10	-1.2066e-10	-1.50097
10260698	chr1:10260698:C:A	9.54475e-10	-1.2066e-10	-0.521747
10260755	chr1:10260755:T:C	2.38116e-09	-1.2066e-10	0.392434
10261842	chr1:10261842:C:T	1.12462e-09	-1.2066e-10	-0.357705
10261996	chr1:10261996:G:A	1.45587e-10	-1.18775	-1.21438
10262095	chr1:10262095:A:G	3.55723e-10	-0.60593	-0.902827
10262203	chr1:10262203:G:A	5.77128e-10	-1.02484	-6.34265e-10
10262300	chr1:10262300:C:G	2.79975e-10	-0.657946	-1.09026
10262350	chr1:10262350:A:G	5.96906e-10	-0.991149	-6.34265e-10
10262639	chr1:10262639:T:C	5.44111e-10	-1.2066e-10	-1.08376
10262740	chr1:10262740:G:A	1.12537e-08	-1.2066e-10	1.94554
10263276	chr1:10263276:A:G	3.44244e-10	-1.2066e-10	-1.54156
10263279	chr1:10263279:AAT:A	4.06695e-10	-1.37485	-6.34265e-10
10263285	chr1:10263285:AAT:A	5.58164e-10	-1.05826	-6.34265e-10
10263498	chr1:10263498:T:C	5.85508e-10	-1.01043	-6.34265e-10
10263863	chr1:10263863:T:C	1.04367e-10	-1.21665	-1.51834
10264150	chr1:10264150:A:G	2.64432e-09	-1.2066e-10	0.49726
10264303	chr1:10264303:G:T	5.89623e-10	-1.00343	-6.34265e-10
10264316	chr1:10264316:C:T	5.83128e-10	-1.0145	-6.34265e-10
10264474	chr1:10264474:T:G	3.45528e-10	-1.2066e-10	-1.53783
10264489	chr1:10264489:C:T	8.22278e-10	0.757069	-1.4279
10264739	chr1:10264739:T:G	1.91966e-10	-1.18652	-0.939067
10265042	chr1:10265042:C:T	6.0771e-10	-0.97321	-6.34265e-10
10265552	chr1:10265552:A:G	4.49118e-05	9.34571	0.891589
10265556	chr1:10265556:A:G	2.5999e-09	-1.2066e-10	0.480319
10265626	chr1:10265626:C:T	1.02329e-09	-1.2066e-10	-0.45213
10265854	chr1:10265854:A:AT	8.34354e-10	-1.2066e-10	-0.656251
10266126	chr1:10266126:C:G	1.01689e-10	-1.60388	-1.15712
10266632	chr1:10266632:A:G	7.73373e-10	0.732248	-1.4644
10266826	chr1:10266826:A:G	3.83259e-10	-1.2066e-10	-1.4342
10266905	chr1:10266905:C:T	1.16747e-10	-1.22067	-1.40223
10267075	chr1:10267075:G:T	6.5995e-10	-0.890745	-6.34265e-10
10267180	chr1:10267180:G:A	3.9999e-10	-1.2066e-10	-1.39147
10267338	chr1:10267338:AT:A	8.6342e-10	-1.2066e-10	-0.622008
10267349	chr1:10267349:A:T	2.00867e-10	-1.41164	-0.668625
10267565	chr1:10267565:T:TA	5.91983e-10	-0.999431	-6.34265e-10
10267809	chr1:10267809:A:G	8.20854e-11	-1.45029	-1.52486
10268477	chr1:10268477:G:T	5.82242e-10	-1.01602	-6.34265e-10
10268922	chr1:10268922:A:G	5.816e-10	-1.01713	-6.34265e-10
10269099	chr1:10269099:A:G	5.93612e-10	-1.2066e-10	-0.996683
10269168	chr1:10269168:A:G	3.84993e-10	-1.04997	-0.379718
10269375	chr1:10269375:C:T	6.09973e-10	-1.2066e-10	-0.969494
10269376	chr1:10269376:G:A	5.07007e-10	-1.2066e-10	-1.15439
10269680	chr1:10269680:T:G	5.83374e-10	-1.01408	-6.34265e-10
10269814	chr1:10269814:G:A	2.19394e-10	-0.616141	-1.3759
10270232	chr1:10270232:C:G	1.07874e-08	-1.2066e-10	1.90323
10270446	chr1:10270446:G:A	5.39633e-10	-1.09202	-6.34265e-10
10270753	chr1:10270753:T:C	5.80859e-10	-1.0184	-6.34265e-10
10270848	chr1:10270848:C:T	9.09541e-10	1.01451	-1.58448
10270952	chr1:10270952:T:G	1.02313e-10	-1.18111	-1.57376
10271281	chr1:10271281:T:C	5.86726e-10	-1.00835	-6.34265e-10
10271392	chr1:10271392:T:G	8.95069e-10	0.850969	-1.43698
10271842	chr1:10271842:G:A	3.44074e-10	-1.2066e-10	-1.54205
10271893	chr1:10271893:T:C	5.82523e-10	-1.01554	-6.34265e-10
10272023	chr1:10272023:A:G	6.23293e-10	-1.2066e-10	-0.947892
10272044	chr1:10272044:C:T	1.06342e-10	-1.20098	-1.51527
10272738	chr1:10272738:A:G	5.35037e-10	-1.2066e-10	-1.10057
10272819	chr1:10272819:A:G	5.38109e-10	-1.2066e-10	-1.09485
10273351	chr1:10273351:T:C	5.72137e-10	-1.03353	-6.34265e-10
10273858	chr1:10273858:A:G	6.2522e-10	-0.944805	-6.34265e-10
10274039	chr1:10274039:C:T	5.74481e-10	-1.02944	-6.34265e-10
10274049	chr1:10274049:G:A	8.13194e-09	-1.2066e-10	1.62065
10274197	chr1:10274197:C:CA	0.000213677	9.42149	2.37558
10274486	chr1:10274486:C:T	5.76618e-10	-1.02573	-6.34265e-10
10274564	chr1:10274564:A:G	5.68648e-10	-1.03965	-6.34265e-10
10274824	chr1:10274824:G:A	1.01707e-09	-1.2066e-10	-0.458228
10274866	chr1:10274866:C:T	8.61055e-07	0.893878	5.38913
10275061	chr1:10275061:C:T	3.44161e-10	-1.2066e-10	-1.5418
10275251	chr1:10275251:T:C	2.6734e-09	-1.2066e-10	0.508199
10275257	chr1:10275257:G:A	3.96463e-10	-1.40033	-6.34265e-10
10275392	chr1:10275392:C:T	5.43781e-10	-1.2066e-10	-1.08436
10276160	chr1:10276160:G:T	5.91055e-10	-1.001	-6.34265e-10
10276438	chr1:10276438:T:G	3.44573e-10	-1.2066e-10	-1.5406
10276753	chr1:10276753:GT:G	7.87169e-10	0.729086	-1.44355
10276942	chr1:10276942:G:A	4.71436e-09	1.07878	-0.0033225
10277057	chr1:10277057:G:A	7.16831e-10	-1.2066e-10	-0.808069
10277518	chr1:10277518:G:A	2.50763e-09	-1.2066e-10	0.444182
10277527	chr1:10277527:G:A	3.58547e-10	-1.2066e-10	-1.50085
10277607	chr1:10277607:G:A	1.16292e-08	-1.2066e-10	1.97836
10278146	chr1:10278146:C:T	6.80798e-09	1.44294	-6.34265e-10
10278540	chr1:10278540:A:G	9.71555e-10	0.916702	-1.42071
10278599	chr1:10278599:C:T	3.57902e-09	1.10977	-0.309832
10278644	chr1:10278644:G:A	6.839e-10	-1.2066e-10	-0.855097
10278859	chr1:10278859:A:G	5.36168e-10	-1.2066e-10	-1.09846
10278976	chr1:10278976:G:A	3.87186e-10	-1.424	-6.34265e-10
10279151	chr1:10279151:CAT:C	5.46971e-10	-0.535983	-0.542529
10279297	chr1:10279297:T:C	3.95584e-09	0.900039	-6.34265e-10
10279448	chr1:10279448:C:A	1.08242e-08	-1.2066e-10	1.90663
10280179	chr1:10280179:ATGTCT:A	5.90619e-10	-1.00174	-6.34265e-10
10280441	chr1:10280441:A:G	8.10262e-07	0.937969	5.28423
10280456	chr1:10280456:A:G	6.04405e-10	-0.978664	-6.34265e-10
10280570	chr1:10280570:G:A	5.39635e-10	-1.2066e-10	-1.09202
10280958	chr1:10280958:ACT:A	5.89203e-10	-1.00414	-6.34265e-10
10281458	chr1:10281458:C:T	6.77018e-11	-1.53394	-1.63385
10281701	chr1:10281701:C:G	3.77819e-09	-1.2066e-10	0.854091
10281937	chr1:10281937:G:A	7.34121e-10	0.680878	-1.46511
10282111	chr1:10282111:T:C	6.17306e-10	-1.2066e-10	-0.957544
10282294	chr1:10282294:C:T	5.69101e-08	1.3259	2.24042
10282464	chr1:10282464:G:A	7.4081e-10	0.6912	-1.46636
10282571	chr1:10282571:G:A	3.1989e-09	1.62574	-0.938089
10282905	chr1:10282905:G:A	5.27226e-10	-1.2066e-10	-1.11528
10282917	chr1:10282917:G:A	1.12132e-10	-1.16785	-1.49538
10283470	chr1:10283470:C:G	1.80581e-09	0.115855	-6.34265e-10
10283590	chr1:10283590:G:A	3.27643e-10	-1.59098	-6.34265e-10
10284354	chr1:10284354:C:T	5.80524e-10	-1.01898	-6.34265e-10
10284362	chr1:10284362:C:T	5.76132e-10	-1.02657	-6.34265e-10
10284483	chr1:10284483:C:T	3.29911e-10	-1.2066e-10	-1.58408
10284653	chr1:10284653:C:G	5.81708e-10	-1.01694	-6.34265e-10
10284665	chr1:10284665:G:C	5.75663e-10	-1.02739	-6.34265e-10
10285009	chr1:10285009:A:G	5.70874e-10	-1.03574	-6.34265e-10
10285178	chr1:10285178:A:G	6.1847e-10	-1.2066e-10	-0.95566
10285267	chr1:10285267:T:A	1.05454e-10	-1.21253	-1.51211
10285404	chr1:10285404:A:G	5.98888e-06	8.02248	0.200027
10285710	chr1:10285710:A:C	3.16092e-10	-1.2066e-10	-1.62687
10285714	chr1:10285714:T:C	1.07073e-10	-1.22381	-1.48558
10286073	chr1:10286073:T:C	5.78746e-10	-1.02205	-6.34265e-10
10286090	chr1:10286090:A:T	3.96974e-10	-1.2066e-10	-1.39904
10286145	chr1:10286145:C:T	1.06874e-10	-1.23379	-1.47747
10286153	chr1:10286153:C:A	3.79096e-10	-0.602796	-0.842324
10286236	chr1:10286236:C:T	1.13831e-08	-1.2066e-10	1.95698
10286696	chr1:10286696:A:G	7.17359e-10	-1.2066e-10	-0.807332
10286752	chr1:10286752:A:G	8.76213e-11	-1.45787	-1.45202
10286907	chr1:10286907:C:T	6.15494e-10	-0.960483	-6.34265e-10
10287469	chr1:10287469:C:T	6.7209e-10	-0.872516	-6.34265e-10
10287984	chr1:10287984:C:T	4.29818e-10	-1.2125	-0.10705
10288543	chr1:10288543:G:T	1.65389e-09	0.0279777	-6.34265e-10
10288627	chr1:10288627:C:T	4.17556e-10	-1.34849	-6.34265e-10
10288654	chr1:10288654:A:C	5.30007e-08	1.23621	2.25894
10288967	chr1:10288967:C:T	3.25617e-10	-1.2066e-10	-1.59719
10289246	chr1:10289246:A:G	3.43921e-10	-1.2066e-10	-1.5425
10289847	chr1:10289847:G:A	2.46581e-09	-1.2066e-10	0.427366
10289929	chr1:10289929:TCA:T	3.74679e-09	1.11697	-0.271227
10290079	chr1:10290079:C:G	3.57919e-10	-1.2066e-10	-1.5026
10290436	chr1:10290436:G:A	5.88862e-10	-1.2066e-10	-1.00472
10290523	chr1:10290523:T:C	1.13454e-10	-1.13695	-1.51456
10291209	chr1:10291209:T:C	2.30426e-09	-1.2066e-10	0.359604
10291393	chr1:10291393:A:G	2.01509e-09	-1.2066e-10	0.22551
10291492	chr1:10291492:C:T	5.47809e-10	-1.07698	-6.34265e-10
10291831	chr1:10291831:T:G	1.15651e-08	-1.2066e-10	1.97284
10292170	chr1:10292170:T:C	5.76747e-10	-1.02551	-6.34265e-10
10292371	chr1:10292371:T:C	4.72626e-10	-1.2066e-10	-1.2246
10293054	chr1:10293054:T:C	8.99462e-11	-1.38422	-1.49948
10293165	chr1:10293165:A:G	7.81634e-10	0.77712	-1.49864
10293481	chr1:10293481:C:T	6.25032e-10	-1.2066e-10	-0.945106
10293949	chr1:10293949:T:A	7.24054e-10	-1.2066e-10	-0.798043
10294027	chr1:10294027:C:G	4.47413e-10	-1.2066e-10	-1.27943
10294213	chr1:10294213:G:T	1.94128e-10	-0.584159	-1.53023
10294543	chr1:10294543:A:G	1.16528e-10	-1.13307	-1.4917
10294912	chr1:10294912:A:G	5.81666e-10	-1.01701	-6.34265e-10
10294921	chr1:10294921:G:T	5.80441e-10	-1.01912	-6.34265e-10
10295776	chr1:10295776:C:T	2.57348e-10	-0.470148	-1.36233
10295913	chr1:10295913:T:C	1.0757e-08	-1.2066e-10	1.9004
10296066	chr1:10296066:T:C	3.69934e-10	-1.2066e-10	-1.46959
10296232	chr1:10296232:C:T	5.99299e-10	-0.987149	-6.34265e-10
10296504	chr1:10296504:C:A	4.14397e-10	-0.468599	-0.887485
10296790	chr1:10296790:A:G	8.6086e-11	-1.41398	-1.51358
10297348	chr1:10297348:A:G	8.59496e-11	-1.40985	-1.5193
10297404	chr1:10297404:G:A	5.74072e-10	-1.2066e-10	-1.03015
10297810	chr1:10297810:G:A	5.72067e-10	-1.03365	-6.34265e-10
10297971	chr1:10297971:G:A	5.75872e-10	-1.02702	-6.34265e-10
10298007	chr1:10298007:C:T	5.40278e-10	-1.09082	-6.34265e-10
10298286	chr1:10298286:G:A	5.97028e-10	-0.990945	-6.34265e-10
10298626	chr1:10298626:TTTATC:T	3.41315e-10	-1.2066e-10	-1.5501
10298775	chr1:10298775:A:G	9.88681e-10	-1.2066e-10	-0.486537
10298927	chr1:10298927:A:G	6.96925e-10	-1.2066e-10	-0.836232
10299241	chr1:10299241:G:GA	8.763e-11	-1.39779	-1.512
10300034	chr1:10300034:C:T	8.02734e-11	-1.45035	-1.54713
10300459	chr1:10300459:CTTGAG:C	2.66694e-09	-1.2066e-10	0.505778
10300773	chr1:10300773:G:A	6.48332e-10	-1.2066e-10	-0.908507
10300944	chr1:10300944:A:G	5.55847e-10	-1.06242	-6.34265e-10
10301126	chr1:10301126:C:T	6.49667e-10	-1.2066e-10	-0.906449
10301236	chr1:10301236:T:C	5.7948e-10	-1.02078	-6.34265e-10
10301495	chr1:10301495:A:G	1.3592e-08	-1.2066e-10	2.13433
10301533	chr1:10301533:G:A	3.45205e-10	-1.2066e-10	-1.53877
10301621	chr1:10301621:G:A	5.69803e-10	-0.556664	-0.480954
10301625	chr1:10301625:A:G	5.77215e-10	-1.02469	-6.34265e-10
10302013	chr1:10302013:A:G	3.3333e-10	-1.57378	-6.34265e-10
10302225	chr1:10302225:A:G	1.21414e-08	-1.2066e-10	2.02146
10302886	chr1:10302886:A:G	6.37491e-10	-1.2066e-10	-0.925369
10303453	chr1:10303453:G:A	4.95662e-10	-1.2066e-10	-1.17701
10303606	chr1:10303606:G:T	5.6147e-10	-1.05235	-6.34265e-10
10303999	chr1:10303999:A:G	5.72969e-10	-1.03208	-6.34265e-10
10304954	chr1:10304954:TTTG:T	5.61774e-10	-1.05181	-6.34265e-10
10305114	chr1:10305114:G:A	3.28669e-10	-1.2066e-10	-1.58786
10305350	chr1:10305350:T:C	5.69622e-10	-1.2066e-10	-1.03794
10305422	chr1:10305422:CAA:C	5.16512e-10	-1.2066e-10	-1.13581
10305688	chr1:10305688:A:G	3.91849e-10	-1.2066e-10	-1.41203
10305897	chr1:10305897:T:G	4.42579e-10	-1.29029	-6.34265e-10
10306429	chr1:10306429:T:G	2.71619e-10	-1.57143	-0.207081
10307000	chr1:10307000:G:A	5.77164e-10	-1.02478	-6.34265e-10
10307385	chr1:10307385:C:T	3.79728e-10	-1.2066e-10	-1.44345
10307512	chr1:10307512:G:A	6.01641e-10	-0.983248	-6.34265e-10
10307533	chr1:10307533:T:C	1.00916e-10	-1.20541	-1.56321
10308041	chr1:10308041:A:G	1.57382e-06	8.05657	-1.17047
10308442	chr1:10308442:A:G	3.68961e-10	-1.47222	-6.34265e-10
10308966	chr1:10308966:T:G	6.42163e-10	-1.2066e-10	-0.918066
10309359	chr1:10309359:G:A	5.81587e-10	-1.01715	-6.34265e-10
10309488	chr1:10309488:T:C	3.82097e-10	-1.43724	-6.34265e-10
10309509	chr1:10309509:C:T	3.28278e-10	-1.2066e-10	-1.58905
10309562	chr1:10309562:C:G	4.8243e-10	-1.20407	-6.34265e-10
10309852	chr1:10309852:A:G	1.18964e-09	-1.2066e-10	-0.301499
10310015	chr1:10310015:T:C	3.54288e-10	-1.2066e-10	-1.5128
10310069	chr1:10310069:A:G	3.16995e-10	-1.2066e-10	-1.62402
10310153	chr1:10310153:C:T	6.07253e-10	-1.2066e-10	-0.973963
10310254	chr1:10310254:T:C	1.38723e-10	-1.1461	-1.30433
10310319	chr1:10310319:A:G	5.40349e-10	-1.09069	-6.34265e-10
10310654	chr1:10310654:CTGTG:C	2.78895e-05	9.09993	0.660923
10311466	chr1:10311466:G:C	6.8058e-11	-1.58061	-1.58194
10311587	chr1:10311587:A:C	6.10233e-10	-1.2066e-10	-0.969067
10311796	chr1:10311796:A:G	1.01197e-10	-1.4379	-1.32794
10311929	chr1:10311929:C:T	1.87939e-10	-0.606679	-1.54012
10312052	chr1:10312052:T:C	1.20072e-10	-1.23539	-1.35943
10312122	chr1:10312122:CTGA:C	1.10728e-10	-1.23249	-1.44334
10312419	chr1:10312419:G:A	5.41189e-10	-1.08914	-6.34265e-10
10312775	chr1:10312775:T:C	1.67933e-09	-1.2066e-10	0.0432416
10313033	chr1:10313033:A:G	1.09025e-09	-1.2066e-10	-0.388742
10313223	chr1:10313223:G:A	4.7343e-10	-1.22291	-6.34265e-10
10313445	chr1:10313445:A:G	7.81271e-10	0.624748	-1.34674
10313670	chr1:10313670:G:C	3.43357e-10	-1.2066e-10	-1.54414
10313700	chr1:10313700:A:G	3.48945e-10	-1.2066e-10	-1.52799
10313708	chr1:10313708:A:G	3.1813e-10	-1.2066e-10	-1.62045
10313711	chr1:10313711:C:T	6.99428e-10	-1.2066e-10	-0.832646
10313771	chr1:10313771:T:C	5.15111e-10	-1.13853	-6.34265e-10
10313792	chr1:10313792:T:C	5.61565e-09	1.2504	-6.34265e-10
10314182	chr1:10314182:A:G	5.44604e-10	-1.2066e-10	-1.08285
10314525	chr1:10314525:TC:T	9.78051e-11	-1.4409	-1.35904
10314837	chr1:10314837:T:G	4.67568e-10	-1.2066e-10	-1.23536
10315121	chr1:10315121:G:A	1.55778e-10	-1.27827	-1.0562
10316017	chr1:10316017:C:T	3.39454e-10	-1.2066e-10	-1.55557
10316223	chr1:10316223:AC:A	3.13315e-10	-0.394394	-1.24131
10316379	chr1:10316379:G:C	4.30697e-10	-1.3175	-6.34265e-10
10316745	chr1:10316745:G:A	5.86172e-10	-0.666521	-0.342776
10316912	chr1:10316912:T:G	4.33535e-10	-1.31094	-6.34265e-10
10317279	chr1:10317279:A:G	3.61212e-10	-1.2066e-10	-1.49344
10317349	chr1:10317349:C:T	3.78134e-10	-1.2066e-10	-1.44766
10317802	chr1:10317802:A:G	3.39454e-10	-1.2066e-10	-1.55557
10318054	chr1:10318054:C:G	4.40013e-10	-1.2961	-6.34265e-10
10318358	chr1:10318358:G:T	3.52066e-06	5.62436	2.06689
10318370	chr1:10318370:A:G	1.42411e-10	-1.29261	-1.13158
10318393	chr1:10318393:C:G	3.35993e-06	5.60208	2.04244
10318486	chr1:10318486:C:T	4.32074e-10	-1.31431	-6.34265e-10
10318574	chr1:10318574:T:C	4.30027e-10	-1.31906	-6.34265e-10
10318856	chr1:10318856:T:C	7.04553e-10	-0.652189	-0.173156
10319100	chr1:10319100:ATCCTTTTTTTTTT:A	3.25587e-10	-1.2066e-10	-1.59728
10319190	chr1:10319190:C:A	4.72695e-10	-1.22446	-6.34265e-10
10319579	chr1:10319579:A:G	3.19876e-10	-1.2066e-10	-1.61498
10321084	chr1:10321084:A:G	6.27759e-10	-1.2066e-10	-0.940752
10321448	chr1:10321448:A:T	4.62134e-10	0.197593	-1.44465
10323108	chr1:10323108:C:T	3.0588e-09	-1.2066e-10	0.642868
10323113	chr1:10323113:C:T	4.58379e-10	-1.2066e-10	-1.25521
10323152	chr1:10323152:G:A	4.65884e-10	-1.23897	-6.34265e-10
10323169	chr1:10323169:T:C	4.70027e-10	-1.23012	-6.34265e-10
10323387	chr1:10323387:G:A	5.51677e-06	6.92258	1.21782
10323394	chr1:10323394:G:A	5.55043e-10	-1.2066e-10	-1.06386
10324283	chr1:10324283:T:C	5.87414e-10	-1.00718	-6.34265e-10
10324381	chr1:10324381:A:G	5.87396e-10	-0.417914	-0.589296
10324989	chr1:10324989:A:G	5.92462e-10	-1.2066e-10	-0.998622
10325413	chr1:10325413:A:G	5.0709e-10	-0.446516	-0.707705
10325606	chr1:10325606:G:A	9.57644e-11	-1.18869	-1.63233
10326448	chr1:10326448:T:C	5.79665e-06	7.12641	1.06347
10326492	chr1:10326492:A:G	1.51242e-09	1.35923	-1.42067
10326584	chr1:10326584:T:C	3.21199e-09	-1.2066e-10	0.691736
10326765	chr1:10326765:A:G	1.55367e-10	-1.31641	-1.02071
10326824	chr1:10326824:G:A	3.25359e-10	-1.2066e-10	-1.59798
10326930	chr1:10326930:C:T	6.95496e-10	-1.2066e-10	-0.838283
10327428	chr1:10327428:A:G	1.09821e-10	-1.16192	-1.52214
10327646	chr1:10327646:A:T	1.06519e-10	-1.19851	-1.51607
10327730	chr1:10327730:A:G	1.06932e-10	-1.18961	-1.52111
10327779	chr1:10327779:A:T	3.14121e-10	-1.2066e-10	-1.63313
10327996	chr1:10327996:G:A	4.4762e-10	-1.27896	-6.34265e-10
10328541	chr1:10328541:G:C	2.55597e-09	-1.2066e-10	0.463278
10328562	chr1:10328562:T:C	7.95628e-11	-1.37087	-1.63549
10330083	chr1:10330083:C:T	1.10306e-08	-1.2066e-10	1.92552
10330513	chr1:10330513:G:A	5.63837e-10	-1.2066e-10	-1.04814
10330638	chr1:10330638:T:C	1.05687e-10	-1.21006	-1.51237
10331172	chr1:10331172:C:T	1.8093e-09	1.43958	-1.32179
10331430	chr1:10331430:T:C	1.15956e-10	-1.57588	-1.05382
10331828	chr1:10331828:A:G	4.85455e-10	-0.463733	-0.73409
10331882	chr1:10331882:G:A	1.53347e-10	-1.34197	-1.00824
10331976	chr1:10331976:T:TA	7.87356e-11	-1.38382	-1.63299
10332121	chr1:10332121:A:G	7.6718e-10	-1.2066e-10	-0.740188
10332407	chr1:10332407:C:G	4.37427e-10	-1.302	-6.34265e-10
10332520	chr1:10332520:T:C	3.2399e-09	-1.2066e-10	0.700389
10332939	chr1:10332939:G:A	4.93885e-10	-1.2066e-10	-1.18061
10332959	chr1:10332959:A:G	4.3402e-10	-1.30982	-6.34265e-10
10332977	chr1:10332977:G:A	5.37077e-10	-1.09677	-6.34265e-10
10333417	chr1:10333417:C:T	4.98775e-10	-1.2066e-10	-1.17075
10333556	chr1:10333556:G:A	7.60532e-11	-1.41621	-1.63526
10333569	chr1:10333569:A:G	4.61339e-10	-1.2066e-10	-1.24878
10333586	chr1:10333586:G:A	7.82636e-10	-0.720241	-6.34265e-10
10333862	chr1:10333862:G:A	1.35664e-07	5.8508	-1.41577
10334449	chr1:10334449:T:C	3.99742e-10	-1.2066e-10	-1.39209
10334671	chr1:10334671:A:G	3.1405e-10	-1.2066e-10	-1.63336
10335076	chr1:10335076:A:G	7.69435e-11	-1.40664	-1.6332
10335150	chr1:10335150:C:T	3.81897e-10	-1.43776	-6.34265e-10
10335472	chr1:10335472:G:C	9.01685e-11	-1.24652	-1.63471
10335624	chr1:10335624:TG:T	5.29711e-10	-1.11058	-6.34265e-10
10335625	chr1:10335625:G:T	7.54044e-08	0.0112245	3.83649
10336218	chr1:10336218:G:A	3.35942e-10	-1.2066e-10	-1.56597
10336224	chr1:10336224:C:G	5.76676e-10	-1.2066e-10	-1.02563
10336861	chr1:10336861:A:C	3.48373e-10	-1.2066e-10	-1.52963
10336991	chr1:10336991:A:G	4.70021e-10	-1.23013	-6.34265e-10
10337022	chr1:10337022:A:G	3.8354e-10	-1.43346	-6.34265e-10
10337509	chr1:10337509:A:G	1.87275e-09	1.49821	-1.34596
10337750	chr1:10337750:A:G	4.70417e-10	-1.22929	-6.34265e-10
10337817	chr1:10337817:A:G	3.52468e-10	-1.2066e-10	-1.51795
10337841	chr1:10337841:C:T	1.51147e-09	-1.2066e-10	-0.0620742
10337905	chr1:10337905:C:T	3.1416e-10	-1.2066e-10	-1.63301
10338584	chr1:10338584:A:G	4.1028e-10	-1.2066e-10	-1.36607
10338724	chr1:10338724:C:T	1.40683e-09	1.2543	-1.38812
10338902	chr1:10338902:T:C	3.38975e-10	-1.55698	-6.34265e-10
10338927	chr1:10338927:T:C	9.45013e-11	-1.19923	-1.63507
10338950	chr1:10338950:G:A	1.2869e-10	-1.09633	-1.42917
10339086	chr1:10339086:G:A	1.04715e-08	-1.2066e-10	1.87351
10339124	chr1:10339124:G:A	1.20238e-09	-1.2066e-10	-0.290848
10339301	chr1:10339301:G:A	4.6602e-10	-1.23868	-6.34265e-10
10339753	chr1:10339753:TA:T	1.45621e-09	1.30337	-1.40269
10339886	chr1:10339886:A:C	6.30953e-09	1.36691	-6.34265e-10
10339897	chr1:10339897:T:C	2.61452e-09	-1.2066e-10	0.485925
10340072	chr1:10340072:C:T	3.36893e-10	-1.2066e-10	-1.56314
10340584	chr1:10340584:T:C	4.70196e-10	-1.22976	-6.34265e-10
10340660	chr1:10340660:A:G	3.88033e-06	6.72836	1.06016
10341175	chr1:10341175:A:G	4.69231e-10	-1.23181	-6.34265e-10
10341760	chr1:10341760:T:C	4.65727e-10	-1.23931	-6.34265e-10
10341967	chr1:10341967:A:G	3.13723e-10	-1.2066e-10	-1.6344
10342458	chr1:10342458:A:T	2.89788e-09	-1.2066e-10	0.588826
10342465	chr1:10342465:G:T	4.85073e-10	-1.19861	-6.34265e-10
10342737	chr1:10342737:T:A	3.31619e-10	-1.2066e-10	-1.57892
10342783	chr1:10342783:C:T	5.87864e-06	6.59714	1.60679
10342784	chr1:10342784:A:G	1.74981e-08	0.311638	2.0753
10343234	chr1:10343234:C:T	3.37712e-10	-1.2066e-10	-1.56072
10343424	chr1:10343424:G:A	9.39269e-11	-1.20525	-1.63515
10343566	chr1:10343566:A:T	4.59215e-10	-1.25339	-6.34265e-10
10343777	chr1:10343777:ATAAAATAAAG:A	4.66645e-10	-1.23734	-6.34265e-10
10343961	chr1:10343961:A:T	4.08026e-10	-1.2066e-10	-1.37158
10344072	chr1:10344072:A:G	1.19135e-08	-1.2066e-10	2.00252
10344173	chr1:10344173:G:A	3.19995e-10	-1.2066e-10	-1.6146
10344915	chr1:10344915:C:T	3.24349e-10	-1.2066e-10	-1.60109
10345112	chr1:10345112:T:C	4.81912e-10	-1.20515	-6.34265e-10
10345493	chr1:10345493:GTC:G	4.56054e-10	-1.2603	-6.34265e-10
10345525	chr1:10345525:T:A	3.32684e-10	-1.2066e-10	-1.57571
10346407	chr1:10346407:C:T	4.22622e-10	-1.33643	-6.34265e-10
10346426	chr1:10346426:G:A	3.36896e-10	-1.2066e-10	-1.56313
10346521	chr1:10346521:C:T	3.24769e-10	-1.2066e-10	-1.59979
10346585	chr1:10346585:G:A	4.39907e-10	-0.568724	-0.727621
10347302	chr1:10347302:T:C	1.44202e-09	1.10816	-1.21727
10347833	chr1:10347833:A:C	3.55019e-10	-1.2066e-10	-1.51074
10347891	chr1:10347891:G:A	8.31336e-10	-1.2066e-10	-0.659875
10347895	chr1:10347895:T:C	1.61036e-10	-1.30356	-0.997719
10348063	chr1:10348063:T:C	4.69243e-10	-1.23179	-6.34265e-10
10348072	chr1:10348072:A:G	3.65536e-10	-1.48154	-6.34265e-10
10348119	chr1:10348119:T:C	6.17042e-10	-1.2066e-10	-0.957972
10348235	chr1:10348235:G:A	4.75898e-10	-1.2177	-6.34265e-10
10348291	chr1:10348291:T:A	7.70432e-09	-1.2066e-10	1.56663
10348843	chr1:10348843:A:G	1.66011e-10	-1.29285	-0.978008
10349898	chr1:10349898:C:T	4.85461e-10	-1.2066e-10	-1.19781
10349964	chr1:10349964:A:G	3.14435e-10	-1.2066e-10	-1.63213
10349969	chr1:10349969:C:A	4.70982e-10	-1.22809	-6.34265e-10
10350184	chr1:10350184:A:G	1.52794e-10	-1.31582	-1.038
10350221	chr1:10350221:A:G	2.17709e-09	0.302837	-6.34265e-10
10350308	chr1:10350308:C:G	6.165e-10	-1.2066e-10	-0.95885
10350445	chr1:10350445:A:G	6.58037e-10	-1.2066e-10	-0.893648
10350484	chr1:10350484:T:TG	8.33368e-08	0.131725	3.81601
10350858	chr1:10350858:A:G	2.09327e-10	-0.536557	-1.50245
10350860	chr1:10350860:G:C	5.19901e-09	-1.2066e-10	1.17331
10351052	chr1:10351052:C:A	8.12833e-10	-1.2066e-10	-0.682384
10351153	chr1:10351153:A:G	7.64766e-11	-1.41237	-1.63356
10351268	chr1:10351268:C:T	1.68489e-09	-1.2066e-10	0.0465457
10352324	chr1:10352324:C:T	3.43525e-10	-1.2066e-10	-1.54365
10352325	chr1:10352325:C:T	3.33398e-10	-1.2066e-10	-1.57357
10352590	chr1:10352590:C:T	1.44058e-10	-1.30498	-1.10771
10352742	chr1:10352742:A:G	1.08222e-09	-1.2066e-10	-0.396142
10353065	chr1:10353065:G:A	1.00222e-07	0.163943	3.96829
10353389	chr1:10353389:C:T	1.05709e-10	-1.6011	-1.12112
10353621	chr1:10353621:G:A	5.57912e-10	-1.2066e-10	-1.05871
10353902	chr1:10353902:T:C	3.37575e-10	-1.2066e-10	-1.56112
10354288	chr1:10354288:A:G	1.38068e-10	-1.34071	-1.11445
10354374	chr1:10354374:A:G	4.85608e-10	-0.453163	-0.744344
10354412	chr1:10354412:T:C	1.58387e-07	0.0690008	4.52089
10354587	chr1:10354587:A:G	7.85501e-11	-1.38417	-1.63501
10354639	chr1:10354639:A:G	1.38775e-10	-1.34103	-1.10903
10355591	chr1:10355591:T:C	1.51198e-10	-1.29437	-1.06994
10355597	chr1:10355597:C:A	5.20568e-10	-1.2066e-10	-1.12799
10355712	chr1:10355712:GTTTTCCTC:G	3.21877e-10	-1.2066e-10	-1.60874
10355854	chr1:10355854:T:C	7.76425e-11	-1.39579	-1.63501
10356084	chr1:10356084:C:T	2.55098e-09	-1.2066e-10	0.461323
10356090	chr1:10356090:G:A	1.4492e-09	-1.2066e-10	-0.104145
10356356	chr1:10356356:C:T	3.41074e-10	-1.2066e-10	-1.55081
10356544	chr1:10356544:G:A	1.53524e-10	-0.729436	-1.61962
10356658	chr1:10356658:T:C	8.93679e-10	-0.587563	-6.34265e-10
10356935	chr1:10356935:G:A	9.82096e-11	-1.22532	-1.57048
10357041	chr1:10357041:C:A	5.08075e-09	2.57005	-1.41974
10357384	chr1:10357384:A:G	3.25177e-10	-1.2066e-10	-1.59854
10357456	chr1:10357456:G:A	3.76902e-10	-1.2066e-10	-1.45092
10357475	chr1:10357475:C:T	4.624e-10	-1.24648	-6.34265e-10
10357779	chr1:10357779:C:T	3.1395e-10	-1.2066e-10	-1.63368
10357795	chr1:10357795:G:A	7.14386e-06	7.02425	1.3746
10357960	chr1:10357960:G:A	3.40773e-10	-1.2066e-10	-1.55169
10357996	chr1:10357996:T:C	1.04605e-10	-1.22012	-1.5126
10358037	chr1:10358037:T:A	7.85822e-11	-1.40293	-1.61584
10358087	chr1:10358087:GCAGCAAGTC:G	1.76232e-10	-1.19012	-1.02099
10358448	chr1:10358448:G:A	5.6791e-10	-1.2066e-10	-1.04095
10358463	chr1:10358463:G:C	5.62759e-10	-1.2066e-10	-1.05006
10358603	chr1:10358603:A:G	1.48135e-09	-1.2066e-10	-0.0822011
10358757	chr1:10358757:G:A	1.02203e-10	-1.22312	-1.53283
10358768	chr1:10358768:G:A	4.09931e-09	-0.00663712	0.942301
10358915	chr1:10358915:T:C	1.45181e-10	-1.28892	-1.11601
10358925	chr1:10358925:G:C	1.44028e-10	-1.29699	-1.11592
10359195	chr1:10359195:A:G	9.68209e-09	-1.2066e-10	1.79512
10359399	chr1:10359399:G:C	4.73354e-10	-1.22307	-6.34265e-10
10359605	chr1:10359605:C:T	9.99564e-11	-1.2425	-1.53568
10360027	chr1:10360027:C:T	9.34402e-06	7.23641	1.43093
10360054	chr1:10360054:A:AT	6.55535e-10	-1.2066e-10	-0.897457
10360059	chr1:10360059:T:A	3.13429e-10	-1.2066e-10	-1.63533
10360860	chr1:10360860:G:A	2.10215e-10	-0.517888	-1.51689
10360879	chr1:10360879:C:T	7.67986e-11	-1.40712	-1.6346
10360959	chr1:10360959:T:C	5.4542e-10	-1.2066e-10	-1.08135
10361031	chr1:10361031:G:A	4.39699e-10	-1.2066e-10	-1.29682
10361548	chr1:10361548:A:G	1.45787e-10	-1.28713	-1.11363
10361820	chr1:10361820:A:G	1.2912e-07	5.81284	-1.42725
10361987	chr1:10361987:A:G	2.81259e-09	-1.2066e-10	0.558951
10362167	chr1:10362167:A:G	1.43274e-10	-1.30411	-1.11404
10362205	chr1:10362205:C:T	3.26824e-10	-1.2066e-10	-1.59349
10362413	chr1:10362413:T:C	4.70545e-10	-1.22902	-6.34265e-10
10362547	chr1:10362547:A:G	3.57057e-10	-1.2066e-10	-1.50501
10362813	chr1:10362813:A:G	1.14181e-09	-1.2066e-10	-0.342535
10362892	chr1:10362892:G:A	5.58707e-10	-1.2066e-10	-1.05728
10363137	chr1:10363137:TAAGAA:T	4.79554e-10	-1.21005	-6.34265e-10
10363157	chr1:10363157:A:G	3.13602e-10	-1.2066e-10	-1.63478
10363261	chr1:10363261:T:C	1.21351e-09	0.97954	-1.26117
10363930	chr1:10363930:A:G	3.9509e-10	-1.26151	-0.142287
10364024	chr1:10364024:T:C	3.13796e-10	-1.2066e-10	-1.63417
10364091	chr1:10364091:A:G	3.37413e-10	-1.2066e-10	-1.5616
10364194	chr1:10364194:C:T	1.19208e-05	7.1961	1.71479
10364425	chr1:10364425:G:A	1.41798e-09	-1.2066e-10	-0.125917
10364501	chr1:10364501:GC:G	5.75343e-10	-0.591262	-0.436681
10364743	chr1:10364743:A:T	7.31448e-11	-1.45513	-1.63534
10364745	chr1:10364745:G:A	1.3132e-09	-1.2066e-10	-0.202689
10364778	chr1:10364778:A:G	7.40979e-11	-1.58518	-1.49235
10364993	chr1:10364993:G:A	2.69773e-08	2.81984	-6.34265e-10
10365808	chr1:10365808:C:T	1.33352e-10	-1.59095	-0.898965
10365895	chr1:10365895:A:G	4.07735e-10	-1.37229	-6.34265e-10
10366100	chr1:10366100:G:A	6.03063e-10	-0.0280975	-0.95279
10366359	chr1:10366359:G:A	1.45785e-07	0.0790644	4.42791
10366416	chr1:10366416:G:A	7.40547e-11	-1.44276	-1.63535
10366927	chr1:10366927:C:T	1.42266e-09	1.10114	-1.22377
10367112	chr1:10367112:T:A	5.57454e-10	-1.2066e-10	-1.05953
10367223	chr1:10367223:G:A	3.37298e-10	-1.2066e-10	-1.56194
10367315	chr1:10367315:T:C	4.61353e-10	-1.24874	-6.34265e-10
10367401	chr1:10367401:T:G	8.7185e-11	-1.36187	-1.55301
10367844	chr1:10367844:T:G	3.4989e-10	-1.2066e-10	-1.52529
10368027	chr1:10368027:A:G	3.13407e-10	-1.2066e-10	-1.6354
10368329	chr1:10368329:A:G	6.32411e-10	-1.2066e-10	-0.933369
10368394	chr1:10368394:G:A	7.78299e-11	-1.39377	-1.63461
10368447	chr1:10368447:C:A	3.21654e-10	-1.2066e-10	-1.60943
10368512	chr1:10368512:G:A	3.27778e-10	-1.59057	-6.34265e-10
10368894	chr1:10368894:G:A	7.73196e-11	-1.4002	-1.63476
10368922	chr1:10368922:TC:T	7.22773e-06	6.82087	1.58966
10369045	chr1:10369045:G:A	5.26113e-10	-1.2066e-10	-1.11739
10369201	chr1:10369201:T:C	1.04346e-08	-1.2066e-10	1.86997
10369371	chr1:10369371:G:A	1.84684e-09	1.29103	-1.15271
10369722	chr1:10369722:C:T	5.75339e-10	-1.2066e-10	-1.02795
10369855	chr1:10369855:C:T	9.49288e-10	-1.2066e-10	-0.527197
10369913	chr1:10369913:C:G	3.86169e-10	-0.499783	-0.926851
10369915	chr1:10369915:A:G	5.62216e-10	-1.2066e-10	-1.05102
10369985	chr1:10369985:G:A	1.14898e-08	-1.2066e-10	1.9663
10370089	chr1:10370089:G:A	1.0113e-10	-1.24081	-1.5257
10370305	chr1:10370305:T:TAC	3.39719e-10	-1.2066e-10	-1.55479
10370421	chr1:10370421:G:A	4.07358e-10	-0.455993	-0.917224
10370596	chr1:10370596:G:T	6.44282e-10	-1.2066e-10	-0.914772
10371074	chr1:10371074:C:T	6.16509e-06	6.63887	1.61263
10371100	chr1:10371100:T:C	4.67322e-10	-0.51396	-0.721931
10371271	chr1:10371271:C:T	1.44643e-09	1.09451	-1.20056
10371831	chr1:10371831:G:T	5.06567e-10	-1.2066e-10	-1.15525
10371933	chr1:10371933:C:A	3.13798e-10	-1.2066e-10	-1.63416
10372821	chr1:10372821:A:G	7.49399e-11	-1.43273	-1.63349
10372880	chr1:10372880:C:T	5.24822e-10	-1.11985	-6.34265e-10
10373061	chr1:10373061:C:T	5.17139e-09	-1.2066e-10	1.16799
10373160	chr1:10373160:C:T	3.17579e-10	-1.2066e-10	-1.62218
10373184	chr1:10373184:C:T	6.00904e-10	-1.2066e-10	-0.984474
10373330	chr1:10373330:G:A	3.43437e-10	-1.2066e-10	-1.54391
10373392	chr1:10373392:G:A	6.33259e-06	6.67505	1.60326
10373853	chr1:10373853:A:T	4.79384e-10	-1.21041	-6.34265e-10
10374224	chr1:10374224:T:C	6.85899e-10	-1.2066e-10	-0.852179
10374245	chr1:10374245:A:G	6.76055e-09	-1.2066e-10	1.43595
10374631	chr1:10374631:A:C	2.43478e-09	-1.2066e-10	0.414704
10374831	chr1:10374831:T:G	2.29724e-09	-1.2066e-10	0.356555
10375112	chr1:10375112:T:C	9.57359e-11	-1.18689	-1.63443
10375266	chr1:10375266:C:A	3.4057e-10	-0.551333	-1.00096
10375414	chr1:10375414:A:C	4.74491e-10	-1.2066e-10	-1.22067
10375945	chr1:10375945:C:T	7.02651e-10	-1.2066e-10	-0.828049
10376137	chr1:10376137:A:C	1.35127e-09	1.08706	-1.26117
10376376	chr1:10376376:C:T	5.50729e-10	-1.2066e-10	-1.07167
10376459	chr1:10376459:G:T	2.16009e-08	-1.2066e-10	2.59758
10376522	chr1:10376522:A:G	3.3891e-10	-1.2066e-10	-1.55717
10377299	chr1:10377299:G:A	5.90388e-10	-1.2066e-10	-1.00213
10377720	chr1:10377720:C:T	1.71668e-07	5.97932	-1.30892
10377746	chr1:10377746:G:A	1.94746e-07	6.1222	-1.32566
10378090	chr1:10378090:C:T	3.31246e-09	-1.2066e-10	0.722537
10378834	chr1:10378834:G:A	7.68976e-11	-1.40706	-1.63337
10379248	chr1:10379248:A:T	8.94001e-10	-1.2066e-10	-0.587202
10379285	chr1:10379285:G:A	1.16082e-08	-1.2066e-10	1.97656
10379319	chr1:10379319:G:C	1.20621e-09	-1.2066e-10	-0.287667
10379456	chr1:10379456:C:T	1.846e-09	0.137867	-6.34265e-10
10379741	chr1:10379741:A:G	1.4997e-10	-1.25361	-1.11886
10380329	chr1:10380329:T:C	4.19778e-10	-1.2066e-10	-1.34318
10380498	chr1:10380498:A:G	1.08771e-10	-1.16602	-1.52764
10380854	chr1:10380854:A:G	5.3045e-10	-1.2066e-10	-1.10918
10380863	chr1:10380863:A:AT	3.39125e-10	-1.55654	-6.34265e-10
10380979	chr1:10380979:A:G	1.64598e-09	1.41485	-1.39167
10381481	chr1:10381481:T:C	5.82517e-10	-1.2066e-10	-1.01555
10381606	chr1:10381606:T:C	6.59492e-08	0.086037	3.62769
10382089	chr1:10382089:T:TTATTATTAC	4.45755e-10	-1.28314	-6.34265e-10
10382334	chr1:10382334:C:G	4.8873e-10	-0.453906	-0.737192
10382410	chr1:10382410:A:G	1.35355e-10	-1.20128	-1.27373
10382432	chr1:10382432:T:C	1.36629e-10	-1.16457	-1.30107
10382467	chr1:10382467:A:G	3.43274e-10	-1.2066e-10	-1.54438
10382475	chr1:10382475:A:G	1.41862e-10	-1.2419	-1.18615
10382798	chr1:10382798:C:T	5.26811e-10	0.415166	-1.53123
10382809	chr1:10382809:T:C	1.53607e-09	1.43794	-1.48387
10382845	chr1:10382845:A:G	5.70903e-10	-0.467605	-0.568085
10382852	chr1:10382852:A:G	5.76018e-10	-1.2066e-10	-1.02677
10382868	chr1:10382868:G:C	7.90419e-10	-0.496801	-0.213545
10383502	chr1:10383502:G:A	3.94322e-06	6.43118	1.37342
10383532	chr1:10383532:A:AC	2.19849e-10	-0.464839	-1.52513
10383719	chr1:10383719:A:G	2.35442e-08	-1.2066e-10	2.68372
10383734	chr1:10383734:G:A	3.13657e-10	-1.2066e-10	-1.63461
10383809	chr1:10383809:G:A	7.69046e-11	-1.4049	-1.63544
10383931	chr1:10383931:T:C	3.14156e-10	-1.2066e-10	-1.63302
10384135	chr1:10384135:C:T	4.73888e-10	-1.22194	-6.34265e-10
10384144	chr1:10384144:A:G	4.17842e-09	0.140397	0.814384
10384204	chr1:10384204:G:A	2.10268e-08	-1.2066e-10	2.57064
10384959	chr1:10384959:C:T	4.62421e-10	-1.24643	-6.34265e-10
10385246	chr1:10385246:C:T	2.12917e-09	0.280578	-6.34265e-10
10385398	chr1:10385398:G:A	4.75005e-10	-1.21958	-6.34265e-10
10385410	chr1:10385410:G:A	6.10401e-10	-1.2066e-10	-0.968793
10385717	chr1:10385717:GT:G	1.34658e-09	-1.2066e-10	-0.177588
10386616	chr1:10386616:C:T	5.44823e-10	-1.2066e-10	-1.08245
10386739	chr1:10386739:A:G	3.98106e-10	-1.39619	-6.34265e-10
10386893	chr1:10386893:C:T	5.98073e-10	-1.2066e-10	-0.989197
10387158	chr1:10387158:G:A	3.23886e-10	-1.60252	-6.34265e-10
10387524	chr1:10387524:C:G	1.83808e-09	-1.2066e-10	0.133566
10387565	chr1:10387565:G:A	7.79342e-11	-1.3928	-1.63424
10387735	chr1:10387735:T:A	1.16177e-08	0.499738	1.47764
10387797	chr1:10387797:T:TGATTTGG	3.48872e-10	-1.5282	-6.34265e-10
10387862	chr1:10387862:A:G	6.0946e-10	-1.2066e-10	-0.970335
10387966	chr1:10387966:CA:C	4.93318e-10	-1.2066e-10	-1.18175
10388203	chr1:10388203:T:G	1.4577e-07	0.211854	4.29502
10388539	chr1:10388539:C:T	6.2642e-10	0.672073	-1.61496
10388797	chr1:10388797:A:G	3.38319e-10	-1.2066e-10	-1.55892
10388942	chr1:10388942:T:C	7.99704e-11	-1.36632	-1.63493
10388994	chr1:10388994:C:CT	4.78896e-10	-1.21142	-6.34265e-10
10389022	chr1:10389022:AT:A	3.13431e-10	-1.2066e-10	-1.63533
10389068	chr1:10389068:G:A	4.64275e-10	-1.24243	-6.34265e-10
10389168	chr1:10389168:C:T	1.81547e-08	-1.2066e-10	2.42378
10389362	chr1:10389362:T:C	3.35607e-10	-1.2066e-10	-1.56697
10389511	chr1:10389511:C:G	3.21671e-10	-1.2066e-10	-1.60938
10389908	chr1:10389908:G:A	7.32193e-10	-1.2066e-10	-0.786865
10390454	chr1:10390454:A:G	2.00069e-09	-1.2066e-10	0.218341
10390735	chr1:10390735:T:G	3.4305e-10	-1.2066e-10	-1.54503
10390748	chr1:10390748:C:T	9.86339e-06	7.04994	1.67149
10391133	chr1:10391133:T:G	1.05449e-09	0.949063	-1.37116
10391365	chr1:10391365:AAAAG:A	5.06874e-10	-1.2066e-10	-1.15465
10391525	chr1:10391525:C:G	8.63572e-10	-0.0776285	-0.544203
10391742	chr1:10391742:C:T	2.10601e-05	7.59023	1.88975
10392773	chr1:10392773:C:T	9.89572e-10	-1.2066e-10	-0.485636
10392893	chr1:10392893:C:G	3.22108e-10	-1.2066e-10	-1.60802
10393173	chr1:10393173:T:A	9.63801e-11	-1.18336	-1.63125
10393625	chr1:10393625:G:A	1.53086e-08	-1.2066e-10	2.25326
10393650	chr1:10393650:G:A	3.41146e-10	-1.2066e-10	-1.5506
10393713	chr1:10393713:T:A	5.06873e-10	-1.2066e-10	-1.15465
10393978	chr1:10393978:T:C	1.51366e-09	-1.2066e-10	-0.0606236
10394070	chr1:10394070:G:A	1.40041e-09	1.2959	-1.43428
10394445	chr1:10394445:A:T	1.2239e-05	7.3049	1.63233
10394657	chr1:10394657:G:A	7.6923e-11	-1.40933	-1.63078
10394716	chr1:10394716:T:C	1.28111e-07	0.225728	4.15202
10394843	chr1:10394843:C:T	2.37994e-09	-1.2066e-10	0.39192
10395091	chr1:10395091:G:A	3.62349e-07	5.80133	-0.383876
10395105	chr1:10395105:A:G	1.91612e-08	-1.2066e-10	2.47773
10395238	chr1:10395238:T:C	4.21907e-09	-1.2066e-10	0.964461
10395316	chr1:10395316:C:G	5.59351e-10	-1.2066e-10	-1.05613
10396292	chr1:10396292:T:C	3.73145e-10	-1.46094	-6.34265e-10
10396450	chr1:10396450:AT:A	3.1358e-10	-1.2066e-10	-1.63485
10396727	chr1:10396727:A:G	5.47395e-10	-1.2066e-10	-1.07774
10397064	chr1:10397064:A:G	3.68057e-10	-1.47467	-6.34265e-10
10397394	chr1:10397394:T:C	5.19516e-10	-1.2066e-10	-1.13001
10397439	chr1:10397439:T:G	4.49429e-10	-1.27493	-6.34265e-10
10397472	chr1:10397472:T:G	5.03411e-10	-1.2066e-10	-1.1615
10397483	chr1:10397483:T:C	7.77233e-11	-1.39518	-1.63458
10397970	chr1:10397970:C:A	5.31047e-10	-1.10806	-6.34265e-10
10398321	chr1:10398321:A:T	2.78403e-10	-0.470767	-1.28307
10398376	chr1:10398376:C:T	1.86724e-09	1.50174	-1.35243
10398537	chr1:10398537:T:C	4.60798e-09	-1.2066e-10	1.05264
10398547	chr1:10398547:C:T	2.51019e-09	-1.2066e-10	0.445203
10398647	chr1:10398647:A:G	1.84327e-08	-1.2066e-10	2.43897
10398709	chr1:10398709:A:C	8.74541e-10	-0.609209	-6.34265e-10
10399214	chr1:10399214:C:T	3.29028e-10	-1.2066e-10	-1.58677
10399242	chr1:10399242:C:A	4.63165e-10	-1.2066e-10	-1.24483
10399416	chr1:10399416:G:A	1.2481e-09	1.17273	-1.42626
10399722	chr1:10399722:G:A	8.27852e-11	-1.34003	-1.62663
10399740	chr1:10399740:C:T	3.15347e-10	-1.2066e-10	-1.62923
10399809	chr1:10399809:T:C	5.35874e-10	-1.2066e-10	-1.09901
10399882	chr1:10399882:C:A	3.1506e-10	-1.2066e-10	-1.63015
10400028	chr1:10400028:T:C	3.21585e-10	-1.2066e-10	-1.60965
10400428	chr1:10400428:T:C	6.59149e-10	-0.390076	-0.501883
10401003	chr1:10401003:G:A	3.18588e-10	-1.2066e-10	-1.61901
10401050	chr1:10401050:T:C	8.08814e-11	-1.37069	-1.61924
10401074	chr1:10401074:T:G	4.97956e-10	-1.2066e-10	-1.1724
10401120	chr1:10401120:A:G	1.09287e-07	-0.0351584	4.25398
10401876	chr1:10401876:G:A	1.44193e-09	1.22889	-1.33806
10402039	chr1:10402039:T:A	3.13882e-10	-1.2066e-10	-1.63389
10402195	chr1:10402195:C:T	2.4692e-09	-1.2066e-10	0.428741
10402340	chr1:10402340:GA:G	1.34732e-09	1.14799	-1.32503
10402499	chr1:10402499:C:T	3.34931e-09	0.733601	-6.34265e-10
10402500	chr1:10402500:G:A	5.51548e-10	-1.2066e-10	-1.07018
10402556	chr1:10402556:T:C	3.13432e-10	-1.2066e-10	-1.63533
10402818	chr1:10402818:T:C	5.79597e-09	0.481532	0.800478
10403297	chr1:10403297:C:T	4.88968e-06	6.45416	1.56556
10403515	chr1:10403515:T:C	1.45645e-09	-0.143171	0.0440165
10403831	chr1:10403831:C:A	7.73352e-09	0.175488	1.39492
10403904	chr1:10403904:T:C	7.11544e-09	1.48711	-6.34265e-10
10404118	chr1:10404118:A:G	4.6642e-10	-1.23782	-6.34265e-10
10405234	chr1:10405234:A:G	2.51927e-09	-1.2066e-10	0.448814
10405242	chr1:10405242:G:A	8.01651e-11	-1.37406	-1.62476
10405386	chr1:10405386:AAAAC:A	7.43516e-11	-1.44356	-1.63054
10405598	chr1:10405598:G:A	3.23021e-10	-1.2066e-10	-1.60519
10405983	chr1:10405983:G:A	9.61318e-11	-1.19358	-1.62361
10405989	chr1:10405989:A:G	8.00377e-11	-1.37939	-1.62103
10406376	chr1:10406376:C:G	3.13432e-10	-1.2066e-10	-1.63533
10406514	chr1:10406514:G:T	3.2016e-10	-1.2066e-10	-1.61409
10406964	chr1:10406964:A:C	3.77069e-10	-1.2066e-10	-1.45048
10407017	chr1:10407017:G:A	9.23183e-08	-0.0751413	4.12523
10407399	chr1:10407399:G:A	5.9902e-10	-0.987613	-6.34265e-10
10408502	chr1:10408502:A:G	3.21653e-10	-1.2066e-10	-1.60944
10408505	chr1:10408505:G:A	5.22582e-10	-1.2066e-10	-1.12413
10408755	chr1:10408755:C:T	4.81754e-10	-1.2066e-10	-1.20547
10408889	chr1:10408889:G:A	2.4071e-10	-0.403321	-1.49599
10409584	chr1:10409584:A:G	7.95511e-11	-1.37285	-1.63366
10409604	chr1:10409604:A:G	4.38842e-10	-1.2066e-10	-1.29877
10409802	chr1:10409802:T:C	4.48949e-10	-1.276	-6.34265e-10
10409807	chr1:10409807:C:T	3.74933e-10	-1.2066e-10	-1.45616
10409994	chr1:10409994:C:T	6.48505e-10	-1.2066e-10	-0.908239
10410103	chr1:10410103:A:G	3.37567e-10	-1.2066e-10	-1.56114
10410923	chr1:10410923:T:G	1.2092e-09	1.0778	-1.36299
10411336	chr1:10411336:T:C	9.64612e-11	-1.21439	-1.59938
10411703	chr1:10411703:C:T	1.06392e-09	-0.413195	-6.34265e-10
10411778	chr1:10411778:C:T	2.58711e-09	-1.2066e-10	0.475388
10411969	chr1:10411969:C:A	4.04921e-09	-0.0896336	1.013
10412133	chr1:10412133:C:T	7.74805e-10	-1.2066e-10	-0.730297
10413139	chr1:10413139:C:T	8.04543e-11	-1.37537	-1.61985
10413142	chr1:10413142:C:T	3.20137e-10	-1.2066e-10	-1.61416
10414295	chr1:10414295:A:T	2.00733e-08	-1.2066e-10	2.52424
10414373	chr1:10414373:A:T	8.43687e-11	-1.32573	-1.62199
10414400	chr1:10414400:T:A	6.86304e-09	0.211656	1.23934
10414421	chr1:10414421:C:A	1.05387e-09	-1.2066e-10	-0.422684
10414796	chr1:10414796:A:G	6.12104e-10	-1.2066e-10	-0.966007
10414920	chr1:10414920:A:G	2.81207e-09	-1.2066e-10	0.558767
10414954	chr1:10414954:A:G	4.53362e-09	0.270907	0.765459
10415063	chr1:10415063:G:C	7.9958e-11	-1.37625	-1.62516
10415122	chr1:10415122:A:G	3.1434e-10	-1.2066e-10	-1.63243
10416527	chr1:10416527:G:T	3.47047e-10	-1.2066e-10	-1.53345
10416528	chr1:10416528:C:T	3.47047e-10	-1.2066e-10	-1.53345
10416714	chr1:10416714:G:A	3.68107e-10	-1.2066e-10	-1.47453
10417855	chr1:10417855:G:A	3.14823e-09	-1.2066e-10	0.671686
10417922	chr1:10417922:G:T	3.19916e-10	-1.2066e-10	-1.61485
10418082	chr1:10418082:CTT:C	7.78694e-11	-1.39644	-1.63143
10418106	chr1:10418106:C:T	3.26522e-10	-1.2066e-10	-1.59441
10418529	chr1:10418529:C:T	7.94181e-11	-1.37612	-1.63207
10418670	chr1:10418670:G:A	7.98646e-11	-1.37405	-1.62852
10419734	chr1:10419734:G:A	1.12751e-09	1.05046	-1.4056
10420894	chr1:10420894:C:T	3.34106e-10	-1.2066e-10	-1.57145
10420926	chr1:10420926:T:C	4.13965e-09	-0.208794	1.15425
10421260	chr1:10421260:G:T	4.14054e-09	-1.2066e-10	0.945672
10421421	chr1:10421421:T:C	3.62363e-10	-1.49026	-6.34265e-10
10421498	chr1:10421498:A:G	1.01084e-09	0.89217	-1.35654
10421514	chr1:10421514:G:A	3.15731e-10	-1.2066e-10	-1.62802
10422179	chr1:10422179:A:T	9.22358e-10	-0.555976	-6.34265e-10
10422181	chr1:10422181:A:G	9.19843e-10	-0.558706	-6.34265e-10
10424052	chr1:10424052:A:G	4.07507e-10	-1.2066e-10	-1.37285
10424113	chr1:10424113:C:T	7.86492e-10	-0.767433	0.0521069
10424217	chr1:10424217:C:T	3.28685e-10	-1.58781	-6.34265e-10
10424359	chr1:10424359:T:G	6.86469e-11	-1.60469	-1.54925
10424375	chr1:10424375:G:A	3.42893e-10	-1.54549	-6.34265e-10
10424437	chr1:10424437:T:A	5.18946e-10	-1.2066e-10	-1.13111
10424606	chr1:10424606:T:C	8.12696e-10	-1.2066e-10	-0.682552
10424823	chr1:10424823:G:A	6.42339e-11	-1.58488	-1.6355
10424962	chr1:10424962:G:A	1.88511e-10	-0.533616	-1.61014
10424981	chr1:10424981:G:A	3.35747e-10	-1.2066e-10	-1.56655
10425256	chr1:10425256:C:T	2.58619e-10	-1.25839	-0.569162
10425285	chr1:10425285:G:A	2.63581e-10	-0.766791	-1.04176
10425396	chr1:10425396:G:C	4.02478e-10	-1.2066e-10	-1.38527
10425466	chr1:10425466:G:C	3.93413e-10	-1.2066e-10	-1.40805
10425962	chr1:10425962:A:G	4.02018e-10	-1.2066e-10	-1.38641
10426138	chr1:10426138:T:C	2.41336e-10	-1.25681	-0.639908
10426225	chr1:10426225:G:A	2.22364e-10	-1.25025	-0.728345
10426540	chr1:10426540:T:C	1.29138e-10	-1.19695	-1.32508
10427152	chr1:10427152:A:G	4.16192e-10	-1.2066e-10	-1.35176
10427346	chr1:10427346:C:G	3.99513e-10	-1.2066e-10	-1.39266
10427351	chr1:10427351:G:A	2.47991e-10	-1.21788	-0.651635
10427481	chr1:10427481:G:A	4.09209e-10	-1.2066e-10	-1.36868
10427771	chr1:10427771:A:AT	3.52145e-10	-0.308771	-1.2101
10428257	chr1:10428257:A:G	2.29083e-10	-1.25565	-0.693176
10428429	chr1:10428429:C:T	1.52852e-10	-0.741449	-1.61199
10428498	chr1:10428498:A:G	2.26069e-10	-1.2225	-0.739569
10428731	chr1:10428731:T:C	2.57641e-10	-1.20764	-0.623703
10428846	chr1:10428846:T:C	3.28144e-10	-1.2066e-10	-1.58946
10429085	chr1:10429085:A:G	2.50215e-10	-1.20681	-0.653781
10429202	chr1:10429202:C:G	5.21922e-10	-1.2066e-10	-1.12539
10429892	chr1:10429892:G:A	3.68173e-10	-1.47436	-6.34265e-10
10429942	chr1:10429942:A:AACTAT	5.35667e-10	-1.2066e-10	-1.0994
10429947	chr1:10429947:T:C	2.45799e-09	0.424189	-6.34265e-10
10430043	chr1:10430043:T:C	5.4444e-10	-1.2066e-10	-1.08315
10430228	chr1:10430228:T:C	2.72904e-10	-1.26144	-0.512352
10430328	chr1:10430328:G:A	3.45327e-10	-1.2066e-10	-1.53842
10430482	chr1:10430482:G:C	3.85543e-10	-0.557673	-0.870585
10430702	chr1:10430702:TTGGCTTAAC:T	1.91002e-10	-1.29832	-0.83231
10430732	chr1:10430732:G:C	2.50578e-10	-0.793191	-1.06595
10430742	chr1:10430742:G:A	1.56334e-10	-0.729886	-1.60103
10430824	chr1:10430824:G:A	2.48071e-10	-1.27287	-0.596326
10430958	chr1:10430958:C:T	9.09498e-10	-1.2066e-10	-0.570017
10431104	chr1:10431104:A:G	3.67707e-10	-1.2066e-10	-1.47562
10431466	chr1:10431466:C:G	3.56402e-10	-1.2066e-10	-1.50685
10432111	chr1:10432111:T:G	2.27394e-10	-1.22646	-0.729762
10432266	chr1:10432266:T:C	6.84642e-10	-1.2066e-10	-0.854013
10432348	chr1:10432348:A:G	2.38545e-10	-1.22955	-0.678801
10432384	chr1:10432384:C:T	3.17983e-10	-1.2066e-10	-1.62091
10432409	chr1:10432409:C:G	4.43507e-10	-1.2066e-10	-1.28819
10432643	chr1:10432643:A:G	3.57116e-10	-1.2066e-10	-1.50485
10432658	chr1:10432658:A:G	2.34631e-10	-1.22713	-0.697761
10432708	chr1:10432708:G:C	1.30095e-09	-0.21206	-6.34265e-10
10432841	chr1:10432841:G:A	3.25784e-10	-1.2066e-10	-1.59668
10433238	chr1:10433238:T:C	8.90027e-11	-1.3047	-1.58954
10433284	chr1:10433284:G:A	4.60089e-10	-1.2066e-10	-1.25149
10433358	chr1:10433358:C:T	1.11846e-10	-1.17553	-1.49026
10433414	chr1:10433414:G:A	5.3645e-10	-1.2066e-10	-1.09794
10433685	chr1:10433685:A:T	3.24719e-10	-1.59995	-6.34265e-10
10435025	chr1:10435025:G:A	3.25304e-10	-1.2066e-10	-1.59815
10435053	chr1:10435053:C:T	3.88777e-10	-0.521247	-0.898657
10435198	chr1:10435198:C:T	4.30576e-10	-1.31779	-6.34265e-10
10435262	chr1:10435262:A:C	5.89699e-10	-1.2066e-10	-1.0033
10435288	chr1:10435288:G:A	1.0528e-09	-1.2066e-10	-0.423702
10435395	chr1:10435395:C:T	7.11747e-10	-1.2066e-10	-0.815186
10435451	chr1:10435451:C:T	8.79229e-11	-1.31515	-1.59129
10435623	chr1:10435623:C:T	1.38256e-08	2.15137	-6.34265e-10
10436439	chr1:10436439:C:T	6.10873e-10	-1.2066e-10	-0.96802
10436566	chr1:10436566:C:T	8.63229e-11	-1.33032	-1.59449
10436619	chr1:10436619:T:C	9.72714e-10	-1.2066e-10	-0.502819
10436797	chr1:10436797:G:A	8.48358e-11	-1.34369	-1.59851
10436886	chr1:10436886:T:A	8.37865e-11	-1.35114	-1.60349
10437107	chr1:10437107:A:G	3.25746e-10	-1.2066e-10	-1.59679
10437396	chr1:10437396:A:T	8.01096e-11	-1.36565	-1.63387
10437841	chr1:10437841:C:T	9.20389e-10	-1.2066e-10	-0.558113
10437854	chr1:10437854:G:A	8.10702e-11	-1.35235	-1.63524
10437858	chr1:10437858:A:G	6.95336e-11	-1.52626	-1.61484
10438050	chr1:10438050:C:T	3.48084e-10	-1.2066e-10	-1.53047
10438213	chr1:10438213:C:T	1.36718e-10	-1.57816	-0.886826
10438396	chr1:10438396:C:T	4.40928e-10	-0.523199	-0.770828
10438951	chr1:10438951:G:A	7.16374e-10	-1.2066e-10	-0.808707
10438985	chr1:10438985:CA:C	2.51248e-09	-1.57711	2.02322
10439007	chr1:10439007:T:C	1.73022e-10	-1.60558	-0.623907
10439349	chr1:10439349:T:C	1.97421e-09	-1.2066e-10	0.205014
10439601	chr1:10439601:G:A	3.44376e-10	-1.2066e-10	-1.54118
10439860	chr1:10439860:T:C	1.88126e-09	0.156786	-6.34265e-10
10440065	chr1:10440065:C:T	7.39154e-10	-1.2066e-10	-0.777402
10440184	chr1:10440184:C:T	1.0628e-09	-1.2066e-10	-0.414247
10440279	chr1:10440279:T:A	1.6227e-09	0.00893965	-6.34265e-10
10440280	chr1:10440280:T:A	1.63304e-09	0.0152883	-6.34265e-10
10440879	chr1:10440879:T:TA	2.13143e-10	-0.730547	-1.2904
10441455	chr1:10441455:C:T	7.22794e-10	-0.799784	-6.34265e-10
10441490	chr1:10441490:G:A	3.48088e-10	-1.2066e-10	-1.53045
10441908	chr1:10441908:A:G	1.03416e-09	-1.2066e-10	-0.441563
10442016	chr1:10442016:G:T	1.69385e-10	-0.616467	-1.63427
10442094	chr1:10442094:A:T	5.71949e-10	-1.2066e-10	-1.03386
10442943	chr1:10442943:A:G	3.75704e-10	-0.706221	-0.747886
10442996	chr1:10442996:C:T	3.59305e-10	-1.2066e-10	-1.49874
10443186	chr1:10443186:C:T	3.16622e-10	-1.2066e-10	-1.6252
10443584	chr1:10443584:G:A	4.73761e-10	-0.4855	-0.736706
10444106	chr1:10444106:G:T	1.14825e-09	-1.2066e-10	-0.336916
10445270	chr1:10445270:TGCATGCCTGTAGACCCAGTTAGCTACTCAGGAGGCTGAG:T	5.15669e-10	-1.2066e-10	-1.13744
10446427	chr1:10446427:A:G	4.50728e-10	-1.18069	-0.091349
10446990	chr1:10446990:A:T	4.76088e-10	-1.2066e-10	-1.21731
10446994	chr1:10446994:C:T	4.69332e-10	-1.2066e-10	-1.2316
10447179	chr1:10447179:A:G	3.09492e-10	-0.808613	-0.839364
10447515	chr1:10447515:G:A	6.53674e-10	-1.2066e-10	-0.9003
10447776	chr1:10447776:G:A	1.57623e-09	-1.2066e-10	-0.02012
10448079	chr1:10448079:C:G	2.00535e-10	-0.74064	-1.34128
10448119	chr1:10448119:C:T	6.50008e-10	-0.905924	-6.34265e-10
10448384	chr1:10448384:G:T	5.43535e-10	-1.2066e-10	-1.08482
10448385	chr1:10448385:C:A	5.43362e-10	-1.2066e-10	-1.08513
10448622	chr1:10448622:T:C	4.70877e-10	-0.72362	-0.504693
10449352	chr1:10449352:C:T	2.51013e-10	-0.710658	-1.14675
10449414	chr1:10449414:C:T	3.88503e-09	0.881976	-6.34265e-10
10449646	chr1:10449646:C:T	3.05208e-10	-0.703541	-0.958374
10449839	chr1:10449839:TTTG:T	4.61322e-10	-1.2066e-10	-1.24881
10450607	chr1:10450607:G:A	7.73578e-10	-1.2066e-10	-0.731882
10450625	chr1:10450625:A:G	4.78264e-10	-0.590918	-0.621829
10450635	chr1:10450635:G:A	4.47264e-10	-1.2066e-10	-1.27976
10450936	chr1:10450936:A:G	4.66332e-10	-1.2066e-10	-1.23801
10451303	chr1:10451303:A:G	3.821e-10	-1.43723	-6.34265e-10
10451487	chr1:10451487:C:T	1.07191e-10	-1.32752	-1.38078
10451532	chr1:10451532:T:C	8.75727e-11	-1.2751	-1.63534
10451604	chr1:10451604:C:T	1.66127e-09	-1.2066e-10	0.0324262
10451999	chr1:10451999:T:C	1.51674e-10	-0.7321	-1.62907
10452311	chr1:10452311:A:G	3.61413e-10	-1.2066e-10	-1.49289
10452452	chr1:10452452:T:C	2.72995e-10	-0.783607	-0.989849
10452653	chr1:10452653:C:T	3.4734e-10	-1.2066e-10	-1.5326
10453793	chr1:10453793:C:T	1.60156e-10	-0.723872	-1.58289
10453989	chr1:10453989:T:TG	1.77545e-10	-1.45314	-0.750542
10454273	chr1:10454273:G:A	1.68069e-10	-0.823473	-1.43506
10454869	chr1:10454869:T:G	1.69409e-09	-1.2066e-10	0.0519945
10454893	chr1:10454893:G:A	4.26794e-10	-1.32661	-6.34265e-10
10455317	chr1:10455317:C:T	3.28918e-10	-1.2066e-10	-1.5871
10455357	chr1:10455357:T:C	1.94341e-10	-0.803145	-1.31015
10455389	chr1:10455389:A:G	3.41758e-10	-1.5488	-6.34265e-10
10455814	chr1:10455814:A:T	4.42929e-10	-1.2066e-10	-1.2895
10457216	chr1:10457216:T:C	1.76307e-10	-0.852278	-1.3584
10457398	chr1:10457398:G:A	3.97657e-10	-1.2066e-10	-1.39732
10457438	chr1:10457438:C:T	6.5944e-10	-1.2066e-10	-0.891519
10457822	chr1:10457822:C:T	3.2308e-10	-1.2066e-10	-1.60501
10459033	chr1:10459033:C:T	2.4392e-10	-0.854704	-1.03137
10459320	chr1:10459320:T:C	7.20521e-10	-1.2066e-10	-0.802935
10459711	chr1:10459711:C:G	1.45237e-09	-1.2066e-10	-0.101959
10459730	chr1:10459730:A:T	3.9277e-10	-1.40968	-6.34265e-10
10460140	chr1:10460140:G:A	3.41251e-10	-1.2066e-10	-1.55029
10460202	chr1:10460202:G:A	4.15693e-10	-1.2066e-10	-1.35296
10460272	chr1:10460272:T:C	3.0523e-09	-1.2066e-10	0.640742
10460876	chr1:10460876:T:C	4.78375e-10	-1.2066e-10	-1.21251
10461592	chr1:10461592:C:T	9.03309e-11	-1.27808	-1.60135
10461988	chr1:10461988:G:A	2.08428e-09	-1.2066e-10	0.259272
10462093	chr1:10462093:T:C	2.11205e-09	0.258244	0.0142612
10462109	chr1:10462109:T:C	1.52976e-08	1.02478	1.22776
10462133	chr1:10462133:C:T	2.79281e-09	0.712515	-0.160621
10462219	chr1:10462219:C:T	8.49447e-11	-1.50685	-1.43406
10462232	chr1:10462232:C:T	7.13982e-11	-1.50399	-1.61064
10462349	chr1:10462349:C:T	1.37764e-10	-1.11341	-1.34396
10462812	chr1:10462812:T:C	9.17472e-10	-1.2066e-10	-0.561287
10463076	chr1:10463076:T:A	3.04475e-09	-1.2066e-10	0.638266
10463569	chr1:10463569:A:G	3.59278e-10	-1.2066e-10	-1.49881
10463873	chr1:10463873:C:T	8.74548e-11	-1.54389	-1.36789
10464375	chr1:10464375:A:T	7.07672e-11	-1.56073	-1.56278
10464387	chr1:10464387:C:T	7.38922e-10	-1.08846	0.310745
10464410	chr1:10464410:T:C	6.30041e-11	-1.60453	-1.63518
10465019	chr1:10465019:G:A	1.81723e-10	-1.02526	-1.15516
10465402	chr1:10465402:A:AT	8.32502e-11	-1.51285	-1.44821
10465553	chr1:10465553:C:T	2.44806e-09	-1.2066e-10	0.420142
10465803	chr1:10465803:T:C	3.43126e-10	-0.662865	-0.881948
10465857	chr1:10465857:A:T	1.23413e-10	-1.48156	-1.08581
10466087	chr1:10466087:G:A	7.42044e-10	-1.06139	0.287893
10466246	chr1:10466246:C:T	1.81998e-09	-1.2066e-10	0.12367
10466844	chr1:10466844:C:T	3.31646e-10	-1.2066e-10	-1.57884
10467404	chr1:10467404:A:G	1.49088e-10	-1.17002	-1.20835
10468457	chr1:10468457:T:G	3.28191e-10	-1.2066e-10	-1.58931
10469137	chr1:10469137:T:C	5.54889e-10	-1.0382	-0.0259437
10469376	chr1:10469376:C:T	3.16699e-10	-1.2066e-10	-1.62496
10469681	chr1:10469681:C:T	3.41563e-10	-1.2066e-10	-1.54938
10469722	chr1:10469722:T:C	3.25623e-10	-1.2066e-10	-1.59717
10469766	chr1:10469766:G:A	3.24593e-10	-1.2066e-10	-1.60034
10469893	chr1:10469893:A:G	1.01717e-09	-1.2066e-10	-0.458126
10470602	chr1:10470602:T:G	3.15395e-10	-1.2066e-10	-1.62908
10472054	chr1:10472054:T:C	2.71913e-09	-1.2066e-10	0.525158
10472924	chr1:10472924:A:G	1.25461e-10	-1.60552	-0.945394
10472973	chr1:10472973:G:A	1.582e-09	-1.2066e-10	-0.016465
10473284	chr1:10473284:T:C	4.99471e-10	-1.2066e-10	-1.16936
10473368	chr1:10473368:C:T	3.21417e-10	-1.2066e-10	-1.61017
10473382	chr1:10473382:G:A	5.47386e-10	-1.2066e-10	-1.07776
10474202	chr1:10474202:A:G	3.36683e-10	-1.2066e-10	-1.56377
10474321	chr1:10474321:G:A	6.56307e-10	-1.2066e-10	-0.896281
10474698	chr1:10474698:C:A	3.72632e-10	-1.2066e-10	-1.46232
10474740	chr1:10474740:C:T	4.87623e-10	-1.2066e-10	-1.19337
10475416	chr1:10475416:C:T	1.3051e-09	-1.2066e-10	-0.208872
10475731	chr1:10475731:G:A	3.32076e-10	-1.2066e-10	-1.57754
10475767	chr1:10475767:G:A	3.13506e-10	-1.2066e-10	-1.63509
10475798	chr1:10475798:C:T	3.42166e-09	-1.2066e-10	0.754972
10475946	chr1:10475946:A:G	2.89867e-09	-1.2066e-10	0.589097
10476578	chr1:10476578:G:A	1.96924e-09	-0.994515	1.19701
10476737	chr1:10476737:C:T	3.14134e-10	-1.2066e-10	-1.63309
10476787	chr1:10476787:G:A	3.1443e-10	-1.2066e-10	-1.63215
10477019	chr1:10477019:G:A	3.14524e-10	-1.2066e-10	-1.63185
10477033	chr1:10477033:C:A	6.31766e-10	-1.41211	0.477725
10477380	chr1:10477380:C:G	9.32533e-09	-1.42285	3.18043
10477551	chr1:10477551:C:T	1.71896e-09	0.0665651	-6.34265e-10
10477782	chr1:10477782:C:T	2.07466e-09	-1.2066e-10	0.254644
10477875	chr1:10477875:T:C	3.78224e-10	-1.2066e-10	-1.44742
10477980	chr1:10477980:C:T	3.18036e-10	-1.2066e-10	-1.62074
10478090	chr1:10478090:A:G	3.01307e-10	-0.110604	-1.56417
10478168	chr1:10478168:C:T	3.15569e-10	-1.2066e-10	-1.62853
10478894	chr1:10478894:T:C	3.33054e-10	-0.824689	-0.749916
10479446	chr1:10479446:C:A	3.14756e-10	-1.2066e-10	-1.63111
10479486	chr1:10479486:C:T	3.46535e-10	-0.823253	-0.711672
10479776	chr1:10479776:A:G	3.17153e-10	-1.10896	-0.514563
10479836	chr1:10479836:A:G	3.22633e-10	-1.2066e-10	-1.60639
10479861	chr1:10479861:G:A	2.13704e-09	-1.2066e-10	0.284267
10480079	chr1:10480079:G:A	6.38072e-10	-1.2066e-10	-0.924458
10480183	chr1:10480183:G:T	3.14779e-10	-1.2066e-10	-1.63104
10480620	chr1:10480620:G:T	3.76539e-09	-1.2066e-10	0.850698
10480874	chr1:10480874:T:A	3.16581e-10	-1.2066e-10	-1.62533
10481236	chr1:10481236:C:T	1.04557e-08	-1.44188	3.31388
10481341	chr1:10481341:T:C	4.43678e-10	-1.28781	-6.34265e-10
10481623	chr1:10481623:G:T	3.90192e-10	-1.2066e-10	-1.41627
10481767	chr1:10481767:G:C	2.45723e-09	-0.921434	1.34531
10481928	chr1:10481928:C:T	3.16065e-10	-1.13594	-0.49102
10482527	chr1:10482527:G:A	6.87997e-11	-1.57531	-1.5764
10482552	chr1:10482552:G:A	2.71451e-10	-0.175782	-1.60335
10482654	chr1:10482654:G:A	5.56858e-10	-1.2066e-10	-1.0606
10482657	chr1:10482657:G:A	2.76246e-10	-0.840967	-0.920649
10482712	chr1:10482712:A:G	3.26722e-10	-1.2066e-10	-1.5938
10482722	chr1:10482722:G:A	5.43526e-10	-1.2066e-10	-1.08483
10482797	chr1:10482797:C:T	3.61165e-10	-1.2066e-10	-1.49357
10482863	chr1:10482863:G:T	2.47547e-09	-0.97202	1.4033
10482883	chr1:10482883:T:A	3.51762e-09	0.850414	-0.0677826
10483420	chr1:10483420:G:A	3.13681e-10	-1.2066e-10	-1.63453
10483607	chr1:10483607:G:A	3.24455e-10	-1.2066e-10	-1.60076
10483662	chr1:10483662:CAA:C	1.12907e-09	-1.2066e-10	-0.353757
10483760	chr1:10483760:A:AC	2.27112e-10	-1.17868	-0.778788
10483994	chr1:10483994:T:C	3.62044e-10	-1.49114	-6.34265e-10
10484001	chr1:10484001:T:C	4.60041e-10	-1.12639	-0.125207
10484149	chr1:10484149:C:T	1.01017e-09	-1.2066e-10	-0.465038
10484177	chr1:10484177:A:AC	8.80786e-10	-0.93649	0.334396
10484294	chr1:10484294:T:C	3.1699e-10	-1.2066e-10	-1.62404
10484331	chr1:10484331:T:C	1.39854e-10	-0.966724	-1.47559
10484332	chr1:10484332:C:T	3.35993e-10	-1.2066e-10	-1.56582
10484490	chr1:10484490:G:A	2.3406e-10	-0.846721	-1.08061
10484668	chr1:10484668:A:G	2.12518e-10	-0.933949	-1.08993
10485688	chr1:10485688:A:G	4.88511e-10	-1.2066e-10	-1.19155
10485842	chr1:10485842:G:A	5.25624e-10	-1.2066e-10	-1.11832
10485881	chr1:10485881:T:A	3.14087e-10	-1.2066e-10	-1.63324
10485882	chr1:10485882:A:G	3.14799e-10	-1.2066e-10	-1.63097
10485927	chr1:10485927:TTTG:T	3.18646e-10	-1.2066e-10	-1.61883
10485988	chr1:10485988:C:T	4.91309e-10	-1.2066e-10	-1.18584
10486184	chr1:10486184:G:A	3.03599e-10	-1.16963	-0.497569
10486862	chr1:10486862:T:C	3.98505e-10	-1.2066e-10	-1.39519
10487206	chr1:10487206:C:T	1.56179e-10	-0.783798	-1.54811
10487630	chr1:10487630:G:A	6.75909e-10	-0.92739	0.0605391
10488168	chr1:10488168:G:C	4.43799e-09	-1.2066e-10	1.01505
10488490	chr1:10488490:G:A	3.47176e-10	-1.2066e-10	-1.53308
10488936	chr1:10488936:T:C	6.74961e-10	-1.2066e-10	-0.868254
10489043	chr1:10489043:C:T	3.87289e-09	-1.2066e-10	0.878846
10489228	chr1:10489228:G:A	1.24331e-09	-1.2066e-10	-0.257377
10489323	chr1:10489323:A:G	3.55866e-09	-0.936617	1.73085
10489571	chr1:10489571:C:A	1.1632e-10	-1.0108	-1.61576
10489770	chr1:10489770:C:T	3.1341e-10	-1.2066e-10	-1.6354
10489791	chr1:10489791:G:C	1.27684e-10	-1.01527	-1.51808
10490450	chr1:10490450:C:T	3.18626e-10	-1.2066e-10	-1.61889
10490654	chr1:10490654:C:G	3.99098e-10	-1.2066e-10	-1.3937
10490820	chr1:10490820:A:G	1.21289e-10	-1.03295	-1.55178
10491146	chr1:10491146:C:T	3.13397e-10	-1.2066e-10	-1.63544
10491484	chr1:10491484:G:GAGCCTCCTTCCCC	4.84707e-10	-1.2066e-10	-1.19937
10492114	chr1:10492114:A:G	4.365e-10	-1.2066e-10	-1.30412
10492500	chr1:10492500:A:G	2.08071e-09	-1.2066e-10	0.257557
10493962	chr1:10493962:G:T	3.38683e-10	-1.2066e-10	-1.55785
10494068	chr1:10494068:C:T	1.70952e-09	-1.2066e-10	0.0610606
10494305	chr1:10494305:G:A	3.1349e-10	-1.2066e-10	-1.63514
10494448	chr1:10494448:A:G	2.20191e-10	-0.835887	-1.15253
10494737	chr1:10494737:T:C	2.15681e-10	-0.881907	-1.1272
10495200	chr1:10495200:C:T	8.40501e-10	-1.08529	0.436377
10495605	chr1:10495605:C:T	4.04817e-09	-1.2066e-10	0.923112
10495694	chr1:10495694:G:A	3.8419e-10	-1.2066e-10	-1.43177
10496039	chr1:10496039:C:T	5.42439e-10	-1.2066e-10	-1.08683
10496132	chr1:10496132:A:C	3.32315e-09	-1.2066e-10	0.72576
10496329	chr1:10496329:C:T	3.23991e-10	-1.60219	-6.34265e-10
10496390	chr1:10496390:G:T	1.14343e-10	-1.04079	-1.60292
10496428	chr1:10496428:T:C	2.8227e-10	-0.932011	-0.808033
10496902	chr1:10496902:T:G	6.13667e-10	-1.2066e-10	-0.963457
10496949	chr1:10496949:A:G	3.56102e-10	-1.2066e-10	-1.50769
10497194	chr1:10497194:T:C	2.21793e-10	-0.98699	-0.994175
10497266	chr1:10497266:C:T	1.555e-09	-1.2066e-10	-0.0336753
10497395	chr1:10497395:G:A	6.28828e-09	-1.2066e-10	1.36353
10497487	chr1:10497487:A:G	9.13768e-10	-0.906179	0.340847
10498153	chr1:10498153:G:A	9.0364e-10	0.313589	-0.890067
10498580	chr1:10498580:G:A	1.04421e-09	-1.2066e-10	-0.431893
10498781	chr1:10498781:C:T	4.79134e-09	-1.2066e-10	1.09166
10498825	chr1:10498825:C:T	3.24014e-10	-1.2066e-10	-1.60212
10499078	chr1:10499078:T:C	1.74975e-09	-1.2066e-10	0.0843214
10499501	chr1:10499501:T:C	1.95316e-09	-1.2066e-10	0.194294
10499541	chr1:10499541:C:T	1.26912e-10	-1.52315	-1.01626
10499616	chr1:10499616:T:G	4.0816e-10	-1.2066e-10	-1.37125
10499798	chr1:10499798:C:T	4.33677e-10	-1.2066e-10	-1.31061
10499904	chr1:10499904:A:G	4.03874e-10	-1.2066e-10	-1.38181
10499987	chr1:10499987:G:C	4.59072e-10	-1.2537	-6.34265e-10
10500091	chr1:10500091:G:A	2.3614e-09	-1.2066e-10	0.3841
10500168	chr1:10500168:C:T	3.88939e-10	-1.2066e-10	-1.41949
10500703	chr1:10500703:T:G	3.3747e-10	-1.2066e-10	-1.56143
10500723	chr1:10500723:C:T	4.61751e-10	-1.2066e-10	-1.24788
10501225	chr1:10501225:A:G	2.88379e-10	-0.994731	-0.723902
10501406	chr1:10501406:T:C	4.73059e-09	-1.34767	2.42657
10501547	chr1:10501547:C:T	3.67558e-08	-1.2909	4.42004
10501866	chr1:10501866:C:T	1.6496e-10	-0.673129	-1.60408
10501897	chr1:10501897:T:C	1.64296e-10	-0.676941	-1.6043
10502013	chr1:10502013:A:G	3.68424e-10	-1.2066e-10	-1.47367
10502106	chr1:10502106:C:T	3.91115e-09	0.394239	0.494439
10502115	chr1:10502115:C:G	2.27976e-09	-1.2066e-10	0.348917
10502820	chr1:10502820:A:G	4.53753e-10	-1.2066e-10	-1.26536
10503552	chr1:10503552:A:G	6.31801e-09	-1.06137	2.42962
10503721	chr1:10503721:C:G	5.23165e-09	-1.2066e-10	1.17957
10503878	chr1:10503878:C:T	3.43811e-10	-1.53255	-0.0102648
10503885	chr1:10503885:C:G	3.26377e-10	-1.2066e-10	-1.59486
10504400	chr1:10504400:T:C	3.89603e-10	-1.2066e-10	-1.41778
10504772	chr1:10504772:C:T	9.14998e-11	-1.3457	-1.52088
10504920	chr1:10504920:A:G	4.31557e-10	-1.2066e-10	-1.31551
10504966	chr1:10504966:G:A	3.38305e-10	-1.55896	-6.34265e-10
10505286	chr1:10505286:C:T	2.45358e-10	-0.271069	-1.60912
10505308	chr1:10505308:A:G	6.43668e-10	-1.2066e-10	-0.915725
10505315	chr1:10505315:G:A	3.067e-09	0.181948	0.4636
10505577	chr1:10505577:C:T	1.18397e-09	-1.2066e-10	-0.306283
10505667	chr1:10505667:C:T	3.97094e-10	-1.2066e-10	-1.39874
10505857	chr1:10505857:T:C	7.41413e-10	-1.2066e-10	-0.774351
10506091	chr1:10506091:T:C	6.81767e-11	-1.59844	-1.56237
10506158	chr1:10506158:A:G	3.87375e-10	-0.167043	-1.25647
10506215	chr1:10506215:C:T	1.08353e-10	-1.062	-1.63551
10506428	chr1:10506428:G:A	3.27851e-10	-1.59035	-6.34265e-10
10506465	chr1:10506465:C:T	4.92397e-10	-0.891463	-0.29216
10506611	chr1:10506611:A:G	4.01881e-10	0.0378823	-1.42463
10506613	chr1:10506613:T:C	5.58187e-10	-1.2066e-10	-1.05822
10506771	chr1:10506771:C:T	5.86835e-10	-1.3131	0.304939
10507001	chr1:10507001:C:T	7.02143e-11	-1.49921	-1.63215
10507326	chr1:10507326:G:A	7.21979e-10	-1.2066e-10	-0.800912
10507456	chr1:10507456:G:A	4.64288e-10	-1.2066e-10	-1.2424
10508083	chr1:10508083:C:T	3.55555e-10	-1.50923	-6.34265e-10
10508261	chr1:10508261:C:T	4.75938e-10	-1.2066e-10	-1.21762
10508405	chr1:10508405:C:T	3.93554e-10	-1.2066e-10	-1.40769
10508670	chr1:10508670:A:G	3.40028e-10	-1.2066e-10	-1.55388
10509055	chr1:10509055:G:A	4.14828e-10	-1.2066e-10	-1.35505
10509056	chr1:10509056:C:G	1.31762e-09	-0.199324	-6.34265e-10
10509066	chr1:10509066:A:G	5.14156e-10	-1.2066e-10	-1.14038
10509093	chr1:10509093:C:T	3.22498e-10	-1.2066e-10	-1.60681
10509201	chr1:10509201:G:A	2.50596e-10	-0.955688	-0.903379
10509715	chr1:10509715:T:A	3.46745e-10	-1.2066e-10	-1.53432
10509884	chr1:10509884:T:C	3.13482e-10	-1.2066e-10	-1.63517
10509928	chr1:10509928:A:G	1.0531e-09	-1.2066e-10	-0.423415
10509941	chr1:10509941:T:C	3.13893e-10	-1.2066e-10	-1.63386
10510433	chr1:10510433:C:T	6.78787e-10	-1.2066e-10	-0.862602
10510502	chr1:10510502:C:G	3.87073e-10	-1.4243	-6.34265e-10
10510504	chr1:10510504:C:T	3.13408e-10	-1.2066e-10	-1.6354
10510664	chr1:10510664:G:A	5.18544e-10	-0.7173	-0.414584
10510874	chr1:10510874:A:T	9.97056e-10	-0.478102	-6.34265e-10
10510987	chr1:10510987:T:C	3.13388e-10	-1.2066e-10	-1.63547
10511085	chr1:10511085:GCAGAGCT:G	1.95557e-10	-1.11298	-0.99408
10511614	chr1:10511614:G:A	3.15782e-10	-1.2066e-10	-1.62786
10512026	chr1:10512026:C:G	3.23103e-10	-1.60494	-6.34265e-10
10512085	chr1:10512085:G:A	6.95175e-10	-1.2066e-10	-0.838745
10512346	chr1:10512346:G:A	3.16613e-10	-1.2066e-10	-1.62523
10512639	chr1:10512639:T:A	2.27045e-09	-1.2066e-10	0.344824
10512734	chr1:10512734:C:G	1.20386e-09	-1.2066e-10	-0.289623
10512910	chr1:10512910:G:T	6.95732e-11	-1.55776	-1.58277
10512924	chr1:10512924:C:T	8.48481e-10	-1.2066e-10	-0.639462
10512929	chr1:10512929:C:G	6.78787e-10	-1.2066e-10	-0.862602
10512986	chr1:10512986:C:T	5.19651e-10	-1.2066e-10	-1.12975
10513239	chr1:10513239:GT:G	1.20661e-08	-1.39459	3.40984
10513247	chr1:10513247:C:T	4.04885e-10	-1.2066e-10	-1.37931
10513629	chr1:10513629:T:C	3.05192e-09	-1.2066e-10	0.640618
10513733	chr1:10513733:G:T	4.19241e-09	-1.2066e-10	0.958122
10513785	chr1:10513785:A:G	6.3036e-09	-1.2066e-10	1.36597
10513810	chr1:10513810:G:A	1.18308e-08	-1.41439	3.40994
10513812	chr1:10513812:G:C	6.78787e-10	-1.2066e-10	-0.862602
10514166	chr1:10514166:G:C	7.2764e-10	-1.2066e-10	-0.793103
10514286	chr1:10514286:G:A	5.01508e-10	-1.2066e-10	-1.16529
10514620	chr1:10514620:C:T	1.1354e-09	-1.57946	1.2313
10514984	chr1:10514984:C:T	3.05185e-09	-1.2066e-10	0.640594
10515853	chr1:10515853:A:G	3.25217e-10	-1.59842	-6.34265e-10
10516827	chr1:10516827:A:G	3.13476e-10	-1.2066e-10	-1.63519
10517706	chr1:10517706:A:G	3.7193e-09	-1.2066e-10	0.838381
10517791	chr1:10517791:C:T	5.65898e-10	-1.2066e-10	-1.0445
10518734	chr1:10518734:T:C	8.33384e-09	-1.35583	3.001
10518892	chr1:10518892:G:T	3.45888e-10	-1.2066e-10	-1.53679
10519562	chr1:10519562:A:G	6.3108e-10	-1.2066e-10	-0.935476
10519586	chr1:10519586:G:A	9.73045e-10	-1.2066e-10	-0.502478
10519593	chr1:10519593:G:C	5.10756e-10	0.38957	-1.53659
10519663	chr1:10519663:A:G	3.44096e-10	-1.2066e-10	-1.54199
10519751	chr1:10519751:T:C	5.41243e-10	0.535495	-1.62454
10520162	chr1:10520162:TG:T	3.67265e-10	-1.47682	-6.34265e-10
10520218	chr1:10520218:C:G	8.27945e-11	-1.4747	-1.49185
10520261	chr1:10520261:C:T	2.60332e-09	0.481634	-6.34265e-10
10520834	chr1:10520834:C:T	2.09994e-10	-0.865509	-1.17032
10520994	chr1:10520994:A:T	4.0266e-10	-1.38482	-6.34265e-10
10521143	chr1:10521143:T:C	1.77474e-10	-1.53658	-0.667511
10521457	chr1:10521457:A:G	8.67869e-10	-1.55492	0.938048
10521601	chr1:10521601:G:A	5.17865e-10	-0.91783	-0.215364
10522070	chr1:10522070:C:T	7.63622e-09	-1.4375	2.99525
10522388	chr1:10522388:A:C	3.67943e-10	-1.2066e-10	-1.47498
10523112	chr1:10523112:T:C	4.01726e-10	-1.38714	-6.34265e-10
10523215	chr1:10523215:A:G	3.38495e-10	-1.2066e-10	-1.5584
10523366	chr1:10523366:T:C	3.22418e-09	-1.2066e-10	0.695526
10523474	chr1:10523474:A:G	5.10085e-10	0.370514	-1.51885
10523637	chr1:10523637:A:G	4.58705e-09	-1.2066e-10	1.04808
10523679	chr1:10523679:G:T	8.72482e-11	-1.59284	-1.32131
10524289	chr1:10524289:T:C	5.48677e-10	0.542759	-1.61816
10524615	chr1:10524615:G:A	4.78282e-10	0.317649	-1.53036
10524653	chr1:10524653:G:A	6.56524e-09	-1.2066e-10	1.40663
10524989	chr1:10524989:C:T	1.54441e-07	0.645922	3.91873
10525082	chr1:10525082:A:T	1.67554e-10	-1.42804	-0.833564
10525258	chr1:10525258:A:G	1.67205e-10	-1.46389	-0.799804
10525470	chr1:10525470:C:A	7.32003e-10	0.84327	-1.6304
10525903	chr1:10525903:C:T	5.35927e-10	-1.2066e-10	-1.09891
10526273	chr1:10526273:G:A	3.54362e-10	-1.2066e-10	-1.51259
10526458	chr1:10526458:A:G	1.48521e-09	-1.2066e-10	-0.0796007
10526744	chr1:10526744:T:A	3.25776e-10	0.0260805	-1.62278
10526783	chr1:10526783:C:G	3.28224e-10	-1.2066e-10	-1.58921
10527107	chr1:10527107:A:G	1.01802e-10	-1.60155	-1.15833
10527737	chr1:10527737:G:A	1.4565e-07	0.574249	3.93181
10527744	chr1:10527744:G:A	3.62107e-10	-1.2066e-10	-1.49097
10527853	chr1:10527853:T:C	5.19573e-10	-1.2066e-10	-1.1299
10529240	chr1:10529240:T:C	3.36483e-10	-1.2066e-10	-1.56436
10529401	chr1:10529401:A:T	3.15638e-10	-1.2066e-10	-1.62831
10529779	chr1:10529779:A:G	2.9297e-09	-1.48388	2.08363
10529784	chr1:10529784:T:C	3.61627e-10	-1.2066e-10	-1.4923
10529868	chr1:10529868:G:A	1.13047e-09	-1.2066e-10	-0.352517
10529878	chr1:10529878:T:C	4.14784e-09	-1.2066e-10	0.947434
10530314	chr1:10530314:G:GT	1.12532e-09	-1.2066e-10	-0.357087
10531047	chr1:10531047:T:C	2.30504e-10	-1.33154	-0.611099
10531935	chr1:10531935:T:C	1.49169e-09	-1.2066e-10	-0.0752452
10532174	chr1:10532174:C:G	2.55233e-10	-0.251361	-1.58937
10532883	chr1:10532883:A:G	3.77838e-10	-1.2066e-10	-1.44844
10533239	chr1:10533239:G:T	4.24497e-10	-0.935385	-0.396619
10533484	chr1:10533484:T:A	5.84643e-08	-0.243351	3.83661
10533490	chr1:10533490:C:A	3.96492e-10	-1.2066e-10	-1.40025
10534733	chr1:10534733:A:G	1.07614e-09	-1.2881	0.88633
10534828	chr1:10534828:C:T	3.2673e-10	-1.59378	-6.34265e-10
10535238	chr1:10535238:G:A	1.12624e-09	-1.2066e-10	-0.356269
10535512	chr1:10535512:C:T	4.07756e-10	-1.2066e-10	-1.37224
10535925	chr1:10535925:A:G	4.84997e-09	1.10382	-6.34265e-10
10535965	chr1:10535965:C:T	2.19794e-10	-1.28587	-0.704347
10535969	chr1:10535969:G:A	3.86136e-10	-1.2066e-10	-1.42672
10536284	chr1:10536284:C:T	7.35818e-10	-1.32788	0.545952
10536331	chr1:10536331:A:G	4.53075e-09	-1.2066e-10	1.03573
10536365	chr1:10536365:C:T	4.14236e-10	-1.2066e-10	-1.35647
10536473	chr1:10536473:A:G	3.02416e-08	-1.2066e-10	2.93407
10536565	chr1:10536565:G:A	2.53033e-10	-0.321397	-1.52799
10536567	chr1:10536567:C:T	2.51478e-10	-0.321728	-1.53382
10536967	chr1:10536967:A:G	2.48974e-09	-1.45376	1.89078
10536996	chr1:10536996:T:G	4.58382e-09	-1.2066e-10	1.04738
10537011	chr1:10537011:T:C	2.58068e-10	-1.46005	-0.369632
10537146	chr1:10537146:C:T	1.08708e-09	-1.2066e-10	-0.391663
10537494	chr1:10537494:C:T	1.38494e-09	-1.31941	1.16991
10538116	chr1:10538116:G:A	2.42261e-10	-1.35417	-0.538721
10538159	chr1:10538159:G:A	1.47871e-09	-1.30598	1.22199
10539297	chr1:10539297:T:C	3.48478e-09	-1.2066e-10	0.773251
10539506	chr1:10539506:C:T	3.44732e-10	-1.2066e-10	-1.54014
10539586	chr1:10539586:CAT:C	1.10806e-07	-0.125968	4.35859
10539600	chr1:10539600:A:G	3.41527e-10	-1.2066e-10	-1.54948
10540227	chr1:10540227:G:A	1.56933e-09	-1.2066e-10	-0.0245022
10540339	chr1:10540339:C:T	3.66605e-10	-1.2066e-10	-1.47862
10540548	chr1:10540548:TTG:T	8.10369e-11	-1.5374	-1.45061
10541188	chr1:10541188:A:G	7.77573e-09	-1.2066e-10	1.57585
10541340	chr1:10541340:GT:G	2.62803e-09	0.491081	-6.34265e-10
10541674	chr1:10541674:C:T	4.12373e-10	-1.36098	-6.34265e-10
10541704	chr1:10541704:G:A	1.99627e-10	-0.46518	-1.62128
10542519	chr1:10542519:C:T	4.29675e-10	-1.2066e-10	-1.31988
10542701	chr1:10542701:C:T	4.77309e-08	-0.368441	3.75887
10542727	chr1:10542727:C:CTCCA	2.53498e-10	-0.230431	-1.61712
10543284	chr1:10543284:G:C	3.42388e-10	-1.2066e-10	-1.54696
10543290	chr1:10543290:G:A	3.5975e-10	-1.2066e-10	-1.4975
10543293	chr1:10543293:C:T	2.59516e-10	-1.29163	-0.532458
10543329	chr1:10543329:T:C	3.29786e-09	-1.2066e-10	0.718121
10543388	chr1:10543388:C:G	3.27118e-09	-1.2066e-10	0.709996
10543659	chr1:10543659:T:C	1.01434e-09	-1.33271	0.871789
10543835	chr1:10543835:A:G	1.03036e-08	-0.12279	1.98013
10543867	chr1:10543867:T:C	2.50658e-10	-1.45196	-0.406856
10544017	chr1:10544017:G:A	3.2932e-09	-1.2066e-10	0.716705
10544292	chr1:10544292:A:G	1.53598e-09	-1.2066e-10	-0.0459855
10544368	chr1:10544368:A:G	3.25532e-10	-1.2066e-10	-1.59745
10544482	chr1:10544482:G:A	8.1599e-09	-0.183759	1.80784
10544615	chr1:10544615:C:T	3.2932e-09	-1.2066e-10	0.716705
10545739	chr1:10545739:C:A	3.0203e-09	-1.47974	2.10994
10545795	chr1:10545795:A:G	2.01975e-09	-1.2066e-10	0.227821
10545814	chr1:10545814:C:T	3.82385e-10	-1.2066e-10	-1.43648
10545838	chr1:10545838:G:C	9.25211e-10	-0.552887	-6.34265e-10
10546133	chr1:10546133:A:G	7.65029e-10	-1.2066e-10	-0.742995
10546730	chr1:10546730:G:A	2.56525e-10	-1.49485	-0.340829
10546939	chr1:10546939:G:T	1.88553e-09	0.0683932	0.0906604
10547171	chr1:10547171:C:T	6.85785e-10	-1.2066e-10	-0.852344
10547394	chr1:10547394:T:C	2.19039e-10	-0.48154	-1.51212
10547405	chr1:10547405:A:G	7.65029e-10	-1.2066e-10	-0.742995
10547477	chr1:10547477:G:A	2.52436e-09	-1.2066e-10	0.450836
10547838	chr1:10547838:C:T	6.74086e-11	-1.58794	-1.5842
10547954	chr1:10547954:G:A	1.85567e-09	-1.2066e-10	0.143091
10548151	chr1:10548151:A:G	5.83142e-10	-1.2066e-10	-1.01448
10548200	chr1:10548200:G:C	8.47324e-11	-1.60555	-1.33786
10548341	chr1:10548341:A:G	6.81925e-11	-1.5932	-1.56737
10549033	chr1:10549033:C:T	3.90753e-09	0.274627	0.613124
10549338	chr1:10549338:C:T	1.33691e-09	0.470637	-0.655431
10549775	chr1:10549775:G:A	4.03674e-10	-1.2066e-10	-1.3823
10549820	chr1:10549820:G:T	6.81166e-11	-1.58951	-1.57218
10549916	chr1:10549916:G:T	1.6096e-10	-1.27612	-1.02564
10550100	chr1:10550100:A:C	3.5238e-10	-1.2066e-10	-1.5182
10550484	chr1:10550484:T:G	3.36616e-10	-1.2066e-10	-1.56397
10550623	chr1:10550623:C:T	6.8227e-11	-1.58835	-1.57171
10550641	chr1:10550641:A:G	3.44256e-10	-1.2066e-10	-1.54152
10551346	chr1:10551346:T:C	6.16892e-10	-1.45499	0.496771
10551360	chr1:10551360:G:A	5.29404e-10	-1.45437	0.343214
10551537	chr1:10551537:A:T	4.09162e-09	0.245256	0.688531
10551780	chr1:10551780:A:G	4.36517e-10	-1.2066e-10	-1.30408
10552018	chr1:10552018:G:A	3.42754e-09	0.201454	0.555235
10552101	chr1:10552101:A:T	6.88499e-11	-1.59067	-1.56031
10552357	chr1:10552357:G:A	1.56365e-09	-1.2066e-10	-0.0281301
10552753	chr1:10552753:T:C	4.71186e-09	0.297867	0.777063
10552981	chr1:10552981:G:A	3.30094e-10	-1.2066e-10	-1.58353
10553235	chr1:10553235:G:A	3.52502e-10	-1.2066e-10	-1.51785
10553287	chr1:10553287:T:G	1.51882e-09	0.606015	-0.663233
10553344	chr1:10553344:G:A	3.38821e-10	-1.2066e-10	-1.55744
10553440	chr1:10553440:T:C	2.72156e-10	-0.145871	-1.63066
10553503	chr1:10553503:A:G	3.84838e-09	0.274441	0.598058
10553554	chr1:10553554:G:A	5.31187e-10	-1.10779	-6.34265e-10
10553603	chr1:10553603:C:T	5.90666e-10	-1.46158	0.459921
10553640	chr1:10553640:GCTTCTCCCTC:G	5.59974e-10	-1.51559	0.460567
10553863	chr1:10553863:C:T	2.60403e-09	-1.2066e-10	0.481906
10554056	chr1:10554056:G:A	4.35907e-10	-1.2066e-10	-1.30548
10554176	chr1:10554176:C:T	1.38463e-09	0.540125	-0.689845
10554359	chr1:10554359:TAAAGGGCAGACTCCA:T	3.42953e-10	-1.2066e-10	-1.54532
10554747	chr1:10554747:A:G	1.87951e-10	-1.13817	-1.00856
10554757	chr1:10554757:A:G	7.64656e-10	-1.2066e-10	-0.743484
10555925	chr1:10555925:G:A	4.73133e-10	-1.22353	-6.34265e-10
10556104	chr1:10556104:G:A	2.26858e-09	-1.2066e-10	0.344001
10556427	chr1:10556427:C:T	4.08377e-09	0.30325	0.628616
10556717	chr1:10556717:A:AG	6.60647e-11	-1.60476	-1.58751
10556977	chr1:10556977:G:A	1.60835e-09	-1.17799	1.17805
10557087	chr1:10557087:A:G	3.29972e-10	-1.2066e-10	-1.5839
10557134	chr1:10557134:A:G	2.58373e-09	-1.2066e-10	0.474082
10557215	chr1:10557215:A:T	3.90309e-09	0.307313	0.579302
10557302	chr1:10557302:T:C	5.94384e-10	-1.48337	0.487984
10557534	chr1:10557534:T:C	4.05031e-09	0.356566	0.567073
10557867	chr1:10557867:T:C	9.88729e-11	-1.56594	-1.22313
10557998	chr1:10557998:T:C	6.3128e-10	-1.2066e-10	-0.935159
10558044	chr1:10558044:G:T	7.80577e-09	-1.2066e-10	1.57971
10558052	chr1:10558052:A:G	2.09125e-10	-1.12391	-0.916073
10558309	chr1:10558309:G:T	4.46562e-10	-1.2066e-10	-1.28133
10558540	chr1:10558540:G:A	3.91694e-10	-1.2066e-10	-1.41243
10558937	chr1:10558937:C:A	4.53263e-09	0.421837	0.614311
10559606	chr1:10559606:C:T	3.75956e-10	-1.2066e-10	-1.45344
10559908	chr1:10559908:G:C	5.42599e-09	0.603292	0.612755
10559937	chr1:10559937:G:T	7.63417e-11	-1.59521	-1.45248
10560080	chr1:10560080:G:A	3.24109e-10	-1.2066e-10	-1.60183
10560150	chr1:10560150:C:T	7.67507e-10	-1.2066e-10	-0.739761
10560182	chr1:10560182:C:T	1.8004e-09	0.744841	-0.631985
10560213	chr1:10560213:A:G	4.55141e-09	0.443883	0.596401
10560644	chr1:10560644:C:T	3.31234e-10	-1.2066e-10	-1.58008
10560662	chr1:10560662:T:C	5.37064e-09	-0.142082	1.34787
10560993	chr1:10560993:A:G	4.31207e-10	0.0503451	-1.36667
10561093	chr1:10561093:G:A	7.31567e-10	-1.2066e-10	-0.787721
10561220	chr1:10561220:C:A	3.91076e-10	-1.2066e-10	-1.41401
10561228	chr1:10561228:C:A	3.36616e-10	-1.2066e-10	-1.56397
10561848	chr1:10561848:C:T	2.48862e-09	-1.2066e-10	0.436576
10561909	chr1:10561909:A:C	8.09885e-11	-1.57629	-1.41231
10562016	chr1:10562016:A:G	3.39839e-10	-1.2066e-10	-1.55444
10562317	chr1:10562317:A:G	4.21514e-10	-0.159194	-1.17986
10562324	chr1:10562324:A:C	7.69384e-10	-1.2066e-10	-0.737319
10562341	chr1:10562341:T:G	3.76947e-10	-1.2066e-10	-1.4508
10562617	chr1:10562617:G:A	4.29803e-10	-1.2066e-10	-1.31958
10562746	chr1:10562746:C:T	4.35389e-10	-1.2066e-10	-1.30667
10562858	chr1:10562858:T:C	5.14816e-09	-0.357683	1.52117
10562968	chr1:10562968:A:G	3.247e-10	-1.60001	-6.34265e-10
10563119	chr1:10563119:T:C	1.81431e-09	0.649626	-0.529075
10563182	chr1:10563182:T:C	3.2353e-09	-0.44988	1.14885
10563651	chr1:10563651:G:A	6.64457e-11	-1.58649	-1.60003
10563729	chr1:10563729:G:A	7.93975e-11	-1.5806	-1.42785
10563784	chr1:10563784:T:C	1.83516e-10	-1.53648	-0.634127
10563861	chr1:10563861:A:G	5.70353e-10	-1.2066e-10	-1.03665
10564000	chr1:10564000:CAT:C	4.58566e-10	-0.0855043	-1.1693
10564258	chr1:10564258:A:G	5.19137e-09	-0.360687	1.53253
10564411	chr1:10564411:A:G	5.68937e-09	-0.327545	1.59099
10564568	chr1:10564568:C:T	3.44823e-10	-1.2066e-10	-1.53988
10565039	chr1:10565039:G:T	3.4603e-10	-1.2066e-10	-1.53638
10565124	chr1:10565124:G:A	7.66311e-10	-1.2066e-10	-0.741321
10565148	chr1:10565148:C:T	8.05423e-09	-1.2066e-10	1.61104
10565154	chr1:10565154:G:A	5.83846e-09	-1.2066e-10	1.28931
10565416	chr1:10565416:A:G	6.91216e-09	-1.2066e-10	1.45813
10565597	chr1:10565597:C:T	6.68743e-11	-1.58379	-1.5963
10566230	chr1:10566230:G:T	5.61717e-09	-0.377139	1.62781
10566536	chr1:10566536:T:C	7.67564e-10	-1.2066e-10	-0.739688
10566865	chr1:10566865:G:C	5.22943e-09	-0.397293	1.57644
10567361	chr1:10567361:A:G	6.54103e-10	-1.2066e-10	-0.899644
10567562	chr1:10567562:C:T	3.78837e-09	-0.526067	1.38285
10567848	chr1:10567848:C:T	9.17642e-11	-1.56478	-1.29891
10568097	chr1:10568097:C:T	3.3845e-10	-1.2066e-10	-1.55853
10568190	chr1:10568190:C:G	1.3726e-09	-1.2066e-10	-0.158445
10568293	chr1:10568293:G:A	1.45572e-09	-0.387394	0.287739
10568825	chr1:10568825:C:T	5.17417e-09	-0.343487	1.51201
10568970	chr1:10568970:C:T	4.58055e-10	-1.2066e-10	-1.25592
10569254	chr1:10569254:T:C	3.5232e-10	-1.2066e-10	-1.51837
10569433	chr1:10569433:C:T	1.64097e-09	-1.2066e-10	0.020131
10569505	chr1:10569505:G:A	5.37832e-09	-0.418473	1.6257
10569600	chr1:10569600:A:G	3.55393e-10	-1.2066e-10	-1.50968
10569715	chr1:10569715:G:T	4.34866e-10	-1.30787	-6.34265e-10
10569790	chr1:10569790:T:C	4.4036e-10	-1.2066e-10	-1.29532
10569875	chr1:10569875:C:T	8.51294e-11	-1.57678	-1.36195
10570243	chr1:10570243:A:G	4.38038e-10	-1.2066e-10	-1.3006
10570481	chr1:10570481:C:T	6.66412e-11	-1.58323	-1.60036
10570609	chr1:10570609:G:A	2.80683e-09	-1.2066e-10	0.556903
10570909	chr1:10570909:G:A	5.68973e-09	-0.43671	1.70022
10571180	chr1:10571180:C:T	4.45447e-10	-1.54644	0.262609
10571393	chr1:10571393:G:A	6.36778e-09	-1.2066e-10	1.3761
10571398	chr1:10571398:C:G	6.0169e-10	-1.2066e-10	-0.983167
10571448	chr1:10571448:G:A	3.35025e-10	-1.2066e-10	-1.5687
10571682	chr1:10571682:G:A	5.0915e-09	-0.409715	1.56213
10571707	chr1:10571707:G:T	8.77025e-11	-1.60064	-1.30832
10571758	chr1:10571758:G:A	5.0034e-09	-0.421615	1.55658
10572178	chr1:10572178:C:T	6.65919e-10	-1.21557	0.333825
10572303	chr1:10572303:G:A	3.41626e-10	-1.2066e-10	-1.54919
10572464	chr1:10572464:G:A	2.73795e-09	-1.2066e-10	0.532054
10572558	chr1:10572558:A:G	4.81608e-10	-0.0239288	-1.18185
10572590	chr1:10572590:G:A	5.03432e-09	-0.410567	1.55169
10572599	chr1:10572599:A:G	2.89536e-09	-1.2066e-10	0.587954
10572794	chr1:10572794:C:T	3.5701e-10	-1.2066e-10	-1.50514
10572898	chr1:10572898:C:T	5.49056e-09	-1.2066e-10	1.22788
10573188	chr1:10573188:G:A	2.12635e-09	-1.23708	1.51633
10573216	chr1:10573216:G:A	5.26982e-09	-0.410389	1.59723
10573396	chr1:10573396:G:A	6.02096e-09	-0.363697	1.68379
10573432	chr1:10573432:A:G	3.40966e-10	0.0579338	-1.60906
10573465	chr1:10573465:C:G	3.5232e-10	-1.2066e-10	-1.51837
10573486	chr1:10573486:C:A	4.86848e-09	-0.457177	1.5648
10573594	chr1:10573594:G:A	3.76738e-10	-0.264017	-1.18734
10573965	chr1:10573965:G:A	9.55316e-10	-1.2066e-10	-0.520867
10574114	chr1:10574114:T:C	1.79237e-09	-0.462122	0.570508
10574509	chr1:10574509:T:G	3.23977e-09	-1.2066e-10	0.700348
10574729	chr1:10574729:G:A	3.47317e-10	-1.2066e-10	-1.53267
10575064	chr1:10575064:G:A	2.93775e-10	-0.216919	-1.48318
10575202	chr1:10575202:A:G	3.13444e-10	-1.2066e-10	-1.63529
10575271	chr1:10575271:C:T	1.47262e-10	-1.45301	-0.937682
10575305	chr1:10575305:C:T	4.95077e-10	0.026928	-1.20512
10575599	chr1:10575599:T:C	4.88966e-10	-0.579025	-0.611591
10575944	chr1:10575944:C:T	1.35777e-09	-1.2066e-10	-0.169313
10576386	chr1:10576386:G:A	5.27979e-09	-0.413615	1.60235
10576817	chr1:10576817:C:T	6.73847e-11	-1.60442	-1.56807
10576898	chr1:10576898:A:T	5.21754e-09	-0.519441	1.69631
10577021	chr1:10577021:C:T	3.67324e-10	-1.2066e-10	-1.47666
10577213	chr1:10577213:A:G	3.48116e-10	-1.2066e-10	-1.53037
10577217	chr1:10577217:C:T	2.77767e-09	0.546459	-6.34265e-10
10577279	chr1:10577279:C:T	3.54259e-10	-1.2066e-10	-1.51288
10578145	chr1:10578145:G:A	1.10855e-08	-1.00998	2.94046
10578547	chr1:10578547:C:T	2.70733e-10	-1.0467	-0.735073
10578684	chr1:10578684:A:T	6.14366e-10	-1.2066e-10	-0.962319
10579441	chr1:10579441:C:T	3.36616e-10	-1.2066e-10	-1.56397
10579593	chr1:10579593:C:T	8.30405e-11	-1.57068	-1.3929
10579654	chr1:10579654:G:A	3.57021e-10	-1.2066e-10	-1.50512
10580276	chr1:10580276:A:G	1.35072e-09	-1.24735	1.07283
10580327	chr1:10580327:C:T	5.4574e-10	-1.08077	-6.34265e-10
10580381	chr1:10580381:C:T	2.78371e-09	-0.978329	1.52696
10580435	chr1:10580435:G:C	5.86833e-10	-1.2066e-10	-1.00817
10581446	chr1:10581446:C:T	3.53784e-10	-1.2066e-10	-1.51422
10581746	chr1:10581746:TTAATTTA:T	2.91572e-10	-0.386045	-1.32158
10582011	chr1:10582011:GATTAA:G	3.04272e-10	-1.59998	-0.0650065
10582175	chr1:10582175:A:G	3.44482e-10	-1.2066e-10	-1.54087
10582449	chr1:10582449:A:G	4.57073e-10	-1.56078	0.302709
10582826	chr1:10582826:C:T	5.51584e-10	0.536973	-1.60709
10583140	chr1:10583140:G:A	2.10363e-10	-1.19976	-0.834318
10583376	chr1:10583376:C:T	4.69883e-10	-1.2066e-10	-1.23042
10583410	chr1:10583410:TG:T	6.11933e-10	-1.2066e-10	-0.966287
10583617	chr1:10583617:C:T	7.62218e-10	-1.2066e-10	-0.746676
10583620	chr1:10583620:T:G	6.43669e-10	-1.2066e-10	-0.915725
10583913	chr1:10583913:G:A	8.0591e-10	-1.2066e-10	-0.690937
10584092	chr1:10584092:G:A	3.82432e-10	-0.223046	-1.21331
10584111	chr1:10584111:T:C	3.16997e-10	-1.2066e-10	-1.62402
10584284	chr1:10584284:A:G	3.72948e-10	-1.2066e-10	-1.46147
10584294	chr1:10584294:G:A	7.59437e-11	-1.44018	-1.61273
10584341	chr1:10584341:C:T	8.26244e-11	-1.39833	-1.57028
10584437	chr1:10584437:T:C	8.30772e-11	-1.40206	-1.56108
10584932	chr1:10584932:A:G	3.32824e-10	-1.2066e-10	-1.57529
10585565	chr1:10585565:C:T	7.58602e-10	-1.2066e-10	-0.751431
10585599	chr1:10585599:G:C	6.57969e-11	-1.56313	-1.63321
10585677	chr1:10585677:C:T	1.7418e-10	-0.727623	-1.4952
10585764	chr1:10585764:T:C	3.40941e-10	-1.2066e-10	-1.5512
10585967	chr1:10585967:A:T	3.90693e-10	-1.2066e-10	-1.41499
10586329	chr1:10586329:T:C	6.23421e-10	-0.947686	-6.34265e-10
10586519	chr1:10586519:C:T	5.47455e-10	-1.07763	-6.34265e-10
10587223	chr1:10587223:G:A	1.09933e-10	-1.04937	-1.63367
10587238	chr1:10587238:C:T	4.3184e-10	-1.2066e-10	-1.31485
10587867	chr1:10587867:C:T	9.64313e-11	-1.17859	-1.63549
10588006	chr1:10588006:C:T	4.55524e-10	-1.26146	-6.34265e-10
10588043	chr1:10588043:TG:T	6.87353e-10	-1.2066e-10	-0.850062
10588359	chr1:10588359:A:T	3.13378e-10	-1.2066e-10	-1.6355
10588437	chr1:10588437:T:TA	4.93687e-10	-1.2066e-10	-1.18101
10588748	chr1:10588748:G:A	3.39569e-10	-1.2066e-10	-1.55523
10588997	chr1:10588997:G:A	5.03509e-10	-1.16131	-6.34265e-10
10589119	chr1:10589119:C:T	3.45982e-10	-1.2066e-10	-1.53652
10589166	chr1:10589166:G:A	1.42829e-10	-0.816205	-1.60506
10589200	chr1:10589200:A:G	3.14024e-10	-1.2066e-10	-1.63344
10589310	chr1:10589310:G:A	4.68201e-10	-1.23401	-6.34265e-10
10589908	chr1:10589908:C:A	1.04176e-10	-1.12676	-1.61007
10590011	chr1:10590011:C:T	1.10434e-10	-1.06773	-1.61077
10590068	chr1:10590068:G:A	1.06311e-10	-1.11267	-1.60387
10590144	chr1:10590144:G:A	8.38055e-11	-1.3777	-1.57671
10590291	chr1:10590291:G:A	3.49092e-09	-1.2066e-10	0.77501
10590325	chr1:10590325:T:C	4.51143e-10	-1.2066e-10	-1.27113
10590428	chr1:10590428:C:T	4.41811e-10	-1.29203	-6.34265e-10
10590645	chr1:10590645:A:G	4.46234e-10	-1.2066e-10	-1.28207
10590690	chr1:10590690:T:C	6.98848e-09	-1.2066e-10	1.46911
10591320	chr1:10591320:A:T	4.75135e-10	-1.2066e-10	-1.21931
10591363	chr1:10591363:C:CT	7.28832e-11	-1.50795	-1.58611
10591403	chr1:10591403:C:T	6.32127e-11	-1.60265	-1.63375
10591532	chr1:10591532:T:C	4.86594e-10	-1.19548	-6.34265e-10
10591546	chr1:10591546:T:C	4.86627e-10	-1.24456	0.0491441
10591610	chr1:10591610:C:T	3.3439e-10	-1.2066e-10	-1.5706
10592250	chr1:10592250:T:C	1.47153e-09	-1.2066e-10	-0.0888503
10592488	chr1:10592488:G:A	7.29782e-11	-1.60457	-1.48818
10592548	chr1:10592548:G:A	2.14454e-10	-0.869236	-1.14558
10592920	chr1:10592920:T:C	2.86832e-10	-0.304044	-1.41997
10593157	chr1:10593157:AT:A	4.32951e-10	-1.2066e-10	-1.31229
10593565	chr1:10593565:T:C	1.79045e-10	-1.3459	-0.849374
10594312	chr1:10594312:A:G	9.82349e-11	-1.42464	-1.37091
10594495	chr1:10594495:C:T	1.44092e-10	-1.59285	-0.819606
10594631	chr1:10594631:T:C	2.37493e-10	-0.338646	-1.57413
10594780	chr1:10594780:G:A	4.01529e-10	-0.135242	-1.25239
10595652	chr1:10595652:G:A	5.6018e-10	0.578826	-1.63348
10595862	chr1:10595862:A:AG	2.23241e-10	-1.5156	-0.459054
10596267	chr1:10596267:C:T	2.54538e-10	-1.60455	-0.238905
10596278	chr1:10596278:C:T	7.21582e-11	-1.59493	-1.50912
10596470	chr1:10596470:G:A	5.06963e-10	-1.2066e-10	-1.15447
10596607	chr1:10596607:G:T	6.63287e-11	-1.57209	-1.6162
10596770	chr1:10596770:T:C	4.9867e-10	-1.2066e-10	-1.17096
10597327	chr1:10597327:A:G	3.48153e-08	-1.2066e-10	3.0749
10597410	chr1:10597410:A:G	1.78923e-10	-1.57514	-0.620815
10597547	chr1:10597547:C:T	4.09982e-09	-1.2066e-10	0.93579
10597855	chr1:10597855:T:C	4.56355e-09	-1.2066e-10	1.04295
10597863	chr1:10597863:T:C	3.35197e-10	-1.56819	-6.34265e-10
10598145	chr1:10598145:G:A	5.94446e-10	0.630564	-1.62584
10598164	chr1:10598164:T:C	3.06097e-08	0.0442005	2.90196
10598291	chr1:10598291:C:T	3.56467e-09	-1.2066e-10	0.795916
10598310	chr1:10598310:C:T	4.61689e-10	-1.2066e-10	-1.24802
10598792	chr1:10598792:C:T	4.72677e-10	-1.2066e-10	-1.2245
10598876	chr1:10598876:CCT:C	6.61194e-10	0.645538	-1.5344
10598899	chr1:10598899:A:G	3.60732e-10	-1.2066e-10	-1.49477
10599095	chr1:10599095:C:T	3.34347e-10	-1.57073	-6.34265e-10
10599120	chr1:10599120:A:G	4.47791e-10	-1.2066e-10	-1.27858
10599281	chr1:10599281:C:G	9.34273e-10	-0.54314	-6.34265e-10
10600423	chr1:10600423:A:G	5.95315e-10	-1.2066e-10	-0.993819
10600958	chr1:10600958:C:T	3.23277e-10	-1.6044	-6.34265e-10
10601130	chr1:10601130:C:T	3.88576e-10	-1.2066e-10	-1.42042
10601183	chr1:10601183:A:C	5.72129e-10	-1.2066e-10	-1.03355
10601502	chr1:10601502:C:T	3.28536e-10	-1.58826	-6.34265e-10
10601605	chr1:10601605:G:A	3.85238e-09	-1.2066e-10	0.873536
10601654	chr1:10601654:TTGTCC:T	1.19343e-09	-1.2066e-10	-0.298321
10603516	chr1:10603516:C:T	1.92195e-07	-0.00701449	4.79037
10603539	chr1:10603539:CAGTTCAGG:C	1.29172e-09	-0.219179	-6.34265e-10
10603802	chr1:10603802:A:G	3.31329e-10	-1.2066e-10	-1.5798
10603821	chr1:10603821:A:T	3.49503e-10	-1.2066e-10	-1.5264
10604004	chr1:10604004:A:G	4.08849e-10	-1.2066e-10	-1.36956
10604122	chr1:10604122:G:A	3.24181e-10	-1.2066e-10	-1.60161
10604509	chr1:10604509:G:A	1.6815e-10	-1.54921	-0.708842
10604522	chr1:10604522:G:T	3.77019e-10	-1.45061	-6.34265e-10
10604651	chr1:10604651:G:A	3.23838e-10	-1.60267	-6.34265e-10
10604666	chr1:10604666:T:C	9.69825e-10	-1.2066e-10	-0.505793
10604862	chr1:10604862:G:A	4.01443e-10	-1.2066e-10	-1.38784
10606460	chr1:10606460:T:G	2.15085e-10	-1.4801	-0.531779
10606535	chr1:10606535:TG:T	4.52683e-10	0.126788	-1.39451
10606589	chr1:10606589:C:T	1.22319e-09	0.414769	-0.688462
10606678	chr1:10606678:A:G	1.52321e-09	-0.778503	0.72417
10606700	chr1:10606700:A:G	3.35373e-10	-1.2066e-10	-1.56767
10609041	chr1:10609041:C:G	2.04957e-09	-0.654491	0.896969
10609453	chr1:10609453:A:G	3.16922e-10	-1.2066e-10	-1.62425
10609460	chr1:10609460:T:A	4.70983e-10	0.192353	-1.42044
10609600	chr1:10609600:A:G	3.14167e-10	-1.2066e-10	-1.63298
10609727	chr1:10609727:G:A	9.0996e-10	-1.2066e-10	-0.569509
10609767	chr1:10609767:C:A	3.20739e-09	-1.2066e-10	0.690305
10609778	chr1:10609778:G:A	3.58144e-10	-1.2066e-10	-1.50197
10610149	chr1:10610149:A:C	2.7394e-08	-1.2066e-10	2.83517
10610433	chr1:10610433:C:G	1.48997e-09	-1.2066e-10	-0.0763971
10610572	chr1:10610572:C:T	3.86226e-10	-1.2066e-10	-1.42649
10611265	chr1:10611265:C:T	3.24663e-10	-1.2066e-10	-1.60012
10611266	chr1:10611266:A:G	1.37905e-10	-1.50066	-0.955681
10611370	chr1:10611370:C:T	2.45095e-10	-0.409339	-1.47193
10611508	chr1:10611508:G:A	7.60384e-11	-1.58319	-1.46848
10612017	chr1:10612017:C:T	3.57392e-10	-1.2066e-10	-1.50407
10612372	chr1:10612372:C:G	6.79085e-10	0.117316	-0.979479
10612560	chr1:10612560:C:A	4.37149e-10	-1.30263	-6.34265e-10
10612878	chr1:10612878:A:G	6.64583e-10	0.110091	-0.99384
10612924	chr1:10612924:G:A	3.4979e-10	-1.2066e-10	-1.52558
10613120	chr1:10613120:G:A	4.3649e-10	-1.30414	-6.34265e-10
10613137	chr1:10613137:G:A	5.73392e-10	-1.53302	0.501677
10613339	chr1:10613339:A:G	3.29413e-10	-1.5856	-6.34265e-10
10613689	chr1:10613689:C:T	1.00043e-08	-1.2066e-10	1.82786
10614203	chr1:10614203:C:T	9.86033e-09	-1.2066e-10	1.81337
10614449	chr1:10614449:G:GTT	3.91344e-10	-1.2066e-10	-1.41332
10614625	chr1:10614625:T:C	3.15069e-10	-1.2066e-10	-1.63012
10617367	chr1:10617367:C:G	8.36885e-10	-1.2066e-10	-0.653222
10617480	chr1:10617480:C:T	4.48365e-10	-1.2066e-10	-1.2773
10618300	chr1:10618300:T:A	3.86229e-10	-1.2066e-10	-1.42648
10618382	chr1:10618382:G:T	3.62585e-10	-1.2066e-10	-1.48965
10618553	chr1:10618553:G:A	1.31883e-09	-0.42162	0.223211
10618674	chr1:10618674:C:T	2.83414e-09	-1.2066e-10	0.566583
10618786	chr1:10618786:C:T	1.56658e-09	-0.277101	0.25084
10618982	chr1:10618982:A:G	3.31854e-10	-1.2066e-10	-1.57821
10619528	chr1:10619528:C:T	3.27449e-09	-1.2066e-10	0.711008
10619557	chr1:10619557:C:T	1.5123e-10	-1.58306	-0.781045
10619980	chr1:10619980:C:T	3.10826e-09	-0.123314	0.782224
10619983	chr1:10619983:C:T	4.81417e-10	-1.2066e-10	-1.20618
10620761	chr1:10620761:T:C	5.03099e-10	-1.16212	-6.34265e-10
10621007	chr1:10621007:G:C	3.1478e-10	-1.2066e-10	-1.63104
10621082	chr1:10621082:C:T	3.24382e-10	-1.2066e-10	-1.60099
10621496	chr1:10621496:G:A	1.17916e-07	-1.2066e-10	4.29482
10621572	chr1:10621572:C:T	1.64458e-09	-1.2066e-10	0.0223304
10622187	chr1:10622187:C:T	1.21736e-09	-1.54709	1.26862
10622800	chr1:10622800:C:T	1.47354e-10	-1.27891	-1.11116
10622843	chr1:10622843:G:A	3.24819e-09	-1.2066e-10	0.702945
10623109	chr1:10623109:G:A	3.63631e-10	-1.2066e-10	-1.48677
10623185	chr1:10623185:C:T	1.1049e-10	-1.46309	-1.21489
10623615	chr1:10623615:C:T	5.96469e-10	-0.991882	-6.34265e-10
10623626	chr1:10623626:G:T	1.96475e-08	0.0593503	2.44344
10623657	chr1:10623657:C:T	2.3554e-09	-1.2066e-10	0.381557
10623980	chr1:10623980:C:A	7.02745e-10	-1.2066e-10	-0.827915
10624356	chr1:10624356:G:A	1.51446e-09	-1.2066e-10	-0.0600921
10624365	chr1:10624365:C:A	3.98992e-10	-1.2066e-10	-1.39397
10624855	chr1:10624855:C:G	3.31748e-10	-1.2066e-10	-1.57853
10625185	chr1:10625185:G:A	5.23392e-09	-1.2066e-10	1.18001
10625873	chr1:10625873:C:T	3.04729e-09	-0.0605265	0.699625
10626512	chr1:10626512:C:T	3.2239e-09	-1.2066e-10	0.695437
10627015	chr1:10627015:C:T	9.21713e-10	-0.556675	-6.34265e-10
10627669	chr1:10627669:G:C	2.68329e-08	0.127076	2.6874
10628870	chr1:10628870:T:G	2.81028e-09	-1.2066e-10	0.558131
10629621	chr1:10629621:G:A	1.08833e-09	-0.390512	-6.34265e-10
10629726	chr1:10629726:C:T	6.09923e-10	-1.2066e-10	-0.969577
10629867	chr1:10629867:C:T	9.86287e-11	-1.50502	-1.28652
10630825	chr1:10630825:C:G	3.36625e-10	-1.2066e-10	-1.56394
10630826	chr1:10630826:C:T	1.45195e-08	-0.0437404	2.24408
10631673	chr1:10631673:A:G	1.35836e-09	-1.2066e-10	-0.168876
10631772	chr1:10631772:G:A	1.00954e-09	-0.465659	-6.34265e-10
10631880	chr1:10631880:G:C	4.98814e-10	-1.17068	-6.34265e-10
10632240	chr1:10632240:T:C	9.92936e-11	-1.41914	-1.36569
10632325	chr1:10632325:T:A	1.04162e-10	-1.41313	-1.32382
10632326	chr1:10632326:C:A	1.0375e-10	-1.4171	-1.32382
10632784	chr1:10632784:G:A	5.37333e-10	-1.09629	-6.34265e-10
10633237	chr1:10633237:A:G	1.0432e-10	-1.43346	-1.30198
10633803	chr1:10633803:C:T	3.68913e-10	-1.2066e-10	-1.47235
10633872	chr1:10633872:C:T	4.41007e-10	-1.2066e-10	-1.29385
10633983	chr1:10633983:A:G	3.3258e-10	-1.2066e-10	-1.57603
10634068	chr1:10634068:G:A	1.85245e-08	0.231055	2.21288
10634217	chr1:10634217:C:G	9.90284e-11	-1.43166	-1.35584
10634339	chr1:10634339:C:T	4.63774e-09	-1.2066e-10	1.05907
10634850	chr1:10634850:C:T	5.67163e-10	0.592339	-1.6346
10635551	chr1:10635551:G:A	3.32943e-10	-1.2066e-10	-1.57494
10635884	chr1:10635884:A:C	3.16322e-10	-1.2066e-10	-1.62615
10636340	chr1:10636340:G:C	3.14848e-10	-1.2066e-10	-1.63082
10637335	chr1:10637335:C:T	2.06734e-10	-0.799411	-1.25207
10637406	chr1:10637406:C:A	3.24667e-10	-1.60011	-6.34265e-10
10638639	chr1:10638639:G:A	3.25472e-10	-1.2066e-10	-1.59763
10638871	chr1:10638871:C:T	1.10313e-09	-1.2066e-10	-0.377002
10639009	chr1:10639009:G:C	1.22032e-10	-1.35566	-1.22297
10640391	chr1:10640391:T:C	3.13407e-10	-1.2066e-10	-1.63541
10640560	chr1:10640560:A:G	1.28817e-09	-1.2066e-10	-0.221928
10640748	chr1:10640748:T:C	3.89326e-10	-1.60542	0.186924
10640798	chr1:10640798:G:A	3.23909e-10	-1.60245	-6.34265e-10
10641381	chr1:10641381:C:A	2.45784e-10	-1.60056	-0.277892
10641567	chr1:10641567:C:G	1.15109e-09	-1.57994	1.2455
10641752	chr1:10641752:G:T	3.26043e-10	-1.59588	-6.34265e-10
10641762	chr1:10641762:C:G	5.41461e-10	-1.2066e-10	-1.08864
10641809	chr1:10641809:G:A	2.84039e-10	-1.4018	-0.331998
10642062	chr1:10642062:G:C	4.6024e-10	-1.2066e-10	-1.25116
10642214	chr1:10642214:G:A	4.69208e-10	-1.2066e-10	-1.23186
10642450	chr1:10642450:G:A	5.03487e-10	-1.2066e-10	-1.16135
10642655	chr1:10642655:C:T	6.37905e-11	-1.59616	-1.63115
10643346	chr1:10643346:G:A	4.08275e-10	-1.2066e-10	-1.37097
10643571	chr1:10643571:C:T	1.27423e-10	-1.10097	-1.43442
10644013	chr1:10644013:T:C	4.01348e-10	-1.2066e-10	-1.38808
10644100	chr1:10644100:A:C	7.61184e-10	-1.2066e-10	-0.748033
10644490	chr1:10644490:A:T	1.48168e-10	-1.02135	-1.36321
10644509	chr1:10644509:G:A	9.91118e-10	-1.2066e-10	-0.484075
10644631	chr1:10644631:C:T	6.84064e-11	-1.54309	-1.61435
10644831	chr1:10644831:G:C	1.61941e-10	-1.58368	-0.712
10644911	chr1:10644911:C:T	3.27875e-10	-1.59028	-6.34265e-10
10645053	chr1:10645053:G:A	9.79503e-11	-1.60087	-1.19758
10645256	chr1:10645256:C:T	3.15266e-10	-1.2066e-10	-1.62949
10645516	chr1:10645516:C:T	7.11212e-10	-1.2066e-10	-0.815939
10645546	chr1:10645546:G:T	9.80547e-10	-1.2066e-10	-0.494799
10645803	chr1:10645803:G:A	2.25501e-10	-0.834124	-1.13046
10645823	chr1:10645823:A:G	3.16737e-10	-1.3848	-0.240042
10646110	chr1:10646110:G:A	3.23323e-10	-1.60426	-6.34265e-10
10646425	chr1:10646425:A:G	1.89641e-09	0.164806	-6.34265e-10
10646866	chr1:10646866:G:A	1.67528e-09	-1.2066e-10	0.0408248
10647125	chr1:10647125:G:A	4.32326e-10	-1.2066e-10	-1.31373
10647202	chr1:10647202:C:T	4.33693e-10	-1.2066e-10	-1.31057
10647562	chr1:10647562:G:A	4.8619e-10	-1.2066e-10	-1.19631
10647755	chr1:10647755:G:A	2.14773e-10	-1.18632	-0.827008
10647872	chr1:10647872:C:T	5.82517e-10	-1.2066e-10	-1.01555
10647971	chr1:10647971:G:A	6.19841e-10	-1.2066e-10	-0.953446
10648085	chr1:10648085:A:G	2.17551e-10	-1.4038	-0.59667
10648558	chr1:10648558:G:C	3.13661e-10	-1.2066e-10	-1.6346
10648676	chr1:10648676:C:G	3.37044e-10	-1.2066e-10	-1.5627
10648955	chr1:10648955:G:A	1.10674e-08	-1.2066e-10	1.92885
10649210	chr1:10649210:C:T	6.37835e-11	-1.6011	-1.62632
10649354	chr1:10649354:G:C	7.14966e-09	-1.2066e-10	1.49191
10649456	chr1:10649456:G:A	3.13749e-10	-1.2066e-10	-1.63431
10650043	chr1:10650043:A:G	5.35095e-10	-1.2066e-10	-1.10046
10650198	chr1:10650198:G:A	2.09416e-10	-1.47096	-0.567628
10650792	chr1:10650792:G:GC	3.57939e-10	-1.41434	-0.0882019
10651221	chr1:10651221:C:T	2.11259e-10	-1.39295	-0.636876
10651594	chr1:10651594:C:T	3.14404e-10	-1.2066e-10	-1.63223
10651650	chr1:10651650:G:A	4.65357e-10	-1.2066e-10	-1.2401
10651853	chr1:10651853:T:C	2.57573e-09	0.47098	-6.34265e-10
10651973	chr1:10651973:G:T	7.89268e-10	-0.711803	-6.34265e-10
10651974	chr1:10651974:C:A	7.94375e-10	-0.705353	-6.34265e-10
10652380	chr1:10652380:G:C	3.58631e-10	-1.2066e-10	-1.50061
10653133	chr1:10653133:G:A	5.14498e-10	-1.2066e-10	-1.13972
10653248	chr1:10653248:G:T	6.96043e-10	-1.2066e-10	-0.837497
10653750	chr1:10653750:G:A	4.33626e-10	-1.31073	-6.34265e-10
10654137	chr1:10654137:G:A	1.44674e-09	-1.2066e-10	-0.10584
10654164	chr1:10654164:C:T	4.32743e-10	-1.31276	-6.34265e-10
10654237	chr1:10654237:G:C	1.16066e-10	-0.993283	-1.63546
10654345	chr1:10654345:C:T	1.12901e-10	-1.03354	-1.62286
10654379	chr1:10654379:C:T	2.01671e-10	-0.866871	-1.2094
10654854	chr1:10654854:T:C	8.0708e-11	-1.43643	-1.55564
10654911	chr1:10654911:G:A	1.26699e-09	-1.2066e-10	-0.23851
10655195	chr1:10655195:A:T	6.41021e-10	-1.2066e-10	-0.919847
10655853	chr1:10655853:C:T	4.39581e-10	-1.2066e-10	-1.29709
10656105	chr1:10656105:G:T	7.5814e-09	-1.2066e-10	1.55054
10656193	chr1:10656193:G:A	3.4777e-10	-1.2066e-10	-1.53137
10656685	chr1:10656685:G:A	8.02106e-10	-1.2066e-10	-0.695668
10657134	chr1:10657134:GA:G	3.87046e-10	-1.2066e-10	-1.42437
10657363	chr1:10657363:C:T	3.46967e-10	-1.2066e-10	-1.53368
10657398	chr1:10657398:C:T	4.41104e-10	-1.29363	-6.34265e-10
10657414	chr1:10657414:T:G	1.26633e-09	-1.2066e-10	-0.239027
10657679	chr1:10657679:C:T	7.71701e-09	-1.2066e-10	1.56827
10657999	chr1:10657999:T:C	9.71525e-10	-1.2066e-10	-0.504042
10658168	chr1:10658168:G:A	4.6751e-10	-1.2066e-10	-1.23549
10658320	chr1:10658320:G:A	4.87986e-10	-1.19262	-6.34265e-10
10658498	chr1:10658498:A:G	4.67584e-10	-1.2066e-10	-1.23533
10658878	chr1:10658878:G:A	3.18652e-10	-1.2066e-10	-1.61881
10658976	chr1:10658976:C:T	4.44605e-10	-1.2066e-10	-1.28572
10659101	chr1:10659101:TC:T	1.67775e-10	-0.922467	-1.33782
10659321	chr1:10659321:GT:G	1.53549e-10	-1.15515	-1.19374
10659327	chr1:10659327:TGTCATGG:T	1.57517e-10	-1.13339	-1.18999
10659384	chr1:10659384:G:A	7.16427e-09	-1.2066e-10	1.49395
10659393	chr1:10659393:C:T	3.64237e-10	-1.2066e-10	-1.4851
10659414	chr1:10659414:G:T	3.41723e-10	-1.2066e-10	-1.54891
10659464	chr1:10659464:A:G	4.35287e-10	-1.2066e-10	-1.3069
10659481	chr1:10659481:G:C	1.08214e-09	-1.2066e-10	-0.39621
10659492	chr1:10659492:G:A	1.48626e-10	-1.5998	-0.781675
10659512	chr1:10659512:G:A	8.0051e-10	-1.2066e-10	-0.697661
10659588	chr1:10659588:A:G	2.13877e-09	-0.649824	0.9349
10659592	chr1:10659592:G:C	3.38861e-10	-1.2066e-10	-1.55732
10659637	chr1:10659637:G:A	5.73183e-10	-1.2066e-10	-1.0317
10659761	chr1:10659761:G:A	5.28025e-10	-1.11377	-6.34265e-10
10660248	chr1:10660248:A:G	3.63639e-10	-1.48675	-6.34265e-10
10660397	chr1:10660397:C:T	5.95942e-09	-1.2066e-10	1.30982
10660544	chr1:10660544:G:A	3.40922e-10	-1.55126	-6.34265e-10
10660637	chr1:10660637:T:G	3.36237e-10	-1.2066e-10	-1.56509
10660718	chr1:10660718:A:T	3.16534e-10	-1.2066e-10	-1.62548
10660848	chr1:10660848:C:T	4.80979e-10	-1.20709	-6.34265e-10
10660873	chr1:10660873:G:A	5.11958e-10	-1.2066e-10	-1.14467
10660905	chr1:10660905:C:T	3.13822e-10	-1.2066e-10	-1.63408
10661136	chr1:10661136:G:A	6.46184e-11	-1.59139	-1.62302
10661345	chr1:10661345:G:A	8.09501e-11	-1.58459	-1.40449
10661980	chr1:10661980:T:A	3.17362e-10	-1.2066e-10	-1.62287
10662009	chr1:10662009:C:T	1.22613e-10	-1.3078	-1.26607
10662397	chr1:10662397:T:C	4.04296e-10	-1.2066e-10	-1.38076
10662447	chr1:10662447:C:T	9.41356e-11	-1.27364	-1.56453
10662553	chr1:10662553:ACT:A	3.33939e-10	-1.57195	-6.34265e-10
10662874	chr1:10662874:G:A	1.47287e-09	-1.2066e-10	-0.0879424
10662930	chr1:10662930:C:T	5.44627e-10	-1.2066e-10	-1.08281
10663050	chr1:10663050:C:T	3.57452e-10	-1.2066e-10	-1.50391
10663130	chr1:10663130:G:A	9.2024e-10	-1.2066e-10	-0.558275
10663179	chr1:10663179:G:A	3.2839e-10	-1.2066e-10	-1.58871
10663370	chr1:10663370:G:GCCTGTGT	3.32446e-10	-1.2066e-10	-1.57643
10663372	chr1:10663372:C:CTG	3.3202e-10	-1.2066e-10	-1.57771
10663763	chr1:10663763:A:G	1.30998e-09	-1.2066e-10	-0.205139
10663799	chr1:10663799:C:T	1.02009e-09	-1.2066e-10	-0.455265
10664179	chr1:10664179:G:A	1.07967e-10	-1.32601	-1.37507
10664589	chr1:10664589:G:A	3.86386e-10	-1.42607	-6.34265e-10
10664672	chr1:10664672:C:T	4.52908e-10	-1.2066e-10	-1.26722
10664841	chr1:10664841:C:T	3.30498e-10	-1.2066e-10	-1.58231
10664859	chr1:10664859:T:C	4.45152e-10	-1.2066e-10	-1.28449
10664869	chr1:10664869:C:T	4.18492e-10	-1.34625	-6.34265e-10
10665136	chr1:10665136:G:A	4.59073e-10	-1.2537	-6.34265e-10
10665330	chr1:10665330:T:C	1.07308e-10	-1.10079	-1.60642
10665441	chr1:10665441:G:A	1.66108e-10	-1.59382	-0.676447
10665756	chr1:10665756:G:C	3.15643e-10	-1.2066e-10	-1.6283
10665838	chr1:10665838:A:AAATG	1.00904e-10	-1.14397	-1.62477
10666093	chr1:10666093:T:C	4.52457e-10	-1.2066e-10	-1.26822
10666563	chr1:10666563:C:T	5.34424e-10	-1.42103	0.319312
10666576	chr1:10666576:C:T	1.55508e-09	-0.033628	-6.34265e-10
10666632	chr1:10666632:G:A	3.10521e-10	-0.682995	-0.961664
10666963	chr1:10666963:T:C	3.71223e-10	-1.38968	-0.0764254
10667288	chr1:10667288:C:T	4.84259e-10	-1.20029	-6.34265e-10
10667434	chr1:10667434:C:T	1.12023e-10	-1.31669	-1.34752
10667560	chr1:10667560:G:A	1.09939e-10	-1.33809	-1.3449
10667716	chr1:10667716:A:G	1.04326e-10	-1.12046	-1.61493
10667991	chr1:10667991:C:T	2.77206e-10	-1.14302	-0.615128
10668084	chr1:10668084:C:T	9.24163e-11	-1.6054	-1.25121
10668176	chr1:10668176:T:C	3.15069e-10	-1.2066e-10	-1.63012
10668490	chr1:10668490:C:T	1.17282e-10	-1.38143	-1.2369
10668602	chr1:10668602:T:C	5.8289e-10	-1.2066e-10	-1.01491
10669038	chr1:10669038:C:G	1.2252e-10	-1.35594	-1.2187
10669270	chr1:10669270:G:A	3.18244e-10	-1.2066e-10	-1.62009
10669324	chr1:10669324:C:T	1.01674e-10	-1.4234	-1.33773
10669543	chr1:10669543:G:A	9.35799e-11	-1.33313	-1.51096
10669718	chr1:10669718:C:A	3.14964e-10	-1.2066e-10	-1.63045
10669846	chr1:10669846:G:A	3.14973e-10	-1.2066e-10	-1.63042
10669945	chr1:10669945:A:G	1.35841e-10	-0.994972	-1.47645
10670078	chr1:10670078:A:T	1.34661e-10	-0.90502	-1.57513
10670204	chr1:10670204:C:T	1.04307e-10	-1.41287	-1.3227
10670592	chr1:10670592:A:T	6.57169e-10	-0.894968	-6.34265e-10
10670853	chr1:10670853:C:T	1.72367e-09	0.0693033	-6.34265e-10
10670909	chr1:10670909:C:A	1.91922e-09	-1.2066e-10	0.176765
10671250	chr1:10671250:AAG:A	1.00013e-10	-1.45665	-1.32095
10671310	chr1:10671310:G:A	3.2967e-09	-1.2066e-10	0.717767
10671327	chr1:10671327:C:T	3.26493e-10	-1.2066e-10	-1.5945
10671422	chr1:10671422:C:G	3.29316e-10	-1.2066e-10	-1.58589
10671568	chr1:10671568:A:G	2.00158e-10	-1.15733	-0.926476
10671763	chr1:10671763:C:T	3.23155e-10	-1.60478	-6.34265e-10
10671777	chr1:10671777:C:T	3.3147e-10	-1.2066e-10	-1.57937
10671872	chr1:10671872:G:A	9.52913e-11	-1.38421	-1.44177
10672074	chr1:10672074:C:T	9.37689e-11	-1.32251	-1.51957
10672233	chr1:10672233:C:T	3.23164e-10	-1.60475	-6.34265e-10
10672321	chr1:10672321:C:T	6.53866e-10	0.0237949	-0.923802
10673022	chr1:10673022:G:A	3.94559e-10	-1.40514	-6.34265e-10
10673024	chr1:10673024:T:C	1.10542e-10	-1.47612	-1.20139
10673075	chr1:10673075:G:A	1.36314e-09	-1.2066e-10	-0.16536
10674083	chr1:10674083:A:T	4.53222e-10	-1.26653	-6.34265e-10
10674278	chr1:10674278:G:A	2.85269e-10	-0.936213	-0.793265
10674727	chr1:10674727:C:T	3.49015e-10	-1.2066e-10	-1.52779
10674743	chr1:10674743:A:G	1.85073e-10	-1.24473	-0.917434
10674761	chr1:10674761:T:C	3.1749e-10	-1.2066e-10	-1.62246
10674794	chr1:10674794:G:T	3.54384e-10	-1.2066e-10	-1.51253
10674901	chr1:10674901:C:T	3.3185e-10	-1.57823	-6.34265e-10
10674905	chr1:10674905:G:T	3.30292e-10	-1.2066e-10	-1.58293
10675421	chr1:10675421:G:C	3.95007e-10	-1.2066e-10	-1.40401
10675489	chr1:10675489:G:C	4.01111e-10	-1.38867	-6.34265e-10
10676377	chr1:10676377:A:G	2.95268e-10	-1.19324	-0.501783
10676750	chr1:10676750:C:T	4.16858e-10	-1.35016	-6.34265e-10
10676936	chr1:10676936:C:T	1.66626e-09	0.0354285	-6.34265e-10
10676988	chr1:10676988:T:C	5.81007e-10	-1.26957	0.251422
10677384	chr1:10677384:G:A	3.679e-10	-1.2066e-10	-1.4751
10677385	chr1:10677385:C:A	6.40672e-11	-1.59126	-1.63171
10677505	chr1:10677505:C:T	6.75647e-11	-1.58972	-1.5801
10677616	chr1:10677616:C:T	6.66451e-11	-1.59078	-1.59275
10677758	chr1:10677758:G:A	1.40826e-09	-1.2066e-10	-0.132802
10677784	chr1:10677784:C:T	6.85938e-10	-1.2066e-10	-0.852121
10677875	chr1:10677875:C:T	1.30559e-10	-1.58358	-0.927506
10677942	chr1:10677942:T:C	6.27553e-09	-1.2066e-10	1.3615
10678175	chr1:10678175:A:C	5.07531e-10	-1.2066e-10	-1.15335
10678194	chr1:10678194:G:A	8.02971e-11	-1.46459	-1.53259
10678210	chr1:10678210:G:A	1.16471e-09	-1.2066e-10	-0.322683
10678474	chr1:10678474:G:A	6.30335e-11	-1.60378	-1.63546
10678503	chr1:10678503:GC:G	6.30409e-11	-1.60373	-1.6354
10678560	chr1:10678560:C:T	2.06427e-09	0.249623	-6.34265e-10
10678790	chr1:10678790:A:T	4.74224e-10	-1.22123	-6.34265e-10
10679198	chr1:10679198:T:C	6.3186e-11	-1.60418	-1.63264
10679241	chr1:10679241:G:A	5.01025e-10	-1.16625	-6.34265e-10
10679466	chr1:10679466:C:T	1.54296e-10	-0.958299	-1.38574
10679483	chr1:10679483:T:C	1.53249e-10	-0.809874	-1.54097
10679806	chr1:10679806:C:A	7.68606e-11	-1.52135	-1.51956
10680348	chr1:10680348:C:T	7.33535e-11	-1.4521	-1.63552
10680387	chr1:10680387:T:A	7.60663e-11	-1.60484	-1.44647
10680556	chr1:10680556:C:T	1.4021e-09	-1.2066e-10	-0.13718
10680569	chr1:10680569:G:T	1.16771e-10	-1.58912	-1.03358
10680643	chr1:10680643:G:A	5.20134e-10	-1.2066e-10	-1.12882
10680756	chr1:10680756:C:T	4.1705e-10	-1.2066e-10	-1.3497
10680863	chr1:10680863:A:C	9.97012e-11	-1.59676	-1.18397
10681062	chr1:10681062:G:A	5.06595e-10	-1.2066e-10	-1.1552
10681369	chr1:10681369:T:C	7.36728e-11	-1.60419	-1.47909
10681612	chr1:10681612:A:C	8.03324e-11	-1.47768	-1.51906
10682063	chr1:10682063:G:A	1.00654e-10	-1.20059	-1.57063
10682147	chr1:10682147:A:G	8.15892e-10	-1.2066e-10	-0.678627
10682294	chr1:10682294:C:T	3.55818e-10	-1.50849	-6.34265e-10
10682815	chr1:10682815:A:G	3.71312e-10	-1.2066e-10	-1.46587
10682859	chr1:10682859:G:A	9.40126e-11	-1.60288	-1.2366
10682922	chr1:10682922:C:T	3.18939e-10	-1.2066e-10	-1.61791
10682954	chr1:10682954:C:T	5.10635e-10	-1.14725	-6.34265e-10
10682985	chr1:10682985:T:C	8.92671e-11	-1.32822	-1.56305
10683026	chr1:10683026:A:T	3.65259e-10	-1.2066e-10	-1.4823
10683120	chr1:10683120:C:T	7.75389e-11	-1.58986	-1.44227
10683306	chr1:10683306:T:C	8.5576e-11	-1.36319	-1.57031
10683405	chr1:10683405:G:A	3.49718e-10	-1.52578	-6.34265e-10
10683570	chr1:10683570:C:T	5.1618e-10	-1.13645	-6.34265e-10
10683890	chr1:10683890:G:A	8.37111e-11	-1.52181	-1.43373
10683904	chr1:10683904:G:A	4.57402e-10	-1.2066e-10	-1.25735
10683925	chr1:10683925:G:A	3.41794e-10	-1.5487	-6.34265e-10
10684025	chr1:10684025:T:C	1.95756e-09	-1.2066e-10	0.196544
10684825	chr1:10684825:T:C	3.37937e-10	-1.56005	-6.34265e-10
10685023	chr1:10685023:G:C	5.60626e-10	-1.2066e-10	-1.05386
10685066	chr1:10685066:A:T	7.28753e-11	-1.4872	-1.60696
10685674	chr1:10685674:C:A	3.28824e-10	-1.2066e-10	-1.58739
10685752	chr1:10685752:C:T	6.47474e-10	-0.909831	-6.34265e-10
10686195	chr1:10686195:C:T	4.56196e-10	-1.2066e-10	-1.25999
10686381	chr1:10686381:G:C	5.72701e-10	-1.2066e-10	-1.03254
10686721	chr1:10686721:C:T	3.73117e-10	-1.46102	-6.34265e-10
10686856	chr1:10686856:T:C	4.92495e-10	-1.18342	-6.34265e-10
10686991	chr1:10686991:C:G	2.06041e-10	-0.917236	-1.1376
10687042	chr1:10687042:G:C	4.43941e-10	-1.2066e-10	-1.28722
10687205	chr1:10687205:T:C	1.70052e-10	-1.40234	-0.844465
10687445	chr1:10687445:G:A	1.363e-09	-0.165468	-6.34265e-10
10687585	chr1:10687585:T:C	1.19806e-10	-1.31444	-1.2826
10687592	chr1:10687592:G:T	1.14162e-10	-1.33592	-1.30937
10687837	chr1:10687837:A:G	3.23647e-10	-1.2066e-10	-1.60325
10688093	chr1:10688093:G:A	2.39392e-09	0.397779	-6.34265e-10
10688292	chr1:10688292:C:G	5.21928e-10	-1.12538	-6.34265e-10
10688335	chr1:10688335:T:C	3.18772e-10	-1.2066e-10	-1.61843
10688571	chr1:10688571:G:A	6.66882e-10	-1.2066e-10	-0.880295
10688666	chr1:10688666:A:C	7.75972e-11	-1.45558	-1.57579
10688772	chr1:10688772:G:A	3.84586e-10	-1.2066e-10	-1.43074
10689022	chr1:10689022:G:A	3.33098e-10	-1.57447	-6.34265e-10
10689768	chr1:10689768:C:G	1.6873e-09	-1.2066e-10	0.0479752
10689810	chr1:10689810:A:T	1.72992e-09	-1.2066e-10	0.0729233
10689896	chr1:10689896:C:T	5.14564e-10	-1.2066e-10	-1.13959
10689923	chr1:10689923:C:A	4.85828e-10	-1.2066e-10	-1.19705
10689968	chr1:10689968:C:T	1.90871e-09	-1.2066e-10	0.171275
10690088	chr1:10690088:G:A	1.45009e-09	-1.2066e-10	-0.103528
10690337	chr1:10690337:T:A	4.78228e-10	-1.2066e-10	-1.21282
10690375	chr1:10690375:A:G	1.7166e-10	-0.939992	-1.2974
10690547	chr1:10690547:G:A	3.60582e-10	-1.2066e-10	-1.49519
10690609	chr1:10690609:C:T	3.75704e-10	-1.45411	-6.34265e-10
10690734	chr1:10690734:G:A	4.8698e-10	-1.2066e-10	-1.19469
10691372	chr1:10691372:G:A	3.35615e-10	-1.2066e-10	-1.56694
10691522	chr1:10691522:C:T	6.68408e-11	-1.60164	-1.57895
10691664	chr1:10691664:T:C	3.78966e-10	-0.507755	-0.937707
10691957	chr1:10691957:G:A	6.19356e-10	-0.954228	-6.34265e-10
10692145	chr1:10692145:C:A	4.43189e-10	-1.2066e-10	-1.28891
10692366	chr1:10692366:A:G	6.94226e-10	-1.2066e-10	-0.840112
10692381	chr1:10692381:T:C	2.86326e-10	-0.879209	-0.84657
10692472	chr1:10692472:A:G	4.45529e-10	-0.478832	-0.804814
10692522	chr1:10692522:T:G	3.90231e-10	-0.551931	-0.864238
10692660	chr1:10692660:A:C	2.01752e-10	-1.30029	-0.775582
10692717	chr1:10692717:T:G	4.55576e-10	-1.2066e-10	-1.26135
10692933	chr1:10692933:A:G	1.85401e-10	-1.22868	-0.931714
10692975	chr1:10692975:C:T	1.0765e-09	-1.2066e-10	-0.401443
10693005	chr1:10693005:G:T	4.5628e-10	-1.2066e-10	-1.2598
10693037	chr1:10693037:T:A	8.69161e-11	-1.42462	-1.49334
10693115	chr1:10693115:A:G	4.55936e-10	-1.2066e-10	-1.26056
10693436	chr1:10693436:C:T	8.22645e-11	-1.50418	-1.46879
10693742	chr1:10693742:G:C	5.1463e-10	-1.2066e-10	-1.13946
10693919	chr1:10693919:A:G	4.61282e-10	-1.2066e-10	-1.2489
10694319	chr1:10694319:G:A	3.38698e-10	-1.2066e-10	-1.5578
10694697	chr1:10694697:G:GC	8.46545e-10	-1.2066e-10	-0.641746
10694724	chr1:10694724:C:T	1.39474e-09	-1.2066e-10	-0.142446
10694927	chr1:10694927:C:T	4.02902e-10	-1.38422	-6.34265e-10
10694978	chr1:10694978:G:T	6.53647e-11	-1.60239	-1.60054
10695937	chr1:10695937:T:A	3.27809e-10	-1.59048	-6.34265e-10
10695974	chr1:10695974:A:G	5.56813e-10	-1.2066e-10	-1.06068
10697105	chr1:10697105:G:A	5.0227e-10	-1.2066e-10	-1.16377
10697142	chr1:10697142:G:T	9.79433e-09	3.42654	-1.61989
10698000	chr1:10698000:T:C	4.70823e-10	-1.2066e-10	-1.22843
10698001	chr1:10698001:G:A	1.10003e-09	-1.2066e-10	-0.379818
10698006	chr1:10698006:C:T	9.92541e-11	-1.2794	-1.50582
10698763	chr1:10698763:T:A	6.40219e-10	-0.921098	-6.34265e-10
10698955	chr1:10698955:T:G	2.87465e-10	-1.35216	-0.369646
10698995	chr1:10698995:G:A	5.49714e-10	-1.2066e-10	-1.07351
10699171	chr1:10699171:C:T	6.92138e-11	-1.60546	-1.54025
10699540	chr1:10699540:T:C	6.18587e-10	-1.2066e-10	-0.955471
10699684	chr1:10699684:C:T	6.7333e-10	-1.26084	0.390163
10699810	chr1:10699810:G:A	3.23142e-10	-1.60482	-6.34265e-10
10700005	chr1:10700005:A:T	3.31511e-10	-1.57925	-6.34265e-10
10700191	chr1:10700191:G:A	3.18082e-10	-1.2066e-10	-1.6206
10700398	chr1:10700398:G:T	1.94742e-10	-0.4784	-1.63283
10700415	chr1:10700415:G:A	7.70355e-11	-1.42038	-1.61826
10700453	chr1:10700453:T:C	9.8644e-10	-1.50092	1.01212
10700928	chr1:10700928:T:C	4.51436e-10	-1.2066e-10	-1.27048
10701117	chr1:10701117:C:T	3.16617e-10	-1.2066e-10	-1.62522
10701232	chr1:10701232:T:C	2.28355e-09	-1.2066e-10	0.350576
10701484	chr1:10701484:C:T	1.81643e-10	-0.959363	-1.2215
10701540	chr1:10701540:C:T	3.15444e-10	-1.2066e-10	-1.62893
10701888	chr1:10701888:C:G	3.46656e-10	-1.2066e-10	-1.53458
10702018	chr1:10702018:T:C	3.38592e-10	-1.2066e-10	-1.55811
10702147	chr1:10702147:T:C	4.34839e-10	-1.59966	0.291724
10702278	chr1:10702278:A:C	1.2581e-10	-1.05036	-1.49778
10702284	chr1:10702284:T:C	1.22082e-10	-1.06744	-1.51078
10702286	chr1:10702286:A:C	3.14976e-10	-1.2066e-10	-1.63041
10702292	chr1:10702292:C:T	1.9384e-10	-1.59875	-0.517128
10702522	chr1:10702522:G:A	4.14649e-10	-1.2066e-10	-1.35548
10703184	chr1:10703184:C:T	7.30755e-11	-1.60402	-1.4874
10703279	chr1:10703279:G:A	2.25834e-09	-1.2066e-10	0.339478
10703452	chr1:10703452:A:G	3.74056e-10	-1.2066e-10	-1.4585
10703758	chr1:10703758:C:T	3.78675e-10	-1.44623	-6.34265e-10
10704068	chr1:10704068:C:T	3.22251e-10	-1.2066e-10	-1.60758
10704333	chr1:10704333:G:A	1.23099e-09	-0.267335	-6.34265e-10
10704397	chr1:10704397:C:T	3.39137e-10	-1.5565	-6.34265e-10
10704408	chr1:10704408:T:C	1.16753e-09	-1.2066e-10	-0.320264
10704465	chr1:10704465:G:A	3.82782e-10	-1.43544	-6.34265e-10
10704986	chr1:10704986:C:T	4.07732e-10	-1.3723	-6.34265e-10
10705326	chr1:10705326:C:T	1.79829e-10	-0.743453	-1.44745
10705385	chr1:10705385:CT:C	4.33753e-10	-1.2066e-10	-1.31043
10705604	chr1:10705604:C:T	3.56324e-10	-1.2066e-10	-1.50707
10705870	chr1:10705870:G:A	5.27131e-10	-1.2066e-10	-1.11546
10706013	chr1:10706013:A:G	9.54942e-10	-1.2066e-10	-0.521258
10706639	chr1:10706639:T:C	3.62793e-10	-1.2066e-10	-1.48908
10706740	chr1:10706740:G:A	1.68362e-09	-1.2066e-10	0.0457923
10706978	chr1:10706978:C:T	3.23367e-10	-1.60412	-6.34265e-10
10707322	chr1:10707322:G:A	3.12323e-10	-0.747862	-0.891009
10707554	chr1:10707554:C:T	4.49656e-10	-1.2066e-10	-1.27443
10707628	chr1:10707628:C:T	6.98803e-10	-1.2066e-10	-0.83354
10707728	chr1:10707728:T:C	6.93745e-11	-1.55292	-1.59047
10707945	chr1:10707945:T:C	3.67139e-10	-1.2066e-10	-1.47717
10708017	chr1:10708017:A:G	9.82697e-10	-1.2066e-10	-0.492608
10708250	chr1:10708250:C:T	4.77906e-10	-1.2066e-10	-1.21349
10709113	chr1:10709113:G:A	6.29459e-11	-1.60524	-1.63539
10709721	chr1:10709721:G:A	4.16625e-10	-1.2066e-10	-1.35072
10710321	chr1:10710321:C:T	4.67483e-10	-1.2066e-10	-1.23555
10710428	chr1:10710428:C:T	4.18194e-10	-1.2066e-10	-1.34696
10710431	chr1:10710431:G:A	4.54705e-10	-1.2066e-10	-1.26326
10710628	chr1:10710628:A:G	3.21233e-10	-1.2066e-10	-1.61074
10711003	chr1:10711003:C:T	8.33349e-11	-1.59518	-1.36486
10711004	chr1:10711004:G:A	3.85529e-10	-1.2066e-10	-1.42829
10711110	chr1:10711110:G:A	3.30672e-10	-1.58178	-6.34265e-10
10711386	chr1:10711386:A:G	3.36463e-10	-1.2066e-10	-1.56442
10711431	chr1:10711431:C:T	1.53612e-10	-0.713363	-1.63512
```
