## Supplementary material for "Characterization of shared and ancestry-specific signals driving complex traits using multi-ancestry fine-mapping": susiex_nc1.cs80.cs

```
CS_ID	SNP	BP	REF_ALLELE	ALT_ALLELE	REF_FRQ	BETA	SE	-LOG10P	CS_PIP	OVRL_PIP
1	chr1:11982449:T:C	11982449	C,C	T,T	1,1	inf,inf	inf,inf	7.44966,2.93017	0.362282	0.362282
1	chr1:11984107:C:T	11984107	T,T	C,C	1,1	inf,inf	inf,inf	7.41796,2.86318	0.294986	0.294986
1	chr1:11982386:C:T	11982386	T,T	C,C	1,1	inf,inf	inf,inf	7.33974,2.54046	0.129377	0.129377
1	chr1:11983660:G:A	11983660	A,A	G,G	1,1	inf,inf	inf,inf	7.23598,2.37545	0.0741231	0.0741231
```
