## Supplementary material for "Characterization of shared and ancestry-specific signals driving complex traits using multi-ancestry fine-mapping": susiex_nc1.cs80.snp

```
BP	SNP	PIP(CS1)	LogBF(CS1,Pop1)	LogBF(CS1,Pop2)
11482569	chr1:11482569:G:A	5.37311e-09	-1.80822e-10	-1.59294
11483088	chr1:11483088:G:A	5.89821e-09	-1.80822e-10	-1.4997
11483612	chr1:11483612:G:A	6.0595e-09	-1.80822e-10	-1.47272
11483967	chr1:11483967:G:C	5.50048e-09	-1.80822e-10	-1.56951
11484131	chr1:11484131:A:G	6.37744e-09	-1.42158	-5.85454e-10
11484512	chr1:11484512:C:T	1.50212e-07	-1.80822e-10	1.7377
11484923	chr1:11484923:A:G	5.45272e-09	-1.80822e-10	-1.57823
11485221	chr1:11485221:G:A	2.60562e-09	-1.00237	-1.31431
11485514	chr1:11485514:C:T	6.03311e-09	-1.47708	-5.85454e-10
11485668	chr1:11485668:T:C	9.20881e-08	-1.80822e-10	1.2484
11485789	chr1:11485789:G:T	2.22151e-09	-0.901401	-1.57476
11485805	chr1:11485805:C:T	1.96469e-09	-1.00215	-1.59686
11485823	chr1:11485823:A:C	4.58286e-08	-1.80822e-10	0.550562
11486281	chr1:11486281:T:G	6.1285e-09	-1.80822e-10	-1.4614
11486412	chr1:11486412:G:A	6.11401e-09	-1.80822e-10	-1.46376
11486488	chr1:11486488:AC:A	1.57052e-07	-1.80822e-10	1.78223
11486535	chr1:11486535:T:G	5.44971e-09	-1.80822e-10	-1.57878
11487221	chr1:11487221:A:G	4.72595e-09	-0.865714	-0.855565
11487350	chr1:11487350:G:A	5.57768e-09	-1.80822e-10	-1.55557
11487393	chr1:11487393:G:T	5.79674e-09	-1.80822e-10	-1.51705
11487407	chr1:11487407:G:A	1.09174e-08	0.242285	-1.12627
11487526	chr1:11487526:A:G	6.62764e-09	-1.80822e-10	-1.3831
11487721	chr1:11487721:G:A	4.6705e-09	-1.73308	-5.85454e-10
11487762	chr1:11487762:A:C	4.37707e-09	-1.79797	-5.85454e-10
11487979	chr1:11487979:G:A	5.77441e-09	-1.80822e-10	-1.52091
11488037	chr1:11488037:C:T	5.35979e-09	-1.80822e-10	-1.59542
11488344	chr1:11488344:C:G	5.03628e-09	-0.769654	-0.888026
11488414	chr1:11488414:C:T	5.60984e-09	-1.80822e-10	-1.54982
11488444	chr1:11488444:C:A	5.79064e-09	-1.80822e-10	-1.5181
11488493	chr1:11488493:C:T	5.61209e-09	-1.80822e-10	-1.54942
11490004	chr1:11490004:C:T	5.92246e-09	-1.80822e-10	-1.49559
11490136	chr1:11490136:T:C	2.3486e-09	-1.10281	-1.31771
11490575	chr1:11490575:G:C	6.4574e-09	-1.80822e-10	-1.40912
11490824	chr1:11490824:G:A	1.62312e-09	-1.8	-0.989994
11491250	chr1:11491250:G:A	6.35871e-09	-1.80822e-10	-1.42452
11491516	chr1:11491516:G:A	5.24759e-09	-0.413877	-1.2027
11491602	chr1:11491602:T:C	6.52953e-09	-1.80822e-10	-1.39801
11491759	chr1:11491759:G:A	1.90538e-09	-1.08017	-1.54949
11491840	chr1:11491840:T:C	1.67539e-09	-1.199	-1.55929
11491979	chr1:11491979:G:A	1.14755e-08	-1.80822e-10	-0.83413
11492751	chr1:11492751:G:A	5.43952e-09	-1.80822e-10	-1.58066
11493255	chr1:11493255:A:G	8.37108e-09	-1.80822e-10	-1.14956
11493325	chr1:11493325:A:G	1.98472e-09	-1.05441	-1.53446
11493332	chr1:11493332:T:C	1.97833e-09	-1.05763	-1.53446
11493399	chr1:11493399:A:C	1.9991e-09	-1.04417	-1.53748
11493703	chr1:11493703:A:G	1.97907e-09	-1.04837	-1.54335
11493772	chr1:11493772:C:T	1.19992e-09	-1.79933	-1.29276
11494507	chr1:11494507:G:A	2.76498e-09	-1.6936	-0.563719
11494630	chr1:11494630:T:C	1.96399e-09	-1.05507	-1.5443
11494820	chr1:11494820:T:A	5.38384e-09	-1.80822e-10	-1.59094
11495347	chr1:11495347:C:T	1.94637e-09	-1.05869	-1.54969
11495805	chr1:11495805:C:T	2.10459e-09	-1.79405	-0.736175
11495809	chr1:11495809:G:T	1.31135e-07	-1.80822e-10	1.60188
11496187	chr1:11496187:T:C	3.07047e-09	-1.79553	-0.356986
11496225	chr1:11496225:T:A	5.39181e-09	-1.80822e-10	-1.58947
11496291	chr1:11496291:A:G	1.8325e-09	-1.13632	-1.53235
11496361	chr1:11496361:T:C	2.51929e-09	-0.753661	-1.59671
11496510	chr1:11496510:C:T	1.87086e-09	-1.05319	-1.59476
11496540	chr1:11496540:A:G	2.09912e-09	-0.962312	-1.57051
11497913	chr1:11497913:A:G	1.04303e-09	-1.78142	-1.4508
11498144	chr1:11498144:G:C	1.69635e-09	-1.79617	-0.949693
11498213	chr1:11498213:C:T	9.8486e-09	-1.80822e-10	-0.987017
11498233	chr1:11498233:G:A	5.44641e-09	-1.80822e-10	-1.57939
11498373	chr1:11498373:T:TGGCTG	5.08018e-09	-1.649	-5.85454e-10
11498436	chr1:11498436:GAC:G	7.73111e-09	-1.80822e-10	-1.22909
11499034	chr1:11499034:T:C	1.58918e-08	-1.80822e-10	-0.508545
11499306	chr1:11499306:A:G	2.32459e-08	-1.80822e-10	-0.128218
11499464	chr1:11499464:C:T	4.39694e-09	-1.79344	-5.85454e-10
11499699	chr1:11499699:C:T	5.60771e-09	-1.80822e-10	-1.5502
11499729	chr1:11499729:GTCTC:G	1.04225e-09	-1.7816	-1.45136
11500237	chr1:11500237:G:T	8.26153e-09	-1.80822e-10	-1.16274
11500278	chr1:11500278:A:T	9.35111e-09	-1.03885	-5.85454e-10
11500340	chr1:11500340:G:A	7.27635e-09	-1.80822e-10	-1.28972
11500897	chr1:11500897:A:C	5.39093e-09	-1.80822e-10	-1.58963
11500902	chr1:11500902:GT:G	5.63872e-09	-1.80822e-10	-1.54469
11501107	chr1:11501107:G:A	1.06346e-09	-1.78407	-1.42875
11501536	chr1:11501536:G:A	2.15526e-09	-0.909661	-1.59678
11501880	chr1:11501880:C:T	1.43891e-09	-1.79607	-1.1144
11502180	chr1:11502180:C:T	6.01878e-09	-1.80822e-10	-1.47946
11502219	chr1:11502219:C:T	1.60398e-09	-1.80043	-1.00143
11502433	chr1:11502433:G:A	5.55778e-09	0.00299989	-1.56215
11502856	chr1:11502856:C:T	3.42889e-09	-1.71469	-0.327426
11503115	chr1:11503115:G:A	1.39402e-09	-1.79737	-1.14478
11503633	chr1:11503633:T:C	1.26725e-08	-1.80822e-10	-0.734915
11503840	chr1:11503840:C:T	1.58114e-08	-1.80822e-10	-0.513617
11504450	chr1:11504450:G:A	7.68409e-09	0.0448576	-1.28005
11504687	chr1:11504687:C:T	1.36783e-08	-1.80822e-10	-0.658535
11504899	chr1:11504899:A:T	7.39947e-09	-1.80822e-10	-1.27294
11505378	chr1:11505378:G:A	4.38364e-09	-1.79647	-5.85454e-10
11506127	chr1:11506127:T:C	9.27125e-10	-1.79528	-1.55473
11506532	chr1:11506532:G:T	7.08909e-09	0.0256837	-1.34147
11507111	chr1:11507111:C:A	6.84514e-09	-1.80822e-10	-1.35081
11507133	chr1:11507133:C:T	2.03154e-09	-0.969058	-1.5965
11507207	chr1:11507207:C:T	8.06452e-09	-1.80822e-10	-1.18687
11507520	chr1:11507520:T:A	4.39605e-09	-1.79364	-5.85454e-10
11507541	chr1:11507541:C:T	5.38503e-09	-1.80822e-10	-1.59072
11508089	chr1:11508089:CAT:C	1.73306e-08	-1.80822e-10	-0.421873
11508101	chr1:11508101:C:T	5.74558e-09	-1.80822e-10	-1.52592
11508405	chr1:11508405:A:G	3.77068e-09	-0.541585	-1.40551
11508666	chr1:11508666:G:A	1.5708e-08	-1.80822e-10	-0.520176
11508775	chr1:11508775:T:C	1.87779e-09	-1.0497	-1.59455
11508948	chr1:11508948:C:T	6.89956e-09	0.0156294	-1.35852
11509028	chr1:11509028:A:G	7.00763e-09	0.00835269	-1.3357
11510021	chr1:11510021:C:T	1.44247e-09	-1.79731	-1.11068
11510463	chr1:11510463:G:A	7.43463e-09	-1.80822e-10	-1.2682
11510880	chr1:11510880:T:A	6.77359e-09	-0.0518388	-1.30948
11511118	chr1:11511118:T:G	5.3767e-09	-1.80822e-10	-1.59227
11511137	chr1:11511137:C:T	7.95313e-09	-1.80822e-10	-1.20078
11511340	chr1:11511340:T:A	7.80124e-09	-1.80822e-10	-1.22006
11511373	chr1:11511373:C:T	5.42974e-09	-1.80822e-10	-1.58246
11511635	chr1:11511635:A:G	3.62041e-09	-0.685867	-1.30189
11512102	chr1:11512102:G:A	2.03982e-09	-0.968361	-1.59312
11512395	chr1:11512395:A:G	6.42848e-09	-1.80822e-10	-1.41361
11512874	chr1:11512874:A:G	4.45171e-09	-1.78106	-5.85454e-10
11512899	chr1:11512899:G:A	5.68489e-09	-0.170836	-1.3657
11513068	chr1:11513068:G:A	9.05981e-10	-1.79189	-1.5812
11513108	chr1:11513108:C:T	5.51886e-09	-1.80822e-10	-1.56618
11513264	chr1:11513264:AC:A	5.4551e-09	-1.80822e-10	-1.5778
11513543	chr1:11513543:TGCTTTTTAA:T	1.22979e-09	-1.79796	-1.26954
11513706	chr1:11513706:T:C	6.43866e-09	-1.80822e-10	-1.41203
11513952	chr1:11513952:T:G	1.95959e-09	-1.79601	-0.8056
11514309	chr1:11514309:C:G	9.63435e-10	-1.78885	-1.52275
11514885	chr1:11514885:C:T	2.28493e-09	-0.926326	-1.52169
11515274	chr1:11515274:A:G	1.49152e-09	-1.79951	-1.07504
11515300	chr1:11515300:G:A	6.18817e-09	-1.80822e-10	-1.45171
11515318	chr1:11515318:T:A	2.45577e-09	-0.912114	-1.46379
11515341	chr1:11515341:G:A	4.03338e-09	-1.76089	-0.118847
11515877	chr1:11515877:A:T	5.35922e-09	-1.80822e-10	-1.59553
11516149	chr1:11516149:C:T	5.43594e-09	-1.80822e-10	-1.58131
11516897	chr1:11516897:A:G	1.03769e-08	-1.80822e-10	-0.934761
11517036	chr1:11517036:C:A	5.59048e-09	-1.80822e-10	-1.55328
11517068	chr1:11517068:C:T	1.00068e-09	-1.80124	-1.47243
11517130	chr1:11517130:T:C	5.6368e-09	-1.80822e-10	-1.54503
11517142	chr1:11517142:TC:T	1.00048e-09	-1.80117	-1.4727
11517156	chr1:11517156:G:A	5.92797e-09	-1.80822e-10	-1.49466
11517282	chr1:11517282:C:A	5.67272e-09	-1.80822e-10	-1.53868
11518381	chr1:11518381:C:A	7.96798e-09	-1.80822e-10	-1.19892
11518522	chr1:11518522:A:G	6.06251e-09	-1.80822e-10	-1.47222
11518848	chr1:11518848:A:G	5.44093e-09	-1.80822e-10	-1.5804
11518916	chr1:11518916:T:C	1.06646e-09	-1.79733	-1.41267
11519413	chr1:11519413:G:A	6.43034e-09	-0.676873	-0.736446
11519551	chr1:11519551:G:A	6.9915e-09	-1.32965	-5.85454e-10
11519762	chr1:11519762:C:T	6.11179e-09	-1.80822e-10	-1.46413
11520422	chr1:11520422:A:G	5.82655e-09	-1.80822e-10	-1.51192
11520599	chr1:11520599:G:T	6.68354e-09	-1.80822e-10	-1.3747
11520879	chr1:11520879:C:T	1.46379e-06	-1.80822e-10	4.01444
11521059	chr1:11521059:G:T	5.75726e-09	-1.80822e-10	-1.52389
11521075	chr1:11521075:C:T	6.92964e-09	-1.80822e-10	-1.33854
11521335	chr1:11521335:G:C	1.17094e-08	-1.80822e-10	-0.813959
11521798	chr1:11521798:T:G	1.7364e-09	-1.12965	-1.59288
11521978	chr1:11521978:C:T	1.02567e-09	-1.78588	-1.46312
11522185	chr1:11522185:C:T	9.91407e-10	-1.80078	-1.48219
11522465	chr1:11522465:C:T	2.49224e-08	-1.80822e-10	-0.0585809
11523071	chr1:11523071:C:T	7.02122e-09	-0.807732	-0.517678
11523169	chr1:11523169:G:T	9.68228e-10	-1.79821	-1.50843
11523652	chr1:11523652:A:G	5.6687e-09	-1.53939	-5.85454e-10
11523661	chr1:11523661:G:A	6.60709e-09	-1.80822e-10	-1.3862
11524047	chr1:11524047:C:A	5.49064e-09	-1.80822e-10	-1.5713
11524052	chr1:11524052:C:G	9.27096e-09	-1.80822e-10	-1.04746
11524107	chr1:11524107:A:G	2.68973e-09	-1.78407	-0.500837
11524571	chr1:11524571:C:T	5.97515e-09	-1.16707	-0.319672
11525172	chr1:11525172:G:A	7.70793e-09	-1.80822e-10	-1.2321
11525440	chr1:11525440:C:T	4.38522e-09	-1.79611	-5.85454e-10
11525675	chr1:11525675:G:A	1.05983e-08	-1.80822e-10	-0.913653
11525738	chr1:11525738:G:A	8.80991e-09	-1.80822e-10	-1.09847
11525921	chr1:11525921:C:A	2.92699e-08	-1.80822e-10	0.102213
11526256	chr1:11526256:A:G	1.21846e-08	-1.80822e-10	-0.774172
11526475	chr1:11526475:A:G	5.41993e-09	-1.80822e-10	-1.58426
11526530	chr1:11526530:A:G	4.47751e-08	-1.80822e-10	0.527304
11526620	chr1:11526620:T:C	1.31177e-09	-1.79454	-1.20843
11526939	chr1:11526939:C:T	1.89949e-09	-1.16899	-1.46377
11527061	chr1:11527061:G:A	1.04051e-09	-1.79853	-1.4361
11527074	chr1:11527074:A:G	1.49853e-09	-1.78612	-1.08374
11527353	chr1:11527353:T:G	1.37082e-08	-1.77602	1.11967
11527417	chr1:11527417:C:T	6.09353e-09	-1.80822e-10	-1.46712
11527418	chr1:11527418:A:G	5.46068e-09	-1.80822e-10	-1.57677
11527429	chr1:11527429:A:G	1.41126e-09	-1.74917	-1.18069
11527444	chr1:11527444:G:C	4.50008e-09	-1.77025	-5.85454e-10
11527509	chr1:11527509:C:T	1.30655e-09	-1.61203	-1.39493
11527866	chr1:11527866:C:T	3.50058e-09	-0.829339	-1.19208
11527907	chr1:11527907:T:G	1.63396e-09	-1.78194	-1.0014
11528050	chr1:11528050:G:A	2.48779e-09	-1.12893	-1.23402
11528129	chr1:11528129:A:C	1.40996e-08	-1.80822e-10	-0.6282
11528174	chr1:11528174:T:C	1.50176e-09	-1.27882	-1.58889
11528571	chr1:11528571:C:A	5.45048e-09	-1.80822e-10	-1.57864
11528689	chr1:11528689:C:T	6.65335e-09	-1.80822e-10	-1.37923
11528709	chr1:11528709:G:A	1.46859e-09	-1.49463	-1.39541
11528810	chr1:11528810:C:T	1.50652e-09	-1.47303	-1.39152
11529122	chr1:11529122:T:C	1.50107e-08	-1.80822e-10	-0.565581
11529392	chr1:11529392:A:T	1.41617e-09	-1.50211	-1.42428
11529815	chr1:11529815:C:T	5.471e-09	-1.80822e-10	-1.57488
11529854	chr1:11529854:G:A	1.3104e-09	-1.5493	-1.45472
11529973	chr1:11529973:G:A	1.86634e-08	-1.80822e-10	-0.347785
11530118	chr1:11530118:C:T	2.32662e-09	-0.839016	-1.59092
11530225	chr1:11530225:A:G	1.05534e-08	-1.80822e-10	-0.917894
11530417	chr1:11530417:G:A	1.32751e-09	-1.5138	-1.47724
11530510	chr1:11530510:G:A	1.34177e-08	-1.80822e-10	-0.677773
11530719	chr1:11530719:T:A	1.82742e-09	-1.41022	-1.26122
11530721	chr1:11530721:T:A	1.91665e-09	-1.35427	-1.2695
11530981	chr1:11530981:C:T	7.37168e-09	-1.80822e-10	-1.2767
11531081	chr1:11531081:C:A	6.61577e-09	-1.80822e-10	-1.38489
11531617	chr1:11531617:G:A	6.95127e-09	-1.80822e-10	-1.33542
11531747	chr1:11531747:T:A	6.80054e-09	-1.80822e-10	-1.35734
11531885	chr1:11531885:G:A	5.41335e-09	-1.80822e-10	-1.58548
11532072	chr1:11532072:C:T	9.55291e-09	-1.80822e-10	-1.0175
11532228	chr1:11532228:G:A	6.95649e-09	-1.80822e-10	-1.33467
11532538	chr1:11532538:C:A	6.28729e-09	-1.80822e-10	-1.43582
11532958	chr1:11532958:G:A	9.97901e-09	-0.973863	-5.85454e-10
11533144	chr1:11533144:C:A	6.15227e-09	-1.80822e-10	-1.45753
11533207	chr1:11533207:C:T	1.57289e-09	-1.46599	-1.35545
11533329	chr1:11533329:C:G	5.795e-09	-1.80822e-10	-1.51735
11533582	chr1:11533582:C:T	7.79291e-09	-1.80822e-10	-1.22113
11533583	chr1:11533583:A:G	1.61329e-09	-1.58818	-1.20789
11533878	chr1:11533878:G:T	5.35897e-09	-1.80822e-10	-1.59557
11534343	chr1:11534343:T:C	7.78219e-09	-0.840724	-0.381784
11534404	chr1:11534404:C:T	4.38355e-09	-1.79649	-5.85454e-10
11534624	chr1:11534624:C:T	1.51124e-09	-1.48932	-1.3721
11534944	chr1:11534944:C:A	4.81892e-09	-1.7018	-5.85454e-10
11534981	chr1:11534981:A:G	4.48481e-09	-0.979035	-0.794616
11535146	chr1:11535146:A:G	1.53111e-08	0.0666914	-0.612457
11535175	chr1:11535175:A:G	9.3538e-09	-1.80822e-10	-1.03856
11535274	chr1:11535274:G:A	1.11198e-08	0.113935	-0.979552
11535283	chr1:11535283:C:G	6.55013e-09	-1.80822e-10	-1.39486
11535333	chr1:11535333:C:T	3.33842e-09	-1.3881	-0.680747
11535515	chr1:11535515:C:T	6.3719e-09	-1.80822e-10	-1.42245
11536253	chr1:11536253:G:A	7.55948e-09	-1.80822e-10	-1.25154
11536398	chr1:11536398:C:T	1.1741e-09	-1.7684	-1.34544
11536705	chr1:11536705:C:T	3.36422e-09	-1.67999	-0.381162
11536855	chr1:11536855:T:C	9.09517e-10	-1.78375	-1.58544
11536971	chr1:11536971:G:C	5.85785e-09	-1.80822e-10	-1.50656
11537626	chr1:11537626:C:T	9.78429e-09	-1.80822e-10	-0.993569
11537643	chr1:11537643:G:A	5.43447e-09	-1.80822e-10	-1.58158
11537843	chr1:11537843:G:C	2.5766e-06	-1.80822e-10	4.57988
11537876	chr1:11537876:C:T	5.71011e-09	-1.80822e-10	-1.53211
11538007	chr1:11538007:T:C	1.78637e-09	-1.11885	-1.57531
11538121	chr1:11538121:G:A	1.34933e-08	-0.672157	-5.85454e-10
11538148	chr1:11538148:C:CT	7.78142e-09	-1.80822e-10	-1.22261
11538162	chr1:11538162:G:A	9.81372e-09	-1.80822e-10	-0.990566
11538213	chr1:11538213:CAGA:C	8.07326e-09	-1.80822e-10	-1.18579
11538316	chr1:11538316:C:G	5.3723e-09	-1.80822e-10	-1.59309
11538401	chr1:11538401:G:A	8.30306e-09	-1.80822e-10	-1.15772
11538613	chr1:11538613:G:T	5.4877e-09	-1.80822e-10	-1.57184
11538962	chr1:11538962:C:T	9.21487e-10	-1.76029	-1.59583
11539015	chr1:11539015:T:A	9.25959e-10	-1.75659	-1.59468
11539099	chr1:11539099:C:A	9.33634e-10	-1.75215	-1.59086
11539223	chr1:11539223:G:A	7.52407e-09	-1.80822e-10	-1.25624
11539371	chr1:11539371:C:G	9.38062e-10	-1.79175	-1.54654
11539484	chr1:11539484:A:T	9.21548e-10	-1.7593	-1.59675
11539506	chr1:11539506:G:T	7.36141e-09	-1.80822e-10	-1.27809
11539581	chr1:11539581:GAC:G	6.60332e-09	-1.80822e-10	-1.38677
11539608	chr1:11539608:T:A	9.40289e-10	-1.74639	-1.58952
11539703	chr1:11539703:C:T	9.58164e-10	-1.76771	-1.54938
11539712	chr1:11539712:C:T	9.29538e-10	-1.75076	-1.59665
11539876	chr1:11539876:A:G	9.25155e-10	-1.75567	-1.59647
11540080	chr1:11540080:T:C	6.93344e-09	-1.80822e-10	-1.33799
11540128	chr1:11540128:T:C	9.27818e-10	-1.75514	-1.59412
11540426	chr1:11540426:G:A	8.60113e-09	-1.80822e-10	-1.12245
11540447	chr1:11540447:G:T	1.92351e-09	-1.55446	-1.06574
11540456	chr1:11540456:T:C	7.35195e-09	-1.80822e-10	-1.27938
11540502	chr1:11540502:T:C	7.35563e-09	-1.80822e-10	-1.27888
11540811	chr1:11540811:C:T	6.79908e-09	-1.80822e-10	-1.35756
11540823	chr1:11540823:C:T	7.02637e-09	-1.32468	-5.85454e-10
11540824	chr1:11540824:G:A	5.40984e-09	-1.80822e-10	-1.58613
11540860	chr1:11540860:C:T	2.23586e-09	-1.53035	-0.939368
11540997	chr1:11540997:G:A	2.02446e-09	-1.53399	-1.03505
11541306	chr1:11541306:G:A	3.65447e-08	-1.80822e-10	0.324189
11541332	chr1:11541332:C:G	1.01236e-08	-0.420012	-0.539469
11541970	chr1:11541970:G:A	4.37848e-09	-1.79765	-5.85454e-10
11542052	chr1:11542052:G:T	5.23995e-09	-1.07769	-0.540346
11542452	chr1:11542452:G:T	1.06211e-08	-1.80822e-10	-0.911502
11542573	chr1:11542573:G:A	2.7904e-09	-0.971367	-1.2768
11542654	chr1:11542654:C:T	5.5195e-09	-1.80822e-10	-1.56606
11542855	chr1:11542855:C:T	1.92696e-09	-1.02206	-1.59634
11543006	chr1:11543006:C:T	2.22216e-09	-1.70989	-0.765978
11544060	chr1:11544060:T:C	6.26878e-09	-1.80822e-10	-1.43876
11544126	chr1:11544126:G:T	6.08639e-09	-1.80822e-10	-1.46829
11544223	chr1:11544223:C:T	2.52005e-08	-0.0474833	-5.85454e-10
11544302	chr1:11544302:A:G	3.32549e-09	-1.74433	-0.328406
11544739	chr1:11544739:G:A	2.12547e-06	-1.80822e-10	4.3874
11545017	chr1:11545017:T:G	5.97289e-09	-1.80822e-10	-1.48712
11545126	chr1:11545126:C:T	2.09207e-09	-1.58985	-0.946339
11546484	chr1:11546484:C:T	6.29106e-09	-1.80822e-10	-1.43522
11546499	chr1:11546499:C:T	6.78718e-09	-1.35931	-5.85454e-10
11547366	chr1:11547366:CAG:C	5.37236e-09	-1.80822e-10	-1.59308
11547828	chr1:11547828:G:A	5.4775e-09	-1.80822e-10	-1.5737
11547875	chr1:11547875:G:A	7.97883e-09	-1.67453	0.476977
11547934	chr1:11547934:A:G	6.68347e-09	-1.37471	-5.85454e-10
11547959	chr1:11547959:G:A	5.42269e-09	-1.80822e-10	-1.58375
11548584	chr1:11548584:G:A	5.48939e-09	-1.80822e-10	-1.57153
11548595	chr1:11548595:G:T	1.84582e-09	-1.74046	-0.920966
11548636	chr1:11548636:C:A	5.92969e-09	-1.80822e-10	-1.49437
11549184	chr1:11549184:C:G	2.9209e-09	-1.7022	-0.500251
11549788	chr1:11549788:A:G	1.4028e-08	-1.80822e-10	-0.633294
11549833	chr1:11549833:C:T	6.15662e-09	-1.80822e-10	-1.45682
11549879	chr1:11549879:G:A	1.24821e-08	-1.80822e-10	-0.750053
11549880	chr1:11549880:C:G	6.60934e-09	-1.80822e-10	-1.38586
11550052	chr1:11550052:C:T	1.24818e-08	-1.80822e-10	-0.750074
11550187	chr1:11550187:G:A	5.40774e-09	-1.80822e-10	-1.58652
11550390	chr1:11550390:A:G	5.47465e-09	-1.80822e-10	-1.57422
11550477	chr1:11550477:A:G	1.57071e-08	-1.80822e-10	-0.520235
11550605	chr1:11550605:C:T	2.13013e-09	-1.73043	-0.787738
11551014	chr1:11551014:C:T	5.74554e-09	-1.52592	-5.85454e-10
11551077	chr1:11551077:G:C	4.44068e-09	-1.78354	-5.85454e-10
11551143	chr1:11551143:C:T	6.39397e-09	-1.80822e-10	-1.41899
11551216	chr1:11551216:T:G	6.62302e-09	-1.80822e-10	-1.3838
11551313	chr1:11551313:T:A	5.69631e-09	-1.78582	0.251289
11551435	chr1:11551435:C:G	5.57327e-09	-1.80822e-10	-1.55637
11551714	chr1:11551714:G:A	9.16844e-09	-1.80822e-10	-1.05858
11551724	chr1:11551724:G:A	8.92355e-10	-1.80103	-1.5872
11552051	chr1:11552051:G:C	1.673e-08	-1.80822e-10	-0.45714
11552433	chr1:11552433:T:G	1.8665e-08	-1.80822e-10	-0.347694
11552776	chr1:11552776:G:A	5.70664e-09	-1.80822e-10	-1.53272
11552960	chr1:11552960:G:A	7.7393e-09	-1.80822e-10	-1.22804
11553106	chr1:11553106:C:T	1.98257e-09	-1.80124	-0.78871
11553401	chr1:11553401:G:A	5.35705e-09	-1.80822e-10	-1.59593
11553518	chr1:11553518:C:T	1.45968e-09	-1.5895	-1.30663
11553632	chr1:11553632:T:C	6.60362e-09	-1.43373	0.0469998
11553730	chr1:11553730:G:A	6.00353e-09	-1.482	-5.85454e-10
11554024	chr1:11554024:C:G	3.72043e-08	-1.80822e-10	0.342078
11554158	chr1:11554158:T:C	1.404e-08	-1.80822e-10	-0.632433
11554211	chr1:11554211:T:C	1.40354e-09	-1.80102	-1.13433
11554252	chr1:11554252:G:A	1.12423e-07	-1.80822e-10	1.44792
11554536	chr1:11554536:T:C	6.92395e-09	-1.80822e-10	-1.33936
11555170	chr1:11555170:C:T	3.53064e-09	-1.68797	-0.324897
11555222	chr1:11555222:G:A	5.56791e-09	-1.80822e-10	-1.55733
11555594	chr1:11555594:A:G	1.59811e-08	-1.80822e-10	-0.502941
11555611	chr1:11555611:A:G	1.65152e-08	-1.80822e-10	-0.470063
11555848	chr1:11555848:C:T	6.27808e-09	-1.80822e-10	-1.43728
11556705	chr1:11556705:G:A	4.98626e-09	-1.70567	0.0380095
11557534	chr1:11557534:A:G	8.87887e-10	-1.79778	-1.59548
11557561	chr1:11557561:C:T	8.86406e-10	-1.79945	-1.59548
11557575	chr1:11557575:C:T	1.35746e-09	-1.50651	-1.46223
11557606	chr1:11557606:C:T	8.91388e-10	-1.79784	-1.59148
11557624	chr1:11557624:T:C	8.88706e-10	-1.79804	-1.59429
11557955	chr1:11557955:C:T	4.3643e-09	-1.80089	-5.85454e-10
11557975	chr1:11557975:TG:T	8.43881e-09	-1.48584	0.344335
11558068	chr1:11558068:CCAAATAT:C	9.10481e-09	-1.80822e-10	-1.06554
11558115	chr1:11558115:T:C	1.45584e-09	-1.31914	-1.57962
11558252	chr1:11558252:T:C	1.474e-09	-1.54187	-1.3445
11558273	chr1:11558273:T:C	1.48906e-09	-1.54495	-1.33126
11558357	chr1:11558357:C:T	2.69316e-09	-0.740389	-1.54324
11558535	chr1:11558535:T:G	2.63403e-09	-1.00285	-1.30298
11559058	chr1:11559058:A:G	4.37008e-09	-1.79957	-5.85454e-10
11559070	chr1:11559070:C:T	1.04747e-08	-1.80822e-10	-0.925386
11559276	chr1:11559276:C:T	4.20069e-08	-1.18989	1.65337
11559726	chr1:11559726:G:A	7.65039e-09	-1.80822e-10	-1.23959
11559810	chr1:11559810:C:T	2.2497e-09	-1.80124	-0.66231
11559871	chr1:11559871:G:A	1.24901e-09	-1.51693	-1.53506
11559876	chr1:11559876:C:T	1.30521e-09	-1.54127	-1.46671
11559936	chr1:11559936:C:T	1.24549e-09	-1.58901	-1.46581
11560531	chr1:11560531:G:A	1.0912e-09	-1.61596	-1.57111
11560597	chr1:11560597:TG:T	2.18804e-09	-1.24862	-1.24272
11560723	chr1:11560723:G:A	2.71634e-09	-1.30101	-0.974049
11560768	chr1:11560768:T:C	3.15131e-08	-1.80822e-10	0.176056
11560843	chr1:11560843:C:T	2.64974e-08	-1.80822e-10	0.00269948
11560959	chr1:11560959:C:T	5.37185e-09	-1.80822e-10	-1.59318
11561205	chr1:11561205:G:A	2.2337e-09	-1.22859	-1.2421
11561362	chr1:11561362:G:A	5.3593e-09	-1.80822e-10	-1.59551
11561608	chr1:11561608:T:C	7.77455e-09	-1.80822e-10	-1.22349
11561656	chr1:11561656:A:C	5.36913e-09	-1.80822e-10	-1.59368
11561873	chr1:11561873:A:C	6.65744e-09	-1.80822e-10	-1.37861
11561998	chr1:11561998:A:G	5.35762e-09	-1.80822e-10	-1.59583
11561999	chr1:11561999:A:T	5.35686e-09	-1.80822e-10	-1.59597
11562032	chr1:11562032:G:A	3.24896e-08	-1.80822e-10	0.206574
11562048	chr1:11562048:C:A	2.81245e-09	-1.33262	-0.907676
11562290	chr1:11562290:A:G	6.30009e-09	-1.43378	-5.85454e-10
11562580	chr1:11562580:G:A	6.78402e-09	-1.80822e-10	-1.35978
11562769	chr1:11562769:T:C	4.48004e-08	-1.80822e-10	0.527871
11562949	chr1:11562949:G:C	5.35212e-09	-1.80822e-10	-1.59685
11563006	chr1:11563006:T:G	3.42347e-08	-1.80822e-10	0.258893
11563213	chr1:11563213:G:C	5.38926e-09	-1.80822e-10	-1.58994
11563427	chr1:11563427:G:A	6.16192e-09	-1.80822e-10	-1.45596
11564121	chr1:11564121:C:G	6.83041e-09	-1.35296	-5.85454e-10
11564267	chr1:11564267:A:G	1.80861e-09	-1.72312	-0.958674
11565273	chr1:11565273:C:T	6.80685e-09	-1.80822e-10	-1.35642
11565587	chr1:11565587:C:T	7.03664e-09	-1.71817	0.394957
11565802	chr1:11565802:G:A	1.54244e-09	-1.26088	-1.5801
11565822	chr1:11565822:G:A	9.16784e-09	-1.80822e-10	-1.05865
11565833	chr1:11565833:A:C	1.66746e-09	-1.19473	-1.56831
11565920	chr1:11565920:T:G	1.59693e-09	-1.22373	-1.58253
11565972	chr1:11565972:G:A	5.80682e-09	-1.51531	-5.85454e-10
11566026	chr1:11566026:T:C	8.41957e-09	-1.80822e-10	-1.14379
11566324	chr1:11566324:C:T	5.5535e-09	-1.80822e-10	-1.55992
11566732	chr1:11566732:T:C	1.28935e-09	-1.43335	-1.58686
11566733	chr1:11566733:A:G	1.30034e-09	-1.4315	-1.58022
11566844	chr1:11566844:G:A	1.28424e-09	-1.43408	-1.59011
11566892	chr1:11566892:A:G	7.22933e-09	-1.80822e-10	-1.2962
11566899	chr1:11566899:C:T	6.22633e-09	-1.44556	-5.85454e-10
11566921	chr1:11566921:G:A	2.77878e-09	-1.3568	-0.895535
11567212	chr1:11567212:G:C	7.22273e-09	-1.80822e-10	-1.29711
11567226	chr1:11567226:A:G	7.24417e-09	-1.80822e-10	-1.29415
11567952	chr1:11567952:C:T	1.33474e-09	-1.41916	-1.56645
11567992	chr1:11567992:G:A	1.08744e-09	-1.64825	-1.54226
11568158	chr1:11568158:C:T	1.56516e-09	-1.40675	-1.41961
11568258	chr1:11568258:A:G	1.23291e-09	-1.47535	-1.58962
11568275	chr1:11568275:C:T	1.23274e-09	-1.47889	-1.58621
11568465	chr1:11568465:A:G	3.49536e-09	-1.13341	-0.889504
11568585	chr1:11568585:G:A	6.22738e-09	-1.80822e-10	-1.44539
11568691	chr1:11568691:T:G	5.92834e-09	-1.80822e-10	-1.4946
11569077	chr1:11569077:C:T	6.0257e-09	-1.80822e-10	-1.47831
11569600	chr1:11569600:T:C	1.02611e-09	-1.77827	-1.47031
11569603	chr1:11569603:G:A	5.89089e-09	-1.80822e-10	-1.50094
11570065	chr1:11570065:C:T	2.25661e-09	-1.2753	-1.18519
11570159	chr1:11570159:TTTCCTAGCAAATGTCATAATAAGAGA:T	1.60929e-08	-1.80822e-10	-0.495967
11570173	chr1:11570173:T:G	4.73435e-08	-0.781602	1.36469
11570262	chr1:11570262:C:T	9.19571e-10	-1.79315	-1.56505
11570591	chr1:11570591:A:G	4.6843e-09	-1.73013	-5.85454e-10
11570625	chr1:11570625:T:C	2.22163e-09	-1.03135	-1.44475
11570626	chr1:11570626:G:T	2.34382e-09	-0.952826	-1.46974
11570654	chr1:11570654:G:A	9.07929e-10	-1.77441	-1.59652
11570842	chr1:11570842:A:T	2.46346e-07	-1.80822e-10	2.23239
11571665	chr1:11571665:T:C	5.62523e-09	-1.80822e-10	-1.54708
11572508	chr1:11572508:G:A	3.52989e-08	-1.80822e-10	0.289505
11572579	chr1:11572579:C:T	2.5671e-08	-1.80822e-10	-0.0289839
11572817	chr1:11572817:C:A	2.85861e-09	-0.968662	-1.25535
11572834	chr1:11572834:C:T	2.05189e-09	-1.30429	-1.2513
11572911	chr1:11572911:C:T	4.0705e-09	-0.893335	-0.977247
11573362	chr1:11573362:C:G	3.80494e-08	-1.80822e-10	0.364537
11573610	chr1:11573610:C:T	1.92169e-09	-1.05894	-1.5622
11573790	chr1:11573790:C:T	8.52862e-09	-1.80822e-10	-1.13092
11574359	chr1:11574359:T:C	4.65411e-09	-1.7366	-5.85454e-10
11574395	chr1:11574395:GGTA:G	4.63219e-09	-1.74132	-5.85454e-10
11574693	chr1:11574693:C:T	4.29644e-09	-1.43063	-0.385935
11575034	chr1:11575034:T:C	1.08128e-09	-1.76418	-1.43202
11575125	chr1:11575125:C:A	2.45223e-08	-1.80822e-10	-0.0747655
11575145	chr1:11575145:A:G	1.50343e-09	-1.77752	-1.08908
11575310	chr1:11575310:C:T	4.50447e-09	-1.76928	-5.85454e-10
11575486	chr1:11575486:A:C	6.09551e-09	-1.80822e-10	-1.4668
11575616	chr1:11575616:G:T	9.02656e-10	-1.79422	-1.58254
11575655	chr1:11575655:A:G	1.24712e-09	-1.74803	-1.30548
11575986	chr1:11575986:G:C	1.04579e-09	-1.71638	-1.51319
11576422	chr1:11576422:T:C	1.18591e-09	-1.76776	-1.33608
11577033	chr1:11577033:C:T	1.58645e-09	-1.45762	-1.35523
11577070	chr1:11577070:A:C	7.37671e-09	-1.80822e-10	-1.27602
11577130	chr1:11577130:C:T	7.40346e-09	-1.2724	-5.85454e-10
11577131	chr1:11577131:G:A	1.38234e-08	-1.80822e-10	-0.647984
11577430	chr1:11577430:CAT:C	1.23863e-09	-1.60888	-1.45146
11577772	chr1:11577772:T:C	5.35252e-09	-1.80822e-10	-1.59678
11578097	chr1:11578097:A:T	8.97485e-10	-1.78699	-1.59552
11578306	chr1:11578306:G:A	8.87181e-10	-1.80119	-1.59286
11578710	chr1:11578710:CTG:C	4.87917e-09	-1.68937	-5.85454e-10
11578843	chr1:11578843:A:G	1.11132e-08	-0.866216	-5.85454e-10
11579550	chr1:11579550:A:AG	1.07814e-09	-1.80018	-1.39893
11580144	chr1:11580144:T:G	1.84378e-09	-1.57224	-1.09029
11580504	chr1:11580504:G:A	1.56403e-09	-1.4251	-1.40198
11580747	chr1:11580747:C:T	8.9621e-10	-1.8008	-1.58313
11580998	chr1:11580998:C:T	9.54869e-09	-0.407511	-0.610432
11581097	chr1:11581097:A:T	1.68348e-08	-1.80822e-10	-0.450899
11581115	chr1:11581115:A:G	8.09924e-09	-1.80822e-10	-1.18258
11581226	chr1:11581226:G:A	8.87446e-10	-1.80126	-1.5925
11581274	chr1:11581274:G:A	4.73347e-09	-1.71969	-5.85454e-10
11581315	chr1:11581315:T:C	6.72033e-09	-1.80822e-10	-1.36921
11581353	chr1:11581353:C:A	7.18282e-09	-1.80822e-10	-1.30265
11581458	chr1:11581458:C:T	5.83538e-09	-1.80822e-10	-1.51041
11581524	chr1:11581524:G:A	2.64301e-08	-1.80822e-10	0.000157432
11581745	chr1:11581745:T:A	1.39065e-07	-1.07685	2.73745
11582329	chr1:11582329:A:G	1.07442e-09	-1.65966	-1.5429
11582352	chr1:11582352:T:C	1.05975e-09	-1.66857	-1.54774
11582487	chr1:11582487:G:A	2.08787e-08	-1.77377	1.53815
11582538	chr1:11582538:C:T	1.83367e-07	-1.11276	3.0499
11582743	chr1:11582743:C:T	1.60213e-07	-1.08551	2.88767
11582790	chr1:11582790:T:C	1.32045e-09	-1.68767	-1.3087
11583143	chr1:11583143:C:G	8.95934e-09	-1.80822e-10	-1.08165
11583190	chr1:11583190:A:G	7.05639e-09	-1.80822e-10	-1.32041
11583247	chr1:11583247:G:A	7.18257e-09	-1.80822e-10	-1.30269
11583394	chr1:11583394:G:A	1.1625e-09	-1.77763	-1.34614
11583428	chr1:11583428:A:C	1.27708e-08	-1.80822e-10	-0.727185
11583468	chr1:11583468:C:A	5.92556e-09	-1.49507	-5.85454e-10
11584095	chr1:11584095:A:C	3.57159e-09	-0.424602	-1.57673
11584116	chr1:11584116:C:T	9.12437e-10	-1.78059	-1.58539
11584166	chr1:11584166:T:C	7.27972e-09	-1.80822e-10	-1.28925
11584208	chr1:11584208:C:G	1.06549e-09	-1.79736	-1.41355
11584467	chr1:11584467:T:C	5.9396e-09	-1.80822e-10	-1.4927
11584606	chr1:11584606:C:T	5.84263e-09	-1.80822e-10	-1.50917
11585194	chr1:11585194:TTTTG:T	1.66207e-08	-1.80822e-10	-0.4637
11585541	chr1:11585541:G:A	9.47152e-10	-1.80092	-1.52772
11586304	chr1:11586304:T:C	1.27427e-08	-0.729387	-5.85454e-10
11586336	chr1:11586336:G:A	6.37604e-09	-1.4218	-5.85454e-10
11586533	chr1:11586533:C:T	1.38712e-08	-1.51009	0.865565
11587120	chr1:11587120:T:A	2.80452e-09	-1.80104	-0.442075
11587175	chr1:11587175:T:C	1.39266e-09	-1.73656	-1.20658
11587244	chr1:11587244:G:C	7.60238e-09	-1.80822e-10	-1.24589
11587612	chr1:11587612:C:T	1.677e-08	-1.78689	1.33214
11587746	chr1:11587746:A:G	2.72342e-09	-1.80085	-0.47161
11587882	chr1:11587882:C:T	1.93544e-08	-1.43459	1.12316
11587885	chr1:11587885:T:C	2.01571e-09	-1.8011	-0.772271
11588200	chr1:11588200:T:G	5.51505e-09	-1.80822e-10	-1.56687
11588392	chr1:11588392:T:TTTA	5.5937e-09	-0.784497	-0.768209
11588431	chr1:11588431:A:T	1.7628e-09	-1.25613	-1.45131
11588790	chr1:11588790:T:G	1.05518e-09	-1.70568	-1.51495
11588836	chr1:11588836:CT:C	1.23054e-09	-1.71805	-1.34884
11588838	chr1:11588838:T:A	1.21126e-09	-1.72899	-1.35369
11588972	chr1:11588972:G:A	5.59616e-09	-1.80822e-10	-1.55227
11589041	chr1:11589041:C:T	2.60964e-09	-1.57515	-0.739982
11589373	chr1:11589373:C:T	5.62188e-09	-1.80822e-10	-1.54768
11589383	chr1:11589383:T:C	6.36329e-09	-1.80822e-10	-1.4238
11589411	chr1:11589411:T:G	1.83996e-08	-1.80125	1.43923
11589829	chr1:11589829:A:G	2.57616e-09	-1.80124	-0.526803
11589963	chr1:11589963:G:A	2.81355e-09	-1.7342	-0.505698
11590053	chr1:11590053:G:A	5.36449e-09	-1.80822e-10	-1.59454
11590176	chr1:11590176:T:C	5.35261e-09	-1.80822e-10	-1.59676
11590281	chr1:11590281:T:C	5.03148e-07	-1.80822e-10	2.94654
11590438	chr1:11590438:A:G	5.61634e-09	-1.80822e-10	-1.54867
11590484	chr1:11590484:A:C	5.61523e-09	-1.80822e-10	-1.54886
11590583	chr1:11590583:A:C	5.60753e-09	-1.80822e-10	-1.55024
11590791	chr1:11590791:G:T	5.35304e-09	-1.80822e-10	-1.59668
11590975	chr1:11590975:T:C	5.353e-09	-1.80822e-10	-1.59669
11591078	chr1:11591078:A:G	8.87323e-09	-1.80822e-10	-1.09131
11591104	chr1:11591104:C:T	8.91924e-09	-1.80822e-10	-1.08614
11591105	chr1:11591105:G:A	5.38186e-09	-1.80822e-10	-1.59131
11591193	chr1:11591193:A:G	5.46341e-08	-1.80822e-10	0.726311
11591196	chr1:11591196:A:G	1.04185e-08	-1.79727	0.866511
11591437	chr1:11591437:ATAC:A	9.05205e-10	-1.78114	-1.5928
11591510	chr1:11591510:T:C	1.26729e-07	-1.80822e-10	1.5677
11591522	chr1:11591522:T:C	4.62552e-09	-1.74276	-5.85454e-10
11591853	chr1:11591853:A:G	4.43734e-09	-1.78429	-5.85454e-10
11591963	chr1:11591963:C:T	5.35204e-09	-1.80822e-10	-1.59687
11591967	chr1:11591967:G:A	5.35471e-09	-1.80822e-10	-1.59637
11591972	chr1:11591972:C:T	9.21991e-10	-1.80126	-1.55431
11592148	chr1:11592148:A:G	1.21182e-09	-1.79445	-1.28777
11592294	chr1:11592294:G:A	6.29581e-09	-1.80822e-10	-1.43446
11592649	chr1:11592649:A:G	6.38638e-09	-1.80822e-10	-1.42018
11593406	chr1:11593406:G:C	5.67232e-09	-1.80822e-10	-1.53875
11593423	chr1:11593423:C:G	1.1309e-09	-1.73736	-1.41398
11593619	chr1:11593619:G:A	1.42612e-09	-1.67816	-1.24123
11593621	chr1:11593621:C:T	1.59584e-09	-1.79682	-1.01013
11593688	chr1:11593688:G:A	5.21123e-09	-1.62353	-5.85454e-10
11593894	chr1:11593894:G:A	3.42324e-07	-1.80822e-10	2.56141
11594047	chr1:11594047:A:G	1.36642e-08	-0.659568	-5.85454e-10
11594200	chr1:11594200:C:T	1.36907e-09	-1.72788	-1.23233
11594434	chr1:11594434:A:G	9.3311e-10	-1.79961	-1.54396
11594600	chr1:11594600:G:A	5.35215e-09	-1.80822e-10	-1.59685
11594862	chr1:11594862:A:C	7.1324e-09	-1.3097	-5.85454e-10
11595012	chr1:11595012:A:G	1.19189e-09	-1.77731	-1.32149
11595116	chr1:11595116:C:T	2.84226e-07	-1.80822e-10	2.37542
11595279	chr1:11595279:A:G	2.50532e-09	-1.74527	-0.61066
11595360	chr1:11595360:G:A	2.41369e-09	-1.73907	-0.654121
11595601	chr1:11595601:C:T	7.47756e-09	-1.80822e-10	-1.26244
11595866	chr1:11595866:T:C	2.48743e-09	-1.69543	-0.667665
11595878	chr1:11595878:T:C	1.68755e-09	-1.74777	-1.0033
11596075	chr1:11596075:T:C	2.48174e-09	-1.71474	-0.650643
11596206	chr1:11596206:T:C	1.77859e-09	-1.65722	-1.0413
11596302	chr1:11596302:C:G	5.75363e-08	-1.77979	2.55786
11596507	chr1:11596507:G:A	1.47658e-09	-1.79662	-1.088
11596627	chr1:11596627:A:G	1.3705e-09	-1.79963	-1.15954
11596767	chr1:11596767:C:T	1.69686e-09	-1.55558	-1.18999
11597142	chr1:11597142:A:G	1.27781e-09	-1.61867	-1.41052
11597226	chr1:11597226:A:G	9.95792e-10	-1.77307	-1.5055
11597521	chr1:11597521:A:AG	1.72582e-09	-1.77282	-0.955817
11597522	chr1:11597522:A:G	1.33574e-09	-1.53543	-1.44943
11597593	chr1:11597593:A:G	5.36798e-09	-1.80822e-10	-1.5939
11597626	chr1:11597626:G:A	1.52084e-09	-1.66643	-1.18866
11598196	chr1:11598196:T:A	9.34201e-10	-1.75573	-1.58668
11598323	chr1:11598323:G:A	8.2949e-09	-1.80822e-10	-1.15871
11599402	chr1:11599402:G:A	1.24286e-09	-1.5161	-1.54083
11599459	chr1:11599459:G:C	1.04598e-08	-1.80822e-10	-0.926808
11599566	chr1:11599566:C:T	2.31076e-08	-1.80822e-10	-0.134187
11599872	chr1:11599872:G:A	8.27279e-09	-1.80822e-10	-1.16137
11600653	chr1:11600653:T:C	1.06483e-09	-1.74323	-1.4683
11601008	chr1:11601008:G:A	9.61051e-10	-1.78349	-1.53058
11601152	chr1:11601152:A:G	1.23104e-09	-1.55549	-1.511
11601332	chr1:11601332:G:A	1.00969e-08	-1.80822e-10	-0.962119
11602394	chr1:11602394:G:A	3.23124e-08	-1.80822e-10	0.201105
11602769	chr1:11602769:T:C	4.38163e-09	-1.79692	-5.85454e-10
11602832	chr1:11602832:G:A	9.3574e-10	-1.76543	-1.57534
11603026	chr1:11603026:T:C	1.24231e-09	-1.49674	-1.56064
11603204	chr1:11603204:G:A	3.1227e-09	-1.67143	-0.46422
11603482	chr1:11603482:AC:A	1.84686e-08	-1.80822e-10	-0.358277
11603520	chr1:11603520:T:C	2.29858e-08	-1.80822e-10	-0.139471
11603956	chr1:11603956:C:A	1.32761e-09	-1.63434	-1.35663
11604089	chr1:11604089:G:A	5.34073e-09	-1.59898	-5.85454e-10
11604154	chr1:11604154:G:A	1.42648e-08	-1.80822e-10	-0.616551
11604156	chr1:11604156:C:T	1.95433e-09	-1.58675	-1.01755
11604715	chr1:11604715:G:A	9.88435e-10	-1.78919	-1.49679
11604864	chr1:11604864:T:C	1.04951e-09	-1.79607	-1.42995
11604865	chr1:11604865:G:A	1.05979e-09	-1.79186	-1.42442
11604898	chr1:11604898:T:C	1.05679e-09	-1.7931	-1.42601
11605141	chr1:11605141:T:C	1.00669e-09	-1.78736	-1.48033
11605370	chr1:11605370:G:A	1.02868e-08	-1.80822e-10	-0.943486
11605518	chr1:11605518:A:G	1.21645e-09	-1.57234	-1.50607
11605606	chr1:11605606:A:G	6.74358e-09	-1.80822e-10	-1.36576
11605792	chr1:11605792:C:T	8.55665e-09	-1.80822e-10	-1.12764
11605977	chr1:11605977:G:A	1.03943e-09	-1.79279	-1.44288
11606077	chr1:11606077:A:AT	1.91437e-08	-1.80822e-10	-0.322371
11606224	chr1:11606224:A:C	4.38351e-09	-1.7965	-5.85454e-10
11606258	chr1:11606258:C:T	7.21448e-09	-1.80822e-10	-1.29826
11607028	chr1:11607028:AT:A	1.00454e-08	-1.80822e-10	-0.96723
11607036	chr1:11607036:G:A	7.35296e-09	-1.80822e-10	-1.27924
11607074	chr1:11607074:G:C	1.04427e-09	-1.79399	-1.43704
11607136	chr1:11607136:G:A	3.19735e-08	-1.80822e-10	0.190561
11607378	chr1:11607378:A:T	4.2916e-08	-1.80822e-10	0.484898
11607976	chr1:11607976:T:G	5.79599e-09	-1.80822e-10	-1.51718
11607986	chr1:11607986:T:G	4.53413e-09	-1.76271	-5.85454e-10
11608381	chr1:11608381:A:G	9.79477e-09	-1.80822e-10	-0.992499
11608568	chr1:11608568:T:C	4.1757e-08	-1.80822e-10	0.45752
11608772	chr1:11608772:A:G	1.11967e-09	-1.5956	-1.56572
11608861	chr1:11608861:G:A	4.84173e-09	-1.69708	-5.85454e-10
11609116	chr1:11609116:C:T	9.01257e-09	-1.80822e-10	-1.07573
11609196	chr1:11609196:AGGAGAACCTTTATGTCTAGCTCAGGGATTGTAAATACACCAATCAGCATCCTGTGTCTAGCTCAGGGTTTGTGAATGCACCGATCGACACTCTGTATCTAGCTACTCTGGTGGGGCCTTGGAGAACCTTTGTGTGGACACTCTGTATCTAGCTAATCTGGTGGGGACGT:A	1.16898e-08	-1.80822e-10	-0.815628
11609862	chr1:11609862:G:C	1.018e-09	-1.67053	-1.58597
11609899	chr1:11609899:A:G	1.00744e-09	-1.80101	-1.46593
11609956	chr1:11609956:C:G	6.58765e-09	-1.80822e-10	-1.38915
11610672	chr1:11610672:C:T	6.00913e-09	-1.72069	0.239621
11611007	chr1:11611007:G:C	1.62692e-09	-1.76461	-1.02305
11611017	chr1:11611017:C:T	6.52993e-09	-1.73134	0.333392
11611095	chr1:11611095:C:T	2.638e-08	-1.80822e-10	-0.00173967
11611285	chr1:11611285:T:G	7.17813e-09	-1.77354	0.470235
11611565	chr1:11611565:C:T	1.95676e-08	-1.80822e-10	-0.30047
11611722	chr1:11611722:C:T	5.42754e-09	-1.80822e-10	-1.58286
11612350	chr1:11612350:C:A	1.21179e-09	-1.76819	-1.31406
11612444	chr1:11612444:T:C	3.25014e-09	-1.73904	-0.356609
11612552	chr1:11612552:G:A	1.11676e-09	-1.75533	-1.40859
11613264	chr1:11613264:C:T	5.38432e-09	-1.80822e-10	-1.59086
11613509	chr1:11613509:T:TG	1.51201e-09	-1.71882	-1.14208
11614093	chr1:11614093:G:A	4.37053e-09	-1.79946	-5.85454e-10
11614108	chr1:11614108:T:C	7.25389e-09	-1.80822e-10	-1.29281
11614143	chr1:11614143:G:A	1.87042e-09	-1.63751	-1.01067
11614217	chr1:11614217:C:T	5.39448e-09	-1.80822e-10	-1.58897
11614392	chr1:11614392:G:A	2.15484e-08	-1.80822e-10	-0.204043
11614443	chr1:11614443:G:A	1.52347e-09	-1.4832	-1.37016
11614535	chr1:11614535:A:G	2.87666e-08	-1.80822e-10	0.0848687
11614552	chr1:11614552:G:A	1.04169e-08	-1.80822e-10	-0.930917
11614968	chr1:11614968:C:A	1.28504e-09	-1.76714	-1.25641
11615002	chr1:11615002:T:G	1.57545e-09	-1.73606	-1.08374
11615253	chr1:11615253:C:T	1.2234e-09	-1.75928	-1.31343
11615321	chr1:11615321:T:C	5.77673e-09	-1.80822e-10	-1.52051
11615817	chr1:11615817:A:G	1.7458e-09	-1.74041	-0.976723
11615838	chr1:11615838:C:A	1.50458e-08	-1.80822e-10	-0.563249
11616043	chr1:11616043:C:A	1.89247e-09	-1.72283	-0.913631
11616208	chr1:11616208:A:G	4.7835e-09	-1.70917	-5.85454e-10
11616230	chr1:11616230:A:G	1.98839e-09	-1.74201	-0.84501
11617155	chr1:11617155:A:G	1.94663e-09	-1.49981	-1.10844
11617204	chr1:11617204:C:G	1.49945e-09	-1.5587	-1.31055
11617395	chr1:11617395:G:C	5.35252e-09	-1.80822e-10	-1.59678
11617658	chr1:11617658:G:A	1.78144e-09	-1.12594	-1.57099
11617807	chr1:11617807:C:A	1.43518e-08	-1.80822e-10	-0.610472
11618067	chr1:11618067:A:G	1.97118e-08	-1.80822e-10	-0.293129
11618138	chr1:11618138:A:G	2.58116e-09	-1.75719	-0.56892
11618218	chr1:11618218:G:A	8.00055e-09	-1.80822e-10	-1.19484
11618325	chr1:11618325:C:G	4.87967e-08	-1.80822e-10	0.613316
11618443	chr1:11618443:C:T	7.87148e-09	-1.80822e-10	-1.2111
11618543	chr1:11618543:C:T	5.35372e-09	-1.80822e-10	-1.59655
11618782	chr1:11618782:G:A	6.1144e-09	-1.80822e-10	-1.4637
11618881	chr1:11618881:G:A	1.58419e-09	-1.72819	-1.08608
11619068	chr1:11619068:A:G	2.37908e-09	-1.53063	-0.877004
11619321	chr1:11619321:G:A	2.37566e-08	-1.80822e-10	-0.106486
11619510	chr1:11619510:C:T	8.49768e-09	-1.80822e-10	-1.13455
11619706	chr1:11619706:A:G	7.2844e-09	-1.80822e-10	-1.28861
11619808	chr1:11619808:C:T	9.73772e-10	-1.71656	-1.58436
11620042	chr1:11620042:T:G	2.5119e-09	-1.52032	-0.832986
11620172	chr1:11620172:C:CACT	2.91934e-09	-1.61624	-0.586754
11620226	chr1:11620226:C:T	1.74793e-09	-1.75522	-0.960689
11620250	chr1:11620250:G:A	1.63346e-08	-1.80822e-10	-0.481063
11620390	chr1:11620390:G:A	7.03976e-09	-1.80822e-10	-1.32277
11620483	chr1:11620483:G:C	6.83166e-09	-1.80822e-10	-1.35278
11620857	chr1:11620857:G:T	8.40605e-09	-1.80822e-10	-1.1454
11620979	chr1:11620979:T:C	1.55274e-08	-1.80822e-10	-0.531743
11621144	chr1:11621144:T:A	1.30346e-09	-1.62839	-1.38094
11621248	chr1:11621248:C:T	5.42116e-09	-1.80822e-10	-1.58404
11621249	chr1:11621249:G:A	7.91292e-09	-1.80822e-10	-1.20585
11621511	chr1:11621511:C:T	2.43895e-09	-1.77938	-0.603402
11621615	chr1:11621615:C:T	8.48463e-09	-1.80822e-10	-1.13609
11621897	chr1:11621897:C:T	5.37357e-09	-1.59285	-5.85454e-10
11621967	chr1:11621967:C:T	8.48463e-09	-1.80822e-10	-1.13609
11622815	chr1:11622815:A:G	6.69448e-09	-1.80822e-10	-1.37306
11622819	chr1:11622819:G:A	7.2228e-09	-1.80822e-10	-1.2971
11623226	chr1:11623226:T:C	1.29366e-09	-1.62917	-1.3877
11623735	chr1:11623735:C:T	1.89781e-09	-1.64514	-0.988502
11623738	chr1:11623738:G:A	8.61571e-09	-1.80822e-10	-1.12076
11623828	chr1:11623828:G:T	8.93457e-09	-1.08442	-5.85454e-10
11624542	chr1:11624542:T:C	1.14731e-08	-1.80822e-10	-0.834338
11624639	chr1:11624639:A:G	1.45617e-09	-1.59843	-1.30011
11625020	chr1:11625020:C:T	6.1919e-09	-1.45111	-5.85454e-10
11625041	chr1:11625041:G:C	5.369e-09	-1.80822e-10	-1.59371
11625370	chr1:11625370:C:T	1.18305e-08	-1.80822e-10	-0.803664
11625445	chr1:11625445:T:C	1.14884e-08	-1.80822e-10	-0.833006
11625512	chr1:11625512:A:G	1.4427e-09	-1.55989	-1.34795
11625668	chr1:11625668:G:A	1.74222e-09	-1.6118	-1.10739
11625669	chr1:11625669:GT:G	6.55011e-09	-1.80822e-10	-1.39486
11625910	chr1:11625910:T:C	9.6684e-10	-1.77953	-1.52854
11625911	chr1:11625911:G:A	1.38602e-08	-1.80822e-10	-0.645327
11626403	chr1:11626403:G:A	8.29371e-09	-1.80822e-10	-1.15885
11626497	chr1:11626497:G:A	1.55516e-09	-1.24078	-1.59199
11626711	chr1:11626711:T:G	9.48199e-10	-1.747	-1.58054
11626715	chr1:11626715:C:CTAT	1.0586e-09	-1.68216	-1.53524
11626961	chr1:11626961:T:A	9.93057e-10	-1.68472	-1.59659
11626988	chr1:11626988:G:A	1.26411e-09	-1.73029	-1.30969
11626994	chr1:11626994:G:A	5.40134e-09	-1.80822e-10	-1.5877
11627009	chr1:11627009:C:T	1.14408e-09	-1.74527	-1.39447
11627304	chr1:11627304:C:T	7.1005e-09	-1.80822e-10	-1.31418
11627562	chr1:11627562:AT:A	9.51643e-10	-1.75656	-1.56736
11628256	chr1:11628256:G:A	1.00801e-09	-1.75915	-1.50722
11628285	chr1:11628285:C:T	3.63541e-08	-1.80822e-10	0.31896
11628330	chr1:11628330:T:A	1.6995e-09	-1.6494	-1.09462
11628665	chr1:11628665:T:C	1.52477e-09	-1.26682	-1.58568
11628685	chr1:11628685:T:C	5.21687e-08	-1.80822e-10	0.680136
11628728	chr1:11628728:A:G	5.62059e-08	-1.80822e-10	0.754675
11629156	chr1:11629156:G:A	1.01093e-09	-1.74988	-1.5136
11629458	chr1:11629458:G:A	5.18916e-08	-1.80822e-10	0.674809
11629606	chr1:11629606:A:G	1.26319e-09	-1.62709	-1.41361
11629657	chr1:11629657:C:T	4.52463e-09	-1.76481	-5.85454e-10
11630114	chr1:11630114:G:A	1.95116e-09	-1.37643	-1.2295
11630312	chr1:11630312:G:A	1.0109e-09	-1.77499	-1.48852
11630377	chr1:11630377:C:A	1.14291e-08	-1.80822e-10	-0.838185
11630506	chr1:11630506:A:C	1.17914e-09	-1.70811	-1.40145
11630599	chr1:11630599:G:A	1.21076e-09	-1.68041	-1.40269
11630608	chr1:11630608:C:T	2.92776e-08	-1.80822e-10	0.102476
11630670	chr1:11630670:G:A	9.16547e-09	-1.0589	-5.85454e-10
11631104	chr1:11631104:G:A	1.06341e-09	-1.80047	-1.4124
11631403	chr1:11631403:C:T	4.25021e-08	-1.80822e-10	0.475208
11631404	chr1:11631404:A:G	1.05165e-09	-1.68078	-1.5432
11632659	chr1:11632659:G:A	2.88424e-08	-1.80822e-10	0.0875
11633024	chr1:11633024:A:G	5.35341e-09	-1.80822e-10	-1.59661
11633327	chr1:11633327:G:A	6.12656e-09	-1.80822e-10	-1.46171
11633488	chr1:11633488:G:A	2.32469e-08	-1.80822e-10	-0.128173
11633753	chr1:11633753:A:T	1.51667e-09	-1.68817	-1.16966
11634124	chr1:11634124:A:G	5.54975e-09	-1.80822e-10	-1.56059
11634311	chr1:11634311:T:C	9.77473e-10	-1.70543	-1.5917
11634516	chr1:11634516:C:T	7.83916e-09	-1.80822e-10	-1.21522
11634590	chr1:11634590:G:A	2.57605e-09	-1.22688	-1.1012
11634618	chr1:11634618:A:C	6.91356e-09	-1.80822e-10	-1.34086
11634716	chr1:11634716:A:C	9.32622e-10	-1.79701	-1.5471
11634873	chr1:11634873:G:A	9.25477e-10	-1.7609	-1.5909
11634881	chr1:11634881:C:CT	1.02795e-09	-1.71795	-1.52883
11635046	chr1:11635046:C:T	1.00516e-09	-1.74834	-1.52086
11635123	chr1:11635123:C:G	1.58573e-09	-1.60857	-1.20473
11635234	chr1:11635234:A:C	7.87539e-09	-1.80822e-10	-1.2106
11635398	chr1:11635398:C:T	9.87544e-10	-1.76364	-1.52324
11635445	chr1:11635445:G:A	1.33261e-08	-1.80822e-10	-0.684624
11635899	chr1:11635899:C:T	1.00575e-09	-1.75935	-1.50926
11635911	chr1:11635911:A:G	1.1673e-09	-1.79518	-1.32447
11635920	chr1:11635920:G:T	5.81343e-09	-1.80822e-10	-1.51418
11636260	chr1:11636260:G:A	5.0392e-09	-1.6571	-5.85454e-10
11636368	chr1:11636368:G:C	7.32472e-09	-1.80822e-10	-1.28309
11637513	chr1:11637513:G:A	4.67225e-09	-1.73271	-5.85454e-10
11637528	chr1:11637528:C:A	7.26209e-09	-1.80822e-10	-1.29168
11637561	chr1:11637561:C:T	2.67933e-09	-1.32788	-0.960904
11638060	chr1:11638060:G:A	1.77207e-09	-1.80124	-0.900959
11638154	chr1:11638154:AGAG:A	7.32472e-09	-1.80822e-10	-1.28309
11638845	chr1:11638845:A:G	1.41697e-09	-1.75595	-1.16988
11639875	chr1:11639875:G:C	1.66222e-08	-1.80822e-10	-0.463607
11640524	chr1:11640524:A:T	5.69688e-09	-1.80822e-10	-1.53443
11640810	chr1:11640810:T:C	2.03941e-08	-1.80822e-10	-0.259101
11640966	chr1:11640966:G:A	2.46739e-08	-1.80822e-10	-0.0686026
11641481	chr1:11641481:C:T	1.22913e-08	-1.80822e-10	-0.765453
11641566	chr1:11641566:A:G	5.61394e-09	-1.80822e-10	-1.54909
11642025	chr1:11642025:A:G	1.48653e-09	-1.58071	-1.29719
11642089	chr1:11642089:C:T	7.04087e-09	-1.80822e-10	-1.32262
11642181	chr1:11642181:G:C	5.33766e-09	-1.59956	-5.85454e-10
11642245	chr1:11642245:G:A	6.78419e-09	-1.80822e-10	-1.35975
11642348	chr1:11642348:G:C	7.19768e-09	-1.80822e-10	-1.30059
11642569	chr1:11642569:AC:A	8.88437e-09	-1.80822e-10	-1.09005
11642640	chr1:11642640:C:G	9.33866e-10	-1.74764	-1.59513
11642891	chr1:11642891:C:T	7.34807e-09	-1.80822e-10	-1.27991
11642933	chr1:11642933:C:T	1.55434e-09	-1.80122	-1.03208
11643534	chr1:11643534:TAA:T	8.9396e-09	-1.80822e-10	-1.08386
11643536	chr1:11643536:A:G	7.58195e-09	-1.80822e-10	-1.24858
11643551	chr1:11643551:A:G	7.19327e-09	-1.80822e-10	-1.3012
11643609	chr1:11643609:T:G	5.36322e-09	-1.80822e-10	-1.59478
11643809	chr1:11643809:A:C	1.04939e-09	-1.79736	-1.42878
11644005	chr1:11644005:A:G	8.72587e-09	-1.80822e-10	-1.10805
11644096	chr1:11644096:T:C	1.79458e-09	-1.4549	-1.23467
11644303	chr1:11644303:T:C	6.19224e-09	-1.80822e-10	-1.45105
11645220	chr1:11645220:G:A	6.50574e-09	-1.80822e-10	-1.40166
11645269	chr1:11645269:T:C	2.27171e-08	-1.80822e-10	-0.151228
11645649	chr1:11645649:G:A	7.2548e-08	-1.80822e-10	1.0099
11645739	chr1:11645739:T:A	1.50415e-09	-1.7919	-1.07422
11645758	chr1:11645758:A:T	1.4353e-09	-1.32159	-1.59139
11646172	chr1:11646172:T:G	6.03159e-09	-1.80822e-10	-1.47734
11646179	chr1:11646179:G:A	1.57954e-09	-1.61878	-1.19844
11646274	chr1:11646274:G:T	1.2332e-09	-1.46974	-1.595
11646350	chr1:11646350:T:C	1.50688e-09	-1.5411	-1.32321
11646734	chr1:11646734:T:C	1.9536e-09	-1.15722	-1.44746
11647448	chr1:11647448:G:T	7.3946e-09	-1.80822e-10	-1.2736
11647532	chr1:11647532:G:C	1.72834e-09	-1.59389	-1.1333
11647933	chr1:11647933:T:C	5.35298e-09	-1.80822e-10	-1.59669
11648480	chr1:11648480:G:A	7.19768e-09	-1.80822e-10	-1.30059
11648679	chr1:11648679:T:C	8.94804e-10	-1.79153	-1.59396
11648863	chr1:11648863:G:A	1.29089e-08	-1.80822e-10	-0.716432
11649282	chr1:11649282:C:T	1.15044e-09	-1.68285	-1.45135
11650255	chr1:11650255:C:T	1.00638e-09	-1.79754	-1.47045
11650504	chr1:11650504:T:G	9.43564e-10	-1.80127	-1.53117
11650934	chr1:11650934:G:A	4.39056e-09	-1.79489	-5.85454e-10
11650977	chr1:11650977:G:A	7.57964e-09	-1.80822e-10	-1.24888
11651119	chr1:11651119:T:G	6.48303e-09	-0.0376061	-1.36755
11651147	chr1:11651147:C:T	2.40793e-09	-0.905926	-1.48965
11651151	chr1:11651151:G:A	7.90243e-09	-1.80822e-10	-1.20718
11651186	chr1:11651186:C:T	5.50178e-09	-1.80822e-10	-1.56927
11651348	chr1:11651348:G:A	4.11651e-09	-0.264312	-1.59503
11651532	chr1:11651532:G:T	2.01274e-09	-0.993353	-1.5815
11651782	chr1:11651782:G:A	5.54464e-09	-1.56151	-5.85454e-10
11651991	chr1:11651991:G:A	2.40639e-09	-0.802815	-1.59341
11652052	chr1:11652052:C:T	1.33925e-09	-1.52546	-1.45677
11652151	chr1:11652151:C:T	7.74393e-09	-1.80822e-10	-1.22744
11652686	chr1:11652686:C:T	1.80233e-09	-1.42325	-1.26202
11652701	chr1:11652701:C:T	8.00949e-09	-1.80822e-10	-1.19372
11652954	chr1:11652954:A:G	8.55937e-09	-1.80822e-10	-1.12732
11653109	chr1:11653109:A:G	4.1389e-09	-1.14858	-0.70534
11653265	chr1:11653265:C:T	6.01895e-09	-1.80822e-10	-1.47943
11653338	chr1:11653338:G:A	7.4297e-09	-1.80822e-10	-1.26886
11653506	chr1:11653506:G:A	3.06997e-09	-0.739982	-1.4127
11653906	chr1:11653906:A:G	5.38859e-09	-1.80822e-10	-1.59006
11654311	chr1:11654311:T:G	1.355e-09	-1.42791	-1.54263
11654736	chr1:11654736:A:G	2.94658e-09	-0.818702	-1.375
11655697	chr1:11655697:G:GAGGT	1.23147e-08	-1.80822e-10	-0.763553
11656009	chr1:11656009:T:C	6.61499e-09	-1.38501	-5.85454e-10
11656010	chr1:11656010:G:A	6.34564e-09	-1.42658	-5.85454e-10
11656530	chr1:11656530:C:T	1.53239e-09	-1.69459	-1.15292
11656600	chr1:11656600:TACCGGTGCCCGCC:T	5.43207e-09	-1.80822e-10	-1.58203
11656698	chr1:11656698:G:A	9.46613e-10	-1.80112	-1.52809
11656765	chr1:11656765:T:G	5.37605e-09	-1.80822e-10	-1.59239
11656994	chr1:11656994:A:G	5.36464e-09	-1.80822e-10	-1.59452
11657108	chr1:11657108:A:G	2.64812e-08	-1.80822e-10	0.00208847
11657561	chr1:11657561:G:A	5.48441e-09	-1.80822e-10	-1.57244
11657827	chr1:11657827:T:C	5.60459e-09	-1.80822e-10	-1.55076
11658219	chr1:11658219:C:T	5.43737e-09	-1.80822e-10	-1.58105
11658457	chr1:11658457:C:T	5.39637e-09	-1.80822e-10	-1.58862
11658674	chr1:11658674:C:T	5.59151e-09	-1.80822e-10	-1.5531
11659234	chr1:11659234:A:G	5.70006e-09	-1.80822e-10	-1.53387
11659535	chr1:11659535:G:A	9.68662e-10	-1.79857	-1.50762
11659560	chr1:11659560:T:G	1.88837e-08	-1.80822e-10	-0.336045
11660193	chr1:11660193:C:T	7.90502e-09	-1.80822e-10	-1.20685
11660260	chr1:11660260:C:A	1.13846e-08	-0.842081	-5.85454e-10
11660269	chr1:11660269:C:T	5.62313e-09	-1.80822e-10	-1.54746
11660515	chr1:11660515:C:T	1.17243e-07	-1.2328	2.72271
11660525	chr1:11660525:C:G	2.35703e-09	-0.876048	-1.5409
11660968	chr1:11660968:T:C	5.09428e-09	-1.64623	-5.85454e-10
11661156	chr1:11661156:G:A	6.57776e-09	-1.80822e-10	-1.39065
11661797	chr1:11661797:C:T	1.01938e-09	-1.77037	-1.48478
11661850	chr1:11661850:G:A	5.37898e-09	-1.80822e-10	-1.59185
11662027	chr1:11662027:T:G	3.14729e-08	-1.80822e-10	0.17478
11663828	chr1:11663828:G:A	2.39797e-09	-1.67507	-0.724653
11664035	chr1:11664035:G:C	1.05427e-09	-1.78539	-1.43611
11664651	chr1:11664651:T:C	9.72054e-10	-1.71608	-1.58661
11664655	chr1:11664655:A:G	1.72858e-08	-1.80822e-10	-0.424462
11664851	chr1:11664851:T:C	5.45609e-09	-1.80822e-10	-1.57761
11665006	chr1:11665006:G:A	9.32202e-09	-1.80822e-10	-1.04197
11665149	chr1:11665149:T:A	1.07882e-09	-1.76765	-1.43083
11665379	chr1:11665379:T:C	9.97075e-10	-1.70877	-1.56851
11665400	chr1:11665400:C:T	5.81049e-09	-1.80822e-10	-1.51468
11665599	chr1:11665599:T:C	7.63024e-09	-1.80822e-10	-1.24223
11665749	chr1:11665749:C:T	1.0392e-08	-1.80822e-10	-0.933311
11665802	chr1:11665802:G:A	9.32493e-10	-1.79278	-1.55146
11665904	chr1:11665904:C:G	1.07429e-08	-1.80822e-10	-0.900102
11665924	chr1:11665924:C:T	1.00497e-08	-1.80822e-10	-0.966799
11666158	chr1:11666158:C:G	4.03946e-08	-1.80822e-10	0.424349
11666250	chr1:11666250:A:C	9.13667e-09	-1.80822e-10	-1.06205
11666269	chr1:11666269:A:G	1.13293e-09	-1.7986	-1.35093
11666442	chr1:11666442:T:C	3.58467e-09	-1.53072	-0.466959
11666625	chr1:11666625:G:A	1.5159e-09	-1.7499	-1.10844
11666677	chr1:11666677:C:T	9.33953e-09	-1.80822e-10	-1.04009
11666877	chr1:11666877:G:C	9.41654e-10	-1.74031	-1.59416
11667134	chr1:11667134:T:C	1.96956e-09	-1.73362	-0.862922
11667199	chr1:11667199:T:C	5.52637e-09	-1.80822e-10	-1.56482
11667505	chr1:11667505:C:T	5.35788e-09	-1.80822e-10	-1.59578
11667621	chr1:11667621:C:T	6.06649e-09	-1.80822e-10	-1.47157
11667785	chr1:11667785:G:A	9.75199e-09	-1.80822e-10	-0.996876
11667863	chr1:11667863:T:C	2.14759e-09	-1.33365	-1.17635
11667864	chr1:11667864:G:A	5.37007e-09	-1.80822e-10	-1.59351
11667867	chr1:11667867:C:T	8.41463e-09	-1.72079	0.576413
11667949	chr1:11667949:G:A	5.44757e-09	-1.80822e-10	-1.57918
11667956	chr1:11667956:G:A	6.56858e-09	-1.80822e-10	-1.39205
11668107	chr1:11668107:AAG:A	4.71052e-08	-1.31661	1.89464
11668433	chr1:11668433:G:C	9.72283e-09	-1.80822e-10	-0.999871
11668837	chr1:11668837:G:A	1.00143e-09	-1.68504	-1.58787
11668895	chr1:11668895:C:T	1.24241e-08	-1.33228	0.577563
11669253	chr1:11669253:C:G	1.17313e-08	-1.31315	0.501068
11669455	chr1:11669455:A:C	6.57981e-09	-1.80822e-10	-1.39034
11669467	chr1:11669467:A:C	1.40311e-09	-1.56098	-1.37468
11669471	chr1:11669471:A:C	5.57954e-09	-1.80822e-10	-1.55524
11669607	chr1:11669607:T:C	1.60171e-08	-0.224772	-0.275921
11669708	chr1:11669708:A:G	5.37471e-09	-1.80822e-10	-1.59264
11669781	chr1:11669781:C:T	6.12226e-09	-1.80822e-10	-1.46242
11670169	chr1:11670169:C:T	5.6537e-09	-1.80822e-10	-1.54204
11670546	chr1:11670546:A:G	7.33323e-09	-1.80822e-10	-1.28193
11670654	chr1:11670654:G:A	1.56775e-08	-0.522121	-5.85454e-10
11670702	chr1:11670702:C:T	5.06143e-08	0.649887	-5.85454e-10
11670737	chr1:11670737:G:A	6.26572e-09	-1.80822e-10	-1.43925
11670747	chr1:11670747:G:A	1.17325e-08	-0.811988	-5.85454e-10
11671308	chr1:11671308:G:A	5.38327e-09	-1.80822e-10	-1.59105
11671754	chr1:11671754:C:T	5.54402e-09	-1.80822e-10	-1.56163
11672149	chr1:11672149:G:A	5.40453e-09	-1.80822e-10	-1.58711
11672541	chr1:11672541:C:T	1.10489e-09	-1.71265	-1.46195
11672639	chr1:11672639:G:A	5.58546e-09	-1.55418	-5.85454e-10
11672726	chr1:11672726:A:G	3.24397e-08	-1.80822e-10	0.205035
11672875	chr1:11672875:C:T	1.71728e-09	-1.40074	-1.33286
11673018	chr1:11673018:T:C	5.49642e-09	-1.14811	-0.422139
11673158	chr1:11673158:G:A	5.38327e-09	-1.80822e-10	-1.59105
11673388	chr1:11673388:G:A	5.35834e-09	-1.80822e-10	-1.59569
11673938	chr1:11673938:C:T	8.44988e-09	-1.80822e-10	-1.1402
11673992	chr1:11673992:C:G	1.5522e-09	-1.44985	-1.38482
11674046	chr1:11674046:T:G	2.87275e-08	-1.80822e-10	0.0835082
11674236	chr1:11674236:A:G	3.03642e-09	-1.44331	-0.720356
11675023	chr1:11675023:G:A	5.58076e-09	-1.80822e-10	-1.55502
11675188	chr1:11675188:A:C	2.75136e-09	-1.09991	-1.16234
11675212	chr1:11675212:G:A	1.19595e-08	-1.29332	0.500497
11675370	chr1:11675370:G:A	9.36446e-09	-1.80822e-10	-1.03742
11675784	chr1:11675784:C:A	1.36087e-09	-1.53143	-1.43479
11675805	chr1:11675805:T:C	5.63734e-09	-1.80822e-10	-1.54494
11675820	chr1:11675820:A:G	9.42918e-10	-1.77488	-1.55824
11676074	chr1:11676074:G:A	5.69369e-09	-1.80822e-10	-1.53499
11676353	chr1:11676353:C:T	2.93188e-09	-1.12011	-1.07859
11676456	chr1:11676456:G:A	5.39137e-09	-1.80822e-10	-1.58955
11676475	chr1:11676475:G:A	1.05824e-09	-1.77103	-1.44671
11676543	chr1:11676543:C:T	2.3418e-08	0.475282	-0.596122
11676653	chr1:11676653:A:G	5.4019e-09	-1.80822e-10	-1.5876
11676807	chr1:11676807:A:C	5.76806e-09	-1.52201	-5.85454e-10
11677206	chr1:11677206:A:G	2.20237e-08	-1.80822e-10	-0.182228
11677306	chr1:11677306:G:A	5.35216e-09	-1.80822e-10	-1.59685
11677313	chr1:11677313:C:A	7.47691e-09	-1.80822e-10	-1.26253
11677321	chr1:11677321:C:T	9.64278e-09	-1.80822e-10	-1.00814
11677825	chr1:11677825:C:T	2.1946e-08	-1.2584	1.07264
11678014	chr1:11678014:G:A	5.43768e-09	-1.80822e-10	-1.58099
11678129	chr1:11678129:C:T	2.07668e-08	-1.80822e-10	-0.240994
11678268	chr1:11678268:A:G	3.29815e-09	-1.16182	-0.91916
11678749	chr1:11678749:A:C	1.62827e-09	-1.5065	-1.28033
11678922	chr1:11678922:G:A	9.21515e-10	-1.78696	-1.56912
11679095	chr1:11679095:T:C	9.39128e-10	-1.78529	-1.55186
11679136	chr1:11679136:C:T	1.94564e-08	-1.80822e-10	-0.306173
11679215	chr1:11679215:T:C	3.42703e-09	-1.7494	-0.293248
11679279	chr1:11679279:G:A	9.09027e-10	-1.79962	-1.57011
11679301	chr1:11679301:G:A	3.02656e-09	-0.585431	-1.58149
11679575	chr1:11679575:G:A	1.07154e-09	-1.63175	-1.5735
11679888	chr1:11679888:G:A	5.66561e-09	-1.80822e-10	-1.53993
11679894	chr1:11679894:T:A	1.86291e-09	-1.73338	-0.918834
11680272	chr1:11680272:AGGCGTGAGCCAC:A	1.84865e-08	0.333081	-0.690389
11680502	chr1:11680502:C:G	5.86618e-09	-1.80822e-10	-1.50514
11680755	chr1:11680755:A:C	1.17357e-09	-1.55868	-1.55562
11680882	chr1:11680882:AG:A	3.05455e-08	-1.80822e-10	0.144872
11681247	chr1:11681247:A:C	1.12139e-09	-1.58571	-1.57407
11681390	chr1:11681390:A:C	5.37918e-09	-1.80822e-10	-1.59181
11681533	chr1:11681533:C:T	3.13737e-08	-1.80822e-10	0.171624
11681665	chr1:11681665:C:T	5.93364e-09	-1.80822e-10	-1.49371
11681739	chr1:11681739:T:A	1.89788e-08	0.307404	-0.63843
11682246	chr1:11682246:C:T	1.02745e-08	-0.944678	-5.85454e-10
11682530	chr1:11682530:A:G	5.83352e-09	-1.80822e-10	-1.51073
11682551	chr1:11682551:C:T	1.53825e-08	-0.541118	-5.85454e-10
11682572	chr1:11682572:AG:A	4.92532e-09	-1.67996	-5.85454e-10
11682750	chr1:11682750:A:T	5.47186e-09	-1.80822e-10	-1.57473
11683067	chr1:11683067:G:A	1.15531e-09	-1.60401	-1.52597
11683191	chr1:11683191:G:A	5.47237e-09	-1.80822e-10	-1.57464
11683695	chr1:11683695:C:T	1.50705e-08	0.570694	-1.1323
11683790	chr1:11683790:G:A	6.25532e-09	-1.80822e-10	-1.44091
11683903	chr1:11683903:G:A	2.45416e-08	-1.80822e-10	-0.0739782
11683926	chr1:11683926:G:A	5.41497e-09	-1.80822e-10	-1.58518
11684155	chr1:11684155:C:T	1.13131e-09	-1.65745	-1.49352
11684161	chr1:11684161:G:T	9.33099e-10	-1.75699	-1.5866
11685139	chr1:11685139:G:T	1.31728e-09	-1.78587	-1.21291
11685285	chr1:11685285:G:A	7.11917e-09	-0.713727	-0.597828
11685378	chr1:11685378:T:G	7.57291e-09	-1.80822e-10	-1.24977
11685402	chr1:11685402:A:G	1.00528e-08	0.620898	-1.5874
11686373	chr1:11686373:G:A	8.99131e-09	-1.07809	-5.85454e-10
11686937	chr1:11686937:A:C	6.25762e-09	-1.80822e-10	-1.44055
11687056	chr1:11687056:T:C	1.01615e-09	-1.67297	-1.58535
11687280	chr1:11687280:C:G	9.52611e-10	-1.72648	-1.59641
11687312	chr1:11687312:T:C	6.69834e-09	-1.80822e-10	-1.37249
11687342	chr1:11687342:C:T	9.2426e-09	-1.05052	-5.85454e-10
11687768	chr1:11687768:A:G	3.3227e-08	-1.80822e-10	0.229014
11687800	chr1:11687800:C:T	1.27802e-08	-1.80822e-10	-0.726451
11687809	chr1:11687809:T:C	3.3227e-08	-1.80822e-10	0.229014
11687811	chr1:11687811:C:T	1.37193e-09	-1.78746	-1.17067
11687847	chr1:11687847:C:T	7.3815e-09	-1.80822e-10	-1.27537
11687879	chr1:11687879:T:C	5.43722e-09	-1.80822e-10	-1.58108
11688376	chr1:11688376:A:G	1.25582e-08	-0.743971	-5.85454e-10
11688423	chr1:11688423:T:C	1.05574e-08	-1.80822e-10	-0.917525
11688439	chr1:11688439:T:C	7.08808e-09	-1.80822e-10	-1.31593
11688491	chr1:11688491:G:A	5.80677e-09	-1.80822e-10	-1.51532
11688980	chr1:11688980:C:T	3.00678e-08	-1.80822e-10	0.129107
11689163	chr1:11689163:G:A	2.01536e-08	-1.80822e-10	-0.270963
11689401	chr1:11689401:C:T	5.79667e-09	-1.80822e-10	-1.51706
11689428	chr1:11689428:T:A	1.61135e-09	-1.46569	-1.33159
11689488	chr1:11689488:C:T	7.2153e-09	-1.80822e-10	-1.29814
11689577	chr1:11689577:G:C	5.41565e-09	-1.80822e-10	-1.58505
11689616	chr1:11689616:G:A	6.73011e-09	-1.80822e-10	-1.36776
11689851	chr1:11689851:C:T	1.00161e-09	-1.69791	-1.57483
11689900	chr1:11689900:A:C	9.40805e-10	-1.75521	-1.58015
11690194	chr1:11690194:G:C	6.55321e-09	-1.80822e-10	-1.39439
11690264	chr1:11690264:G:A	1.11282e-09	-1.64543	-1.52201
11690368	chr1:11690368:G:A	8.07938e-09	-1.18503	-5.85454e-10
11690455	chr1:11690455:C:A	9.35334e-10	-1.76393	-1.57727
11690457	chr1:11690457:C:G	4.80106e-08	-1.80822e-10	0.597074
11690703	chr1:11690703:G:A	1.03136e-09	-1.69867	-1.5448
11691167	chr1:11691167:G:C	8.31247e-09	-1.15659	-5.85454e-10
11691214	chr1:11691214:T:A	5.51863e-09	-1.80822e-10	-1.56622
11691235	chr1:11691235:T:G	6.42829e-09	-1.80822e-10	-1.41364
11691675	chr1:11691675:C:G	1.95941e-08	-0.299121	-5.85454e-10
11691723	chr1:11691723:C:T	5.36104e-09	-1.80822e-10	-1.59519
11692083	chr1:11692083:G:A	1.92386e-09	-1.18321	-1.43681
11693277	chr1:11693277:C:T	5.51506e-09	-1.80822e-10	-1.56686
11693890	chr1:11693890:C:A	5.43784e-09	-1.80822e-10	-1.58096
11693901	chr1:11693901:C:A	3.06527e-09	-1.6621	-0.492113
11693973	chr1:11693973:A:C	5.41143e-09	-1.80822e-10	-1.58583
11694246	chr1:11694246:A:G	5.35239e-09	-1.80822e-10	-1.5968
11694267	chr1:11694267:A:G	5.87083e-09	-1.80822e-10	-1.50435
11694434	chr1:11694434:G:C	8.76703e-08	0.40973	0.789506
11694530	chr1:11694530:A:G	1.41099e-08	0.0488211	-0.676292
11694955	chr1:11694955:G:A	2.09792e-07	-1.80822e-10	2.07177
11694961	chr1:11694961:G:A	7.95855e-08	0.372165	0.73032
11694964	chr1:11694964:A:G	5.46408e-09	-1.80822e-10	-1.57615
11695337	chr1:11695337:G:A	5.42923e-09	-1.80822e-10	-1.58255
11695566	chr1:11695566:C:CA	6.9174e-08	0.319595	0.642684
11695617	chr1:11695617:T:A	2.24955e-08	-1.80822e-10	-0.161031
11695868	chr1:11695868:G:T	2.50149e-09	-1.79663	-0.560831
11695990	chr1:11695990:G:A	6.88856e-08	-1.60176	2.55986
11696101	chr1:11696101:C:A	7.03882e-09	-1.32291	-5.85454e-10
11696440	chr1:11696440:G:T	7.10621e-09	-1.80822e-10	-1.31338
11696672	chr1:11696672:G:A	5.51827e-09	-1.80822e-10	-1.56628
11696710	chr1:11696710:G:A	2.60045e-09	-1.75798	-0.560679
11697117	chr1:11697117:G:T	9.09053e-08	0.452735	0.782737
11697149	chr1:11697149:T:A	5.53469e-09	-1.80822e-10	-1.56331
11697438	chr1:11697438:C:T	1.59837e-08	-0.249869	-0.252907
11697871	chr1:11697871:G:A	1.47517e-07	-1.80822e-10	1.7196
11697940	chr1:11697940:G:A	5.35673e-09	-1.80822e-10	-1.59599
11697946	chr1:11697946:C:T	5.4941e-09	-1.80822e-10	-1.57067
11698493	chr1:11698493:G:A	3.78364e-09	-0.782095	-1.16156
11698581	chr1:11698581:C:T	2.83958e-09	-1.77849	-0.452195
11698883	chr1:11698883:C:A	2.5804e-09	-1.782	-0.544406
11699182	chr1:11699182:C:T	1.98849e-08	-1.80822e-10	-0.284386
11699465	chr1:11699465:T:A	5.68171e-09	-1.80822e-10	-1.5371
11699778	chr1:11699778:T:A	3.64571e-09	-1.76953	-0.211267
11699876	chr1:11699876:G:A	5.3838e-09	-1.80822e-10	-1.59095
11699997	chr1:11699997:G:A	5.35602e-09	-1.80822e-10	-1.59613
11700710	chr1:11700710:C:T	5.39039e-09	-1.80822e-10	-1.58973
11700939	chr1:11700939:C:A	5.3874e-09	-1.80822e-10	-1.59028
11700971	chr1:11700971:C:T	2.93786e-09	-1.77227	-0.424396
11701195	chr1:11701195:C:T	6.83764e-08	-1.36702	2.3177
11701411	chr1:11701411:A:C	6.06013e-08	-1.44568	2.27565
11701446	chr1:11701446:A:G	8.95822e-08	-0.863742	2.08455
11701529	chr1:11701529:T:C	1.81033e-09	-1.79259	-0.888247
11701657	chr1:11701657:T:C	1.04467e-07	-0.813011	2.18753
11701762	chr1:11701762:C:T	1.65722e-09	-1.79267	-0.976531
11701767	chr1:11701767:T:C	1.09276e-07	-0.759364	2.17889
11701887	chr1:11701887:C:T	7.96769e-08	0.475394	0.628239
11701941	chr1:11701941:G:A	5.37976e-09	-1.80822e-10	-1.5917
11702129	chr1:11702129:ACT:A	1.72305e-09	-1.16045	-1.5698
11702217	chr1:11702217:T:C	6.5716e-05	-1.79457	9.61333
11702241	chr1:11702241:GCT:G	1.79227e-09	-1.80126	-0.889606
11702353	chr1:11702353:C:G	5.35537e-09	-1.80822e-10	-1.59625
11702456	chr1:11702456:A:G	5.60648e-09	-1.80822e-10	-1.55042
11703038	chr1:11703038:C:T	1.08395e-07	-1.80822e-10	1.41143
11703059	chr1:11703059:T:C	1.15517e-06	-1.80822e-10	3.77766
11703129	chr1:11703129:C:T	2.38806e-08	-1.80822e-10	-0.101279
11703434	chr1:11703434:G:T	2.80819e-08	-1.80822e-10	0.0607785
11703609	chr1:11703609:G:A	4.40674e-09	-0.580702	-1.21051
11703620	chr1:11703620:G:A	1.04628e-09	-1.6475	-1.58161
11703652	chr1:11703652:G:C	1.10293e-06	-1.80822e-10	3.73137
11704236	chr1:11704236:A:G	2.37682e-09	-1.5958	-0.812786
11704255	chr1:11704255:G:A	2.26088e-08	-1.80822e-10	-0.156007
11704378	chr1:11704378:G:A	2.26614e-08	-1.80822e-10	-0.153683
11704594	chr1:11704594:G:A	9.3859e-09	-1.75599	0.720852
11704739	chr1:11704739:A:G	5.96076e-09	-1.80822e-10	-1.48915
11705010	chr1:11705010:C:T	2.66649e-09	-1.76427	-0.529314
11705956	chr1:11705956:C:G	1.76165e-08	-1.80822e-10	-0.405513
11706367	chr1:11706367:C:T	1.26436e-09	-1.67445	-1.36533
11706505	chr1:11706505:G:A	1.6713e-07	-1.80822e-10	1.84442
11706832	chr1:11706832:A:G	1.03726e-09	-1.65971	-1.57806
11706928	chr1:11706928:T:C	6.18954e-09	-1.80822e-10	-1.45149
11706952	chr1:11706952:G:A	5.85642e-09	-1.80822e-10	-1.50681
11706979	chr1:11706979:C:T	1.03308e-09	-1.78762	-1.45419
11707026	chr1:11707026:C:A	4.47814e-09	-1.77514	-5.85454e-10
11707080	chr1:11707080:A:T	4.45086e-09	-1.78125	-5.85454e-10
11707090	chr1:11707090:A:G	5.78e-09	-1.80822e-10	-1.51994
11707673	chr1:11707673:C:T	1.24787e-09	-1.45605	-1.59686
11707881	chr1:11707881:T:C	6.29232e-09	0.159079	-1.5941
11707978	chr1:11707978:A:G	6.79337e-09	-1.80822e-10	-1.3584
11708151	chr1:11708151:G:A	4.44963e-09	-1.78153	-5.85454e-10
11708283	chr1:11708283:G:A	2.23376e-09	-1.77054	-0.700125
11708526	chr1:11708526:A:T	1.0605e-09	-1.78091	-1.4347
11708581	chr1:11708581:AGCCCT:A	1.48565e-08	-1.80822e-10	-0.575906
11708635	chr1:11708635:G:A	5.79112e-09	-1.80822e-10	-1.51802
11708812	chr1:11708812:A:C	1.59479e-09	-1.47494	-1.33267
11709187	chr1:11709187:G:A	9.28873e-09	-1.80822e-10	-1.04555
11709841	chr1:11709841:A:C	1.11805e-07	-1.80822e-10	1.44241
11709982	chr1:11709982:C:T	5.84708e-09	-0.501245	-1.00716
11710000	chr1:11710000:C:T	1.03322e-08	-1.80822e-10	-0.939084
11710129	chr1:11710129:G:A	1.29172e-09	-1.49431	-1.52406
11710500	chr1:11710500:A:G	9.17772e-10	-1.76921	-1.59094
11710534	chr1:11710534:T:C	5.35582e-09	-1.80822e-10	-1.59616
11710580	chr1:11710580:A:G	1.04268e-08	-1.80822e-10	-0.929969
11710596	chr1:11710596:G:A	1.72397e-09	-1.68974	-1.03998
11710629	chr1:11710629:T:C	5.76903e-09	-1.80822e-10	-1.52184
11710690	chr1:11710690:A:G	1.04948e-09	-1.6876	-1.53846
11710697	chr1:11710697:A:G	1.04978e-09	-1.72537	-1.5004
11711439	chr1:11711439:G:A	4.95336e-09	-1.67428	-5.85454e-10
11711464	chr1:11711464:G:A	1.48849e-09	-1.736	-1.14059
11711931	chr1:11711931:A:G	1.83471e-09	-1.15612	-1.51134
11712169	chr1:11712169:T:C	2.25187e-07	-1.80822e-10	2.14259
11712172	chr1:11712172:A:G	1.34881e-09	-1.7351	-1.24002
11712246	chr1:11712246:A:G	4.53352e-08	-1.22392	1.76366
11712283	chr1:11712283:G:A	1.70125e-09	-1.23541	-1.50757
11712329	chr1:11712329:C:T	5.43226e-09	-1.80822e-10	-1.58199
11712434	chr1:11712434:C:A	1.5868e-09	-1.29844	-1.51419
11712469	chr1:11712469:A:G	1.35683e-09	-1.6529	-1.3163
11713009	chr1:11713009:C:T	5.44749e-09	-1.80822e-10	-1.57919
11713405	chr1:11713405:A:G	2.87836e-09	-1.80093	-0.416192
11713519	chr1:11713519:G:A	6.27615e-09	-1.80822e-10	-1.43759
11713522	chr1:11713522:G:T	2.97379e-09	-1.80126	-0.383251
11713606	chr1:11713606:A:T	5.59797e-09	-1.80822e-10	-1.55194
11713714	chr1:11713714:C:G	1.14068e-08	-1.80822e-10	-0.840137
11714056	chr1:11714056:C:G	5.47382e-09	-1.80822e-10	-1.57437
11714277	chr1:11714277:G:A	1.97169e-07	-1.80822e-10	2.00971
11714525	chr1:11714525:G:A	3.78953e-09	-0.582603	-1.3595
11714635	chr1:11714635:C:T	7.23463e-09	-1.80822e-10	-1.29547
11714748	chr1:11714748:T:A	1.73556e-07	-1.80822e-10	1.88215
11714899	chr1:11714899:C:T	3.67009e-09	-1.75587	-0.218259
11714922	chr1:11714922:GC:G	1.01309e-09	-1.68018	-1.58116
11715685	chr1:11715685:A:C	9.77889e-09	-1.80822e-10	-0.99412
11716235	chr1:11716235:G:A	1.35009e-08	-1.80822e-10	-0.67159
11716602	chr1:11716602:G:A	2.23966e-08	-1.80822e-10	-0.16544
11716927	chr1:11716927:A:G	3.0251e-08	-1.80822e-10	0.135182
11717183	chr1:11717183:T:G	5.35331e-09	-1.80822e-10	-1.59663
11717616	chr1:11717616:C:T	5.64729e-09	-1.80822e-10	-1.54317
11717713	chr1:11717713:G:A	5.74015e-09	-1.80822e-10	-1.52686
11718027	chr1:11718027:G:A	7.07286e-09	-1.80822e-10	-1.31808
11718074	chr1:11718074:T:C	1.31062e-09	-1.76138	-1.24247
11718175	chr1:11718175:G:A	5.35219e-09	-1.80822e-10	-1.59684
11718201	chr1:11718201:A:T	1.23487e-09	-1.64262	-1.42077
11718588	chr1:11718588:C:T	5.39685e-09	-1.80822e-10	-1.58853
11719250	chr1:11719250:T:C	5.39909e-09	-1.80822e-10	-1.58812
11719468	chr1:11719468:T:C	5.49859e-09	-1.80822e-10	-1.56986
11719705	chr1:11719705:C:T	7.45781e-09	-1.64134	0.376253
11719712	chr1:11719712:G:A	7.27749e-09	-1.28956	-5.85454e-10
11719947	chr1:11719947:G:T	2.75144e-08	-1.80822e-10	0.0403628
11719981	chr1:11719981:C:T	5.41014e-09	-1.80822e-10	-1.58607
11720035	chr1:11720035:A:G	5.5985e-09	-1.80822e-10	-1.55185
11720497	chr1:11720497:G:A	1.07883e-08	-1.80822e-10	-0.895884
11721577	chr1:11721577:T:C	6.29186e-09	-1.80822e-10	-1.43509
11721711	chr1:11721711:A:G	8.4182e-09	-1.80822e-10	-1.14395
11721916	chr1:11721916:G:A	1.62933e-09	-1.60586	-1.18032
11722035	chr1:11722035:T:C	9.25815e-10	-1.76139	-1.59004
11722160	chr1:11722160:G:C	7.26353e-09	-1.80822e-10	-1.29148
11722449	chr1:11722449:T:C	9.09117e-09	-1.7824	0.715358
11722723	chr1:11722723:A:G	5.3565e-09	-1.80822e-10	-1.59604
11722757	chr1:11722757:G:A	9.34949e-09	-1.62935	0.590327
11723271	chr1:11723271:T:C	7.36048e-09	-1.80822e-10	-1.27822
11723394	chr1:11723394:T:A	1.80933e-09	-1.64782	-1.03357
11723506	chr1:11723506:TC:T	5.50144e-09	-0.283836	-1.2855
11723719	chr1:11723719:C:A	1.76468e-09	-1.6264	-1.07997
11723950	chr1:11723950:C:A	3.60162e-09	-0.529193	-1.46377
11724194	chr1:11724194:C:T	3.25793e-09	-0.624582	-1.46867
11724469	chr1:11724469:A:G	5.65239e-09	-1.80822e-10	-1.54227
11724580	chr1:11724580:AGGTG:A	1.0371e-08	-1.80822e-10	-0.935334
11724910	chr1:11724910:T:C	5.35514e-09	-1.80822e-10	-1.59629
11724929	chr1:11724929:A:G	1.00899e-09	-1.79724	-1.46815
11724953	chr1:11724953:T:C	5.36891e-09	-1.80822e-10	-1.59372
11726539	chr1:11726539:G:A	5.60434e-09	-1.80822e-10	-1.55081
11727569	chr1:11727569:A:T	7.36911e-09	-1.80822e-10	-1.27705
11727610	chr1:11727610:A:G	6.74973e-09	-1.80822e-10	-1.36484
11727635	chr1:11727635:A:G	1.92571e-08	-1.64899	1.33253
11727898	chr1:11727898:G:A	7.27374e-09	-1.80822e-10	-1.29008
11727950	chr1:11727950:A:G	5.60196e-09	-1.80822e-10	-1.55123
11728067	chr1:11728067:C:G	8.99213e-09	-1.80822e-10	-1.078
11728507	chr1:11728507:A:G	2.44234e-09	-1.76724	-0.614151
11728600	chr1:11728600:T:C	6.33775e-09	-1.80822e-10	-1.42782
11728706	chr1:11728706:A:G	7.06937e-08	-1.56699	2.551
11729349	chr1:11729349:G:A	6.41512e-09	-1.80822e-10	-1.41569
11729591	chr1:11729591:G:GGACC	5.39152e-09	-1.80822e-10	-1.58952
11729677	chr1:11729677:G:T	6.30258e-09	-1.80822e-10	-1.43339
11729724	chr1:11729724:C:T	9.64431e-09	-1.80822e-10	-1.00798
11729726	chr1:11729726:C:T	6.80096e-08	-1.27708	2.22239
11729980	chr1:11729980:C:A	5.79646e-09	-1.80822e-10	-1.5171
11730037	chr1:11730037:A:G	1.15967e-09	-1.80115	-1.32507
11730042	chr1:11730042:C:T	7.04584e-09	-1.80822e-10	-1.32191
11730097	chr1:11730097:A:C	5.3961e-09	-1.80822e-10	-1.58867
11730125	chr1:11730125:G:A	3.17062e-09	-0.966782	-1.15364
11730189	chr1:11730189:C:T	5.379e-09	-1.80822e-10	-1.59185
11730352	chr1:11730352:A:G	9.72931e-09	-1.80822e-10	-0.999204
11730527	chr1:11730527:T:A	7.2314e-08	-1.26181	2.26848
11730557	chr1:11730557:A:G	7.76878e-09	-1.80822e-10	-1.22423
11730627	chr1:11730627:C:T	1.95415e-09	-1.16594	-1.43845
11730630	chr1:11730630:A:G	9.67289e-10	-1.75698	-1.55062
11730767	chr1:11730767:T:C	5.3743e-09	-1.80822e-10	-1.59272
11730868	chr1:11730868:C:T	8.9896e-10	-1.78555	-1.59531
11730980	chr1:11730980:G:A	7.16537e-09	-1.80822e-10	-1.30509
11730997	chr1:11730997:C:T	1.96422e-09	-1.44598	-1.15327
11731111	chr1:11731111:A:G	9.43523e-10	-1.7868	-1.54568
11731165	chr1:11731165:G:A	1.56298e-09	-1.23139	-1.59637
11731170	chr1:11731170:G:A	5.40439e-09	-1.80822e-10	-1.58713
11731219	chr1:11731219:G:A	6.26882e-09	-1.80822e-10	-1.43876
11731931	chr1:11731931:T:C	5.46742e-09	-1.80822e-10	-1.57554
11732262	chr1:11732262:T:C	1.0611e-09	-1.62872	-1.58632
11732435	chr1:11732435:T:C	5.98852e-09	-1.80822e-10	-1.4845
11732598	chr1:11732598:T:C	5.0273e-08	-1.80822e-10	0.643121
11733033	chr1:11733033:G:A	1.33143e-07	-1.80822e-10	1.61708
11733242	chr1:11733242:A:G	3.29619e-09	-1.30404	-0.777542
11733586	chr1:11733586:C:G	9.63774e-10	-1.71851	-1.59274
11733777	chr1:11733777:T:C	5.78623e-09	-1.51887	-5.85454e-10
11734048	chr1:11734048:G:A	5.36334e-09	-1.80822e-10	-1.59476
11734097	chr1:11734097:G:A	5.58989e-09	-1.80822e-10	-1.55339
11734619	chr1:11734619:G:A	1.14078e-09	-1.5563	-1.58633
11734639	chr1:11734639:C:A	5.38726e-09	-1.80822e-10	-1.59031
11734749	chr1:11734749:G:T	8.4221e-09	-1.80822e-10	-1.14349
11734848	chr1:11734848:A:G	1.5313e-08	-1.80822e-10	-0.545648
11735270	chr1:11735270:A:G	7.59517e-09	-1.24683	-5.85454e-10
11735311	chr1:11735311:T:C	4.36595e-09	-1.80051	-5.85454e-10
11735681	chr1:11735681:C:G	5.80715e-09	-1.80822e-10	-1.51526
11736183	chr1:11736183:C:T	4.39479e-09	-1.79393	-5.85454e-10
11736451	chr1:11736451:G:T	8.15599e-09	-1.80822e-10	-1.17559
11736870	chr1:11736870:AGTCCGG:A	7.72041e-09	-1.80822e-10	-1.23048
11736874	chr1:11736874:CGGGTCT:C	2.48497e-09	-1.04005	-1.32404
11736967	chr1:11736967:G:T	9.78632e-10	-1.74371	-1.55223
11736973	chr1:11736973:T:C	1.52175e-09	-1.80072	-1.05376
11737100	chr1:11737100:T:C	5.68463e-09	-1.80822e-10	-1.53658
11737129	chr1:11737129:T:C	1.32394e-09	-1.46604	-1.5277
11737177	chr1:11737177:T:C	1.04357e-09	-1.70835	-1.52335
11738225	chr1:11738225:T:G	1.071e-08	-1.80822e-10	-0.903171
11738755	chr1:11738755:C:T	7.41762e-09	-1.80822e-10	-1.27049
11739171	chr1:11739171:T:A	3.54017e-09	-0.967593	-1.04258
11739477	chr1:11739477:G:A	4.24294e-08	-1.80822e-10	0.473495
11739991	chr1:11739991:T:C	3.98894e-09	-0.489611	-1.40121
11740062	chr1:11740062:G:C	7.05523e-09	-1.80822e-10	-1.32058
11740464	chr1:11740464:C:T	1.34718e-09	-1.42371	-1.55262
11740570	chr1:11740570:CTG:C	4.39918e-09	-1.79293	-5.85454e-10
11740646	chr1:11740646:C:T	2.30542e-09	-1.41252	-1.02656
11740966	chr1:11740966:T:C	1.60464e-09	-1.77783	-1.02362
11741030	chr1:11741030:G:A	1.36742e-09	-1.48884	-1.47258
11741366	chr1:11741366:C:T	5.35685e-09	-1.80822e-10	-1.59597
11741943	chr1:11741943:C:G	7.79398e-09	-1.80822e-10	-1.221
11742377	chr1:11742377:G:T	1.80171e-09	-1.10236	-1.58325
11742400	chr1:11742400:C:T	7.19815e-09	-1.80822e-10	-1.30052
11742674	chr1:11742674:A:G	3.00188e-09	-0.828288	-1.34682
11742688	chr1:11742688:A:G	1.21435e-08	-1.80822e-10	-0.777556
11742783	chr1:11742783:A:G	5.36965e-09	-1.80822e-10	-1.59358
11742810	chr1:11742810:G:A	1.27677e-09	-1.61021	-1.41981
11742913	chr1:11742913:C:T	1.33103e-08	-1.80822e-10	-0.685811
11743023	chr1:11743023:G:A	1.76148e-09	-1.80049	-0.907708
11743193	chr1:11743193:C:T	5.97538e-09	-1.80822e-10	-1.4867
11743229	chr1:11743229:A:G	9.8399e-10	-1.70152	-1.58896
11743428	chr1:11743428:TAG:T	1.7458e-09	-1.80127	-0.91586
11743492	chr1:11743492:T:C	5.50404e-09	-1.80822e-10	-1.56887
11743560	chr1:11743560:C:T	7.10565e-09	-1.80822e-10	-1.31346
11743639	chr1:11743639:C:T	1.29229e-08	-1.80822e-10	-0.715348
11743757	chr1:11743757:G:C	6.8767e-09	-1.80822e-10	-1.34621
11744231	chr1:11744231:C:T	9.15837e-10	-1.80093	-1.56133
11744232	chr1:11744232:G:A	1.38292e-09	-1.65536	-1.29479
11744265	chr1:11744265:A:C	5.39222e-09	-1.80822e-10	-1.58939
11744533	chr1:11744533:T:G	1.76118e-09	-1.66706	-1.0413
11744535	chr1:11744535:C:T	7.57394e-09	-1.80822e-10	-1.24963
11744980	chr1:11744980:G:C	5.79763e-09	-1.5169	-5.85454e-10
11745618	chr1:11745618:G:T	5.85919e-09	-1.80822e-10	-1.50634
11745714	chr1:11745714:G:A	5.98202e-09	-1.80822e-10	-1.48559
11745725	chr1:11745725:T:C	5.57679e-09	-1.80822e-10	-1.55573
11746177	chr1:11746177:C:G	5.38786e-09	-1.80822e-10	-1.5902
11746481	chr1:11746481:G:A	7.43101e-09	-1.80822e-10	-1.26869
11746546	chr1:11746546:C:T	9.49505e-09	-1.80822e-10	-1.02358
11746604	chr1:11746604:GA:G	5.49277e-09	-1.80822e-10	-1.57092
11746607	chr1:11746607:T:TGG	5.49113e-09	-1.80822e-10	-1.57121
11746648	chr1:11746648:G:A	7.33934e-09	-1.80822e-10	-1.2811
11746690	chr1:11746690:T:C	5.44912e-09	-1.80822e-10	-1.57889
11746711	chr1:11746711:ACTTC:A	7.12482e-09	-1.80822e-10	-1.31076
11746937	chr1:11746937:G:A	6.87246e-09	-1.80822e-10	-1.34682
11746943	chr1:11746943:C:T	7.57572e-09	-1.80822e-10	-1.2494
11747369	chr1:11747369:C:T	3.32952e-09	-1.29534	-0.776182
11747370	chr1:11747370:G:C	1.28878e-09	-1.43192	-1.58873
11747402	chr1:11747402:G:A	5.51043e-09	-1.80822e-10	-1.5677
11747639	chr1:11747639:C:T	1.58149e-08	-1.80822e-10	-0.513397
11748179	chr1:11748179:A:G	2.24072e-09	-1.3782	-1.08935
11748373	chr1:11748373:G:A	7.48979e-09	-1.80822e-10	-1.26081
11748626	chr1:11748626:C:G	7.54497e-09	-1.80822e-10	-1.25347
11749104	chr1:11749104:C:T	9.19293e-10	-1.79973	-1.55877
11749345	chr1:11749345:T:G	1.16781e-09	-1.78484	-1.33438
11749469	chr1:11749469:G:A	4.50344e-09	-1.76951	-5.85454e-10
11749667	chr1:11749667:G:A	7.38348e-09	-1.80822e-10	-1.2751
11749678	chr1:11749678:A:T	9.9264e-10	-1.6992	-1.58253
11749743	chr1:11749743:G:A	7.19662e-09	-1.80822e-10	-1.30074
11750213	chr1:11750213:G:GCCCTGCC	5.4259e-09	-1.80822e-10	-1.58316
11750297	chr1:11750297:G:A	1.23342e-08	-1.80822e-10	-0.761975
11750448	chr1:11750448:C:T	4.5478e-08	-0.0617833	0.604665
11750617	chr1:11750617:G:A	1.09482e-09	-1.6223	-1.56145
11750634	chr1:11750634:C:T	1.09926e-09	-1.60324	-1.57647
11750708	chr1:11750708:T:A	5.6018e-09	-1.80822e-10	-1.55126
11750715	chr1:11750715:A:G	5.35853e-09	-1.80822e-10	-1.59566
11750787	chr1:11750787:A:G	1.03511e-09	-1.68187	-1.55797
11751177	chr1:11751177:A:G	1.10098e-09	-1.584	-1.59415
11751226	chr1:11751226:A:G	1.0372e-09	-1.64669	-1.59114
11751425	chr1:11751425:C:G	5.56145e-09	-1.80822e-10	-1.55849
11751727	chr1:11751727:G:A	2.52205e-08	-0.263518	0.216827
11751978	chr1:11751978:C:T	1.12869e-09	-1.58195	-1.57133
11752254	chr1:11752254:A:G	5.39511e-09	-1.80822e-10	-1.58885
11752274	chr1:11752274:G:A	5.48469e-09	-1.80822e-10	-1.57239
11752597	chr1:11752597:C:T	9.74091e-09	-1.80822e-10	-0.998013
11752638	chr1:11752638:G:A	4.86258e-09	-1.69278	-5.85454e-10
11752782	chr1:11752782:A:G	4.76942e-08	-1.80822e-10	0.590462
11752784	chr1:11752784:C:T	8.25924e-09	-1.80822e-10	-1.16301
11753075	chr1:11753075:A:G	5.35636e-09	-1.80822e-10	-1.59606
11753115	chr1:11753115:G:C	9.89346e-09	-0.982473	-5.85454e-10
11753183	chr1:11753183:A:G	5.37958e-09	-1.80822e-10	-1.59174
11753261	chr1:11753261:G:A	1.14244e-09	-1.61012	-1.53106
11753332	chr1:11753332:A:G	2.38834e-09	-0.876084	-1.52766
11753415	chr1:11753415:A:G	5.85982e-09	-1.80822e-10	-1.50623
11753458	chr1:11753458:GT:G	6.92431e-09	-1.80822e-10	-1.33931
11753817	chr1:11753817:C:G	1.04063e-09	-1.64354	-1.59099
11753845	chr1:11753845:C:T	5.45215e-09	-1.80822e-10	-1.57834
11754159	chr1:11754159:G:A	1.17698e-09	-1.56677	-1.54462
11754206	chr1:11754206:C:G	1.03532e-08	-1.80822e-10	-0.937053
11754574	chr1:11754574:A:G	1.21465e-09	-1.51713	-1.56276
11754775	chr1:11754775:TAATA:T	5.42298e-09	-1.80822e-10	-1.5837
11755482	chr1:11755482:A:G	7.40035e-09	-1.80822e-10	-1.27282
11755658	chr1:11755658:G:A	1.1073e-08	-1.80822e-10	-0.869838
11755802	chr1:11755802:A:G	5.89268e-09	-1.80822e-10	-1.50064
11755861	chr1:11755861:T:C	5.51236e-09	-1.80822e-10	-1.56735
11756432	chr1:11756432:G:A	9.89525e-10	-1.71505	-1.56983
11756685	chr1:11756685:G:A	4.8191e-09	-1.70176	-5.85454e-10
11757047	chr1:11757047:C:G	1.97607e-08	-1.80822e-10	-0.290652
11757375	chr1:11757375:A:G	7.65905e-09	-1.80822e-10	-1.23846
11757651	chr1:11757651:T:A	5.36172e-09	-1.80822e-10	-1.59506
11758442	chr1:11758442:TAAACTC:T	6.307e-09	-1.80822e-10	-1.43269
11758849	chr1:11758849:A:C	5.42902e-09	-1.80822e-10	-1.58259
11758993	chr1:11758993:G:A	5.41886e-09	-1.80822e-10	-1.58446
11759094	chr1:11759094:C:T	5.8768e-09	-1.80822e-10	-1.50334
11759095	chr1:11759095:G:A	1.66796e-08	-1.80822e-10	-0.460163
11759222	chr1:11759222:A:G	5.77816e-09	-1.80822e-10	-1.52026
11759535	chr1:11759535:G:A	2.05611e-09	-1.7467	-0.806833
11759539	chr1:11759539:C:T	1.42921e-09	-1.5681	-1.34913
11759583	chr1:11759583:G:C	1.53985e-09	-1.42345	-1.41921
11759652	chr1:11759652:C:A	6.69188e-09	-1.80822e-10	-1.37345
11759811	chr1:11759811:G:A	1.82032e-08	-1.80822e-10	-0.372748
11760152	chr1:11760152:G:T	6.46385e-09	-1.80822e-10	-1.40812
11760234	chr1:11760234:T:C	9.99454e-09	-1.80822e-10	-0.972308
11760469	chr1:11760469:C:T	6.25969e-09	-1.80822e-10	-1.44022
11760615	chr1:11760615:G:A	5.67612e-09	-1.53808	-5.85454e-10
11760765	chr1:11760765:G:A	5.28868e-09	-1.60878	-5.85454e-10
11761284	chr1:11761284:G:C	2.37678e-08	0.0590993	-0.165116
11761675	chr1:11761675:T:G	6.48311e-09	-1.80822e-10	-1.40515
11761699	chr1:11761699:C:T	5.38059e-09	-1.80822e-10	-1.59155
11761940	chr1:11761940:G:C	7.74841e-09	-1.80822e-10	-1.22686
11762305	chr1:11762305:C:T	5.58782e-09	-1.80822e-10	-1.55376
11762538	chr1:11762538:G:T	4.29076e-09	-0.566833	-1.25105
11762677	chr1:11762677:A:G	2.21032e-09	-1.40075	-1.08046
11762949	chr1:11762949:T:C	6.39466e-09	-1.80822e-10	-1.41888
11763123	chr1:11763123:C:T	8.88984e-09	-1.80822e-10	-1.08944
11763216	chr1:11763216:A:G	8.85526e-10	-1.79948	-1.59644
11763270	chr1:11763270:T:C	3.71935e-09	-1.13095	-0.829852
11763461	chr1:11763461:G:T	5.4521e-09	-1.80822e-10	-1.57835
11763466	chr1:11763466:G:A	1.06228e-08	-0.91134	-5.85454e-10
11764289	chr1:11764289:G:A	9.14219e-10	-1.77892	-1.58511
11764499	chr1:11764499:A:G	1.20719e-09	-1.56187	-1.52418
11764518	chr1:11764518:T:C	1.64692e-09	-1.80127	-0.974167
11764519	chr1:11764519:C:A	9.70292e-09	-1.80822e-10	-1.00192
11764521	chr1:11764521:C:T	1.318e-09	-1.46913	-1.5291
11764564	chr1:11764564:T:C	2.26408e-09	-1.22833	-1.22885
11764619	chr1:11764619:G:C	5.62416e-09	-1.80822e-10	-1.54727
11764957	chr1:11764957:A:G	1.36773e-09	-1.53034	-1.43086
11765002	chr1:11765002:C:T	1.5637e-09	-1.39677	-1.43052
11765487	chr1:11765487:T:C	1.22221e-09	-1.79784	-1.27585
11765583	chr1:11765583:C:CA	9.28264e-10	-1.79629	-1.5525
11765794	chr1:11765794:G:C	9.68794e-10	-1.79336	-1.5127
11766028	chr1:11766028:G:A	9.60406e-10	-1.79564	-1.5191
11766364	chr1:11766364:A:G	5.93951e-09	-1.80822e-10	-1.49272
11766573	chr1:11766573:C:T	8.89543e-10	-1.79682	-1.59457
11766933	chr1:11766933:G:A	5.552e-09	-1.80822e-10	-1.56019
11767014	chr1:11767014:C:T	5.99999e-09	-1.80822e-10	-1.48259
11767123	chr1:11767123:A:G	5.38333e-09	-1.80822e-10	-1.59104
11767247	chr1:11767247:A:G	5.40258e-09	-1.80822e-10	-1.58747
11767298	chr1:11767298:A:G	9.03267e-10	-1.79853	-1.57755
11767739	chr1:11767739:T:C	1.41066e-09	-1.34094	-1.58936
11767775	chr1:11767775:G:A	5.44025e-09	-1.80822e-10	-1.58052
11768181	chr1:11768181:G:A	8.96572e-10	-1.79278	-1.59075
11768262	chr1:11768262:G:A	9.50351e-10	-1.79062	-1.53465
11768307	chr1:11768307:G:A	1.11059e-09	-1.79559	-1.37387
11768490	chr1:11768490:G:A	5.35224e-09	-1.80822e-10	-1.59683
11768710	chr1:11768710:G:A	5.43086e-09	-1.80822e-10	-1.58225
11768721	chr1:11768721:G:T	5.41989e-09	-1.80822e-10	-1.58427
11768722	chr1:11768722:C:T	5.41989e-09	-1.80822e-10	-1.58427
11768890	chr1:11768890:C:G	6.00352e-09	-1.80822e-10	-1.482
11768939	chr1:11768939:C:T	5.43476e-09	-1.80822e-10	-1.58153
11769475	chr1:11769475:G:A	5.35236e-09	-1.80822e-10	-1.59681
11769553	chr1:11769553:T:G	5.55104e-09	-1.80822e-10	-1.56036
11769740	chr1:11769740:C:T	3.1418e-09	-1.60096	-0.528591
11769980	chr1:11769980:A:G	1.55477e-08	-1.80822e-10	-0.530434
11770112	chr1:11770112:T:C	5.02408e-09	-1.3425	-0.317607
11770123	chr1:11770123:A:T	4.44031e-09	-0.826003	-0.95762
11770419	chr1:11770419:G:A	6.71227e-09	-1.80822e-10	-1.37041
11770741	chr1:11770741:C:T	5.38629e-09	-1.80822e-10	-1.59049
11770866	chr1:11770866:G:A	1.35381e-09	-1.60569	-1.36574
11771081	chr1:11771081:T:A	8.99647e-09	-1.07751	-5.85454e-10
11771246	chr1:11771246:G:T	1.22227e-09	-1.57114	-1.50249
11771359	chr1:11771359:C:T	9.64543e-09	-1.80822e-10	-1.00786
11771387	chr1:11771387:C:T	5.50899e-09	-1.80822e-10	-1.56796
11771455	chr1:11771455:C:T	5.35332e-09	-1.80822e-10	-1.59663
11771486	chr1:11771486:C:T	1.18081e-09	-1.58268	-1.52547
11771538	chr1:11771538:G:A	9.43509e-10	-1.74681	-1.58569
11771558	chr1:11771558:C:T	3.68446e-09	-1.79834	-0.171882
11771699	chr1:11771699:A:G	3.92003e-09	-1.78648	-0.121772
11771818	chr1:11771818:A:G	1.17233e-09	-1.61121	-1.50414
11772043	chr1:11772043:T:A	1.11618e-09	-1.75614	-1.4083
11772212	chr1:11772212:C:A	1.18912e-07	-1.80822e-10	1.50403
11772254	chr1:11772254:G:C	1.10495e-09	-1.74239	-1.43215
11772311	chr1:11772311:G:C	4.43969e-09	-1.78376	-5.85454e-10
11772566	chr1:11772566:C:G	1.00547e-09	-1.75501	-1.51388
11772602	chr1:11772602:A:G	4.39731e-09	-1.53945	-0.253899
11772730	chr1:11772730:C:T	7.50056e-09	-1.80822e-10	-1.25937
11773038	chr1:11773038:C:T	1.02654e-09	-1.75024	-1.49791
11773081	chr1:11773081:A:G	6.7149e-09	-1.80822e-10	-1.37002
11773090	chr1:11773090:A:G	2.96567e-09	-1.79054	-0.396708
11773102	chr1:11773102:T:C	3.87782e-09	-1.77371	-0.145364
11773289	chr1:11773289:C:T	1.52774e-07	-1.80822e-10	1.75462
11773309	chr1:11773309:A:G	1.02496e-09	-1.76132	-1.48837
11773344	chr1:11773344:T:C	9.19046e-09	-1.80822e-10	-1.05618
11773434	chr1:11773434:G:A	2.88613e-09	-1.75193	-0.4625
11773468	chr1:11773468:G:A	2.87528e-09	-1.78276	-0.435437
11773505	chr1:11773505:T:C	3.15275e-09	-1.80046	-0.325609
11773651	chr1:11773651:T:A	1.55336e-07	-1.80822e-10	1.77125
11773695	chr1:11773695:G:A	4.46696e-09	-1.77764	-5.85454e-10
11773795	chr1:11773795:C:T	9.22529e-09	-1.80822e-10	-1.0524
11773853	chr1:11773853:A:G	1.78802e-09	-1.76944	-0.923794
11774050	chr1:11774050:A:C	3.09941e-09	-1.76478	-0.378361
11774211	chr1:11774211:A:T	4.7746e-09	-1.71104	-5.85454e-10
11774397	chr1:11774397:G:A	1.03839e-09	-1.76286	-1.47381
11774652	chr1:11774652:G:A	1.283e-09	-1.56822	-1.45693
11775012	chr1:11775012:C:T	6.91736e-09	-1.80822e-10	-1.34031
11775013	chr1:11775013:G:A	1.32464e-09	-1.5639	-1.4293
11775032	chr1:11775032:T:C	2.67625e-09	-1.78768	-0.502247
11775398	chr1:11775398:T:G	4.91757e-09	-1.55906	-0.122475
11775878	chr1:11775878:T:C	2.65941e-09	-1.78512	-0.511117
11775980	chr1:11775980:C:T	5.1997e-09	-1.54861	-0.0771318
11776273	chr1:11776273:AAAAAAC:A	2.25317e-09	-1.22966	-1.23235
11776384	chr1:11776384:T:C	1.07252e-08	-1.80822e-10	-0.901753
11776385	chr1:11776385:G:A	9.57413e-10	-1.77124	-1.54662
11776393	chr1:11776393:A:G	3.24987e-09	-1.59595	-0.499781
11776496	chr1:11776496:G:T	5.77454e-09	-1.80822e-10	-1.52089
11776571	chr1:11776571:T:C	2.64287e-09	-1.7793	-0.523185
11776625	chr1:11776625:C:T	9.58959e-10	-1.77674	-1.53951
11776811	chr1:11776811:A:G	2.96392e-09	-1.77265	-0.415184
11776991	chr1:11776991:C:G	2.58983e-09	-1.77499	-0.547766
11776994	chr1:11776994:C:T	2.56533e-09	-1.77524	-0.557023
11777242	chr1:11777242:A:C	9.95254e-09	-1.80822e-10	-0.976519
11777416	chr1:11777416:C:T	1.54291e-09	-1.59023	-1.25045
11777484	chr1:11777484:C:G	2.30212e-08	-1.80822e-10	-0.137931
11777625	chr1:11777625:A:G	4.79569e-09	-1.55554	-0.151094
11777648	chr1:11777648:A:G	9.93719e-10	-1.7761	-1.50454
11777700	chr1:11777700:A:T	4.1739e-09	-1.5557	-0.289801
11777701	chr1:11777701:T:G	9.41916e-10	-1.76779	-1.56639
11777812	chr1:11777812:C:T	2.60142e-08	-1.80822e-10	-0.0157049
11777954	chr1:11777954:T:C	2.82982e-09	-1.7803	-0.453829
11778042	chr1:11778042:A:G	2.79773e-09	-1.78925	-0.456286
11778459	chr1:11778459:C:T	2.53715e-09	-1.60368	-0.739622
11778639	chr1:11778639:A:G	3.64156e-09	-1.55624	-0.425692
11778705	chr1:11778705:G:A	1.93516e-09	-1.22243	-1.39173
11778791	chr1:11778791:G:T	1.01432e-09	-1.77974	-1.48039
11778952	chr1:11778952:C:T	3.83835e-09	-1.54433	-0.384977
11778977	chr1:11778977:G:A	1.46447e-09	-1.50338	-1.38947
11779130	chr1:11779130:C:T	1.98792e-08	-1.80822e-10	-0.284674
11779134	chr1:11779134:C:T	7.08337e-09	-1.80822e-10	-1.3166
11779151	chr1:11779151:C:T	9.41925e-10	-1.76091	-1.57326
11779169	chr1:11779169:A:G	2.12258e-09	-1.15073	-1.37098
11779378	chr1:11779378:T:C	4.01709e-09	-0.728388	-1.1554
11779735	chr1:11779735:T:C	3.43702e-09	-1.57772	-0.462019
11779793	chr1:11779793:CT:C	2.92978e-09	-1.60263	-0.596785
11779866	chr1:11779866:C:T	1.52457e-09	-1.6825	-1.17013
11779914	chr1:11779914:C:T	9.43162e-10	-1.7649	-1.56796
11779915	chr1:11779915:G:A	1.13099e-09	-1.60257	-1.54869
11779941	chr1:11779941:T:C	2.01287e-09	-1.28782	-1.28697
11780126	chr1:11780126:G:A	6.98159e-09	-1.80822e-10	-1.33107
11780323	chr1:11780323:A:G	1.03923e-09	-1.77785	-1.45801
11780805	chr1:11780805:G:A	2.47749e-09	-1.78291	-0.584195
11780816	chr1:11780816:G:T	5.3853e-09	-1.80822e-10	-1.59067
11780886	chr1:11780886:T:C	1.05035e-09	-1.75425	-1.47098
11781067	chr1:11781067:G:A	4.43024e-09	-1.78589	-5.85454e-10
11781294	chr1:11781294:G:A	1.36646e-09	-1.73189	-1.23024
11781309	chr1:11781309:C:T	1.07212e-09	-1.73264	-1.47207
11781453	chr1:11781453:T:C	6.50033e-09	-1.80822e-10	-1.40249
11781466	chr1:11781466:C:T	6.34335e-09	-1.80822e-10	-1.42694
11781632	chr1:11781632:C:T	2.81237e-09	-1.53011	-0.710209
11781738	chr1:11781738:G:A	6.28558e-09	-1.80822e-10	-1.43609
11781824	chr1:11781824:G:A	3.36384e-09	-1.39972	-0.661547
11781852	chr1:11781852:G:A	3.44896e-09	-1.52877	-0.507503
11781888	chr1:11781888:T:C	1.18116e-09	-1.62447	-1.48338
11781938	chr1:11781938:T:G	1.92999e-08	-1.80822e-10	-0.314249
11782087	chr1:11782087:C:G	1.10157e-09	-1.72021	-1.4574
11782434	chr1:11782434:G:A	3.249e-09	-1.57976	-0.516234
11782667	chr1:11782667:T:C	6.51344e-09	-1.80822e-10	-1.40048
11783080	chr1:11783080:A:G	5.48616e-09	-1.80822e-10	-1.57212
11783110	chr1:11783110:A:G	1.09959e-09	-1.71617	-1.46324
11783167	chr1:11783167:C:T	4.39939e-09	-1.79288	-5.85454e-10
11783206	chr1:11783206:C:T	5.77747e-09	-1.80822e-10	-1.52038
11783575	chr1:11783575:C:G	1.75489e-09	-1.78943	-0.922512
11783617	chr1:11783617:G:C	5.43861e-09	-1.80822e-10	-1.58082
11783626	chr1:11783626:G:A	3.38232e-09	-1.40945	-0.646335
11783783	chr1:11783783:G:A	3.68752e-09	-1.66991	-0.299484
11783862	chr1:11783862:A:G	1.85778e-08	-1.80822e-10	-0.352378
11784367	chr1:11784367:G:A	5.3786e-09	-1.80822e-10	-1.59192
11784397	chr1:11784397:A:C	9.43764e-10	-1.80026	-1.53197
11784463	chr1:11784463:C:T	1.5775e-07	1.78667	-5.85454e-10
11784770	chr1:11784770:A:G	1.05595e-08	-1.80822e-10	-0.917317
11785056	chr1:11785056:G:A	1.09872e-08	-1.80822e-10	-0.877614
11785165	chr1:11785165:T:C	1.81497e-09	-1.4219	-1.25638
11785318	chr1:11785318:C:T	5.3809e-09	-1.80822e-10	-1.59149
11785459	chr1:11785459:C:T	1.90852e-08	-1.80822e-10	-0.325433
11785467	chr1:11785467:G:A	1.6801e-09	-1.37618	-1.37932
11785513	chr1:11785513:C:T	4.21616e-09	-1.44171	-0.393711
11786195	chr1:11786195:G:A	1.71248e-09	-1.76435	-0.972047
11786213	chr1:11786213:T:C	4.43198e-09	-1.7855	-5.85454e-10
11786390	chr1:11786390:G:A	1.03977e-08	-1.80822e-10	-0.932762
11786685	chr1:11786685:C:T	1.61089e-09	-1.45158	-1.34598
11786706	chr1:11786706:A:G	1.77015e-08	-1.80822e-10	-0.400697
11786753	chr1:11786753:G:GT	5.04309e-07	-1.80822e-10	2.94884
11787037	chr1:11787037:A:G	1.32724e-07	-1.80822e-10	1.61392
11787277	chr1:11787277:G:GGAA	1.24598e-09	-1.64288	-1.41154
11787379	chr1:11787379:T:C	9.96258e-10	-1.73019	-1.5479
11787392	chr1:11787392:G:A	1.31982e-09	-1.77838	-1.21847
11787715	chr1:11787715:G:T	2.54348e-09	-1.39404	-0.946773
11787804	chr1:11787804:G:A	1.18096e-09	-1.51469	-1.59333
11787845	chr1:11787845:C:A	1.17156e-09	-1.52381	-1.5922
11787875	chr1:11787875:T:C	1.25804e-08	-1.80822e-10	-0.742203
11788011	chr1:11788011:G:C	1.59466e-09	-1.46064	-1.34704
11788082	chr1:11788082:G:A	1.27159e-09	-1.59755	-1.43653
11788822	chr1:11788822:A:G	1.23281e-08	-1.80822e-10	-0.762468
11788866	chr1:11788866:C:T	5.68669e-09	-1.80822e-10	-1.53622
11788915	chr1:11788915:G:A	1.93772e-09	-1.4076	-1.20523
11789390	chr1:11789390:A:G	1.11024e-08	-1.80822e-10	-0.867183
11790693	chr1:11790693:G:A	4.3785e-09	-1.79764	-5.85454e-10
11790870	chr1:11790870:C:T	1.2044e-09	-1.76628	-1.32208
11791061	chr1:11791061:A:G	5.41645e-09	-0.425346	-1.15956
11791128	chr1:11791128:C:T	5.75999e-09	-1.52341	-5.85454e-10
11791162	chr1:11791162:C:T	6.62262e-09	-1.80822e-10	-1.38386
11791797	chr1:11791797:T:G	7.64112e-09	-1.80822e-10	-1.2408
11791870	chr1:11791870:C:T	4.47986e-09	-1.77476	-5.85454e-10
11792053	chr1:11792053:C:T	2.60955e-09	-1.41679	-0.898379
11792184	chr1:11792184:C:G	5.35294e-09	-1.80822e-10	-1.5967
11792243	chr1:11792243:C:T	2.72984e-09	-0.934813	-1.33529
11792246	chr1:11792246:G:A	5.35938e-09	-1.80822e-10	-1.5955
11792459	chr1:11792459:C:T	5.09206e-09	-1.05015	-0.596519
11792841	chr1:11792841:G:C	4.94869e-09	-1.67522	-5.85454e-10
11792912	chr1:11792912:T:C	5.74054e-09	-1.80822e-10	-1.52679
11793542	chr1:11793542:G:C	1.20834e-08	-1.80822e-10	-0.782518
11793961	chr1:11793961:C:T	5.35268e-09	-1.80822e-10	-1.59675
11794400	chr1:11794400:G:A	7.10952e-09	-0.337212	-0.9757
11794419	chr1:11794419:T:G	2.50393e-09	-1.35902	-0.997462
11794614	chr1:11794614:C:A	3.60666e-09	-0.818934	-1.17263
11794698	chr1:11794698:G:A	9.08133e-10	-1.80119	-1.56952
11794839	chr1:11794839:G:A	1.96191e-09	-1.31703	-1.2834
11795015	chr1:11795015:T:C	7.32193e-09	-1.80822e-10	-1.28347
11795390	chr1:11795390:C:T	5.97912e-09	-1.80822e-10	-1.48607
11795603	chr1:11795603:G:A	5.52963e-09	-1.80822e-10	-1.56423
11795810	chr1:11795810:G:A	9.10132e-10	-1.77648	-1.59203
11796027	chr1:11796027:G:A	3.42062e-09	-0.997612	-1.04691
11796321	chr1:11796321:G:A	4.93221e-09	-0.117388	-1.56117
11796790	chr1:11796790:G:A	1.17553e-09	-1.52137	-1.59126
11797173	chr1:11797173:G:C	5.62373e-09	-1.80822e-10	-1.54735
11797183	chr1:11797183:C:T	9.08026e-10	-1.77397	-1.59686
11797324	chr1:11797324:T:C	5.44977e-09	-0.510707	-1.06807
11797353	chr1:11797353:A:G	2.98249e-09	-1.74093	-0.44066
11797519	chr1:11797519:T:C	2.30056e-09	-1.2622	-1.179
11797654	chr1:11797654:T:C	1.93072e-09	-1.02042	-1.59603
11797731	chr1:11797731:G:A	7.94466e-08	-1.13699	2.23773
11797869	chr1:11797869:G:A	4.80125e-09	-1.21477	-0.490702
11797894	chr1:11797894:T:C	1.21287e-09	-1.77876	-1.3026
11797975	chr1:11797975:G:A	6.19822e-09	-1.80822e-10	-1.45009
11797979	chr1:11797979:A:G	1.64062e-09	-1.77157	-1.0077
11798306	chr1:11798306:C:T	6.71076e-09	-1.37063	-5.85454e-10
11798493	chr1:11798493:C:T	3.88822e-09	-1.23924	-0.67715
11798527	chr1:11798527:T:C	6.64137e-09	-1.38103	-5.85454e-10
11798799	chr1:11798799:A:G	6.51071e-09	-1.80822e-10	-1.4009
11798900	chr1:11798900:T:C	2.6013e-09	-1.7633	-0.555032
11798905	chr1:11798905:G:A	5.52331e-09	-1.80822e-10	-1.56537
11798985	chr1:11798985:A:G	6.24267e-09	-1.44294	-5.85454e-10
11799024	chr1:11799024:C:T	5.50956e-09	-1.80822e-10	-1.56786
11799333	chr1:11799333:T:C	6.38838e-09	-1.41987	-5.85454e-10
11799549	chr1:11799549:T:G	6.43138e-09	-1.41316	-5.85454e-10
11799579	chr1:11799579:G:A	6.40515e-09	-1.41725	-5.85454e-10
11799690	chr1:11799690:G:A	2.65396e-09	-1.42243	-0.875866
11799852	chr1:11799852:A:G	6.58914e-09	-1.80822e-10	-1.38892
11800060	chr1:11800060:A:G	2.98404e-09	-1.27004	-0.911031
11800063	chr1:11800063:T:C	1.71202e-09	-1.68848	-1.04819
11800398	chr1:11800398:C:T	7.9455e-09	-1.80822e-10	-1.20174
11800408	chr1:11800408:C:G	6.29685e-09	-1.4343	-5.85454e-10
11800591	chr1:11800591:G:A	1.1515e-07	-1.80822e-10	1.47189
11800601	chr1:11800601:G:A	5.70433e-09	-1.80822e-10	-1.53312
11800626	chr1:11800626:T:C	1.55288e-09	-1.68816	-1.14607
11800750	chr1:11800750:C:T	3.0479e-09	-1.25478	-0.905115
11800786	chr1:11800786:G:A	4.16738e-09	-1.77206	-0.075003
11801066	chr1:11801066:A:G	1.66643e-07	-1.80822e-10	1.84151
11801607	chr1:11801607:G:A	5.45758e-09	-1.80822e-10	-1.57734
11801664	chr1:11801664:G:A	6.439e-09	-1.80822e-10	-1.41197
11801798	chr1:11801798:A:G	4.48796e-09	-1.72973	-0.0432211
11801990	chr1:11801990:C:T	2.87686e-09	-1.27947	-0.938176
11802003	chr1:11802003:CACAGA:C	4.36276e-09	-1.80124	-5.85454e-10
11802106	chr1:11802106:C:A	1.00307e-09	-1.78443	-1.48685
11802137	chr1:11802137:T:C	6.54068e-09	-1.80822e-10	-1.39631
11802157	chr1:11802157:T:C	1.51708e-09	-1.44729	-1.41027
11802274	chr1:11802274:G:A	5.84986e-09	-1.80822e-10	-1.50793
11802275	chr1:11802275:C:T	5.85545e-09	-1.80822e-10	-1.50697
11802461	chr1:11802461:TAA:T	6.49693e-09	-1.80822e-10	-1.40302
11802699	chr1:11802699:T:C	1.63507e-07	-1.80822e-10	1.82251
11802721	chr1:11802721:A:G	9.60333e-09	-1.75153	0.73929
11802825	chr1:11802825:T:C	5.62407e-09	-1.80822e-10	-1.54729
11803000	chr1:11803000:G:A	7.40157e-09	-1.34255	0.0698959
11803220	chr1:11803220:G:A	5.75752e-09	-1.80822e-10	-1.52384
11803847	chr1:11803847:C:T	1.95761e-09	-1.56091	-1.04171
11804070	chr1:11804070:A:G	9.90321e-09	-1.80822e-10	-0.981488
11804092	chr1:11804092:G:A	1.93003e-09	-1.55659	-1.06022
11804205	chr1:11804205:T:C	9.46557e-10	-1.79115	-1.53813
11804321	chr1:11804321:G:A	9.3382e-10	-1.78975	-1.55306
11804529	chr1:11804529:T:C	3.08524e-09	-1.80013	-0.347587
11804993	chr1:11804993:G:T	6.85049e-09	-1.80822e-10	-1.35003
11805006	chr1:11805006:ATTGC:A	1.92879e-09	-1.56093	-1.05653
11805227	chr1:11805227:A:AC	1.29945e-09	-1.62585	-1.38656
11805310	chr1:11805310:TG:T	5.58052e-09	-1.80822e-10	-1.55507
11805485	chr1:11805485:A:C	1.97796e-09	-1.56398	-1.0283
11805528	chr1:11805528:C:T	9.6465e-09	-1.80822e-10	-1.00775
11805607	chr1:11805607:T:C	5.46252e-09	-1.80822e-10	-1.57644
11806385	chr1:11806385:G:A	4.72386e-09	-1.72172	-5.85454e-10
11806394	chr1:11806394:G:A	9.41744e-10	-1.79331	-1.54106
11806456	chr1:11806456:G:A	5.55e-09	-1.80822e-10	-1.56055
11806987	chr1:11806987:T:C	1.364e-09	-1.79768	-1.16625
11807123	chr1:11807123:T:G	5.98944e-09	-1.80822e-10	-1.48435
11807529	chr1:11807529:T:C	7.90582e-09	-1.80822e-10	-1.20675
11807680	chr1:11807680:A:G	2.18774e-09	-1.54089	-0.950586
11807759	chr1:11807759:A:G	7.25731e-09	-1.80822e-10	-1.29234
11807821	chr1:11807821:C:T	4.64266e-09	-1.73906	-5.85454e-10
11807831	chr1:11807831:A:G	1.9275e-08	-1.80822e-10	-0.315537
11808371	chr1:11808371:G:A	7.49845e-09	-1.80822e-10	-1.25965
11808454	chr1:11808454:A:G	1.99559e-09	-1.55482	-1.02859
11808723	chr1:11808723:A:AC	2.0868e-09	-1.55513	-0.983588
11808898	chr1:11808898:G:A	1.06521e-08	-0.908591	-5.85454e-10
11808965	chr1:11808965:G:A	1.97252e-09	-1.54219	-1.05284
11809044	chr1:11809044:T:C	2.09496e-09	-1.56215	-0.972661
11809053	chr1:11809053:G:A	2.09806e-09	-1.56398	-0.969349
11809458	chr1:11809458:C:G	9.80862e-10	-1.80123	-1.49244
11809464	chr1:11809464:A:G	9.71468e-10	-1.7341	-1.56919
11809492	chr1:11809492:G:A	4.72885e-09	-1.72066	-5.85454e-10
11809521	chr1:11809521:T:C	1.12492e-09	-1.8012	-1.35543
11809559	chr1:11809559:G:A	2.03668e-09	-1.55969	-1.00334
11809596	chr1:11809596:T:G	2.06318e-09	-1.52282	-1.02728
11809793	chr1:11809793:G:C	1.97223e-09	-1.55687	-1.03831
11809960	chr1:11809960:G:A	8.27279e-08	-1.80822e-10	1.14121
11810076	chr1:11810076:A:G	2.06612e-09	-1.54273	-1.00595
11810104	chr1:11810104:T:C	4.58488e-09	-1.75158	-5.85454e-10
11810184	chr1:11810184:T:C	3.52804e-09	-1.06971	-0.943894
11810222	chr1:11810222:A:G	4.45798e-09	-1.77965	-5.85454e-10
11810326	chr1:11810326:G:A	1.11139e-09	-1.70782	-1.46092
11810534	chr1:11810534:C:T	6.49864e-09	-1.80822e-10	-1.40275
11810674	chr1:11810674:G:A	2.10113e-09	-1.53587	-0.996006
11810772	chr1:11810772:A:T	6.91735e-09	-1.80822e-10	-1.34031
11810779	chr1:11810779:AAAG:A	6.99409e-09	-1.80822e-10	-1.32928
11810803	chr1:11810803:C:T	1.99435e-09	-1.57562	-1.00841
11810944	chr1:11810944:G:A	2.61328e-08	-0.0111569	-5.85454e-10
11811150	chr1:11811150:G:T	5.52971e-09	-1.80822e-10	-1.56421
11811529	chr1:11811529:T:C	2.0775e-09	-1.54306	-1.00012
11811651	chr1:11811651:G:A	1.38503e-09	-1.76961	-1.17901
11811657	chr1:11811657:C:T	2.03612e-09	-1.53148	-1.03182
11811718	chr1:11811718:T:C	2.08882e-09	-1.53291	-1.00483
11811888	chr1:11811888:A:G	5.40719e-09	-1.80822e-10	-1.58662
11812263	chr1:11812263:A:G	1.10807e-09	-1.59004	-1.58169
11812338	chr1:11812338:T:C	2.09574e-09	-1.52953	-1.00491
11812419	chr1:11812419:TG:T	2.11109e-09	-1.53616	-0.990987
11812530	chr1:11812530:C:G	5.37895e-09	-1.80822e-10	-1.59185
11812632	chr1:11812632:A:C	1.93753e-09	-1.59764	-1.01529
11812763	chr1:11812763:G:A	2.82927e-09	-1.48058	-0.75375
11812927	chr1:11812927:A:G	2.09824e-09	-1.53136	-1.00189
11812963	chr1:11812963:T:C	1.99129e-09	-1.54937	-1.0362
11812995	chr1:11812995:T:C	2.04781e-09	-1.54691	-1.01066
11812998	chr1:11812998:C:T	2.12247e-09	-1.51797	-1.0038
11813439	chr1:11813439:G:A	2.04204e-09	-1.54986	-1.01053
11813449	chr1:11813449:A:G	2.05167e-09	-1.55183	-1.00387
11813455	chr1:11813455:A:G	5.29213e-09	-1.60813	-5.85454e-10
11813490	chr1:11813490:A:C	6.01595e-09	-1.80822e-10	-1.47993
11813530	chr1:11813530:A:T	6.07651e-09	-1.80822e-10	-1.46992
11813794	chr1:11813794:C:T	1.46256e-09	-1.80087	-1.09329
11813812	chr1:11813812:G:T	8.83943e-10	-1.80125	-1.59646
11813928	chr1:11813928:G:C	2.01135e-09	-1.54915	-1.0264
11814097	chr1:11814097:A:C	2.03725e-09	-1.5585	-1.00424
11814132	chr1:11814132:G:A	2.01398e-09	-1.56711	-1.00713
11814192	chr1:11814192:G:A	5.49149e-09	-1.57115	-5.85454e-10
11814798	chr1:11814798:T:C	2.18853e-09	-1.51672	-0.974393
11814815	chr1:11814815:G:A	2.05228e-09	-1.53333	-1.02206
11814891	chr1:11814891:G:A	6.10164e-09	-1.80822e-10	-1.46579
11814974	chr1:11814974:A:G	2.17346e-09	-1.54595	-0.952074
11815058	chr1:11815058:T:C	4.69031e-09	-1.72885	-5.85454e-10
11815556	chr1:11815556:T:C	2.05171e-09	-1.54584	-1.00983
11815652	chr1:11815652:C:G	6.20464e-09	-1.44905	-5.85454e-10
11816219	chr1:11816219:A:G	5.4665e-09	-1.80822e-10	-1.57571
11816338	chr1:11816338:A:G	2.0464e-09	-1.53278	-1.02548
11816360	chr1:11816360:C:T	9.06605e-10	-1.8012	-1.5712
11816605	chr1:11816605:G:A	1.44473e-09	-1.48263	-1.4238
11816635	chr1:11816635:G:A	7.32961e-09	-1.80822e-10	-1.28242
11816995	chr1:11816995:AT:A	8.27279e-08	-1.80822e-10	1.14121
11817005	chr1:11817005:C:A	6.30034e-09	-1.43374	-5.85454e-10
11817074	chr1:11817074:A:T	6.32124e-09	-1.43043	-5.85454e-10
11817209	chr1:11817209:C:T	2.14935e-09	-1.51955	-0.989631
11817282	chr1:11817282:G:A	8.271e-08	-1.80822e-10	1.14099
11817589	chr1:11817589:G:A	6.11383e-09	-1.46379	-5.85454e-10
11817766	chr1:11817766:CAT:C	5.39201e-09	-1.80822e-10	-1.58943
11817922	chr1:11817922:A:C	6.26396e-09	-1.43953	-5.85454e-10
11818169	chr1:11818169:G:A	6.2433e-09	-1.44284	-5.85454e-10
11818562	chr1:11818562:T:C	1.8137e-09	-1.53874	-1.14024
11818702	chr1:11818702:C:T	5.37843e-09	-1.80822e-10	-1.59195
11819009	chr1:11819009:C:G	6.35937e-09	-1.42442	-5.85454e-10
11819046	chr1:11819046:T:C	6.40456e-09	-1.41734	-5.85454e-10
11819105	chr1:11819105:G:A	8.95332e-10	-1.78882	-1.59608
11819174	chr1:11819174:G:A	6.20908e-09	-1.80822e-10	-1.44833
11819210	chr1:11819210:A:G	2.11139e-09	-1.5216	-1.0054
11819231	chr1:11819231:TC:T	6.19158e-09	-1.45116	-5.85454e-10
11819306	chr1:11819306:TG:T	6.2186e-09	-1.4468	-5.85454e-10
11819411	chr1:11819411:C:T	6.16934e-09	-1.45475	-5.85454e-10
11819573	chr1:11819573:CT:C	5.46453e-09	-1.80822e-10	-1.57607
11819642	chr1:11819642:A:G	1.17527e-09	-1.79924	-1.31361
11819741	chr1:11819741:A:G	1.82956e-07	-1.80822e-10	1.9349
11819766	chr1:11819766:A:G	6.41476e-09	-1.80822e-10	-1.41575
11820325	chr1:11820325:A:G	4.36333e-09	-1.80111	-5.85454e-10
11820674	chr1:11820674:G:T	3.24999e-09	-1.79816	-0.297535
11820680	chr1:11820680:T:C	3.26635e-09	-1.79656	-0.294108
11820681	chr1:11820681:G:T	3.29491e-09	-1.79776	-0.28421
11820691	chr1:11820691:T:C	3.326e-09	-1.79872	-0.27386
11820692	chr1:11820692:G:A	2.10476e-09	-1.53514	-0.995006
11820698	chr1:11820698:C:T	3.30327e-09	-1.79758	-0.281857
11820703	chr1:11820703:C:G	3.26405e-09	-1.79752	-0.293863
11820711	chr1:11820711:A:G	3.18177e-09	-1.79853	-0.318383
11820762	chr1:11820762:G:A	3.3032e-09	-0.663982	-1.41547
11821090	chr1:11821090:A:C	1.01623e-09	-1.68592	-1.57233
11821263	chr1:11821263:G:C	1.12463e-09	-1.79023	-1.36666
11821384	chr1:11821384:C:G	3.16371e-09	-1.80075	-0.321852
11821873	chr1:11821873:A:G	5.39321e-09	-1.80822e-10	-1.58921
11822185	chr1:11822185:G:A	8.32685e-08	-1.80822e-10	1.14772
11822429	chr1:11822429:G:A	1.83619e-09	-1.22194	-1.44471
11822575	chr1:11822575:T:G	2.16945e-09	-1.51181	-0.988062
11822993	chr1:11822993:C:G	5.35319e-09	-1.80822e-10	-1.59665
11823275	chr1:11823275:A:G	9.09121e-10	-1.80122	-1.5684
11823285	chr1:11823285:T:C	1.48442e-08	-0.399976	-0.17676
11823474	chr1:11823474:C:T	5.77945e-09	-1.79786	0.277823
11823518	chr1:11823518:C:G	6.35453e-09	-1.42518	-5.85454e-10
11823572	chr1:11823572:T:A	1.50975e-09	-1.7651	-1.09731
11823596	chr1:11823596:C:T	5.38819e-09	-1.80822e-10	-1.59014
11823666	chr1:11823666:A:G	6.09726e-09	-1.80822e-10	-1.46651
11823674	chr1:11823674:C:T	6.36903e-09	-1.79478	0.371876
11823882	chr1:11823882:G:A	6.35217e-09	-1.80822e-10	-1.42555
11824090	chr1:11824090:T:C	1.1836e-09	-1.72917	-1.37661
11824241	chr1:11824241:G:A	5.38401e-09	-1.80822e-10	-1.59091
11824307	chr1:11824307:TTTCTC:T	5.3564e-09	-1.80822e-10	-1.59606
11824562	chr1:11824562:G:A	6.32565e-09	-1.42973	-5.85454e-10
11824571	chr1:11824571:G:A	5.36803e-09	-1.80822e-10	-1.59389
11824823	chr1:11824823:A:G	5.95444e-09	-1.80822e-10	-1.49021
11824990	chr1:11824990:C:T	6.49546e-09	-1.80822e-10	-1.40324
11825283	chr1:11825283:G:A	6.61704e-09	-1.80822e-10	-1.3847
11825590	chr1:11825590:A:G	2.10205e-09	-1.7947	-0.736737
11825834	chr1:11825834:G:A	2.52585e-08	-0.0451843	-5.85454e-10
11826326	chr1:11826326:C:CTG	1.47287e-09	-1.80061	-1.08653
11826747	chr1:11826747:G:T	1.50435e-09	-1.39759	-1.4684
11826937	chr1:11826937:G:A	6.43694e-09	-1.80822e-10	-1.41229
11827068	chr1:11827068:C:T	6.17843e-09	-1.45328	-5.85454e-10
11827237	chr1:11827237:A:T	6.16963e-09	-1.80822e-10	-1.45471
11827246	chr1:11827246:A:G	1.51791e-09	-1.8009	-1.05611
11827259	chr1:11827259:C:A	2.12914e-09	-1.51422	-1.00441
11827325	chr1:11827325:A:G	1.7397e-09	-1.79999	-0.92065
11828004	chr1:11828004:C:T	9.47458e-10	-1.78126	-1.54706
11828016	chr1:11828016:C:T	4.377e-09	-1.79798	-5.85454e-10
11828327	chr1:11828327:A:G	1.35829e-09	-1.80063	-1.1675
11828938	chr1:11828938:A:C	5.37235e-09	-1.80822e-10	-1.59308
11829156	chr1:11829156:T:G	3.09011e-09	-1.45877	-0.687367
11829168	chr1:11829168:G:A	9.79218e-10	-1.77302	-1.52233
11829411	chr1:11829411:A:G	9.25951e-10	-1.79456	-1.55672
11829511	chr1:11829511:G:C	6.06374e-09	-1.47202	-5.85454e-10
11829825	chr1:11829825:GAAC:G	5.3903e-09	-1.80822e-10	-1.58975
11829958	chr1:11829958:T:C	5.37791e-09	-1.80822e-10	-1.59205
11830048	chr1:11830048:G:A	6.28224e-09	-1.43662	-5.85454e-10
11830147	chr1:11830147:T:C	2.2064e-09	-1.4745	-1.00849
11830309	chr1:11830309:T:C	5.35652e-09	-1.80822e-10	-1.59603
11830617	chr1:11830617:T:G	4.52292e-09	-1.15801	-0.607177
11830638	chr1:11830638:C:T	9.14764e-10	-1.80088	-1.56255
11830857	chr1:11830857:G:A	1.08748e-08	-1.80822e-10	-0.887896
11831085	chr1:11831085:G:A	7.23641e-09	-1.80822e-10	-1.29522
11831166	chr1:11831166:T:C	1.07964e-09	-1.80125	-1.39647
11831170	chr1:11831170:TG:T	9.03442e-10	-1.78445	-1.59144
11831274	chr1:11831274:A:G	6.20252e-09	-1.44939	-5.85454e-10
11831423	chr1:11831423:A:G	1.43208e-09	-1.49923	-1.41599
11831439	chr1:11831439:G:GC	1.49792e-09	-1.78887	-1.0814
11831556	chr1:11831556:A:G	1.5418e-09	-1.46004	-1.38135
11831569	chr1:11831569:A:G	2.30103e-07	2.16418	-5.85454e-10
11831898	chr1:11831898:C:T	6.26069e-09	-1.44006	-5.85454e-10
11831945	chr1:11831945:A:G	1.5507e-09	-1.45528	-1.38036
11832037	chr1:11832037:T:C	9.52219e-10	-1.78067	-1.54264
11832549	chr1:11832549:G:A	6.13834e-09	-1.80822e-10	-1.45979
11832558	chr1:11832558:G:C	1.84152e-09	-1.80079	-0.86296
11832593	chr1:11832593:C:T	2.20524e-09	-1.48921	-0.994302
11832594	chr1:11832594:G:A	1.57053e-09	-1.44108	-1.38186
11832700	chr1:11832700:A:G	6.26359e-09	-1.43959	-5.85454e-10
11832722	chr1:11832722:A:G	1.47928e-09	-1.4568	-1.42599
11832979	chr1:11832979:GC:G	5.56819e-09	-1.80822e-10	-1.55728
11833038	chr1:11833038:C:T	5.45108e-09	-1.80822e-10	-1.57853
11833232	chr1:11833232:A:G	2.26509e-09	-1.48071	-0.976028
11833665	chr1:11833665:G:A	5.70384e-09	-1.80822e-10	-1.53321
11833773	chr1:11833773:T:A	1.55638e-09	-1.45592	-1.37607
11834076	chr1:11834076:A:G	1.33505e-09	-1.4867	-1.49868
11834084	chr1:11834084:G:A	1.06956e-08	-1.80822e-10	-0.90451
11834195	chr1:11834195:G:A	5.43181e-09	-1.80822e-10	-1.58207
11834682	chr1:11834682:C:T	1.38575e-08	-1.80822e-10	-0.645519
11835084	chr1:11835084:G:A	4.81505e-09	-1.7026	-5.85454e-10
11835357	chr1:11835357:A:G	6.00983e-09	-1.80822e-10	-1.48095
11835376	chr1:11835376:G:A	1.46481e-08	-1.80822e-10	-0.590039
11835385	chr1:11835385:C:T	9.34406e-09	-1.80822e-10	-1.03961
11835416	chr1:11835416:C:T	5.3853e-09	-1.80822e-10	-1.59067
11835567	chr1:11835567:A:G	1.31365e-09	-1.47067	-1.53087
11835618	chr1:11835618:A:G	2.47365e-09	-1.80119	-0.56746
11835737	chr1:11835737:C:T	6.12952e-09	-1.80822e-10	-1.46123
11835831	chr1:11835831:G:A	5.38282e-09	-1.80822e-10	-1.59114
11835909	chr1:11835909:G:C	5.97972e-09	-1.48597	-5.85454e-10
11836084	chr1:11836084:A:G	2.49207e-08	-0.0586489	-5.85454e-10
11836288	chr1:11836288:T:C	3.87013e-09	-0.338674	-1.58238
11836545	chr1:11836545:T:C	2.16188e-09	-1.47768	-1.02569
11836597	chr1:11836597:G:A	3.77725e-09	-0.448051	-1.4973
11836650	chr1:11836650:A:AG	6.15667e-09	-1.45681	-5.85454e-10
11836799	chr1:11836799:C:A	1.61083e-09	-1.4103	-1.3873
11837163	chr1:11837163:G:A	5.539e-09	-1.56253	-5.85454e-10
11837214	chr1:11837214:T:C	5.04394e-09	-0.0737944	-1.58236
11837701	chr1:11837701:G:A	1.23613e-09	-1.74569	-1.31667
11837869	chr1:11837869:T:C	2.12888e-09	-1.4776	-1.04115
11837903	chr1:11837903:C:T	5.46607e-09	-1.80822e-10	-1.57579
11837904	chr1:11837904:G:A	3.74566e-09	-0.492268	-1.46148
11837935	chr1:11837935:G:A	6.33314e-09	-1.42855	-5.85454e-10
11838073	chr1:11838073:T:A	9.72159e-10	-1.7521	-1.55048
11838171	chr1:11838171:T:C	4.98223e-09	-0.0848203	-1.58365
11838732	chr1:11838732:G:T	9.30374e-10	-1.80094	-1.54558
11838792	chr1:11838792:T:G	4.97722e-09	-0.0918899	-1.57759
11838802	chr1:11838802:G:A	6.54153e-09	-1.39618	-5.85454e-10
11838976	chr1:11838976:G:T	2.05771e-09	-1.16124	-1.39151
11839134	chr1:11839134:AT:A	5.45564e-09	-1.80822e-10	-1.5777
11839292	chr1:11839292:C:T	4.79626e-09	-1.70651	-5.85454e-10
11839413	chr1:11839413:C:T	6.26796e-09	-1.4389	-5.85454e-10
11839578	chr1:11839578:T:C	5.20097e-09	-0.0437722	-1.58173
11839579	chr1:11839579:G:A	5.31198e-09	-0.0280789	-1.5763
11839746	chr1:11839746:C:T	6.14498e-09	-1.45871	-5.85454e-10
11840085	chr1:11840085:C:T	6.21012e-09	-1.44817	-5.85454e-10
11840328	chr1:11840328:C:T	5.07195e-09	-0.0720412	-1.57858
11840380	chr1:11840380:T:C	3.99224e-09	-0.436035	-1.45396
11840745	chr1:11840745:T:C	5.1247e-09	-0.0593589	-1.58092
11840752	chr1:11840752:G:A	6.48484e-09	-1.80822e-10	-1.40488
11840768	chr1:11840768:G:T	5.30193e-09	-0.0293546	-1.57692
11840781	chr1:11840781:A:G	3.58116e-09	-1.48884	-0.509826
11841412	chr1:11841412:C:T	5.37494e-09	-1.80822e-10	-1.5926
11841535	chr1:11841535:T:C	5.35453e-09	-0.0174059	-1.579
11841637	chr1:11841637:G:A	1.77636e-09	-1.31927	-1.38051
11841752	chr1:11841752:G:A	6.90278e-09	-1.80822e-10	-1.34242
11842046	chr1:11842046:T:C	8.08055e-09	-1.80822e-10	-1.18489
11842092	chr1:11842092:A:G	6.3282e-09	-1.42933	-5.85454e-10
11842591	chr1:11842591:G:C	6.01026e-09	-1.48088	-5.85454e-10
11842602	chr1:11842602:G:T	1.02132e-08	-0.950661	-5.85454e-10
11842953	chr1:11842953:G:A	3.92591e-09	-0.353042	-1.55371
11842958	chr1:11842958:C:T	6.66571e-09	-1.37737	-5.85454e-10
11843131	chr1:11843131:C:T	5.35415e-09	-1.80822e-10	-1.59647
11843167	chr1:11843167:T:G	5.57731e-09	-1.80822e-10	-1.55564
11843992	chr1:11843992:C:G	6.24222e-09	-1.44301	-5.85454e-10
11844019	chr1:11844019:T:C	1.60639e-09	-1.28205	-1.51831
11844685	chr1:11844685:G:A	5.56028e-09	-1.80822e-10	-1.5587
11844712	chr1:11844712:G:A	6.11738e-09	-1.80822e-10	-1.46321
11844934	chr1:11844934:G:A	7.28494e-09	-1.28854	-5.85454e-10
11845002	chr1:11845002:A:G	4.4819e-09	-1.7743	-5.85454e-10
11845004	chr1:11845004:G:A	6.11738e-09	-1.80822e-10	-1.46321
11845243	chr1:11845243:CCTGG:C	4.93196e-09	-0.403688	-1.27492
11845576	chr1:11845576:T:C	3.80687e-09	-0.347688	-1.58985
11845740	chr1:11845740:TCACTTTCAAAC:T	2.21383e-09	-1.66431	-0.815311
11845794	chr1:11845794:A:G	1.47754e-09	-1.34097	-1.543
11845924	chr1:11845924:A:G	4.15374e-09	-0.28616	-1.56418
11845938	chr1:11845938:C:A	2.44473e-09	-1.68677	-0.693645
11846011	chr1:11846011:A:G	4.26291e-09	-0.277246	-1.54715
11846380	chr1:11846380:T:C	6.63939e-09	0.0951075	-1.47643
11846412	chr1:11846412:C:T	2.00076e-09	-1.80125	-0.779574
11846552	chr1:11846552:C:T	2.57324e-09	-1.69366	-0.635517
11846584	chr1:11846584:C:T	3.80352e-09	-0.366367	-1.57205
11846764	chr1:11846764:C:T	2.31768e-09	-1.67268	-0.761095
11846903	chr1:11846903:T:C	9.24171e-10	-1.77069	-1.58252
11847546	chr1:11847546:G:A	3.79825e-09	-0.527863	-1.41194
11848110	chr1:11848110:C:T	5.90291e-09	-1.4989	-5.85454e-10
11848448	chr1:11848448:G:C	3.98967e-09	-1.27328	-0.617358
11848970	chr1:11848970:C:T	6.56911e-09	-1.80822e-10	-1.39197
11849107	chr1:11849107:C:T	1.00664e-08	-1.80822e-10	-0.965143
11849457	chr1:11849457:G:A	1.87107e-08	-0.552601	0.207347
11849975	chr1:11849975:C:T	1.83283e-08	-1.80822e-10	-0.3659
11850282	chr1:11850282:T:C	5.83717e-09	-1.80822e-10	-1.5101
11850573	chr1:11850573:T:G	5.55998e-09	-1.80822e-10	-1.55875
11850620	chr1:11850620:A:G	1.45745e-09	-1.49063	-1.40703
11851041	chr1:11851041:A:G	5.70893e-09	-1.80822e-10	-1.53232
11851263	chr1:11851263:G:A	1.69257e-08	-1.80822e-10	-0.445515
11851456	chr1:11851456:A:G	1.93551e-08	-1.80822e-10	-0.31139
11851614	chr1:11851614:G:A	5.36053e-09	-1.80822e-10	-1.59528
11851787	chr1:11851787:C:T	1.20337e-09	-1.49645	-1.59277
11851983	chr1:11851983:A:G	5.7234e-09	-1.80822e-10	-1.52978
11851984	chr1:11851984:T:G	5.76445e-09	-1.80822e-10	-1.52264
11852314	chr1:11852314:A:C	5.5656e-09	-1.55774	-5.85454e-10
11853136	chr1:11853136:A:G	2.72681e-08	-1.80822e-10	0.0313697
11853475	chr1:11853475:C:T	5.57969e-09	-1.80822e-10	-1.55521
11853487	chr1:11853487:C:T	1.19007e-08	-1.80822e-10	-0.797752
11853512	chr1:11853512:G:A	2.19611e-07	-0.796492	2.914
11853700	chr1:11853700:T:C	1.74818e-09	-1.1366	-1.57917
11853986	chr1:11853986:G:A	1.69919e-08	-0.253796	-0.187817
11854017	chr1:11854017:G:A	3.05209e-09	-0.835488	-1.32303
11854094	chr1:11854094:G:A	2.4655e-07	-0.890973	3.12419
11854139	chr1:11854139:A:G	1.84081e-07	-0.528998	2.47003
11854225	chr1:11854225:G:T	1.2576e-08	-0.742558	-5.85454e-10
11854509	chr1:11854509:C:T	5.36975e-09	-1.80822e-10	-1.59357
11854772	chr1:11854772:G:A	1.57706e-09	-1.39561	-1.42318
11855031	chr1:11855031:G:GC	7.80078e-09	-1.80822e-10	-1.22012
11855323	chr1:11855323:G:A	1.25289e-08	-0.746307	-5.85454e-10
11855335	chr1:11855335:A:T	7.33452e-09	-1.80822e-10	-1.28176
11855410	chr1:11855410:T:C	1.78333e-09	-1.78387	-0.911988
11855692	chr1:11855692:A:G	6.30683e-08	-0.85192	1.72179
11855828	chr1:11855828:C:T	9.39091e-10	-1.74239	-1.5948
11855844	chr1:11855844:C:T	5.88772e-09	-1.80822e-10	-1.50148
11856176	chr1:11856176:C:T	3.81599e-09	-0.402083	-1.53306
11856776	chr1:11856776:GC:G	5.35206e-09	-1.80822e-10	-1.59687
11856861	chr1:11856861:A:G	6.93914e-08	-0.881652	1.84707
11857039	chr1:11857039:T:C	6.42986e-09	-1.80822e-10	-1.41339
11857241	chr1:11857241:G:A	7.03732e-09	-1.80822e-10	-1.32312
11857283	chr1:11857283:C:T	2.17585e-09	-1.80127	-0.695655
11857372	chr1:11857372:T:C	2.51364e-08	-1.80822e-10	-0.0500304
11857407	chr1:11857407:G:A	9.16118e-10	-1.76724	-1.59472
11857985	chr1:11857985:A:G	7.13735e-09	-1.80822e-10	-1.30901
11858092	chr1:11858092:C:T	2.1464e-08	-1.80822e-10	-0.207968
11858106	chr1:11858106:C:A	7.13201e-09	-1.80822e-10	-1.30975
11858204	chr1:11858204:G:T	6.5911e-09	-1.80822e-10	-1.38863
11858760	chr1:11858760:C:A	5.50886e-09	-1.80822e-10	-1.56799
11858780	chr1:11858780:A:G	6.87124e-09	-1.80822e-10	-1.347
11859063	chr1:11859063:A:G	2.48004e-08	-1.80822e-10	-0.0634881
11859214	chr1:11859214:A:G	2.44641e-09	-1.75749	-0.622241
11859855	chr1:11859855:G:A	5.45112e-09	-1.80822e-10	-1.57853
11860074	chr1:11860074:G:A	5.38722e-09	-1.80822e-10	-1.59032
11860319	chr1:11860319:G:A	2.1452e-08	-1.80822e-10	-0.208529
11860395	chr1:11860395:G:A	9.62559e-10	-1.71853	-1.59398
11860487	chr1:11860487:C:A	1.69928e-08	-1.80822e-10	-0.441558
11860561	chr1:11860561:C:T	1.86232e-08	-1.80822e-10	-0.349936
11860868	chr1:11860868:A:G	6.30873e-09	-1.80822e-10	-1.43241
11861124	chr1:11861124:C:G	1.65984e-09	-1.45603	-1.3116
11861186	chr1:11861186:A:G	1.69511e-09	-1.1672	-1.5794
11861424	chr1:11861424:G:A	7.25535e-09	-1.80822e-10	-1.29261
11861516	chr1:11861516:G:A	5.79476e-09	-1.80822e-10	-1.51739
11861681	chr1:11861681:A:G	6.96893e-09	-1.80822e-10	-1.33289
11861936	chr1:11861936:C:A	1.81083e-09	-1.11033	-1.57023
11862192	chr1:11862192:A:G	1.81135e-08	-1.80822e-10	-0.377687
11862241	chr1:11862241:T:G	1.59911e-09	-1.44434	-1.36057
11862668	chr1:11862668:G:A	1.80692e-08	-1.80822e-10	-0.38014
11863088	chr1:11863088:G:A	9.45799e-10	-1.73823	-1.59185
11863116	chr1:11863116:G:A	9.09005e-09	-1.80822e-10	-1.06717
11863203	chr1:11863203:C:T	7.86208e-09	-1.80822e-10	-1.2123
11863281	chr1:11863281:G:C	1.96995e-09	-1.46748	-1.12886
11863340	chr1:11863340:A:G	7.64155e-09	-1.80822e-10	-1.24075
11863445	chr1:11863445:C:T	5.57545e-09	-1.80822e-10	-1.55597
11863663	chr1:11863663:C:T	1.75541e-08	-1.80822e-10	-0.409059
11863680	chr1:11863680:A:G	2.95208e-09	-1.1268	-1.06504
11863738	chr1:11863738:G:A	1.74428e-08	-1.80822e-10	-0.415422
11863970	chr1:11863970:G:A	9.70485e-08	1.30086	-5.85454e-10
11863973	chr1:11863973:T:C	1.14328e-09	-1.5531	-1.58734
11865187	chr1:11865187:T:C	1.7325e-09	-1.34131	-1.38347
11865232	chr1:11865232:G:A	7.53043e-09	-1.80822e-10	-1.2554
11865243	chr1:11865243:A:G	1.76532e-09	-1.40182	-1.3042
11865367	chr1:11865367:G:T	7.23861e-09	-1.80822e-10	-1.29492
11865675	chr1:11865675:C:T	2.8687e-08	0.0820969	-5.85454e-10
11865712	chr1:11865712:CT:C	5.81669e-09	-1.80822e-10	-1.51362
11865724	chr1:11865724:A:G	2.77062e-09	-1.16643	-1.08885
11865881	chr1:11865881:G:A	4.85937e-09	-1.74525	0.05181
11865897	chr1:11865897:A:G	1.70286e-09	-1.59573	-1.14631
11865982	chr1:11865982:T:C	1.27106e-09	-1.70281	-1.33168
11866211	chr1:11866211:C:T	8.21605e-09	-1.80822e-10	-1.16826
11866401	chr1:11866401:G:A	5.38144e-09	-1.80822e-10	-1.59139
11866664	chr1:11866664:A:T	1.00879e-09	-1.67012	-1.59547
11866690	chr1:11866690:T:G	1.13155e-09	-1.56175	-1.589
11866691	chr1:11866691:T:C	5.35588e-09	-1.80822e-10	-1.59615
11866701	chr1:11866701:C:T	2.0226e-09	-1.2652	-1.30476
11866876	chr1:11866876:C:A	5.3595e-09	-1.80822e-10	-1.59548
11866999	chr1:11866999:T:C	1.24581e-09	-1.59108	-1.46348
11867307	chr1:11867307:A:G	1.22289e-09	-1.57431	-1.49882
11867417	chr1:11867417:T:C	9.17182e-09	-1.80822e-10	-1.05821
11867638	chr1:11867638:A:G	1.35043e-08	-1.80822e-10	-0.671339
11867703	chr1:11867703:A:G	1.02242e-09	-1.6627	-1.58948
11867768	chr1:11867768:C:T	1.84975e-09	-1.46213	-1.19717
11867811	chr1:11867811:T:C	5.58878e-09	-1.80822e-10	-1.55359
11867821	chr1:11867821:T:C	1.13697e-09	-1.55408	-1.5919
11868124	chr1:11868124:T:C	3.47045e-09	-1.65607	-0.37399
11868429	chr1:11868429:C:T	7.91458e-09	-1.80822e-10	-1.20564
11868584	chr1:11868584:T:C	3.68244e-09	-1.7058	-0.264973
11868596	chr1:11868596:C:T	5.50863e-09	-1.80822e-10	-1.56803
11868657	chr1:11868657:C:G	5.14979e-09	-0.678186	-0.957205
11868762	chr1:11868762:T:C	1.01498e-09	-1.67035	-1.58913
11868773	chr1:11868773:T:C	1.41983e-08	0.970074	-1.5913
11868838	chr1:11868838:G:A	1.29169e-09	-1.4285	-1.58989
11868920	chr1:11868920:A:G	7.50396e-09	-1.80822e-10	-1.25892
11869115	chr1:11869115:C:G	4.58723e-09	-0.295115	-1.45596
11869239	chr1:11869239:T:C	9.03341e-09	-1.07342	-5.85454e-10
11869650	chr1:11869650:C:T	7.5538e-09	-1.07736	-0.174933
11869704	chr1:11869704:T:C	2.31132e-09	-0.911892	-1.52463
11870096	chr1:11870096:A:C	6.2632e-09	-1.1363	-0.30336
11870574	chr1:11870574:C:T	5.43086e-09	-1.80822e-10	-1.58225
11870806	chr1:11870806:T:A	6.45519e-09	-1.16299	-0.246469
11871017	chr1:11871017:G:A	7.73553e-09	-1.22852	-5.85454e-10
11871124	chr1:11871124:G:A	7.80099e-09	-1.03578	-0.184321
11871388	chr1:11871388:C:T	2.09259e-09	-1.0039	-1.53205
11871534	chr1:11871534:A:G	3.29316e-09	-1.71859	-0.363914
11871570	chr1:11871570:G:A	1.05236e-09	-1.64393	-1.57938
11872410	chr1:11872410:A:G	3.78295e-09	-0.672886	-1.27096
11872484	chr1:11872484:T:C	3.79293e-08	-1.80822e-10	0.361376
11872621	chr1:11872621:G:A	1.78749e-09	-1.23482	-1.45871
11872790	chr1:11872790:T:A	2.04106e-09	-1.03016	-1.53072
11873085	chr1:11873085:A:G	9.29703e-09	-1.80822e-10	-1.04465
11873583	chr1:11873583:G:A	8.4359e-07	3.62741	-0.164092
11874075	chr1:11874075:G:A	1.36126e-08	-1.80822e-10	-0.663354
11874125	chr1:11874125:C:G	8.73482e-09	-1.80822e-10	-1.10703
11874321	chr1:11874321:G:A	4.71112e-06	5.63668	-0.453345
11874596	chr1:11874596:T:C	1.17671e-06	4.39858	-0.602445
11874785	chr1:11874785:C:T	5.53515e-07	2.60829	0.433656
11874853	chr1:11874853:C:T	5.40055e-09	-1.80822e-10	-1.58785
11874871	chr1:11874871:T:C	1.81091e-09	-1.08366	-1.59685
11874891	chr1:11874891:G:A	4.4143e-09	-1.7895	-5.85454e-10
11875068	chr1:11875068:C:T	5.55415e-09	-1.80822e-10	-1.5598
11875109	chr1:11875109:G:A	4.22319e-09	-0.553616	-1.28014
11875658	chr1:11875658:T:G	3.13135e-09	-0.635554	-1.49733
11875666	chr1:11875666:G:T	7.38173e-07	3.02906	0.300767
11876025	chr1:11876025:G:A	1.8384e-08	-1.80822e-10	-0.362864
11876432	chr1:11876432:A:G	3.25717e-07	2.86486	-0.353172
11876457	chr1:11876457:G:A	1.78441e-09	-1.13057	-1.56468
11876587	chr1:11876587:C:T	4.41335e-09	-0.407097	-1.38262
11876680	chr1:11876680:T:A	6.35462e-09	-1.42516	-5.85454e-10
11876856	chr1:11876856:C:T	1.42237e-07	2.89967	-1.21653
11876972	chr1:11876972:ACT:A	3.62495e-08	0.31608	-5.85454e-10
11877060	chr1:11877060:G:A	1.42764e-07	2.9081	-1.22126
11877347	chr1:11877347:T:C	1.41809e-06	4.99757	-1.01485
11877543	chr1:11877543:C:T	1.22751e-08	-1.80822e-10	-0.766775
11877720	chr1:11877720:T:C	5.71014e-09	-1.80822e-10	-1.5321
11877993	chr1:11877993:G:A	1.44781e-07	2.67597	-0.975094
11878146	chr1:11878146:A:G	8.21453e-08	2.41674	-1.2826
11878283	chr1:11878283:T:C	8.42369e-08	2.24713	-1.08785
11879000	chr1:11879000:G:A	5.74247e-09	-1.80822e-10	-1.52646
11879161	chr1:11879161:C:T	6.01556e-09	-1.80822e-10	-1.48
11879213	chr1:11879213:T:TCCCTTCAGCCA	1.25758e-09	-1.5998	-1.44536
11879536	chr1:11879536:A:C	2.98791e-09	-1.7064	-0.473375
11879663	chr1:11879663:G:A	3.0855e-06	5.11742	-0.357295
11879874	chr1:11879874:C:T	7.06895e-09	-1.80822e-10	-1.31863
11880209	chr1:11880209:G:A	1.42471e-06	4.76983	-0.782451
11880728	chr1:11880728:C:T	7.39353e-09	-1.80822e-10	-1.27374
11881201	chr1:11881201:G:A	1.70535e-09	-1.24542	-1.49515
11881264	chr1:11881264:A:T	1.1049e-06	4.53465	-0.801487
11881448	chr1:11881448:A:G	5.41887e-09	-1.80822e-10	-1.58446
11881879	chr1:11881879:C:T	1.83988e-07	2.0536	-0.113078
11881926	chr1:11881926:T:C	6.53525e-09	-1.80822e-10	-1.39714
11882002	chr1:11882002:A:G	1.64526e-09	-1.59055	-1.1859
11882045	chr1:11882045:A:G	1.35683e-07	-1.80822e-10	1.63598
11882631	chr1:11882631:G:A	2.39401e-09	-0.814424	-1.58695
11882762	chr1:11882762:T:C	4.7222e-09	-1.72207	-5.85454e-10
11883367	chr1:11883367:G:A	5.50805e-09	-1.80822e-10	-1.56814
11883430	chr1:11883430:A:G	5.95086e-09	-1.80822e-10	-1.49081
11883458	chr1:11883458:A:G	6.1647e-09	-1.80822e-10	-1.45551
11883735	chr1:11883735:G:A	3.10027e-09	-0.876034	-1.26682
11883980	chr1:11883980:C:T	5.49656e-09	-1.57022	-5.85454e-10
11884343	chr1:11884343:C:T	7.80137e-09	-1.80822e-10	-1.22005
11884379	chr1:11884379:C:T	5.71199e-09	-1.80822e-10	-1.53178
11884780	chr1:11884780:A:C	5.8472e-09	-1.80822e-10	-1.50838
11885138	chr1:11885138:T:C	6.12408e-09	-1.80822e-10	-1.46212
11885173	chr1:11885173:A:G	6.52193e-08	-1.80822e-10	0.903409
11885491	chr1:11885491:G:A	1.37425e-08	-1.80822e-10	-0.653857
11885541	chr1:11885541:A:G	5.61638e-09	-1.80822e-10	-1.54866
11885638	chr1:11885638:C:T	4.6708e-09	-1.73302	-5.85454e-10
11886138	chr1:11886138:C:T	9.86529e-10	-1.69697	-1.59094
11886332	chr1:11886332:G:A	1.33897e-06	3.66007	0.265243
11886335	chr1:11886335:C:T	8.62836e-09	-1.80822e-10	-1.11929
11886432	chr1:11886432:T:C	3.25626e-07	3.25425	-0.742847
11886487	chr1:11886487:C:T	3.24341e-07	3.24141	-0.733957
11886493	chr1:11886493:G:A	5.36212e-09	-1.59499	-5.85454e-10
11886516	chr1:11886516:G:A	2.74529e-07	3.10505	-0.76434
11886531	chr1:11886531:C:T	9.49516e-07	4.31669	-0.73508
11887572	chr1:11887572:T:C	6.3605e-07	4.44364	-1.26271
11887712	chr1:11887712:A:T	7.11549e-07	4.54753	-1.25443
11887734	chr1:11887734:T:C	3.5228e-07	2.59008	-5.85454e-10
11887848	chr1:11887848:G:A	3.59349e-08	-1.80822e-10	0.307363
11887900	chr1:11887900:A:G	7.67698e-07	4.62181	-1.25276
11888173	chr1:11888173:C:A	5.761e-09	-1.80822e-10	-1.52324
11888442	chr1:11888442:CA:C	2.96362e-08	-1.80822e-10	0.114649
11888603	chr1:11888603:C:G	2.26067e-07	3.53208	-1.3856
11889068	chr1:11889068:G:A	8.68392e-08	2.70837	-1.51866
11889594	chr1:11889594:C:T	2.06849e-08	-1.80822e-10	-0.244941
11889610	chr1:11889610:C:T	2.11424e-08	-1.80822e-10	-0.223065
11889612	chr1:11889612:A:T	1.80345e-07	3.25226	-1.33173
11889684	chr1:11889684:G:A	9.0434e-07	4.11838	-0.585523
11889700	chr1:11889700:T:G	2.41859e-07	3.57298	-1.35898
11889763	chr1:11889763:G:T	1.45981e-07	3.02654	-1.31741
11889767	chr1:11889767:G:T	6.81364e-08	2.16899	-1.22183
11889771	chr1:11889771:G:T	5.73896e-08	1.89713	-1.12161
11889817	chr1:11889817:G:A	5.3593e-09	-1.80822e-10	-1.59551
11889913	chr1:11889913:G:A	6.14408e-08	1.27477	-0.431043
11890074	chr1:11890074:T:C	1.05574e-08	-1.80822e-10	-0.917523
11890085	chr1:11890085:G:A	5.35955e-09	-1.80822e-10	-1.59547
11890148	chr1:11890148:T:C	2.34771e-07	3.55989	-1.37562
11890334	chr1:11890334:T:C	6.43322e-08	1.27435	-0.384632
11890401	chr1:11890401:C:T	5.17853e-09	-1.62983	-5.85454e-10
11890813	chr1:11890813:G:A	2.05764e-09	-1.59205	-0.96074
11890834	chr1:11890834:T:C	2.33955e-07	3.54698	-1.3662
11891261	chr1:11891261:C:T	2.25408e-07	3.48925	-1.34569
11891541	chr1:11891541:T:C	6.50749e-09	-1.80822e-10	-1.40139
11891569	chr1:11891569:G:A	2.28076e-07	3.54147	-1.38614
11891779	chr1:11891779:C:A	6.29474e-09	-1.80822e-10	-1.43463
11891804	chr1:11891804:T:C	2.09887e-07	3.43683	-1.3646
11891870	chr1:11891870:CT:C	2.24447e-07	3.50175	-1.36246
11892155	chr1:11892155:T:C	1.69087e-07	3.28951	-1.43344
11892246	chr1:11892246:G:T	5.21364e-09	-1.62307	-5.85454e-10
11892349	chr1:11892349:T:C	2.51938e-07	3.61061	-1.35578
11892543	chr1:11892543:C:T	6.86327e-09	-1.80822e-10	-1.34816
11892570	chr1:11892570:T:C	2.07312e-07	3.43531	-1.37543
11893257	chr1:11893257:T:C	1.84324e-07	3.31319	-1.37084
11893449	chr1:11893449:G:A	6.86601e-09	-1.80822e-10	-1.34776
11893673	chr1:11893673:G:A	6.13738e-09	-1.80822e-10	-1.45995
11894244	chr1:11894244:C:G	5.68348e-09	-1.80822e-10	-1.53678
11894260	chr1:11894260:C:A	5.36579e-09	-1.80822e-10	-1.5943
11894287	chr1:11894287:C:CAGAAAG	1.57102e-09	-1.33015	-1.49248
11894912	chr1:11894912:G:A	5.65939e-09	-1.80822e-10	-1.54103
11895115	chr1:11895115:A:G	5.3677e-09	-1.80822e-10	-1.59395
11895238	chr1:11895238:G:A	6.86327e-09	-1.80822e-10	-1.34816
11895636	chr1:11895636:T:G	4.95037e-09	-1.67489	-5.85454e-10
11895705	chr1:11895705:G:A	5.61634e-09	-1.80822e-10	-1.54867
11895754	chr1:11895754:G:A	1.32103e-09	-1.42442	-1.57151
11895927	chr1:11895927:C:T	1.35696e-09	-1.78875	-1.18035
11896095	chr1:11896095:G:A	4.66108e-07	3.84787	-0.977802
11896125	chr1:11896125:G:A	5.03135e-09	-1.65866	-5.85454e-10
11896172	chr1:11896172:C:T	1.6653e-07	3.23661	-1.39578
11896427	chr1:11896427:C:T	4.16415e-08	1.87994	-1.42519
11896501	chr1:11896501:C:G	7.61449e-09	-1.80822e-10	-1.24429
11896708	chr1:11896708:G:A	1.3529e-07	3.03361	-1.40054
11896848	chr1:11896848:G:A	1.61373e-07	3.26411	-1.45474
11897152	chr1:11897152:G:A	5.27541e-07	3.90011	-0.906227
11897489	chr1:11897489:CTT:C	5.07682e-07	3.82857	-0.873063
11897582	chr1:11897582:C:T	1.86605e-07	3.1991	-1.24445
11897881	chr1:11897881:T:C	5.35296e-09	-1.80822e-10	-1.5967
11897958	chr1:11897958:A:G	2.37508e-08	1.46521	-1.57194
11897985	chr1:11897985:C:T	1.34811e-08	-1.80822e-10	-0.673056
11898597	chr1:11898597:G:A	1.27018e-09	-1.79053	-1.24466
11898666	chr1:11898666:A:G	4.65357e-08	1.58147	-1.01559
11898722	chr1:11898722:C:T	1.20953e-09	-1.78811	-1.29601
11899028	chr1:11899028:G:A	2.06955e-09	-1.21505	-1.33196
11899044	chr1:11899044:C:A	1.65747e-08	-1.80822e-10	-0.466467
11899181	chr1:11899181:C:G	2.95407e-07	3.27104	-0.857033
11899305	chr1:11899305:C:T	9.1314e-08	2.79955	-1.55959
11899999	chr1:11899999:A:G	3.43924e-08	1.46557	-1.20208
11900337	chr1:11900337:T:C	2.03421e-09	-1.2323	-1.33194
11900693	chr1:11900693:T:C	2.19543e-07	2.1172	-5.85454e-10
11900786	chr1:11900786:G:A	1.6643e-08	-1.80822e-10	-0.462356
11901041	chr1:11901041:C:T	5.9148e-09	-1.80822e-10	-1.49689
11901073	chr1:11901073:G:C	3.27395e-08	1.51997	-1.30574
11901174	chr1:11901174:T:TA	1.16559e-09	-1.7547	-1.36642
11901353	chr1:11901353:C:T	5.3525e-09	-1.80822e-10	-1.59678
11901354	chr1:11901354:G:A	1.77342e-08	-1.80822e-10	-0.398853
11901408	chr1:11901408:G:A	3.14843e-08	-1.80822e-10	0.175142
11901477	chr1:11901477:AGGCTGT:A	1.51947e-07	2.73666	-0.987474
11901599	chr1:11901599:G:A	5.41907e-08	2.11756	-1.39939
11901682	chr1:11901682:C:T	7.12363e-09	-1.31093	-5.85454e-10
11901716	chr1:11901716:C:T	1.72777e-08	-1.80822e-10	-0.424933
11901760	chr1:11901760:G:A	4.71561e-09	-1.72347	-5.85454e-10
11901844	chr1:11901844:T:G	6.31969e-09	-1.43068	-5.85454e-10
11901892	chr1:11901892:C:T	8.078e-09	-1.80822e-10	-1.1852
11902327	chr1:11902327:CTT:C	1.2149e-08	-1.80822e-10	-0.777098
11902898	chr1:11902898:C:T	4.93105e-09	-1.6788	-5.85454e-10
11902912	chr1:11902912:G:A	5.35445e-09	-1.80822e-10	-1.59642
11903401	chr1:11903401:T:G	5.84581e-09	-1.80822e-10	-1.50862
11903530	chr1:11903530:G:A	5.99786e-08	-1.80822e-10	0.819641
11903565	chr1:11903565:T:G	6.51888e-09	-1.80822e-10	-1.39964
11903635	chr1:11903635:G:A	5.08147e-09	-1.64875	-5.85454e-10
11903953	chr1:11903953:G:T	1.41293e-09	-1.79048	-1.1382
11903967	chr1:11903967:A:G	5.16206e-09	-1.63301	-5.85454e-10
11904090	chr1:11904090:T:C	6.75223e-08	1.85131	-0.913195
11904091	chr1:11904091:G:A	1.36556e-09	-1.79022	-1.17256
11904316	chr1:11904316:A:G	5.3567e-09	-1.80822e-10	-1.596
11904433	chr1:11904433:G:C	5.43668e-09	-1.80822e-10	-1.58118
11904510	chr1:11904510:G:A	1.36481e-09	-1.79158	-1.17175
11904534	chr1:11904534:G:A	9.32895e-08	-1.80822e-10	1.26136
11904674	chr1:11904674:A:G	5.35969e-09	-1.80822e-10	-1.59544
11904712	chr1:11904712:G:A	5.35432e-09	-1.80822e-10	-1.59644
11904950	chr1:11904950:T:G	5.35446e-09	-1.80822e-10	-1.59642
11904981	chr1:11904981:G:A	6.61333e-09	-1.80822e-10	-1.38526
11905043	chr1:11905043:G:A	2.01807e-09	-1.20986	-1.36235
11905138	chr1:11905138:G:A	4.57809e-08	-1.80822e-10	0.54952
11905378	chr1:11905378:A:T	5.35878e-09	-1.80822e-10	-1.59561
11905385	chr1:11905385:C:T	1.39224e-09	-1.74463	-1.1988
11905593	chr1:11905593:G:A	1.29796e-09	-1.73892	-1.27463
11905703	chr1:11905703:A:T	1.45594e-08	-1.80822e-10	-0.596108
11905735	chr1:11905735:C:T	8.97551e-09	-1.07985	-5.85454e-10
11906364	chr1:11906364:G:A	2.30303e-08	-0.137535	-5.85454e-10
11906470	chr1:11906470:T:C	5.37242e-09	-1.80822e-10	-1.59307
11906648	chr1:11906648:G:C	1.45383e-08	-1.80822e-10	-0.597559
11906935	chr1:11906935:G:C	1.19621e-08	-1.80822e-10	-0.792603
11907133	chr1:11907133:G:A	5.48113e-09	-1.57304	-5.85454e-10
11907244	chr1:11907244:T:G	5.06951e-09	-1.6511	-5.85454e-10
11907298	chr1:11907298:C:G	5.0182e-09	-1.66127	-5.85454e-10
11907299	chr1:11907299:C:T	4.52873e-08	1.36061	-0.821928
11907699	chr1:11907699:C:A	9.98146e-10	-1.80101	-1.4752
11907848	chr1:11907848:G:C	2.53466e-08	0.899829	-0.94153
11908598	chr1:11908598:C:T	1.10772e-09	-1.72262	-1.44942
11908657	chr1:11908657:T:C	9.79043e-09	-1.80822e-10	-0.992941
11908947	chr1:11908947:C:T	5.52146e-09	-1.80822e-10	-1.56571
11909116	chr1:11909116:G:C	4.53072e-09	-1.76347	-5.85454e-10
11909125	chr1:11909125:A:T	5.35504e-09	-1.80822e-10	-1.59631
11909512	chr1:11909512:C:G	4.73375e-09	-0.129204	-1.59042
11909787	chr1:11909787:A:G	9.89865e-10	-1.77462	-1.50991
11909844	chr1:11909844:T:C	9.25114e-09	-1.80822e-10	-1.0496
11909861	chr1:11909861:T:C	5.78667e-09	-1.80822e-10	-1.51879
11909877	chr1:11909877:T:C	6.56077e-09	-1.80822e-10	-1.39324
11909883	chr1:11909883:G:A	8.07669e-09	-1.80822e-10	-1.18536
11910267	chr1:11910267:G:A	6.1349e-09	-1.80822e-10	-1.46035
11910602	chr1:11910602:G:A	7.20405e-09	-1.80822e-10	-1.2997
11910737	chr1:11910737:C:T	5.38448e-09	-1.80822e-10	-1.59083
11910946	chr1:11910946:C:G	2.09089e-07	2.78713	-0.718714
11911088	chr1:11911088:T:C	5.8761e-09	-1.80822e-10	-1.50345
11911199	chr1:11911199:C:G	9.36911e-09	-1.80822e-10	-1.03693
11911209	chr1:11911209:C:G	4.56248e-09	-1.75648	-5.85454e-10
11911731	chr1:11911731:C:T	1.52276e-09	-1.79975	-1.05407
11912007	chr1:11912007:ACATGGCGAGG:A	7.66101e-09	-1.80822e-10	-1.2382
11912240	chr1:11912240:TTCAC:T	9.32381e-10	-1.77399	-1.57037
11912612	chr1:11912612:G:A	2.2223e-06	4.68563	-0.253675
11912754	chr1:11912754:C:T	1.7129e-07	3.36958	-1.50057
11912845	chr1:11912845:G:T	5.14398e-09	-1.63652	-5.85454e-10
11913014	chr1:11913014:C:T	9.55835e-10	-1.76547	-1.55405
11913196	chr1:11913196:AAG:A	9.87501e-09	-1.80822e-10	-0.984339
11913466	chr1:11913466:A:C	4.55166e-09	-1.75886	-5.85454e-10
11913724	chr1:11913724:A:G	7.86945e-09	-1.80822e-10	-1.21136
11913785	chr1:11913785:A:G	3.05195e-08	0.847354	-0.703336
11913831	chr1:11913831:A:G	1.99753e-07	2.88681	-0.864074
11913888	chr1:11913888:C:T	9.39569e-09	-1.80822e-10	-1.0341
11914263	chr1:11914263:C:T	5.62798e-09	-1.80822e-10	-1.5466
11914434	chr1:11914434:A:G	9.40864e-09	-1.80822e-10	-1.03272
11914457	chr1:11914457:G:A	1.57864e-09	-1.69718	-1.1206
11914612	chr1:11914612:C:G	9.38083e-09	-1.80822e-10	-1.03568
11915080	chr1:11915080:G:C	4.99514e-09	-1.66588	-5.85454e-10
11915109	chr1:11915109:G:A	5.289e-08	0.665402	0.028466
11915208	chr1:11915208:C:A	4.70405e-09	-1.72592	-5.85454e-10
11915586	chr1:11915586:C:T	1.13392e-06	3.69462	0.0644638
11915626	chr1:11915626:T:C	9.39232e-08	2.47142	-1.20329
11916076	chr1:11916076:G:A	5.36205e-09	-1.80822e-10	-1.595
11916162	chr1:11916162:C:T	4.90579e-08	1.36383	-0.745171
11916174	chr1:11916174:G:A	3.72873e-08	1.00209	-0.657785
11916688	chr1:11916688:A:G	4.65302e-08	0.931122	-0.365368
11916936	chr1:11916936:C:T	5.57867e-09	-1.80822e-10	-1.5554
11917188	chr1:11917188:T:A	1.18022e-08	-1.80822e-10	-0.806063
11917341	chr1:11917341:C:G	9.2218e-10	-1.80126	-1.5541
11917752	chr1:11917752:T:C	9.55745e-10	-1.79657	-1.52304
11917891	chr1:11917891:G:A	5.13882e-09	-1.63752	-5.85454e-10
11917898	chr1:11917898:T:C	5.16475e-09	-1.63249	-5.85454e-10
11917914	chr1:11917914:T:C	1.04073e-09	-1.80094	-1.43349
11917941	chr1:11917941:A:G	5.2588e-09	-1.61444	-5.85454e-10
11918145	chr1:11918145:G:T	9.28154e-10	-1.76359	-1.58531
11918198	chr1:11918198:C:A	5.03e-09	-1.65893	-5.85454e-10
11918282	chr1:11918282:A:G	5.35602e-09	-1.80822e-10	-1.59613
11918961	chr1:11918961:T:A	1.6895e-08	-1.80822e-10	-0.447328
11919050	chr1:11919050:G:T	2.92064e-09	-0.639022	-1.56352
11919174	chr1:11919174:C:T	1.75177e-09	-1.74131	-0.972413
11919179	chr1:11919179:T:C	1.6895e-08	-1.80822e-10	-0.447328
11919255	chr1:11919255:G:A	6.20107e-09	-1.80822e-10	-1.44962
11919409	chr1:11919409:C:T	1.39725e-09	-1.6104	-1.32944
11920018	chr1:11920018:G:A	5.48795e-09	-1.80822e-10	-1.57179
11920392	chr1:11920392:T:C	1.24038e-09	-1.53321	-1.52571
11920792	chr1:11920792:C:T	5.36396e-09	-1.80822e-10	-1.59464
11920855	chr1:11920855:T:G	5.01509e-09	-1.7038	0.0419065
11921225	chr1:11921225:A:G	5.49716e-09	-1.57011	-5.85454e-10
11921750	chr1:11921750:G:A	3.02646e-09	-0.722696	-1.44426
11921830	chr1:11921830:A:G	5.56252e-09	-1.80822e-10	-1.5583
11922045	chr1:11922045:G:A	3.42634e-09	-1.66992	-0.37293
11922490	chr1:11922490:G:A	1.40842e-08	-1.80822e-10	-0.629292
11922523	chr1:11922523:G:A	3.70485e-09	-0.381587	-1.58312
11922984	chr1:11922984:G:A	6.68171e-09	-1.61411	0.23914
11923149	chr1:11923149:A:G	7.68342e-08	1.00643	0.060868
11923296	chr1:11923296:G:A	4.38551e-09	-1.79604	-5.85454e-10
11923746	chr1:11923746:AG:A	1.1149e-08	-0.862995	-5.85454e-10
11923774	chr1:11923774:C:G	4.10382e-09	-0.267336	-1.59509
11923968	chr1:11923968:G:A	7.26064e-09	-1.52837	0.236492
11924036	chr1:11924036:C:T	2.28005e-08	-1.80822e-10	-0.147566
11925031	chr1:11925031:G:A	6.00761e-09	-1.80822e-10	-1.48132
11926172	chr1:11926172:G:A	5.30774e-09	-1.60518	-5.85454e-10
11926174	chr1:11926174:G:A	5.74919e-09	-1.80822e-10	-1.52529
11926478	chr1:11926478:G:A	1.10113e-08	-1.80822e-10	-0.875422
11926801	chr1:11926801:C:T	9.43822e-09	-1.02958	-5.85454e-10
11926807	chr1:11926807:T:C	1.75648e-07	2.9991	-1.10497
11927038	chr1:11927038:C:G	2.36231e-09	-0.821306	-1.5934
11927162	chr1:11927162:A:G	2.22057e-08	-0.173996	-5.85454e-10
11927463	chr1:11927463:T:C	1.11268e-09	-1.80096	-1.36661
11927476	chr1:11927476:A:T	5.46173e-09	-1.80822e-10	-1.57658
11927581	chr1:11927581:A:G	4.37964e-06	4.24073	0.869647
11927617	chr1:11927617:CAG:C	5.37428e-09	-1.80822e-10	-1.59272
11927669	chr1:11927669:A:G	1.01232e-08	-0.959515	-5.85454e-10
11928299	chr1:11928299:G:A	5.40318e-09	-1.80822e-10	-1.58736
11928382	chr1:11928382:A:G	1.3992e-08	0.146814	-0.782673
11929138	chr1:11929138:T:C	6.99198e-09	-1.80822e-10	-1.32958
11929280	chr1:11929280:T:C	6.24708e-09	-1.80822e-10	-1.44223
11929818	chr1:11929818:C:G	6.02238e-09	-1.80822e-10	-1.47887
11930063	chr1:11930063:T:A	9.59886e-09	-1.80822e-10	-1.0127
11930122	chr1:11930122:C:A	7.20298e-09	-1.80822e-10	-1.29985
11930140	chr1:11930140:G:C	1.08443e-09	-1.70912	-1.48417
11930227	chr1:11930227:T:C	3.72472e-08	-1.22873	1.57196
11930321	chr1:11930321:C:T	5.732e-09	-1.80822e-10	-1.52828
11930708	chr1:11930708:A:G	6.24832e-09	-1.80822e-10	-1.44203
11931089	chr1:11931089:G:A	8.79797e-09	-1.80822e-10	-1.09983
11931100	chr1:11931100:C:A	8.92144e-09	-1.80822e-10	-1.08589
11931123	chr1:11931123:C:A	8.5631e-09	-1.80822e-10	-1.12688
11931153	chr1:11931153:C:T	8.33835e-09	-1.80822e-10	-1.15348
11931319	chr1:11931319:G:A	7.03735e-09	-1.80822e-10	-1.32312
11931823	chr1:11931823:A:G	6.67143e-09	-1.80822e-10	-1.37651
11932229	chr1:11932229:C:A	1.08144e-09	-1.69072	-1.50533
11932285	chr1:11932285:C:A	5.61398e-09	-1.80822e-10	-1.54909
11932861	chr1:11932861:G:A	6.30562e-09	-1.80822e-10	-1.43291
11933157	chr1:11933157:A:G	6.09781e-09	-1.80822e-10	-1.46642
11933158	chr1:11933158:G:A	7.65663e-09	-1.80822e-10	-1.23878
11933604	chr1:11933604:G:A	6.9519e-09	-1.80822e-10	-1.33533
11933728	chr1:11933728:G:A	6.26466e-09	-1.80822e-10	-1.43942
11933772	chr1:11933772:G:A	7.61085e-09	-1.80822e-10	-1.24477
11933796	chr1:11933796:C:T	9.28248e-09	-1.80822e-10	-1.04622
11933824	chr1:11933824:C:T	5.38239e-09	-1.80822e-10	-1.59121
11933950	chr1:11933950:T:C	6.30955e-09	-1.80822e-10	-1.43228
11934068	chr1:11934068:A:G	4.66117e-09	-1.73508	-5.85454e-10
11934495	chr1:11934495:G:A	9.05956e-09	-1.80822e-10	-1.07053
11934499	chr1:11934499:A:AC	3.64208e-09	-0.475052	-1.50674
11934559	chr1:11934559:G:C	7.52218e-09	-1.80822e-10	-1.25649
11934872	chr1:11934872:C:T	5.80959e-09	-1.80822e-10	-1.51484
11935119	chr1:11935119:A:G	6.45852e-09	-0.63012	-0.778827
11935158	chr1:11935158:A:G	1.21825e-07	-1.80822e-10	1.52824
11935354	chr1:11935354:G:A	3.83819e-09	-1.71255	-0.216792
11935503	chr1:11935503:C:T	1.00682e-09	-1.78352	-1.48403
11935785	chr1:11935785:T:C	7.04527e-09	-1.80822e-10	-1.32199
11935790	chr1:11935790:A:G	6.32541e-09	-1.80822e-10	-1.42977
11935914	chr1:11935914:C:T	6.68537e-09	-1.80822e-10	-1.37443
11935984	chr1:11935984:A:G	1.5492e-09	-1.56387	-1.27274
11936480	chr1:11936480:G:T	4.46277e-09	-1.77858	-5.85454e-10
11936498	chr1:11936498:G:A	5.99278e-09	-1.80822e-10	-1.48379
11936571	chr1:11936571:G:A	6.0551e-09	-1.80822e-10	-1.47345
11937036	chr1:11937036:C:T	2.02737e-09	-0.99229	-1.57532
11937143	chr1:11937143:C:T	2.04881e-08	-1.80822e-10	-0.254501
11937239	chr1:11937239:T:C	5.83302e-09	-1.80822e-10	-1.51081
11937420	chr1:11937420:A:G	5.83098e-09	-1.51116	-5.85454e-10
11937461	chr1:11937461:G:A	2.73018e-08	-0.439141	0.471747
11937584	chr1:11937584:C:T	6.39147e-09	-1.80822e-10	-1.41938
11938025	chr1:11938025:G:A	5.93312e-09	-1.80822e-10	-1.4938
11938121	chr1:11938121:T:G	4.66842e-09	-1.73353	-5.85454e-10
11938172	chr1:11938172:C:CG	3.42818e-06	6.26697	-1.40153
11938281	chr1:11938281:A:G	6.91294e-09	-1.80822e-10	-1.34095
11938462	chr1:11938462:T:TC	5.20924e-09	-1.62391	-5.85454e-10
11938491	chr1:11938491:TAG:T	7.58999e-09	-1.80822e-10	-1.24752
11939038	chr1:11939038:G:A	5.39615e-09	-1.80822e-10	-1.58866
11939067	chr1:11939067:C:T	1.833e-09	-1.24483	-1.42356
11939107	chr1:11939107:GAGA:G	7.49133e-09	-1.80822e-10	-1.2606
11939139	chr1:11939139:C:T	2.31265e-08	-0.538605	0.405239
11939228	chr1:11939228:C:T	7.17043e-09	-1.80822e-10	-1.30438
11939499	chr1:11939499:G:A	1.8427e-09	-1.13456	-1.52856
11939769	chr1:11939769:A:G	6.4576e-09	-1.80822e-10	-1.40909
11939885	chr1:11939885:G:A	1.78894e-06	5.79858	-1.58354
11939914	chr1:11939914:T:C	2.79804e-08	-0.450879	0.508035
11940308	chr1:11940308:C:T	2.54987e-08	-1.80822e-10	-0.0357183
11940367	chr1:11940367:C:A	5.35334e-09	-1.80822e-10	-1.59663
11940420	chr1:11940420:C:T	5.74057e-09	-1.80822e-10	-1.52679
11940575	chr1:11940575:A:G	9.09539e-10	-1.79853	-1.57064
11940613	chr1:11940613:T:C	2.19915e-09	-0.902495	-1.58378
11940783	chr1:11940783:A:G	9.04987e-10	-1.80004	-1.57414
11940962	chr1:11940962:T:C	5.61719e-09	-1.80822e-10	-1.54852
11941093	chr1:11941093:G:A	2.0983e-09	-0.997292	-1.53593
11941133	chr1:11941133:T:C	5.46779e-09	-1.80822e-10	-1.57547
11941542	chr1:11941542:A:G	6.1585e-09	-1.80822e-10	-1.45651
11941573	chr1:11941573:T:C	6.22932e-09	-1.80822e-10	-1.44508
11941742	chr1:11941742:T:C	6.27467e-09	-1.80822e-10	-1.43783
11941752	chr1:11941752:A:G	6.29398e-09	-1.80822e-10	-1.43475
11941822	chr1:11941822:G:C	6.17679e-09	-1.80822e-10	-1.45355
11941823	chr1:11941823:T:C	6.23224e-09	-1.80822e-10	-1.44461
11942107	chr1:11942107:T:C	1.01046e-09	-1.75225	-1.51169
11942671	chr1:11942671:G:A	7.95829e-09	-1.80822e-10	-1.20013
11942711	chr1:11942711:C:T	5.93892e-09	-1.80822e-10	-1.49282
11942857	chr1:11942857:T:C	7.82001e-09	-1.80822e-10	-1.21766
11943137	chr1:11943137:C:A	5.73814e-09	-1.80822e-10	-1.52721
11943146	chr1:11943146:T:C	3.03796e-09	-0.576557	-1.5866
11943174	chr1:11943174:A:G	2.72738e-09	-0.700351	-1.57066
11943284	chr1:11943284:G:A	3.32215e-09	-0.640783	-1.43295
11943411	chr1:11943411:C:T	5.89892e-09	-1.80822e-10	-1.49958
11943454	chr1:11943454:G:A	2.98946e-09	-0.620769	-1.55848
11943598	chr1:11943598:C:T	2.96821e-09	-0.622154	-1.56423
11943908	chr1:11943908:G:A	6.44882e-09	-1.80822e-10	-1.41045
11944094	chr1:11944094:G:A	3.24019e-09	-0.524411	-1.57431
11944384	chr1:11944384:C:T	6.02038e-09	-1.80822e-10	-1.4792
11944385	chr1:11944385:C:G	7.25307e-09	-1.80822e-10	-1.29292
11944569	chr1:11944569:C:T	7.82765e-09	-1.80822e-10	-1.21669
11944762	chr1:11944762:G:A	5.64522e-09	-1.54354	-5.85454e-10
11944942	chr1:11944942:G:A	7.42538e-07	4.55438	-1.21866
11945065	chr1:11945065:C:T	6.86395e-09	-1.80822e-10	-1.34806
11945193	chr1:11945193:G:A	2.13746e-09	-1.00727	-1.50746
11945611	chr1:11945611:G:A	5.42142e-09	-1.80822e-10	-1.58399
11945624	chr1:11945624:G:A	5.03786e-09	-0.131045	-1.52632
11945770	chr1:11945770:G:A	5.40886e-09	-1.80822e-10	-1.58631
11945853	chr1:11945853:C:G	6.00409e-09	-1.80822e-10	-1.48191
11946507	chr1:11946507:T:C	5.48586e-09	-1.80822e-10	-1.57217
11946518	chr1:11946518:A:G	6.86023e-09	-1.80822e-10	-1.34861
11946649	chr1:11946649:A:G	5.65301e-09	-1.80822e-10	-1.54216
11946757	chr1:11946757:CA:C	1.7289e-09	-1.14156	-1.5853
11946795	chr1:11946795:C:T	2.2316e-09	-1.14421	-1.32742
11946912	chr1:11946912:G:A	8.89734e-09	-1.80822e-10	-1.08859
11946916	chr1:11946916:G:T	6.86395e-09	-1.80822e-10	-1.34806
11947039	chr1:11947039:C:T	8.65484e-09	-1.80822e-10	-1.11623
11947223	chr1:11947223:T:G	6.66208e-09	-1.80822e-10	-1.37791
11947272	chr1:11947272:A:C	5.43907e-09	-1.80822e-10	-1.58074
11947281	chr1:11947281:C:T	6.89192e-09	-1.80822e-10	-1.344
11947443	chr1:11947443:G:A	4.54953e-09	-0.239846	-1.51948
11947760	chr1:11947760:C:T	6.00485e-09	-1.80822e-10	-1.48178
11948146	chr1:11948146:C:T	5.65251e-09	-1.80822e-10	-1.54225
11948599	chr1:11948599:A:G	2.10736e-09	-0.932166	-1.59674
11948601	chr1:11948601:G:A	2.0581e-09	-0.95575	-1.59681
11948679	chr1:11948679:G:A	2.04186e-08	-0.645222	0.387324
11948736	chr1:11948736:A:G	5.65452e-09	-1.80822e-10	-1.54189
11948806	chr1:11948806:A:G	1.24462e-09	-1.6898	-1.36572
11948857	chr1:11948857:G:A	9.13132e-09	-1.80822e-10	-1.06264
11948885	chr1:11948885:G:A	5.65251e-09	-1.80822e-10	-1.54225
11948967	chr1:11948967:A:G	2.11079e-09	-0.93224	-1.59504
11949166	chr1:11949166:G:C	1.13644e-09	-1.6582	-1.48824
11949401	chr1:11949401:A:C	4.46664e-09	-0.184514	-1.5932
11949405	chr1:11949405:G:A	2.77997e-06	6.03029	-1.37444
11949677	chr1:11949677:C:T	4.13846e-09	-0.279317	-1.57471
11949781	chr1:11949781:C:T	5.65251e-09	-1.80822e-10	-1.54225
11949854	chr1:11949854:G:A	1.21074e-09	-1.51379	-1.56933
11949898	chr1:11949898:C:T	2.10268e-06	5.87312	-1.4965
11949899	chr1:11949899:G:A	9.28978e-10	-1.78403	-1.56399
11949921	chr1:11949921:G:A	5.47607e-09	-1.80822e-10	-1.57396
11949989	chr1:11949989:G:A	2.15517e-09	-1.12117	-1.38531
11950242	chr1:11950242:G:A	5.60084e-09	-1.80822e-10	-1.55143
11950412	chr1:11950412:G:T	4.41202e-09	-0.213289	-1.57672
11950584	chr1:11950584:A:AC	5.84273e-09	-1.80822e-10	-1.50915
11950593	chr1:11950593:G:A	1.14174e-08	-1.80822e-10	-0.839212
11950721	chr1:11950721:A:G	2.64848e-06	5.89499	-1.2876
11950954	chr1:11950954:C:T	4.23845e-09	-0.23606	-1.59409
11951294	chr1:11951294:G:A	1.25552e-09	-1.49282	-1.55397
11951295	chr1:11951295:G:T	6.02448e-09	-1.80822e-10	-1.47852
11951302	chr1:11951302:A:C	6.27588e-09	-1.80822e-10	-1.43763
11951426	chr1:11951426:C:T	5.52103e-09	-1.80822e-10	-1.56578
11951555	chr1:11951555:T:A	5.58186e-09	-1.80822e-10	-1.55482
11951811	chr1:11951811:C:T	9.6086e-10	-1.74671	-1.56756
11951903	chr1:11951903:A:T	4.37556e-09	-1.79831	-5.85454e-10
11952271	chr1:11952271:G:A	4.33786e-09	-0.223571	-1.58339
11952352	chr1:11952352:A:G	1.98699e-09	-1.00819	-1.57953
11952696	chr1:11952696:G:A	8.32014e-09	-1.80822e-10	-1.15567
11952923	chr1:11952923:G:A	1.06877e-06	5.22285	-1.52294
11953092	chr1:11953092:A:G	4.07338e-09	-0.286899	-1.58297
11953143	chr1:11953143:C:T	2.36931e-09	-0.830241	-1.5815
11953166	chr1:11953166:G:A	1.73237e-09	-1.18901	-1.53585
11953187	chr1:11953187:C:T	5.35397e-09	-1.80822e-10	-1.59651
11953261	chr1:11953261:C:T	7.18779e-09	-1.80822e-10	-1.30196
11953394	chr1:11953394:A:C	5.40977e-09	-1.80822e-10	-1.58614
11953516	chr1:11953516:G:A	2.2635e-09	-0.893776	-1.56366
11953770	chr1:11953770:T:C	1.08516e-09	-1.75088	-1.44175
11953812	chr1:11953812:A:G	1.76893e-09	-1.21544	-1.48853
11954154	chr1:11954154:C:T	5.39579e-09	-1.80822e-10	-1.58873
11954400	chr1:11954400:C:T	8.50713e-09	-1.80822e-10	-1.13344
11954480	chr1:11954480:C:T	5.80306e-09	-1.80822e-10	-1.51596
11955097	chr1:11955097:G:A	1.08421e-06	5.22393	-1.50968
11955223	chr1:11955223:A:T	7.06663e-09	-1.80822e-10	-1.31896
11955435	chr1:11955435:TTTACAAAAGG:T	2.32002e-09	-0.86875	-1.56402
11955759	chr1:11955759:G:T	6.49161e-09	-1.80822e-10	-1.40384
11956365	chr1:11956365:T:C	2.15325e-09	-0.954475	-1.5529
11956723	chr1:11956723:A:C	9.05192e-09	-1.80822e-10	-1.07137
11956809	chr1:11956809:A:T	5.36772e-09	-1.80822e-10	-1.59394
11956900	chr1:11956900:T:G	1.59378e-08	-0.760855	0.255201
11957091	chr1:11957091:G:A	2.19768e-08	-1.80822e-10	-0.184359
11957276	chr1:11957276:A:G	5.38765e-09	-1.80822e-10	-1.59024
11957422	chr1:11957422:C:T	4.01781e-09	-0.313622	-1.56999
11957902	chr1:11957902:A:G	6.31807e-09	-1.80822e-10	-1.43093
11958233	chr1:11958233:T:C	1.07861e-09	-1.62658	-1.57209
11958830	chr1:11958830:A:T	7.91464e-09	-1.80822e-10	-1.20563
11959078	chr1:11959078:G:A	2.68078e-09	-1.39299	-0.895251
11959193	chr1:11959193:A:G	5.35379e-09	-1.80822e-10	-1.59654
11959231	chr1:11959231:A:G	5.43083e-09	-1.80822e-10	-1.58226
11959312	chr1:11959312:C:T	1.39985e-06	5.41413	-1.44436
11959678	chr1:11959678:C:T	3.51568e-06	-1.80822e-10	4.89064
11959856	chr1:11959856:T:C	6.71965e-09	-1.80822e-10	-1.36931
11959991	chr1:11959991:G:A	5.42736e-09	-1.80822e-10	-1.58289
11960097	chr1:11960097:G:A	1.00918e-09	-1.76052	-1.50469
11960102	chr1:11960102:C:G	1.08177e-09	-1.60523	-1.59052
11960228	chr1:11960228:C:T	1.35882e-08	-1.80822e-10	-0.665148
11960355	chr1:11960355:A:G	1.20921e-09	-1.49192	-1.59246
11960384	chr1:11960384:G:A	5.37546e-09	-1.80822e-10	-1.5925
11960391	chr1:11960391:C:T	5.69108e-09	-1.80822e-10	-1.53545
11960504	chr1:11960504:G:T	6.014e-09	-1.80822e-10	-1.48026
11960986	chr1:11960986:T:C	8.96296e-09	-1.80822e-10	-1.08125
11960987	chr1:11960987:T:C	2.65561e-09	-0.701216	-1.59646
11961649	chr1:11961649:A:C	5.38827e-09	-1.80822e-10	-1.59012
11962436	chr1:11962436:C:T	1.70219e-06	5.52358	-1.35826
11962437	chr1:11962437:C:T	1.02984e-09	-1.68046	-1.56449
11962734	chr1:11962734:C:A	9.88257e-10	-1.70937	-1.57679
11962812	chr1:11962812:G:A	7.15228e-09	-1.80822e-10	-1.30692
11963443	chr1:11963443:G:A	1.52564e-08	-0.54935	-5.85454e-10
11964001	chr1:11964001:T:C	5.38508e-09	-1.80822e-10	-1.59071
11964020	chr1:11964020:C:A	9.15706e-09	-1.80822e-10	-1.05982
11964178	chr1:11964178:C:T	6.21444e-06	6.67831	-1.21802
11964624	chr1:11964624:G:A	6.66195e-09	-1.80822e-10	-1.37794
11964812	chr1:11964812:C:T	1.01238e-07	-1.80822e-10	1.34312
11964866	chr1:11964866:T:C	1.29306e-08	0.844397	-1.55915
11964981	chr1:11964981:G:A	9.64329e-09	-1.80822e-10	-1.00808
11965046	chr1:11965046:A:C	7.01892e-09	-1.80822e-10	-1.32574
11965296	chr1:11965296:T:C	0.00162246	12.5018	-1.47665
11965359	chr1:11965359:G:A	5.403e-09	-1.80822e-10	-1.58739
11965423	chr1:11965423:G:C	5.38627e-09	-1.80822e-10	-1.59049
11965841	chr1:11965841:A:G	5.23777e-09	-1.61845	-5.85454e-10
11965982	chr1:11965982:C:T	1.07059e-08	-1.80822e-10	-0.903554
11966395	chr1:11966395:G:A	1.62305e-08	-1.80822e-10	-0.487456
11966540	chr1:11966540:AG:A	1.08406e-08	-1.80822e-10	-0.891049
11967147	chr1:11967147:C:T	0.000210447	10.0763	-1.09364
11967251	chr1:11967251:G:A	7.556e-05	8.94168	-0.983347
11967273	chr1:11967273:G:A	7.0713e-09	-1.80822e-10	-1.3183
11967504	chr1:11967504:G:A	2.3255e-08	-1.80822e-10	-0.127827
11968098	chr1:11968098:C:T	4.54097e-05	8.83987	-1.39074
11968492	chr1:11968492:C:G	5.97421e-09	-1.80822e-10	-1.4869
11968494	chr1:11968494:A:C	5.85021e-09	-1.80822e-10	-1.50787
11968598	chr1:11968598:C:T	0.00068064	11.2221	-1.06565
11968899	chr1:11968899:T:G	9.32096e-09	-1.80822e-10	-1.04208
11969195	chr1:11969195:G:A	5.35582e-09	-1.80822e-10	-1.59616
11969482	chr1:11969482:C:T	7.3366e-09	-1.80822e-10	-1.28147
11969632	chr1:11969632:T:C	5.96896e-09	-1.80822e-10	-1.48777
11970066	chr1:11970066:C:A	1.35487e-08	-1.80822e-10	-0.668059
11970119	chr1:11970119:C:T	7.33687e-09	-1.80822e-10	-1.28143
11970310	chr1:11970310:G:A	8.46045e-09	-1.80822e-10	-1.13894
11970390	chr1:11970390:G:A	0.000660899	11.0929	-0.965939
11970595	chr1:11970595:G:A	7.2184e-09	-1.80822e-10	-1.29771
11970702	chr1:11970702:G:T	6.64004e-09	-1.80822e-10	-1.38123
11970829	chr1:11970829:G:A	5.48558e-09	-1.80822e-10	-1.57222
11971154	chr1:11971154:G:C	8.69635e-09	-1.80822e-10	-1.11144
11971332	chr1:11971332:C:A	5.4268e-09	-1.80822e-10	-1.583
11971371	chr1:11971371:G:A	5.65131e-09	-1.80822e-10	-1.54246
11971524	chr1:11971524:T:C	0.0203904	14.0941	-0.537849
11971637	chr1:11971637:G:C	7.09662e-09	-1.80822e-10	-1.31473
11971748	chr1:11971748:C:T	4.0494e-09	-0.475172	-1.40061
11971771	chr1:11971771:C:T	5.82453e-09	-1.80822e-10	-1.51227
11971809	chr1:11971809:C:T	0.00104776	11.575	-0.987217
11971829	chr1:11971829:C:T	1.33513e-08	-1.80822e-10	-0.682735
11971892	chr1:11971892:A:C	5.39459e-09	-1.80822e-10	-1.58895
11971936	chr1:11971936:C:T	1.43108e-08	-1.80822e-10	-0.613329
11971973	chr1:11971973:A:G	0.00110366	11.9013	-1.26151
11972012	chr1:11972012:CA:C	0.00120605	11.9625	-1.23402
11972024	chr1:11972024:T:C	0.00148316	12.1603	-1.22494
11972246	chr1:11972246:T:G	6.69811e-09	-1.80822e-10	-1.37252
11972305	chr1:11972305:G:A	6.26311e-09	-1.80822e-10	-1.43967
11972338	chr1:11972338:G:A	4.53378e-09	-1.08623	-0.676564
11972537	chr1:11972537:G:A	1.25606e-08	-1.80822e-10	-0.743783
11972597	chr1:11972597:C:G	7.38669e-09	-1.80822e-10	-1.27467
11973056	chr1:11973056:A:G	0.00566804	13.5526	-1.2766
11973063	chr1:11973063:G:C	0.00747128	13.9461	-1.39382
11973315	chr1:11973315:C:T	5.53207e-09	-1.80822e-10	-1.56379
11973373	chr1:11973373:A:G	0.00432512	13.2718	-1.26619
11973455	chr1:11973455:A:G	0.00384267	13.1468	-1.25947
11973487	chr1:11973487:G:A	1.24518e-08	-1.80822e-10	-0.752479
11973546	chr1:11973546:G:A	7.35337e-09	-1.80822e-10	-1.27919
11973591	chr1:11973591:C:T	5.36406e-09	-1.80822e-10	-1.59463
11973851	chr1:11973851:G:A	0.0026692	12.338	-0.815085
11973905	chr1:11973905:G:A	1.25706e-08	-1.80822e-10	-0.742985
11974001	chr1:11974001:G:C	5.93344e-09	-1.80822e-10	-1.49374
11974167	chr1:11974167:C:G	1.20045e-08	-1.80822e-10	-0.789064
11974474	chr1:11974474:C:T	6.53996e-09	-1.80822e-10	-1.39642
11974748	chr1:11974748:T:C	5.36232e-09	-1.80822e-10	-1.59495
11974757	chr1:11974757:C:G	7.29088e-09	-1.80822e-10	-1.28772
11975422	chr1:11975422:G:T	8.1717e-09	-1.80822e-10	-1.17367
11975550	chr1:11975550:T:C	6.2252e-09	-1.80822e-10	-1.44574
11975889	chr1:11975889:G:A	2.22612e-08	-1.80822e-10	-0.171499
11975921	chr1:11975921:C:T	6.14969e-09	-1.80822e-10	-1.45795
11975964	chr1:11975964:T:C	2.18117e-09	-0.920947	-1.57354
11976132	chr1:11976132:C:T	6.73907e-09	-1.80822e-10	-1.36642
11976223	chr1:11976223:T:C	7.70836e-06	6.35633	-0.68062
11976278	chr1:11976278:C:T	1.12733e-08	-1.80822e-10	-0.851908
11976861	chr1:11976861:T:G	0.00904292	12.1481	0.595044
11977323	chr1:11977323:G:A	5.67995e-09	-1.80822e-10	-1.5374
11977477	chr1:11977477:C:G	6.20774e-09	-1.80822e-10	-1.44855
11977567	chr1:11977567:G:A	6.55773e-09	-1.80822e-10	-1.3937
11977576	chr1:11977576:C:T	1.04796e-08	-0.552913	-0.372007
11977781	chr1:11977781:T:G	5.36284e-09	-1.80822e-10	-1.59485
11977863	chr1:11977863:A:T	0.00624906	11.9043	0.469319
11978002	chr1:11978002:A:G	5.94276e-05	8.61168	-0.893508
11978281	chr1:11978281:G:A	1.11873e-08	-1.80822e-10	-0.859565
11978327	chr1:11978327:AC:A	1.10086e-08	0.611626	-1.4873
11978366	chr1:11978366:CTT:C	1.93286e-05	7.26826	-0.673264
11978534	chr1:11978534:G:A	2.74107e-05	7.76716	-0.822817
11978933	chr1:11978933:A:G	0.00253222	11.1164	0.353893
11979005	chr1:11979005:A:G	5.41085e-09	-1.80822e-10	-1.58594
11979123	chr1:11979123:A:G	6.25099e-09	-1.80822e-10	-1.44161
11979234	chr1:11979234:G:GAC	0.00497194	13.4439	-1.29892
11979481	chr1:11979481:G:A	5.99837e-08	-1.80822e-10	0.819727
11979529	chr1:11979529:G:A	5.35638e-09	-1.80822e-10	-1.59606
11980149	chr1:11980149:T:G	6.57983e-09	-1.80822e-10	-1.39034
11980385	chr1:11980385:T:A	5.38875e-09	-1.80822e-10	-1.59003
11980585	chr1:11980585:G:A	5.36881e-09	-1.80822e-10	-1.59374
11980715	chr1:11980715:C:T	5.32733e-08	-1.80822e-10	0.701089
11980812	chr1:11980812:G:A	1.15624e-08	-1.80822e-10	-0.826589
11980974	chr1:11980974:G:C	1.52837e-08	-1.80822e-10	-0.547559
11981100	chr1:11981100:C:A	5.52767e-09	-1.80822e-10	-1.56458
11981505	chr1:11981505:C:T	1.12123e-08	-1.80822e-10	-0.857333
11981832	chr1:11981832:C:T	5.6488e-09	-1.80822e-10	-1.5429
11981955	chr1:11981955:T:G	5.38226e-09	-1.80822e-10	-1.59124
11982204	chr1:11982204:A:G	0.0614839	15.5581	-0.898162
11982241	chr1:11982241:C:T	5.51039e-08	-1.62526	2.36014
11982386	chr1:11982386:C:T	0.129377	12.7406	2.66334
11982449	chr1:11982449:T:C	0.362282	12.9794	3.45423
11982682	chr1:11982682:C:T	9.40848e-09	-1.80822e-10	-1.03274
11982698	chr1:11982698:G:A	0.000402819	10.1327	-0.500761
11983197	chr1:11983197:C:T	2.90861e-06	-1.80822e-10	4.70108
11983412	chr1:11983412:T:C	4.55574e-08	-1.63523	2.17985
11983660	chr1:11983660:G:A	0.0741231	12.5153	2.33164
11984107	chr1:11984107:C:T	0.294986	12.9105	3.31761
11984294	chr1:11984294:G:A	9.31477e-09	-1.80822e-10	-1.04275
11984615	chr1:11984615:C:A	5.39663e-09	-1.80822e-10	-1.58857
11984953	chr1:11984953:C:T	1.14274e-08	-1.80822e-10	-0.838337
11985725	chr1:11985725:C:T	4.75262e-08	-1.62094	2.20787
11985757	chr1:11985757:C:T	1.65335e-06	-1.80822e-10	4.13621
11985861	chr1:11985861:A:G	1.57051e-07	1.78222	-5.85454e-10
11985902	chr1:11985902:T:A	8.31157e-08	-1.80822e-10	1.14589
11986006	chr1:11986006:G:T	0.000115987	4.09065	4.29624
11986032	chr1:11986032:G:A	2.61997e-07	3.83858	-1.5446
11986277	chr1:11986277:C:G	1.01982e-05	3.68809	2.26753
11986385	chr1:11986385:C:T	9.25311e-09	-1.80822e-10	-1.04939
11986701	chr1:11986701:G:A	8.9047e-09	-1.80822e-10	-1.08777
11986710	chr1:11986710:C:T	2.03058e-06	-1.80822e-10	4.34173
11986772	chr1:11986772:G:A	4.46384e-08	-1.67851	2.20276
11986971	chr1:11986971:T:C	0.000101419	3.8482	4.40448
11987139	chr1:11987139:G:GTC	0.000145855	3.99025	4.62577
11987176	chr1:11987176:T:C	0.000172304	4.16033	4.62234
11987247	chr1:11987247:G:A	5.58482e-09	-1.80822e-10	-1.55429
11987302	chr1:11987302:ACT:A	8.23469e-08	-1.667	2.8036
11987370	chr1:11987370:C:T	4.81814e-08	-1.66018	2.26081
11987572	chr1:11987572:G:A	1.65954e-06	-1.80822e-10	4.13995
11987672	chr1:11987672:G:A	8.97858e-09	-1.80822e-10	-1.0795
11987763	chr1:11987763:C:T	8.77163e-09	-1.80822e-10	-1.10282
11988073	chr1:11988073:A:G	0.0001114	3.91136	4.43518
11988083	chr1:11988083:T:TG	0.000126971	4.76587	3.71149
11988247	chr1:11988247:G:A	1.36413e-08	-1.80822e-10	-0.661246
11988532	chr1:11988532:C:T	5.65818e-09	-1.80822e-10	-1.54125
11988538	chr1:11988538:C:T	2.25082e-07	2.04792	0.0941976
11988614	chr1:11988614:G:A	4.40088e-09	-1.79254	-5.85454e-10
11988826	chr1:11988826:A:G	0.000266597	4.41354	4.8056
11989327	chr1:11989327:C:T	8.61147e-09	-1.80822e-10	-1.12125
11989561	chr1:11989561:CAT:C	9.00022e-09	-1.80822e-10	-1.0771
11989858	chr1:11989858:A:G	4.4445e-09	-1.78268	-5.85454e-10
11990169	chr1:11990169:A:G	5.35327e-09	-1.80822e-10	-1.59664
11990577	chr1:11990577:T:C	9.60423e-05	4.15832	4.03987
11990940	chr1:11990940:C:T	7.70161e-09	-1.80822e-10	-1.23292
11991651	chr1:11991651:G:A	2.64915e-09	-1.0477	-1.25241
11992348	chr1:11992348:G:A	2.67652e-08	-0.758129	0.770885
11992376	chr1:11992376:C:A	5.40835e-09	-1.80822e-10	-1.5864
11992496	chr1:11992496:C:G	8.81189e-09	-1.80822e-10	-1.09824
11993005	chr1:11993005:A:G	1.21619e-08	-1.80822e-10	-0.776038
11993043	chr1:11993043:C:T	0.000209023	4.44302	4.53283
11993207	chr1:11993207:T:C	1.52481e-05	4.012	2.34586
11993865	chr1:11993865:G:A	9.22002e-09	-1.80822e-10	-1.05297
11993940	chr1:11993940:G:A	8.84152e-09	-1.80822e-10	-1.09489
11993973	chr1:11993973:G:A	3.97931e-06	5.08526	-0.0707422
11994244	chr1:11994244:C:G	5.69162e-09	-1.80822e-10	-1.53535
11994538	chr1:11994538:C:G	1.66298e-07	1.83944	-5.85454e-10
11994615	chr1:11994615:A:G	2.26213e-06	-1.80822e-10	4.44972
11994854	chr1:11994854:A:G	0.00015201	4.36663	4.29072
11995357	chr1:11995357:G:A	5.60708e-09	-1.80822e-10	-1.55032
11995406	chr1:11995406:G:A	8.49434e-09	-1.80822e-10	-1.13495
11995706	chr1:11995706:A:G	1.66602e-07	-1.80822e-10	1.84126
11996383	chr1:11996383:C:T	8.90928e-05	3.99769	4.1254
11996404	chr1:11996404:A:C	6.86192e-09	-1.80822e-10	-1.34836
11996406	chr1:11996406:G:C	6.42339e-08	-1.80822e-10	0.888185
11996596	chr1:11996596:A:G	8.25812e-09	-1.80822e-10	-1.16315
11996758	chr1:11996758:T:C	8.98537e-09	-0.538197	-0.540553
11996888	chr1:11996888:A:C	9.95152e-05	4.17376	4.05996
11997065	chr1:11997065:T:G	5.6307e-09	-1.80822e-10	-1.54611
11997259	chr1:11997259:T:C	9.28342e-09	-1.80822e-10	-1.04612
11997530	chr1:11997530:A:G	9.74097e-09	-1.80822e-10	-0.998006
11998173	chr1:11998173:T:C	1.10396e-08	-1.80822e-10	-0.872856
11998497	chr1:11998497:G:A	5.40268e-09	-1.80822e-10	-1.58745
11998654	chr1:11998654:G:A	1.63125e-08	-0.482417	-5.85454e-10
11998745	chr1:11998745:T:C	1.13915e-09	-1.67413	-1.46994
11999023	chr1:11999023:C:T	5.35482e-09	-1.80822e-10	-1.59635
11999355	chr1:11999355:C:T	3.5139e-07	2.46147	0.12608
11999441	chr1:11999441:G:A	1.1868e-09	-1.69428	-1.4088
11999491	chr1:11999491:A:G	1.04858e-09	-1.73301	-1.4939
11999726	chr1:11999726:A:G	6.52638e-09	-1.80822e-10	-1.39849
12000279	chr1:12000279:A:G	1.42895e-06	3.88776	0.10259
12000466	chr1:12000466:G:A	8.23264e-08	-1.80822e-10	1.13634
12000812	chr1:12000812:A:G	1.26679e-09	-1.71692	-1.32094
12000841	chr1:12000841:C:T	4.98424e-09	-1.66807	-5.85454e-10
12001293	chr1:12001293:G:A	7.33014e-09	-1.28235	-5.85454e-10
12001573	chr1:12001573:G:A	5.95884e-09	-1.80822e-10	-1.48947
12001773	chr1:12001773:C:T	2.98852e-08	-1.80822e-10	0.123018
12001941	chr1:12001941:C:G	3.162e-08	-1.80822e-10	0.179444
12002148	chr1:12002148:A:G	5.43249e-06	3.32006	2.00574
12002450	chr1:12002450:T:G	9.77819e-08	2.19593	-0.887533
12003141	chr1:12003141:G:A	6.24722e-09	-1.80822e-10	-1.44221
12003174	chr1:12003174:TC:T	1.10385e-09	-1.71462	-1.46093
12003216	chr1:12003216:C:T	8.02723e-08	-1.80822e-10	1.11108
12005113	chr1:12005113:A:G	1.05059e-09	-1.73973	-1.48527
12005163	chr1:12005163:C:A	6.68923e-09	-1.80822e-10	-1.37385
12005237	chr1:12005237:C:T	5.4419e-09	-1.80822e-10	-1.58022
12005677	chr1:12005677:T:C	6.62947e-09	-1.80822e-10	-1.38282
12005784	chr1:12005784:C:T	1.13726e-09	-1.6674	-1.47833
12005968	chr1:12005968:G:C	1.71334e-08	-1.80822e-10	-0.433315
12006021	chr1:12006021:C:CCT	2.21593e-08	-1.80822e-10	-0.176088
12006056	chr1:12006056:C:T	2.13557e-08	-1.80822e-10	-0.213026
12006161	chr1:12006161:T:TA	3.12391e-06	2.15155	2.62095
12006361	chr1:12006361:T:C	5.5333e-09	-1.80822e-10	-1.56356
12006756	chr1:12006756:T:C	4.58789e-09	-1.75093	-5.85454e-10
12006987	chr1:12006987:T:G	1.90984e-08	1.23514	-1.55988
12007279	chr1:12007279:G:C	1.11275e-07	-1.80822e-10	1.43766
12007331	chr1:12007331:C:T	1.15014e-09	-1.6736	-1.46086
12007749	chr1:12007749:A:T	3.11283e-08	-1.80822e-10	0.16377
12007775	chr1:12007775:T:C	5.57585e-09	-1.80822e-10	-1.5559
12007778	chr1:12007778:T:C	7.58037e-08	-1.80822e-10	1.0538
12007837	chr1:12007837:A:G	4.83066e-07	2.22476	0.681042
12008081	chr1:12008081:C:G	6.43392e-09	-1.80822e-10	-1.41276
12008230	chr1:12008230:C:T	3.54669e-08	-1.80822e-10	0.294253
12008328	chr1:12008328:G:A	7.53739e-09	-1.80822e-10	-1.25447
12008367	chr1:12008367:G:A	6.09246e-08	0.83529	-5.85454e-10
12008394	chr1:12008394:G:A	1.04161e-07	2.27195	-0.900353
12008468	chr1:12008468:A:G	8.8377e-07	3.50985	-5.85454e-10
12008532	chr1:12008532:C:T	8.56212e-08	2.13889	-0.963308
12008544	chr1:12008544:G:A	7.69561e-08	-1.80822e-10	1.06889
12008635	chr1:12008635:TCA:T	5.45517e-09	-1.80822e-10	-1.57778
12008684	chr1:12008684:T:C	8.97845e-09	-1.80822e-10	-1.07952
12008718	chr1:12008718:C:T	6.98779e-09	-1.80822e-10	-1.33018
12008769	chr1:12008769:G:A	1.13215e-09	-1.67969	-1.47054
12008795	chr1:12008795:T:C	1.17077e-09	-1.70695	-1.40974
12008884	chr1:12008884:T:C	2.49216e-06	5.02071	-0.474148
12008938	chr1:12008938:C:G	5.6364e-09	-1.80822e-10	-1.5451
12008964	chr1:12008964:G:A	1.11222e-09	-1.66619	-1.5018
12009004	chr1:12009004:C:T	3.4662e-08	-1.80822e-10	0.271298
12009529	chr1:12009529:C:T	9.51138e-09	-1.80822e-10	-1.02186
12009741	chr1:12009741:T:C	1.24727e-09	-1.7001	-1.3533
12009844	chr1:12009844:A:G	7.40959e-09	-1.80822e-10	-1.27157
12010231	chr1:12010231:C:T	3.90696e-08	-1.80822e-10	0.390998
12010235	chr1:12010235:G:A	8.13063e-08	1.9487	-0.82482
12011035	chr1:12011035:C:T	1.17432e-09	-1.65273	-1.46093
12011483	chr1:12011483:C:A	3.11386e-08	-1.80822e-10	0.164103
12011796	chr1:12011796:G:A	8.15607e-08	-1.80822e-10	1.127
12011869	chr1:12011869:A:G	4.06632e-07	-1.80822e-10	2.73356
12012295	chr1:12012295:C:T	5.61678e-09	-1.80822e-10	-1.54859
12012477	chr1:12012477:C:T	5.58236e-09	-1.23166	-0.323078
12012599	chr1:12012599:C:T	1.94692e-08	-1.80822e-10	-0.305515
12012665	chr1:12012665:A:G	1.08023e-09	-1.64684	-1.55034
12013141	chr1:12013141:C:T	6.42565e-09	-1.80822e-10	-1.41405
12013593	chr1:12013593:G:T	9.54306e-09	-1.4994	0.480872
12013728	chr1:12013728:C:A	1.29147e-07	2.6992	-1.11259
12013880	chr1:12013880:G:A	2.80044e-06	4.27148	0.391705
12014253	chr1:12014253:C:T	1.00267e-09	-1.71128	-1.5604
12014458	chr1:12014458:A:C	1.11181e-08	-1.80822e-10	-0.865769
12014608	chr1:12014608:A:G	5.70818e-09	-1.80822e-10	-1.53245
12014621	chr1:12014621:G:C	2.02546e-08	-1.80822e-10	-0.265966
12015018	chr1:12015018:G:A	6.56436e-09	0.196146	-1.58884
12015116	chr1:12015116:A:G	4.33879e-09	-1.79815	-0.00860056
12015180	chr1:12015180:C:A	6.61439e-09	-1.80822e-10	-1.3851
12015186	chr1:12015186:G:A	5.35227e-09	-1.80822e-10	-1.59683
12015202	chr1:12015202:G:A	6.61004e-09	-1.80822e-10	-1.38576
12015496	chr1:12015496:AC:A	7.26199e-09	-1.80822e-10	-1.29169
12015506	chr1:12015506:G:A	1.48256e-09	-1.63242	-1.24815
12015623	chr1:12015623:G:A	7.82371e-09	-1.55727	0.340081
12015726	chr1:12015726:A:T	5.48606e-09	-1.80822e-10	-1.57214
12016171	chr1:12016171:A:G	3.87033e-09	-0.324908	-1.5961
12016290	chr1:12016290:T:C	1.77897e-08	1.05143	-1.44716
12016331	chr1:12016331:T:C	5.44929e-09	-1.80822e-10	-1.57886
12016480	chr1:12016480:A:T	5.43115e-09	-0.0453706	-1.53683
12016841	chr1:12016841:C:G	1.07375e-08	0.653064	-1.55367
12016853	chr1:12016853:AGTG:A	5.65342e-09	-1.54209	-5.85454e-10
12016968	chr1:12016968:C:T	5.16328e-09	-1.63277	-5.85454e-10
12017057	chr1:12017057:T:C	2.35767e-08	1.2831	-1.39718
12017107	chr1:12017107:G:T	9.70027e-09	0.566904	-1.5691
12017126	chr1:12017126:G:A	7.06582e-09	-1.80822e-10	-1.31908
12017386	chr1:12017386:A:G	1.32916e-08	-1.80822e-10	-0.687217
12017497	chr1:12017497:G:A	5.5051e-09	-1.80822e-10	-1.56867
12017560	chr1:12017560:G:A	2.14436e-08	-1.80822e-10	-0.20892
12017733	chr1:12017733:C:T	2.16308e-08	-1.80822e-10	-0.200228
12018186	chr1:12018186:A:G	1.35688e-08	-1.80822e-10	-0.666573
12018210	chr1:12018210:T:C	7.58946e-08	-1.80822e-10	1.055
12018330	chr1:12018330:G:A	5.36814e-09	-1.80822e-10	-1.59386
12018573	chr1:12018573:ACTGCAATCTCTGCCTC:A	6.32314e-09	0.10511	-1.53524
12018699	chr1:12018699:G:A	1.16839e-08	0.756111	-1.57225
12019416	chr1:12019416:T:C	6.40899e-09	-1.80822e-10	-1.41664
12019475	chr1:12019475:A:G	6.89131e-08	-1.80822e-10	0.958499
12019578	chr1:12019578:G:A	5.59458e-09	-1.80822e-10	-1.55255
12020065	chr1:12020065:G:C	2.15228e-09	-1.04736	-1.46046
12020913	chr1:12020913:T:G	2.73852e-08	-1.80822e-10	0.0356545
12021214	chr1:12021214:G:A	5.3914e-09	-1.80822e-10	-1.58954
12021864	chr1:12021864:C:T	5.35223e-09	-1.80822e-10	-1.59683
12022008	chr1:12022008:A:T	7.15607e-09	-1.80822e-10	-1.30639
12022187	chr1:12022187:C:T	5.47505e-09	-1.80822e-10	-1.57415
12022404	chr1:12022404:C:T	7.96068e-09	-0.71346	-0.486372
12022481	chr1:12022481:C:A	1.69045e-08	-0.446768	-5.85454e-10
12022824	chr1:12022824:C:T	9.17952e-10	-1.80001	-1.55995
12022869	chr1:12022869:A:G	3.26793e-08	1.18623	-0.973836
12023126	chr1:12023126:T:C	1.00127e-07	2.01733	-0.68524
12023230	chr1:12023230:A:G	3.67417e-09	-0.645432	-1.32759
12024008	chr1:12024008:G:A	9.59355e-10	-1.78693	-1.52891
12024123	chr1:12024123:C:T	5.32459e-09	-1.60201	-5.85454e-10
12024378	chr1:12024378:T:TG	6.54129e-09	-1.80822e-10	-1.39621
12024676	chr1:12024676:G:T	5.56174e-09	-1.80822e-10	-1.55844
12025209	chr1:12025209:G:A	5.61953e-09	-1.80822e-10	-1.5481
12025221	chr1:12025221:A:G	7.69399e-09	-1.80822e-10	-1.23391
12025395	chr1:12025395:T:C	7.57095e-08	0.539033	0.513523
12025917	chr1:12025917:C:T	5.60216e-08	-1.80822e-10	0.75139
12026859	chr1:12026859:T:C	5.3888e-09	-1.80822e-10	-1.59002
12026973	chr1:12026973:C:T	6.10613e-09	-1.46505	-5.85454e-10
12027692	chr1:12027692:G:A	5.68833e-08	1.60873	-0.842072
12027756	chr1:12027756:T:C	5.39595e-09	-1.80822e-10	-1.5887
12028079	chr1:12028079:C:T	7.23246e-09	-1.80822e-10	-1.29577
12028387	chr1:12028387:C:T	5.84385e-09	-1.80822e-10	-1.50896
12028553	chr1:12028553:G:T	3.11483e-07	-1.80822e-10	2.467
12028919	chr1:12028919:G:A	1.19581e-08	-1.80822e-10	-0.792934
12029600	chr1:12029600:G:A	7.31307e-09	-1.80822e-10	-1.28468
12029944	chr1:12029944:T:C	9.14565e-10	-1.78526	-1.57839
12029983	chr1:12029983:C:A	1.07162e-08	-1.80822e-10	-0.90259
12030161	chr1:12030161:G:A	6.49163e-09	-1.80822e-10	-1.40383
12030426	chr1:12030426:C:T	9.33898e-09	-1.80822e-10	-1.04015
12030611	chr1:12030611:G:A	1.53238e-08	-1.80822e-10	-0.544942
12030813	chr1:12030813:G:A	6.75188e-09	-1.80822e-10	-1.36453
12030958	chr1:12030958:G:A	2.48582e-08	-1.80822e-10	-0.0611606
12030967	chr1:12030967:G:A	2.67779e-09	-0.780236	-1.50912
12031043	chr1:12031043:C:T	9.60152e-08	-1.80822e-10	1.29016
12031153	chr1:12031153:T:C	5.33744e-08	1.87272	-1.16974
12031554	chr1:12031554:A:G	7.58949e-09	-1.80822e-10	-1.24758
12031782	chr1:12031782:C:T	5.32957e-08	-1.80822e-10	0.701509
12031794	chr1:12031794:C:T	7.06861e-09	-1.80822e-10	-1.31868
12031823	chr1:12031823:G:A	7.29937e-09	-1.80822e-10	-1.28656
12031868	chr1:12031868:G:T	5.02199e-08	-1.80822e-10	0.642064
12031998	chr1:12031998:G:C	1.38918e-08	-1.80822e-10	-0.643047
12032086	chr1:12032086:G:A	1.38642e-08	-1.80822e-10	-0.645034
12033773	chr1:12033773:C:G	5.37157e-09	-1.80822e-10	-1.59323
12033989	chr1:12033989:G:A	7.32665e-08	2.39684	-1.37709
12034015	chr1:12034015:T:C	1.27758e-08	-1.80822e-10	-0.726798
12034973	chr1:12034973:C:T	5.47844e-09	0.00744128	-1.58097
12035019	chr1:12035019:C:T	3.92321e-09	-0.525309	-1.38213
12035077	chr1:12035077:C:T	5.35774e-09	-1.80822e-10	-1.5958
12035464	chr1:12035464:G:A	2.18001e-09	-1.47955	-1.01546
12036174	chr1:12036174:AG:A	5.46462e-09	-1.80822e-10	-1.57605
12036274	chr1:12036274:G:T	1.1688e-08	-1.80822e-10	-0.815783
12036363	chr1:12036363:G:A	4.81003e-09	-1.70364	-5.85454e-10
12036475	chr1:12036475:G:A	1.72731e-08	-0.425196	-5.85454e-10
12036476	chr1:12036476:C:T	1.13344e-08	-1.80822e-10	-0.846504
12036850	chr1:12036850:C:T	5.36767e-09	-1.80822e-10	-1.59395
12036984	chr1:12036984:G:A	6.90363e-09	-1.80822e-10	-1.3423
12037285	chr1:12037285:G:A	5.26102e-08	-0.461993	1.15056
12037453	chr1:12037453:A:ACCAG	3.69765e-08	1.79412	-1.45819
12037511	chr1:12037511:C:T	2.07834e-08	1.25449	-1.49468
12038938	chr1:12038938:T:C	5.35738e-09	-1.80822e-10	-1.59587
12039288	chr1:12039288:A:G	1.95465e-08	0.65451	-0.956061
12040233	chr1:12040233:C:G	6.20964e-09	-1.80822e-10	-1.44824
12040604	chr1:12040604:T:C	6.39114e-09	-1.80822e-10	-1.41943
12040928	chr1:12040928:T:C	3.1514e-08	1.60259	-1.42651
12041373	chr1:12041373:C:A	8.43437e-09	-1.80822e-10	-1.14203
12042082	chr1:12042082:C:T	7.00328e-09	-1.80822e-10	-1.32797
12042208	chr1:12042208:T:C	3.63922e-08	1.91534	-1.59533
12042254	chr1:12042254:T:C	5.06326e-08	2.15089	-1.50064
12043324	chr1:12043324:C:T	5.89086e-09	-1.80822e-10	-1.50095
12043572	chr1:12043572:G:A	2.69892e-08	0.0210897	-5.85454e-10
12043907	chr1:12043907:A:G	8.80654e-08	2.54418	-1.34045
12043947	chr1:12043947:T:A	5.75087e-09	-1.80822e-10	-1.525
12044283	chr1:12044283:G:C	3.76221e-09	-0.72719	-1.22215
12044991	chr1:12044991:T:C	7.71958e-08	2.60417	-1.53217
12045108	chr1:12045108:CA:C	7.06795e-09	-1.80822e-10	-1.31878
12045275	chr1:12045275:T:G	1.75687e-07	3.29905	-1.4047
12045692	chr1:12045692:TTTTC:T	5.54638e-08	-1.80822e-10	0.741384
12045886	chr1:12045886:A:G	7.047e-09	-1.80822e-10	-1.32174
12045979	chr1:12045979:G:A	4.26594e-09	-0.589939	-1.23374
12046398	chr1:12046398:C:A	5.47222e-09	-1.80822e-10	-1.57466
12046507	chr1:12046507:C:T	5.69671e-07	-1.80822e-10	3.07071
12046511	chr1:12046511:C:T	1.1646e-07	-1.80822e-10	1.4832
12047371	chr1:12047371:G:T	6.42677e-09	-1.80822e-10	-1.41387
12047788	chr1:12047788:C:T	4.39977e-09	-1.79279	-5.85454e-10
12048307	chr1:12048307:T:C	4.09524e-09	-0.682249	-1.18227
12048517	chr1:12048517:A:G	3.26396e-07	-1.80822e-10	2.51376
12048550	chr1:12048550:T:C	4.45396e-09	-1.78055	-5.85454e-10
12048577	chr1:12048577:C:T	5.37691e-09	-1.80822e-10	-1.59223
12048707	chr1:12048707:T:C	2.71038e-09	-0.830828	-1.44643
12048777	chr1:12048777:T:C	2.19169e-09	-0.952382	-1.53729
12048928	chr1:12048928:G:A	5.68618e-09	-1.80822e-10	-1.53631
12049069	chr1:12049069:T:G	6.64198e-09	-1.80822e-10	-1.38094
12049140	chr1:12049140:A:G	5.903e-09	-1.80822e-10	-1.49889
12049147	chr1:12049147:A:G	2.26612e-09	-0.906881	-1.5494
12049464	chr1:12049464:T:C	5.68508e-09	-1.80822e-10	-1.5365
12049550	chr1:12049550:T:C	6.0071e-09	0.114229	-1.59563
12050035	chr1:12050035:C:T	7.65566e-09	-1.80822e-10	-1.2389
12050589	chr1:12050589:G:A	3.74821e-07	1.06189	1.59021
12050683	chr1:12050683:G:A	1.49462e-08	0.551922	-1.12181
12050695	chr1:12050695:C:A	3.15855e-07	2.48094	-5.85454e-10
12050714	chr1:12050714:T:A	6.85842e-09	-0.715341	-0.633529
12050734	chr1:12050734:C:T	4.37946e-09	-1.79742	-5.85454e-10
12050870	chr1:12050870:A:G	4.63241e-09	-0.36817	-1.3731
12051049	chr1:12051049:C:T	7.40477e-09	-1.80822e-10	-1.27222
12051140	chr1:12051140:C:T	2.74968e-09	-1.7956	-0.467264
12051262	chr1:12051262:C:A	6.83379e-07	-1.80822e-10	3.2527
12051311	chr1:12051311:C:G	8.18218e-09	-1.80822e-10	-1.17239
12051718	chr1:12051718:T:G	1.37478e-09	-1.78184	-1.17421
12051822	chr1:12051822:G:A	5.17362e-09	-1.63077	-5.85454e-10
12052356	chr1:12052356:C:T	5.84522e-09	-1.80822e-10	-1.50872
12052663	chr1:12052663:C:T	5.00875e-09	-1.26117	-0.40199
12052859	chr1:12052859:C:T	8.09748e-09	-1.80822e-10	-1.18279
12052886	chr1:12052886:T:C	5.68287e-09	-0.0669879	-1.4699
12052893	chr1:12052893:C:T	2.36153e-09	-0.823345	-1.59169
12053021	chr1:12053021:G:A	1.50802e-08	-1.80822e-10	-0.560965
12053183	chr1:12053183:G:A	2.21955e-09	-0.892353	-1.58469
12053501	chr1:12053501:C:T	2.76118e-09	-0.780153	-1.47854
12053504	chr1:12053504:C:G	5.40178e-09	-1.80822e-10	-1.58762
12053897	chr1:12053897:T:A	2.77883e-09	-0.716488	-1.53583
12053995	chr1:12053995:G:T	6.08286e-09	0.12751	-1.59638
12054235	chr1:12054235:G:A	3.02471e-09	-1.15417	-1.01336
12054683	chr1:12054683:C:T	7.44624e-09	-1.80822e-10	-1.26664
12055634	chr1:12055634:T:C	8.06858e-09	-1.79764	0.611275
12056169	chr1:12056169:T:G	5.63592e-09	-1.80822e-10	-1.54519
12056260	chr1:12056260:C:A	1.37842e-08	-1.80822e-10	-0.650823
12056320	chr1:12056320:T:G	1.4688e-09	-1.79057	-1.09933
12056408	chr1:12056408:T:C	5.37171e-09	-1.80822e-10	-1.5932
12056438	chr1:12056438:T:C	3.18216e-09	-1.80046	-0.316324
12056445	chr1:12056445:A:G	4.33152e-09	-1.80092	-0.00751345
12056448	chr1:12056448:C:T	1.24536e-08	-1.80822e-10	-0.752334
12056709	chr1:12056709:A:G	3.68712e-09	-1.80123	-0.168275
12056838	chr1:12056838:C:T	1.60134e-08	-1.80822e-10	-0.500923
12057337	chr1:12057337:A:G	2.90744e-08	-1.80822e-10	0.0955114
12057508	chr1:12057508:G:T	5.39545e-09	-1.80822e-10	-1.58879
12057634	chr1:12057634:G:A	1.08146e-09	-1.76053	-1.43551
12057844	chr1:12057844:A:G	7.41314e-09	-1.79513	0.52404
12057848	chr1:12057848:A:T	5.87591e-09	-1.80822e-10	-1.50349
12057980	chr1:12057980:G:A	6.32039e-09	-1.80822e-10	-1.43057
12058513	chr1:12058513:T:C	2.65574e-08	-1.80822e-10	0.00496332
12059187	chr1:12059187:A:G	5.43981e-09	-1.80822e-10	-1.5806
12059227	chr1:12059227:G:C	1.08734e-08	-1.80822e-10	-0.888024
12059418	chr1:12059418:A:G	5.40478e-09	-1.80822e-10	-1.58706
12059512	chr1:12059512:A:T	2.60961e-08	-1.80822e-10	-0.0125603
12059769	chr1:12059769:C:T	1.64745e-08	-1.80822e-10	-0.472534
12059849	chr1:12059849:A:G	2.7327e-08	-1.80822e-10	0.0335268
12060247	chr1:12060247:C:T	9.16333e-10	-1.77512	-1.5866
12060484	chr1:12060484:T:C	8.00614e-09	-1.7924	0.598264
12060831	chr1:12060831:A:C	1.23241e-08	-1.80822e-10	-0.762788
12061468	chr1:12061468:C:T	7.30169e-09	-1.80822e-10	-1.28624
12061745	chr1:12061745:T:G	6.23025e-09	-1.80822e-10	-1.44493
12062267	chr1:12062267:T:TCCAG	6.35755e-09	-1.80822e-10	-1.4247
12063089	chr1:12063089:G:A	1.24978e-07	-1.80822e-10	1.55379
12063566	chr1:12063566:G:T	6.00489e-09	-1.80822e-10	-1.48177
12063968	chr1:12063968:G:A	1.05778e-09	-1.77445	-1.44372
12064090	chr1:12064090:C:G	8.51256e-09	-1.80822e-10	-1.1328
12064145	chr1:12064145:A:T	5.38671e-09	-1.80822e-10	-1.59041
12064157	chr1:12064157:G:A	5.38684e-09	-1.80822e-10	-1.59039
12064448	chr1:12064448:C:T	5.78729e-09	-1.80822e-10	-1.51868
12064544	chr1:12064544:G:A	5.61694e-09	-1.80822e-10	-1.54856
12065163	chr1:12065163:A:C	5.35496e-09	-1.80822e-10	-1.59632
12065167	chr1:12065167:C:A	7.08112e-09	-1.80822e-10	-1.31692
12065190	chr1:12065190:C:T	4.54208e-09	-1.76096	-5.85454e-10
12065300	chr1:12065300:C:T	6.3732e-09	-1.80822e-10	-1.42225
12065352	chr1:12065352:G:A	5.53573e-09	-1.80822e-10	-1.56312
12065611	chr1:12065611:T:C	5.35413e-09	-1.80822e-10	-1.59648
12065779	chr1:12065779:T:C	5.44223e-09	-1.80822e-10	-1.58016
12066505	chr1:12066505:C:A	6.59471e-09	-1.80822e-10	-1.38808
12066600	chr1:12066600:A:G	1.31342e-09	-1.79573	-1.20597
12066797	chr1:12066797:T:C	5.45476e-09	-1.80822e-10	-1.57786
12066823	chr1:12066823:T:C	1.72282e-08	-1.80822e-10	-0.427797
12066992	chr1:12066992:C:T	1.99901e-08	-1.80822e-10	-0.27911
12067092	chr1:12067092:C:T	2.10258e-08	-1.80822e-10	-0.228595
12067236	chr1:12067236:C:T	7.77395e-09	-1.80822e-10	-1.22357
12067255	chr1:12067255:C:G	5.4353e-09	-1.80822e-10	-1.58143
12067713	chr1:12067713:C:T	7.73366e-09	-1.80822e-10	-1.22876
12067760	chr1:12067760:C:T	1.87388e-08	-1.80822e-10	-0.343749
12068183	chr1:12068183:A:T	7.70193e-09	-1.80822e-10	-1.23288
12068222	chr1:12068222:G:A	5.41125e-09	-1.80822e-10	-1.58587
12068378	chr1:12068378:A:G	2.16863e-09	-1.80121	-0.699042
12068496	chr1:12068496:TC:T	6.23465e-09	-1.80822e-10	-1.44422
12069367	chr1:12069367:C:T	1.22784e-07	-1.80822e-10	1.53608
12069427	chr1:12069427:G:A	5.62251e-09	-1.80822e-10	-1.54757
12069431	chr1:12069431:C:A	5.40068e-09	-1.80822e-10	-1.58782
12069443	chr1:12069443:G:A	6.36063e-09	-1.80822e-10	-1.42422
12069593	chr1:12069593:T:C	6.8781e-09	-1.80822e-10	-1.346
12069665	chr1:12069665:C:A	5.83504e-09	-1.80822e-10	-1.51047
12069717	chr1:12069717:C:T	5.59454e-09	-1.80822e-10	-1.55256
12069912	chr1:12069912:G:A	1.69407e-09	-1.42255	-1.32466
12070205	chr1:12070205:T:C	6.23928e-09	-1.80822e-10	-1.44348
12070460	chr1:12070460:C:T	1.11285e-09	-1.77489	-1.39254
12070525	chr1:12070525:A:G	5.35231e-09	-1.80822e-10	-1.59682
12070557	chr1:12070557:C:G	5.53409e-09	-1.80822e-10	-1.56342
12070641	chr1:12070641:T:C	9.69467e-09	-1.80822e-10	-1.00277
12070712	chr1:12070712:C:T	5.57167e-09	-1.80822e-10	-1.55665
12071265	chr1:12071265:C:T	7.74156e-09	-1.80822e-10	-1.22774
12071713	chr1:12071713:G:A	1.947e-09	-1.78844	-0.81962
12072362	chr1:12072362:G:A	8.25002e-09	-1.80822e-10	-1.16413
12072575	chr1:12072575:G:A	1.6207e-09	-1.74173	-1.04975
12072663	chr1:12072663:T:C	1.5471e-08	-1.80822e-10	-0.535379
12072828	chr1:12072828:C:T	5.94638e-09	-1.80822e-10	-1.49156
12072877	chr1:12072877:G:A	8.53222e-09	-1.80822e-10	-1.1305
12073417	chr1:12073417:A:G	1.03839e-08	-1.80822e-10	-0.934092
12073438	chr1:12073438:CT:C	9.32463e-09	-1.80822e-10	-1.04169
12073548	chr1:12073548:C:T	5.47058e-09	-1.80822e-10	-1.57496
12073735	chr1:12073735:A:G	5.38372e-09	-1.80822e-10	-1.59097
12073801	chr1:12073801:G:A	9.59183e-09	-1.80822e-10	-1.01344
12073810	chr1:12073810:G:A	5.35387e-09	-1.80822e-10	-1.59653
12073887	chr1:12073887:C:T	9.48458e-09	-1.80822e-10	-1.02468
12073892	chr1:12073892:A:G	4.32676e-09	-1.80088	-0.00865118
12073929	chr1:12073929:G:A	1.00646e-08	-1.80822e-10	-0.965323
12074163	chr1:12074163:TGCTAAAACGGACTC:T	1.01096e-08	-1.80822e-10	-0.960862
12074217	chr1:12074217:A:G	1.02177e-08	-1.80822e-10	-0.950222
12074282	chr1:12074282:T:C	7.03778e-08	-1.80822e-10	0.979531
12074479	chr1:12074479:T:C	1.01347e-08	-1.80822e-10	-0.958381
12074633	chr1:12074633:A:G	2.16058e-09	-1.2249	-1.27907
12074701	chr1:12074701:T:A	6.01691e-09	-1.80822e-10	-1.47977
12075093	chr1:12075093:G:A	6.14959e-09	-1.78271	0.324749
12075198	chr1:12075198:T:C	9.28559e-09	-1.80822e-10	-1.04588
12075291	chr1:12075291:G:A	8.14843e-09	-1.80822e-10	-1.17652
12075300	chr1:12075300:G:A	1.01477e-08	-1.80822e-10	-0.957096
12075319	chr1:12075319:T:C	1.04476e-08	-1.80822e-10	-0.92797
12075341	chr1:12075341:T:C	9.90089e-09	-1.80822e-10	-0.981723
12075352	chr1:12075352:C:T	9.99284e-09	-1.80822e-10	-0.972478
12075354	chr1:12075354:G:T	9.25786e-10	-1.78593	-1.56552
12075362	chr1:12075362:G:A	1.00976e-08	-1.80822e-10	-0.962047
12075469	chr1:12075469:A:G	4.90903e-09	-1.74883	0.0655623
12075574	chr1:12075574:C:T	9.76635e-09	-1.80822e-10	-0.995404
12075739	chr1:12075739:C:T	9.86138e-09	-1.80822e-10	-0.985721
12075835	chr1:12075835:G:C	1.48047e-08	-1.3619	0.782495
12075859	chr1:12075859:A:T	1.47764e-08	-1.35504	0.773721
12075913	chr1:12075913:T:C	9.48892e-09	-1.80822e-10	-1.02422
12076196	chr1:12076196:G:A	9.82323e-09	-1.80822e-10	-0.989597
12076336	chr1:12076336:G:A	9.28665e-10	-1.77952	-1.56884
12076442	chr1:12076442:T:G	3.78819e-08	-1.80822e-10	0.360127
12076931	chr1:12076931:A:G	1.08252e-08	-1.80822e-10	-0.892466
12077254	chr1:12077254:T:C	8.7584e-09	-1.80822e-10	-1.10433
12077261	chr1:12077261:A:G	8.72552e-09	-1.80822e-10	-1.1081
12077302	chr1:12077302:G:A	5.76593e-08	-1.80822e-10	0.780204
12077382	chr1:12077382:G:A	5.58815e-09	-1.80822e-10	-1.5537
12077640	chr1:12077640:G:A	1.26666e-08	-1.80822e-10	-0.735381
12077765	chr1:12077765:C:T	5.65276e-09	-1.80822e-10	-1.5422
12077973	chr1:12077973:C:T	5.38003e-09	-1.80822e-10	-1.59165
12078043	chr1:12078043:T:C	9.28764e-09	-1.80822e-10	-1.04566
12078140	chr1:12078140:G:A	7.12604e-09	-1.80822e-10	-1.31059
12078280	chr1:12078280:T:A	7.60662e-09	-1.80822e-10	-1.24533
12078294	chr1:12078294:T:A	1.58272e-08	-1.80822e-10	-0.512617
12078359	chr1:12078359:T:C	1.10874e-08	-1.80822e-10	-0.868535
12078409	chr1:12078409:T:C	1.10853e-09	-1.78147	-1.38984
12078545	chr1:12078545:C:T	9.91748e-09	-1.80822e-10	-0.980048
12078572	chr1:12078572:A:G	1.82485e-09	-1.27725	-1.3956
12078626	chr1:12078626:C:T	1.34233e-08	-1.80822e-10	-0.677353
12078630	chr1:12078630:A:G	5.20233e-09	-1.76598	0.140745
12078696	chr1:12078696:C:T	9.13223e-09	-1.80822e-10	-1.06254
12078744	chr1:12078744:G:A	5.35209e-09	-1.80822e-10	-1.59686
12079447	chr1:12079447:C:T	5.36603e-09	-1.80822e-10	-1.59426
12079707	chr1:12079707:ACAGGCTGGCCATCCCAC:A	2.89474e-08	-1.80822e-10	0.0911343
12079898	chr1:12079898:A:G	9.67366e-09	-1.80822e-10	-1.00494
12080060	chr1:12080060:C:T	5.35738e-09	-1.80822e-10	-1.59587
12080379	chr1:12080379:T:C	5.10316e-08	1.18806	-0.529966
12080508	chr1:12080508:T:C	5.58635e-09	-1.80822e-10	-1.55402
12080839	chr1:12080839:C:T	6.83735e-09	-1.80822e-10	-1.35195
12081264	chr1:12081264:G:A	5.36345e-09	-1.80822e-10	-1.59474
12081332	chr1:12081332:A:C	1.14167e-08	-1.80822e-10	-0.839271
12081363	chr1:12081363:C:T	7.14514e-09	-1.30791	-5.85454e-10
12081404	chr1:12081404:A:G	9.24899e-10	-1.77331	-1.57911
12081819	chr1:12081819:A:G	3.65736e-09	-1.78091	-0.196696
12082060	chr1:12082060:T:C	9.13634e-10	-1.77132	-1.59335
12082168	chr1:12082168:A:G	9.75069e-10	-1.70483	-1.59477
12082186	chr1:12082186:T:A	9.76916e-10	-1.70324	-1.59446
12082268	chr1:12082268:G:A	9.91053e-09	-1.80822e-10	-0.980749
12082584	chr1:12082584:C:A	1.26129e-08	-1.80822e-10	-0.739629
12082596	chr1:12082596:C:T	1.14709e-08	-1.80822e-10	-0.83453
12082641	chr1:12082641:C:T	1.16873e-09	-1.79985	-1.31857
12082943	chr1:12082943:C:A	1.07787e-08	-1.80822e-10	-0.896775
12083318	chr1:12083318:G:A	9.72753e-09	-1.80822e-10	-0.999387
12083623	chr1:12083623:G:T	1.14394e-09	-1.8011	-1.33877
12083884	chr1:12083884:G:A	1.17253e-08	-1.80822e-10	-0.812598
12084355	chr1:12084355:C:A	1.22362e-08	-1.80822e-10	-0.769948
12084377	chr1:12084377:G:A	1.48327e-09	-1.44652	-1.43358
12084586	chr1:12084586:G:A	2.69331e-08	0.0190103	-5.85454e-10
12084605	chr1:12084605:T:A	1.01682e-09	-1.66689	-1.59077
12084744	chr1:12084744:CTG:C	1.03055e-09	-1.65032	-1.59394
12085034	chr1:12085034:G:A	5.63319e-09	-1.80822e-10	-1.54567
12085168	chr1:12085168:T:C	6.70173e-09	-1.80822e-10	-1.37198
12085256	chr1:12085256:A:G	1.17732e-08	-1.80822e-10	-0.808518
12085345	chr1:12085345:G:A	3.44061e-08	-1.80822e-10	0.263887
12085614	chr1:12085614:T:C	1.28662e-08	-1.80822e-10	-0.71974
12086198	chr1:12086198:G:A	1.06188e-08	-1.80822e-10	-0.911716
12086440	chr1:12086440:C:T	4.565e-09	-1.75593	-5.85454e-10
12086772	chr1:12086772:G:A	5.35381e-09	-1.80822e-10	-1.59654
12087022	chr1:12087022:G:A	9.23625e-09	-1.80822e-10	-1.05121
12087353	chr1:12087353:A:G	4.70704e-08	-1.80822e-10	0.577298
12087696	chr1:12087696:G:A	9.9969e-10	-1.70309	-1.57157
12087867	chr1:12087867:C:T	2.97578e-08	-1.80822e-10	0.118744
12088014	chr1:12088014:C:T	7.50635e-09	-1.80822e-10	-1.2586
12088331	chr1:12088331:AG:A	5.10736e-09	-1.64366	-5.85454e-10
12088604	chr1:12088604:A:C	5.52319e-09	-1.80822e-10	-1.56539
12088842	chr1:12088842:C:T	6.12486e-09	-1.46199	-5.85454e-10
12088923	chr1:12088923:G:A	2.89757e-07	-1.80822e-10	2.3947
12089052	chr1:12089052:G:C	5.98282e-09	-1.80822e-10	-1.48545
12089080	chr1:12089080:G:C	6.65706e-09	-1.80822e-10	-1.37867
12089238	chr1:12089238:C:T	1.0327e-08	-0.939582	-5.85454e-10
12089600	chr1:12089600:A:C	6.07193e-09	-1.80822e-10	-1.47067
12089684	chr1:12089684:G:A	1.10055e-08	-1.80822e-10	-0.875953
12089829	chr1:12089829:ACATCCATCTACCCATCCACCCATCTACCCACTCATCCACTCTTCCCTAACCCATCCATCTATCCACCTATCTACCTGCCCATCCACCCTTCCCCATCCATCCATCCATC:A	5.37122e-09	-1.80822e-10	-1.59329
12090536	chr1:12090536:C:T	1.41875e-08	-1.80822e-10	-0.621983
12090685	chr1:12090685:A:G	5.41767e-09	-1.80822e-10	-1.58468
12091146	chr1:12091146:A:G	6.8752e-09	-1.80822e-10	-1.34643
12091225	chr1:12091225:G:A	5.64969e-09	-1.80822e-10	-1.54275
12091457	chr1:12091457:C:G	1.68913e-08	-1.80822e-10	-0.447547
12091611	chr1:12091611:G:C	2.42417e-08	-1.80822e-10	-0.0862741
12091828	chr1:12091828:A:G	5.37943e-09	-1.80822e-10	-1.59176
12092474	chr1:12092474:T:C	7.87726e-09	-1.80822e-10	-1.21037
12092798	chr1:12092798:G:A	5.35216e-09	-1.80822e-10	-1.59685
12092941	chr1:12092941:G:A	2.78633e-08	-1.80822e-10	0.0529618
12093131	chr1:12093131:G:A	1.16106e-09	-1.5297	-1.59531
12093257	chr1:12093257:T:C	5.67229e-09	-1.80822e-10	-1.53875
12093655	chr1:12093655:C:T	5.47836e-09	-1.80822e-10	-1.57354
12093658	chr1:12093658:A:G	2.59322e-08	-1.80822e-10	-0.0188605
12094031	chr1:12094031:C:A	7.17385e-09	-1.80822e-10	-1.3039
12094229	chr1:12094229:G:T	5.49765e-09	-1.80822e-10	-1.57003
12095014	chr1:12095014:C:G	3.09433e-09	-1.80111	-0.343665
12095433	chr1:12095433:G:A	5.83483e-09	-1.80822e-10	-1.5105
12095436	chr1:12095436:T:C	5.84036e-09	-1.80822e-10	-1.50955
12095437	chr1:12095437:G:A	5.84658e-09	-1.80822e-10	-1.50849
12095588	chr1:12095588:T:C	6.11109e-09	-1.80822e-10	-1.46424
12096179	chr1:12096179:A:G	2.95055e-09	-0.633688	-1.55867
12096411	chr1:12096411:A:G	9.01603e-10	-1.79139	-1.58654
12096715	chr1:12096715:C:T	8.46309e-09	-1.80822e-10	-1.13863
12096810	chr1:12096810:T:C	6.27991e-09	-1.80822e-10	-1.43699
12096980	chr1:12096980:C:T	1.17087e-07	-1.80822e-10	1.48857
12097019	chr1:12097019:A:C	8.31191e-09	-0.626762	-0.529896
12097231	chr1:12097231:T:C	1.47293e-09	-1.68894	-1.19816
12098250	chr1:12098250:T:C	1.7271e-09	-1.74496	-0.982942
12098255	chr1:12098255:A:G	9.39291e-09	-1.03439	-5.85454e-10
12098431	chr1:12098431:A:G	1.30763e-08	-0.703549	-5.85454e-10
12098510	chr1:12098510:C:T	5.48357e-09	0.0229965	-1.59559
12098546	chr1:12098546:T:C	1.62649e-08	-1.80822e-10	-0.48534
12099214	chr1:12099214:AAT:A	7.37634e-09	-1.80822e-10	-1.27607
12099763	chr1:12099763:C:A	8.13852e-09	0.382248	-1.55999
12099851	chr1:12099851:C:G	6.28123e-09	-1.80822e-10	-1.43678
12099891	chr1:12099891:G:A	7.56058e-09	-1.80822e-10	-1.2514
12100050	chr1:12100050:T:C	5.60841e-09	-1.80822e-10	-1.55008
12100124	chr1:12100124:A:G	1.64834e-09	-1.25199	-1.52258
12100449	chr1:12100449:TG:T	6.21721e-09	-1.80822e-10	-1.44703
12100680	chr1:12100680:C:T	5.88939e-09	-1.80822e-10	-1.50119
12100889	chr1:12100889:G:A	1.05561e-09	-1.78205	-1.43818
12101561	chr1:12101561:G:A	7.12098e-09	-1.80822e-10	-1.3113
12101609	chr1:12101609:A:G	5.43168e-09	-1.80822e-10	-1.5821
12101695	chr1:12101695:G:T	5.83246e-09	0.0819815	-1.59289
12101863	chr1:12101863:C:T	2.29552e-09	-1.76439	-0.679001
12101964	chr1:12101964:C:T	8.10292e-09	0.414562	-1.59668
12102301	chr1:12102301:G:A	4.00191e-08	-1.80822e-10	0.415009
12102422	chr1:12102422:C:T	8.69318e-09	-1.80822e-10	-1.11181
12102535	chr1:12102535:G:A	1.10436e-08	-1.80822e-10	-0.872493
12102778	chr1:12102778:G:A	8.99864e-09	-1.79972	0.722447
12102977	chr1:12102977:C:T	6.35504e-09	-1.80822e-10	-1.4251
12103224	chr1:12103224:C:T	7.20979e-09	0.297618	-1.59653
12103311	chr1:12103311:C:T	1.38367e-07	-1.80822e-10	1.65556
12103496	chr1:12103496:G:A	5.40135e-09	-1.80822e-10	-1.5877
12103534	chr1:12103534:A:G	2.49924e-09	-1.77371	-0.584648
12103582	chr1:12103582:G:A	3.76235e-09	-1.06168	-0.887618
12103626	chr1:12103626:T:G	7.69816e-09	0.361847	-1.59521
12103662	chr1:12103662:C:T	8.62719e-09	-1.80102	0.681594
12103773	chr1:12103773:G:A	6.94074e-09	-1.80822e-10	-1.33694
12104021	chr1:12104021:C:T	2.47291e-09	-0.891358	-1.47759
12104022	chr1:12104022:C:A	6.97223e-09	0.262976	-1.59539
12104080	chr1:12104080:A:G	2.4436e-09	-0.882523	-1.49835
12104153	chr1:12104153:A:G	5.43011e-09	-1.80822e-10	-1.58239
12104380	chr1:12104380:C:T	1.6741e-08	-1.79097	1.33449
12104394	chr1:12104394:A:G	1.11184e-08	-1.80822e-10	-0.865744
12104751	chr1:12104751:C:G	6.62959e-09	-1.80822e-10	-1.3828
12104818	chr1:12104818:C:A	5.4002e-09	-1.80822e-10	-1.58791
12105007	chr1:12105007:C:T	9.14162e-09	-1.80822e-10	-1.06151
12105073	chr1:12105073:G:A	8.88533e-09	0.487457	-1.5774
12105308	chr1:12105308:G:A	5.42937e-09	-1.80822e-10	-1.58252
12105309	chr1:12105309:T:C	4.69096e-09	-1.72871	-5.85454e-10
12105316	chr1:12105316:C:G	5.4111e-09	-1.80822e-10	-1.58589
12105340	chr1:12105340:C:T	2.67789e-08	0.0132666	-5.85454e-10
12105426	chr1:12105426:C:T	5.61691e-09	-1.80822e-10	-1.54857
12106040	chr1:12106040:G:A	6.53596e-09	-1.80822e-10	-1.39703
12106112	chr1:12106112:C:T	7.0536e-09	0.269381	-1.59019
12106149	chr1:12106149:A:G	8.0293e-09	-1.80822e-10	-1.19125
12106442	chr1:12106442:C:T	3.96041e-08	0.404585	-5.85454e-10
12106798	chr1:12106798:G:T	1.49214e-09	-1.68535	-1.18878
12106808	chr1:12106808:G:A	6.49099e-09	-1.80822e-10	-1.40393
12107109	chr1:12107109:TA:T	4.99768e-08	-1.80822e-10	0.637211
12107122	chr1:12107122:C:T	6.12992e-09	0.126107	-1.58727
12107179	chr1:12107179:G:A	8.25392e-09	-1.80822e-10	-1.16366
12107322	chr1:12107322:G:C	6.57674e-09	-1.39081	-5.85454e-10
12107335	chr1:12107335:T:C	1.25191e-08	0.0655396	-0.812632
12107359	chr1:12107359:C:T	8.34447e-09	-1.80822e-10	-1.15275
12107374	chr1:12107374:G:A	2.14931e-09	-1.78095	-0.728249
12107569	chr1:12107569:A:AAATATACT	1.17328e-08	0.146439	-0.958395
12108020	chr1:12108020:C:T	5.54424e-09	-1.80822e-10	-1.56159
12108034	chr1:12108034:C:T	2.86576e-08	1.00228	-0.921211
12108128	chr1:12108128:G:A	9.70571e-09	-1.80822e-10	-1.00163
12108272	chr1:12108272:GT:G	6.6347e-09	0.190959	-1.57299
12108466	chr1:12108466:C:T	7.04102e-09	0.264542	-1.58714
12108527	chr1:12108527:G:A	4.42847e-09	-0.291209	-1.49508
12108670	chr1:12108670:G:A	5.79644e-09	-1.80822e-10	-1.5171
12108799	chr1:12108799:T:C	1.40687e-08	0.947077	-1.57747
12108957	chr1:12108957:T:C	5.35322e-09	-1.80822e-10	-1.59665
12109333	chr1:12109333:G:A	5.4216e-09	-1.80822e-10	-1.58396
12109343	chr1:12109343:C:T	9.74282e-10	-1.70404	-1.59636
12109478	chr1:12109478:G:A	6.26079e-09	-1.80822e-10	-1.44004
12109931	chr1:12109931:G:A	6.3392e-09	-1.42759	-5.85454e-10
12109938	chr1:12109938:A:G	5.59394e-09	-1.80822e-10	-1.55266
12110231	chr1:12110231:G:A	1.25904e-08	0.84288	-1.5843
12110917	chr1:12110917:C:T	6.61311e-09	0.165253	-1.55055
12110935	chr1:12110935:C:T	5.36454e-09	-1.80822e-10	-1.59454
12110955	chr1:12110955:T:C	7.04893e-09	0.255546	-1.57702
12111277	chr1:12111277:G:A	1.18137e-08	0.789021	-1.5941
12111383	chr1:12111383:T:C	7.2299e-09	-1.80822e-10	-1.29612
12111461	chr1:12111461:C:T	4.47972e-09	-1.77479	-5.85454e-10
12111487	chr1:12111487:C:G	6.5185e-09	-1.3997	-5.85454e-10
12111992	chr1:12111992:G:A	5.49534e-09	-1.80822e-10	-1.57045
12112068	chr1:12112068:C:T	1.08711e-08	-1.80822e-10	-0.888242
12112337	chr1:12112337:C:T	5.69878e-09	-1.80822e-10	-1.5341
12112790	chr1:12112790:C:T	6.81371e-09	-1.80822e-10	-1.35541
12112810	chr1:12112810:G:T	2.60587e-09	-0.743841	-1.57274
12113040	chr1:12113040:A:C	6.29919e-09	-1.80822e-10	-1.43393
12113304	chr1:12113304:A:G	8.37918e-08	1.5682	-0.414215
12113316	chr1:12113316:C:T	5.37171e-09	-1.80822e-10	-1.5932
12113389	chr1:12113389:G:A	7.10902e-09	0.12573	-1.43871
12113663	chr1:12113663:G:A	6.07751e-09	-1.80822e-10	-1.46975
12113981	chr1:12113981:A:C	1.3172e-07	-1.80822e-10	1.60633
12114043	chr1:12114043:G:A	8.1203e-09	0.229528	-1.40951
12114133	chr1:12114133:C:T	9.24271e-09	-1.80822e-10	-1.05051
12114336	chr1:12114336:G:A	6.67873e-09	-1.80822e-10	-1.37542
12114636	chr1:12114636:A:G	4.45897e-09	-1.77943	-5.85454e-10
12115761	chr1:12115761:A:G	2.7434e-09	-0.668462	-1.59669
12115828	chr1:12115828:C:CTA	6.30272e-09	-1.80822e-10	-1.43337
12115974	chr1:12115974:G:A	3.9377e-09	-1.78772	-0.11603
12116142	chr1:12116142:C:T	5.40463e-09	-1.80822e-10	-1.58709
12116148	chr1:12116148:ATGT:A	4.40486e-09	-1.79164	-5.85454e-10
12116181	chr1:12116181:A:G	5.87542e-09	-0.0937671	-1.4098
12116200	chr1:12116200:C:T	6.70565e-09	0.157061	-1.52846
12116539	chr1:12116539:G:A	5.68909e-09	-1.80822e-10	-1.5358
12116999	chr1:12116999:C:T	9.02048e-09	-1.80822e-10	-1.07485
12117038	chr1:12117038:T:C	6.1256e-09	-1.80822e-10	-1.46187
12117277	chr1:12117277:T:C	4.37618e-09	-1.79817	-5.85454e-10
12117693	chr1:12117693:T:C	5.41252e-09	-1.80822e-10	-1.58563
12117777	chr1:12117777:G:A	9.20606e-09	-1.05448	-5.85454e-10
12118220	chr1:12118220:T:TA	2.58298e-09	-1.77302	-0.552385
12118221	chr1:12118221:G:A	1.95834e-09	-1.79298	-0.809267
12118391	chr1:12118391:G:A	6.51677e-09	-1.80822e-10	-1.39997
12118597	chr1:12118597:A:G	5.60005e-09	-1.80822e-10	-1.55157
12118767	chr1:12118767:A:T	4.41886e-09	-1.78846	-5.85454e-10
12118778	chr1:12118778:A:C	5.48659e-09	-1.80822e-10	-1.57204
12119335	chr1:12119335:G:A	5.35417e-09	-1.80822e-10	-1.59647
12119513	chr1:12119513:T:G	5.55982e-09	-1.80822e-10	-1.55878
12120061	chr1:12120061:A:T	9.0469e-09	0.00735266	-1.07928
12120320	chr1:12120320:A:G	1.7643e-08	-1.80822e-10	-0.404009
12121442	chr1:12121442:T:G	6.29064e-09	-1.80822e-10	-1.43528
12121615	chr1:12121615:C:T	5.576e-09	-1.80822e-10	-1.55587
12121695	chr1:12121695:G:A	5.54848e-09	-1.80822e-10	-1.56082
12123117	chr1:12123117:A:C	1.55633e-09	-1.667	-1.16502
12123188	chr1:12123188:G:T	5.78893e-09	-0.906419	-0.611981
12124174	chr1:12124174:T:C	5.17438e-09	-0.962317	-0.668311
12124318	chr1:12124318:T:C	9.10279e-10	-1.77153	-1.59683
12124462	chr1:12124462:A:G	1.11872e-09	-1.7699	-1.39226
12124606	chr1:12124606:G:A	2.24559e-09	-1.00093	-1.46444
12124616	chr1:12124616:G:A	1.03107e-08	-1.80822e-10	-0.941167
12124653	chr1:12124653:C:T	1.68417e-08	-1.80822e-10	-0.450488
12124691	chr1:12124691:G:A	8.88912e-09	-1.80822e-10	-1.08952
12124694	chr1:12124694:C:T	1.31041e-09	-1.54928	-1.45473
12124894	chr1:12124894:G:A	1.06521e-09	-1.67155	-1.53963
12125149	chr1:12125149:G:A	5.76117e-09	-1.80822e-10	-1.52321
12125278	chr1:12125278:T:C	1.73546e-09	-1.60092	-1.12215
12125470	chr1:12125470:C:T	1.71118e-08	-1.80822e-10	-0.434579
12125717	chr1:12125717:A:G	8.99467e-09	-0.437477	-0.640238
12125726	chr1:12125726:T:C	9.13201e-09	-0.398161	-0.6644
12126001	chr1:12126001:A:G	2.76605e-09	-1.35889	-0.898035
12126093	chr1:12126093:GCT:G	5.42398e-09	-1.80822e-10	-1.58352
12126251	chr1:12126251:G:A	5.40086e-09	-1.80822e-10	-1.58779
12126299	chr1:12126299:C:T	2.77912e-09	-1.32761	-0.924602
12126335	chr1:12126335:G:A	2.84558e-09	-1.35804	-0.870545
12126570	chr1:12126570:G:T	7.92499e-09	-1.49489	0.29056
12126737	chr1:12126737:C:A	8.25379e-09	-1.80822e-10	-1.16367
12126994	chr1:12126994:G:C	2.69487e-08	1.088	-1.06841
12127073	chr1:12127073:C:T	4.7607e-09	-1.31604	-0.397913
12127107	chr1:12127107:G:A	6.37705e-09	-1.80822e-10	-1.42164
12127484	chr1:12127484:T:C	8.40685e-09	-1.62973	0.484429
12127536	chr1:12127536:C:T	5.74373e-09	-1.80822e-10	-1.52624
12127537	chr1:12127537:G:A	2.23374e-09	-1.65413	-0.816543
12127655	chr1:12127655:A:G	4.51622e-09	-1.6024	-0.164273
12127748	chr1:12127748:G:A	5.47366e-09	-1.80822e-10	-1.5744
12127971	chr1:12127971:C:A	1.12011e-08	-0.630425	-0.227906
12128037	chr1:12128037:A:G	2.39834e-09	-1.07037	-1.3292
12128288	chr1:12128288:G:A	9.64337e-10	-1.73028	-1.58038
12128370	chr1:12128370:T:C	1.01523e-09	-1.72587	-1.53337
12128425	chr1:12128425:G:A	2.31866e-09	-1.16498	-1.26838
12128433	chr1:12128433:C:T	5.66604e-09	-1.80822e-10	-1.53986
12128556	chr1:12128556:G:A	9.71505e-10	-1.74981	-1.55345
12128557	chr1:12128557:G:A	1.8757e-08	-0.342782	-5.85454e-10
12128715	chr1:12128715:G:C	1.97003e-09	-1.1613	-1.435
12128783	chr1:12128783:A:G	6.9469e-09	-1.80822e-10	-1.33605
12129176	chr1:12129176:T:A	1.91146e-09	-1.23217	-1.39431
12129204	chr1:12129204:T:A	1.42395e-08	-1.80822e-10	-0.618326
12129504	chr1:12129504:G:A	7.15025e-09	-0.030309	-1.27689
12129944	chr1:12129944:A:G	5.78921e-09	-1.51835	-5.85454e-10
12130078	chr1:12130078:T:C	4.05533e-08	-1.80822e-10	0.428271
12130651	chr1:12130651:C:T	1.00585e-08	-1.80822e-10	-0.96593
12130671	chr1:12130671:G:A	7.52203e-09	-1.80822e-10	-1.25651
12130684	chr1:12130684:G:A	6.68931e-09	-0.851891	-0.521944
12130710	chr1:12130710:C:T	3.09013e-08	-1.80822e-10	0.156452
12130923	chr1:12130923:A:G	7.44761e-09	-1.80822e-10	-1.26645
12131040	chr1:12131040:C:T	5.75779e-09	-1.80822e-10	-1.52379
12131310	chr1:12131310:C:A	9.77788e-09	-1.80822e-10	-0.994225
12131342	chr1:12131342:C:T	8.3979e-09	-1.80822e-10	-1.14637
12131684	chr1:12131684:A:G	5.47153e-09	-1.80822e-10	-1.57479
12131714	chr1:12131714:T:G	5.71317e-09	-1.80822e-10	-1.53157
12131943	chr1:12131943:G:A	1.35452e-08	-0.668318	-5.85454e-10
12131990	chr1:12131990:C:T	6.29628e-09	-1.80822e-10	-1.43439
12132196	chr1:12132196:A:G	8.00836e-09	0.362681	-1.55654
12132213	chr1:12132213:A:G	1.17295e-09	-1.60755	-1.50728
12132364	chr1:12132364:C:T	5.55311e-09	-1.80822e-10	-1.55999
12132569	chr1:12132569:A:G	1.68851e-09	-1.76901	-0.981484
12132708	chr1:12132708:C:T	5.29291e-09	-1.60798	-5.85454e-10
12133239	chr1:12133239:G:A	1.83889e-06	-1.80822e-10	4.24257
12133253	chr1:12133253:TCC:T	6.75441e-09	-1.80822e-10	-1.36415
12133697	chr1:12133697:G:A	4.88299e-09	-1.68859	-5.85454e-10
12133868	chr1:12133868:C:T	1.03145e-09	-1.6588	-1.58459
12133913	chr1:12133913:C:T	7.00426e-09	-1.80822e-10	-1.32783
12133922	chr1:12133922:A:G	5.77599e-09	-1.80822e-10	-1.52064
12134359	chr1:12134359:G:T	1.09298e-08	-1.80822e-10	-0.882855
12134409	chr1:12134409:C:A	2.1745e-08	-1.80822e-10	-0.194962
12134688	chr1:12134688:G:A	9.95452e-10	-1.74063	-1.53828
12134969	chr1:12134969:G:A	8.81043e-09	-1.80822e-10	-1.09841
12135054	chr1:12135054:G:A	1.17396e-08	-1.80822e-10	-0.811378
12135156	chr1:12135156:A:G	5.43559e-09	-1.80822e-10	-1.58138
12135167	chr1:12135167:T:A	1.9834e-09	-0.993669	-1.59586
12135177	chr1:12135177:T:A	1.03598e-08	-1.80822e-10	-0.936411
12135294	chr1:12135294:T:C	1.7987e-09	-1.11646	-1.57082
12135604	chr1:12135604:G:A	5.55133e-09	-1.80822e-10	-1.56031
12136091	chr1:12136091:G:A	1.66783e-09	-1.17224	-1.59059
12136110	chr1:12136110:TC:T	9.00325e-09	0.227037	-1.3038
12136284	chr1:12136284:C:G	9.49125e-09	0.255194	-1.27917
12136474	chr1:12136474:C:G	1.30245e-08	-1.80822e-10	-0.707515
12136622	chr1:12136622:C:T	1.00613e-09	-1.79323	-1.47501
12136846	chr1:12136846:T:C	5.62315e-09	-1.80822e-10	-1.54746
12137045	chr1:12137045:C:T	1.17172e-09	-1.5192	-1.59667
12137879	chr1:12137879:G:A	5.92027e-09	-1.80822e-10	-1.49597
12138089	chr1:12138089:G:A	5.6818e-09	-1.80822e-10	-1.53708
12138122	chr1:12138122:G:A	5.17578e-09	-0.227654	-1.4027
12138240	chr1:12138240:T:C	6.94387e-09	-0.139314	-1.19717
12138290	chr1:12138290:A:G	2.27786e-08	-1.80822e-10	-0.148524
12138535	chr1:12138535:T:C	5.35723e-09	-1.80822e-10	-1.5959
12138554	chr1:12138554:A:G	5.35804e-09	-1.80822e-10	-1.59575
12138578	chr1:12138578:T:C	2.29052e-09	-0.992459	-1.45311
12139138	chr1:12139138:A:G	5.66339e-09	-1.80822e-10	-1.54032
12139505	chr1:12139505:G:A	6.20198e-09	-1.80822e-10	-1.44948
12139694	chr1:12139694:T:C	5.36096e-09	-1.80822e-10	-1.5952
12140572	chr1:12140572:C:T	6.35307e-09	-1.80822e-10	-1.42541
12141026	chr1:12141026:T:C	5.35444e-09	-1.80822e-10	-1.59642
12141191	chr1:12141191:C:T	6.59048e-09	-1.38872	-5.85454e-10
12142897	chr1:12142897:C:T	6.02022e-09	-1.80822e-10	-1.47922
12143101	chr1:12143101:G:A	5.36412e-09	-1.80822e-10	-1.59461
12143138	chr1:12143138:A:G	2.34735e-09	-0.841985	-1.57908
12143718	chr1:12143718:G:C	7.6703e-09	-1.80822e-10	-1.23699
12143815	chr1:12143815:C:T	5.37357e-09	-1.80822e-10	-1.59285
12143817	chr1:12143817:G:C	4.67081e-09	-1.73301	-5.85454e-10
12143821	chr1:12143821:G:A	1.16937e-08	0.772939	-1.58823
12144123	chr1:12144123:A:C	5.3593e-09	-1.80822e-10	-1.59551
12144388	chr1:12144388:CCTT:C	1.8899e-08	-0.335236	-5.85454e-10
12144551	chr1:12144551:C:T	2.69664e-08	0.020243	-5.85454e-10
12144982	chr1:12144982:G:A	4.36711e-09	-1.80024	-5.85454e-10
12145209	chr1:12145209:G:A	5.44333e-09	-1.80822e-10	-1.57996
12145468	chr1:12145468:G:A	6.26846e-09	-1.80822e-10	-1.43882
12145571	chr1:12145571:C:T	5.35221e-09	-1.80822e-10	-1.59684
12145829	chr1:12145829:T:G	1.79823e-09	-1.78381	-0.903728
12145853	chr1:12145853:A:T	5.37015e-09	-1.80822e-10	-1.59349
12145854	chr1:12145854:C:G	5.35717e-09	-1.80822e-10	-1.59591
12146176	chr1:12146176:C:T	8.85019e-10	-1.80018	-1.59631
12146258	chr1:12146258:T:C	5.53026e-09	-1.80822e-10	-1.56411
12146316	chr1:12146316:T:C	5.36953e-09	-1.80822e-10	-1.59361
12146483	chr1:12146483:C:A	5.35221e-09	-1.80822e-10	-1.59684
12146655	chr1:12146655:C:T	6.19766e-09	-1.45018	-5.85454e-10
12146698	chr1:12146698:G:A	3.9012e-09	-0.870861	-1.0422
12146809	chr1:12146809:G:T	3.21156e-09	-0.681864	-1.42573
12147725	chr1:12147725:A:G	1.38553e-09	-1.63304	-1.31522
12147772	chr1:12147772:G:A	4.38621e-09	-1.79588	-5.85454e-10
12148071	chr1:12148071:T:C	7.51089e-09	-1.80822e-10	-1.25799
12148607	chr1:12148607:A:G	4.18164e-09	-0.943944	-0.8997
12148732	chr1:12148732:ACTGTAGCCTCAACTTCCTGGGCTCACGTGATCCTCCTGCTTCAGCCTCCCGAGTAGCTGGGATCACAGGCACGT:A	1.19344e-08	-1.80822e-10	-0.794925
12148968	chr1:12148968:G:A	1.05663e-08	-1.80822e-10	-0.916682
12149044	chr1:12149044:A:G	4.36356e-09	-1.80106	-5.85454e-10
12149151	chr1:12149151:A:G	1.08517e-09	-1.61196	-1.58065
12149303	chr1:12149303:T:C	2.8336e-09	-0.638698	-1.5941
12149365	chr1:12149365:G:A	3.14448e-09	-0.568033	-1.56067
12150128	chr1:12150128:A:G	2.22945e-09	-0.878542	-1.59405
12150549	chr1:12150549:G:T	1.19349e-08	-1.80822e-10	-0.794877
12150629	chr1:12150629:A:G	1.06989e-09	-1.61058	-1.59621
12150787	chr1:12150787:C:T	5.06513e-09	-1.65197	-5.85454e-10
12151199	chr1:12151199:C:T	2.68026e-09	-0.819501	-1.46893
12152084	chr1:12152084:G:A	5.20049e-09	-1.62559	-5.85454e-10
12152328	chr1:12152328:T:G	1.49034e-09	-1.69401	-1.18134
12152576	chr1:12152576:T:A	1.18878e-09	-1.73297	-1.36845
12153108	chr1:12153108:T:C	1.49649e-09	-1.59978	-1.27144
12153280	chr1:12153280:A:G	1.10556e-09	-1.67344	-1.50056
12153346	chr1:12153346:A:G	1.63379e-08	-0.480861	-5.85454e-10
12154148	chr1:12154148:C:T	4.63497e-09	-1.74072	-5.85454e-10
12154494	chr1:12154494:T:A	5.54187e-09	-1.80822e-10	-1.56201
12154595	chr1:12154595:C:T	2.40673e-08	-1.80822e-10	-0.0934919
12155044	chr1:12155044:C:T	9.92342e-09	-1.80822e-10	-0.979449
12155632	chr1:12155632:C:T	5.43559e-09	-1.80822e-10	-1.58138
12156171	chr1:12156171:G:A	4.19003e-08	-1.80822e-10	0.460946
12156417	chr1:12156417:A:C	5.55717e-09	-1.80822e-10	-1.55926
12156877	chr1:12156877:C:A	3.36071e-08	-1.80822e-10	0.24039
12157047	chr1:12157047:A:G	3.73488e-08	-1.80822e-10	0.345955
12157083	chr1:12157083:C:T	1.97713e-09	-1.31553	-1.27717
12157150	chr1:12157150:A:T	5.87926e-09	-1.80822e-10	-1.50292
12157239	chr1:12157239:C:T	7.49583e-09	-1.80822e-10	-1.26
12157388	chr1:12157388:A:G	5.39896e-09	-1.80822e-10	-1.58814
12158293	chr1:12158293:A:T	5.42441e-09	-1.80822e-10	-1.58344
12159016	chr1:12159016:C:T	5.35838e-09	-1.80822e-10	-1.59568
12159313	chr1:12159313:T:G	2.32798e-09	-0.984011	-1.44533
12159362	chr1:12159362:C:T	4.82688e-09	-0.551096	-1.14905
12159440	chr1:12159440:G:T	5.56529e-09	-1.80822e-10	-1.5578
12159467	chr1:12159467:A:G	4.49442e-09	-1.77151	-5.85454e-10
12159804	chr1:12159804:C:G	1.18084e-09	-1.59546	-1.51267
12159853	chr1:12159853:A:G	4.45442e-09	-1.78045	-5.85454e-10
12160198	chr1:12160198:C:A	4.43891e-09	-1.78394	-5.85454e-10
12160294	chr1:12160294:G:A	4.79813e-09	-1.70612	-5.85454e-10
12160312	chr1:12160312:A:G	9.00865e-10	-1.79929	-1.57946
12160969	chr1:12160969:C:T	1.26064e-09	-1.52077	-1.52196
12161315	chr1:12161315:G:A	4.79702e-09	-1.70635	-5.85454e-10
12161347	chr1:12161347:C:T	6.69048e-09	-1.80822e-10	-1.37366
12161549	chr1:12161549:A:G	9.14538e-10	-1.76863	-1.59506
12161860	chr1:12161860:G:A	4.73596e-09	-1.71916	-5.85454e-10
12162528	chr1:12162528:C:T	1.11987e-07	-1.80822e-10	1.44404
12162584	chr1:12162584:C:T	1.1937e-08	-0.794704	-5.85454e-10
12163252	chr1:12163252:G:A	1.33637e-08	-0.681805	-5.85454e-10
12163394	chr1:12163394:G:A	1.33524e-09	-1.47921	-1.50602
12163425	chr1:12163425:G:A	1.05098e-09	-1.7985	-1.42612
12163581	chr1:12163581:A:G	1.45342e-09	-1.32545	-1.57497
12163624	chr1:12163624:G:A	2.45712e-09	-1.77489	-0.600464
12163782	chr1:12163782:T:C	5.40362e-09	-1.80822e-10	-1.58728
12163793	chr1:12163793:A:G	3.72411e-09	-0.832993	-1.12653
12163893	chr1:12163893:G:A	6.08481e-09	-1.80822e-10	-1.46855
12163898	chr1:12163898:T:C	4.93553e-09	-1.67789	-5.85454e-10
12163943	chr1:12163943:A:T	2.18232e-09	-0.988746	-1.50521
12164042	chr1:12164042:G:A	5.38074e-09	-1.80822e-10	-1.59152
12164101	chr1:12164101:A:G	7.24994e-09	-1.80822e-10	-1.29335
12164182	chr1:12164182:C:A	1.49199e-09	-1.27815	-1.59608
12164395	chr1:12164395:C:T	7.80165e-09	-1.80822e-10	-1.22001
12164396	chr1:12164396:A:G	2.30703e-09	-1.08804	-1.35034
12164932	chr1:12164932:C:T	5.35681e-09	-1.80822e-10	-1.59598
12165317	chr1:12165317:G:T	4.49201e-09	-1.77205	-5.85454e-10
12165318	chr1:12165318:G:A	6.1278e-09	-1.80822e-10	-1.46151
12165862	chr1:12165862:A:C	5.92247e-09	-1.80822e-10	-1.49559
12165911	chr1:12165911:T:C	6.6711e-09	-1.80822e-10	-1.37656
12165915	chr1:12165915:G:T	6.53238e-09	-1.80822e-10	-1.39758
12166614	chr1:12166614:A:G	6.17737e-09	-1.80822e-10	-1.45345
12166660	chr1:12166660:G:A	3.18067e-09	-1.80125	-0.316005
12166690	chr1:12166690:C:T	7.22736e-09	-1.80822e-10	-1.29647
12166848	chr1:12166848:C:T	9.24977e-09	-1.80822e-10	-1.04975
12166909	chr1:12166909:G:A	6.14177e-09	-1.80822e-10	-1.45923
12167002	chr1:12167002:A:C	6.40434e-09	-1.80822e-10	-1.41737
12167319	chr1:12167319:A:C	5.78897e-09	-1.80822e-10	-1.51839
12167808	chr1:12167808:A:G	5.46747e-09	-1.80822e-10	-1.57553
12167814	chr1:12167814:C:G	5.40385e-09	-1.80822e-10	-1.58723
12168534	chr1:12168534:C:T	5.70253e-09	-1.80822e-10	-1.53344
12168974	chr1:12168974:TC:T	5.56915e-09	-1.80822e-10	-1.5571
12169382	chr1:12169382:G:A	1.51096e-08	-1.80822e-10	-0.559018
12170248	chr1:12170248:G:C	5.3745e-09	-1.80822e-10	-1.59268
12170388	chr1:12170388:G:T	5.48254e-09	-1.80822e-10	-1.57278
12170465	chr1:12170465:G:A	1.76375e-08	-1.80822e-10	-0.404321
12170472	chr1:12170472:G:A	5.45227e-09	-1.57831	-5.85454e-10
12170574	chr1:12170574:G:C	1.02661e-08	-1.80822e-10	-0.945503
12172459	chr1:12172459:T:A	6.55411e-09	-1.80822e-10	-1.39425
12172749	chr1:12172749:T:C	6.84998e-08	2.13976	-1.18728
12172948	chr1:12172948:A:G	6.14112e-09	-1.80822e-10	-1.45934
12172951	chr1:12172951:C:T	2.39208e-08	-1.80822e-10	-0.0996002
12173205	chr1:12173205:C:T	6.26627e-09	-1.80822e-10	-1.43917
12173697	chr1:12173697:T:C	1.6832e-09	-1.53085	-1.2228
12174461	chr1:12174461:T:A	1.08819e-08	-1.80822e-10	-0.887248
12174565	chr1:12174565:A:G	2.11603e-09	-1.80031	-0.724491
12175391	chr1:12175391:C:T	5.64567e-09	-1.80822e-10	-1.54346
12175399	chr1:12175399:C:T	4.43571e-09	-1.78466	-5.85454e-10
12175667	chr1:12175667:C:G	4.41322e-09	-1.78974	-5.85454e-10
12176060	chr1:12176060:A:G	5.37984e-09	-1.80822e-10	-1.59169
12176103	chr1:12176103:C:T	5.35247e-09	-1.80822e-10	-1.59679
12177148	chr1:12177148:G:A	2.7077e-09	-0.761719	-1.51653
12177313	chr1:12177313:G:A	6.02983e-09	-1.80822e-10	-1.47763
12177520	chr1:12177520:C:T	9.30932e-09	-1.80822e-10	-1.04333
12177921	chr1:12177921:C:T	1.44199e-09	-1.73368	-1.17465
12178139	chr1:12178139:C:T	5.37786e-09	-1.80822e-10	-1.59206
12178619	chr1:12178619:TC:T	1.52227e-08	-1.80822e-10	-0.551557
12178689	chr1:12178689:G:A	7.23769e-09	-1.80822e-10	-1.29504
12178772	chr1:12178772:C:G	5.37271e-09	-1.80822e-10	-1.59301
12178972	chr1:12178972:G:A	5.41729e-09	-1.80822e-10	-1.58475
12179032	chr1:12179032:G:A	1.76218e-09	-1.23766	-1.47013
12179094	chr1:12179094:C:T	5.3189e-09	-1.60308	-5.85454e-10
12179463	chr1:12179463:C:T	3.00727e-09	-1.76778	-0.405535
12179473	chr1:12179473:G:A	7.16261e-09	0.205671	-1.51114
12179526	chr1:12179526:A:G	1.33548e-08	-1.80822e-10	-0.68247
12180040	chr1:12180040:G:A	5.57287e-09	-1.80822e-10	-1.55644
12180089	chr1:12180089:A:T	5.8382e-09	-1.50992	-5.85454e-10
12180539	chr1:12180539:A:T	5.38145e-09	-1.80822e-10	-1.59139
12180619	chr1:12180619:G:A	9.78686e-10	-1.76395	-1.53194
12180635	chr1:12180635:C:T	5.71606e-09	-1.80822e-10	-1.53107
12180665	chr1:12180665:T:G	5.56244e-09	-0.00140888	-1.5569
12180751	chr1:12180751:C:T	1.12728e-08	-1.80822e-10	-0.851957
12180767	chr1:12180767:T:G	1.58383e-09	-1.27474	-1.53976
12180993	chr1:12180993:T:C	1.01092e-09	-1.66678	-1.5967
12181205	chr1:12181205:T:C	6.12061e-09	-1.80822e-10	-1.46269
12181412	chr1:12181412:A:G	9.23237e-10	-1.75793	-1.59629
12181798	chr1:12181798:T:G	1.43161e-09	-1.36957	-1.54598
12181934	chr1:12181934:G:A	9.71713e-10	-1.7096	-1.59344
12182039	chr1:12182039:C:T	9.49387e-10	-1.80119	-1.5251
12182140	chr1:12182140:G:T	4.56506e-09	-1.75592	-5.85454e-10
12182148	chr1:12182148:G:A	4.40191e-09	-1.79231	-5.85454e-10
12182401	chr1:12182401:T:C	1.94662e-09	-1.38661	-1.22165
12182453	chr1:12182453:G:A	1.12043e-08	-1.80822e-10	-0.858049
12182485	chr1:12182485:T:TC	7.41204e-09	-1.27124	-5.85454e-10
12182736	chr1:12182736:T:G	1.41281e-09	-1.42635	-1.50242
12182892	chr1:12182892:A:G	1.33611e-09	-1.38776	-1.59682
12183217	chr1:12183217:C:T	1.30467e-09	-1.48517	-1.52323
12183613	chr1:12183613:CTGTT:C	5.62621e-09	-1.80822e-10	-1.54691
12183775	chr1:12183775:AT:A	5.37385e-09	-1.80822e-10	-1.5928
12184111	chr1:12184111:A:G	5.35461e-09	-1.80822e-10	-1.59639
12184180	chr1:12184180:GA:G	4.43352e-09	-1.78515	-5.85454e-10
12184201	chr1:12184201:A:G	1.35353e-09	-1.45242	-1.51921
12184261	chr1:12184261:T:C	1.35417e-09	-1.48806	-1.4831
12184443	chr1:12184443:A:G	8.98405e-09	-1.80822e-10	-1.0789
12184972	chr1:12184972:T:C	1.04562e-09	-1.65106	-1.57868
12185303	chr1:12185303:CCTTTTT:C	1.09427e-09	-1.58764	-1.59661
12185344	chr1:12185344:C:T	4.39265e-09	-1.79441	-5.85454e-10
12185675	chr1:12185675:T:A	1.23978e-09	-1.75849	-1.30092
12186118	chr1:12186118:C:T	1.35129e-08	0.705241	-1.37594
12186126	chr1:12186126:C:A	9.41735e-09	-1.80822e-10	-1.03179
12186951	chr1:12186951:C:G	1.11265e-09	-1.78149	-1.38611
12187071	chr1:12187071:C:T	4.42577e-09	-1.7869	-5.85454e-10
12187253	chr1:12187253:A:G	8.78775e-09	0.472903	-1.57389
12187309	chr1:12187309:A:G	9.35136e-09	-1.80822e-10	-1.03883
12187453	chr1:12187453:C:T	1.30976e-08	-1.80822e-10	-0.701914
12187470	chr1:12187470:C:T	5.52158e-09	-1.80822e-10	-1.56568
12187883	chr1:12187883:C:T	1.21707e-09	-1.79788	-1.28002
12187886	chr1:12187886:G:T	7.85577e-09	-1.80822e-10	-1.2131
12188183	chr1:12188183:ATG:A	1.38316e-09	-1.7057	-1.24427
12188234	chr1:12188234:G:C	1.29713e-09	-1.53176	-1.48244
12188368	chr1:12188368:T:A	1.28279e-09	-1.53992	-1.48539
12188446	chr1:12188446:G:A	1.37176e-09	-1.72372	-1.23453
12188470	chr1:12188470:C:T	5.37787e-09	-1.80822e-10	-1.59206
12188501	chr1:12188501:G:A	8.87199e-09	-1.80822e-10	-1.09145
12188628	chr1:12188628:G:A	8.08987e-09	-1.80822e-10	-1.18373
12188682	chr1:12188682:A:T	7.47707e-09	-1.80822e-10	-1.26251
12188885	chr1:12188885:A:G	1.41105e-09	-1.38955	-1.54046
12188974	chr1:12188974:A:G	1.85528e-08	1.11453	-1.46826
12189027	chr1:12189027:C:G	1.35561e-08	-1.80822e-10	-0.667508
12189157	chr1:12189157:C:A	5.57392e-09	-1.80822e-10	-1.55625
12189248	chr1:12189248:C:T	4.40001e-09	-1.79274	-5.85454e-10
12189586	chr1:12189586:A:T	1.35687e-09	-1.3723	-1.59687
12189713	chr1:12189713:G:A	1.17826e-09	-1.51427	-1.59603
12189759	chr1:12189759:C:T	5.47292e-09	-1.80822e-10	-1.57453
12189772	chr1:12189772:A:G	1.23904e-09	-1.5024	-1.55761
12189808	chr1:12189808:G:C	1.22241e-09	-1.50679	-1.56673
12189826	chr1:12189826:A:G	5.56746e-09	-1.80822e-10	-1.55741
12189947	chr1:12189947:T:C	4.40056e-09	-1.79262	-5.85454e-10
12190380	chr1:12190380:G:A	1.38558e-09	-1.37751	-1.57072
12190831	chr1:12190831:T:C	2.35253e-09	-1.78133	-0.637525
12190837	chr1:12190837:T:G	7.21771e-09	-1.80822e-10	-1.29781
12190922	chr1:12190922:C:T	1.30274e-09	-1.63364	-1.37624
12191134	chr1:12191134:T:A	8.96772e-10	-1.78826	-1.59504
12191221	chr1:12191221:T:C	5.47006e-09	-1.80822e-10	-1.57506
12191261	chr1:12191261:G:A	1.32383e-09	-1.45101	-1.54281
12191443	chr1:12191443:C:T	5.67829e-09	-1.5377	-5.85454e-10
12191708	chr1:12191708:T:G	2.30674e-09	-1.47637	-0.962143
12192835	chr1:12192835:C:T	1.60769e-09	-1.2104	-1.58915
12192870	chr1:12192870:G:A	1.72413e-08	-1.80822e-10	-0.427037
12192898	chr1:12192898:T:G	1.59536e-09	-1.22399	-1.58326
12193005	chr1:12193005:G:A	9.30812e-10	-1.79613	-1.54991
12193294	chr1:12193294:T:C	1.75053e-09	-1.11931	-1.59512
12193958	chr1:12193958:T:C	1.47779e-08	-1.80822e-10	-0.581214
12194144	chr1:12194144:G:A	1.78173e-09	-1.10025	-1.59651
12194393	chr1:12194393:G:T	5.4445e-09	-1.80822e-10	-1.57974
12194689	chr1:12194689:G:GA	4.45075e-09	-1.78127	-5.85454e-10
12195501	chr1:12195501:C:G	7.41571e-09	-1.80822e-10	-1.27075
12196114	chr1:12196114:A:G	9.89222e-08	-1.80822e-10	1.31999
12196813	chr1:12196813:G:T	6.98039e-09	-1.80822e-10	-1.33124
12196884	chr1:12196884:C:G	1.99871e-09	-1.12909	-1.45275
12197333	chr1:12197333:A:G	5.76646e-09	-1.80822e-10	-1.52229
12197540	chr1:12197540:GGGAGCATCATCACCCCCATTTTA:G	4.6516e-09	-1.73714	-5.85454e-10
12197599	chr1:12197599:T:C	5.36288e-09	-1.80822e-10	-1.59485
12197712	chr1:12197712:G:A	5.43412e-09	-1.80822e-10	-1.58165
12197796	chr1:12197796:G:C	5.51576e-09	-1.80822e-10	-1.56674
12198046	chr1:12198046:C:T	4.57661e-09	-1.75339	-5.85454e-10
12198174	chr1:12198174:T:C	1.14426e-09	-1.77478	-1.3648
12198231	chr1:12198231:C:T	7.17273e-09	-1.80822e-10	-1.30406
12198784	chr1:12198784:G:A	7.19953e-09	-1.80822e-10	-1.30033
12198884	chr1:12198884:G:T	9.75586e-10	-1.79903	-1.50003
12198972	chr1:12198972:T:G	5.0983e-09	-1.64544	-5.85454e-10
12199316	chr1:12199316:T:C	8.12468e-09	-1.80822e-10	-1.17944
12200280	chr1:12200280:A:G	6.70464e-09	-1.80822e-10	-1.37155
12200342	chr1:12200342:C:T	5.00251e-09	-1.66441	-5.85454e-10
12200682	chr1:12200682:G:GC	6.39467e-09	-1.80822e-10	-1.41888
12200810	chr1:12200810:G:A	5.35652e-09	-1.80822e-10	-1.59603
12201053	chr1:12201053:GA:G	1.04849e-08	-1.80822e-10	-0.92441
12201556	chr1:12201556:T:C	4.89717e-09	-1.68569	-5.85454e-10
12201733	chr1:12201733:T:C	4.45513e-09	-1.61102	-0.169273
12201915	chr1:12201915:A:G	1.01348e-09	-1.7583	-1.50266
12202241	chr1:12202241:G:A	1.18001e-09	-1.79685	-1.31197
12202619	chr1:12202619:C:T	6.52299e-09	-1.80822e-10	-1.39901
12202632	chr1:12202632:G:A	2.5646e-09	-1.708	-0.62455
12202633	chr1:12202633:A:C	3.75264e-09	-1.77676	-0.175124
12202735	chr1:12202735:A:G	3.92277e-09	-1.78625	-0.1213
12202858	chr1:12202858:C:T	1.60965e-08	-1.80822e-10	-0.495746
12203460	chr1:12203460:C:A	4.39779e-09	-1.79325	-5.85454e-10
12203488	chr1:12203488:C:T	2.26531e-09	-1.71977	-0.73686
12203529	chr1:12203529:G:A	5.49054e-09	-1.80822e-10	-1.57132
12203760	chr1:12203760:T:C	1.28259e-09	-1.80009	-1.22538
12203862	chr1:12203862:C:T	1.189e-09	-1.53148	-1.56976
12204166	chr1:12204166:T:C	1.70699e-09	-1.21217	-1.52744
12204265	chr1:12204265:C:G	4.84548e-09	-1.6963	-5.85454e-10
12204298	chr1:12204298:A:G	2.03948e-09	-1.03688	-1.52477
12204404	chr1:12204404:G:A	1.24302e-09	-1.5018	-1.555
12204809	chr1:12204809:C:CA	5.76921e-09	-1.80822e-10	-1.52181
12205019	chr1:12205019:A:G	1.64938e-09	-1.28896	-1.48499
12206396	chr1:12206396:T:C	1.08998e-08	-1.80822e-10	-0.885604
12206555	chr1:12206555:A:G	1.60659e-09	-1.76792	-1.03231
12206599	chr1:12206599:G:T	8.80557e-09	-1.09896	-5.85454e-10
12207208	chr1:12207208:A:G	1.00786e-08	-0.914699	-0.0492356
12207213	chr1:12207213:T:G	4.6888e-09	-1.72917	-5.85454e-10
12207235	chr1:12207235:C:T	3.80033e-09	-1.36953	-0.569726
12207407	chr1:12207407:C:A	8.97632e-10	-1.79559	-1.58675
12207473	chr1:12207473:A:G	5.55329e-09	-1.80822e-10	-1.55996
12207498	chr1:12207498:C:G	3.13314e-08	-1.80822e-10	0.170273
12207942	chr1:12207942:C:T	1.50702e-09	-1.76509	-1.09912
12207966	chr1:12207966:G:GTGAA	5.56358e-09	-1.55811	-5.85454e-10
12208168	chr1:12208168:C:T	5.49593e-09	-1.80822e-10	-1.57034
12208442	chr1:12208442:G:A	2.91582e-09	-1.38663	-0.817568
12208514	chr1:12208514:A:G	1.24395e-09	-1.6741	-1.38195
12208521	chr1:12208521:T:G	5.36098e-09	-1.80822e-10	-1.5952
12208664	chr1:12208664:G:A	3.51989e-09	-1.60463	-0.411287
12209275	chr1:12209275:A:G	1.00366e-09	-1.77211	-1.49858
12209500	chr1:12209500:G:A	5.51732e-09	-1.80822e-10	-1.56645
12209525	chr1:12209525:G:A	5.96733e-09	-1.80822e-10	-1.48805
12209650	chr1:12209650:G:A	5.59434e-09	-1.80822e-10	-1.55259
12209846	chr1:12209846:A:C	5.49906e-09	-1.80822e-10	-1.56977
12209890	chr1:12209890:A:G	1.60203e-09	-1.65358	-1.1495
12210165	chr1:12210165:C:T	1.66051e-09	-1.44017	-1.32706
12210302	chr1:12210302:T:C	6.30247e-09	-1.80822e-10	-1.43341
12210504	chr1:12210504:A:G	6.22026e-09	-1.80822e-10	-1.44653
12210977	chr1:12210977:T:C	5.56371e-09	-1.80822e-10	-1.55808
12211039	chr1:12211039:C:T	7.20751e-09	-1.80822e-10	-1.29922
12211126	chr1:12211126:G:A	9.96492e-10	-1.79168	-1.48618
12211133	chr1:12211133:C:T	5.40695e-09	-1.58666	-5.85454e-10
12211711	chr1:12211711:G:A	2.7635e-08	0.0447375	-5.85454e-10
12212145	chr1:12212145:A:G	5.40032e-09	-1.80822e-10	-1.58789
12212297	chr1:12212297:G:A	5.44877e-09	-1.80822e-10	-1.57896
12212306	chr1:12212306:A:G	1.04906e-08	-1.80822e-10	-0.923869
12212496	chr1:12212496:C:T	1.1697e-08	-0.815016	-5.85454e-10
12212520	chr1:12212520:C:T	6.81107e-09	-1.80822e-10	-1.3558
12213345	chr1:12213345:C:T	2.61175e-09	-1.44691	-0.867414
12213563	chr1:12213563:T:A	1.44173e-09	-1.78654	-1.12196
12213759	chr1:12213759:C:T	2.58173e-09	-1.42445	-0.901433
12214196	chr1:12214196:C:T	3.78117e-08	-1.80822e-10	0.358272
12214862	chr1:12214862:T:C	5.54564e-09	-1.56133	-5.85454e-10
12215463	chr1:12215463:G:C	2.65521e-09	-1.514	-0.783818
12216187	chr1:12216187:C:G	4.83296e-09	-1.69889	-5.85454e-10
12216282	chr1:12216282:C:T	6.61989e-09	-1.80822e-10	-1.38427
12216926	chr1:12216926:CA:C	1.95558e-09	-1.29456	-1.3091
12217081	chr1:12217081:C:G	4.68389e-09	-1.73022	-5.85454e-10
12217564	chr1:12217564:G:A	1.26131e-08	-1.80822e-10	-0.739614
12217607	chr1:12217607:C:G	4.42392e-09	-1.05965	-0.727674
12217746	chr1:12217746:G:A	5.64095e-09	-1.80822e-10	-1.54429
12218398	chr1:12218398:G:T	7.63031e-09	-1.80822e-10	-1.24222
12218493	chr1:12218493:T:C	9.0648e-09	-1.76983	0.699886
12218875	chr1:12218875:A:G	9.02876e-10	-1.80045	-1.57607
12219261	chr1:12219261:G:C	1.26111e-09	-1.73812	-1.30424
12219524	chr1:12219524:T:C	5.27388e-09	-0.538081	-1.0735
12219976	chr1:12219976:A:G	5.09252e-09	-1.51054	-0.136036
12220353	chr1:12220353:G:A	1.25088e-09	-1.74685	-1.30365
12220374	chr1:12220374:T:G	5.35207e-09	-1.80822e-10	-1.59686
12220950	chr1:12220950:G:A	7.00706e-09	-1.80822e-10	-1.32743
12221147	chr1:12221147:G:C	7.23438e-09	-1.80822e-10	-1.2955
12221667	chr1:12221667:C:T	6.77243e-09	-1.80822e-10	-1.36149
12222065	chr1:12222065:G:T	3.83269e-09	-1.20332	-0.727461
12222124	chr1:12222124:A:G	4.50884e-09	-1.76831	-5.85454e-10
12222722	chr1:12222722:A:G	1.90908e-08	-1.80822e-10	-0.32514
12222814	chr1:12222814:T:A	5.57882e-09	-1.80822e-10	-1.55537
12223605	chr1:12223605:G:A	5.54245e-09	-1.80822e-10	-1.56191
12223738	chr1:12223738:G:A	4.36416e-09	-1.80092	-5.85454e-10
12223842	chr1:12223842:G:A	1.2447e-09	-1.76027	-1.29518
12223904	chr1:12223904:G:A	1.10463e-09	-1.72936	-1.44547
12223995	chr1:12223995:C:T	3.12911e-09	-1.05801	-1.07558
12224083	chr1:12224083:G:T	1.0114e-08	-1.80822e-10	-0.960426
12224486	chr1:12224486:G:T	7.34213e-09	-1.80822e-10	-1.28072
12224797	chr1:12224797:C:T	5.36237e-09	-1.80822e-10	-1.59494
12225164	chr1:12225164:C:T	2.44335e-09	-1.80017	-0.580809
12225595	chr1:12225595:T:C	2.99191e-09	-1.64862	-0.529811
12226072	chr1:12226072:C:T	1.03494e-08	-0.937419	-5.85454e-10
12226076	chr1:12226076:T:G	5.54381e-09	-1.80822e-10	-1.56166
12226407	chr1:12226407:T:C	1.16922e-09	-1.55824	-1.55977
12226582	chr1:12226582:C:T	2.23018e-09	-1.64203	-0.830233
12226592	chr1:12226592:G:A	4.57359e-09	-1.75405	-5.85454e-10
12226714	chr1:12226714:C:T	5.72065e-09	-1.80822e-10	-1.53026
12226788	chr1:12226788:A:G	5.47414e-09	-1.80822e-10	-1.57431
12226870	chr1:12226870:T:C	9.6666e-10	-1.71612	-1.59214
12226881	chr1:12226881:C:T	2.69189e-09	-1.80087	-0.483237
12226958	chr1:12226958:A:G	1.02204e-09	-1.66183	-1.59071
12227213	chr1:12227213:T:C	3.14875e-09	-1.7954	-0.331943
12227480	chr1:12227480:T:C	5.44563e-09	-1.80822e-10	-1.57953
12227560	chr1:12227560:G:A	3.15456e-09	-1.7077	-0.417794
12228019	chr1:12228019:C:T	5.67182e-09	-1.80822e-10	-1.53884
12228812	chr1:12228812:C:T	1.14388e-09	-1.63035	-1.50957
12228878	chr1:12228878:C:T	9.94417e-10	-1.76614	-1.51381
12228965	chr1:12228965:G:A	5.93243e-09	-1.49391	-5.85454e-10
12228995	chr1:12228995:G:T	6.02602e-09	-1.80822e-10	-1.47826
12229081	chr1:12229081:T:C	3.35988e-09	-1.66701	-0.395428
12229300	chr1:12229300:A:G	5.35305e-09	-1.80822e-10	-1.59668
12229378	chr1:12229378:T:G	1.00955e-09	-1.69643	-1.56841
12229410	chr1:12229410:A:T	1.26406e-09	-1.46513	-1.57489
12231073	chr1:12231073:T:C	5.35753e-09	-1.80822e-10	-1.59584
12231244	chr1:12231244:A:T	6.58055e-09	-1.80822e-10	-1.39023
12231277	chr1:12231277:T:G	9.32703e-09	-1.80822e-10	-1.04143
12231720	chr1:12231720:G:A	2.29559e-08	-0.140771	-5.85454e-10
12231765	chr1:12231765:G:A	3.48343e-09	-1.74474	-0.281591
12232056	chr1:12232056:A:T	1.00585e-08	-1.80822e-10	-0.965928
12232414	chr1:12232414:G:A	8.42274e-09	-1.73353	0.590116
12233329	chr1:12233329:A:G	7.77848e-09	-1.22299	-5.85454e-10
12233555	chr1:12233555:G:A	1.03133e-09	-1.65206	-1.59144
12233887	chr1:12233887:AAAT:A	1.7398e-08	-1.80822e-10	-0.417991
12233940	chr1:12233940:T:C	3.05001e-08	-1.80822e-10	0.143382
12233972	chr1:12233972:C:T	5.84197e-09	-1.80822e-10	-1.50928
12234188	chr1:12234188:T:C	7.16619e-09	-1.80822e-10	-1.30497
12235131	chr1:12235131:T:C	8.45318e-09	-1.60635	0.466541
12235154	chr1:12235154:A:C	5.90998e-09	-1.4977	-5.85454e-10
12235239	chr1:12235239:C:T	8.25932e-09	-1.80822e-10	-1.163
12235260	chr1:12235260:C:T	6.14737e-09	-1.80822e-10	-1.45832
12235680	chr1:12235680:A:G	6.51175e-09	-1.80822e-10	-1.40074
12235685	chr1:12235685:CTTCCTT:C	5.73273e-09	-1.52815	-5.85454e-10
12236369	chr1:12236369:T:C	1.22683e-09	-1.78395	-1.28596
12236375	chr1:12236375:T:C	6.46265e-09	-1.80822e-10	-1.40831
12236424	chr1:12236424:A:G	1.53864e-08	-1.80822e-10	-0.54086
12237095	chr1:12237095:G:A	5.05714e-09	-1.62411	-0.0294406
12238360	chr1:12238360:C:T	1.93358e-09	-1.02159	-1.59338
12238412	chr1:12238412:T:C	5.43406e-09	-1.80822e-10	-1.58166
12238510	chr1:12238510:T:C	4.72712e-09	-1.72103	-5.85454e-10
12238801	chr1:12238801:G:A	4.29024e-09	-1.51968	-0.298329
12238912	chr1:12238912:C:T	5.66972e-09	-1.80822e-10	-1.53921
12239394	chr1:12239394:C:T	2.91656e-09	-1.77327	-0.430671
12239417	chr1:12239417:G:A	5.46463e-09	-1.80822e-10	-1.57605
12239947	chr1:12239947:A:G	5.98587e-09	-1.80037	0.315424
12240706	chr1:12240706:C:T	5.36111e-09	-1.80822e-10	-1.59518
12241232	chr1:12241232:C:T	5.84157e-09	-1.50935	-5.85454e-10
12241737	chr1:12241737:G:A	5.68365e-09	-1.80822e-10	-1.53675
12242330	chr1:12242330:G:A	3.19705e-09	-1.64003	-0.472091
12242348	chr1:12242348:C:T	5.90851e-09	-1.80822e-10	-1.49795
12242644	chr1:12242644:G:C	5.3712e-09	-1.80822e-10	-1.5933
12243231	chr1:12243231:G:A	1.37952e-09	-1.6792	-1.27341
12243865	chr1:12243865:C:T	5.36174e-09	-1.80822e-10	-1.59506
12243944	chr1:12243944:C:A	5.36203e-09	-1.80822e-10	-1.59501
12244024	chr1:12244024:C:T	2.61035e-08	-1.80822e-10	-0.0122761
12244042	chr1:12244042:T:C	5.36171e-09	-1.80822e-10	-1.59506
12244587	chr1:12244587:C:T	6.96775e-09	-1.80822e-10	-1.33305
12244637	chr1:12244637:A:G	5.43328e-09	-1.5818	-5.85454e-10
12245229	chr1:12245229:G:A	3.93974e-09	-1.77229	-0.13094
12245467	chr1:12245467:T:A	6.19638e-09	-1.80822e-10	-1.45038
12246138	chr1:12246138:G:A	6.19399e-09	-1.80822e-10	-1.45077
12246463	chr1:12246463:C:T	5.65599e-09	-1.80822e-10	-1.54163
12246557	chr1:12246557:T:C	1.95324e-09	-1.59859	-1.00626
12246677	chr1:12246677:T:G	1.62553e-09	-1.65216	-1.13635
12247163	chr1:12247163:C:T	4.43545e-09	-1.78472	-5.85454e-10
12247263	chr1:12247263:A:G	7.09481e-09	-1.80822e-10	-1.31498
12247750	chr1:12247750:C:T	2.251e-09	-1.65565	-0.807325
12247772	chr1:12247772:C:T	2.67845e-09	-1.61052	-0.678591
12247811	chr1:12247811:C:T	4.42517e-09	-1.78704	-5.85454e-10
12247873	chr1:12247873:T:A	4.99926e-09	-1.66506	-5.85454e-10
12248568	chr1:12248568:C:T	8.48566e-09	-1.13597	-5.85454e-10
12249306	chr1:12249306:G:C	5.35524e-09	-1.80822e-10	-1.59627
12249421	chr1:12249421:A:G	1.54993e-08	-0.533552	-5.85454e-10
12249654	chr1:12249654:T:C	5.91713e-09	-1.80822e-10	-1.4965
12249867	chr1:12249867:A:G	4.03492e-09	-1.53196	-0.347403
12250165	chr1:12250165:A:G	5.54265e-09	-1.80822e-10	-1.56187
12250211	chr1:12250211:T:A	4.09235e-09	-1.59442	-0.270813
12250284	chr1:12250284:A:G	5.37262e-09	-1.80822e-10	-1.59303
12250417	chr1:12250417:C:G	5.3716e-09	-1.80822e-10	-1.59322
12250612	chr1:12250612:A:G	4.6747e-09	-1.73218	-5.85454e-10
12250918	chr1:12250918:G:A	5.47119e-09	-1.80822e-10	-1.57485
12251244	chr1:12251244:C:G	5.4638e-09	-1.80822e-10	-1.5762
12251906	chr1:12251906:G:C	5.42818e-09	-1.80822e-10	-1.58274
12251989	chr1:12251989:G:A	1.40754e-09	-1.79421	-1.13829
12252041	chr1:12252041:G:A	2.97416e-08	-1.80822e-10	0.1182
12252928	chr1:12252928:A:G	3.07969e-09	-1.56488	-0.584639
12253218	chr1:12253218:T:G	2.85209e-09	-1.54602	-0.680272
12253402	chr1:12253402:C:T	1.28624e-08	-1.80822e-10	-0.720036
12254192	chr1:12254192:A:T	4.30179e-09	-1.55384	-0.261472
12254241	chr1:12254241:C:G	3.93494e-09	-1.55933	-0.34512
12254502	chr1:12254502:A:C	1.55156e-08	-1.80822e-10	-0.532503
12254721	chr1:12254721:G:A	2.09847e-08	-1.80822e-10	-0.230555
12254821	chr1:12254821:C:A	1.22585e-09	-1.78346	-1.28725
12254839	chr1:12254839:T:C	5.39094e-09	-1.80822e-10	-1.58963
12255614	chr1:12255614:T:C	2.79402e-09	-1.56025	-0.686616
12255884	chr1:12255884:G:A	1.54287e-08	-1.80822e-10	-0.538116
12256022	chr1:12256022:A:G	5.59986e-09	-1.69194	0.140335
12256314	chr1:12256314:G:T	4.13195e-09	-1.63488	-0.220716
12256336	chr1:12256336:G:A	2.83794e-08	-1.80822e-10	0.0713154
12256375	chr1:12256375:G:A	9.44044e-09	-1.80822e-10	-1.02934
12256527	chr1:12256527:A:G	2.50727e-09	-1.56514	-0.790014
12256580	chr1:12256580:C:T	4.67067e-09	-1.73304	-5.85454e-10
12256794	chr1:12256794:G:A	3.47308e-09	-1.61666	-0.412645
12257235	chr1:12257235:T:C	5.43692e-09	-1.80822e-10	-1.58113
12257778	chr1:12257778:T:TG	2.20338e-09	-1.80081	-0.683538
12257968	chr1:12257968:T:C	1.09024e-08	-1.80822e-10	-0.885361
12257970	chr1:12257970:A:G	1.09459e-08	-1.80822e-10	-0.881382
12258870	chr1:12258870:A:G	5.51096e-09	-1.80822e-10	-1.56761
12259134	chr1:12259134:T:C	2.37584e-09	-1.68833	-0.720664
12259187	chr1:12259187:C:T	8.30947e-09	-1.15695	-5.85454e-10
12259188	chr1:12259188:C:T	4.37054e-09	-1.80083	0.00137456
12259318	chr1:12259318:TA:T	6.36898e-09	-1.80822e-10	-1.42291
12259542	chr1:12259542:A:G	8.30886e-09	-1.80822e-10	-1.15702
12259675	chr1:12259675:G:A	7.82987e-09	-1.80822e-10	-1.2164
12259937	chr1:12259937:G:T	1.44368e-08	-1.80822e-10	-0.604565
12260158	chr1:12260158:T:TGGGACTAC	6.97954e-09	-1.80822e-10	-1.33136
12260166	chr1:12260166:C:T	6.5742e-09	-1.80822e-10	-1.39119
12260216	chr1:12260216:G:A	2.8802e-09	-1.46946	-0.747028
12260892	chr1:12260892:T:G	3.40231e-09	-1.41951	-0.630383
12261561	chr1:12261561:C:T	5.4162e-09	-1.80822e-10	-1.58495
12262162	chr1:12262162:G:A	5.46282e-09	-1.80822e-10	-1.57638
12262711	chr1:12262711:T:C	6.1594e-09	-1.80822e-10	-1.45637
12262993	chr1:12262993:T:G	7.45377e-09	-1.80822e-10	-1.26563
12263144	chr1:12263144:C:T	3.37787e-09	-1.34483	-0.712276
12264361	chr1:12264361:G:A	1.16537e-08	-0.818727	-5.85454e-10
12264518	chr1:12264518:A:G	3.00175e-08	-1.80822e-10	0.127434
12264678	chr1:12264678:C:T	1.12939e-08	-1.80822e-10	-0.850088
12264715	chr1:12264715:A:G	2.78938e-09	-1.53144	-0.71709
12265147	chr1:12265147:T:C	9.16385e-10	-1.76527	-1.5964
12265176	chr1:12265176:C:T	5.44103e-09	-1.80822e-10	-1.58038
12267219	chr1:12267219:G:C	2.27634e-09	-1.57077	-0.881003
12267224	chr1:12267224:A:G	5.42397e-09	-1.80822e-10	-1.58352
12267724	chr1:12267724:A:C	5.4225e-09	-1.80822e-10	-1.58379
12268305	chr1:12268305:A:G	2.72292e-09	-1.51369	-0.758956
12268347	chr1:12268347:G:T	5.42258e-09	-1.80822e-10	-1.58378
12268349	chr1:12268349:A:G	6.01853e-09	-1.80822e-10	-1.4795
12268670	chr1:12268670:C:T	2.17368e-08	-1.80822e-10	-0.195342
12269238	chr1:12269238:C:T	1.07792e-09	-1.60279	-1.59652
12270231	chr1:12270231:C:T	1.17724e-08	-1.80822e-10	-0.808593
12270620	chr1:12270620:T:TC	4.61834e-09	-1.61363	-0.13068
12270966	chr1:12270966:ACT:A	1.1285e-09	-1.79458	-1.35888
12271558	chr1:12271558:G:A	3.37049e-09	-1.76865	-0.290635
12271664	chr1:12271664:C:A	5.35224e-09	-1.80822e-10	-1.59683
12271896	chr1:12271896:C:T	8.85869e-09	-1.80822e-10	-1.09295
12271906	chr1:12271906:G:C	5.88319e-09	-1.80822e-10	-1.50225
12271954	chr1:12271954:A:G	2.94495e-09	-1.4845	-0.709759
12272449	chr1:12272449:AATTAGT:A	1.89795e-09	-1.03685	-1.59673
12272654	chr1:12272654:T:C	4.61969e-09	-1.74402	-5.85454e-10
12272946	chr1:12272946:A:G	1.02234e-08	-1.80822e-10	-0.949664
12273030	chr1:12273030:C:T	5.92326e-09	-1.80822e-10	-1.49546
12273330	chr1:12273330:T:C	5.37026e-09	-1.80822e-10	-1.59347
12273748	chr1:12273748:C:T	1.38346e-08	-1.80822e-10	-0.647174
12274366	chr1:12274366:G:A	5.60096e-09	-1.80822e-10	-1.55141
12274547	chr1:12274547:A:G	3.78189e-09	-1.64543	-0.298696
12274941	chr1:12274941:A:G	6.37424e-09	-1.3052	-0.116879
12275284	chr1:12275284:A:G	2.00492e-09	-1.41217	-1.16658
12276090	chr1:12276090:T:C	5.52808e-09	-1.7062	0.141694
12276760	chr1:12276760:C:G	6.18121e-09	-1.80822e-10	-1.45283
12277959	chr1:12277959:C:T	5.56308e-09	-1.80822e-10	-1.5582
12278152	chr1:12278152:G:A	6.03472e-08	-1.80822e-10	0.825768
12278683	chr1:12278683:A:G	4.196e-09	-1.65501	-0.185208
12279562	chr1:12279562:A:T	1.17555e-09	-1.51576	-1.59686
12280047	chr1:12280047:CAG:C	9.1874e-10	-1.77063	-1.58847
12280531	chr1:12280531:C:G	1.33949e-08	-1.80822e-10	-0.679474
12280538	chr1:12280538:C:G	1.86002e-09	-1.79299	-0.860764
12280746	chr1:12280746:C:A	8.20338e-09	-1.80822e-10	-1.1698
12280989	chr1:12280989:G:A	4.6966e-08	0.575077	-5.85454e-10
12280991	chr1:12280991:A:G	1.07073e-09	-1.62698	-1.57903
12281232	chr1:12281232:C:T	2.86526e-08	-1.80822e-10	0.0808979
12281471	chr1:12281471:T:C	1.58955e-09	-1.79839	-1.01251
12281650	chr1:12281650:T:C	2.96192e-09	-1.80106	-0.387448
12281701	chr1:12281701:C:T	2.43037e-08	-1.80822e-10	-0.0837164
12281966	chr1:12281966:T:C	9.82594e-09	-1.80822e-10	-0.989321
12282127	chr1:12282127:G:A	1.80556e-09	-1.80032	-0.883153
12282492	chr1:12282492:G:A	5.52681e-09	-1.80822e-10	-1.56474
12282542	chr1:12282542:T:G	8.32379e-09	-1.80822e-10	-1.15523
12282624	chr1:12282624:G:A	1.48859e-09	-1.7972	-1.07931
12282933	chr1:12282933:G:A	8.25633e-09	-1.16337	-5.85454e-10
12285224	chr1:12285224:T:G	8.20284e-09	-1.80822e-10	-1.16987
12285429	chr1:12285429:T:C	4.95372e-09	-1.52795	-0.14626
12285681	chr1:12285681:T:C	4.20802e-08	0.46523	-5.85454e-10
12285881	chr1:12285881:C:T	5.98666e-09	-1.80822e-10	-1.48481
12285968	chr1:12285968:CTT:C	4.37105e-09	-1.79934	-5.85454e-10
12286232	chr1:12286232:C:T	5.55289e-09	-1.80822e-10	-1.56003
12286439	chr1:12286439:G:A	4.54818e-09	-1.6099	-0.149716
12286651	chr1:12286651:AG:A	9.63589e-09	-1.80822e-10	-1.00885
12286878	chr1:12286878:T:C	5.81971e-09	-1.80822e-10	-1.5131
12287281	chr1:12287281:G:A	8.00451e-09	-1.80822e-10	-1.19434
12287330	chr1:12287330:T:C	9.04609e-09	-1.80822e-10	-1.07201
12287331	chr1:12287331:T:C	9.03555e-09	-1.80822e-10	-1.07318
12288006	chr1:12288006:C:T	6.24426e-08	-1.80822e-10	0.8599
12289057	chr1:12289057:T:G	8.54414e-09	-1.80822e-10	-1.1291
12289313	chr1:12289313:A:G	1.31763e-08	-1.80822e-10	-0.695924
12290071	chr1:12290071:C:A	8.86448e-09	-1.80822e-10	-1.09229
12293815	chr1:12293815:T:C	2.60671e-09	-1.63896	-0.677297
12293816	chr1:12293816:G:A	4.72436e-09	-1.62533	-0.0962856
12294250	chr1:12294250:C:T	7.43567e-09	-1.80822e-10	-1.26806
12295076	chr1:12295076:GC:G	5.35827e-09	-1.80822e-10	-1.59571
12295437	chr1:12295437:T:C	7.84234e-09	-1.80822e-10	-1.21481
12296511	chr1:12296511:A:G	6.96694e-09	-1.33317	-5.85454e-10
12297451	chr1:12297451:G:A	5.93703e-09	-1.80822e-10	-1.49314
12298111	chr1:12298111:G:A	8.17956e-09	-1.80822e-10	-1.17271
12298194	chr1:12298194:C:T	4.76652e-08	-1.80822e-10	0.589854
12298850	chr1:12298850:TC:T	4.63077e-09	-1.68595	-0.0556772
12299618	chr1:12299618:G:A	5.43804e-09	-1.80822e-10	-1.58093
12299815	chr1:12299815:C:T	2.88136e-09	-1.63282	-0.583265
12300003	chr1:12300003:T:G	5.41035e-09	-1.80822e-10	-1.58603
12300008	chr1:12300008:G:A	5.35402e-09	-1.80822e-10	-1.5965
12300714	chr1:12300714:A:C	2.11686e-09	-1.40711	-1.1173
12301069	chr1:12301069:G:A	1.96816e-08	-1.80822e-10	-0.294661
12301413	chr1:12301413:C:T	2.11993e-08	-1.80822e-10	-0.22038
12301719	chr1:12301719:G:A	7.83171e-09	-1.80822e-10	-1.21617
12302567	chr1:12302567:G:C	5.56163e-09	-1.80822e-10	-1.55846
12302783	chr1:12302783:T:C	8.17388e-09	-1.80822e-10	-1.1734
12303202	chr1:12303202:C:T	1.1306e-08	-1.80822e-10	-0.849014
12303754	chr1:12303754:C:T	1.62148e-09	-1.70253	-1.08847
12304175	chr1:12304175:C:T	9.08545e-10	-1.79618	-1.57408
12305305	chr1:12305305:C:G	4.38557e-09	-1.79603	-5.85454e-10
12306367	chr1:12306367:A:G	1.42892e-08	-1.80822e-10	-0.614842
12306403	chr1:12306403:A:G	4.48335e-09	-1.77398	-5.85454e-10
12306451	chr1:12306451:G:A	4.54452e-09	-1.54552	-0.214904
12306653	chr1:12306653:A:G	1.27602e-08	-1.80822e-10	-0.728016
12306755	chr1:12306755:C:T	5.89416e-09	-1.50039	-5.85454e-10
12307109	chr1:12307109:A:C	1.9295e-09	-1.78263	-0.834458
12307781	chr1:12307781:C:T	2.79542e-09	-1.68591	-0.560459
12308279	chr1:12308279:A:C	1.43066e-09	-1.32091	-1.59531
12308878	chr1:12308878:C:T	9.86542e-09	-1.80822e-10	-0.985311
12309732	chr1:12309732:A:G	4.689e-09	-1.72913	-5.85454e-10
12309938	chr1:12309938:T:G	2.07003e-08	-1.80822e-10	-0.244199
12310100	chr1:12310100:AC:A	3.82712e-09	-1.58161	-0.350625
12310149	chr1:12310149:A:G	5.66842e-09	-1.80822e-10	-1.53944
12310235	chr1:12310235:G:GCA	1.87003e-09	-1.63638	-1.01201
12311750	chr1:12311750:G:A	4.71452e-09	-1.66448	-0.0592147
12312225	chr1:12312225:T:C	1.76525e-09	-1.78533	-0.920727
12313208	chr1:12313208:G:A	2.63235e-08	-0.00388424	-5.85454e-10
12313440	chr1:12313440:C:T	5.77294e-09	-1.80822e-10	-1.52117
12313545	chr1:12313545:G:A	5.71147e-09	-1.80822e-10	-1.53187
12313691	chr1:12313691:C:T	2.66738e-09	-1.33561	-0.957636
12314005	chr1:12314005:A:T	1.59017e-09	-1.69014	-1.12036
12315257	chr1:12315257:A:G	5.31081e-09	-1.6046	-5.85454e-10
12315549	chr1:12315549:C:T	1.33806e-08	-1.80822e-10	-0.680538
12315725	chr1:12315725:A:G	1.6772e-09	-1.7169	-1.04032
12315880	chr1:12315880:G:T	6.57534e-09	-1.80822e-10	-1.39102
12315902	chr1:12315902:C:T	6.47419e-09	-1.40658	5.94286e-05
12316573	chr1:12316573:T:C	6.19928e-09	-1.80822e-10	-1.44991
12316574	chr1:12316574:G:T	6.19814e-09	-1.80822e-10	-1.4501
12316722	chr1:12316722:T:G	1.86287e-09	-1.73118	-0.921055
12317399	chr1:12317399:G:T	5.81141e-09	-1.80822e-10	-1.51452
12317650	chr1:12317650:C:T	5.35292e-09	-1.80822e-10	-1.5967
12318000	chr1:12318000:G:A	4.39523e-09	-1.79383	-5.85454e-10
12318403	chr1:12318403:A:G	1.55671e-08	-1.80822e-10	-0.52919
12318614	chr1:12318614:T:C	8.48848e-09	-1.80822e-10	-1.13564
12319001	chr1:12319001:A:G	1.00052e-08	-0.971247	-5.85454e-10
12319732	chr1:12319732:A:C	2.1302e-09	-1.77414	-0.743986
12319831	chr1:12319831:A:G	5.60089e-09	-1.80822e-10	-1.55142
12319924	chr1:12319924:G:A	1.1322e-09	-1.59177	-1.55842
12320158	chr1:12320158:T:C	6.74491e-09	-1.80822e-10	-1.36556
12320286	chr1:12320286:C:A	1.94827e-09	-1.05319	-1.55422
12320292	chr1:12320292:G:T	6.28731e-09	-1.31617	-0.119639
12320381	chr1:12320381:C:T	3.09719e-09	-0.945107	-1.19875
12322968	chr1:12322968:CAG:C	5.89891e-09	-1.74003	0.240448
12323150	chr1:12323150:G:A	5.44416e-09	-1.80822e-10	-1.5798
12323193	chr1:12323193:C:T	5.35874e-09	-1.80822e-10	-1.59562
12323203	chr1:12323203:G:T	9.48159e-09	-1.80822e-10	-1.025
12324249	chr1:12324249:T:C	5.49711e-09	-1.80822e-10	-1.57012
12324315	chr1:12324315:T:C	1.08821e-08	-1.80822e-10	-0.88723
12324418	chr1:12324418:CGATT:TGATT	1.16436e-08	-1.80822e-10	-0.819591
12324673	chr1:12324673:C:T	4.31063e-09	-1.70947	-0.103795
12324953	chr1:12324953:A:C	2.01567e-08	-1.80822e-10	-0.270808
12325107	chr1:12325107:A:T	5.40862e-09	-1.73493	0.148581
12325344	chr1:12325344:C:T	6.82819e-09	-1.80822e-10	-1.35329
12325509	chr1:12325509:T:C	2.39311e-09	-1.76322	-0.638532
12326496	chr1:12326496:G:A	4.78508e-09	-1.51287	-0.195971
12326527	chr1:12326527:G:A	5.79372e-09	-1.80822e-10	-1.51757
12327007	chr1:12327007:C:CCT	4.33578e-09	-1.5871	-0.220343
12327489	chr1:12327489:C:T	5.68027e-09	-1.80822e-10	-1.53735
12327709	chr1:12327709:C:T	2.17566e-08	-1.80822e-10	-0.194431
12327866	chr1:12327866:A:C	5.71442e-09	-1.80822e-10	-1.53135
12328043	chr1:12328043:G:C	5.50057e-09	-1.80822e-10	-1.5695
12328056	chr1:12328056:G:A	4.94487e-09	-1.72176	0.0457644
12328674	chr1:12328674:G:A	5.35372e-09	-1.80822e-10	-1.59655
12328908	chr1:12328908:G:A	6.24442e-09	-1.80822e-10	-1.44266
12329256	chr1:12329256:C:T	4.72112e-09	-1.56094	-0.161364
12329311	chr1:12329311:C:T	4.34067e-09	-1.80111	-0.00520571
12329394	chr1:12329394:A:G	5.97731e-09	-1.80822e-10	-1.48638
12329896	chr1:12329896:T:C	6.90057e-09	-1.70349	0.360752
12330102	chr1:12330102:T:C	6.46839e-09	-1.70981	0.30239
12330564	chr1:12330564:A:G	5.92967e-09	-1.80822e-10	-1.49438
12330613	chr1:12330613:G:T	1.02445e-09	-1.68226	-1.56793
12330944	chr1:12330944:C:G	6.55056e-09	-1.6752	0.280403
12331304	chr1:12331304:A:G	7.19629e-09	-1.30078	-5.85454e-10
12331414	chr1:12331414:T:C	4.6844e-09	-1.7148	-0.0153125
12331896	chr1:12331896:T:C	2.79126e-09	-1.79	-0.457857
12332730	chr1:12332730:T:C	2.05607e-08	-1.80822e-10	-0.250966
12332948	chr1:12332948:T:C	5.68144e-09	-1.71082	0.173673
12333067	chr1:12333067:C:T	6.05393e-09	-1.80822e-10	-1.47364
12333278	chr1:12333278:G:A	1.59633e-08	-1.80822e-10	-0.504053
12333405	chr1:12333405:C:T	5.77509e-09	-1.80822e-10	-1.52079
12334637	chr1:12334637:T:C	3.23263e-09	-1.8006	-0.30045
12334725	chr1:12334725:C:T	6.89573e-09	-1.80822e-10	-1.34345
12335082	chr1:12335082:T:C	1.31498e-08	-1.80822e-10	-0.697938
12335194	chr1:12335194:G:A	6.8039e-09	-1.80822e-10	-1.35685
12335356	chr1:12335356:C:T	1.85931e-09	-1.44346	-1.21068
12335566	chr1:12335566:T:C	5.73185e-09	-1.80822e-10	-1.52831
12336648	chr1:12336648:A:C	1.13583e-09	-1.5505	-1.59648
12338356	chr1:12338356:T:G	1.97393e-09	-1.73502	-0.859305
12338547	chr1:12338547:A:G	5.55567e-09	-1.80822e-10	-1.55953
12339342	chr1:12339342:T:C	1.03638e-09	-1.7858	-1.45281
12340522	chr1:12340522:T:C	4.82256e-09	-1.66425	-0.0367962
12341169	chr1:12341169:C:G	5.60975e-09	-1.80822e-10	-1.54984
12342218	chr1:12342218:G:T	4.08648e-09	-1.6682	-0.198466
12343129	chr1:12343129:C:G	4.36286e-09	-1.80122	-5.85454e-10
12343589	chr1:12343589:G:A	4.36382e-09	-1.801	-5.85454e-10
12343748	chr1:12343748:C:T	5.36654e-09	-1.59416	-5.85454e-10
12343830	chr1:12343830:G:T	2.49334e-08	-1.80822e-10	-0.0581391
12344272	chr1:12344272:C:T	6.8243e-09	-1.35386	-5.85454e-10
12344414	chr1:12344414:A:G	6.02335e-09	-1.80822e-10	-1.4787
12344932	chr1:12344932:CCAAA:C	4.54873e-09	-1.7595	-5.85454e-10
12344984	chr1:12344984:A:G	1.52047e-09	-1.80127	-1.05406
12345114	chr1:12345114:T:C	6.27239e-09	-1.80822e-10	-1.43819
12345123	chr1:12345123:C:T	1.19929e-08	-1.80822e-10	-0.790035
12345158	chr1:12345158:A:G	5.85675e-09	-1.80822e-10	-1.50675
12345680	chr1:12345680:A:G	5.45615e-09	-1.80822e-10	-1.5776
12345988	chr1:12345988:C:T	1.5808e-09	-1.79074	-1.02568
12346055	chr1:12346055:G:C	7.32868e-09	-1.6488	0.366252
12346607	chr1:12346607:T:C	4.43249e-09	-1.78539	-5.85454e-10
12346805	chr1:12346805:C:G	5.1658e-09	-1.57215	-0.0601323
12346861	chr1:12346861:T:A	8.34712e-09	-1.15243	-5.85454e-10
12346872	chr1:12346872:A:G	6.93004e-09	-1.74489	0.406412
12346877	chr1:12346877:A:G	4.38025e-09	-1.79724	-5.85454e-10
12346882	chr1:12346882:A:T	8.02425e-09	-1.19188	-5.85454e-10
12347224	chr1:12347224:G:T	2.00772e-08	-1.80822e-10	-0.27476
12347331	chr1:12347331:C:T	1.9106e-08	-1.80822e-10	-0.324346
12347515	chr1:12347515:T:C	5.5724e-09	-1.80822e-10	-1.55652
12348017	chr1:12348017:T:C	4.36304e-09	-1.80118	-5.85454e-10
12348078	chr1:12348078:A:G	6.44679e-09	-1.80822e-10	-1.41076
12349692	chr1:12349692:C:T	5.96419e-09	-1.80822e-10	-1.48857
12349743	chr1:12349743:T:C	2.87526e-09	-1.73091	-0.487292
12349887	chr1:12349887:A:G	5.83501e-09	-1.80822e-10	-1.51047
12350254	chr1:12350254:T:C	5.56337e-09	-1.58557	0.0274301
12350310	chr1:12350310:A:G	7.98447e-09	-1.70349	0.506638
12350630	chr1:12350630:T:C	7.64687e-09	-1.7821	0.542047
12350774	chr1:12350774:CA:C	7.19991e-09	-1.80822e-10	-1.30028
12350790	chr1:12350790:T:C	1.90318e-08	-1.80822e-10	-0.328234
12351268	chr1:12351268:G:C	5.3773e-09	-1.80822e-10	-1.59216
12351412	chr1:12351412:TC:T	5.67536e-09	-1.80822e-10	-1.53821
12351580	chr1:12351580:G:A	4.38381e-09	-1.79643	-5.85454e-10
12351648	chr1:12351648:A:G	1.43174e-09	-1.62068	-1.29478
12351677	chr1:12351677:C:T	6.03645e-09	-1.80822e-10	-1.47653
12351733	chr1:12351733:A:G	8.43969e-09	-1.74641	0.605008
12352455	chr1:12352455:G:C	5.36329e-09	-1.80822e-10	-1.59477
12352590	chr1:12352590:G:A	4.36495e-09	-1.80074	-5.85454e-10
12352742	chr1:12352742:T:A	3.78119e-09	-1.79993	-0.144375
12353084	chr1:12353084:C:A	4.46145e-09	-1.77887	-5.85454e-10
12353413	chr1:12353413:G:T	5.39227e-09	-1.80822e-10	-1.58938
12353808	chr1:12353808:ATAT:A	5.4779e-09	-1.80822e-10	-1.57362
12353912	chr1:12353912:A:G	3.85512e-08	-1.80822e-10	0.377639
12354802	chr1:12354802:T:C	1.18458e-08	-0.802372	-5.85454e-10
12354830	chr1:12354830:G:A	1.92363e-08	-1.80822e-10	-0.317549
12355204	chr1:12355204:T:TC	5.35762e-09	-1.80822e-10	-1.59583
12356596	chr1:12356596:A:G	5.61644e-09	-1.80822e-10	-1.54865
12356912	chr1:12356912:C:T	3.78657e-08	-1.80822e-10	0.359699
12357037	chr1:12357037:A:G	7.27965e-09	-1.68055	0.391286
12357299	chr1:12357299:A:G	4.37568e-09	-1.79828	-5.85454e-10
12358644	chr1:12358644:C:T	9.08215e-10	-1.79482	-1.5758
12358984	chr1:12358984:T:C	6.97687e-09	-1.68237	0.350626
12359758	chr1:12359758:G:A	7.18447e-09	-1.80822e-10	-1.30243
12360410	chr1:12360410:G:A	8.96487e-09	-1.08103	-5.85454e-10
12360648	chr1:12360648:A:C	5.91007e-09	-1.80822e-10	-1.49769
12360953	chr1:12360953:A:G	1.38129e-09	-1.44017	-1.51115
12361482	chr1:12361482:G:A	5.7932e-09	-1.80822e-10	-1.51766
12361493	chr1:12361493:C:T	4.43669e-09	-1.78444	-5.85454e-10
12362048	chr1:12362048:A:C	8.17928e-09	-1.80822e-10	-1.17274
12362143	chr1:12362143:A:G	6.94608e-09	-1.80822e-10	-1.33617
12362207	chr1:12362207:C:A	1.06411e-08	-1.80822e-10	-0.909622
12362930	chr1:12362930:G:A	8.04269e-09	-1.18958	-5.85454e-10
12363461	chr1:12363461:T:C	6.90818e-09	-1.80822e-10	-1.34164
12363648	chr1:12363648:A:G	7.18172e-09	-1.66916	0.366354
12363838	chr1:12363838:A:G	7.81944e-09	-1.80822e-10	-1.21773
12363878	chr1:12363878:G:A	4.36881e-09	-1.79986	-5.85454e-10
12364280	chr1:12364280:T:A	4.37175e-09	-1.79918	-5.85454e-10
12364460	chr1:12364460:G:A	5.40458e-09	-1.80822e-10	-1.5871
12364480	chr1:12364480:A:G	1.9121e-08	-1.80822e-10	-0.323561
12364838	chr1:12364838:G:T	5.92895e-09	-1.80822e-10	-1.4945
12364918	chr1:12364918:T:C	1.29535e-09	-1.66666	-1.34891
12365006	chr1:12365006:T:A	5.94994e-09	-1.56873	0.0777691
12365502	chr1:12365502:C:T	3.64085e-09	-1.80093	-0.181196
12365971	chr1:12365971:A:G	5.87225e-09	-1.80822e-10	-1.50411
12366179	chr1:12366179:G:C	7.74867e-09	-1.80822e-10	-1.22683
12366245	chr1:12366245:A:G	5.86635e-09	-1.80822e-10	-1.50511
12367284	chr1:12367284:A:G	4.37436e-09	-1.79859	-5.85454e-10
12367883	chr1:12367883:A:G	5.39023e-09	-1.80822e-10	-1.58976
12368983	chr1:12368983:A:G	3.14286e-09	-1.80012	-0.329094
12369033	chr1:12369033:A:C	8.10193e-09	-1.80822e-10	-1.18225
12369456	chr1:12369456:C:T	5.39958e-09	-1.80822e-10	-1.58803
12370040	chr1:12370040:G:A	5.76084e-09	-1.80822e-10	-1.52326
12370120	chr1:12370120:C:T	3.36568e-08	-1.80822e-10	0.241869
12370319	chr1:12370319:G:A	1.30167e-09	-1.61027	-1.40042
12370889	chr1:12370889:T:C	5.5114e-08	-1.80822e-10	0.735056
12371083	chr1:12371083:T:C	4.38072e-09	-1.79713	-5.85454e-10
12371198	chr1:12371198:G:A	3.69737e-08	0.33586	-5.85454e-10
12371414	chr1:12371414:G:A	3.36027e-09	-1.79799	-0.264338
12371717	chr1:12371717:G:A	5.7672e-09	-1.80822e-10	-1.52216
12371767	chr1:12371767:A:G	5.77351e-09	-1.80822e-10	-1.52107
12372163	chr1:12372163:C:T	1.04169e-08	-0.93092	-5.85454e-10
12372331	chr1:12372331:G:A	2.45716e-09	-1.79606	-0.57928
12372878	chr1:12372878:A:G	5.86845e-09	-1.80822e-10	-1.50476
12373974	chr1:12373974:A:C	2.21608e-08	-0.17602	-5.85454e-10
12374110	chr1:12374110:T:C	4.3639e-09	-1.80098	-5.85454e-10
12374657	chr1:12374657:A:G	5.35321e-09	-1.80822e-10	-1.59665
12374833	chr1:12374833:G:T	5.77371e-09	-1.52103	-5.85454e-10
12375199	chr1:12375199:T:C	5.4455e-09	-1.80822e-10	-1.57956
12375419	chr1:12375419:A:G	4.38722e-09	-1.79565	-5.85454e-10
12375603	chr1:12375603:A:T	1.4687e-09	-1.3331	-1.55687
12376190	chr1:12376190:A:G	4.49371e-09	-1.77167	-5.85454e-10
12376200	chr1:12376200:T:A	2.95138e-08	-1.80822e-10	0.11051
12376212	chr1:12376212:G:A	5.98939e-09	-1.61359	0.129227
12376469	chr1:12376469:C:T	6.8648e-09	-1.80822e-10	-1.34794
12376652	chr1:12376652:A:G	1.90827e-08	-1.80822e-10	-0.325566
12376843	chr1:12376843:A:G	3.83157e-09	-1.80096	-0.130115
12376852	chr1:12376852:G:A	5.94022e-09	-1.80822e-10	-1.4926
12376996	chr1:12376996:C:G	5.77694e-09	-1.80822e-10	-1.52047
12377257	chr1:12377257:A:G	5.42079e-09	-1.5841	-5.85454e-10
12377942	chr1:12377942:T:G	5.42095e-09	-1.80822e-10	-1.58408
12378061	chr1:12378061:G:A	9.09161e-10	-1.78075	-1.58883
12378659	chr1:12378659:A:C	4.76854e-09	-1.73705	0.0247462
12379830	chr1:12379830:A:G	4.43596e-09	-1.7197	-0.064906
12379922	chr1:12379922:C:G	4.36594e-09	-1.80051	-5.85454e-10
12379959	chr1:12379959:T:C	4.10049e-09	-1.7082	-0.155035
12380060	chr1:12380060:C:T	5.35732e-09	-1.80822e-10	-1.59588
12380290	chr1:12380290:G:T	6.97245e-09	-1.80822e-10	-1.33238
12380866	chr1:12380866:T:A	2.19993e-09	-0.917956	-1.56796
12380924	chr1:12380924:T:A	4.38438e-09	-1.7963	-5.85454e-10
12380929	chr1:12380929:A:C	5.92411e-09	-1.49532	-5.85454e-10
12380930	chr1:12380930:G:T	5.95967e-09	-1.48933	-5.85454e-10
12382344	chr1:12382344:C:T	6.99257e-09	-1.80822e-10	-1.3295
12382410	chr1:12382410:T:C	9.28058e-09	-1.04642	-5.85454e-10
12382499	chr1:12382499:A:G	3.5306e-09	-1.65497	-0.357912
12382642	chr1:12382642:A:G	1.58595e-09	-1.22134	-1.59183
12382704	chr1:12382704:A:G	6.36364e-09	-1.80822e-10	-1.42375
12382835	chr1:12382835:A:T	1.3108e-08	-0.701126	-5.85454e-10
12383159	chr1:12383159:A:T	6.97245e-09	-1.80822e-10	-1.33238
12383301	chr1:12383301:C:T	4.36561e-09	-1.80059	-5.85454e-10
12383452	chr1:12383452:TTAA:T	6.88616e-09	-1.61885	0.274017
12383625	chr1:12383625:CT:C	6.79886e-09	-1.60418	0.24659
12383734	chr1:12383734:G:A	5.35232e-09	-1.80822e-10	-1.59682
12384508	chr1:12384508:G:T	7.18347e-09	-1.80822e-10	-1.30256
12384766	chr1:12384766:A:G	4.94737e-09	-1.67549	-5.85454e-10
12385431	chr1:12385431:TTGG:T	5.09314e-09	-1.64645	-5.85454e-10
12385563	chr1:12385563:AATCAGC:A	7.30924e-09	-1.80822e-10	-1.28521
12385587	chr1:12385587:A:G	5.02038e-09	-1.66084	-5.85454e-10
12386021	chr1:12386021:G:A	4.39983e-09	-1.79278	-5.85454e-10
12387570	chr1:12387570:G:A	9.46505e-09	-1.70812	0.681378
12387817	chr1:12387817:A:G	9.10757e-09	-1.7043	0.639057
12387885	chr1:12387885:A:G	5.92434e-09	-1.80822e-10	-1.49528
12388195	chr1:12388195:T:C	5.36265e-09	-1.80822e-10	-1.59489
12388469	chr1:12388469:G:A	4.37106e-09	-1.79934	-5.85454e-10
12389248	chr1:12389248:C:T	6.45025e-09	-1.61326	0.203032
12389598	chr1:12389598:AAAAG:A	4.37292e-09	-1.79892	-5.85454e-10
12389609	chr1:12389609:G:GAAAT	5.99006e-09	-1.80822e-10	-1.48424
12389743	chr1:12389743:T:G	8.21623e-09	-1.67085	0.502619
12389857	chr1:12389857:G:A	5.9592e-09	-1.80822e-10	-1.48941
12389950	chr1:12389950:T:G	1.44103e-08	-1.80822e-10	-0.606404
12390380	chr1:12390380:A:G	4.65974e-09	-1.73539	-5.85454e-10
12391503	chr1:12391503:T:TC	3.56782e-09	-1.79998	-0.202407
12391532	chr1:12391532:G:A	2.45743e-08	-1.80822e-10	-0.0726459
12391565	chr1:12391565:A:G	6.30385e-09	-1.80822e-10	-1.43319
12391800	chr1:12391800:A:G	4.83893e-09	-1.73733	0.0396751
12391930	chr1:12391930:G:A	2.93386e-08	-1.80822e-10	0.104558
12392128	chr1:12392128:C:T	1.47301e-08	-1.80822e-10	-0.584454
12392181	chr1:12392181:T:C	5.96494e-09	-1.80822e-10	-1.48845
12392189	chr1:12392189:A:G	5.35205e-09	-1.80822e-10	-1.59687
12392572	chr1:12392572:C:G	2.27786e-08	-1.80822e-10	-0.148528
12392942	chr1:12392942:G:A	8.49171e-09	-1.80822e-10	-1.13526
12393584	chr1:12393584:C:T	1.01202e-09	-1.79866	-1.46374
12394109	chr1:12394109:C:T	2.38679e-08	-1.80822e-10	-0.101812
12394232	chr1:12394232:T:C	5.62687e-09	-1.80822e-10	-1.54679
12394844	chr1:12394844:A:C	7.96216e-09	-1.67952	0.479872
12394922	chr1:12394922:A:G	2.23286e-08	-1.80822e-10	-0.168476
12395000	chr1:12395000:C:T	7.65887e-09	-1.23848	-5.85454e-10
12395068	chr1:12395068:G:A	2.61521e-08	-1.80822e-10	-0.010417
12395100	chr1:12395100:TG:T	4.37034e-09	-1.79951	-5.85454e-10
12395329	chr1:12395329:G:A	4.83039e-09	-1.69942	-5.85454e-10
12395487	chr1:12395487:T:C	1.09748e-08	-1.80822e-10	-0.878741
12396918	chr1:12396918:A:G	5.52818e-09	-1.80822e-10	-1.56449
12396934	chr1:12396934:T:C	7.98199e-09	-1.66935	0.472187
12396991	chr1:12396991:T:C	8.99572e-10	-1.79156	-1.58862
12397014	chr1:12397014:A:G	1.3238e-08	-0.691255	-5.85454e-10
12397079	chr1:12397079:G:A	6.79597e-09	-1.55024	0.192222
12397082	chr1:12397082:C:T	6.12242e-09	-1.80822e-10	-1.46239
12397109	chr1:12397109:T:G	4.39503e-09	-1.79387	-5.85454e-10
12397370	chr1:12397370:C:T	1.87328e-08	-1.80822e-10	-0.344068
12397519	chr1:12397519:A:G	4.46997e-08	-1.80822e-10	0.52562
12398207	chr1:12398207:A:G	3.29968e-09	-1.71083	-0.36969
12398343	chr1:12398343:A:C	5.45783e-09	-1.80822e-10	-1.5773
12398350	chr1:12398350:T:C	6.05529e-09	-1.80822e-10	-1.47341
12398515	chr1:12398515:C:G	5.55705e-09	-1.56935	0.0100708
12398740	chr1:12398740:G:A	1.17769e-09	-1.5998	-1.511
12398934	chr1:12398934:G:A	4.36901e-09	-1.79981	-5.85454e-10
12399444	chr1:12399444:C:T	6.13414e-09	-1.80822e-10	-1.46048
12399945	chr1:12399945:G:C	2.64574e-09	-0.813882	-1.48751
12400267	chr1:12400267:C:A	5.53424e-09	-1.80822e-10	-1.56339
12400442	chr1:12400442:A:G	5.98136e-09	-1.80822e-10	-1.4857
12400610	chr1:12400610:T:G	5.35351e-09	-1.80822e-10	-1.59659
12400771	chr1:12400771:G:A	5.97423e-09	-1.80822e-10	-1.48689
12400886	chr1:12400886:C:T	1.57667e-09	-1.4254	-1.39364
12401031	chr1:12401031:T:C	5.44504e-09	-1.80822e-10	-1.57964
12402062	chr1:12402062:A:T	5.51312e-09	-1.80822e-10	-1.56722
12402073	chr1:12402073:C:A	4.2648e-09	-1.73168	-0.0922741
12402417	chr1:12402417:A:T	1.1852e-08	-0.80185	-5.85454e-10
12403448	chr1:12403448:C:T	5.93109e-09	-1.80822e-10	-1.49414
12404255	chr1:12404255:A:G	4.41343e-09	-1.78969	-5.85454e-10
12404318	chr1:12404318:G:A	7.49622e-09	-1.80822e-10	-1.25995
12404578	chr1:12404578:T:G	5.41827e-09	-1.80822e-10	-1.58457
12405083	chr1:12405083:C:T	8.28276e-09	-1.80822e-10	-1.16017
12405094	chr1:12405094:C:T	1.15778e-09	-1.68011	-1.44774
12405340	chr1:12405340:CT:C	8.63686e-09	-1.80822e-10	-1.11831
12405355	chr1:12405355:A:G	4.39464e-09	-1.79396	-5.85454e-10
12405445	chr1:12405445:A:G	8.68833e-09	-1.11237	-5.85454e-10
12406045	chr1:12406045:T:C	8.93801e-08	-1.80822e-10	1.21855
12406702	chr1:12406702:C:T	5.91813e-09	-1.80822e-10	-1.49633
12406861	chr1:12406861:G:A	6.60674e-09	-1.80822e-10	-1.38626
12407294	chr1:12407294:A:G	5.38433e-09	-1.80822e-10	-1.59085
12407567	chr1:12407567:C:T	5.29234e-09	-1.79681	0.18872
12407780	chr1:12407780:CTA:C	2.01415e-09	-1.64494	-0.92921
12407884	chr1:12407884:GC:G	4.42868e-09	-1.78625	-5.85454e-10
12408066	chr1:12408066:C:T	1.17044e-09	-1.68814	-1.42882
12409097	chr1:12409097:GTGTT:G	6.84572e-09	-1.80822e-10	-1.35072
12409356	chr1:12409356:G:A	3.53075e-08	-1.80822e-10	0.289749
12409966	chr1:12409966:T:G	1.84619e-09	-1.10386	-1.55736
12410078	chr1:12410078:C:T	6.33723e-09	-1.80822e-10	-1.4279
12411080	chr1:12411080:C:T	2.95414e-08	-1.80822e-10	0.111444
12411470	chr1:12411470:A:C	6.69681e-09	-1.74882	0.376106
12411793	chr1:12411793:T:C	3.41585e-09	-1.67312	-0.372798
12412013	chr1:12412013:G:A	2.14174e-08	-1.80822e-10	-0.210145
12412714	chr1:12412714:G:T	1.0072e-09	-1.72217	-1.545
12412717	chr1:12412717:T:A	4.55127e-09	-1.75894	-5.85454e-10
12412788	chr1:12412788:T:C	7.2895e-09	-1.79621	0.508302
12412860	chr1:12412860:A:G	6.55156e-09	-1.80822e-10	-1.39464
12413019	chr1:12413019:T:C	5.93063e-09	-1.80822e-10	-1.49422
12413083	chr1:12413083:C:G	5.96076e-09	-1.80822e-10	-1.48915
12413172	chr1:12413172:TG:T	5.92385e-09	-1.80822e-10	-1.49536
12413173	chr1:12413173:G:T	1.02668e-08	-1.79539	0.849958
12414059	chr1:12414059:G:A	6.43822e-09	-1.80822e-10	-1.41209
12414485	chr1:12414485:TAATGTTGTCTATGAG:T	2.16801e-09	-0.983304	-1.51723
12414592	chr1:12414592:T:C	7.54316e-09	-1.70697	0.453262
12415825	chr1:12415825:C:T	8.3948e-09	-1.14673	-5.85454e-10
12415894	chr1:12415894:A:AG	1.34503e-09	-1.50163	-1.4763
12416081	chr1:12416081:G:A	5.66108e-09	-1.54073	-5.85454e-10
12417036	chr1:12417036:G:A	2.88135e-09	-1.77149	-0.444592
12417427	chr1:12417427:G:A	5.68911e-09	-1.80822e-10	-1.53579
12417699	chr1:12417699:G:A	5.88069e-09	-1.80822e-10	-1.50267
12417985	chr1:12417985:C:T	5.9536e-09	-1.59466	0.104313
12418585	chr1:12418585:A:C	2.63217e-08	-1.80822e-10	-0.003952
12418910	chr1:12418910:G:T	4.41468e-09	-1.78941	-5.85454e-10
12420251	chr1:12420251:T:G	5.55389e-09	-1.80822e-10	-1.55985
12420451	chr1:12420451:T:C	1.203e-09	-1.692	-1.39753
12421323	chr1:12421323:T:A	9.58663e-10	-1.79481	-1.52175
12422134	chr1:12422134:C:T	8.26597e-09	-1.80822e-10	-1.1622
12422959	chr1:12422959:G:A	3.43644e-08	-1.80822e-10	0.262674
12423325	chr1:12423325:A:G	5.38452e-09	-1.80822e-10	-1.59082
12423375	chr1:12423375:G:A	9.33314e-10	-1.79914	-1.54422
12423624	chr1:12423624:T:G	2.40036e-09	-1.437	-0.961726
12423936	chr1:12423936:A:C	9.20983e-09	-1.05408	-5.85454e-10
12424527	chr1:12424527:C:T	5.39442e-09	-1.80822e-10	-1.58898
12424727	chr1:12424727:G:A	2.28655e-09	-1.79435	-0.652953
12424929	chr1:12424929:C:G	5.37528e-09	-1.80822e-10	-1.59254
12425606	chr1:12425606:A:G	7.29212e-09	-1.80822e-10	-1.28755
12426166	chr1:12426166:AT:A	5.48585e-09	-1.80822e-10	-1.57218
12426739	chr1:12426739:G:A	3.70013e-09	-1.72654	-0.239439
12427883	chr1:12427883:T:A	4.45501e-09	-1.78032	-5.85454e-10
12428419	chr1:12428419:C:A	8.6364e-09	-1.79943	0.68107
12429237	chr1:12429237:C:A	4.59831e-09	-1.74866	-5.85454e-10
12430787	chr1:12430787:T:C	6.95068e-09	-1.05407	-0.281433
12430800	chr1:12430800:G:T	8.97973e-09	-1.80822e-10	-1.07938
12431657	chr1:12431657:C:CTT	5.5328e-09	-1.80822e-10	-1.56365
12432169	chr1:12432169:G:A	5.43898e-09	-1.80822e-10	-1.58076
12432526	chr1:12432526:A:G	7.93243e-09	-1.80127	0.597879
12432559	chr1:12432559:G:A	8.368e-09	-1.80822e-10	-1.14993
12432651	chr1:12432651:A:G	5.3671e-09	-1.80822e-10	-1.59406
12432680	chr1:12432680:C:CT	4.36563e-09	-1.80058	-5.85454e-10
12432713	chr1:12432713:G:A	4.38631e-09	-1.79586	-5.85454e-10
12432784	chr1:12432784:G:A	4.52689e-09	-1.63253	-0.131782
12432814	chr1:12432814:C:T	6.85277e-09	-1.80822e-10	-1.34969
12433426	chr1:12433426:C:T	5.3559e-09	-1.80822e-10	-1.59615
12433719	chr1:12433719:G:A	6.54878e-09	-1.80822e-10	-1.39507
12433972	chr1:12433972:A:T	1.3654e-09	-1.3668	-1.5961
12434188	chr1:12434188:C:T	5.42433e-09	-1.80822e-10	-1.58345
12435064	chr1:12435064:C:T	6.12779e-09	-1.80822e-10	-1.46151
12435065	chr1:12435065:G:A	5.22422e-09	-1.62104	-5.85454e-10
12435334	chr1:12435334:G:A	5.6958e-09	-1.80822e-10	-1.53462
12435343	chr1:12435343:C:G	5.3596e-09	-1.80822e-10	-1.59546
12435411	chr1:12435411:T:C	1.04405e-09	-1.80112	-1.43012
12435965	chr1:12435965:T:C	1.6635e-09	-1.29961	-1.46582
12436655	chr1:12436655:T:A	5.37491e-09	-1.80822e-10	-1.59261
12437640	chr1:12437640:C:G	1.49682e-08	-1.80822e-10	-0.568418
12439328	chr1:12439328:G:A	5.97079e-09	-1.80822e-10	-1.48747
12440784	chr1:12440784:GACAATCACTTGAGTCTGGGAGGCAGAGGTTGCAGTGAGCTGAGATCGTGCCACTGCACTCCAGCCTGGGCA:G	5.4421e-09	-1.80822e-10	-1.58018
12440786	chr1:12440786:C:G	9.14429e-10	-1.79496	-1.56884
12440961	chr1:12440961:T:A	9.394e-09	-1.03428	-5.85454e-10
12441348	chr1:12441348:G:T	5.37499e-09	-1.80822e-10	-1.59259
12441580	chr1:12441580:C:T	3.25993e-08	-1.80822e-10	0.209945
12442371	chr1:12442371:T:C	9.60477e-09	-1.30405	0.291968
12442789	chr1:12442789:A:G	4.37121e-09	-1.79931	-5.85454e-10
12442805	chr1:12442805:T:G	5.43716e-09	-1.80822e-10	-1.58109
12442836	chr1:12442836:A:AC	6.44045e-09	-1.09229	-0.319457
12443197	chr1:12443197:A:G	4.45778e-09	-1.7797	-5.85454e-10
12443437	chr1:12443437:T:C	3.11527e-08	-1.80822e-10	0.164555
12443878	chr1:12443878:T:C	1.72501e-09	-1.77535	-0.953765
12443966	chr1:12443966:C:T	3.09069e-08	-1.80822e-10	0.156632
12443994	chr1:12443994:C:T	5.73111e-08	-1.80822e-10	0.774147
12444006	chr1:12444006:C:T	5.44065e-09	-1.80822e-10	-1.58045
12444240	chr1:12444240:T:C	7.64156e-09	-1.09332	-0.147423
12444858	chr1:12444858:C:T	4.36493e-09	-1.80075	-5.85454e-10
12445101	chr1:12445101:T:C	1.31725e-09	-1.75922	-1.23957
12445141	chr1:12445141:C:T	5.35491e-09	-1.80822e-10	-1.59633
12445549	chr1:12445549:G:T	5.38964e-09	-1.80822e-10	-1.58987
12445881	chr1:12445881:C:T	7.28248e-09	-1.80822e-10	-1.28888
12445978	chr1:12445978:A:G	5.45885e-09	-1.80822e-10	-1.57711
12446904	chr1:12446904:A:G	3.38295e-09	-1.75982	-0.295774
12447056	chr1:12447056:C:T	4.20449e-08	-1.80822e-10	0.464392
12447333	chr1:12447333:A:T	4.33778e-09	-1.78133	-0.025652
12448162	chr1:12448162:G:A	4.37754e-09	-1.79786	-5.85454e-10
12448315	chr1:12448315:A:G	4.51771e-09	-1.76634	-5.85454e-10
12450376	chr1:12450376:A:G	5.88606e-09	-1.50176	-5.85454e-10
12450429	chr1:12450429:A:G	8.8685e-09	-1.09184	-5.85454e-10
12452146	chr1:12452146:C:G	4.39045e-09	-1.79492	-5.85454e-10
12452739	chr1:12452739:G:A	6.49114e-09	-1.80822e-10	-1.40391
12453390	chr1:12453390:T:C	4.79135e-09	-1.70754	-5.85454e-10
12454340	chr1:12454340:T:C	5.53312e-09	-1.80822e-10	-1.56359
12454691	chr1:12454691:C:T	6.35658e-09	-1.80822e-10	-1.42486
12454877	chr1:12454877:G:GGTA	1.61525e-08	-0.492271	-5.85454e-10
12454878	chr1:12454878:ATCCTT:A	1.61593e-08	-0.49185	-5.85454e-10
12455535	chr1:12455535:C:T	2.99618e-09	-1.76872	-0.408292
12455570	chr1:12455570:CA:C	1.01485e-09	-1.80126	-1.45834
12455851	chr1:12455851:G:A	1.03713e-09	-1.64275	-1.59514
12458135	chr1:12458135:T:C	5.53663e-09	-1.80822e-10	-1.56296
12458373	chr1:12458373:T:C	5.58205e-09	-1.80822e-10	-1.55479
12459487	chr1:12459487:T:C	5.3521e-09	-1.80822e-10	-1.59686
12460017	chr1:12460017:T:G	1.98745e-08	-1.80822e-10	-0.284911
12460110	chr1:12460110:T:C	5.45172e-09	-1.80822e-10	-1.57842
12460850	chr1:12460850:T:A	1.46862e-08	-1.80822e-10	-0.58744
12460871	chr1:12460871:T:C	5.6692e-09	-1.80822e-10	-1.5393
12460895	chr1:12460895:C:T	6.67023e-09	-1.80822e-10	-1.37669
12460974	chr1:12460974:G:A	4.50501e-09	-1.76916	-5.85454e-10
12461007	chr1:12461007:T:G	5.37117e-09	-1.80822e-10	-1.5933
12461032	chr1:12461032:T:A	7.74575e-09	-1.80822e-10	-1.2272
12461106	chr1:12461106:A:G	5.84372e-09	-1.80822e-10	-1.50898
12461207	chr1:12461207:T:C	4.52256e-09	-1.7396	-0.0256687
12462253	chr1:12462253:G:C	4.03868e-09	-1.61128	-0.267152
12462671	chr1:12462671:T:C	5.88229e-09	-1.80822e-10	-1.5024
12462889	chr1:12462889:G:A	1.13916e-08	-1.80822e-10	-0.841474
12463722	chr1:12463722:TC:T	5.51066e-09	-1.56766	-5.85454e-10
12463725	chr1:12463725:A:ACTGTT	5.47118e-09	-1.57485	-5.85454e-10
12464597	chr1:12464597:T:C	1.87866e-09	-1.04708	-1.59671
12465104	chr1:12465104:A:G	5.91603e-09	-1.80822e-10	-1.49668
12465864	chr1:12465864:T:C	2.02312e-09	-1.76395	-0.805754
12466006	chr1:12466006:G:A	5.79638e-09	-1.80822e-10	-1.51711
12466133	chr1:12466133:A:T	5.47487e-09	-1.80822e-10	-1.57418
12466255	chr1:12466255:G:C	3.77882e-08	-1.80822e-10	0.35765
12466404	chr1:12466404:C:G	3.88459e-09	-1.79547	-0.121857
12466441	chr1:12466441:C:G	5.50452e-09	-1.80822e-10	-1.56878
12466725	chr1:12466725:A:G	1.65832e-09	-1.27423	-1.49431
12467543	chr1:12467543:G:A	7.39667e-09	-1.27332	-5.85454e-10
12467759	chr1:12467759:A:G	1.99672e-08	-1.80822e-10	-0.280254
12468468	chr1:12468468:G:A	5.18704e-08	0.674401	-5.85454e-10
12468617	chr1:12468617:G:A	1.29459e-09	-1.79951	-1.21664
12468745	chr1:12468745:A:G	5.46965e-09	-1.80822e-10	-1.57513
12469052	chr1:12469052:C:A	1.64349e-08	-0.474942	-5.85454e-10
12469060	chr1:12469060:T:G	5.90849e-09	-1.49796	-5.85454e-10
12469173	chr1:12469173:G:C	3.80438e-09	-1.6734	-0.264799
12469303	chr1:12469303:C:T	5.59832e-09	-1.80822e-10	-1.55188
12470378	chr1:12470378:C:T	5.83935e-08	-1.80822e-10	0.792858
12470727	chr1:12470727:C:T	4.37188e-09	-1.79915	-5.85454e-10
12471029	chr1:12471029:T:C	1.78404e-08	-1.79343	1.40055
12471509	chr1:12471509:T:C	5.46108e-09	-1.80822e-10	-1.5767
12471587	chr1:12471587:C:T	5.89183e-09	-1.80822e-10	-1.50078
12472011	chr1:12472011:A:C	1.22874e-09	-1.80021	-1.26815
12472284	chr1:12472284:G:A	2.20571e-08	-1.80822e-10	-0.180711
12472564	chr1:12472564:C:T	6.37291e-09	-1.80822e-10	-1.42229
12473253	chr1:12473253:C:T	5.53277e-09	-1.80822e-10	-1.56366
12473296	chr1:12473296:GTTC:G	4.97659e-09	-1.65122	-0.0183832
12473401	chr1:12473401:C:T	9.80606e-10	-1.80122	-1.49271
12473574	chr1:12473574:G:A	1.02271e-09	-1.80044	-1.45145
12474097	chr1:12474097:G:A	4.74103e-09	-1.71809	-5.85454e-10
12474205	chr1:12474205:G:A	1.6531e-08	-1.80822e-10	-0.469108
12474215	chr1:12474215:C:T	2.57009e-08	-1.80822e-10	-0.0278207
12474428	chr1:12474428:T:C	5.50615e-09	-1.80822e-10	-1.56848
12474706	chr1:12474706:T:A	5.54954e-09	-1.80822e-10	-1.56063
12475310	chr1:12475310:A:G	5.45939e-09	-1.80822e-10	-1.57701
12475323	chr1:12475323:T:C	1.00623e-08	-1.80822e-10	-0.965549
12475607	chr1:12475607:A:G	4.40678e-09	-1.7912	-5.85454e-10
12476812	chr1:12476812:C:G	5.46522e-09	-1.80822e-10	-1.57594
12477031	chr1:12477031:A:G	1.1009e-08	-1.80822e-10	-0.875634
12477297	chr1:12477297:T:G	6.13571e-09	-1.7654	0.305184
12477749	chr1:12477749:C:T	4.39142e-09	-1.79469	-5.85454e-10
12477891	chr1:12477891:G:A	1.83056e-09	-1.78866	-0.88107
12478346	chr1:12478346:A:G	1.04964e-08	-1.80822e-10	-0.923315
12478359	chr1:12478359:G:A	1.04062e-08	-1.80822e-10	-0.931946
12478596	chr1:12478596:A:G	5.97371e-09	-1.80822e-10	-1.48698
12478945	chr1:12478945:C:T	5.81683e-09	-1.51359	-5.85454e-10
12478946	chr1:12478946:G:A	5.56927e-09	-1.80822e-10	-1.55708
12479003	chr1:12479003:CAG:C	6.10521e-09	-1.80822e-10	-1.4652
12479166	chr1:12479166:G:T	5.57518e-09	-1.80822e-10	-1.55602
12479286	chr1:12479286:C:T	1.16771e-08	-0.81672	-5.85454e-10
12479319	chr1:12479319:C:T	3.04602e-08	-1.80822e-10	0.142075
12479585	chr1:12479585:A:T	5.5679e-09	-1.80822e-10	-1.55733
12479620	chr1:12479620:A:T	1.81591e-09	-1.08092	-1.59684
12479709	chr1:12479709:C:T	5.64907e-09	-1.80822e-10	-1.54286
12479740	chr1:12479740:C:G	6.17749e-09	-1.80822e-10	-1.45343
12481129	chr1:12481129:C:T	1.00529e-09	-1.79578	-1.47329
12481158	chr1:12481158:GCCGACT:G	6.3946e-09	-1.80822e-10	-1.41889
```
