## Supplementary material for "Characterization of shared and ancestry-specific signals driving complex traits using multi-ancestry fine-mapping": susiex_nc2.cs80.cs

```
CS_ID	SNP	BP	REF_ALLELE	ALT_ALLELE	REF_FRQ	BETA	SE	-LOG10P	CS_PIP	OVRL_PIP
1	chr1:11982449:T:C	11982449	C,C	T,T	1,1	inf,inf	inf,inf	7.44966,2.93017	0.336444	0.336454
1	chr1:11984107:C:T	11984107	T,T	C,C	1,1	inf,inf	inf,inf	7.41796,2.86318	0.276005	0.276016
1	chr1:11982386:C:T	11982386	T,T	C,C	1,1	inf,inf	inf,inf	7.33974,2.54046	0.141654	0.141666
1	chr1:11983660:G:A	11983660	A,A	G,G	1,1	inf,inf	inf,inf	7.23598,2.37545	0.0800296	0.0800418
2	chr1:11702217:T:C	11702217	C,C	T,T	1,1	-inf,inf	inf,inf	0.0425864,5.87407	0.302112	0.302112
2	chr1:11537843:G:C	11537843	NA,C	NA,G	NA,1	NA,-inf	NA,inf	NA,3.47797	0.0362558	0.0362572
2	chr1:11544739:G:A	11544739	NA,A	NA,G	NA,1	NA,-inf	NA,inf	NA,3.38477	0.0314002	0.0314014
2	chr1:11959678:C:T	11959678	NA,T	NA,C	NA,1	NA,inf	NA,inf	NA,3.6281	0.0229742	0.0229764
2	chr1:11520879:C:T	11520879	NA,T	NA,C	NA,1	NA,-inf	NA,inf	NA,3.20366	0.0211165	0.0211173
2	chr1:12133239:G:A	12133239	NA,A	NA,G	NA,1	NA,inf	NA,inf	NA,3.31452	0.0194703	0.0194717
2	chr1:11703059:T:C	11703059	NA,C	NA,T	NA,1	NA,-inf	NA,inf	NA,3.08829	0.0122037	0.0122038
2	chr1:11703652:G:C	11703652	NA,C	NA,G	NA,1	NA,-inf	NA,inf	NA,3.0657	0.0116521	0.0116522
2	chr1:11939914:T:C	11939914	C,C	T,T	1,1	-inf,-inf	inf,inf	1.01905,1.44141	0.0082057	0.00820572
2	chr1:11937461:G:A	11937461	A,A	G,G	1,1	-inf,-inf	inf,inf	1.02559,1.42212	0.00800466	0.00800468
2	chr1:11985757:C:T	11985757	NA,T	NA,C	NA,1	NA,inf	NA,inf	NA,3.26287	0.00758943	0.00759063
2	chr1:11987572:G:A	11987572	NA,A	NA,G	NA,1	NA,inf	NA,inf	NA,3.26468	0.00755919	0.00756039
2	chr1:11939139:C:T	11939139	T,T	C,C	1,1	-inf,-inf	inf,inf	0.969885,1.38666	0.00626555	0.00626557
2	chr1:11590281:T:C	11590281	NA,C	NA,T	NA,1	NA,inf	NA,inf	NA,2.68056	0.00568179	0.00568222
2	chr1:11948679:G:A	11948679	A,A	G,G	1,1	-inf,-inf	inf,inf	0.909392,1.37708	0.00562745	0.00562747
2	chr1:11930227:T:C	11930227	C,C	T,T	1,1	-inf,-inf	inf,inf	0.555946,1.99299	0.00508288	0.00508291
2	chr1:11786753:G:GT	11786753	NA,GT	NA,G	NA,1	NA,inf	NA,inf	NA,2.6817	0.00421632	0.00421672
2	chr1:11956900:T:G	11956900	G,G	T,T	1,1	-inf,-inf	inf,inf	0.842717,1.3061	0.00397026	0.00397027
2	chr1:11593894:G:A	11593894	NA,A	NA,G	NA,1	NA,inf	NA,inf	NA,2.48987	0.00392656	0.00392687
2	chr1:11595116:C:T	11595116	NA,T	NA,C	NA,1	NA,inf	NA,inf	NA,2.3973	0.00330681	0.00330707
2	chr1:11570842:A:T	11570842	NA,T	NA,A	NA,1	NA,inf	NA,inf	NA,2.32587	0.00263048	0.0026307
2	chr1:11985902:T:A	11985902	NA,A	NA,T	NA,1	NA,inf	NA,inf	NA,1.77487	0.00245651	0.0024566
2	chr1:11983197:C:T	11983197	NA,T	NA,C	NA,1	NA,-inf	NA,inf	NA,3.53658	0.00239007	0.00239366
2	chr1:12051262:C:A	12051262	NA,A	NA,C	NA,1	NA,inf	NA,inf	NA,2.83131	0.00230987	0.00231044
2	chr1:11712169:T:C	11712169	NA,C	NA,T	NA,1	NA,inf	NA,inf	NA,2.28092	0.00228422	0.00228439
2	chr1:11694955:G:A	11694955	NA,A	NA,G	NA,1	NA,inf	NA,inf	NA,2.2454	0.00214599	0.00214615
2	chr1:12011869:A:G	12011869	NA,G	NA,A	NA,1	NA,inf	NA,inf	NA,2.57526	0.00213584	0.00213616
2	chr1:11486488:AC:A	11486488	NA,A	NA,AC	NA,1	NA,-inf	NA,inf	NA,2.09958	0.00213213	0.00213224
2	chr1:11714277:G:A	11714277	NA,A	NA,G	NA,1	NA,inf	NA,inf	NA,2.21424	0.0020203	0.00202045
2	chr1:11994615:A:G	11994615	NA,G	NA,A	NA,1	NA,-inf	NA,inf	NA,3.41496	0.00200523	0.00200803
2	chr1:11773651:T:A	11773651	NA,A	NA,T	NA,1	NA,-inf	NA,inf	NA,2.09403	0.00190495	0.00190513
2	chr1:11773289:C:T	11773289	NA,T	NA,C	NA,1	NA,-inf	NA,inf	NA,2.08562	0.00187416	0.00187434
2	chr1:11697871:G:A	11697871	NA,A	NA,G	NA,1	NA,-inf	NA,inf	NA,2.06789	0.00185483	0.0018549
2	chr1:11986710:C:T	11986710	NA,T	NA,C	NA,1	NA,-inf	NA,inf	NA,3.36263	0.00184439	0.0018469
2	chr1:11484512:C:T	11484512	NA,T	NA,C	NA,1	NA,inf	NA,inf	NA,2.07706	0.00183961	0.00183975
2	chr1:11714748:T:A	11714748	NA,A	NA,T	NA,1	NA,inf	NA,inf	NA,2.15002	0.00176796	0.0017681
2	chr1:11733033:G:A	11733033	NA,A	NA,G	NA,1	NA,inf	NA,inf	NA,2.01591	0.00176739	0.00176754
2	chr1:12088923:G:A	12088923	NA,A	NA,G	NA,1	NA,inf	NA,inf	NA,2.4069	0.00174831	0.00174855
2	chr1:11706505:G:A	11706505	NA,A	NA,G	NA,1	NA,inf	NA,inf	NA,2.13099	0.00172516	0.0017253
2	chr1:11819741:A:G	11819741	NA,G	NA,A	NA,1	NA,inf	NA,inf	NA,2.1766	0.00168601	0.00168623
2	chr1:11979481:G:A	11979481	NA,A	NA,G	NA,1	NA,inf	NA,inf	NA,1.60558	0.00167281	0.00167287
2	chr1:11854139:A:G	11854139	G,G	A,A	1,1	inf,-inf	inf,inf	0.975295,2.44442	0.00158708	0.00158723
2	chr1:11801066:A:G	11801066	NA,G	NA,A	NA,1	NA,inf	NA,inf	NA,2.12952	0.0015744	0.00157459
2	chr1:11802699:T:C	11802699	NA,C	NA,T	NA,1	NA,inf	NA,inf	NA,2.11993	0.00154509	0.00154527
2	chr1:12048517:A:G	12048517	NA,G	NA,A	NA,1	NA,inf	NA,inf	NA,2.46618	0.00152164	0.0015219
2	chr1:11854094:G:A	11854094	A,A	G,G	1,1	inf,-inf	inf,inf	0.766103,2.76811	0.00147832	0.00147848
2	chr1:11772212:C:A	11772212	NA,A	NA,C	NA,1	NA,-inf	NA,inf	NA,1.95841	0.00145071	0.00145085
2	chr1:12046507:C:T	12046507	NA,T	NA,C	NA,1	NA,inf	NA,inf	NA,2.74178	0.0014245	0.00142496
2	chr1:11495809:G:T	11495809	NA,T	NA,G	NA,1	NA,inf	NA,inf	NA,2.00819	0.00141653	0.00141667
2	chr1:11660515:C:T	11660515	T,T	C,C	1,1	-inf,inf	inf,inf	0.553275,2.56988	0.00140369	0.00140379
2	chr1:12162528:C:T	12162528	NA,T	NA,C	NA,1	NA,inf	NA,inf	NA,1.92782	0.00138142	0.00138154
2	chr1:12103311:C:T	12103311	NA,T	NA,C	NA,1	NA,inf	NA,inf	NA,2.03544	0.0013507	0.00135082
2	chr1:11591510:T:C	11591510	NA,C	NA,T	NA,1	NA,inf	NA,inf	NA,1.99082	0.00134849	0.0013486
2	chr1:11582538:C:T	11582538	T,T	C,C	1,1	-inf,-inf	inf,inf	0.630417,2.73153	0.00131285	0.00131296
2	chr1:11853512:G:A	11853512	A,A	G,G	1,1	inf,-inf	inf,inf	0.821914,2.6645	0.00130637	0.00130652
2	chr1:11787037:A:G	11787037	NA,G	NA,A	NA,1	NA,inf	NA,inf	NA,2.01431	0.00128902	0.00128917
2	chr1:11935158:A:G	11935158	NA,G	NA,A	NA,1	NA,inf	NA,inf	NA,1.97074	0.00127268	0.00127278
2	chr1:11882045:A:G	11882045	NA,G	NA,A	NA,1	NA,-inf	NA,inf	NA,2.0255	0.0012693	0.00126948
2	chr1:11485668:T:C	11485668	NA,C	NA,T	NA,1	NA,inf	NA,inf	NA,1.82764	0.00119641	0.00119649
2	chr1:12196114:A:G	12196114	NA,G	NA,A	NA,1	NA,inf	NA,inf	NA,1.86437	0.00119463	0.00119475
2	chr1:11703038:C:T	11703038	NA,T	NA,C	NA,1	NA,-inf	NA,inf	NA,1.91117	0.00119244	0.00119247
2	chr1:11554252:G:A	11554252	NA,A	NA,G	NA,1	NA,inf	NA,inf	NA,1.9298	0.00116561	0.00116573
2	chr1:12406045:T:C	12406045	NA,C	NA,T	NA,1	NA,-inf	NA,inf	NA,1.81229	0.00115519	0.0011553
2	chr1:11582743:C:T	11582743	T,T	C,C	1,1	-inf,-inf	inf,inf	0.647511,2.65149	0.00114919	0.00114929
2	chr1:11972338:G:A	11972338	A,A	G,G	1,1	-inf,-inf	inf,inf	0.647066,0.779857	0.00114653	0.00114653
2	chr1:11797731:G:A	11797731	A,A	G,G	1,1	-inf,inf	inf,inf	0.615095,2.32854	0.0011259	0.00112604
2	chr1:11709841:A:C	11709841	NA,C	NA,A	NA,1	NA,inf	NA,inf	NA,1.92699	0.00112458	0.00112467
2	chr1:11800591:G:A	11800591	NA,A	NA,G	NA,1	NA,inf	NA,inf	NA,1.94203	0.00110676	0.00110689
2	chr1:12012477:C:T	12012477	T,T	C,C	1,1	-inf,-inf	inf,inf	0.554027,0.986352	0.00110448	0.00110448
2	chr1:12007279:G:C	12007279	NA,C	NA,G	NA,1	NA,inf	NA,inf	NA,1.92456	0.00108802	0.00108812
2	chr1:11701195:C:T	11701195	T,T	C,C	1,1	inf,inf	inf,inf	0.462455,2.3685	0.00105566	0.00105568
2	chr1:12113981:A:C	12113981	NA,C	NA,A	NA,1	NA,inf	NA,inf	NA,2.01045	0.00104317	0.00104329
2	chr1:12028553:G:T	12028553	NA,T	NA,G	NA,1	NA,inf	NA,inf	NA,2.44292	0.00103404	0.0010343
2	chr1:11904534:G:A	11904534	NA,A	NA,G	NA,1	NA,inf	NA,inf	NA,1.83429	0.00102049	0.00102057
2	chr1:11695990:G:A	11695990	A,A	G,G	1,1	-inf,inf	inf,inf	0.282392,2.48909	0.00101378	0.0010138
2	chr1:11581745:T:A	11581745	A,A	T,T	1,1	-inf,-inf	inf,inf	0.652916,2.57719	0.000998354	0.000998442
2	chr1:12077302:G:A	12077302	NA,A	NA,G	NA,1	NA,-inf	NA,inf	NA,1.58491	0.00098601	0.000986086
2	chr1:11964812:C:T	11964812	NA,T	NA,C	NA,1	NA,inf	NA,inf	NA,1.87622	0.000980828	0.00098092
2	chr1:12074282:T:C	12074282	NA,C	NA,T	NA,1	NA,-inf	NA,inf	NA,1.68881	0.00096644	0.000966538
2	chr1:11645649:G:A	11645649	NA,A	NA,G	NA,1	NA,-inf	NA,inf	NA,1.70457	0.000951999	0.000952059
2	chr1:11701411:A:C	11701411	C,C	A,A	1,1	inf,inf	inf,inf	0.406059,2.34749	0.000938295	0.000938316
2	chr1:12050695:C:A	12050695	A,NA	C,NA	1,NA	-inf,NA	inf,NA	2.52152,NA	0.00085799	0.000858384
2	chr1:12063089:G:A	12063089	NA,A	NA,G	NA,1	NA,inf	NA,inf	NA,1.98374	0.000856156	0.000856264
2	chr1:12069367:C:T	12069367	NA,T	NA,C	NA,1	NA,inf	NA,inf	NA,1.97473	0.000847885	0.000847993
2	chr1:12443994:C:T	12443994	NA,T	NA,C	NA,1	NA,-inf	NA,inf	NA,1.58173	0.000831809	0.000831887
2	chr1:11728706:A:G	11728706	G,G	A,A	1,1	-inf,-inf	inf,inf	0.311827,2.48469	0.000827841	0.00082792
2	chr1:11822185:G:A	11822185	NA,A	NA,G	NA,1	NA,inf	NA,inf	NA,1.77582	0.000811169	0.000811266
2	chr1:12011796:G:A	12011796	NA,A	NA,G	NA,1	NA,inf	NA,inf	NA,1.76513	0.000811145	0.000811217
2	chr1:11809960:G:A	11809960	NA,A	NA,G	NA,1	NA,inf	NA,inf	NA,1.77246	0.000807413	0.000807509
2	chr1:11816995:AT:A	11816995	NA,A	NA,AT	NA,1	NA,inf	NA,inf	NA,1.77246	0.000807413	0.000807509
2	chr1:11817282:G:A	11817282	NA,A	NA,G	NA,1	NA,inf	NA,inf	NA,1.77235	0.000807263	0.000807359
2	chr1:12000466:G:A	12000466	NA,A	NA,G	NA,1	NA,inf	NA,inf	NA,1.76995	0.000807025	0.000807098
2	chr1:12288006:C:T	12288006	NA,T	NA,C	NA,1	NA,-inf	NA,inf	NA,1.62656	0.000805497	0.000805578
2	chr1:12370889:T:C	12370889	NA,C	NA,T	NA,1	NA,-inf	NA,inf	NA,1.56124	0.000804042	0.000804117
2	chr1:12046511:C:T	12046511	NA,T	NA,C	NA,1	NA,inf	NA,inf	NA,1.94779	0.000803421	0.000803518
2	chr1:11697117:G:T	11697117	T,T	G,G	1,1	inf,-inf	inf,inf	1.50357,1.58623	0.000799683	0.000799724
2	chr1:12096980:C:T	12096980	NA,T	NA,C	NA,1	NA,inf	NA,inf	NA,1.95053	0.000790353	0.00079046
2	chr1:12107109:TA:T	12107109	NA,T	NA,TA	NA,1	NA,-inf	NA,inf	NA,1.50977	0.000786149	0.000786211
2	chr1:12003216:C:T	12003216	NA,T	NA,C	NA,1	NA,inf	NA,inf	NA,1.75691	0.000784343	0.000784415
2	chr1:11591193:A:G	11591193	NA,G	NA,A	NA,1	NA,-inf	NA,inf	NA,1.55665	0.000781637	0.000781708
2	chr1:12278152:G:A	12278152	NA,A	NA,G	NA,1	NA,-inf	NA,inf	NA,1.60874	0.000775539	0.000775617
2	chr1:11694434:G:C	11694434	C,C	G,G	1,1	inf,-inf	inf,inf	1.48117,1.58977	0.000772798	0.000772838
2	chr1:11909512:C:G	11909512	G,G	C,C	1,1	-inf,-inf	inf,inf	1.19546,0.0420452	0.000767107	0.000767112
2	chr1:12106442:C:T	12106442	T,NA	C,NA	1,NA	-inf,NA	inf,NA	1.47849,NA	0.000760089	0.000760138
2	chr1:12008544:G:A	12008544	NA,A	NA,G	NA,1	NA,inf	NA,inf	NA,1.73511	0.000751209	0.000751278
2	chr1:11887734:T:C	11887734	C,NA	T,NA	1,NA	inf,NA	inf,NA	2.57486,NA	0.000750019	0.000750444
2	chr1:11628728:A:G	11628728	NA,G	NA,A	NA,1	NA,-inf	NA,inf	NA,1.57153	0.000748191	0.000748262
2	chr1:11991651:G:A	11991651	A,A	G,G	1,1	-inf,-inf	inf,inf	0.671017,0.401464	0.000744767	0.000744769
2	chr1:11628685:T:C	11628685	NA,C	NA,T	NA,1	NA,-inf	NA,inf	NA,1.53238	0.000717771	0.000717837
2	chr1:11831569:A:G	11831569	G,NA	A,NA	1,NA	inf,NA	inf,NA	2.36608,NA	0.000717515	0.000717794
2	chr1:12007778:T:C	12007778	NA,C	NA,T	NA,1	NA,inf	NA,inf	NA,1.7273	0.000715015	0.000715083
2	chr1:11701887:C:T	11701887	T,T	C,C	1,1	inf,-inf	inf,inf	1.51535,1.50504	0.000708831	0.000708868
2	chr1:11629458:G:A	11629458	NA,A	NA,G	NA,1	NA,-inf	NA,inf	NA,1.52958	0.000700334	0.000700399
2	chr1:11694961:G:A	11694961	A,A	G,G	1,1	inf,-inf	inf,inf	1.46157,1.55875	0.000699785	0.000699821
2	chr1:11995706:A:G	11995706	NA,G	NA,A	NA,1	NA,-inf	NA,inf	NA,2.12939	0.000670046	0.000670254
2	chr1:12470378:C:T	12470378	NA,T	NA,C	NA,1	NA,-inf	NA,inf	NA,1.59153	0.000668908	0.000668982
2	chr1:11701767:T:C	11701767	C,C	T,T	1,1	inf,inf	inf,inf	0.843584,2.2991	0.000667502	0.000667522
2	chr1:11923774:C:G	11923774	G,G	C,C	1,1	-inf,inf	inf,inf	1.12037,0.0216052	0.000657156	0.00065716
2	chr1:12280989:G:A	12280989	A,NA	G,NA	1,NA	inf,NA	inf,NA	1.56702,NA	0.000641924	0.000641983
2	chr1:11701657:T:C	11701657	C,C	T,T	1,1	inf,inf	inf,inf	0.812227,2.30343	0.000640018	0.000640037
2	chr1:11670702:C:T	11670702	T,NA	C,NA	1,NA	-inf,NA	inf,NA	1.60564,NA	0.000634122	0.000634184
2	chr1:12172749:T:C	12172749	C,C	T,T	1,1	inf,-inf	inf,inf	2.35405,0.449212	0.000628051	0.000628137
2	chr1:12087353:A:G	12087353	NA,G	NA,A	NA,1	NA,-inf	NA,inf	NA,1.47813	0.000619149	0.000619213
2	chr1:11730527:T:A	11730527	A,A	T,T	1,1	-inf,-inf	inf,inf	0.534116,2.34391	0.000617519	0.000617585
2	chr1:11695566:C:CA	11695566	CA,CA	C,C	1,1	inf,-inf	inf,inf	1.43406,1.51266	0.000614978	0.00061501
2	chr1:12298194:C:T	12298194	NA,T	NA,C	NA,1	NA,-inf	NA,inf	NA,1.48477	0.000613881	0.000613943
2	chr1:11618325:C:G	11618325	NA,G	NA,C	NA,1	NA,inf	NA,inf	NA,1.49716	0.000594416	0.00059447
2	chr1:11810944:G:A	11810944	A,NA	G,NA	1,NA	inf,NA	inf,NA	1.25895,NA	0.000587467	0.000587499
2	chr1:11608568:T:C	11608568	NA,C	NA,T	NA,1	NA,-inf	NA,inf	NA,1.41455	0.000582462	0.000582518
2	chr1:11729726:C:T	11729726	T,T	C,C	1,1	-inf,-inf	inf,inf	0.523932,2.32087	0.000581792	0.000581855
2	chr1:11596302:C:G	11596302	G,G	C,C	1,1	-inf,-inf	inf,inf	0.0790613,2.4881	0.000579067	0.000579119
2	chr1:11607378:A:T	11607378	NA,T	NA,A	NA,1	NA,-inf	NA,inf	NA,1.42912	0.000575766	0.000575807
2	chr1:11732598:T:C	11732598	NA,C	NA,T	NA,1	NA,-inf	NA,inf	NA,1.51289	0.000574955	0.000575007
2	chr1:11631403:C:T	11631403	NA,T	NA,C	NA,1	NA,-inf	NA,inf	NA,1.42396	0.000574817	0.00057487
2	chr1:11825834:G:A	11825834	A,NA	G,NA	1,NA	inf,NA	inf,NA	1.24071,NA	0.000566133	0.000566164
2	chr1:12102301:G:A	12102301	NA,A	NA,G	NA,1	NA,inf	NA,inf	NA,1.39188	0.000565157	0.000565198
2	chr1:11752782:A:G	11752782	NA,G	NA,A	NA,1	NA,inf	NA,inf	NA,1.48509	0.000560904	0.000560958
2	chr1:11701446:A:G	11701446	G,G	A,A	1,1	inf,inf	inf,inf	0.782293,2.25182	0.000559244	0.000559261
2	chr1:12285681:T:C	12285681	C,NA	T,NA	1,NA	inf,NA	inf,NA	1.51007,NA	0.000555299	0.000555352
2	chr1:11836084:A:G	11836084	G,NA	A,NA	1,NA	inf,NA	inf,NA	1.23348,NA	0.000553152	0.000553182
2	chr1:11690457:C:G	11690457	NA,G	NA,C	NA,1	NA,inf	NA,inf	NA,1.48858	0.000551016	0.000551076
2	chr1:11784463:C:T	11784463	T,NA	C,NA	1,NA	inf,NA	inf,NA	2.17949,NA	0.000550649	0.000550841
2	chr1:11885173:A:G	11885173	NA,G	NA,A	NA,1	NA,inf	NA,inf	NA,1.64924	0.000532533	0.000532605
2	chr1:11668107:AAG:A	11668107	A,A	AAG,AAG	1,1	-inf,inf	inf,inf	0.497255,2.15632	0.00052941	0.00052945
2	chr1:12468468:G:A	12468468	A,NA	G,NA	1,NA	-inf,NA	inf,NA	1.61827,NA	0.000522854	0.000522919
2	chr1:12076442:T:G	12076442	NA,G	NA,T	NA,1	NA,-inf	NA,inf	NA,1.36252	0.000522722	0.000522775
2	chr1:12397519:A:G	12397519	NA,G	NA,A	NA,1	NA,inf	NA,inf	NA,1.45075	0.000520606	0.000520657
2	chr1:12447056:C:T	12447056	NA,T	NA,C	NA,1	NA,inf	NA,inf	NA,1.41821	0.000519319	0.000519365
2	chr1:11900693:T:C	11900693	C,NA	T,NA	1,NA	inf,NA	inf,NA	2.34294,NA	0.000517614	0.00051788
2	chr1:12156171:G:A	12156171	NA,A	NA,G	NA,1	NA,inf	NA,inf	NA,1.41637	0.000515494	0.000515541
2	chr1:11922523:G:A	11922523	A,A	G,G	1,1	-inf,inf	inf,inf	1.05753,0.0627103	0.000514987	0.000514991
2	chr1:11628285:C:T	11628285	NA,T	NA,C	NA,1	NA,-inf	NA,inf	NA,1.34043	0.000506333	0.000506382
2	chr1:11562769:T:C	11562769	NA,C	NA,T	NA,1	NA,inf	NA,inf	NA,1.45194	0.00050039	0.000500435
2	chr1:11526530:A:G	11526530	NA,G	NA,A	NA,1	NA,inf	NA,inf	NA,1.45164	0.000498584	0.000498627
2	chr1:11739477:G:A	11739477	NA,A	NA,G	NA,1	NA,inf	NA,inf	NA,1.42305	0.000497477	0.000497524
2	chr1:12371198:G:A	12371198	A,NA	G,NA	1,NA	inf,NA	inf,NA	1.44258,NA	0.000496615	0.000496661
2	chr1:11903530:G:A	11903530	NA,A	NA,G	NA,1	NA,inf	NA,inf	NA,1.60554	0.000495885	0.000495952
2	chr1:12214196:C:T	12214196	NA,T	NA,C	NA,1	NA,inf	NA,inf	NA,1.36153	0.000492511	0.000492558
2	chr1:11554024:C:G	11554024	NA,G	NA,C	NA,1	NA,-inf	NA,inf	NA,1.35284	0.00048724	0.000487285
2	chr1:12018210:T:C	12018210	NA,C	NA,T	NA,1	NA,-inf	NA,inf	NA,1.72792	0.000485019	0.000485119
2	chr1:11485823:A:C	11485823	NA,C	NA,A	NA,1	NA,inf	NA,inf	NA,1.46397	0.000481073	0.000481116
2	chr1:11541306:G:A	11541306	NA,A	NA,G	NA,1	NA,-inf	NA,inf	NA,1.34324	0.000477134	0.000477168
2	chr1:11994538:C:G	11994538	G,NA	C,NA	1,NA	-inf,NA	inf,NA	2.20567,NA	0.000474474	0.000474682
2	chr1:12012599:C:T	12012599	NA,T	NA,C	NA,1	NA,inf	NA,inf	NA,0.996341	0.000472872	0.000472895
2	chr1:11666158:C:G	11666158	NA,G	NA,C	NA,1	NA,-inf	NA,inf	NA,1.39686	0.000469176	0.000469215
2	chr1:12353912:A:G	12353912	NA,G	NA,A	NA,1	NA,-inf	NA,inf	NA,1.3719	0.000464392	0.000464441
2	chr1:11808898:G:A	11808898	A,NA	G,NA	1,NA	-inf,NA	inf,NA	0.755581,NA	0.000460613	0.000460626
2	chr1:12157047:A:G	12157047	NA,G	NA,A	NA,1	NA,inf	NA,inf	NA,1.35492	0.000460466	0.000460509
2	chr1:12144551:C:T	12144551	T,NA	C,NA	1,NA	inf,NA	inf,NA	1.27574,NA	0.00045525	0.000455283
2	chr1:12085345:G:A	12085345	NA,A	NA,G	NA,1	NA,-inf	NA,inf	NA,1.31079	0.000453744	0.000453791
2	chr1:11985861:A:G	11985861	G,NA	A,NA	1,NA	-inf,NA	inf,NA	2.17728,NA	0.000453394	0.00045359
2	chr1:12019475:A:G	12019475	NA,G	NA,A	NA,1	NA,-inf	NA,inf	NA,1.67789	0.000447202	0.000447292
2	chr1:11607136:G:A	11607136	NA,A	NA,G	NA,1	NA,-inf	NA,inf	NA,1.27114	0.000444565	0.000444608
2	chr1:12156877:C:A	12156877	NA,A	NA,C	NA,1	NA,inf	NA,inf	NA,1.29811	0.000439324	0.000439366
2	chr1:11563006:T:G	11563006	NA,G	NA,T	NA,1	NA,-inf	NA,inf	NA,1.30809	0.000438871	0.000438913
2	chr1:12356912:C:T	12356912	NA,T	NA,C	NA,1	NA,inf	NA,inf	NA,1.36229	0.000438044	0.000438086
2	chr1:11856861:A:G	11856861	G,G	A,A	1,1	inf,-inf	inf,inf	0.771654,2.13233	0.000433552	0.000433602
2	chr1:11996406:G:C	11996406	NA,C	NA,G	NA,1	NA,-inf	NA,inf	NA,1.64131	0.000431712	0.000431794
2	chr1:11987302:ACT:A	11987302	A,A	ACT,ACT	1,1	inf,inf	inf,inf	0.222322,2.60993	0.000430053	0.000430131
2	chr1:11573362:C:G	11573362	NA,G	NA,C	NA,1	NA,inf	NA,inf	NA,1.36488	0.000424287	0.000424325
2	chr1:11672726:A:G	11672726	NA,G	NA,A	NA,1	NA,inf	NA,inf	NA,1.27898	0.000420924	0.000420956
2	chr1:12092941:G:A	12092941	NA,A	NA,G	NA,1	NA,-inf	NA,inf	NA,1.19615	0.00041967	0.000419707
2	chr1:12409356:G:A	12409356	NA,A	NA,G	NA,1	NA,inf	NA,inf	NA,1.32472	0.000412406	0.000412447
2	chr1:12466255:G:C	12466255	NA,C	NA,G	NA,1	NA,inf	NA,inf	NA,1.36119	0.000412165	0.000412208
2	chr1:11602394:G:A	11602394	NA,A	NA,G	NA,1	NA,-inf	NA,inf	NA,1.27686	0.000410298	0.00041033
2	chr1:11680882:AG:A	11680882	NA,A	NA,AG	NA,1	NA,inf	NA,inf	NA,1.24633	0.000408822	0.000408853
2	chr1:11905138:G:A	11905138	NA,A	NA,G	NA,1	NA,inf	NA,inf	NA,1.46342	0.000405008	0.00040506
2	chr1:11953143:C:T	11953143	T,T	C,C	1,1	-inf,-inf	inf,inf	0.802092,0.0665314	0.000403914	0.000403917
2	chr1:12422959:G:A	12422959	NA,A	NA,G	NA,1	NA,-inf	NA,inf	NA,1.31013	0.000401268	0.00040131
2	chr1:11872484:T:C	11872484	NA,C	NA,T	NA,1	NA,inf	NA,inf	NA,1.36319	0.000401266	0.000401303
2	chr1:11632659:G:A	11632659	NA,A	NA,G	NA,1	NA,-inf	NA,inf	NA,1.21505	0.000399464	0.000399503
2	chr1:11630608:C:T	11630608	NA,T	NA,C	NA,1	NA,-inf	NA,inf	NA,1.22323	0.000398224	0.000398264
2	chr1:12130078:T:C	12130078	NA,C	NA,T	NA,1	NA,inf	NA,inf	NA,1.39896	0.000397984	0.000398028
2	chr1:12031043:C:T	12031043	NA,T	NA,C	NA,1	NA,inf	NA,inf	NA,1.84908	0.000397915	0.000397999
2	chr1:11855692:A:G	11855692	G,G	A,A	1,1	inf,-inf	inf,inf	0.789294,2.069	0.000397442	0.000397487
2	chr1:11716927:A:G	11716927	NA,G	NA,A	NA,1	NA,-inf	NA,inf	NA,1.24106	0.000396209	0.000396252
2	chr1:11614535:A:G	11614535	NA,G	NA,A	NA,1	NA,-inf	NA,inf	NA,1.21361	0.000394673	0.00039471
2	chr1:11572508:G:A	11572508	NA,A	NA,G	NA,1	NA,inf	NA,inf	NA,1.32459	0.000393843	0.000393878
2	chr1:12370120:C:T	12370120	NA,T	NA,C	NA,1	NA,inf	NA,inf	NA,1.29891	0.000392693	0.000392732
2	chr1:12207498:C:G	12207498	NA,G	NA,C	NA,1	NA,inf	NA,inf	NA,1.26014	0.000392371	0.000392404
2	chr1:11955435:TTTACAAAAGG:T	11955435	T,T	TTTACAAAAGG,TTTACAAAAGG	1,1	-inf,-inf	inf,inf	0.779322,0.100414	0.000386691	0.000386694
2	chr1:11687809:T:C	11687809	NA,C	NA,T	NA,1	NA,inf	NA,inf	NA,1.29196	0.000386514	0.000386556
2	chr1:11687768:A:G	11687768	NA,G	NA,A	NA,1	NA,inf	NA,inf	NA,1.29196	0.000386514	0.000386556
2	chr1:12050589:G:A	12050589	A,A	G,G	1,1	inf,inf	inf,inf	1.81615,2.00226	0.000386206	0.00038655
2	chr1:11688980:C:T	11688980	NA,T	NA,C	NA,1	NA,inf	NA,inf	NA,1.23775	0.000385163	0.000385196
2	chr1:11901682:C:T	11901682	T,NA	C,NA	1,NA	-inf,NA	inf,NA	0.501116,NA	0.000384811	0.000384819
2	chr1:12441580:C:T	12441580	NA,T	NA,C	NA,1	NA,-inf	NA,inf	NA,1.28164	0.000382531	0.000382572
2	chr1:12079707:ACAGGCTGGCCATCCCAC:A	12079707	NA,A	NA,ACAGGCTGGCCATCCCAC	NA,1	NA,-inf	NA,inf	NA,1.21704	0.000379983	0.000380022
2	chr1:11562032:G:A	11562032	NA,A	NA,G	NA,1	NA,inf	NA,inf	NA,1.27982	0.000373001	0.000373033
2	chr1:11953516:G:A	11953516	A,A	G,G	1,1	-inf,-inf	inf,inf	0.764431,0.101024	0.000372531	0.000372534
2	chr1:12479319:C:T	12479319	NA,T	NA,C	NA,1	NA,inf	NA,inf	NA,1.24481	0.000372167	0.000372201
2	chr1:12443437:T:C	12443437	NA,C	NA,T	NA,1	NA,-inf	NA,inf	NA,1.25703	0.000369562	0.000369601
2	chr1:11662027:T:G	11662027	NA,G	NA,T	NA,1	NA,-inf	NA,inf	NA,1.26258	0.000366803	0.000366833
2	chr1:12443966:C:T	12443966	NA,T	NA,C	NA,1	NA,-inf	NA,inf	NA,1.25273	0.000366221	0.00036626
2	chr1:11560768:T:C	11560768	NA,C	NA,T	NA,1	NA,inf	NA,inf	NA,1.26327	0.000365789	0.000365821
2	chr1:12091611:G:C	12091611	NA,C	NA,G	NA,1	NA,-inf	NA,inf	NA,1.11938	0.000362042	0.000362074
2	chr1:11611095:C:T	11611095	NA,T	NA,C	NA,1	NA,-inf	NA,inf	NA,1.1661	0.000360281	0.000360316
2	chr1:11681533:C:T	11681533	NA,T	NA,C	NA,1	NA,inf	NA,inf	NA,1.26087	0.000359314	0.000359348
2	chr1:12313208:G:A	12313208	A,NA	G,NA	1,NA	-inf,NA	inf,NA	1.26284,NA	0.000357527	0.00035756
2	chr1:11926801:C:T	11926801	T,NA	C,NA	1,NA	-inf,NA	inf,NA	0.682194,NA	0.000357349	0.00035736
2	chr1:11859063:A:G	11859063	NA,G	NA,A	NA,1	NA,-inf	NA,inf	NA,1.13201	0.000354362	0.000354391
2	chr1:12395068:G:A	12395068	NA,A	NA,G	NA,1	NA,-inf	NA,inf	NA,1.16133	0.000352757	0.000352791
2	chr1:12264518:A:G	12264518	NA,G	NA,A	NA,1	NA,inf	NA,inf	NA,1.23684	0.000351889	0.000351924
2	chr1:11919050:G:T	11919050	T,T	G,G	1,1	-inf,inf	inf,inf	0.912934,0.101255	0.000351697	0.0003517
2	chr1:12252041:G:A	12252041	NA,A	NA,G	NA,1	NA,inf	NA,inf	NA,1.23181	0.000350503	0.000350537
2	chr1:11750448:C:T	11750448	T,T	C,C	1,1	-inf,-inf	inf,inf	1.23179,1.49259	0.000349627	0.000349671
2	chr1:11525921:C:A	11525921	NA,A	NA,C	NA,1	NA,inf	NA,inf	NA,1.22309	0.000349347	0.000349385
2	chr1:12045692:TTTTC:T	12045692	NA,T	NA,TTTTC	NA,1	NA,inf	NA,inf	NA,1.56456	0.000349174	0.000349234
2	chr1:11570173:T:G	11570173	G,G	T,T	1,1	inf,inf	inf,inf	0.830621,1.88726	0.000347225	0.000347256
2	chr1:11572579:C:T	11572579	NA,T	NA,C	NA,1	NA,-inf	NA,inf	NA,1.15109	0.000343792	0.000343825
2	chr1:12376200:T:A	12376200	NA,A	NA,T	NA,1	NA,inf	NA,inf	NA,1.22761	0.000343494	0.000343529
2	chr1:11657108:A:G	11657108	NA,G	NA,A	NA,1	NA,inf	NA,inf	NA,1.16821	0.000340286	0.000340314
2	chr1:12411080:C:T	12411080	NA,T	NA,C	NA,1	NA,inf	NA,inf	NA,1.22812	0.0003385	0.000338535
2	chr1:12067092:C:T	12067092	NA,T	NA,C	NA,1	NA,inf	NA,inf	NA,1.03984	0.000333291	0.000333318
2	chr1:11956365:T:C	11956365	C,C	T,T	1,1	-inf,-inf	inf,inf	0.727991,0.118009	0.000333277	0.000333279
2	chr1:11575125:C:A	11575125	NA,A	NA,C	NA,1	NA,-inf	NA,inf	NA,1.12577	0.000333122	0.000333154
2	chr1:12391930:G:A	12391930	NA,A	NA,G	NA,1	NA,inf	NA,inf	NA,1.22437	0.000332227	0.000332262
2	chr1:11683903:G:A	11683903	NA,A	NA,G	NA,1	NA,inf	NA,inf	NA,1.1262	0.000329749	0.000329774
2	chr1:11940613:T:C	11940613	C,C	T,T	1,1	-inf,-inf	inf,inf	0.759226,0.0610832	0.000329005	0.000329007
2	chr1:11901408:G:A	11901408	NA,A	NA,G	NA,1	NA,-inf	NA,inf	NA,1.26278	0.000328683	0.000328724
2	chr1:11883735:G:A	11883735	A,A	G,G	1,1	-inf,-inf	inf,inf	0.774996,0.390591	0.000327883	0.000327886
2	chr1:11876025:G:A	11876025	NA,A	NA,G	NA,1	NA,-inf	NA,inf	NA,0.963643	0.000324858	0.000324882
2	chr1:12281232:C:T	12281232	NA,T	NA,C	NA,1	NA,inf	NA,inf	NA,1.21144	0.000323645	0.000323675
2	chr1:11948967:A:G	11948967	G,G	A,A	1,1	-inf,-inf	inf,inf	0.741395,0.0219099	0.000323551	0.000323553
2	chr1:11948599:A:G	11948599	G,G	A,A	1,1	-inf,-inf	inf,inf	0.741439,0.00563507	0.000320753	0.000320755
2	chr1:11674046:T:G	11674046	NA,G	NA,T	NA,1	NA,inf	NA,inf	NA,1.21287	0.000320305	0.000320339
2	chr1:11703434:G:T	11703434	NA,T	NA,G	NA,1	NA,inf	NA,inf	NA,1.20043	0.000317355	0.000317384
2	chr1:12093658:A:G	12093658	NA,G	NA,A	NA,1	NA,-inf	NA,inf	NA,1.15667	0.000316536	0.000316571
2	chr1:12474215:C:T	12474215	NA,T	NA,C	NA,1	NA,inf	NA,inf	NA,1.15173	0.000316133	0.000316162
2	chr1:12066992:C:T	12066992	NA,T	NA,C	NA,1	NA,inf	NA,inf	NA,1.01132	0.000315926	0.000315951
2	chr1:12256336:G:A	12256336	NA,A	NA,G	NA,1	NA,inf	NA,inf	NA,1.2062	0.000315771	0.000315801
2	chr1:11633488:G:A	11633488	NA,A	NA,G	NA,1	NA,-inf	NA,inf	NA,1.09609	0.000315761	0.000315792
2	chr1:11619321:G:A	11619321	NA,A	NA,G	NA,1	NA,-inf	NA,inf	NA,1.10816	0.000314231	0.000314261
2	chr1:12418585:A:C	12418585	NA,C	NA,A	NA,1	NA,-inf	NA,inf	NA,1.16489	0.000312919	0.000312952
2	chr1:11719947:G:T	11719947	NA,T	NA,G	NA,1	NA,inf	NA,inf	NA,1.18924	0.000312204	0.00031223
2	chr1:11863970:G:A	11863970	A,NA	G,NA	1,NA	inf,NA	inf,NA	1.93681,NA	0.000310321	0.000310439
2	chr1:12130710:C:T	12130710	NA,T	NA,C	NA,1	NA,inf	NA,inf	NA,1.25263	0.000310023	0.000310057
2	chr1:12394922:A:G	12394922	NA,G	NA,A	NA,1	NA,-inf	NA,inf	NA,1.07359	0.000308796	0.000308825
2	chr1:11703129:C:T	11703129	NA,T	NA,C	NA,1	NA,inf	NA,inf	NA,1.11105	0.000308754	0.000308778
2	chr1:11560843:C:T	11560843	NA,T	NA,C	NA,1	NA,inf	NA,inf	NA,1.16855	0.000307574	0.000307601
2	chr1:11599566:C:T	11599566	NA,T	NA,C	NA,1	NA,-inf	NA,inf	NA,1.09274	0.000306829	0.000306854
2	chr1:12172951:C:T	12172951	NA,T	NA,C	NA,1	NA,inf	NA,inf	NA,1.11198	0.000306278	0.000306306
2	chr1:11712246:A:G	11712246	G,G	A,A	1,1	inf,inf	inf,inf	0.559094,2.09019	0.000305831	0.000305844
2	chr1:11695617:T:A	11695617	NA,A	NA,T	NA,1	NA,-inf	NA,inf	NA,1.07775	0.000305378	0.000305403
2	chr1:11948601:G:A	11948601	A,A	G,G	1,1	-inf,inf	inf,inf	0.72722,0.00370434	0.000304934	0.000304936
2	chr1:11860319:G:A	11860319	NA,A	NA,G	NA,1	NA,-inf	NA,inf	NA,1.05113	0.000304017	0.000304042
2	chr1:12233940:T:C	12233940	NA,C	NA,T	NA,1	NA,inf	NA,inf	NA,1.24552	0.000303435	0.000303463
2	chr1:12154595:C:T	12154595	NA,T	NA,C	NA,1	NA,inf	NA,inf	NA,1.11538	0.000303412	0.000303439
2	chr1:11640966:G:A	11640966	NA,A	NA,G	NA,1	NA,-inf	NA,inf	NA,1.12918	0.00030192	0.00030195
2	chr1:11777812:C:T	11777812	NA,T	NA,C	NA,1	NA,-inf	NA,inf	NA,1.15841	0.000301669	0.000301701
2	chr1:11858092:C:T	11858092	NA,T	NA,C	NA,1	NA,-inf	NA,inf	NA,1.05145	0.000301	0.000301025
2	chr1:11522465:C:T	11522465	NA,T	NA,C	NA,1	NA,inf	NA,inf	NA,1.13473	0.000300532	0.00030056
2	chr1:11544223:C:T	11544223	T,NA	C,NA	1,NA	-inf,NA	inf,NA	1.23947,NA	0.000299032	0.000299063
2	chr1:11581524:G:A	11581524	NA,A	NA,G	NA,1	NA,inf	NA,inf	NA,1.16715	0.000298944	0.000298971
2	chr1:12343830:G:T	12343830	NA,T	NA,G	NA,1	NA,-inf	NA,inf	NA,1.13497	0.000298013	0.000298045
2	chr1:11499306:A:G	11499306	NA,G	NA,A	NA,1	NA,inf	NA,inf	NA,1.09606	0.000296862	0.000296888
2	chr1:12211711:G:A	12211711	A,NA	G,NA	1,NA	-inf,NA	inf,NA	1.28881,NA	0.000296238	0.000296273
2	chr1:11807831:A:G	11807831	NA,G	NA,A	NA,1	NA,-inf	NA,inf	NA,0.990644	0.000295418	0.000295445
2	chr1:12254721:G:A	12254721	NA,A	NA,G	NA,1	NA,-inf	NA,inf	NA,1.03874	0.000293943	0.000293971
2	chr1:11614392:G:A	11614392	NA,A	NA,G	NA,1	NA,-inf	NA,inf	NA,1.05365	0.000293937	0.000293965
2	chr1:11704378:G:A	11704378	NA,A	NA,G	NA,1	NA,inf	NA,inf	NA,1.08186	0.000293169	0.000293192
2	chr1:11704255:G:A	11704255	NA,A	NA,G	NA,1	NA,inf	NA,inf	NA,1.08056	0.000293015	0.000293038
2	chr1:12244024:C:T	12244024	NA,T	NA,C	NA,1	NA,inf	NA,inf	NA,1.1603	0.000291737	0.000291765
2	chr1:12391532:G:A	12391532	NA,A	NA,G	NA,1	NA,inf	NA,inf	NA,1.12694	0.000289586	0.000289613
2	chr1:11952352:A:G	11952352	G,G	A,A	1,1	-inf,-inf	inf,inf	0.69532,0.0709817	0.0002873	0.000287302
2	chr1:12144388:CCTT:C	12144388	C,NA	CCTT,NA	1,NA	-inf,NA	inf,NA	1.08311,NA	0.000286583	0.000286607
2	chr1:11777484:C:G	11777484	NA,G	NA,C	NA,1	NA,-inf	NA,inf	NA,1.09065	0.000286539	0.000286567
2	chr1:12327709:C:T	12327709	NA,T	NA,C	NA,1	NA,-inf	NA,inf	NA,1.05905	0.0002858	0.000285829
2	chr1:11982241:C:T	11982241	T,T	C,C	1,1	inf,inf	inf,inf	0.261597,2.38967	0.000284327	0.00028438
2	chr1:11945193:G:A	11945193	A,A	G,G	1,1	-inf,inf	inf,inf	0.695886,0.17657	0.000282782	0.000282784
2	chr1:11603520:T:C	11603520	NA,C	NA,T	NA,1	NA,inf	NA,inf	NA,1.08979	0.00028262	0.000282646
2	chr1:12394109:C:T	12394109	NA,T	NA,C	NA,1	NA,inf	NA,inf	NA,1.11076	0.000281488	0.000281516
2	chr1:11677206:A:G	11677206	NA,G	NA,A	NA,1	NA,-inf	NA,inf	NA,1.06589	0.000280973	0.000280996
2	chr1:11559276:C:T	11559276	T,T	C,C	1,1	inf,inf	inf,inf	0.581227,2.03433	0.00027934	0.000279366
2	chr1:12031782:C:T	12031782	NA,T	NA,C	NA,1	NA,-inf	NA,inf	NA,1.54362	0.000277408	0.000277474
2	chr1:11901716:C:T	11901716	NA,T	NA,C	NA,1	NA,-inf	NA,inf	NA,0.927977	0.00027695	0.000276971
2	chr1:12281701:C:T	12281701	NA,T	NA,C	NA,1	NA,inf	NA,inf	NA,1.1208	0.000275667	0.000275693
2	chr1:12087867:C:T	12087867	NA,T	NA,C	NA,1	NA,inf	NA,inf	NA,1.2321	0.000275562	0.000275596
2	chr1:12454878:ATCCTT:A	12454878	A,NA	ATCCTT,NA	1,NA	-inf,NA	inf,NA	0.996151,NA	0.000275496	0.000275516
2	chr1:12454877:G:GGTA	12454877	GGTA,NA	G,NA	1,NA	-inf,NA	inf,NA	0.995915,NA	0.000275368	0.000275388
2	chr1:12472284:G:A	12472284	NA,A	NA,G	NA,1	NA,inf	NA,inf	NA,1.06674	0.000274955	0.000274982
2	chr1:11937036:C:T	11937036	T,T	C,C	1,1	-inf,-inf	inf,inf	0.705037,0.0798033	0.000274714	0.000274717
2	chr1:11940308:C:T	11940308	NA,T	NA,C	NA,1	NA,inf	NA,inf	NA,1.14737	0.00027363	0.00027366
2	chr1:11987370:C:T	11987370	T,T	C,C	1,1	inf,inf	inf,inf	0.228984,2.34008	0.000272844	0.00027289
2	chr1:11676543:C:T	11676543	T,T	C,C	1,1	inf,-inf	inf,inf	1.51529,0.8279	0.000271241	0.000271259
2	chr1:12392572:C:G	12392572	NA,G	NA,C	NA,1	NA,inf	NA,inf	NA,1.08473	0.000268123	0.000268148
2	chr1:12010231:C:T	12010231	NA,T	NA,C	NA,1	NA,-inf	NA,inf	NA,1.37905	0.000267381	0.00026743
2	chr1:11986772:G:A	11986772	A,A	G,G	1,1	inf,inf	inf,inf	0.210815,2.31105	0.000267206	0.000267249
2	chr1:11640810:T:C	11640810	NA,C	NA,T	NA,1	NA,-inf	NA,inf	NA,1.02264	0.000266785	0.000266805
2	chr1:11611565:C:T	11611565	NA,T	NA,C	NA,1	NA,-inf	NA,inf	NA,0.999207	0.000265969	0.000265995
2	chr1:11678129:C:T	11678129	NA,T	NA,C	NA,1	NA,-inf	NA,inf	NA,1.03286	0.000265491	0.000265513
2	chr1:11860561:C:T	11860561	NA,T	NA,C	NA,1	NA,-inf	NA,inf	NA,0.971035	0.000265033	0.000265055
2	chr1:11851456:A:G	11851456	NA,G	NA,A	NA,1	NA,-inf	NA,inf	NA,0.993002	0.000264584	0.000264607
2	chr1:12031868:G:T	12031868	NA,T	NA,G	NA,1	NA,-inf	NA,inf	NA,1.51233	0.000264528	0.00026459
2	chr1:11691675:C:G	11691675	G,NA	C,NA	1,NA	inf,NA	inf,NA	1.10296,NA	0.000261507	0.000261531
2	chr1:11645269:T:C	11645269	NA,C	NA,T	NA,1	NA,inf	NA,inf	NA,1.08323	0.000261386	0.000261406
2	chr1:12057337:A:G	12057337	NA,G	NA,A	NA,1	NA,inf	NA,inf	NA,1.21943	0.000261141	0.000261169
2	chr1:12091457:C:G	12091457	NA,G	NA,C	NA,1	NA,-inf	NA,inf	NA,0.914907	0.000260818	0.00026084
2	chr1:11618067:A:G	11618067	NA,G	NA,A	NA,1	NA,-inf	NA,inf	NA,1.00337	0.000260301	0.00026032
2	chr1:11957091:G:A	11957091	NA,A	NA,G	NA,1	NA,-inf	NA,inf	NA,1.06469	0.000259718	0.000259745
2	chr1:12059769:C:T	12059769	NA,T	NA,C	NA,1	NA,inf	NA,inf	NA,0.900415	0.000258603	0.000258624
2	chr1:11659560:T:G	11659560	NA,G	NA,T	NA,1	NA,-inf	NA,inf	NA,0.978963	0.000258518	0.000258544
2	chr1:11849975:C:T	11849975	NA,T	NA,C	NA,1	NA,-inf	NA,inf	NA,0.961906	0.000258506	0.000258528
2	chr1:11699182:C:T	11699182	NA,T	NA,C	NA,1	NA,inf	NA,inf	NA,1.00833	0.0002566	0.00025662
2	chr1:11677825:C:T	11677825	T,T	C,C	1,1	-inf,inf	inf,inf	0.536381,1.73705	0.000255696	0.000255716
2	chr1:11888442:CA:C	11888442	NA,C	NA,CA	NA,1	NA,inf	NA,inf	NA,1.22987	0.00025442	0.000254454
2	chr1:11862192:A:G	11862192	NA,G	NA,A	NA,1	NA,-inf	NA,inf	NA,0.955152	0.000253533	0.000253555
2	chr1:12138290:A:G	12138290	NA,G	NA,A	NA,1	NA,inf	NA,inf	NA,1.08474	0.000253373	0.000253401
2	chr1:12354830:G:A	12354830	NA,A	NA,G	NA,1	NA,-inf	NA,inf	NA,0.989499	0.000252899	0.000252924
2	chr1:11862668:G:A	11862668	NA,A	NA,G	NA,1	NA,-inf	NA,inf	NA,0.953746	0.000252887	0.000252909
2	chr1:12412013:G:A	12412013	NA,A	NA,G	NA,1	NA,inf	NA,inf	NA,1.05022	0.000251098	0.000251123
2	chr1:11924036:C:T	11924036	NA,T	NA,C	NA,1	NA,inf	NA,inf	NA,1.08527	0.000250649	0.000250676
2	chr1:11606077:A:AT	11606077	NA,AT	NA,A	NA,1	NA,-inf	NA,inf	NA,0.986755	0.000249466	0.000249485
2	chr1:11985725:C:T	11985725	T,T	C,C	1,1	inf,inf	inf,inf	0.265487,2.31361	0.000247301	0.000247347
2	chr1:11751727:G:A	11751727	A,A	G,G	1,1	-inf,-inf	inf,inf	1.12246,1.28537	0.000246657	0.000246685
2	chr1:11689163:G:A	11689163	NA,A	NA,G	NA,1	NA,-inf	NA,inf	NA,1.01593	0.000246619	0.000246641
2	chr1:11603482:AC:A	11603482	NA,A	NA,AC	NA,1	NA,-inf	NA,inf	NA,0.966267	0.000246186	0.00024621
2	chr1:12008230:C:T	12008230	NA,T	NA,C	NA,1	NA,-inf	NA,inf	NA,1.32715	0.000245828	0.000245873
2	chr1:11983412:T:C	11983412	C,C	T,T	1,1	inf,inf	inf,inf	0.252521,2.29958	0.000245601	0.000245645
2	chr1:11863663:C:T	11863663	NA,T	NA,C	NA,1	NA,-inf	NA,inf	NA,0.937127	0.000245406	0.000245427
2	chr1:11874075:G:A	11874075	NA,A	NA,G	NA,1	NA,-inf	NA,inf	NA,0.787797	0.000245387	0.000245404
2	chr1:12117777:G:A	12117777	A,NA	G,NA	1,NA	-inf,NA	inf,NA	0.666817,NA	0.000245374	0.000245386
2	chr1:12059849:A:G	12059849	NA,G	NA,A	NA,1	NA,inf	NA,inf	NA,1.18549	0.000245372	0.000245398
2	chr1:12268670:C:T	12268670	NA,T	NA,C	NA,1	NA,inf	NA,inf	NA,1.05853	0.000244807	0.000244831
2	chr1:11716602:G:A	11716602	NA,A	NA,G	NA,1	NA,inf	NA,inf	NA,1.07528	0.000243995	0.000244019
2	chr1:11863738:G:A	11863738	NA,A	NA,G	NA,1	NA,-inf	NA,inf	NA,0.933462	0.000243765	0.000243786
2	chr1:12309938:T:G	12309938	NA,G	NA,T	NA,1	NA,inf	NA,inf	NA,1.03105	0.000243544	0.000243568
2	chr1:12104380:C:T	12104380	T,T	C,C	1,1	inf,-inf	inf,inf	0.0533929,1.8718	0.000242356	0.000242376
2	chr1:12332730:T:C	12332730	NA,C	NA,T	NA,1	NA,inf	NA,inf	NA,1.02723	0.000242109	0.000242132
2	chr1:12347224:G:T	12347224	NA,T	NA,G	NA,1	NA,-inf	NA,inf	NA,1.01378	0.000241815	0.000241841
2	chr1:12009004:C:T	12009004	NA,T	NA,C	NA,1	NA,-inf	NA,inf	NA,1.31478	0.000241699	0.000241743
2	chr1:12067760:C:T	12067760	NA,T	NA,C	NA,1	NA,inf	NA,inf	NA,0.974568	0.000241332	0.000241355
2	chr1:12301413:C:T	12301413	NA,T	NA,C	NA,1	NA,inf	NA,inf	NA,1.04447	0.000241165	0.000241188
2	chr1:12058513:T:C	12058513	NA,C	NA,T	NA,1	NA,inf	NA,inf	NA,1.16979	0.000240316	0.000240341
2	chr1:11887848:G:A	11887848	NA,A	NA,G	NA,1	NA,-inf	NA,inf	NA,1.3342	0.000239105	0.000239152
2	chr1:12301069:G:A	12301069	NA,A	NA,G	NA,1	NA,-inf	NA,inf	NA,1.0025	0.000237339	0.000237363
2	chr1:12467759:A:G	12467759	NA,G	NA,A	NA,1	NA,inf	NA,inf	NA,1.01067	0.000236485	0.00023651
2	chr1:11857372:T:C	11857372	NA,C	NA,T	NA,1	NA,inf	NA,inf	NA,1.13946	0.000236176	0.000236203
2	chr1:12059512:A:T	12059512	NA,T	NA,A	NA,1	NA,inf	NA,inf	NA,1.16014	0.000235492	0.000235517
2	chr1:11679136:C:T	11679136	NA,T	NA,C	NA,1	NA,inf	NA,inf	NA,0.995968	0.000235448	0.000235468
2	chr1:11769980:A:G	11769980	NA,G	NA,A	NA,1	NA,inf	NA,inf	NA,0.866623	0.000234918	0.000234936
2	chr1:12460017:T:G	12460017	NA,G	NA,T	NA,1	NA,inf	NA,inf	NA,1.00803	0.000233905	0.000233928
2	chr1:11681739:T:A	11681739	A,A	T,T	1,1	inf,-inf	inf,inf	1.42767,0.802722	0.000233582	0.000233597
2	chr1:11669607:T:C	11669607	C,C	T,T	1,1	-inf,inf	inf,inf	1.14361,1.01313	0.000233245	0.000233266
2	chr1:11853136:A:G	11853136	NA,G	NA,A	NA,1	NA,inf	NA,inf	NA,1.18431	0.000232213	0.00023224
2	chr1:11905703:A:T	11905703	NA,T	NA,A	NA,1	NA,-inf	NA,inf	NA,0.827908	0.000232156	0.000232174
2	chr1:12324953:A:C	12324953	NA,C	NA,A	NA,1	NA,inf	NA,inf	NA,1.01602	0.000231882	0.000231906
2	chr1:11906648:G:C	11906648	NA,C	NA,G	NA,1	NA,-inf	NA,inf	NA,0.827048	0.000231787	0.000231805
2	chr1:11779130:C:T	11779130	NA,T	NA,C	NA,1	NA,-inf	NA,inf	NA,1.00817	0.000230974	0.000230998
2	chr1:12364480:A:G	12364480	NA,G	NA,A	NA,1	NA,-inf	NA,inf	NA,0.986077	0.000230812	0.000230836
2	chr1:12347331:C:T	12347331	NA,T	NA,C	NA,1	NA,-inf	NA,inf	NA,0.985631	0.000230788	0.000230813
2	chr1:12376652:A:G	12376652	NA,G	NA,A	NA,1	NA,-inf	NA,inf	NA,0.984936	0.000230366	0.00023039
2	chr1:12350790:T:C	12350790	NA,C	NA,T	NA,1	NA,-inf	NA,inf	NA,0.983416	0.000229739	0.000229762
2	chr1:11680272:AGGCGTGAGCCAC:A	11680272	A,A	AGGCGTGAGCCAC,AGGCGTGAGCCAC	1,1	inf,-inf	inf,inf	1.44112,0.771525	0.000229492	0.000229507
2	chr1:11851263:G:A	11851263	NA,A	NA,G	NA,1	NA,inf	NA,inf	NA,0.916083	0.000229212	0.000229232
2	chr1:11529973:G:A	11529973	NA,A	NA,G	NA,1	NA,inf	NA,inf	NA,0.972264	0.000229175	0.000229198
2	chr1:11734848:A:G	11734848	NA,G	NA,A	NA,1	NA,inf	NA,inf	NA,0.857693	0.000228937	0.000228955
2	chr1:12170465:G:A	12170465	NA,A	NA,G	NA,1	NA,inf	NA,inf	NA,0.939855	0.00022867	0.000228692
2	chr1:11783862:A:G	11783862	NA,G	NA,A	NA,1	NA,-inf	NA,inf	NA,0.969639	0.00022855	0.000228569
2	chr1:11759811:G:A	11759811	NA,A	NA,G	NA,1	NA,inf	NA,inf	NA,0.957983	0.000227598	0.000227619
2	chr1:12222722:A:G	12222722	NA,G	NA,A	NA,1	NA,inf	NA,inf	NA,0.985178	0.000226922	0.000226944
2	chr1:11664655:A:G	11664655	NA,G	NA,A	NA,1	NA,-inf	NA,inf	NA,0.928249	0.000226717	0.000226735
2	chr1:12397370:C:T	12397370	NA,T	NA,C	NA,1	NA,-inf	NA,inf	NA,0.974386	0.000226519	0.000226542
2	chr1:11753115:G:C	11753115	C,NA	G,NA	1,NA	inf,NA	inf,NA	0.711015,NA	0.000226111	0.000226124
2	chr1:11508089:CAT:C	11508089	NA,C	NA,CAT	NA,1	NA,inf	NA,inf	NA,0.929743	0.000225127	0.000225147
2	chr1:12231720:G:A	12231720	A,NA	G,NA	1,NA	-inf,NA	inf,NA	1.18921,NA	0.000224865	0.000224894
2	chr1:11683695:C:T	11683695	T,T	C,C	1,1	inf,-inf	inf,inf	1.56476,0.48804	0.000224777	0.000224793
2	chr1:12056838:C:T	12056838	NA,T	NA,C	NA,1	NA,inf	NA,inf	NA,0.883884	0.000224464	0.000224485
2	chr1:11589411:T:G	11589411	G,G	T,T	1,1	-inf,-inf	inf,inf	0.00225949,1.92536	0.000223729	0.000223748
2	chr1:12134409:C:A	12134409	NA,A	NA,C	NA,1	NA,inf	NA,inf	NA,1.05875	0.000223692	0.000223716
2	chr1:12373974:A:C	12373974	C,NA	A,NA	1,NA	-inf,NA	inf,NA	1.17011,NA	0.000223477	0.000223504
2	chr1:12066823:T:C	12066823	NA,C	NA,T	NA,1	NA,inf	NA,inf	NA,0.926325	0.000222079	0.0002221
2	chr1:11761284:G:C	11761284	C,C	G,G	1,1	-inf,-inf	inf,inf	1.29647,1.07547	0.000221158	0.000221187
2	chr1:11705956:C:G	11705956	NA,G	NA,C	NA,1	NA,-inf	NA,inf	NA,0.939169	0.000220829	0.000220841
2	chr1:11937143:C:T	11937143	NA,T	NA,C	NA,1	NA,inf	NA,inf	NA,1.02524	0.000220565	0.00022059
2	chr1:11889610:C:T	11889610	NA,T	NA,C	NA,1	NA,-inf	NA,inf	NA,1.04296	0.00021896	0.000218989
2	chr1:12125470:C:T	12125470	NA,T	NA,C	NA,1	NA,-inf	NA,inf	NA,0.922407	0.000217663	0.000217687
2	chr1:12090536:C:T	12090536	NA,T	NA,C	NA,1	NA,-inf	NA,inf	NA,0.812533	0.000217534	0.000217552
2	chr1:11639875:G:C	11639875	NA,C	NA,G	NA,1	NA,-inf	NA,inf	NA,0.905599	0.000216205	0.000216222
2	chr1:11570159:TTTCCTAGCAAATGTCATAATAAGAGA:T	11570159	NA,T	NA,TTTCCTAGCAAATGTCATAATAAGAGA	NA,1	NA,-inf	NA,inf	NA,0.886776	0.000215761	0.000215781
2	chr1:11555611:A:G	11555611	NA,G	NA,A	NA,1	NA,-inf	NA,inf	NA,0.90185	0.000214825	0.000214845
2	chr1:11581097:A:T	11581097	NA,T	NA,A	NA,1	NA,-inf	NA,inf	NA,0.912966	0.000214686	0.000214706
2	chr1:12001773:C:T	12001773	NA,T	NA,C	NA,1	NA,-inf	NA,inf	NA,1.23443	0.000214021	0.000214059
2	chr1:11552433:T:G	11552433	NA,G	NA,T	NA,1	NA,inf	NA,inf	NA,0.972315	0.000213856	0.000213876
2	chr1:12098546:T:C	12098546	NA,C	NA,T	NA,1	NA,-inf	NA,inf	NA,0.892967	0.000212755	0.000212778
2	chr1:11757047:C:G	11757047	NA,G	NA,C	NA,1	NA,-inf	NA,inf	NA,1.00478	0.000212062	0.000212081
2	chr1:11620250:G:A	11620250	NA,A	NA,G	NA,1	NA,-inf	NA,inf	NA,0.895456	0.000211563	0.000211579
2	chr1:11786706:A:G	11786706	NA,G	NA,A	NA,1	NA,-inf	NA,inf	NA,0.941939	0.000209909	0.000209931
2	chr1:11876972:ACT:A	11876972	A,NA	ACT,NA	1,NA	-inf,NA	inf,NA	1.43222,NA	0.000208666	0.000208712
2	chr1:11759095:G:A	11759095	NA,A	NA,G	NA,1	NA,inf	NA,inf	NA,0.907596	0.000207994	0.000208013
2	chr1:11535146:A:G	11535146	G,G	A,A	1,1	inf,-inf	inf,inf	1.30051,0.818202	0.000207982	0.000207999
2	chr1:11781938:T:G	11781938	NA,G	NA,T	NA,1	NA,-inf	NA,inf	NA,0.991377	0.000202717	0.00020274
2	chr1:11615838:C:A	11615838	NA,A	NA,C	NA,1	NA,-inf	NA,inf	NA,0.847332	0.000202576	0.000202596
2	chr1:12178619:TC:T	12178619	NA,T	NA,TC	NA,1	NA,inf	NA,inf	NA,0.854218	0.000202433	0.000202452
2	chr1:11785459:C:T	11785459	NA,T	NA,C	NA,1	NA,-inf	NA,inf	NA,0.985011	0.000200777	0.0002008
2	chr1:11697438:C:T	11697438	T,T	C,C	1,1	inf,-inf	inf,inf	1.12992,1.02614	0.000200637	0.000200653
2	chr1:11897985:C:T	11897985	NA,T	NA,C	NA,1	NA,-inf	NA,inf	NA,0.781967	0.00020031	0.000200327
2	chr1:12471029:T:C	12471029	C,C	T,T	1,1	inf,inf	inf,inf	0.0462448,1.90561	0.000199055	0.000199075
2	chr1:12254502:A:C	12254502	NA,C	NA,A	NA,1	NA,-inf	NA,inf	NA,0.86541	0.00019878	0.000198799
2	chr1:12233887:AAAT:A	12233887	NA,A	NA,AAAT	NA,1	NA,inf	NA,inf	NA,0.931981	0.000198456	0.000198475
2	chr1:12460850:T:A	12460850	NA,A	NA,T	NA,1	NA,-inf	NA,inf	NA,0.833043	0.000198098	0.000198118
2	chr1:12202858:C:T	12202858	NA,T	NA,C	NA,1	NA,inf	NA,inf	NA,0.886904	0.000198034	0.000198053
2	chr1:12255884:G:A	12255884	NA,A	NA,G	NA,1	NA,-inf	NA,inf	NA,0.862116	0.0001975	0.00019752
2	chr1:11585194:TTTTG:T	11585194	NA,T	NA,TTTTG	NA,1	NA,inf	NA,inf	NA,0.905545	0.000197228	0.000197246
2	chr1:12169382:G:A	12169382	NA,A	NA,G	NA,1	NA,inf	NA,inf	NA,0.849825	0.000196892	0.00019691
2	chr1:11552051:G:C	11552051	NA,C	NA,G	NA,1	NA,inf	NA,inf	NA,0.909349	0.000196485	0.000196504
2	chr1:11889594:C:T	11889594	NA,T	NA,C	NA,1	NA,inf	NA,inf	NA,1.03063	0.000196289	0.000196313
2	chr1:12437640:C:G	12437640	NA,G	NA,C	NA,1	NA,-inf	NA,inf	NA,0.844284	0.000195989	0.000196008
2	chr1:12474205:G:A	12474205	NA,A	NA,G	NA,1	NA,inf	NA,inf	NA,0.902405	0.000194799	0.000194819
2	chr1:12120320:A:G	12120320	NA,G	NA,A	NA,1	NA,inf	NA,inf	NA,0.940034	0.000194255	0.000194274
2	chr1:12382835:A:T	12382835	T,NA	A,NA	1,NA	inf,NA	inf,NA	0.877307,NA	0.000193765	0.000193781
2	chr1:11617807:C:A	11617807	NA,A	NA,C	NA,1	NA,-inf	NA,inf	NA,0.819382	0.000192739	0.000192758
2	chr1:11901354:G:A	11901354	NA,A	NA,G	NA,1	NA,-inf	NA,inf	NA,0.943	0.000192378	0.000192402
2	chr1:11922490:G:A	11922490	NA,A	NA,G	NA,1	NA,-inf	NA,inf	NA,0.808177	0.00019219	0.000192209
2	chr1:12082584:C:A	12082584	NA,A	NA,C	NA,1	NA,-inf	NA,inf	NA,0.741652	0.000192113	0.000192129
2	chr1:12020913:T:G	12020913	NA,G	NA,T	NA,1	NA,inf	NA,inf	NA,1.18666	0.000191349	0.000191379
2	chr1:11528129:A:C	11528129	NA,C	NA,A	NA,1	NA,inf	NA,inf	NA,0.808829	0.00019054	0.000190558
2	chr1:11604154:G:A	11604154	NA,A	NA,G	NA,1	NA,-inf	NA,inf	NA,0.815767	0.000190287	0.000190305
2	chr1:11921750:G:A	11921750	A,A	G,G	1,1	-inf,-inf	inf,inf	0.864853,0.242057	0.000190022	0.000190025
2	chr1:12056260:C:A	12056260	NA,A	NA,C	NA,1	NA,inf	NA,inf	NA,0.79531	0.000189905	0.000189923
2	chr1:11670654:G:A	11670654	A,NA	G,NA	1,NA	-inf,NA	inf,NA	0.979163,NA	0.000187921	0.00018794
2	chr1:12318403:A:G	12318403	NA,G	NA,A	NA,1	NA,-inf	NA,inf	NA,0.867352	0.000187637	0.000187656
2	chr1:11555594:A:G	11555594	NA,G	NA,A	NA,1	NA,inf	NA,inf	NA,0.882706	0.000187444	0.000187462
2	chr1:11625911:G:A	11625911	NA,A	NA,G	NA,1	NA,-inf	NA,inf	NA,0.7986	0.000187187	0.000187205
2	chr1:11960228:C:T	11960228	NA,T	NA,C	NA,1	NA,inf	NA,inf	NA,0.78672	0.000186911	0.000186928
2	chr1:12124653:C:T	12124653	NA,T	NA,C	NA,1	NA,-inf	NA,inf	NA,0.913204	0.00018689	0.000186912
2	chr1:11867638:A:G	11867638	NA,G	NA,A	NA,1	NA,-inf	NA,inf	NA,0.783	0.000186586	0.000186602
2	chr1:11620979:T:C	11620979	NA,C	NA,T	NA,1	NA,inf	NA,inf	NA,0.865856	0.000186567	0.000186587
2	chr1:12006021:C:CCT	12006021	NA,CCT	NA,C	NA,1	NA,-inf	NA,inf	NA,1.06933	0.000186484	0.000186514
2	chr1:12192870:G:A	12192870	NA,A	NA,G	NA,1	NA,inf	NA,inf	NA,0.926763	0.000186394	0.000186414
2	chr1:12188974:A:G	12188974	G,G	A,A	1,1	-inf,inf	inf,inf	1.84281,0.218531	0.000186391	0.000186413
2	chr1:11708581:AGCCCT:A	11708581	NA,A	NA,AGCCCT	NA,1	NA,inf	NA,inf	NA,0.839863	0.000185713	0.000185728
2	chr1:11550477:A:G	11550477	NA,G	NA,A	NA,1	NA,inf	NA,inf	NA,0.872598	0.000184889	0.000184907
2	chr1:12085614:T:C	12085614	NA,C	NA,T	NA,1	NA,-inf	NA,inf	NA,0.753756	0.000184841	0.000184858
2	chr1:12236424:A:G	12236424	NA,G	NA,A	NA,1	NA,inf	NA,inf	NA,0.860505	0.00018464	0.000184658
2	chr1:11499034:T:C	11499034	NA,C	NA,T	NA,1	NA,inf	NA,inf	NA,0.879434	0.000184167	0.000184183
2	chr1:12105340:C:T	12105340	T,NA	C,NA	1,NA	-inf,NA	inf,NA	1.27201,NA	0.000184128	0.000184161
2	chr1:11503840:C:T	11503840	NA,T	NA,C	NA,1	NA,inf	NA,inf	NA,0.876469	0.000182163	0.000182179
2	chr1:12129204:T:A	12129204	NA,A	NA,T	NA,1	NA,-inf	NA,inf	NA,0.814711	0.000182031	0.00018205
2	chr1:11742913:C:T	11742913	NA,T	NA,C	NA,1	NA,-inf	NA,inf	NA,0.774286	0.000181547	0.000181565
2	chr1:11529122:T:C	11529122	NA,C	NA,T	NA,1	NA,inf	NA,inf	NA,0.845958	0.000181511	0.00018153
2	chr1:11508666:G:A	11508666	NA,A	NA,G	NA,1	NA,inf	NA,inf	NA,0.872632	0.000181069	0.000181086
2	chr1:12006056:C:T	12006056	NA,T	NA,C	NA,1	NA,-inf	NA,inf	NA,1.0486	0.000180844	0.000180873
2	chr1:11947039:C:T	11947039	NA,T	NA,C	NA,1	NA,inf	NA,inf	NA,0.499178	0.000180756	0.000180767
2	chr1:12273748:C:T	12273748	NA,T	NA,C	NA,1	NA,-inf	NA,inf	NA,0.797495	0.000180633	0.000180651
2	chr1:11682551:C:T	11682551	T,NA	C,NA	1,NA	-inf,NA	inf,NA	0.968469,NA	0.000179391	0.00017941
2	chr1:11980715:C:T	11980715	NA,T	NA,C	NA,1	NA,-inf	NA,inf	NA,1.5434	0.000179136	0.000179207
2	chr1:12217564:G:A	12217564	NA,A	NA,G	NA,1	NA,-inf	NA,inf	NA,0.741661	0.000178843	0.000178858
2	chr1:11849457:G:A	11849457	A,A	G,G	1,1	inf,-inf	inf,inf	0.961993,1.28024	0.00017873	0.00017875
2	chr1:12333278:G:A	12333278	NA,A	NA,G	NA,1	NA,inf	NA,inf	NA,0.882057	0.000177892	0.000177909
2	chr1:12017733:C:T	12017733	NA,T	NA,C	NA,1	NA,inf	NA,inf	NA,1.05579	0.000177891	0.000177915
2	chr1:12072663:T:C	12072663	NA,C	NA,T	NA,1	NA,inf	NA,inf	NA,0.863723	0.000176766	0.000176785
2	chr1:12056448:C:T	12056448	NA,T	NA,C	NA,1	NA,-inf	NA,inf	NA,0.733892	0.000176761	0.000176777
2	chr1:12392128:C:T	12392128	NA,T	NA,C	NA,1	NA,inf	NA,inf	NA,0.83481	0.000176753	0.000176771
2	chr1:11504687:C:T	11504687	NA,T	NA,C	NA,1	NA,-inf	NA,inf	NA,0.790688	0.000176332	0.000176346
2	chr1:11917188:T:A	11917188	NA,A	NA,T	NA,1	NA,-inf	NA,inf	NA,0.700824	0.000176303	0.000176318
2	chr1:12084355:C:A	12084355	NA,A	NA,C	NA,1	NA,-inf	NA,inf	NA,0.723098	0.000174647	0.000174663
2	chr1:12397014:A:G	12397014	G,NA	A,NA	1,NA	-inf,NA	inf,NA	0.882992,NA	0.000174181	0.000174197
2	chr1:11727635:A:G	11727635	G,G	A,A	1,1	-inf,-inf	inf,inf	0.239692,1.8708	0.000174044	0.000174063
2	chr1:11906935:G:C	11906935	NA,C	NA,G	NA,1	NA,-inf	NA,inf	NA,0.709147	0.000172896	0.000172912
2	chr1:12030958:G:A	12030958	NA,A	NA,G	NA,1	NA,-inf	NA,inf	NA,1.1333	0.00017272	0.000172751
2	chr1:11530510:G:A	11530510	NA,A	NA,G	NA,1	NA,inf	NA,inf	NA,0.779129	0.000171791	0.000171806
2	chr1:11747639:C:T	11747639	NA,T	NA,C	NA,1	NA,inf	NA,inf	NA,0.876598	0.000171735	0.000171751
2	chr1:12469052:C:A	12469052	A,NA	C,NA	1,NA	-inf,NA	inf,NA	1.00561,NA	0.000170969	0.00017099
2	chr1:12014621:G:C	12014621	NA,C	NA,G	NA,1	NA,inf	NA,inf	NA,1.01876	0.000170862	0.000170885
2	chr1:12306367:A:G	12306367	NA,G	NA,A	NA,1	NA,inf	NA,inf	NA,0.816784	0.000170589	0.000170606
2	chr1:12354802:T:C	12354802	C,NA	T,NA	1,NA	inf,NA	inf,NA	0.818469,NA	0.000170461	0.000170476
2	chr1:12179526:A:G	12179526	NA,G	NA,A	NA,1	NA,inf	NA,inf	NA,0.7763	0.000170285	0.000170301
2	chr1:11860487:C:A	11860487	NA,A	NA,C	NA,1	NA,inf	NA,inf	NA,0.918372	0.000169962	0.000169982
2	chr1:12389950:T:G	12389950	NA,G	NA,T	NA,1	NA,inf	NA,inf	NA,0.821799	0.000169863	0.00016988
2	chr1:12025917:C:T	12025917	NA,T	NA,C	NA,1	NA,inf	NA,inf	NA,1.56981	0.000169513	0.000169577
2	chr1:11594047:A:G	11594047	G,NA	A,NA	1,NA	-inf,NA	inf,NA	0.901184,NA	0.000169258	0.000169275
2	chr1:11582487:G:A	11582487	A,A	G,G	1,1	-inf,-inf	inf,inf	0.0904077,1.97579	0.00016891	0.000168923
2	chr1:12060831:A:C	12060831	NA,C	NA,A	NA,1	NA,inf	NA,inf	NA,0.727491	0.000168839	0.000168855
2	chr1:11871017:G:A	11871017	A,NA	G,NA	1,NA	-inf,NA	inf,NA	0.556083,NA	0.000168594	0.000168603
2	chr1:11577131:G:A	11577131	NA,A	NA,G	NA,1	NA,inf	NA,inf	NA,0.79701	0.000168567	0.000168582
2	chr1:12189027:C:G	12189027	NA,G	NA,C	NA,1	NA,inf	NA,inf	NA,0.785303	0.000168386	0.000168402
2	chr1:12085256:A:G	12085256	NA,G	NA,A	NA,1	NA,-inf	NA,inf	NA,0.699302	0.000168151	0.000168166
2	chr1:12083884:G:A	12083884	NA,A	NA,G	NA,1	NA,-inf	NA,inf	NA,0.696772	0.000167407	0.000167422
2	chr1:11587612:C:T	11587612	T,T	C,C	1,1	-inf,inf	inf,inf	0.063732,1.8706	0.000167388	0.0001674
2	chr1:11934495:G:A	11934495	NA,A	NA,G	NA,1	NA,inf	NA,inf	NA,0.530378	0.000167069	0.00016708
2	chr1:11641481:C:T	11641481	NA,T	NA,C	NA,1	NA,-inf	NA,inf	NA,0.725857	0.000166451	0.000166468
2	chr1:11787875:T:C	11787875	NA,C	NA,T	NA,1	NA,inf	NA,inf	NA,0.740082	0.000166249	0.000166264
2	chr1:12249421:A:G	12249421	G,NA	A,NA	1,NA	-inf,NA	inf,NA	0.972731,NA	0.000166114	0.000166133
2	chr1:11716235:G:A	11716235	NA,A	NA,G	NA,1	NA,inf	NA,inf	NA,0.782849	0.000164865	0.00016488
2	chr1:12131943:G:A	12131943	A,NA	G,NA	1,NA	inf,NA	inf,NA	0.896169,NA	0.000164404	0.000164421
2	chr1:11583428:A:C	11583428	NA,C	NA,A	NA,1	NA,inf	NA,inf	NA,0.749231	0.000164343	0.000164358
2	chr1:12193958:T:C	12193958	NA,C	NA,T	NA,1	NA,inf	NA,inf	NA,0.836726	0.000163642	0.00016366
2	chr1:11899028:G:A	11899028	A,A	G,G	1,1	-inf,-inf	inf,inf	0.564891,0.339707	0.000163611	0.000163614
2	chr1:11554158:T:C	11554158	NA,C	NA,T	NA,1	NA,inf	NA,inf	NA,0.806303	0.000162742	0.000162757
2	chr1:12076931:A:G	12076931	NA,G	NA,A	NA,1	NA,-inf	NA,inf	NA,0.64669	0.000162555	0.000162569
2	chr1:12081332:A:C	12081332	NA,C	NA,A	NA,1	NA,-inf	NA,inf	NA,0.680165	0.000162454	0.000162469
2	chr1:11549788:A:G	11549788	NA,G	NA,A	NA,1	NA,inf	NA,inf	NA,0.80579	0.000162305	0.000162321
2	chr1:11538121:G:A	11538121	A,NA	G,NA	1,NA	-inf,NA	inf,NA	0.893967,NA	0.000161796	0.000161813
2	chr1:12018186:A:G	12018186	NA,G	NA,A	NA,1	NA,inf	NA,inf	NA,0.785864	0.000161569	0.000161586
2	chr1:11967504:G:A	11967504	NA,A	NA,G	NA,1	NA,-inf	NA,inf	NA,1.09628	0.000161242	0.000161272
2	chr1:11586304:T:C	11586304	C,NA	T,NA	1,NA	inf,NA	inf,NA	0.860982,NA	0.000160881	0.000160897
2	chr1:11526256:A:G	11526256	NA,G	NA,A	NA,1	NA,-inf	NA,inf	NA,0.720502	0.000160193	0.000160208
2	chr1:11503633:T:C	11503633	NA,C	NA,T	NA,1	NA,-inf	NA,inf	NA,0.744526	0.000160164	0.000160182
2	chr1:12319001:A:G	12319001	G,NA	A,NA	1,NA	-inf,NA	inf,NA	0.717835,NA	0.000159921	0.000159933
2	chr1:12335082:T:C	12335082	NA,C	NA,T	NA,1	NA,-inf	NA,inf	NA,0.766965	0.000159639	0.000159656
2	chr1:11938121:T:G	11938121	G,NA	T,NA	1,NA	-inf,NA	inf,NA	0.149334,NA	0.000159594	0.000159599
2	chr1:11905043:G:A	11905043	A,A	G,G	1,1	-inf,-inf	inf,inf	0.568275,0.314783	0.000159018	0.00015902
2	chr1:11625370:C:T	11625370	NA,T	NA,C	NA,1	NA,-inf	NA,inf	NA,0.702309	0.000158706	0.000158721
2	chr1:11578843:A:G	11578843	G,NA	A,NA	1,NA	-inf,NA	inf,NA	0.780825,NA	0.00015834	0.000158354
2	chr1:11900337:T:C	11900337	C,C	T,T	1,1	-inf,-inf	inf,inf	0.553606,0.339723	0.000158255	0.000158257
2	chr1:12136474:C:G	12136474	NA,G	NA,C	NA,1	NA,inf	NA,inf	NA,0.76117	0.000158181	0.000158197
2	chr1:12078359:T:C	12078359	NA,C	NA,T	NA,1	NA,-inf	NA,inf	NA,0.661811	0.000158066	0.00015808
2	chr1:11835376:G:A	11835376	NA,A	NA,G	NA,1	NA,inf	NA,inf	NA,0.831504	0.000157884	0.0001579
2	chr1:12280531:C:G	12280531	NA,G	NA,C	NA,1	NA,inf	NA,inf	NA,0.778105	0.000157403	0.000157419
2	chr1:12315549:C:T	12315549	NA,T	NA,C	NA,1	NA,inf	NA,inf	NA,0.777464	0.000157176	0.000157192
2	chr1:11842958:C:T	11842958	T,NA	C,NA	1,NA	inf,NA	inf,NA	0.455193,NA	0.00015711	0.000157118
2	chr1:11798527:T:C	11798527	C,NA	T,NA	1,NA	inf,NA	inf,NA	0.452615,NA	0.000156621	0.000156629
2	chr1:12186118:C:T	12186118	T,T	C,C	1,1	-inf,inf	inf,inf	1.63413,0.30333	0.000156401	0.000156419
2	chr1:11743639:C:T	11743639	NA,T	NA,C	NA,1	NA,-inf	NA,inf	NA,0.756422	0.000156396	0.000156409
2	chr1:12075319:T:C	12075319	NA,C	NA,T	NA,1	NA,-inf	NA,inf	NA,0.624058	0.000156253	0.000156267
2	chr1:11491979:G:A	11491979	NA,A	NA,G	NA,1	NA,-inf	NA,inf	NA,0.683375	0.000155995	0.00015601
2	chr1:12187453:C:T	12187453	NA,T	NA,C	NA,1	NA,-inf	NA,inf	NA,0.76456	0.000155924	0.000155942
2	chr1:11918961:T:A	11918961	NA,A	NA,T	NA,1	NA,inf	NA,inf	NA,0.915034	0.000155545	0.000155564
2	chr1:11919179:T:C	11919179	NA,C	NA,T	NA,1	NA,inf	NA,inf	NA,0.915034	0.000155545	0.000155564
2	chr1:11635445:G:A	11635445	NA,A	NA,G	NA,1	NA,inf	NA,inf	NA,0.775002	0.000155279	0.000155293
2	chr1:12306653:A:G	12306653	NA,G	NA,A	NA,1	NA,-inf	NA,inf	NA,0.748726	0.000155229	0.000155245
2	chr1:12289313:A:G	12289313	NA,G	NA,A	NA,1	NA,inf	NA,inf	NA,0.768182	0.00015522	0.000155236
2	chr1:12017560:G:A	12017560	NA,A	NA,G	NA,1	NA,-inf	NA,inf	NA,1.05091	0.000155075	0.000155102
2	chr1:12078626:C:T	12078626	NA,T	NA,C	NA,1	NA,inf	NA,inf	NA,0.779382	0.000154965	0.000154981
2	chr1:12073417:A:G	12073417	NA,G	NA,A	NA,1	NA,-inf	NA,inf	NA,0.620131	0.000154774	0.000154788
2	chr1:11975889:G:A	11975889	NA,A	NA,G	NA,1	NA,-inf	NA,inf	NA,1.07189	0.000154455	0.000154484
2	chr1:12150549:G:T	12150549	NA,T	NA,G	NA,1	NA,inf	NA,inf	NA,0.707744	0.000153077	0.000153091
2	chr1:11900786:G:A	11900786	NA,A	NA,G	NA,1	NA,inf	NA,inf	NA,0.906325	0.000152852	0.000152871
2	chr1:12148732:ACTGTAGCCTCAACTTCCTGGGCTCACGTGATCCTCCTGCTTCAGCCTCCCGAGTAGCTGGGATCACAGGCACGT:A	12148732	NA,A	NA,ACTGTAGCCTCAACTTCCTGGGCTCACGTGATCCTCCTGCTTCAGCCTCCCGAGTAGCTGGGATCACAGGCACGT	NA,1	NA,inf	NA,inf	NA,0.707714	0.000152793	0.000152807
2	chr1:11803000:G:A	11803000	A,A	G,G	1,1	-inf,-inf	inf,inf	0.479462,1.20542	0.000152616	0.000152624
2	chr1:12074217:A:G	12074217	NA,G	NA,A	NA,1	NA,-inf	NA,inf	NA,0.609746	0.000152456	0.00015247
2	chr1:11899044:C:A	11899044	NA,A	NA,C	NA,1	NA,inf	NA,inf	NA,0.903939	0.000152334	0.000152353
2	chr1:12082943:C:A	12082943	NA,A	NA,C	NA,1	NA,-inf	NA,inf	NA,0.643956	0.000152323	0.000152337
2	chr1:12372163:C:T	12372163	T,NA	C,NA	1,NA	inf,NA	inf,NA	0.742189,NA	0.000152259	0.000152272
2	chr1:11694530:A:G	11694530	G,G	A,A	1,1	inf,-inf	inf,inf	1.29099,0.780021	0.00015199	0.000152005
2	chr1:11535274:G:A	11535274	A,A	G,G	1,1	inf,-inf	inf,inf	1.32562,0.59072	0.000151483	0.000151495
2	chr1:12075300:G:A	12075300	NA,A	NA,G	NA,1	NA,-inf	NA,inf	NA,0.605304	0.000151296	0.000151309
2	chr1:12074479:T:C	12074479	NA,C	NA,T	NA,1	NA,-inf	NA,inf	NA,0.604473	0.000151232	0.000151245
2	chr1:12082596:C:T	12082596	NA,T	NA,C	NA,1	NA,-inf	NA,inf	NA,0.683126	0.000151122	0.000151138
2	chr1:12008367:G:A	12008367	A,NA	G,NA	1,NA	inf,NA	inf,NA	1.7008,NA	0.00015086	0.000150934
2	chr1:12074163:TGCTAAAACGGACTC:T	12074163	NA,T	NA,TGCTAAAACGGACTC	NA,1	NA,-inf	NA,inf	NA,0.602866	0.000150726	0.000150739
2	chr1:12253402:C:T	12253402	NA,T	NA,C	NA,1	NA,inf	NA,inf	NA,0.753576	0.000150703	0.000150718
2	chr1:12126994:G:C	12126994	C,C	G,G	1,1	inf,inf	inf,inf	1.82938,0.531808	0.0001507	0.000150732
2	chr1:11625445:T:C	11625445	NA,C	NA,T	NA,1	NA,-inf	NA,inf	NA,0.684076	0.000150595	0.000150609
2	chr1:11609196:AGGAGAACCTTTATGTCTAGCTCAGGGATTGTAAATACACCAATCAGCATCCTGTGTCTAGCTCAGGGTTTGTGAATGCACCGATCGACACTCTGTATCTAGCTACTCTGGTGGGGCCTTGGAGAACCTTTGTGTGGACACTCTGTATCTAGCTAATCTGGTGGGGACGT:A	11609196	NA,A	NA,AGGAGAACCTTTATGTCTAGCTCAGGGATTGTAAATACACCAATCAGCATCCTGTGTCTAGCTCAGGGTTTGTGAATGCACCGATCGACACTCTGTATCTAGCTACTCTGGTGGGGCCTTGGAGAACCTTTGTGTGGACACTCTGTATCTAGCTAATCTGGTGGGGACGT	NA,1	NA,-inf	NA,inf	NA,0.694891	0.000150566	0.000150579
2	chr1:12075362:G:A	12075362	NA,A	NA,G	NA,1	NA,-inf	NA,inf	NA,0.602098	0.000150446	0.000150459
2	chr1:11713714:C:G	11713714	NA,G	NA,C	NA,1	NA,-inf	NA,inf	NA,0.679624	0.000150395	0.000150406
2	chr1:12259937:G:T	12259937	NA,T	NA,G	NA,1	NA,inf	NA,inf	NA,0.822891	0.000149781	0.000149795
2	chr1:12077640:G:A	12077640	NA,A	NA,G	NA,1	NA,inf	NA,inf	NA,0.744242	0.000149485	0.0001495
2	chr1:11630377:C:A	11630377	NA,A	NA,C	NA,1	NA,-inf	NA,inf	NA,0.680844	0.000149393	0.000149408
2	chr1:11487407:G:A	11487407	A,A	G,G	1,1	inf,-inf	inf,inf	1.39346,0.492231	0.000149384	0.000149395
2	chr1:12264678:C:T	12264678	NA,T	NA,C	NA,1	NA,-inf	NA,inf	NA,0.673398	0.000149154	0.000149168
2	chr1:12075352:C:T	12075352	NA,T	NA,C	NA,1	NA,-inf	NA,inf	NA,0.595326	0.000148679	0.000148691
2	chr1:11799549:T:G	11799549	G,NA	T,NA	1,NA	inf,NA	inf,NA	0.429725,NA	0.000148247	0.000148255
2	chr1:11648863:G:A	11648863	NA,A	NA,G	NA,1	NA,-inf	NA,inf	NA,0.755764	0.000148157	0.00014817
2	chr1:11935354:G:A	11935354	A,A	G,G	1,1	-inf,inf	inf,inf	0.174343,1.04649	0.00014798	0.000147985
2	chr1:11819046:T:C	11819046	C,NA	T,NA	1,NA	inf,NA	inf,NA	0.426713,NA	0.000147637	0.000147645
2	chr1:11587882:C:T	11587882	T,T	C,C	1,1	-inf,-inf	inf,inf	0.41419,1.76315	0.000147214	0.000147228
2	chr1:11799579:G:A	11799579	A,NA	G,NA	1,NA	inf,NA	inf,NA	0.42678,NA	0.000147213	0.000147221
2	chr1:11742688:A:G	11742688	NA,G	NA,A	NA,1	NA,-inf	NA,inf	NA,0.718421	0.000147193	0.000147205
2	chr1:12075341:T:C	12075341	NA,C	NA,T	NA,1	NA,-inf	NA,inf	NA,0.589304	0.000147181	0.000147194
2	chr1:12264361:G:A	12264361	A,NA	G,NA	1,NA	-inf,NA	inf,NA	0.808868,NA	0.000147154	0.000147169
2	chr1:12462889:G:A	12462889	NA,A	NA,G	NA,1	NA,-inf	NA,inf	NA,0.678789	0.000147134	0.000147148
2	chr1:12073929:G:A	12073929	NA,A	NA,G	NA,1	NA,-inf	NA,inf	NA,0.599974	0.000147048	0.000147061
2	chr1:12270231:C:T	12270231	NA,T	NA,C	NA,1	NA,inf	NA,inf	NA,0.699256	0.000147031	0.000147046
2	chr1:12089684:G:A	12089684	NA,A	NA,G	NA,1	NA,-inf	NA,inf	NA,0.657135	0.000146709	0.000146723
2	chr1:11799333:T:C	11799333	C,NA	T,NA	1,NA	inf,NA	inf,NA	0.424887,NA	0.000146704	0.000146712
2	chr1:12163252:G:A	12163252	A,NA	G,NA	1,NA	inf,NA	inf,NA	0.888426,NA	0.000146545	0.000146561
2	chr1:12075739:C:T	12075739	NA,T	NA,C	NA,1	NA,-inf	NA,inf	NA,0.586694	0.000146347	0.000146359
2	chr1:11665904:C:G	11665904	NA,G	NA,C	NA,1	NA,-inf	NA,inf	NA,0.641843	0.000146271	0.000146285
2	chr1:11819009:C:G	11819009	G,NA	C,NA	1,NA	inf,NA	inf,NA	0.421591,NA	0.000145976	0.000145983
2	chr1:12479286:C:T	12479286	T,NA	C,NA	1,NA	-inf,NA	inf,NA	0.810048,NA	0.000145895	0.000145909
2	chr1:12076196:G:A	12076196	NA,A	NA,G	NA,1	NA,-inf	NA,inf	NA,0.584159	0.00014579	0.000145803
2	chr1:11823518:C:G	11823518	G,NA	C,NA	1,NA	inf,NA	inf,NA	0.421038,NA	0.000145774	0.000145782
2	chr1:11550052:C:T	11550052	NA,T	NA,C	NA,1	NA,inf	NA,inf	NA,0.735275	0.00014554	0.000145554
2	chr1:11549879:G:A	11549879	NA,A	NA,G	NA,1	NA,inf	NA,inf	NA,0.735287	0.000145321	0.000145335
2	chr1:11874125:C:G	11874125	NA,G	NA,C	NA,1	NA,-inf	NA,inf	NA,0.505512	0.000145112	0.000145124
2	chr1:12053021:G:A	12053021	NA,A	NA,G	NA,1	NA,inf	NA,inf	NA,0.848679	0.000145023	0.000145041
2	chr1:11655697:G:GAGGT	11655697	NA,GAGGT	NA,G	NA,1	NA,inf	NA,inf	NA,0.727022	0.000144905	0.000144919
2	chr1:11837935:G:A	11837935	A,NA	G,NA	1,NA	inf,NA	inf,NA	0.418589,NA	0.000144887	0.000144894
2	chr1:12075574:C:T	12075574	NA,T	NA,C	NA,1	NA,-inf	NA,inf	NA,0.580356	0.00014483	0.000144842
2	chr1:11824562:G:A	11824562	A,NA	G,NA	1,NA	inf,NA	inf,NA	0.417728,NA	0.000144741	0.000144749
2	chr1:11830857:G:A	11830857	NA,A	NA,G	NA,1	NA,-inf	NA,inf	NA,0.649585	0.000144671	0.000144684
2	chr1:11710000:C:T	11710000	NA,T	NA,C	NA,1	NA,-inf	NA,inf	NA,0.616923	0.000144519	0.000144533
2	chr1:11817074:A:T	11817074	T,NA	A,NA	1,NA	inf,NA	inf,NA	0.417221,NA	0.00014449	0.000144498
2	chr1:11842092:A:G	11842092	G,NA	A,NA	1,NA	inf,NA	inf,NA	0.418022,NA	0.000144217	0.000144225
2	chr1:12440961:T:A	12440961	A,NA	T,NA	1,NA	inf,NA	inf,NA	0.679302,NA	0.000144157	0.000144168
2	chr1:12257970:A:G	12257970	NA,G	NA,A	NA,1	NA,-inf	NA,inf	NA,0.653706	0.000144084	0.000144098
2	chr1:12324315:T:C	12324315	NA,C	NA,T	NA,1	NA,-inf	NA,inf	NA,0.650007	0.00014407	0.000144083
2	chr1:11720497:G:A	11720497	NA,A	NA,G	NA,1	NA,-inf	NA,inf	NA,0.644521	0.000144021	0.000144035
2	chr1:11710580:A:G	11710580	NA,G	NA,A	NA,1	NA,-inf	NA,inf	NA,0.622777	0.000143984	0.000143995
2	chr1:11817005:C:A	11817005	A,NA	C,NA	1,NA	inf,NA	inf,NA	0.414806,NA	0.000143724	0.000143731
2	chr1:12070641:T:C	12070641	NA,C	NA,T	NA,1	NA,-inf	NA,inf	NA,0.575519	0.000143714	0.000143726
2	chr1:12257968:T:C	12257968	NA,C	NA,T	NA,1	NA,-inf	NA,inf	NA,0.65119	0.000143489	0.000143503
2	chr1:11800408:C:G	11800408	G,NA	C,NA	1,NA	inf,NA	inf,NA	0.414402,NA	0.000143293	0.000143301
2	chr1:12477031:A:G	12477031	NA,G	NA,A	NA,1	NA,-inf	NA,inf	NA,0.657336	0.000143119	0.000143133
2	chr1:11830048:G:A	11830048	A,NA	G,NA	1,NA	inf,NA	inf,NA	0.412704,NA	0.000143058	0.000143065
2	chr1:11908657:T:C	11908657	NA,C	NA,T	NA,1	NA,-inf	NA,inf	NA,0.58197	0.000143011	0.000143023
2	chr1:12153346:A:G	12153346	G,NA	A,NA	1,NA	inf,NA	inf,NA	1.0023,NA	0.000142891	0.000142911
2	chr1:12174461:T:A	12174461	NA,A	NA,T	NA,1	NA,-inf	NA,inf	NA,0.649995	0.000142724	0.000142738
2	chr1:11839413:C:T	11839413	T,NA	C,NA	1,NA	inf,NA	inf,NA	0.411038,NA	0.000142615	0.000142622
2	chr1:11832700:A:G	11832700	G,NA	A,NA	1,NA	inf,NA	inf,NA	0.410527,NA	0.000142513	0.000142521
2	chr1:11817922:A:C	11817922	C,NA	A,NA	1,NA	inf,NA	inf,NA	0.410571,NA	0.000142489	0.000142497
2	chr1:11831898:C:T	11831898	T,NA	C,NA	1,NA	inf,NA	inf,NA	0.410188,NA	0.000142392	0.000142399
2	chr1:12135054:G:A	12135054	NA,A	NA,G	NA,1	NA,-inf	NA,inf	NA,0.697529	0.000142224	0.00014224
2	chr1:12180751:C:T	12180751	NA,T	NA,C	NA,1	NA,-inf	NA,inf	NA,0.672227	0.00014212	0.000142134
2	chr1:12303202:C:T	12303202	NA,T	NA,C	NA,1	NA,-inf	NA,inf	NA,0.674071	0.000142119	0.000142134
2	chr1:12073801:G:A	12073801	NA,A	NA,G	NA,1	NA,-inf	NA,inf	NA,0.568494	0.000142064	0.000142076
2	chr1:11668895:C:T	11668895	T,T	C,C	1,1	-inf,inf	inf,inf	0.486537,1.47827	0.000142039	0.00014205
2	chr1:11521335:G:C	11521335	NA,C	NA,G	NA,1	NA,inf	NA,inf	NA,0.695927	0.000141971	0.000141984
2	chr1:12324418:CGATT:TGATT	12324418	NA,TGATT	NA,CGATT	NA,1	NA,-inf	NA,inf	NA,0.692429	0.000141912	0.000141926
2	chr1:11818169:G:A	11818169	A,NA	G,NA	1,NA	inf,NA	inf,NA	0.408146,NA	0.000141721	0.000141729
2	chr1:12030611:G:A	12030611	NA,A	NA,G	NA,1	NA,-inf	NA,inf	NA,0.858107	0.000141539	0.000141558
2	chr1:11798985:A:G	11798985	G,NA	A,NA	1,NA	inf,NA	inf,NA	0.408073,NA	0.000141164	0.000141171
2	chr1:11665749:C:T	11665749	NA,T	NA,C	NA,1	NA,-inf	NA,inf	NA,0.620632	0.000141155	0.000141169
2	chr1:11843992:C:G	11843992	G,NA	C,NA	1,NA	inf,NA	inf,NA	0.408019,NA	0.000141079	0.000141086
2	chr1:12345123:C:T	12345123	NA,T	NA,C	NA,1	NA,inf	NA,inf	NA,0.710733	0.000141049	0.000141062
2	chr1:12001941:C:G	12001941	NA,G	NA,C	NA,1	NA,-inf	NA,inf	NA,1.26511	0.000140839	0.000140879
2	chr1:11660260:C:A	11660260	A,NA	C,NA	1,NA	-inf,NA	inf,NA	0.795109,NA	0.000140808	0.000140822
2	chr1:11819306:TG:T	11819306	T,NA	TG,NA	1,NA	inf,NA	inf,NA	0.40523,NA	0.000140795	0.000140802
2	chr1:11840085:C:T	11840085	T,NA	C,NA	1,NA	inf,NA	inf,NA	0.404224,NA	0.000140495	0.000140503
2	chr1:12073887:C:T	12073887	NA,T	NA,C	NA,1	NA,-inf	NA,inf	NA,0.561055	0.000140346	0.000140358
2	chr1:12075913:T:C	12075913	NA,C	NA,T	NA,1	NA,-inf	NA,inf	NA,0.561359	0.000140267	0.00014028
2	chr1:12402417:A:T	12402417	T,NA	A,NA	1,NA	-inf,NA	inf,NA	0.818775,NA	0.000140251	0.000140266
2	chr1:12182453:G:A	12182453	NA,A	NA,G	NA,1	NA,-inf	NA,inf	NA,0.668405	0.000140221	0.000140236
2	chr1:11724580:AGGTG:A	11724580	NA,A	NA,AGGTG	NA,1	NA,-inf	NA,inf	NA,0.619333	0.000140151	0.000140164
2	chr1:11831274:A:G	11831274	G,NA	A,NA	1,NA	inf,NA	inf,NA	0.40332,NA	0.000140126	0.000140133
2	chr1:11815652:C:G	11815652	G,NA	C,NA	1,NA	inf,NA	inf,NA	0.403572,NA	0.000140094	0.000140102
2	chr1:12206396:T:C	12206396	NA,C	NA,T	NA,1	NA,-inf	NA,inf	NA,0.651036	0.000140038	0.000140053
2	chr1:12102778:G:A	12102778	A,A	G,G	1,1	-inf,-inf	inf,inf	0.0200144,1.55462	0.000139873	0.000139882
2	chr1:11819231:TC:T	11819231	T,NA	TC,NA	1,NA	inf,NA	inf,NA	0.402016,NA	0.000139795	0.000139802
2	chr1:11930063:T:A	11930063	NA,A	NA,T	NA,1	NA,-inf	NA,inf	NA,0.568977	0.00013971	0.000139722
2	chr1:12078545:C:T	12078545	NA,T	NA,C	NA,1	NA,-inf	NA,inf	NA,0.590396	0.000139704	0.000139717
2	chr1:11687800:C:T	11687800	NA,T	NA,C	NA,1	NA,inf	NA,inf	NA,0.749678	0.000139703	0.000139716
2	chr1:11630670:G:A	11630670	A,NA	G,NA	1,NA	inf,NA	inf,NA	0.664078,NA	0.00013964	0.000139651
2	chr1:12011483:C:A	12011483	NA,A	NA,C	NA,1	NA,-inf	NA,inf	NA,1.25678	0.000139556	0.000139596
2	chr1:12007749:A:T	12007749	NA,T	NA,A	NA,1	NA,-inf	NA,inf	NA,1.2566	0.000139406	0.000139446
2	chr1:12086198:G:A	12086198	NA,A	NA,G	NA,1	NA,-inf	NA,inf	NA,0.634449	0.000139367	0.000139381
2	chr1:12148968:G:A	12148968	NA,A	NA,G	NA,1	NA,-inf	NA,inf	NA,0.63128	0.00013933	0.000139343
2	chr1:11827068:C:T	11827068	T,NA	C,NA	1,NA	inf,NA	inf,NA	0.400443,NA	0.000139277	0.000139284
2	chr1:11906364:G:A	11906364	A,NA	G,NA	1,NA	-inf,NA	inf,NA	1.19096,NA	0.000139194	0.000139223
2	chr1:11819411:C:T	11819411	T,NA	C,NA	1,NA	inf,NA	inf,NA	0.399352,NA	0.000138978	0.000138985
2	chr1:11755658:G:A	11755658	NA,A	NA,G	NA,1	NA,inf	NA,inf	NA,0.66099	0.000138951	0.000138963
2	chr1:11980974:G:C	11980974	NA,C	NA,G	NA,1	NA,inf	NA,inf	NA,0.856569	0.000138926	0.000138944
2	chr1:11525675:G:A	11525675	NA,A	NA,G	NA,1	NA,inf	NA,inf	NA,0.633214	0.000138771	0.000138783
2	chr1:11836650:A:AG	11836650	AG,NA	A,NA	1,NA	inf,NA	inf,NA	0.397827,NA	0.000138395	0.000138402
2	chr1:11580998:C:T	11580998	T,T	C,C	1,1	inf,inf	inf,inf	1.04316,0.819406	0.00013828	0.000138292
2	chr1:12113304:A:G	12113304	G,G	A,A	1,1	inf,inf	inf,inf	2.07075,0.934158	0.000138062	0.000138144
2	chr1:11675212:G:A	11675212	A,A	G,G	1,1	-inf,inf	inf,inf	0.513034,1.43741	0.000137869	0.00013788
2	chr1:11542452:G:T	11542452	NA,T	NA,G	NA,1	NA,-inf	NA,inf	NA,0.634586	0.000137506	0.00013752
2	chr1:12272946:A:G	12272946	NA,G	NA,A	NA,1	NA,-inf	NA,inf	NA,0.610106	0.000137425	0.000137438
2	chr1:11839746:C:T	11839746	T,NA	C,NA	1,NA	inf,NA	inf,NA	0.396415,NA	0.00013734	0.000137348
2	chr1:12073438:CT:C	12073438	NA,C	NA,CT	NA,1	NA,-inf	NA,inf	NA,0.549742	0.000137306	0.000137318
2	chr1:12075198:T:C	12075198	NA,C	NA,T	NA,1	NA,-inf	NA,inf	NA,0.546939	0.000137033	0.000137045
2	chr1:11885491:G:A	11885491	NA,A	NA,G	NA,1	NA,inf	NA,inf	NA,0.793493	0.000136983	0.000136999
2	chr1:11817589:G:A	11817589	A,NA	G,NA	1,NA	inf,NA	inf,NA	0.392629,NA	0.000136909	0.000136916
2	chr1:11669253:C:G	11669253	G,G	C,C	1,1	-inf,inf	inf,inf	0.499607,1.43771	0.000136889	0.000136901
2	chr1:11914434:A:G	11914434	NA,G	NA,A	NA,1	NA,-inf	NA,inf	NA,0.555718	0.000136857	0.000136868
2	chr1:11913888:C:T	11913888	NA,T	NA,C	NA,1	NA,-inf	NA,inf	NA,0.554801	0.000136644	0.000136656
2	chr1:11914612:C:G	11914612	NA,G	NA,C	NA,1	NA,-inf	NA,inf	NA,0.553748	0.000136399	0.000136411
2	chr1:12083318:G:A	12083318	NA,A	NA,G	NA,1	NA,-inf	NA,inf	NA,0.577742	0.000136323	0.000136335
2	chr1:11911199:C:G	11911199	NA,G	NA,C	NA,1	NA,-inf	NA,inf	NA,0.552915	0.000136213	0.000136224
2	chr1:12224083:G:T	12224083	NA,T	NA,G	NA,1	NA,-inf	NA,inf	NA,0.603148	0.000136141	0.000136153
2	chr1:11715685:A:C	11715685	NA,C	NA,A	NA,1	NA,-inf	NA,inf	NA,0.581197	0.000136034	0.000136047
2	chr1:12079898:A:G	12079898	NA,G	NA,A	NA,1	NA,-inf	NA,inf	NA,0.574092	0.00013567	0.000135682
2	chr1:11750297:G:A	11750297	NA,A	NA,G	NA,1	NA,inf	NA,inf	NA,0.727989	0.000134952	0.000134966
2	chr1:11829511:G:C	11829511	C,NA	G,NA	1,NA	inf,NA	inf,NA	0.386467,NA	0.000134727	0.000134734
2	chr1:11688376:A:G	11688376	G,NA	A,NA	1,NA	inf,NA	inf,NA	0.852528,NA	0.000134585	0.000134601
2	chr1:12212306:A:G	12212306	NA,G	NA,A	NA,1	NA,inf	NA,inf	NA,0.626685	0.000134389	0.000134402
2	chr1:11704594:G:A	11704594	A,A	G,G	1,1	inf,inf	inf,inf	0.119012,1.55378	0.000134141	0.00013415
2	chr1:11970310:G:A	11970310	NA,A	NA,G	NA,1	NA,-inf	NA,inf	NA,0.483412	0.000134086	0.000134097
2	chr1:11516897:A:G	11516897	NA,G	NA,A	NA,1	NA,-inf	NA,inf	NA,0.619702	0.000134078	0.000134092
2	chr1:12102535:G:A	12102535	NA,A	NA,G	NA,1	NA,inf	NA,inf	NA,0.659317	0.000133482	0.000133494
2	chr1:11964624:G:A	11964624	NA,A	NA,G	NA,1	NA,-inf	NA,inf	NA,0.301635	0.00013345	0.000133458
2	chr1:12098431:A:G	12098431	G,NA	A,NA	1,NA	inf,NA	inf,NA	0.87591,NA	0.000133323	0.000133339
2	chr1:11763466:G:A	11763466	A,NA	G,NA	1,NA	-inf,NA	inf,NA	0.753935,NA	0.000133319	0.000133332
2	chr1:11527353:T:G	11527353	G,G	T,T	1,1	inf,inf	inf,inf	0.0862941,1.76135	0.000133305	0.000133315
2	chr1:11834682:C:T	11834682	NA,T	NA,C	NA,1	NA,inf	NA,inf	NA,0.798484	0.000133138	0.000133153
2	chr1:11665924:C:T	11665924	NA,T	NA,C	NA,1	NA,-inf	NA,inf	NA,0.599016	0.000132836	0.000132849
2	chr1:11624542:T:C	11624542	NA,C	NA,T	NA,1	NA,inf	NA,inf	NA,0.683245	0.000132712	0.000132724
2	chr1:11670747:G:A	11670747	A,NA	G,NA	1,NA	inf,NA	inf,NA	0.812828,NA	0.000132679	0.000132694
2	chr1:11738225:T:G	11738225	NA,G	NA,T	NA,1	NA,-inf	NA,inf	NA,0.639891	0.000132629	0.000132643
2	chr1:11948857:G:A	11948857	NA,A	NA,G	NA,1	NA,-inf	NA,inf	NA,0.535699	0.000132092	0.000132103
2	chr1:12078294:T:A	12078294	NA,A	NA,T	NA,1	NA,inf	NA,inf	NA,0.877054	0.000131985	0.000132001
2	chr1:11835909:G:C	11835909	C,NA	G,NA	1,NA	inf,NA	inf,NA	0.375922,NA	0.000131876	0.000131884
2	chr1:11771359:C:T	11771359	NA,T	NA,C	NA,1	NA,-inf	NA,inf	NA,0.572168	0.00013157	0.000131582
2	chr1:12031998:G:C	12031998	NA,C	NA,G	NA,1	NA,-inf	NA,inf	NA,0.799963	0.000131337	0.000131355
2	chr1:12032086:G:A	12032086	NA,A	NA,G	NA,1	NA,-inf	NA,inf	NA,0.798775	0.000131121	0.000131139
2	chr1:11835385:C:T	11835385	NA,T	NA,C	NA,1	NA,-inf	NA,inf	NA,0.55113	0.00013111	0.000131122
2	chr1:11971936:C:T	11971936	NA,T	NA,C	NA,1	NA,inf	NA,inf	NA,0.817684	0.000131025	0.000131041
2	chr1:11913196:AAG:A	11913196	NA,A	NA,AAG	NA,1	NA,-inf	NA,inf	NA,0.587596	0.000130553	0.000130566
2	chr1:12232056:A:T	12232056	NA,T	NA,A	NA,1	NA,inf	NA,inf	NA,0.599582	0.000130413	0.000130426
2	chr1:11599459:G:C	11599459	NA,C	NA,G	NA,1	NA,inf	NA,inf	NA,0.624803	0.000129994	0.000130007
2	chr1:12395487:T:C	12395487	NA,C	NA,T	NA,1	NA,inf	NA,inf	NA,0.655375	0.00012999	0.000130003
2	chr1:11867417:T:C	11867417	NA,C	NA,T	NA,1	NA,inf	NA,inf	NA,0.538676	0.000129869	0.00012988
2	chr1:12059227:G:C	12059227	NA,C	NA,G	NA,1	NA,inf	NA,inf	NA,0.649504	0.000129623	0.000129637
2	chr1:12124616:G:A	12124616	NA,A	NA,G	NA,1	NA,-inf	NA,inf	NA,0.615582	0.000129612	0.000129626
2	chr1:11538162:G:A	11538162	NA,A	NA,G	NA,1	NA,-inf	NA,inf	NA,0.583525	0.0001296	0.000129612
2	chr1:11537626:C:T	11537626	NA,T	NA,C	NA,1	NA,-inf	NA,inf	NA,0.581558	0.000129107	0.00012912
2	chr1:11933796:C:T	11933796	NA,T	NA,C	NA,1	NA,inf	NA,inf	NA,0.546715	0.000129092	0.000129102
2	chr1:12475323:T:C	12475323	NA,C	NA,T	NA,1	NA,-inf	NA,inf	NA,0.599827	0.000128949	0.000128962
2	chr1:12005968:G:C	12005968	NA,C	NA,G	NA,1	NA,inf	NA,inf	NA,0.923138	0.000128629	0.000128648
2	chr1:12360410:G:A	12360410	A,NA	G,NA	1,NA	inf,NA	inf,NA	0.650309,NA	0.000128465	0.000128476
2	chr1:12084586:G:A	12084586	A,NA	G,NA	1,NA	-inf,NA	inf,NA	1.27508,NA	0.000128332	0.000128366
2	chr1:11559070:C:T	11559070	NA,T	NA,C	NA,1	NA,inf	NA,inf	NA,0.625714	0.000128289	0.000128301
2	chr1:11754206:C:G	11754206	NA,G	NA,C	NA,1	NA,-inf	NA,inf	NA,0.618229	0.00012808	0.000128094
2	chr1:12078043:T:C	12078043	NA,C	NA,T	NA,1	NA,-inf	NA,inf	NA,0.547087	0.000128057	0.000128069
2	chr1:11760234:T:C	11760234	NA,C	NA,T	NA,1	NA,inf	NA,inf	NA,0.595437	0.000128024	0.000128037
2	chr1:11944762:G:A	11944762	A,NA	G,NA	1,NA	-inf,NA	inf,NA	0.330952,NA	0.000127994	0.000128
2	chr1:12013141:C:T	12013141	NA,T	NA,C	NA,1	NA,-inf	NA,inf	NA,0.270025	0.000127904	0.000127912
2	chr1:12029983:C:A	12029983	NA,A	NA,C	NA,1	NA,inf	NA,inf	NA,0.640261	0.000127882	0.000127895
2	chr1:12078696:C:T	12078696	NA,T	NA,C	NA,1	NA,-inf	NA,inf	NA,0.535766	0.000127797	0.000127808
2	chr1:12212496:C:T	12212496	T,NA	C,NA	1,NA	inf,NA	inf,NA	0.811049,NA	0.000127787	0.000127801
2	chr1:12206599:G:T	12206599	T,NA	G,NA	1,NA	-inf,NA	inf,NA	0.639091,NA	0.000127338	0.000127349
2	chr1:11972305:G:A	11972305	NA,A	NA,G	NA,1	NA,inf	NA,inf	NA,0.246411	0.000127253	0.000127261
2	chr1:11688423:T:C	11688423	NA,C	NA,T	NA,1	NA,inf	NA,inf	NA,0.630742	0.000127191	0.000127203
2	chr1:12413173:G:T	12413173	T,T	G,G	1,1	inf,-inf	inf,inf	0.039799,1.62137	0.000127012	0.000127025
2	chr1:12107359:C:T	12107359	NA,T	NA,C	NA,1	NA,-inf	NA,inf	NA,0.47374	0.000126732	0.000126744
2	chr1:11667785:G:A	11667785	NA,A	NA,G	NA,1	NA,inf	NA,inf	NA,0.57939	0.000126498	0.00012651
2	chr1:11853487:C:T	11853487	NA,T	NA,C	NA,1	NA,-inf	NA,inf	NA,0.705967	0.000126452	0.000126468
2	chr1:12051311:C:G	12051311	NA,G	NA,C	NA,1	NA,inf	NA,inf	NA,0.45985	0.000126318	0.000126328
2	chr1:12201053:GA:G	12201053	NA,G	NA,GA	NA,1	NA,inf	NA,inf	NA,0.626339	0.000126233	0.000126246
2	chr1:12087022:G:A	12087022	NA,A	NA,G	NA,1	NA,-inf	NA,inf	NA,0.543373	0.000125937	0.000125948
2	chr1:11498213:C:T	11498213	NA,T	NA,C	NA,1	NA,inf	NA,inf	NA,0.585846	0.000125782	0.000125794
2	chr1:11960986:T:C	11960986	NA,C	NA,T	NA,1	NA,inf	NA,inf	NA,0.523118	0.000125676	0.000125687
2	chr1:12108128:G:A	12108128	NA,A	NA,G	NA,1	NA,inf	NA,inf	NA,0.576267	0.000125613	0.000125625
2	chr1:12362207:C:A	12362207	NA,A	NA,C	NA,1	NA,inf	NA,inf	NA,0.635785	0.000125559	0.000125571
2	chr1:11773795:C:T	11773795	NA,T	NA,C	NA,1	NA,-inf	NA,inf	NA,0.542577	0.000125532	0.000125543
2	chr1:12231277:T:G	12231277	NA,G	NA,T	NA,1	NA,-inf	NA,inf	NA,0.549914	0.000125439	0.000125451
2	chr1:11804070:A:G	11804070	NA,G	NA,A	NA,1	NA,inf	NA,inf	NA,0.589457	0.000125396	0.000125408
2	chr1:11677321:C:T	11677321	NA,T	NA,C	NA,1	NA,inf	NA,inf	NA,0.571987	0.000125291	0.000125303
2	chr1:11970066:C:A	11970066	NA,A	NA,C	NA,1	NA,inf	NA,inf	NA,0.784971	0.000125287	0.000125303
2	chr1:11532958:G:A	11532958	A,NA	G,NA	1,NA	-inf,NA	inf,NA	0.716247,NA	0.000125274	0.000125286
2	chr1:11950593:G:A	11950593	NA,A	NA,G	NA,1	NA,inf	NA,inf	NA,0.680203	0.000125203	0.000125217
2	chr1:12017386:A:G	12017386	NA,G	NA,A	NA,1	NA,inf	NA,inf	NA,0.773438	0.000125139	0.000125155
2	chr1:12107179:G:A	12107179	NA,A	NA,G	NA,1	NA,-inf	NA,inf	NA,0.466043	0.000125072	0.000125084
2	chr1:11877543:C:T	11877543	NA,T	NA,C	NA,1	NA,inf	NA,inf	NA,0.725045	0.000124752	0.000124767
2	chr1:11530225:A:G	11530225	NA,G	NA,A	NA,1	NA,inf	NA,inf	NA,0.630506	0.000124215	0.000124228
2	chr1:12478346:A:G	12478346	NA,G	NA,A	NA,1	NA,inf	NA,inf	NA,0.627039	0.000124047	0.00012406
2	chr1:11609116:C:T	11609116	NA,T	NA,C	NA,1	NA,-inf	NA,inf	NA,0.52686	0.000123914	0.000123926
2	chr1:11971829:C:T	11971829	NA,T	NA,C	NA,1	NA,inf	NA,inf	NA,0.776141	0.000123683	0.000123698
2	chr1:12478359:G:A	12478359	NA,A	NA,G	NA,1	NA,inf	NA,inf	NA,0.621508	0.000123522	0.000123534
2	chr1:12207208:A:G	12207208	G,G	A,A	1,1	inf,-inf	inf,inf	0.751924,1.1399	0.000123409	0.000123419
2	chr1:11666677:C:T	11666677	NA,T	NA,C	NA,1	NA,-inf	NA,inf	NA,0.550807	0.000123328	0.000123339
2	chr1:11605370:G:A	11605370	NA,A	NA,G	NA,1	NA,inf	NA,inf	NA,0.614089	0.000123261	0.000123272
2	chr1:11913724:A:G	11913724	NA,G	NA,A	NA,1	NA,-inf	NA,inf	NA,0.431804	0.000123259	0.000123269
2	chr1:11535175:A:G	11535175	NA,G	NA,A	NA,1	NA,-inf	NA,inf	NA,0.551826	0.000123244	0.000123256
2	chr1:12170574:G:C	12170574	NA,C	NA,G	NA,1	NA,inf	NA,inf	NA,0.61279	0.000123155	0.000123167
2	chr1:12036475:G:A	12036475	A,NA	G,NA	1,NA	inf,NA	inf,NA	1.03334,NA	0.00012302	0.000123041
2	chr1:11931100:C:A	11931100	NA,A	NA,C	NA,1	NA,inf	NA,inf	NA,0.519963	0.00012273	0.00012274
2	chr1:12077254:T:C	12077254	NA,C	NA,T	NA,1	NA,-inf	NA,inf	NA,0.507363	0.000122729	0.000122741
```
