## Supplementary material for "Characterization of shared and ancestry-specific signals driving complex traits using multi-ancestry fine-mapping": susiex_nc2.cs80.snp

```
BP	SNP	PIP(CS1)	LogBF(CS1,Pop1)	LogBF(CS1,Pop2)	PIP(CS2)	LogBF(CS2,Pop1)	LogBF(CS2,Pop2)
11482569	chr1:11482569:G:A	6.71682e-09	-1.80822e-10	-1.58895	6.79646e-05	-1.80822e-10	-1.5948
11483088	chr1:11483088:G:A	7.43727e-09	-1.80822e-10	-1.48706	7.65303e-05	-1.80822e-10	-1.4761
11483612	chr1:11483612:G:A	7.6515e-09	-1.80822e-10	-1.45866	7.88392e-05	-1.80822e-10	-1.44638
11483967	chr1:11483967:G:C	7.03071e-09	-1.80822e-10	-1.54327	7.04565e-05	-1.80822e-10	-1.55879
11484131	chr1:11484131:A:G	7.92325e-09	-1.42376	-5.85454e-10	8.28378e-05	-1.3969	-5.85454e-10
11484512	chr1:11484512:C:T	1.39987e-07	-1.80822e-10	1.44799	0.00183961	-1.80822e-10	1.70352
11484923	chr1:11484923:A:G	6.72496e-09	-1.80822e-10	-1.58774	6.95874e-05	-1.80822e-10	-1.5712
11485221	chr1:11485221:G:A	2.87814e-09	-1.00701	-1.42941	3.21463e-05	-0.929993	-1.4135
11485514	chr1:11485514:C:T	7.50659e-09	-1.47778	-5.85454e-10	7.49252e-05	-1.4973	-5.85454e-10
11485668	chr1:11485668:T:C	8.57031e-08	-1.80822e-10	0.957328	0.00119641	-1.80822e-10	1.27329
11485789	chr1:11485789:G:T	2.72512e-09	-0.905763	-1.58528	2.84914e-05	-0.876097	-1.58809
11485805	chr1:11485805:C:T	2.45205e-09	-1.00583	-1.5908	2.48777e-05	-1.01118	-1.58863
11485823	chr1:11485823:A:C	4.24727e-08	-1.80822e-10	0.2553	0.000481073	-1.80822e-10	0.362232
11486281	chr1:11486281:T:G	7.70571e-09	-1.80822e-10	-1.4516	7.98564e-05	-1.80822e-10	-1.43356
11486412	chr1:11486412:G:A	7.687e-09	-1.80822e-10	-1.45403	7.96524e-05	-1.80822e-10	-1.43612
11486488	chr1:11486488:AC:A	1.12359e-07	-1.80822e-10	1.22814	0.00213213	-1.80822e-10	1.85109
11486535	chr1:11486535:T:G	6.91218e-09	-1.80822e-10	-1.56028	7.03071e-05	-1.80822e-10	-1.56091
11487221	chr1:11487221:A:G	4.58611e-09	-0.869774	-1.10075	4.75868e-05	-0.908166	-1.04307
11487350	chr1:11487350:G:A	7.12689e-09	-1.80822e-10	-1.52969	7.25247e-05	-1.80822e-10	-1.52986
11487393	chr1:11487393:G:T	7.06104e-09	-1.80822e-10	-1.53897	7.45801e-05	-1.80822e-10	-1.50191
11487407	chr1:11487407:G:A	1.12537e-08	0.225135	-1.298	0.000149384	0.400436	-1.2077
11487526	chr1:11487526:A:G	8.46544e-09	-1.80822e-10	-1.35757	8.7657e-05	-1.80822e-10	-1.34036
11487721	chr1:11487721:G:A	5.80868e-09	-1.73421	-5.85454e-10	6.01077e-05	-1.71765	-5.85454e-10
11487762	chr1:11487762:A:C	5.4495e-09	-1.79804	-5.85454e-10	5.54052e-05	-1.79911	-5.85454e-10
11487979	chr1:11487979:G:A	7.0379e-09	-1.80822e-10	-1.54225	7.42656e-05	-1.80822e-10	-1.50614
11488037	chr1:11488037:C:T	6.6626e-09	-1.80822e-10	-1.59705	6.80752e-05	-1.80822e-10	-1.59317
11488344	chr1:11488344:C:G	4.91387e-09	-0.773903	-1.1276	5.06168e-05	-0.817668	-1.07184
11488414	chr1:11488414:C:T	7.1792e-09	-1.80822e-10	-1.52237	7.30637e-05	-1.80822e-10	-1.52246
11488444	chr1:11488444:C:A	7.05473e-09	-1.80822e-10	-1.53986	7.44939e-05	-1.80822e-10	-1.50307
11488493	chr1:11488493:C:T	6.89444e-09	-1.80822e-10	-1.56285	7.09124e-05	-1.80822e-10	-1.55234
11490004	chr1:11490004:C:T	7.23684e-09	-1.80822e-10	-1.51438	7.57832e-05	-1.80822e-10	-1.48591
11490136	chr1:11490136:T:C	2.65603e-09	-1.10767	-1.40906	2.74061e-05	-1.11267	-1.39036
11490575	chr1:11490575:G:C	8.33675e-09	-1.80822e-10	-1.37289	8.57876e-05	-1.80822e-10	-1.36191
11490824	chr1:11490824:G:A	1.92105e-09	-1.80005	-1.04064	1.96119e-05	-1.79684	-1.04081
11491250	chr1:11491250:G:A	8.1969e-09	-1.80822e-10	-1.3898	8.43264e-05	-1.80822e-10	-1.37909
11491516	chr1:11491516:G:A	6.01196e-09	-0.428209	-1.2716	7.33436e-05	-0.308221	-1.21041
11491602	chr1:11491602:T:C	8.43934e-09	-1.80822e-10	-1.36066	8.68216e-05	-1.80822e-10	-1.34993
11491759	chr1:11491759:G:A	2.2853e-09	-1.08497	-1.5821	2.32326e-05	-1.09132	-1.57691
11491840	chr1:11491840:T:C	2.01933e-09	-1.20329	-1.58751	2.04739e-05	-1.21129	-1.58335
11491979	chr1:11491979:G:A	1.5027e-08	-1.80822e-10	-0.783713	0.000155995	-1.80822e-10	-0.763965
11492751	chr1:11492751:G:A	6.92733e-09	-1.80822e-10	-1.55809	6.9577e-05	-1.80822e-10	-1.57135
11493255	chr1:11493255:A:G	1.12227e-08	-1.80822e-10	-1.07563	0.000105048	-1.80822e-10	-1.15937
11493325	chr1:11493325:A:G	2.36682e-09	-1.05931	-1.57271	2.40692e-05	-1.06589	-1.56697
11493332	chr1:11493332:T:C	2.35925e-09	-1.06251	-1.57271	2.39947e-05	-1.06899	-1.56697
11493399	chr1:11493399:A:C	2.38678e-09	-1.04909	-1.57453	2.42643e-05	-1.05563	-1.56915
11493703	chr1:11493703:A:G	2.36832e-09	-1.05328	-1.57811	2.40721e-05	-1.05975	-1.57298
11493772	chr1:11493772:C:T	1.51482e-09	-1.79909	-1.27917	1.53108e-05	-1.80118	-1.28405
11494507	chr1:11494507:G:A	2.80264e-09	-1.6933	-0.769701	3.07517e-05	-1.69383	-0.694017
11494630	chr1:11494630:T:C	2.35114e-09	-1.05996	-1.5787	2.38556e-05	-1.06822	-1.57355
11494820	chr1:11494820:T:A	6.66561e-09	-1.80822e-10	-1.5966	6.78507e-05	-1.80822e-10	-1.59648
11495347	chr1:11495347:C:T	2.33495e-09	-1.06384	-1.58173	2.35536e-05	-1.07737	-1.57714
11495805	chr1:11495805:C:T	2.46273e-09	-1.79366	-0.798633	2.4855e-05	-1.79877	-0.801959
11495809	chr1:11495809:G:T	1.36228e-07	-1.80822e-10	1.42077	0.00141653	-1.80822e-10	1.44218
11496187	chr1:11496187:T:C	3.03166e-09	-1.79543	-0.589018	3.36334e-05	-1.79525	-0.503014
11496225	chr1:11496225:T:A	6.66885e-09	-1.80822e-10	-1.59611	6.78856e-05	-1.80822e-10	-1.59596
11496291	chr1:11496291:A:G	2.18368e-09	-1.14098	-1.57158	2.22284e-05	-1.14643	-1.56598
11496361	chr1:11496361:T:C	3.18043e-09	-0.759424	-1.57712	3.14105e-05	-0.786399	-1.58025
11496510	chr1:11496510:C:T	2.31278e-09	-1.05809	-1.59702	2.35956e-05	-1.05581	-1.59692
11496540	chr1:11496540:A:G	2.54346e-09	-0.967542	-1.59249	2.57683e-05	-0.975144	-1.5895
11497913	chr1:11497913:A:G	1.21874e-09	-1.78131	-1.51443	1.26023e-05	-1.78365	-1.49626
11498144	chr1:11498144:G:C	2.00408e-09	-1.79582	-1.00256	2.0347e-05	-1.79987	-1.00099
11498213	chr1:11498213:C:T	1.15563e-08	-1.80822e-10	-1.04633	0.000125782	-1.80822e-10	-0.979236
11498233	chr1:11498233:G:A	6.87256e-09	-1.80822e-10	-1.56602	6.97392e-05	-1.80822e-10	-1.56903
11498373	chr1:11498373:T:TGGCTG	6.32951e-09	-1.64834	-5.85454e-10	6.25568e-05	-1.67771	-5.85454e-10
11498436	chr1:11498436:GAC:G	1.01299e-08	-1.80822e-10	-1.17807	0.000100213	-1.80822e-10	-1.20649
11499034	chr1:11499034:T:C	1.65498e-08	-1.80822e-10	-0.687187	0.000184167	-1.80822e-10	-0.597946
11499306	chr1:11499306:A:G	2.5922e-08	-1.80822e-10	-0.238469	0.000296862	-1.80822e-10	-0.120519
11499464	chr1:11499464:C:T	5.47513e-09	-1.79334	-5.85454e-10	5.5988e-05	-1.78865	-5.85454e-10
11499699	chr1:11499699:C:T	7.02745e-09	-1.80822e-10	-1.54374	7.17668e-05	-1.80822e-10	-1.54037
11499729	chr1:11499729:GTCTC:G	1.21776e-09	-1.78151	-1.51504	1.25892e-05	-1.78344	-1.49751
11500237	chr1:11500237:G:T	1.05592e-08	-1.80822e-10	-1.13656	0.000103784	-1.80822e-10	-1.17148
11500278	chr1:11500278:A:T	1.15569e-08	-1.04627	-5.85454e-10	0.000117729	-1.0454	-5.85454e-10
11500340	chr1:11500340:G:A	8.93645e-09	-1.80822e-10	-1.30342	9.0893e-05	-1.80822e-10	-1.3041
11500897	chr1:11500897:A:C	6.66855e-09	-1.80822e-10	-1.59616	6.78807e-05	-1.80822e-10	-1.59603
11500902	chr1:11500902:GT:G	6.83707e-09	-1.80822e-10	-1.5712	7.05382e-05	-1.80822e-10	-1.55763
11501107	chr1:11501107:G:A	1.23527e-09	-1.78397	-1.4983	1.28018e-05	-1.78489	-1.47931
11501536	chr1:11501536:G:A	2.7055e-09	-0.915034	-1.58324	2.68256e-05	-0.938768	-1.58566
11501880	chr1:11501880:C:T	1.58518e-09	-1.79597	-1.23689	1.66519e-05	-1.79691	-1.20435
11502180	chr1:11502180:C:T	7.80162e-09	-1.80822e-10	-1.43923	7.90631e-05	-1.80822e-10	-1.44354
11502219	chr1:11502219:C:T	1.89308e-09	-1.80023	-1.05513	1.91938e-05	-1.80112	-1.05809
11502433	chr1:11502433:G:A	6.91178e-09	-0.0131304	-1.5472	7.51442e-05	0.0446036	-1.53898
11502856	chr1:11502856:C:T	3.63415e-09	-1.7146	-0.488587	3.59999e-05	-1.72915	-0.50112
11503115	chr1:11503115:G:A	1.5424e-09	-1.79728	-1.26294	1.61779e-05	-1.79816	-1.23198
11503633	chr1:11503633:T:C	1.75061e-08	-1.80822e-10	-0.631011	0.000160164	-1.80822e-10	-0.737586
11503840	chr1:11503840:C:T	1.64831e-08	-1.80822e-10	-0.691228	0.000182163	-1.80822e-10	-0.608886
11504450	chr1:11504450:G:A	9.36605e-09	0.028192	-1.28466	0.000111411	0.151102	-1.25166
11504687	chr1:11504687:C:T	1.42599e-08	-1.80822e-10	-0.836108	0.000176332	-1.80822e-10	-0.64142
11504899	chr1:11504899:A:T	8.96829e-09	-1.80822e-10	-1.29987	8.85301e-05	-1.80822e-10	-1.33044
11505378	chr1:11505378:G:A	5.45785e-09	-1.79651	-5.85454e-10	5.58882e-05	-1.79043	-5.85454e-10
11506127	chr1:11506127:T:C	1.1715e-09	-1.79546	-1.53981	1.19266e-05	-1.78332	-1.55169
11506532	chr1:11506532:G:T	8.50593e-09	0.00934553	-1.36214	0.000102182	0.122025	-1.30906
11507111	chr1:11507111:C:A	8.89158e-09	-1.80822e-10	-1.30846	9.2395e-05	-1.80822e-10	-1.28771
11507133	chr1:11507133:C:T	2.54406e-09	-0.974259	-1.58554	2.52709e-05	-0.996321	-1.58781
11507207	chr1:11507207:C:T	9.63454e-09	-1.80822e-10	-1.22821	0.000102475	-1.80822e-10	-1.18417
11507520	chr1:11507520:T:A	5.47401e-09	-1.79355	-5.85454e-10	5.59717e-05	-1.78894	-5.85454e-10
11507541	chr1:11507541:C:T	6.66656e-09	-1.80822e-10	-1.59646	6.7885e-05	-1.80822e-10	-1.59597
11508089	chr1:11508089:CAT:C	1.97434e-08	-1.80822e-10	-0.510742	0.000225127	-1.80822e-10	-0.397121
11508101	chr1:11508101:C:T	7.29635e-09	-1.80822e-10	-1.50619	7.3407e-05	-1.80822e-10	-1.51777
11508405	chr1:11508405:A:G	4.18085e-09	-0.555384	-1.50766	5.20559e-05	-0.403223	-1.45825
11508666	chr1:11508666:G:A	1.63764e-08	-1.80822e-10	-0.697721	0.000181069	-1.80822e-10	-0.614908
11508775	chr1:11508775:T:C	2.33524e-09	-1.0546	-1.59085	2.32363e-05	-1.07552	-1.59255
11508948	chr1:11508948:C:T	8.28397e-09	-0.000641811	-1.3786	9.918e-05	0.111085	-1.32794
11509028	chr1:11509028:A:G	8.4057e-09	-0.00791551	-1.35674	0.000100833	0.104023	-1.30434
11510021	chr1:11510021:C:T	1.71482e-09	-1.79744	-1.15681	1.75465e-05	-1.79075	-1.15818
11510463	chr1:11510463:G:A	9.70846e-09	-1.80822e-10	-1.22056	9.52004e-05	-1.80822e-10	-1.2578
11510880	chr1:11510880:T:A	8.1211e-09	-0.0678006	-1.33129	9.73737e-05	0.040968	-1.2762
11511118	chr1:11511118:T:G	6.66384e-09	-1.80822e-10	-1.59686	6.78443e-05	-1.80822e-10	-1.59657
11511137	chr1:11511137:C:T	1.01553e-08	-1.80822e-10	-1.17556	9.98384e-05	-1.80822e-10	-1.21023
11511340	chr1:11511340:T:A	1.00354e-08	-1.80822e-10	-1.18744	0.000102149	-1.80822e-10	-1.18735
11511373	chr1:11511373:C:T	6.81148e-09	-1.80822e-10	-1.57495	6.85229e-05	-1.80822e-10	-1.58662
11511635	chr1:11511635:A:G	3.89331e-09	-0.698907	-1.4354	4.879e-05	-0.55479	-1.37147
11512102	chr1:11512102:G:A	2.52789e-09	-0.973533	-1.59264	2.51711e-05	-0.993914	-1.59418
11512395	chr1:11512395:A:G	7.84312e-09	-1.80822e-10	-1.43392	7.80343e-05	-1.80822e-10	-1.45664
11512874	chr1:11512874:A:G	5.54325e-09	-1.78098	-5.85454e-10	5.65612e-05	-1.77846	-5.85454e-10
11512899	chr1:11512899:G:A	6.83602e-09	-0.186245	-1.38511	8.11516e-05	-0.0813055	-1.33616
11513068	chr1:11513068:G:A	1.1384e-09	-1.79213	-1.57181	1.1664e-05	-1.77787	-1.57941
11513108	chr1:11513108:C:T	6.99093e-09	-1.80822e-10	-1.54895	7.08289e-05	-1.80822e-10	-1.55352
11513264	chr1:11513264:AC:A	6.91256e-09	-1.80822e-10	-1.56022	7.02942e-05	-1.80822e-10	-1.5611
11513543	chr1:11513543:TGCTTTTTAA:T	1.38637e-09	-1.79787	-1.369	1.44832e-05	-1.79874	-1.34206
11513706	chr1:11513706:T:C	8.31241e-09	-1.80822e-10	-1.37581	8.54699e-05	-1.80822e-10	-1.36562
11513952	chr1:11513952:T:G	2.29761e-09	-1.79618	-0.865511	2.33699e-05	-1.78871	-0.873629
11514309	chr1:11514309:C:G	1.22279e-09	-1.78915	-1.50327	1.24557e-05	-1.77329	-1.51831
11514885	chr1:11514885:C:T	2.92084e-09	-0.931941	-1.48975	2.98304e-05	-0.938373	-1.47989
11515274	chr1:11515274:A:G	1.76897e-09	-1.79957	-1.1236	1.80816e-05	-1.79436	-1.12453
11515300	chr1:11515300:G:A	7.34069e-09	-1.80822e-10	-1.50013	7.62695e-05	-1.80822e-10	-1.47951
11515318	chr1:11515318:T:A	3.1743e-09	-0.917687	-1.42079	3.23308e-05	-0.925521	-1.41225
11515341	chr1:11515341:G:A	4.24386e-09	-1.76071	-0.287377	4.24924e-05	-1.77091	-0.293548
11515877	chr1:11515877:A:T	6.66324e-09	-1.80822e-10	-1.59695	6.78345e-05	-1.80822e-10	-1.59672
11516149	chr1:11516149:C:T	6.68157e-09	-1.80822e-10	-1.59421	6.82358e-05	-1.80822e-10	-1.59082
11516897	chr1:11516897:A:G	1.32555e-08	-1.80822e-10	-0.909151	0.000134078	-1.80822e-10	-0.915362
11517036	chr1:11517036:C:A	6.72062e-09	-1.80822e-10	-1.58838	6.93886e-05	-1.80822e-10	-1.57406
11517068	chr1:11517068:C:T	1.25557e-09	-1.80113	-1.46484	1.28935e-05	-1.80062	-1.45645
11517130	chr1:11517130:T:C	6.74593e-09	-1.80822e-10	-1.58462	6.97831e-05	-1.80822e-10	-1.5684
11517142	chr1:11517142:TC:T	1.25524e-09	-1.8011	-1.46513	1.28976e-05	-1.79997	-1.45677
11517156	chr1:11517156:G:A	7.53509e-09	-1.80822e-10	-1.47399	7.78378e-05	-1.80822e-10	-1.45916
11517282	chr1:11517282:C:A	7.30917e-09	-1.80822e-10	-1.50443	7.3654e-05	-1.80822e-10	-1.51441
11518381	chr1:11518381:C:A	9.59256e-09	-1.80822e-10	-1.23257	0.000105206	-1.80822e-10	-1.15787
11518522	chr1:11518522:A:G	7.21852e-09	-1.80822e-10	-1.51691	7.51034e-05	-1.80822e-10	-1.49492
11518848	chr1:11518848:A:G	6.87957e-09	-1.80822e-10	-1.565	6.98584e-05	-1.80822e-10	-1.56732
11518916	chr1:11518916:T:C	1.34106e-09	-1.79708	-1.40302	1.37651e-05	-1.79992	-1.39173
11519413	chr1:11519413:G:A	5.52858e-09	-0.684038	-1.09959	5.91793e-05	-0.69732	-1.03589
11519551	chr1:11519551:G:A	8.70088e-09	-1.33014	-5.85454e-10	8.44841e-05	-1.37722	-5.85454e-10
11519762	chr1:11519762:C:T	7.08738e-09	-1.80822e-10	-1.53525	7.44408e-05	-1.80822e-10	-1.50378
11520422	chr1:11520422:A:G	6.87738e-09	-1.80822e-10	-1.56532	7.15224e-05	-1.80822e-10	-1.54378
11520599	chr1:11520599:G:T	8.17436e-09	-1.80822e-10	-1.39256	8.74427e-05	-1.80822e-10	-1.3428
11520879	chr1:11520879:C:T	8.50772e-07	-1.80822e-10	3.25258	0.0211165	-1.80822e-10	4.14402
11521059	chr1:11521059:G:T	7.12094e-09	-1.80822e-10	-1.53052	7.4185e-05	-1.80822e-10	-1.50722
11521075	chr1:11521075:C:T	8.42895e-09	-1.80822e-10	-1.36189	9.02518e-05	-1.80822e-10	-1.31118
11521335	chr1:11521335:G:C	1.2427e-08	-1.80822e-10	-0.973688	0.000141971	-1.80822e-10	-0.858162
11521798	chr1:11521798:T:G	2.22427e-09	-1.12945	-1.56468	1.81706e-05	-1.3375	-1.57649
11521978	chr1:11521978:C:T	1.31479e-09	-1.78613	-1.43376	1.32784e-05	-1.77955	-1.4481
11522185	chr1:11522185:C:T	1.24804e-09	-1.80075	-1.47124	1.27986e-05	-1.79896	-1.46549
11522465	chr1:11522465:C:T	2.82117e-08	-1.80822e-10	-0.153823	0.000300532	-1.80822e-10	-0.108232
11523071	chr1:11523071:C:T	5.69163e-09	-0.814582	-0.939982	6.04898e-05	-0.848185	-0.863127
11523169	chr1:11523169:G:T	1.21756e-09	-1.79797	-1.49874	1.24271e-05	-1.80025	-1.49366
11523652	chr1:11523652:A:G	7.0333e-09	-1.54291	-5.85454e-10	7.16186e-05	-1.54243	-5.85454e-10
11523661	chr1:11523661:G:A	8.15169e-09	-1.80822e-10	-1.39534	8.3919e-05	-1.80822e-10	-1.38394
11524047	chr1:11524047:C:A	6.80141e-09	-1.80822e-10	-1.57643	6.96788e-05	-1.80822e-10	-1.56989
11524052	chr1:11524052:C:G	1.01191e-08	-1.80822e-10	-1.17914	0.000112602	-1.80822e-10	-1.08993
11524107	chr1:11524107:A:G	2.6887e-09	-1.78357	-0.720936	2.99992e-05	-1.78945	-0.623163
11524571	chr1:11524571:C:T	5.67976e-09	-1.17253	-0.584121	5.47397e-05	-1.17855	-0.632649
11525172	chr1:11525172:G:A	1.03919e-08	-1.80822e-10	-1.15254	9.6648e-05	-1.80822e-10	-1.24271
11525440	chr1:11525440:C:T	5.46063e-09	-1.796	-5.85454e-10	5.53753e-05	-1.79965	-5.85454e-10
11525675	chr1:11525675:G:A	1.20467e-08	-1.80822e-10	-1.00477	0.000138771	-1.80822e-10	-0.88096
11525738	chr1:11525738:G:A	9.69675e-09	-1.80822e-10	-1.22177	0.000100841	-1.80822e-10	-1.20024
11525921	chr1:11525921:C:A	3.83249e-08	-1.80822e-10	0.152539	0.000349347	-1.80822e-10	0.0422781
11526256	chr1:11526256:A:G	1.55368e-08	-1.80822e-10	-0.750347	0.000160193	-1.80822e-10	-0.73741
11526475	chr1:11526475:A:G	6.68714e-09	-1.80822e-10	-1.59338	6.82096e-05	-1.80822e-10	-1.5912
11526530	chr1:11526530:A:G	4.31899e-08	-1.80822e-10	0.272047	0.000498584	-1.80822e-10	0.397985
11526620	chr1:11526620:T:C	1.62128e-09	-1.79424	-1.2161	1.69046e-05	-1.79772	-1.18848
11526939	chr1:11526939:C:T	2.15181e-09	-1.1793	-1.54795	2.49376e-05	-1.08512	-1.51229
11527061	chr1:11527061:G:A	1.21508e-09	-1.79825	-1.5005	1.24208e-05	-1.79935	-1.49506
11527074	chr1:11527074:A:G	1.87858e-09	-1.78558	-1.07747	1.9772e-05	-1.78924	-1.04028
11527353	chr1:11527353:T:G	1.0356e-08	-1.77611	0.620116	0.000133305	-1.79293	0.871777
11527417	chr1:11527417:C:T	7.7511e-09	-1.80822e-10	-1.44573	7.91657e-05	-1.80822e-10	-1.44224
11527418	chr1:11527418:A:G	6.85621e-09	-1.80822e-10	-1.56841	6.99182e-05	-1.80822e-10	-1.56646
11527429	chr1:11527429:A:G	1.71055e-09	-1.7483	-1.20845	1.74311e-05	-1.76966	-1.18587
11527444	chr1:11527444:G:C	5.6041e-09	-1.77006	-5.85454e-10	5.76323e-05	-1.7597	-5.85454e-10
11527509	chr1:11527509:C:T	1.53093e-09	-1.61678	-1.4509	1.65382e-05	-1.57974	-1.42837
11527866	chr1:11527866:C:T	3.6794e-09	-0.842289	-1.34852	4.52293e-05	-0.717675	-1.28437
11527907	chr1:11527907:T:G	2.03247e-09	-1.78132	-1.00299	2.15634e-05	-1.78866	-0.954126
11528050	chr1:11528050:G:A	2.64083e-09	-1.13979	-1.38268	3.18423e-05	-1.03182	-1.32118
11528129	chr1:11528129:A:C	1.83102e-08	-1.80822e-10	-0.586102	0.00019054	-1.80822e-10	-0.563927
11528174	chr1:11528174:T:C	1.86121e-09	-1.27656	-1.59578	1.78421e-05	-1.33845	-1.59378
11528571	chr1:11528571:C:A	6.73943e-09	-1.80822e-10	-1.58559	6.86674e-05	-1.80822e-10	-1.58451
11528689	chr1:11528689:C:T	8.48133e-09	-1.80822e-10	-1.35569	8.62252e-05	-1.80822e-10	-1.35682
11528709	chr1:11528709:G:A	1.81856e-09	-1.49285	-1.40266	1.84789e-05	-1.52415	-1.373
11528810	chr1:11528810:C:T	1.86554e-09	-1.47118	-1.39882	1.89364e-05	-1.50377	-1.36894
11529122	chr1:11529122:T:C	1.84093e-08	-1.80822e-10	-0.580704	0.000181511	-1.80822e-10	-0.612469
11529392	chr1:11529392:A:T	1.76342e-09	-1.50035	-1.42596	1.78101e-05	-1.53118	-1.40284
11529815	chr1:11529815:C:T	6.76779e-09	-1.80822e-10	-1.58139	6.96594e-05	-1.80822e-10	-1.57017
11529854	chr1:11529854:G:A	1.63344e-09	-1.54765	-1.45522	1.65043e-05	-1.57522	-1.43494
11529973	chr1:11529973:G:A	2.33545e-08	-1.80822e-10	-0.342772	0.000229175	-1.80822e-10	-0.379303
11530118	chr1:11530118:C:T	2.86388e-09	-0.851578	-1.58981	3.10482e-05	-0.786037	-1.59221
11530225	chr1:11530225:A:G	1.29886e-08	-1.80822e-10	-0.929487	0.000124215	-1.80822e-10	-0.991772
11530417	chr1:11530417:G:A	1.65393e-09	-1.51207	-1.47833	1.66347e-05	-1.5424	-1.4599
11530510	chr1:11530510:G:A	1.53788e-08	-1.80822e-10	-0.760572	0.000171791	-1.80822e-10	-0.66751
11530719	chr1:11530719:T:A	1.93491e-09	-1.40846	-1.42504	1.90913e-05	-1.4855	-1.37905
11530721	chr1:11530721:T:A	2.03621e-09	-1.3524	-1.43007	1.9936e-05	-1.43545	-1.38581
11530981	chr1:11530981:C:T	9.20811e-09	-1.80822e-10	-1.27348	9.4902e-05	-1.80822e-10	-1.26094
11531081	chr1:11531081:C:A	8.32036e-09	-1.80822e-10	-1.37486	8.31621e-05	-1.80822e-10	-1.393
11531617	chr1:11531617:G:A	8.76598e-09	-1.80822e-10	-1.32268	8.95773e-05	-1.80822e-10	-1.31868
11531747	chr1:11531747:T:A	8.70111e-09	-1.80822e-10	-1.33011	8.94935e-05	-1.80822e-10	-1.31962
11531885	chr1:11531885:G:A	6.68991e-09	-1.80822e-10	-1.59296	6.83244e-05	-1.80822e-10	-1.58952
11532072	chr1:11532072:C:T	1.1175e-08	-1.80822e-10	-1.07988	0.000122208	-1.80822e-10	-1.00806
11532228	chr1:11532228:G:A	8.76984e-09	-1.80822e-10	-1.32224	8.97727e-05	-1.80822e-10	-1.31651
11532538	chr1:11532538:C:A	7.94726e-09	-1.80822e-10	-1.42073	8.14287e-05	-1.80822e-10	-1.41406
11532958	chr1:11532958:G:A	1.23688e-08	-0.978387	-5.85454e-10	0.000125274	-0.983287	-5.85454e-10
11533144	chr1:11533144:C:A	7.43978e-09	-1.80822e-10	-1.48672	7.80638e-05	-1.80822e-10	-1.45626
11533207	chr1:11533207:C:T	1.95836e-09	-1.46413	-1.35732	1.99317e-05	-1.49384	-1.32764
11533329	chr1:11533329:C:G	7.04027e-09	-1.80822e-10	-1.54191	7.29647e-05	-1.80822e-10	-1.52381
11533582	chr1:11533582:C:T	9.48445e-09	-1.80822e-10	-1.24391	9.58426e-05	-1.80822e-10	-1.25108
11533583	chr1:11533583:A:G	1.8578e-09	-1.58613	-1.28804	1.83994e-05	-1.595	-1.30647
11533878	chr1:11533878:G:T	6.66263e-09	-1.80822e-10	-1.59705	6.78373e-05	-1.80822e-10	-1.59667
11534343	chr1:11534343:T:C	6.27293e-09	-0.847257	-0.810061	6.86663e-05	-0.887387	-0.697142
11534404	chr1:11534404:C:T	5.45953e-09	-1.7962	-5.85454e-10	5.60134e-05	-1.7882	-5.85454e-10
11534624	chr1:11534624:C:T	1.87918e-09	-1.48753	-1.3752	1.91549e-05	-1.51595	-1.34528
11534944	chr1:11534944:C:A	6.00116e-09	-1.70161	-5.85454e-10	6.14335e-05	-1.69583	-5.85454e-10
11534981	chr1:11534981:A:G	4.3259e-09	-0.991787	-1.03715	5.63599e-05	-0.818661	-0.963368
11535146	chr1:11535146:A:G	1.66873e-08	0.0486492	-0.727559	0.000207982	0.161052	-0.637387
11535175	chr1:11535175:A:G	1.17626e-08	-1.80822e-10	-1.02864	0.000123244	-1.80822e-10	-0.999621
11535274	chr1:11535274:G:A	1.2566e-08	0.0956336	-1.0582	0.000151483	0.212229	-1.00555
11535283	chr1:11535283:C:G	8.33965e-09	-1.80822e-10	-1.37254	8.50498e-05	-1.80822e-10	-1.37055
11535333	chr1:11535333:C:T	3.24297e-09	-1.39065	-0.926421	3.06805e-05	-1.51244	-0.877725
11535515	chr1:11535515:C:T	7.62837e-09	-1.80822e-10	-1.46169	7.86456e-05	-1.80822e-10	-1.44884
11536253	chr1:11536253:G:A	9.43478e-09	-1.80822e-10	-1.24916	9.71461e-05	-1.80822e-10	-1.23757
11536398	chr1:11536398:C:T	1.28583e-09	-1.76835	-1.4738	1.36152e-05	-1.74991	-1.45269
11536705	chr1:11536705:C:T	2.64652e-09	-1.67898	-0.84133	2.96207e-05	-1.72256	-0.702755
11536855	chr1:11536855:T:C	1.12151e-09	-1.7837	-1.59519	1.15688e-05	-1.76892	-1.59656
11536971	chr1:11536971:G:C	7.37742e-09	-1.80822e-10	-1.49514	7.43515e-05	-1.80822e-10	-1.50498
11537626	chr1:11537626:C:T	1.24214e-08	-1.80822e-10	-0.974136	0.000129107	-1.80822e-10	-0.953142
11537643	chr1:11537643:G:A	6.71051e-09	-1.80822e-10	-1.58989	6.90424e-05	-1.80822e-10	-1.57907
11537843	chr1:11537843:G:C	1.40272e-06	-1.80822e-10	3.75261	0.0362558	-1.80822e-10	4.68457
11537876	chr1:11537876:C:T	7.01686e-09	-1.80822e-10	-1.54525	7.15631e-05	-1.80822e-10	-1.54321
11538007	chr1:11538007:T:C	2.16048e-09	-1.12762	-1.59561	2.23749e-05	-1.11055	-1.5953
11538121	chr1:11538121:G:A	1.68018e-08	-0.672074	-5.85454e-10	0.000161796	-0.727453	-5.85454e-10
11538148	chr1:11538148:C:CT	9.50667e-09	-1.80822e-10	-1.24157	9.88443e-05	-1.80822e-10	-1.22024
11538162	chr1:11538162:G:A	1.24643e-08	-1.80822e-10	-0.970689	0.0001296	-1.80822e-10	-0.949337
11538213	chr1:11538213:CAGA:C	9.49218e-09	-1.80822e-10	-1.24309	0.000103387	-1.80822e-10	-1.17531
11538316	chr1:11538316:C:G	6.66616e-09	-1.80822e-10	-1.59652	6.79474e-05	-1.80822e-10	-1.59505
11538401	chr1:11538401:G:A	1.0323e-08	-1.80822e-10	-1.15918	0.000105444	-1.80822e-10	-1.1556
11538613	chr1:11538613:G:T	6.8784e-09	-1.80822e-10	-1.56517	6.9955e-05	-1.80822e-10	-1.56593
11538962	chr1:11538962:C:T	1.1818e-09	-1.76025	-1.56627	1.22189e-05	-1.7405	-1.5703
11539015	chr1:11539015:T:A	1.1923e-09	-1.75655	-1.56112	1.2337e-05	-1.73604	-1.56514
11539099	chr1:11539099:C:A	1.21288e-09	-1.75212	-1.54845	1.25512e-05	-1.73074	-1.55324
11539223	chr1:11539223:G:A	9.20052e-09	-1.80822e-10	-1.2743	9.55246e-05	-1.80822e-10	-1.2544
11539371	chr1:11539371:C:G	1.11646e-09	-1.79161	-1.59179	1.13094e-05	-1.79957	-1.58858
11539484	chr1:11539484:A:T	1.16703e-09	-1.75925	-1.57985	1.20847e-05	-1.73944	-1.5824
11539506	chr1:11539506:G:T	9.22867e-09	-1.80822e-10	-1.27125	9.69192e-05	-1.80822e-10	-1.23991
11539581	chr1:11539581:GAC:G	8.08578e-09	-1.80822e-10	-1.40345	8.39633e-05	-1.80822e-10	-1.38341
11539608	chr1:11539608:T:A	1.1659e-09	-1.74636	-1.59371	1.2115e-05	-1.72439	-1.59495
11539703	chr1:11539703:C:T	1.16583e-09	-1.76821	-1.57192	1.16103e-05	-1.79252	-1.56937
11539712	chr1:11539712:C:T	1.1866e-09	-1.75074	-1.57174	1.22971e-05	-1.72876	-1.57566
11539876	chr1:11539876:A:G	1.18142e-09	-1.75563	-1.57122	1.2238e-05	-1.73504	-1.5742
11540080	chr1:11540080:T:C	8.6709e-09	-1.80822e-10	-1.33359	8.85715e-05	-1.80822e-10	-1.32998
11540128	chr1:11540128:T:C	1.16092e-09	-1.7551	-1.58925	1.20434e-05	-1.73441	-1.59086
11540426	chr1:11540426:G:A	1.06116e-08	-1.80822e-10	-1.13161	0.000102301	-1.80822e-10	-1.18587
11540447	chr1:11540447:G:T	2.39149e-09	-1.55284	-1.06881	2.49811e-05	-1.57507	-1.0206
11540456	chr1:11540456:T:C	8.99543e-09	-1.80822e-10	-1.29684	9.33594e-05	-1.80822e-10	-1.27733
11540502	chr1:11540502:T:C	9.00013e-09	-1.80822e-10	-1.29632	9.34065e-05	-1.80822e-10	-1.27683
11540811	chr1:11540811:C:T	8.31768e-09	-1.80822e-10	-1.37518	8.63926e-05	-1.80822e-10	-1.35489
11540823	chr1:11540823:C:T	8.76943e-09	-1.32229	-5.85454e-10	8.89423e-05	-1.3258	-5.85454e-10
11540824	chr1:11540824:G:A	6.6964e-09	-1.80822e-10	-1.59199	6.86381e-05	-1.80822e-10	-1.58494
11540860	chr1:11540860:C:T	2.77746e-09	-1.52864	-0.943385	2.91686e-05	-1.55179	-0.888906
11540997	chr1:11540997:G:A	2.03644e-09	-1.53243	-1.24993	2.05716e-05	-1.58954	-1.20034
11541306	chr1:11541306:G:A	3.46036e-08	-1.80822e-10	0.0503963	0.000477134	-1.80822e-10	0.35401
11541332	chr1:11541332:C:G	8.39319e-09	-0.426832	-0.939308	8.8839e-05	-0.490379	-0.836582
11541970	chr1:11541970:G:A	5.45078e-09	-1.7978	-5.85454e-10	5.55148e-05	-1.79714	-5.85454e-10
11542052	chr1:11542052:G:T	6.31325e-09	-1.0809	-0.570014	6.07913e-05	-1.13599	-0.57035
11542452	chr1:11542452:G:T	1.32197e-08	-1.80822e-10	-0.911855	0.000137506	-1.80822e-10	-0.890117
11542573	chr1:11542573:G:A	3.01394e-09	-0.982415	-1.4079	3.54655e-05	-0.884078	-1.36115
11542654	chr1:11542654:C:T	6.80278e-09	-1.80822e-10	-1.57623	7.083e-05	-1.80822e-10	-1.5535
11542855	chr1:11542855:C:T	2.39247e-09	-1.03272	-1.58852	2.64896e-05	-0.945095	-1.59194
11543006	chr1:11543006:C:T	2.80198e-09	-1.70899	-0.75424	3.01911e-05	-1.71666	-0.689585
11544060	chr1:11544060:T:C	7.84296e-09	-1.80822e-10	-1.43394	7.96001e-05	-1.80822e-10	-1.43677
11544126	chr1:11544126:G:T	7.33112e-09	-1.80822e-10	-1.50143	7.84567e-05	-1.80822e-10	-1.45124
11544223	chr1:11544223:C:T	3.13325e-08	-0.0489051	-5.85454e-10	0.000299032	-0.113238	-5.85454e-10
11544302	chr1:11544302:A:G	3.00975e-09	-1.74361	-0.648096	3.21249e-05	-1.76523	-0.578922
11544739	chr1:11544739:G:A	1.21406e-06	-1.80822e-10	3.60816	0.0314002	-1.80822e-10	4.54078
11545017	chr1:11545017:T:G	7.30498e-09	-1.80822e-10	-1.505	7.48581e-05	-1.80822e-10	-1.49819
11545126	chr1:11545126:C:T	2.13152e-09	-1.59006	-1.14667	2.2938e-05	-1.55768	-1.12331
11546484	chr1:11546484:C:T	7.6293e-09	-1.80822e-10	-1.46157	8.13595e-05	-1.80822e-10	-1.41491
11546499	chr1:11546499:C:T	8.47009e-09	-1.35702	-5.85454e-10	8.11056e-05	-1.41804	-5.85454e-10
11547366	chr1:11547366:CAG:C	6.7111e-09	-1.80822e-10	-1.5898	6.80652e-05	-1.80822e-10	-1.59332
11547828	chr1:11547828:G:A	6.71023e-09	-1.80822e-10	-1.58993	6.87035e-05	-1.80822e-10	-1.58399
11547875	chr1:11547875:G:A	6.33045e-09	-1.67374	0.0255516	6.72726e-05	-1.70838	0.103343
11547934	chr1:11547934:A:G	8.30148e-09	-1.37713	-5.85454e-10	8.23094e-05	-1.4033	-5.85454e-10
11547959	chr1:11547959:G:A	6.69824e-09	-1.80822e-10	-1.59172	6.81036e-05	-1.80822e-10	-1.59276
11548584	chr1:11548584:G:A	6.89023e-09	-1.80822e-10	-1.56346	7.00766e-05	-1.80822e-10	-1.5642
11548595	chr1:11548595:G:T	1.88845e-09	-1.74036	-1.11744	2.0006e-05	-1.71631	-1.10145
11548636	chr1:11548636:C:A	7.65119e-09	-1.80822e-10	-1.4587	7.68943e-05	-1.80822e-10	-1.47136
11549184	chr1:11549184:C:G	2.76779e-09	-1.70212	-0.77339	2.98205e-05	-1.67145	-0.747142
11549788	chr1:11549788:A:G	1.58355e-08	-1.80822e-10	-0.73131	0.000162305	-1.80822e-10	-0.724309
11549833	chr1:11549833:C:T	7.40642e-09	-1.80822e-10	-1.49121	7.94198e-05	-1.80822e-10	-1.43904
11549879	chr1:11549879:G:A	1.4181e-08	-1.80822e-10	-0.841656	0.000145321	-1.80822e-10	-0.83484
11549880	chr1:11549880:C:G	8.08074e-09	-1.80822e-10	-1.40408	8.4751e-05	-1.80822e-10	-1.37407
11550052	chr1:11550052:C:T	1.41748e-08	-1.80822e-10	-0.842095	0.00014554	-1.80822e-10	-0.833335
11550187	chr1:11550187:G:A	6.71771e-09	-1.80822e-10	-1.58881	6.82804e-05	-1.80822e-10	-1.59016
11550390	chr1:11550390:A:G	6.70815e-09	-1.80822e-10	-1.59024	6.86588e-05	-1.80822e-10	-1.58464
11550477	chr1:11550477:A:G	1.75425e-08	-1.80822e-10	-0.628932	0.000184889	-1.80822e-10	-0.594029
11550605	chr1:11550605:C:T	2.13503e-09	-1.72995	-1.00513	2.31646e-05	-1.69426	-0.9769
11551014	chr1:11551014:C:T	7.14979e-09	-1.52648	-5.85454e-10	6.85682e-05	-1.58596	-5.85454e-10
11551077	chr1:11551077:G:C	5.52981e-09	-1.78341	-5.85454e-10	5.66763e-05	-1.77643	-5.85454e-10
11551143	chr1:11551143:C:T	7.65796e-09	-1.80822e-10	-1.45781	8.26071e-05	-1.80822e-10	-1.39969
11551216	chr1:11551216:T:G	8.09697e-09	-1.80822e-10	-1.40207	8.49282e-05	-1.80822e-10	-1.37198
11551313	chr1:11551313:T:A	4.58282e-09	-1.78554	-0.185707	4.98954e-05	-1.79737	-0.106486
11551435	chr1:11551435:C:G	7.12985e-09	-1.80822e-10	-1.52927	7.19234e-05	-1.80822e-10	-1.53819
11551714	chr1:11551714:G:A	1.07901e-08	-1.80822e-10	-1.11494	0.000111254	-1.80822e-10	-1.10197
11551724	chr1:11551724:G:A	1.10023e-09	-1.80099	-1.59705	1.11997e-05	-1.80086	-1.59704
11552051	chr1:11552051:G:C	1.86121e-08	-1.80822e-10	-0.569747	0.000196485	-1.80822e-10	-0.533199
11552433	chr1:11552433:T:G	2.06996e-08	-1.80822e-10	-0.463445	0.000213856	-1.80822e-10	-0.448485
11552776	chr1:11552776:G:A	7.20838e-09	-1.80822e-10	-1.51832	7.33288e-05	-1.80822e-10	-1.51883
11552960	chr1:11552960:G:A	9.19857e-09	-1.80822e-10	-1.27451	9.55321e-05	-1.80822e-10	-1.25432
11553106	chr1:11553106:C:T	1.89365e-09	-1.80116	-1.0539	1.98779e-05	-1.79544	-1.02874
11553401	chr1:11553401:G:A	6.68496e-09	-1.80822e-10	-1.5937	6.80874e-05	-1.80822e-10	-1.593
11553518	chr1:11553518:C:T	1.69293e-09	-1.59083	-1.37627	1.62823e-05	-1.66929	-1.35442
11553632	chr1:11553632:T:C	4.88443e-09	-1.43752	-0.469987	5.29379e-05	-1.48557	-0.359098
11553730	chr1:11553730:G:A	7.49246e-09	-1.47966	-5.85454e-10	6.94982e-05	-1.57249	-5.85454e-10
11554024	chr1:11554024:C:G	4.57929e-08	-1.80822e-10	0.330568	0.00048724	-1.80822e-10	0.374969
11554158	chr1:11554158:T:C	1.58148e-08	-1.80822e-10	-0.732618	0.000162742	-1.80822e-10	-0.721623
11554211	chr1:11554211:T:C	1.47095e-09	-1.8009	-1.30675	1.54637e-05	-1.79929	-1.276
11554252	chr1:11554252:G:A	1.15919e-07	-1.80822e-10	1.25933	0.00116561	-1.80822e-10	1.24721
11554536	chr1:11554536:T:C	8.46019e-09	-1.80822e-10	-1.35819	8.61263e-05	-1.80822e-10	-1.35797
11555170	chr1:11555170:C:T	3.23889e-09	-1.68737	-0.630957	3.59285e-05	-1.64274	-0.58952
11555222	chr1:11555222:G:A	6.77958e-09	-1.80822e-10	-1.57965	6.95951e-05	-1.80822e-10	-1.57109
11555594	chr1:11555594:A:G	1.78453e-08	-1.80822e-10	-0.611819	0.000187444	-1.80822e-10	-0.580305
11555611	chr1:11555611:A:G	2.01791e-08	-1.80822e-10	-0.488913	0.000214825	-1.80822e-10	-0.443964
11555848	chr1:11555848:C:T	7.58342e-09	-1.80822e-10	-1.4676	7.91414e-05	-1.80822e-10	-1.44255
11556705	chr1:11556705:G:A	4.44939e-09	-1.70511	-0.295685	4.99269e-05	-1.66591	-0.237312
11557534	chr1:11557534:A:G	1.12452e-09	-1.79787	-1.57833	1.14466e-05	-1.79671	-1.57939
11557561	chr1:11557561:C:T	1.12271e-09	-1.79949	-1.57833	1.14245e-05	-1.79864	-1.57939
11557575	chr1:11557575:C:T	1.55491e-09	-1.51262	-1.53952	1.71888e-05	-1.4572	-1.51233
11557606	chr1:11557606:C:T	1.13772e-09	-1.79793	-1.56661	1.15745e-05	-1.79656	-1.56842
11557624	chr1:11557624:T:C	1.12854e-09	-1.79813	-1.57451	1.14856e-05	-1.79697	-1.57572
11557955	chr1:11557955:C:T	5.43479e-09	-1.80074	-5.85454e-10	5.52946e-05	-1.80111	-5.85454e-10
11557975	chr1:11557975:TG:T	5.9143e-09	-1.49126	-0.224924	6.1204e-05	-1.53295	-0.166626
11558068	chr1:11558068:CCAAATAT:C	1.06218e-08	-1.80822e-10	-1.13065	0.000109448	-1.80822e-10	-1.11834
11558115	chr1:11558115:T:C	1.84058e-09	-1.32214	-1.56135	1.85299e-05	-1.33169	-1.56272
11558252	chr1:11558252:T:C	1.71396e-09	-1.54405	-1.4107	1.84791e-05	-1.53003	-1.36711
11558273	chr1:11558273:T:C	1.7273e-09	-1.54714	-1.39986	1.86697e-05	-1.53122	-1.35566
11558357	chr1:11558357:C:T	3.3349e-09	-0.743897	-1.54522	3.2568e-05	-0.78248	-1.54798
11558535	chr1:11558535:T:G	2.87165e-09	-1.00804	-1.43064	2.56761e-05	-1.17538	-1.39284
11559058	chr1:11559058:A:G	5.44098e-09	-1.7996	-5.85454e-10	5.54627e-05	-1.79808	-5.85454e-10
11559070	chr1:11559070:C:T	1.22032e-08	-1.80822e-10	-0.991863	0.000128289	-1.80822e-10	-0.959504
11559276	chr1:11559276:C:T	2.64591e-08	-1.18975	0.971789	0.00027934	-1.32198	1.14062
11559726	chr1:11559726:G:A	8.81413e-09	-1.80822e-10	-1.3172	9.21411e-05	-1.80822e-10	-1.29047
11559810	chr1:11559810:C:T	2.38339e-09	-1.80118	-0.823858	2.66002e-05	-1.79827	-0.734602
11559871	chr1:11559871:G:A	1.47461e-09	-1.52285	-1.58232	1.60336e-05	-1.47214	-1.56696
11559876	chr1:11559876:C:T	1.54863e-09	-1.54694	-1.50925	1.69099e-05	-1.5022	-1.48369
11559936	chr1:11559936:C:T	1.47592e-09	-1.59409	-1.51019	1.60305e-05	-1.5539	-1.48539
11560531	chr1:11560531:G:A	1.34491e-09	-1.61638	-1.58085	1.30153e-05	-1.66152	-1.58614
11560597	chr1:11560597:TG:T	2.66475e-09	-1.25111	-1.26234	2.75384e-05	-1.26987	-1.22834
11560723	chr1:11560723:G:A	3.22002e-09	-1.30342	-1.02075	3.34028e-05	-1.33018	-0.974972
11560768	chr1:11560768:T:C	3.18944e-08	-1.80822e-10	-0.0311315	0.000365789	-1.80822e-10	0.0882686
11560843	chr1:11560843:C:T	2.70669e-08	-1.80822e-10	-0.195248	0.000307574	-1.80822e-10	-0.0850704
11560959	chr1:11560959:C:T	6.66733e-09	-1.80822e-10	-1.59634	6.80409e-05	-1.80822e-10	-1.59368
11561205	chr1:11561205:G:A	2.72267e-09	-1.23108	-1.26086	2.80566e-05	-1.25136	-1.22821
11561362	chr1:11561362:G:A	6.67622e-09	-1.80822e-10	-1.59501	6.80055e-05	-1.80822e-10	-1.5942
11561608	chr1:11561608:T:C	9.28021e-09	-1.80822e-10	-1.26568	9.54824e-05	-1.80822e-10	-1.25485
11561656	chr1:11561656:A:C	6.69432e-09	-1.80822e-10	-1.5923	6.8211e-05	-1.80822e-10	-1.59118
11561873	chr1:11561873:A:C	7.51821e-09	-1.80822e-10	-1.47623	8.00115e-05	-1.80822e-10	-1.43162
11561998	chr1:11561998:A:G	6.67365e-09	-1.80822e-10	-1.59539	6.79732e-05	-1.80822e-10	-1.59467
11561999	chr1:11561999:A:T	6.67245e-09	-1.80822e-10	-1.59557	6.79574e-05	-1.80822e-10	-1.59491
11562032	chr1:11562032:G:A	3.23502e-08	-1.80822e-10	-0.0169397	0.000373001	-1.80822e-10	0.107794
11562048	chr1:11562048:C:A	3.33078e-09	-1.3349	-0.955449	3.43914e-05	-1.36001	-0.915965
11562290	chr1:11562290:A:G	7.84413e-09	-1.4338	-5.85454e-10	7.93519e-05	-1.43989	-5.85454e-10
11562580	chr1:11562580:G:A	8.79773e-09	-1.80822e-10	-1.31907	8.64449e-05	-1.80822e-10	-1.35428
11562769	chr1:11562769:T:C	4.46801e-08	-1.80822e-10	0.305966	0.00050039	-1.80822e-10	0.401601
11562949	chr1:11562949:G:C	6.66365e-09	-1.80822e-10	-1.59689	6.78382e-05	-1.80822e-10	-1.59666
11563006	chr1:11563006:T:G	4.19419e-08	-1.80822e-10	0.242724	0.000438871	-1.80822e-10	0.270418
11563213	chr1:11563213:G:C	6.71882e-09	-1.80822e-10	-1.58865	6.84889e-05	-1.80822e-10	-1.58712
11563427	chr1:11563427:G:A	7.45857e-09	-1.80822e-10	-1.4842	7.76519e-05	-1.80822e-10	-1.46155
11564121	chr1:11564121:C:G	8.51371e-09	-1.35188	-5.85454e-10	8.44275e-05	-1.37789	-5.85454e-10
11564267	chr1:11564267:A:G	1.83164e-09	-1.72253	-1.16582	1.91697e-05	-1.7487	-1.11176
11565273	chr1:11565273:C:T	8.47056e-09	-1.80822e-10	-1.35696	8.72642e-05	-1.80822e-10	-1.34485
11565587	chr1:11565587:C:T	4.71037e-09	-1.71761	-0.22619	5.16225e-05	-1.75739	-0.112445
11565802	chr1:11565802:G:A	1.89182e-09	-1.26308	-1.59295	2.02529e-05	-1.21257	-1.59292
11565822	chr1:11565822:G:A	1.07514e-08	-1.80822e-10	-1.11852	0.000112918	-1.80822e-10	-1.08713
11565833	chr1:11565833:A:C	2.03479e-09	-1.19707	-1.5861	2.18747e-05	-1.14075	-1.58771
11565920	chr1:11565920:T:G	1.96135e-09	-1.22601	-1.59392	2.10391e-05	-1.17317	-1.59423
11565972	chr1:11565972:G:A	7.231e-09	-1.51518	-5.85454e-10	7.31635e-05	-1.52109	-5.85454e-10
11566026	chr1:11566026:T:C	9.70984e-09	-1.80822e-10	-1.22042	9.94585e-05	-1.80822e-10	-1.21405
11566324	chr1:11566324:C:T	6.7467e-09	-1.80822e-10	-1.58451	6.93556e-05	-1.80822e-10	-1.57454
11566732	chr1:11566732:T:C	1.58802e-09	-1.43538	-1.59569	1.69672e-05	-1.38639	-1.59612
11566733	chr1:11566733:A:G	1.5957e-09	-1.43354	-1.59271	1.70452e-05	-1.3844	-1.59352
11566844	chr1:11566844:G:A	1.58525e-09	-1.4361	-1.59672	1.69401e-05	-1.3873	-1.5968
11566892	chr1:11566892:A:G	8.0212e-09	-1.80822e-10	-1.41147	8.65588e-05	-1.80822e-10	-1.35296
11566899	chr1:11566899:C:T	7.75312e-09	-1.44547	-5.85454e-10	7.77233e-05	-1.46063	-5.85454e-10
11566921	chr1:11566921:G:A	3.27924e-09	-1.35934	-0.946605	3.42447e-05	-1.37592	-0.904332
11567212	chr1:11567212:G:C	8.00079e-09	-1.80822e-10	-1.41402	8.62011e-05	-1.80822e-10	-1.3571
11567226	chr1:11567226:A:G	8.27507e-09	-1.80822e-10	-1.38031	8.50419e-05	-1.80822e-10	-1.37064
11567952	chr1:11567952:C:T	1.62219e-09	-1.42203	-1.58776	2.08441e-05	-1.18901	-1.58771
11567992	chr1:11567992:G:A	1.30614e-09	-1.64957	-1.57691	1.31828e-05	-1.66243	-1.57245
11568158	chr1:11568158:C:T	1.76435e-09	-1.4138	-1.51198	1.99947e-05	-1.34495	-1.47337
11568258	chr1:11568258:A:G	1.51984e-09	-1.47798	-1.59698	1.92425e-05	-1.25962	-1.59705
11568275	chr1:11568275:C:T	1.51537e-09	-1.48152	-1.59638	1.91397e-05	-1.26556	-1.59646
11568465	chr1:11568465:A:G	3.74662e-09	-1.1392	-1.03351	4.09118e-05	-1.12566	-0.976712
11568585	chr1:11568585:G:A	7.74863e-09	-1.80822e-10	-1.44604	7.94381e-05	-1.80822e-10	-1.43881
11568691	chr1:11568691:T:G	7.30374e-09	-1.80822e-10	-1.50518	7.39055e-05	-1.80822e-10	-1.511
11569077	chr1:11569077:C:T	7.49775e-09	-1.80822e-10	-1.47896	7.68379e-05	-1.80822e-10	-1.47209
11569600	chr1:11569600:T:C	1.22984e-09	-1.77833	-1.50835	1.2562e-05	-1.78096	-1.50215
11569603	chr1:11569603:G:A	7.29606e-09	-1.80822e-10	-1.50623	7.56269e-05	-1.80822e-10	-1.48798
11570065	chr1:11570065:C:T	2.56089e-09	-1.28335	-1.26986	2.96127e-05	-1.20994	-1.21565
11570159	chr1:11570159:TTTCCTAGCAAATGTCATAATAAGAGA:T	2.00528e-08	-1.80822e-10	-0.495191	0.000215761	-1.80822e-10	-0.439616
11570173	chr1:11570173:T:G	3.1809e-08	-0.788652	0.75484	0.000347225	-0.881363	0.917547
11570262	chr1:11570262:C:T	1.19375e-09	-1.79323	-1.52323	1.19847e-05	-1.7943	-1.53585
11570591	chr1:11570591:A:G	5.82975e-09	-1.73059	-5.85454e-10	5.92979e-05	-1.73121	-5.85454e-10
11570625	chr1:11570625:T:C	2.52028e-09	-1.03978	-1.52941	2.89103e-05	-0.964859	-1.48473
11570626	chr1:11570626:G:T	2.68183e-09	-0.961673	-1.54539	3.07391e-05	-0.883359	-1.50489
11570654	chr1:11570654:G:A	1.13703e-09	-1.77467	-1.59047	1.1556e-05	-1.77317	-1.59341
11570842	chr1:11570842:A:T	2.20275e-07	-1.80822e-10	1.90132	0.00263048	-1.80822e-10	2.06113
11571665	chr1:11571665:T:C	6.99441e-09	-1.80822e-10	-1.54845	7.15053e-05	-1.80822e-10	-1.54401
11572508	chr1:11572508:G:A	3.51846e-08	-1.80822e-10	0.0670473	0.000393843	-1.80822e-10	0.162165
11572579	chr1:11572579:C:T	3.28944e-08	-1.80822e-10	-0.000259486	0.000343792	-1.80822e-10	0.0262495
11572817	chr1:11572817:C:A	3.19259e-09	-0.974108	-1.35862	2.90123e-05	-1.10217	-1.3439
11572834	chr1:11572834:C:T	2.29384e-09	-1.30824	-1.35509	2.14189e-05	-1.40904	-1.34047
11572911	chr1:11572911:C:T	4.34248e-09	-0.899058	-1.12606	3.97152e-05	-1.03305	-1.099
11573362	chr1:11573362:C:G	3.77234e-08	-1.80822e-10	0.136718	0.000424287	-1.80822e-10	0.236623
11573610	chr1:11573610:C:T	2.50194e-09	-1.0686	-1.50789	2.73464e-05	-0.96532	-1.53988
11573790	chr1:11573790:C:T	9.79539e-09	-1.80822e-10	-1.21165	0.000101471	-1.80822e-10	-1.19401
11574359	chr1:11574359:T:C	5.79313e-09	-1.73689	-5.85454e-10	5.7945e-05	-1.75429	-5.85454e-10
11574395	chr1:11574395:GGTA:G	5.76592e-09	-1.7416	-5.85454e-10	5.77289e-05	-1.75803	-5.85454e-10
11574693	chr1:11574693:C:T	4.52697e-09	-1.43544	-0.54807	5.48143e-05	-1.40688	-0.402961
11575034	chr1:11575034:T:C	1.28069e-09	-1.76371	-1.48246	1.35875e-05	-1.75271	-1.45193
11575125	chr1:11575125:C:A	3.15764e-08	-1.80822e-10	-0.0411519	0.000333122	-1.80822e-10	-0.00527755
11575145	chr1:11575145:A:G	1.68088e-09	-1.77725	-1.19699	1.81416e-05	-1.77315	-1.14242
11575310	chr1:11575310:C:T	5.60835e-09	-1.76931	-5.85454e-10	5.63384e-05	-1.78241	-5.85454e-10
11575486	chr1:11575486:A:C	7.76599e-09	-1.80822e-10	-1.44381	7.85378e-05	-1.80822e-10	-1.45021
11575616	chr1:11575616:G:T	1.11582e-09	-1.79441	-1.58957	1.14425e-05	-1.78593	-1.59053
11575655	chr1:11575655:A:G	1.44256e-09	-1.74869	-1.37845	1.45748e-05	-1.73779	-1.3967
11575986	chr1:11575986:G:C	1.29621e-09	-1.71667	-1.51744	1.31858e-05	-1.7339	-1.50074
11576422	chr1:11576422:T:C	1.39229e-09	-1.76699	-1.39562	1.44081e-05	-1.78594	-1.36006
11577033	chr1:11577033:C:T	1.8769e-09	-1.46085	-1.40309	1.89152e-05	-1.47694	-1.39688
11577070	chr1:11577070:A:C	8.85845e-09	-1.80822e-10	-1.31219	8.93706e-05	-1.80822e-10	-1.321
11577130	chr1:11577130:C:T	9.21261e-09	-1.27299	-5.85454e-10	8.69954e-05	-1.34793	-5.85454e-10
11577131	chr1:11577131:G:A	1.54226e-08	-1.80822e-10	-0.757727	0.000168567	-1.80822e-10	-0.686454
11577430	chr1:11577430:CAT:C	1.49645e-09	-1.61125	-1.47922	1.4966e-05	-1.62287	-1.48514
11577772	chr1:11577772:T:C	6.67162e-09	-1.80822e-10	-1.5957	6.78152e-05	-1.80822e-10	-1.597
11578097	chr1:11578097:A:T	1.11904e-09	-1.78648	-1.59462	1.12322e-05	-1.79806	-1.59695
11578306	chr1:11578306:G:A	1.10021e-09	-1.80106	-1.597	1.1243e-05	-1.79873	-1.59531
11578710	chr1:11578710:CTG:C	6.06685e-09	-1.69072	-5.85454e-10	6.47969e-05	-1.64253	-5.85454e-10
11578843	chr1:11578843:A:G	1.37404e-08	-0.873222	-5.85454e-10	0.00015834	-0.749044	-5.85454e-10
11579550	chr1:11579550:A:AG	1.28058e-09	-1.80021	-1.44604	1.32501e-05	-1.7977	-1.43208
11580144	chr1:11580144:T:G	2.02721e-09	-1.57423	-1.21267	2.07031e-05	-1.57084	-1.21266
11580504	chr1:11580504:G:A	1.86042e-09	-1.42851	-1.44425	1.8694e-05	-1.44598	-1.43961
11580747	chr1:11580747:C:T	1.10296e-09	-1.80063	-1.59494	1.13135e-05	-1.79981	-1.58798
11580998	chr1:11580998:C:T	1.16291e-08	-0.41867	-0.621379	0.00013828	-0.28496	-0.599546
11581097	chr1:11581097:A:T	2.07526e-08	-1.80822e-10	-0.46089	0.000214686	-1.80822e-10	-0.444612
11581115	chr1:11581115:A:G	1.03393e-08	-1.80822e-10	-1.15761	0.000105752	-1.80822e-10	-1.15269
11581226	chr1:11581226:G:A	1.10004e-09	-1.80118	-1.59704	1.12647e-05	-1.79722	-1.59489
11581274	chr1:11581274:G:A	5.89583e-09	-1.71932	-5.85454e-10	5.86457e-05	-1.74227	-5.85454e-10
11581315	chr1:11581315:T:C	8.57512e-09	-1.80822e-10	-1.3447	8.68039e-05	-1.80822e-10	-1.35014
11581353	chr1:11581353:C:A	8.58291e-09	-1.80822e-10	-1.34379	8.71148e-05	-1.80822e-10	-1.34656
11581458	chr1:11581458:C:T	7.2832e-09	-1.80822e-10	-1.50799	7.4233e-05	-1.80822e-10	-1.50658
11581524	chr1:11581524:G:A	2.72882e-08	-1.80822e-10	-0.187106	0.000298944	-1.80822e-10	-0.113531
11581745	chr1:11581745:T:A	8.80969e-08	-1.0776	2.06247	0.000998354	-1.19057	2.28289
11582329	chr1:11582329:A:G	1.31501e-09	-1.66116	-1.55855	1.34103e-05	-1.65274	-1.56503
11582352	chr1:11582352:T:C	1.2986e-09	-1.67002	-1.56226	1.32435e-05	-1.66214	-1.56814
11582487	chr1:11582487:G:A	1.29649e-08	-1.77286	0.841545	0.00016891	-1.79731	1.11289
11582538	chr1:11582538:C:T	1.13195e-07	-1.11351	2.34906	0.00131285	-1.22427	2.59043
11582743	chr1:11582743:C:T	1.00229e-07	-1.08629	2.20018	0.00114919	-1.19953	2.43256
11582790	chr1:11582790:T:C	1.55973e-09	-1.68931	-1.35974	1.57856e-05	-1.69594	-1.35875
11583143	chr1:11583143:C:G	1.12455e-08	-1.80822e-10	-1.07359	0.000118193	-1.80822e-10	-1.04147
11583190	chr1:11583190:A:G	8.5007e-09	-1.80822e-10	-1.35341	8.58457e-05	-1.80822e-10	-1.36124
11583247	chr1:11583247:G:A	8.64178e-09	-1.80822e-10	-1.33695	8.72382e-05	-1.80822e-10	-1.34514
11583394	chr1:11583394:G:A	1.38197e-09	-1.77814	-1.39192	1.41314e-05	-1.77612	-1.38927
11583428	chr1:11583428:A:C	1.5187e-08	-1.80822e-10	-0.77312	0.000164343	-1.80822e-10	-0.711832
11583468	chr1:11583468:C:A	7.36137e-09	-1.49731	-5.85454e-10	7.37129e-05	-1.51361	-5.85454e-10
11584095	chr1:11584095:A:C	4.61042e-09	-0.435808	-1.52943	5.42915e-05	-0.261597	-1.55782
11584116	chr1:11584116:C:T	1.13677e-09	-1.78087	-1.58451	1.17384e-05	-1.76844	-1.58248
11584166	chr1:11584166:T:C	9.12526e-09	-1.80822e-10	-1.28251	9.55011e-05	-1.80822e-10	-1.25465
11584208	chr1:11584208:C:G	1.23694e-09	-1.79718	-1.48374	1.29437e-05	-1.80116	-1.45202
11584467	chr1:11584467:T:C	7.36137e-09	-1.80822e-10	-1.49732	7.40258e-05	-1.80822e-10	-1.50937
11584606	chr1:11584606:C:T	7.12217e-09	-1.80822e-10	-1.53035	7.23692e-05	-1.80822e-10	-1.53201
11585194	chr1:11585194:TTTTG:T	1.75381e-08	-1.80822e-10	-0.629186	0.000197228	-1.80822e-10	-0.529425
11585541	chr1:11585541:G:A	1.14783e-09	-1.80091	-1.55478	1.1889e-05	-1.79385	-1.54432
11586304	chr1:11586304:T:C	1.58256e-08	-0.731932	-5.85454e-10	0.000160881	-0.73312	-5.85454e-10
11586336	chr1:11586336:G:A	7.93894e-09	-1.42178	-5.85454e-10	8.07621e-05	-1.42228	-5.85454e-10
11586533	chr1:11586533:C:T	1.00267e-08	-1.50581	0.317501	0.000108303	-1.62148	0.492633
11587120	chr1:11587120:T:A	2.74924e-09	-1.8008	-0.681433	3.12199e-05	-1.79441	-0.578325
11587175	chr1:11587175:T:C	1.56153e-09	-1.73784	-1.31005	1.60891e-05	-1.73408	-1.30157
11587244	chr1:11587244:G:C	9.67146e-09	-1.80822e-10	-1.22438	9.92482e-05	-1.80822e-10	-1.21616
11587612	chr1:11587612:C:T	1.20518e-08	-1.78701	0.782659	0.000167388	-1.76667	1.0732
11587746	chr1:11587746:A:G	2.68191e-09	-1.80058	-0.70645	3.04456e-05	-1.79627	-0.601579
11587882	chr1:11587882:C:T	1.36065e-08	-1.42996	0.546951	0.000147214	-1.55881	0.736916
11587885	chr1:11587885:T:C	2.09607e-09	-1.80108	-0.952416	2.2314e-05	-1.79971	-0.908864
11588200	chr1:11588200:T:G	6.85562e-09	-1.80822e-10	-1.56849	6.99459e-05	-1.80822e-10	-1.56607
11588392	chr1:11588392:T:TTTA	6.74223e-09	-0.788275	-0.796896	6.64542e-05	-0.791012	-0.826262
11588431	chr1:11588431:A:T	2.24973e-09	-1.25074	-1.43201	2.05164e-05	-1.37814	-1.41442
11588790	chr1:11588790:T:G	1.2625e-09	-1.70652	-1.55394	1.28671e-05	-1.72155	-1.53757
11588836	chr1:11588836:CT:C	1.36209e-09	-1.7175	-1.46704	1.44689e-05	-1.73509	-1.4067
11588838	chr1:11588838:T:A	1.34277e-09	-1.72847	-1.47036	1.42708e-05	-1.74474	-1.41083
11588972	chr1:11588972:G:A	6.83602e-09	-1.80822e-10	-1.57135	6.97635e-05	-1.80822e-10	-1.56868
11589041	chr1:11589041:C:T	2.58831e-09	-1.57414	-0.96841	2.62644e-05	-1.61628	-0.929292
11589373	chr1:11589373:C:T	6.85842e-09	-1.80822e-10	-1.56808	7.03507e-05	-1.80822e-10	-1.56029
11589383	chr1:11589383:T:C	7.5662e-09	-1.80822e-10	-1.46987	7.79547e-05	-1.80822e-10	-1.45766
11589411	chr1:11589411:T:G	1.92678e-08	-1.80114	1.26602	0.000223729	-1.79046	1.3871
11589829	chr1:11589829:A:G	3.2375e-09	-1.80113	-0.517628	3.38695e-05	-1.79218	-0.499091
11589963	chr1:11589963:G:A	2.43245e-09	-1.73479	-0.869874	2.67642e-05	-1.711	-0.815718
11590053	chr1:11590053:G:A	6.73308e-09	-1.80822e-10	-1.58653	6.83633e-05	-1.80822e-10	-1.58895
11590176	chr1:11590176:T:C	6.69004e-09	-1.80822e-10	-1.59294	6.79902e-05	-1.80822e-10	-1.59442
11590281	chr1:11590281:T:C	4.2692e-07	-1.80822e-10	2.56304	0.00568179	-1.80822e-10	2.83123
11590438	chr1:11590438:A:G	6.94741e-09	-1.80822e-10	-1.55519	7.09066e-05	-1.80822e-10	-1.55242
11590484	chr1:11590484:A:C	6.94612e-09	-1.80822e-10	-1.55538	7.08931e-05	-1.80822e-10	-1.55261
11590583	chr1:11590583:A:C	6.81996e-09	-1.80822e-10	-1.57371	6.99627e-05	-1.80822e-10	-1.56583
11590791	chr1:11590791:G:T	6.693e-09	-1.80822e-10	-1.5925	6.8014e-05	-1.80822e-10	-1.59407
11590975	chr1:11590975:T:C	6.69266e-09	-1.80822e-10	-1.59255	6.80115e-05	-1.80822e-10	-1.59411
11591078	chr1:11591078:A:G	1.00657e-08	-1.80822e-10	-1.18443	0.000106346	-1.80822e-10	-1.14709
11591104	chr1:11591104:C:T	1.01131e-08	-1.80822e-10	-1.17972	0.000106858	-1.80822e-10	-1.14229
11591105	chr1:11591105:G:A	6.70661e-09	-1.80822e-10	-1.59047	6.87041e-05	-1.80822e-10	-1.58398
11591193	chr1:11591193:A:G	7.05718e-08	-1.80822e-10	0.763069	0.000781637	-1.80822e-10	0.847603
11591196	chr1:11591196:A:G	1.09398e-08	-1.79696	0.695807	0.000121241	-1.79865	0.782641
11591437	chr1:11591437:ATAC:A	1.1363e-09	-1.78021	-1.58557	1.13524e-05	-1.79896	-1.5854
11591510	chr1:11591510:T:C	1.07371e-07	-1.80822e-10	1.18273	0.00134849	-1.80822e-10	1.39296
11591522	chr1:11591522:T:C	5.76042e-09	-1.74255	-5.85454e-10	5.82476e-05	-1.74908	-5.85454e-10
11591853	chr1:11591853:A:G	5.52285e-09	-1.78467	-5.85454e-10	5.87454e-05	-1.74057	-5.85454e-10
11591963	chr1:11591963:C:T	6.68099e-09	-1.80822e-10	-1.59429	6.7921e-05	-1.80822e-10	-1.59544
11591967	chr1:11591967:G:A	6.66861e-09	-1.80822e-10	-1.59615	6.81166e-05	-1.80822e-10	-1.59257
11591972	chr1:11591972:C:T	1.10839e-09	-1.80112	-1.58952	1.13636e-05	-1.79898	-1.58439
11592148	chr1:11592148:A:G	1.39693e-09	-1.7946	-1.36469	1.46704e-05	-1.79014	-1.33782
11592294	chr1:11592294:G:A	7.66713e-09	-1.80822e-10	-1.45662	7.76745e-05	-1.80822e-10	-1.46126
11592649	chr1:11592649:A:G	8.0293e-09	-1.80822e-10	-1.41046	8.26932e-05	-1.80822e-10	-1.39865
11593406	chr1:11593406:G:C	6.87691e-09	-1.80822e-10	-1.56539	7.06288e-05	-1.80822e-10	-1.55635
11593423	chr1:11593423:C:G	1.46571e-09	-1.73577	-1.37546	1.43866e-05	-1.77705	-1.37044
11593619	chr1:11593619:G:A	1.7141e-09	-1.67716	-1.27751	1.86313e-05	-1.66091	-1.22804
11593621	chr1:11593621:C:T	1.87322e-09	-1.79651	-1.06939	2.00886e-05	-1.80074	-1.0129
11593688	chr1:11593688:G:A	6.48349e-09	-1.6243	-5.85454e-10	6.54492e-05	-1.63251	-5.85454e-10
11593894	chr1:11593894:G:A	3.05665e-07	-1.80822e-10	2.22893	0.00392656	-1.80822e-10	2.46173
11594047	chr1:11594047:A:G	1.69751e-08	-0.661814	-5.85454e-10	0.000169258	-0.682364	-5.85454e-10
11594200	chr1:11594200:C:T	1.39361e-09	-1.7285	-1.43316	1.4907e-05	-1.70097	-1.41099
11594434	chr1:11594434:A:G	1.19949e-09	-1.79918	-1.51249	1.1956e-05	-1.79939	-1.53316
11594600	chr1:11594600:G:A	6.66572e-09	-1.80822e-10	-1.59658	6.78585e-05	-1.80822e-10	-1.59636
11594862	chr1:11594862:A:C	8.84805e-09	-1.31336	-5.85454e-10	9.70409e-05	-1.23865	-5.85454e-10
11595012	chr1:11595012:A:G	1.47436e-09	-1.77769	-1.32765	1.61714e-05	-1.74908	-1.28146
11595116	chr1:11595116:C:T	2.59196e-07	-1.80822e-10	2.06402	0.00330681	-1.80822e-10	2.28995
11595279	chr1:11595279:A:G	2.79033e-09	-1.74427	-0.723135	2.82463e-05	-1.76252	-0.7103
11595360	chr1:11595360:G:A	2.69457e-09	-1.73802	-0.764303	2.71892e-05	-1.75746	-0.75351
11595601	chr1:11595601:C:T	9.01003e-09	-1.80822e-10	-1.29522	9.12813e-05	-1.80822e-10	-1.29984
11595866	chr1:11595866:T:C	2.78268e-09	-1.69468	-0.775465	2.7949e-05	-1.71349	-0.76991
11595878	chr1:11595878:T:C	1.78968e-09	-1.7487	-1.16282	1.96301e-05	-1.72794	-1.10878
11596075	chr1:11596075:T:C	2.7722e-09	-1.71406	-0.759859	2.7992e-05	-1.7295	-0.752372
11596206	chr1:11596206:T:C	2.06139e-09	-1.65642	-1.11376	2.05192e-05	-1.67967	-1.11276
11596302	chr1:11596302:C:G	5.22237e-08	-1.77923	2.2412	0.000579067	-1.80005	2.34768
11596507	chr1:11596507:G:A	1.57758e-09	-1.79679	-1.24088	1.7245e-05	-1.7878	-1.17846
11596627	chr1:11596627:A:G	1.48349e-09	-1.79943	-1.29973	1.58444e-05	-1.80114	-1.24983
11596767	chr1:11596767:C:T	2.03857e-09	-1.55404	-1.22727	2.16574e-05	-1.58474	-1.1537
11597142	chr1:11597142:A:G	1.58258e-09	-1.61741	-1.41709	1.5021e-05	-1.68123	-1.42311
11597226	chr1:11597226:A:G	1.29283e-09	-1.77428	-1.46244	1.31247e-05	-1.74681	-1.49249
11597521	chr1:11597521:A:AG	2.19634e-09	-1.77197	-0.934794	2.12543e-05	-1.77312	-0.984108
11597522	chr1:11597522:A:G	1.55625e-09	-1.53223	-1.51905	1.45313e-05	-1.65111	-1.48637
11597593	chr1:11597593:A:G	6.67206e-09	-1.80822e-10	-1.59563	6.81951e-05	-1.80822e-10	-1.59141
11597626	chr1:11597626:G:A	1.86883e-09	-1.66524	-1.20301	1.76859e-05	-1.70932	-1.23169
11598196	chr1:11598196:T:A	1.15341e-09	-1.75503	-1.5958	1.12539e-05	-1.79729	-1.59578
11598323	chr1:11598323:G:A	9.04151e-09	-1.80822e-10	-1.29174	0.000100252	-1.80822e-10	-1.2061
11599402	chr1:11599402:G:A	1.70325e-09	-1.51701	-1.44401	1.6627e-05	-1.52078	-1.48198
11599459	chr1:11599459:G:C	1.30408e-08	-1.80822e-10	-0.925481	0.000129994	-1.80822e-10	-0.946301
11599566	chr1:11599566:C:T	2.49986e-08	-1.80822e-10	-0.274742	0.000306829	-1.80822e-10	-0.0874966
11599872	chr1:11599872:G:A	1.01566e-08	-1.80822e-10	-1.17544	0.000102122	-1.80822e-10	-1.18762
11600653	chr1:11600653:T:C	1.32799e-09	-1.74226	-1.46764	1.33132e-05	-1.79414	-1.43089
11601008	chr1:11601008:G:A	1.15598e-09	-1.78291	-1.5657	1.1591e-05	-1.79972	-1.56384
11601152	chr1:11601152:A:G	1.59916e-09	-1.55202	-1.47206	1.42386e-05	-1.67032	-1.48751
11601332	chr1:11601332:G:A	1.06761e-08	-1.80822e-10	-1.12555	0.000120971	-1.80822e-10	-1.01824
11602394	chr1:11602394:G:A	3.15683e-08	-1.80822e-10	-0.0414081	0.000410298	-1.80822e-10	0.203097
11602769	chr1:11602769:T:C	5.45496e-09	-1.79704	-5.85454e-10	5.5291e-05	-1.80118	-5.85454e-10
11602832	chr1:11602832:G:A	1.16401e-09	-1.76587	-1.57582	1.23313e-05	-1.72729	-1.57436
11603026	chr1:11603026:T:C	1.6021e-09	-1.49287	-1.52938	1.406e-05	-1.63082	-1.53963
11603204	chr1:11603204:G:A	3.80525e-09	-1.67035	-0.48683	3.4611e-05	-1.73643	-0.53319
11603482	chr1:11603482:AC:A	2.38682e-08	-1.80822e-10	-0.321016	0.000246186	-1.80822e-10	-0.307698
11603520	chr1:11603520:T:C	2.54829e-08	-1.80822e-10	-0.255552	0.00028262	-1.80822e-10	-0.169682
11603956	chr1:11603956:C:A	1.7647e-09	-1.63178	-1.2938	1.59496e-05	-1.70396	-1.34039
11604089	chr1:11604089:G:A	6.64317e-09	-1.59997	-5.85454e-10	6.97412e-05	-1.569	-5.85454e-10
11604154	chr1:11604154:G:A	1.85496e-08	-1.80822e-10	-0.573112	0.000190287	-1.80822e-10	-0.565256
11604156	chr1:11604156:C:T	2.18578e-09	-1.58633	-1.12525	2.37987e-05	-1.53091	-1.11324
11604715	chr1:11604715:G:A	1.2343e-09	-1.78845	-1.49461	1.24077e-05	-1.80058	-1.49489
11604864	chr1:11604864:T:C	1.30876e-09	-1.79573	-1.42875	1.38965e-05	-1.7942	-1.38795
11604865	chr1:11604865:G:A	1.32194e-09	-1.79144	-1.42302	1.39322e-05	-1.79779	-1.3818
11604898	chr1:11604898:T:C	1.3181e-09	-1.7927	-1.42467	1.39265e-05	-1.79693	-1.38307
11605141	chr1:11605141:T:C	1.25757e-09	-1.78657	-1.47781	1.26277e-05	-1.80007	-1.47783
11605370	chr1:11605370:G:A	1.08475e-08	-1.80822e-10	-1.10963	0.000123261	-1.80822e-10	-0.999485
11605518	chr1:11605518:A:G	1.47043e-09	-1.56916	-1.53884	1.35122e-05	-1.68293	-1.52726
11605606	chr1:11605606:A:G	8.08773e-09	-1.80822e-10	-1.40321	8.45238e-05	-1.80822e-10	-1.37675
11605792	chr1:11605792:C:T	9.3717e-09	-1.80822e-10	-1.25587	0.000108907	-1.80822e-10	-1.12329
11605977	chr1:11605977:G:A	1.29646e-09	-1.79239	-1.44154	1.36621e-05	-1.79717	-1.40199
11606077	chr1:11606077:A:AT	1.92663e-08	-1.80822e-10	-0.535203	0.000249466	-1.80822e-10	-0.294465
11606224	chr1:11606224:A:C	5.45725e-09	-1.79662	-5.85454e-10	5.52922e-05	-1.80116	-5.85454e-10
11606258	chr1:11606258:C:T	8.665e-09	-1.80822e-10	-1.33427	8.81666e-05	-1.80822e-10	-1.33456
11607028	chr1:11607028:AT:A	1.06274e-08	-1.80822e-10	-1.13012	0.000120467	-1.80822e-10	-1.02241
11607036	chr1:11607036:G:A	8.19309e-09	-1.80822e-10	-1.39027	9.02772e-05	-1.80822e-10	-1.3109
11607074	chr1:11607074:G:C	1.30244e-09	-1.79361	-1.43572	1.37625e-05	-1.79628	-1.39556
11607136	chr1:11607136:G:A	4.31437e-08	-1.80822e-10	0.270975	0.000444565	-1.80822e-10	0.283308
11607378	chr1:11607378:A:T	4.04815e-08	-1.80822e-10	0.207283	0.000575766	-1.80822e-10	0.541915
11607976	chr1:11607976:T:G	7.44264e-09	-1.80822e-10	-1.48634	7.3622e-05	-1.80822e-10	-1.51484
11607986	chr1:11607986:T:G	5.64367e-09	-1.76303	-5.85454e-10	5.78024e-05	-1.75676	-5.85454e-10
11608381	chr1:11608381:A:G	1.03976e-08	-1.80822e-10	-1.15198	0.000117506	-1.80822e-10	-1.0473
11608568	chr1:11608568:T:C	5.65195e-08	-1.80822e-10	0.541024	0.000582462	-1.80822e-10	0.553476
11608772	chr1:11608772:A:G	1.37395e-09	-1.59257	-1.58331	1.26372e-05	-1.70013	-1.57701
11608861	chr1:11608861:G:A	6.01555e-09	-1.69921	-5.85454e-10	6.34046e-05	-1.66425	-5.85454e-10
11609116	chr1:11609116:C:T	1.19557e-08	-1.80822e-10	-1.01235	0.000123914	-1.80822e-10	-0.994196
11609196	chr1:11609196:AGGAGAACCTTTATGTCTAGCTCAGGGATTGTAAATACACCAATCAGCATCCTGTGTCTAGCTCAGGGTTTGTGAATGCACCGATCGACACTCTGTATCTAGCTACTCTGGTGGGGCCTTGGAGAACCTTTGTGTGGACACTCTGTATCTAGCTAATCTGGTGGGGACGT:A	1.2558e-08	-1.80822e-10	-0.963207	0.000150566	-1.80822e-10	-0.799383
11609862	chr1:11609862:G:C	1.25642e-09	-1.66829	-1.597	1.32906e-05	-1.64215	-1.58458
11609899	chr1:11609899:A:G	1.25446e-09	-1.80087	-1.46599	1.35007e-05	-1.78185	-1.4292
11609956	chr1:11609956:C:G	7.95999e-09	-1.80822e-10	-1.41913	8.11961e-05	-1.80822e-10	-1.41692
11610672	chr1:11610672:C:T	7.4011e-09	-1.72168	0.22975	9.4393e-05	-1.61968	0.353362
11611007	chr1:11611007:G:C	2.40297e-09	-1.76528	-0.851573	2.36047e-05	-1.75598	-0.896362
11611017	chr1:11611017:C:T	8.02124e-09	-1.73226	0.32079	0.000101848	-1.63871	0.448399
11611095	chr1:11611095:C:T	3.43109e-08	-1.80822e-10	0.0419014	0.000360281	-1.80822e-10	0.073098
11611285	chr1:11611285:T:G	8.81506e-09	-1.77409	0.45699	0.000109106	-1.70706	0.585591
11611565	chr1:11611565:C:T	2.53702e-08	-1.80822e-10	-0.259987	0.000265969	-1.80822e-10	-0.230406
11611722	chr1:11611722:C:T	6.92467e-09	-1.80822e-10	-1.55847	6.99404e-05	-1.80822e-10	-1.56614
11612350	chr1:11612350:C:A	1.63977e-09	-1.76882	-1.23019	1.80038e-05	-1.68725	-1.23596
11612444	chr1:11612444:T:C	4.28439e-09	-1.73993	-0.298654	4.92848e-05	-1.65014	-0.266035
11612552	chr1:11612552:G:A	1.48862e-09	-1.7561	-1.33961	1.64053e-05	-1.66482	-1.35137
11613264	chr1:11613264:C:T	6.66481e-09	-1.80822e-10	-1.59672	6.79597e-05	-1.80822e-10	-1.59487
11613509	chr1:11613509:T:TG	1.66333e-09	-1.71653	-1.26821	1.6263e-05	-1.78147	-1.24342
11614093	chr1:11614093:G:A	5.44344e-09	-1.79915	-5.85454e-10	5.53269e-05	-1.80053	-5.85454e-10
11614108	chr1:11614108:T:C	8.8955e-09	-1.80822e-10	-1.30802	8.74945e-05	-1.80822e-10	-1.34221
11614143	chr1:11614143:G:A	1.85165e-09	-1.63853	-1.23895	2.29007e-05	-1.4727	-1.20992
11614217	chr1:11614217:C:T	6.71274e-09	-1.80822e-10	-1.58955	6.83702e-05	-1.80822e-10	-1.58885
11614392	chr1:11614392:G:A	2.79918e-08	-1.80822e-10	-0.161648	0.000293937	-1.80822e-10	-0.130421
11614443	chr1:11614443:G:A	1.77075e-09	-1.48216	-1.44	2.10716e-05	-1.36913	-1.39673
11614535	chr1:11614535:A:G	3.73385e-08	-1.80822e-10	0.126464	0.000394673	-1.80822e-10	0.16427
11614552	chr1:11614552:G:A	1.10628e-08	-1.80822e-10	-1.08997	0.000121572	-1.80822e-10	-1.01328
11614968	chr1:11614968:C:A	1.4575e-09	-1.76738	-1.34946	1.56755e-05	-1.69606	-1.36563
11615002	chr1:11615002:T:G	1.5848e-09	-1.73665	-1.29646	1.86323e-05	-1.61832	-1.27057
11615253	chr1:11615253:C:T	1.40772e-09	-1.75955	-1.39204	1.51934e-05	-1.68207	-1.41085
11615321	chr1:11615321:T:C	7.47657e-09	-1.80822e-10	-1.48179	7.33433e-05	-1.80822e-10	-1.51864
11615817	chr1:11615817:A:G	1.84656e-09	-1.74076	-1.13948	2.08144e-05	-1.65173	-1.12641
11615838	chr1:11615838:C:A	1.94201e-08	-1.80822e-10	-0.527251	0.000202576	-1.80822e-10	-0.502671
11616043	chr1:11616043:C:A	1.98718e-09	-1.72325	-1.0836	2.25711e-05	-1.62546	-1.07166
11616208	chr1:11616208:A:G	5.95109e-09	-1.70999	-5.85454e-10	6.68137e-05	-1.61188	-5.85454e-10
11616230	chr1:11616230:A:G	2.0687e-09	-1.74236	-1.02428	2.32839e-05	-1.65428	-1.01174
11617155	chr1:11617155:A:G	2.29552e-09	-1.50072	-1.16188	2.61773e-05	-1.34788	-1.20101
11617204	chr1:11617204:C:G	1.71918e-09	-1.55783	-1.39389	2.04044e-05	-1.45479	-1.34325
11617395	chr1:11617395:G:C	6.66973e-09	-1.80822e-10	-1.59598	6.78825e-05	-1.80822e-10	-1.59601
11617658	chr1:11617658:G:A	2.17587e-09	-1.12159	-1.59454	2.02055e-05	-1.22629	-1.58155
11617807	chr1:11617807:C:A	1.85298e-08	-1.80822e-10	-0.574182	0.000192739	-1.80822e-10	-0.55245
11618067	chr1:11618067:A:G	1.9136e-08	-1.80822e-10	-0.541991	0.000260301	-1.80822e-10	-0.25195
11618138	chr1:11618138:A:G	2.63799e-09	-1.75769	-0.765857	2.81889e-05	-1.71146	-0.763396
11618218	chr1:11618218:G:A	8.82352e-09	-1.80822e-10	-1.31614	9.66317e-05	-1.80822e-10	-1.24288
11618325	chr1:11618325:C:G	5.42375e-08	-1.80822e-10	0.499812	0.000594416	-1.80822e-10	0.573792
11618443	chr1:11618443:C:T	8.70256e-09	-1.80822e-10	-1.32994	9.51538e-05	-1.80822e-10	-1.25829
11618543	chr1:11618543:C:T	6.66656e-09	-1.80822e-10	-1.59646	6.78492e-05	-1.80822e-10	-1.5965
11618782	chr1:11618782:G:A	8.01507e-09	-1.80822e-10	-1.41224	7.77433e-05	-1.80822e-10	-1.46038
11618881	chr1:11618881:G:A	1.5795e-09	-1.72882	-1.30763	1.84778e-05	-1.60318	-1.29404
11619068	chr1:11619068:A:G	2.59818e-09	-1.53142	-1.00733	3.0496e-05	-1.37253	-1.02366
11619321	chr1:11619321:G:A	3.04679e-08	-1.80822e-10	-0.0768881	0.000314231	-1.80822e-10	-0.0636594
11619510	chr1:11619510:C:T	9.27755e-09	-1.80822e-10	-1.26596	0.000101993	-1.80822e-10	-1.18889
11619706	chr1:11619706:A:G	8.14938e-09	-1.80822e-10	-1.39562	8.8273e-05	-1.80822e-10	-1.33335
11619808	chr1:11619808:C:T	1.22397e-09	-1.7163	-1.57516	1.2265e-05	-1.72674	-1.5803
11620042	chr1:11620042:T:G	2.73181e-09	-1.52114	-0.967459	3.21482e-05	-1.35949	-0.983944
11620172	chr1:11620172:C:CACT	2.58998e-09	-1.61694	-0.924967	3.35104e-05	-1.46506	-0.836875
11620226	chr1:11620226:C:T	1.89739e-09	-1.75355	-1.09953	1.86338e-05	-1.79589	-1.09292
11620250	chr1:11620250:G:A	1.61562e-08	-1.80822e-10	-0.71126	0.000211563	-1.80822e-10	-0.459267
11620390	chr1:11620390:G:A	8.62658e-09	-1.80822e-10	-1.33871	8.55812e-05	-1.80822e-10	-1.36432
11620483	chr1:11620483:G:C	8.70017e-09	-1.80822e-10	-1.33022	8.84615e-05	-1.80822e-10	-1.33122
11620857	chr1:11620857:G:T	1.12396e-08	-1.80822e-10	-1.07412	0.000109301	-1.80822e-10	-1.11968
11620979	chr1:11620979:T:C	1.96677e-08	-1.80822e-10	-0.514581	0.000186567	-1.80822e-10	-0.584997
11621144	chr1:11621144:T:A	1.48588e-09	-1.62902	-1.46853	1.72577e-05	-1.50061	-1.46492
11621248	chr1:11621248:C:T	6.81307e-09	-1.80822e-10	-1.57472	6.84116e-05	-1.80822e-10	-1.58825
11621249	chr1:11621249:G:A	8.74034e-09	-1.80822e-10	-1.32561	9.55312e-05	-1.80822e-10	-1.25433
11621511	chr1:11621511:C:T	2.11039e-09	-1.77973	-0.96696	2.49503e-05	-1.73544	-0.861461
11621615	chr1:11621615:C:T	1.13515e-08	-1.80822e-10	-1.06421	0.000110369	-1.80822e-10	-1.10995
11621897	chr1:11621897:C:T	6.69452e-09	-1.59227	-5.85454e-10	6.47975e-05	-1.64252	-5.85454e-10
11621967	chr1:11621967:C:T	1.13515e-08	-1.80822e-10	-1.06421	0.000110369	-1.80822e-10	-1.10995
11622815	chr1:11622815:A:G	8.40177e-09	-1.80822e-10	-1.36512	8.4781e-05	-1.80822e-10	-1.37372
11622819	chr1:11622819:G:A	9.11092e-09	-1.80822e-10	-1.28409	8.93696e-05	-1.80822e-10	-1.32101
11623226	chr1:11623226:T:C	1.47708e-09	-1.62979	-1.4737	1.71415e-05	-1.50218	-1.47011
11623735	chr1:11623735:C:T	1.87097e-09	-1.64578	-1.22133	2.27576e-05	-1.51278	-1.17611
11623738	chr1:11623738:G:A	9.40726e-09	-1.80822e-10	-1.25208	0.000103228	-1.80822e-10	-1.17685
11623828	chr1:11623828:G:T	1.11212e-08	-1.0847	-5.85454e-10	0.000106303	-1.14749	-5.85454e-10
11624542	chr1:11624542:T:C	1.20301e-08	-1.80822e-10	-1.00615	0.000132712	-1.80822e-10	-0.925604
11624639	chr1:11624639:A:G	1.66652e-09	-1.59757	-1.38525	1.96197e-05	-1.50685	-1.3304
11625020	chr1:11625020:C:T	7.73863e-09	-1.44734	-5.85454e-10	7.29191e-05	-1.52444	-5.85454e-10
11625041	chr1:11625041:G:C	6.71511e-09	-1.80822e-10	-1.5892	6.8026e-05	-1.80822e-10	-1.5939
11625370	chr1:11625370:C:T	1.51698e-08	-1.80822e-10	-0.774256	0.000158706	-1.80822e-10	-0.746737
11625445	chr1:11625445:T:C	1.41091e-08	-1.80822e-10	-0.846739	0.000150595	-1.80822e-10	-0.799193
11625512	chr1:11625512:A:G	1.57546e-09	-1.56119	-1.47782	1.9773e-05	-1.36765	-1.46182
11625668	chr1:11625668:G:A	1.75972e-09	-1.61288	-1.31552	2.18491e-05	-1.42657	-1.30306
11625669	chr1:11625669:GT:G	7.86619e-09	-1.80822e-10	-1.43099	8.26989e-05	-1.80822e-10	-1.39858
11625910	chr1:11625910:T:C	1.20194e-09	-1.77938	-1.53025	1.27932e-05	-1.76736	-1.49751
11625911	chr1:11625911:G:A	1.83812e-08	-1.80822e-10	-0.582235	0.000187187	-1.80822e-10	-0.58168
11626403	chr1:11626403:G:A	1.0709e-08	-1.80822e-10	-1.12248	0.000110021	-1.80822e-10	-1.11312
11626497	chr1:11626497:G:A	1.93883e-09	-1.23694	-1.59454	1.78543e-05	-1.33532	-1.59622
11626711	chr1:11626711:T:G	1.17294e-09	-1.74526	-1.58878	1.16183e-05	-1.77303	-1.58818
11626715	chr1:11626715:C:CTAT	1.3101e-09	-1.67924	-1.54422	1.23917e-05	-1.7531	-1.54366
11626961	chr1:11626961:T:A	1.24212e-09	-1.68212	-1.59462	1.19752e-05	-1.73764	-1.59332
11626988	chr1:11626988:G:A	1.657e-09	-1.73079	-1.25776	1.84062e-05	-1.66925	-1.23185
11626994	chr1:11626994:G:A	6.68524e-09	-1.80822e-10	-1.59366	6.80776e-05	-1.80822e-10	-1.59314
11627009	chr1:11627009:C:T	1.491e-09	-1.74573	-1.34838	1.63268e-05	-1.69159	-1.32939
11627304	chr1:11627304:C:T	9.10372e-09	-1.80822e-10	-1.28488	9.32112e-05	-1.80822e-10	-1.27892
11627562	chr1:11627562:AT:A	1.1721e-09	-1.75615	-1.57861	1.15119e-05	-1.79113	-1.57927
11628256	chr1:11628256:G:A	1.247e-09	-1.75882	-1.514	1.34058e-05	-1.70664	-1.51146
11628285	chr1:11628285:C:T	4.89089e-08	-1.80822e-10	0.396398	0.000506333	-1.80822e-10	0.413407
11628330	chr1:11628330:T:A	2.04013e-09	-1.64782	-1.13273	2.0031e-05	-1.6762	-1.1403
11628665	chr1:11628665:T:C	1.88468e-09	-1.26294	-1.59686	1.75473e-05	-1.35595	-1.59293
11628685	chr1:11628685:T:C	6.60179e-08	-1.80822e-10	0.696365	0.000717771	-1.80822e-10	0.762363
11628728	chr1:11628728:A:G	7.14815e-08	-1.80822e-10	0.775878	0.000748191	-1.80822e-10	0.803871
11629156	chr1:11629156:G:A	1.19956e-09	-1.74946	-1.56215	1.33234e-05	-1.694	-1.53027
11629458	chr1:11629458:G:A	6.5418e-08	-1.80822e-10	0.687237	0.000700334	-1.80822e-10	0.73777
11629606	chr1:11629606:A:G	1.5855e-09	-1.62496	-1.4077	1.71583e-05	-1.58709	-1.38422
11629657	chr1:11629657:C:T	5.6304e-09	-1.76538	-5.85454e-10	5.81108e-05	-1.75144	-5.85454e-10
11630114	chr1:11630114:G:A	2.48006e-09	-1.37303	-1.21225	2.35172e-05	-1.4359	-1.22016
11630312	chr1:11630312:G:A	1.18727e-09	-1.77467	-1.54723	1.31321e-05	-1.73179	-1.50694
11630377	chr1:11630377:C:A	1.456e-08	-1.80822e-10	-0.815284	0.000149393	-1.80822e-10	-0.807206
11630506	chr1:11630506:A:C	1.37386e-09	-1.70632	-1.46961	1.32507e-05	-1.77574	-1.454
11630599	chr1:11630599:G:A	1.41796e-09	-1.67838	-1.46596	1.34349e-05	-1.76086	-1.45507
11630608	chr1:11630608:C:T	3.93856e-08	-1.80822e-10	0.17984	0.000398224	-1.80822e-10	0.173228
11630670	chr1:11630670:G:A	1.13418e-08	-1.06507	-5.85454e-10	0.00013964	-0.874719	-5.85454e-10
11631104	chr1:11631104:G:A	1.40388e-09	-1.80044	-1.35389	1.46966e-05	-1.78488	-1.34129
11631403	chr1:11631403:C:T	5.32584e-08	-1.80822e-10	0.481594	0.000574817	-1.80822e-10	0.540264
11631404	chr1:11631404:A:G	1.37448e-09	-1.67874	-1.49675	1.27321e-05	-1.76295	-1.50672
11632659	chr1:11632659:G:A	3.87074e-08	-1.80822e-10	0.162469	0.000399464	-1.80822e-10	0.176338
11633024	chr1:11633024:A:G	6.69065e-09	-1.80822e-10	-1.59285	6.78195e-05	-1.80822e-10	-1.59694
11633327	chr1:11633327:G:A	7.39605e-09	-1.80822e-10	-1.49262	7.52902e-05	-1.80822e-10	-1.49244
11633488	chr1:11633488:G:A	3.11462e-08	-1.80822e-10	-0.0548696	0.000315761	-1.80822e-10	-0.0588014
11633753	chr1:11633753:A:T	1.65493e-09	-1.68698	-1.30282	1.9315e-05	-1.63752	-1.21538
11634124	chr1:11634124:A:G	6.80557e-09	-1.80822e-10	-1.57582	6.92788e-05	-1.80822e-10	-1.57565
11634311	chr1:11634311:T:C	1.21473e-09	-1.70301	-1.59603	1.1863e-05	-1.74499	-1.59537
11634516	chr1:11634516:C:T	8.75338e-09	-1.80822e-10	-1.32412	9.53834e-05	-1.80822e-10	-1.25588
11634590	chr1:11634590:G:A	3.19088e-09	-1.22929	-1.10398	2.97867e-05	-1.27966	-1.14006
11634618	chr1:11634618:A:C	8.24005e-09	-1.80822e-10	-1.38455	8.75012e-05	-1.80822e-10	-1.34213
11634716	chr1:11634716:A:C	1.12063e-09	-1.7971	-1.58257	1.1571e-05	-1.79946	-1.56583
11634873	chr1:11634873:G:A	1.16446e-09	-1.76124	-1.58007	1.24977e-05	-1.71143	-1.57681
11634881	chr1:11634881:C:CT	1.3067e-09	-1.71846	-1.5076	1.43945e-05	-1.65562	-1.49132
11635046	chr1:11635046:C:T	1.24193e-09	-1.74634	-1.53055	1.2087e-05	-1.79266	-1.529
11635123	chr1:11635123:C:G	1.93492e-09	-1.6049	-1.2286	1.76227e-05	-1.71682	-1.22778
11635234	chr1:11635234:A:C	1.08363e-08	-1.80822e-10	-1.11066	0.000101481	-1.80822e-10	-1.19392
11635398	chr1:11635398:C:T	1.24029e-09	-1.76194	-1.51628	1.24299e-05	-1.79082	-1.50286
11635445	chr1:11635445:G:A	1.37562e-08	-1.80822e-10	-0.872068	0.000155279	-1.80822e-10	-0.768561
11635899	chr1:11635899:C:T	1.23644e-09	-1.76009	-1.52123	1.32284e-05	-1.74089	-1.49053
11635911	chr1:11635911:A:G	1.38376e-09	-1.79541	-1.37335	1.53601e-05	-1.76983	-1.31219
11635920	chr1:11635920:G:T	7.42009e-09	-1.80822e-10	-1.48937	7.33467e-05	-1.80822e-10	-1.51859
11636260	chr1:11636260:G:A	6.25937e-09	-1.65948	-5.85454e-10	6.61652e-05	-1.62163	-5.85454e-10
11636368	chr1:11636368:G:C	9.40145e-09	-1.80822e-10	-1.2527	9.61563e-05	-1.80822e-10	-1.24781
11637513	chr1:11637513:G:A	5.81362e-09	-1.73336	-5.85454e-10	6.02324e-05	-1.71558	-5.85454e-10
11637528	chr1:11637528:C:A	9.31605e-09	-1.80822e-10	-1.26182	9.52231e-05	-1.80822e-10	-1.25756
11637561	chr1:11637561:C:T	3.30036e-09	-1.33002	-0.969514	3.10219e-05	-1.37699	-1.00211
11638060	chr1:11638060:G:A	1.97981e-09	-1.80113	-1.00943	2.10409e-05	-1.79139	-0.975934
11638154	chr1:11638154:AGAG:A	9.40145e-09	-1.80822e-10	-1.2527	9.61563e-05	-1.80822e-10	-1.24781
11638845	chr1:11638845:A:G	1.57041e-09	-1.75635	-1.28588	1.70388e-05	-1.69911	-1.27919
11639875	chr1:11639875:G:C	1.64424e-08	-1.80822e-10	-0.693698	0.000216205	-1.80822e-10	-0.437558
11640524	chr1:11640524:A:T	6.98534e-09	-1.80822e-10	-1.54975	7.13509e-05	-1.80822e-10	-1.54618
11640810	chr1:11640810:T:C	1.98439e-08	-1.80822e-10	-0.505665	0.000266785	-1.80822e-10	-0.227344
11640966	chr1:11640966:G:A	3.03401e-08	-1.80822e-10	-0.0810896	0.00030192	-1.80822e-10	-0.103626
11641481	chr1:11641481:C:T	1.63873e-08	-1.80822e-10	-0.697054	0.000166451	-1.80822e-10	-0.699084
11641566	chr1:11641566:A:G	6.88192e-09	-1.80822e-10	-1.56466	7.0001e-05	-1.80822e-10	-1.56528
11642025	chr1:11642025:A:G	1.84862e-09	-1.57768	-1.30145	1.74114e-05	-1.66108	-1.29559
11642089	chr1:11642089:C:T	9.03087e-09	-1.80822e-10	-1.29291	9.19903e-05	-1.80822e-10	-1.2921
11642181	chr1:11642181:G:C	6.64086e-09	-1.60032	-5.85454e-10	6.6992e-05	-1.60921	-5.85454e-10
11642245	chr1:11642245:G:A	8.2315e-09	-1.80822e-10	-1.38559	8.59648e-05	-1.80822e-10	-1.35985
11642348	chr1:11642348:G:C	8.31583e-09	-1.80822e-10	-1.3754	8.70047e-05	-1.80822e-10	-1.34783
11642569	chr1:11642569:AC:A	1.00299e-08	-1.80822e-10	-1.18799	0.000107573	-1.80822e-10	-1.13562
11642640	chr1:11642640:C:G	1.1648e-09	-1.74615	-1.59486	1.13264e-05	-1.79039	-1.59626
11642891	chr1:11642891:C:T	9.65124e-09	-1.80822e-10	-1.22648	9.31193e-05	-1.80822e-10	-1.27991
11642933	chr1:11642933:C:T	1.76118e-09	-1.80115	-1.12643	1.78722e-05	-1.80019	-1.13035
11643534	chr1:11643534:TAA:T	1.0086e-08	-1.80822e-10	-1.18241	0.000108207	-1.80822e-10	-1.12974
11643536	chr1:11643536:A:G	8.37703e-09	-1.80822e-10	-1.36807	8.99456e-05	-1.80822e-10	-1.31458
11643551	chr1:11643551:A:G	8.31164e-09	-1.80822e-10	-1.3759	8.69517e-05	-1.80822e-10	-1.34843
11643609	chr1:11643609:T:G	6.6627e-09	-1.80822e-10	-1.59704	6.78134e-05	-1.80822e-10	-1.59703
11643809	chr1:11643809:A:C	1.31345e-09	-1.79732	-1.42358	1.40668e-05	-1.78265	-1.38732
11644005	chr1:11644005:A:G	9.35219e-09	-1.80822e-10	-1.25795	0.000102011	-1.80822e-10	-1.18871
11644096	chr1:11644096:T:C	2.24442e-09	-1.45659	-1.22853	2.74387e-05	-1.28419	-1.21764
11644303	chr1:11644303:T:C	7.56481e-09	-1.80822e-10	-1.47005	7.85669e-05	-1.80822e-10	-1.44984
11645220	chr1:11645220:G:A	7.91789e-09	-1.80822e-10	-1.42444	8.24942e-05	-1.80822e-10	-1.40106
11645269	chr1:11645269:T:C	2.09989e-08	-1.80822e-10	-0.449092	0.000261386	-1.80822e-10	-0.247791
11645649	chr1:11645649:G:A	6.08581e-08	-1.80822e-10	0.614983	0.000951999	-1.80822e-10	1.04478
11645739	chr1:11645739:T:A	1.5917e-09	-1.79212	-1.23664	1.79971e-05	-1.80095	-1.12262
11645758	chr1:11645758:A:T	1.82945e-09	-1.31821	-1.57133	1.66905e-05	-1.4096	-1.58935
11646172	chr1:11646172:T:G	7.36377e-09	-1.80822e-10	-1.49699	7.66078e-05	-1.80822e-10	-1.47509
11646179	chr1:11646179:G:A	1.71836e-09	-1.61762	-1.33457	2.07406e-05	-1.5418	-1.2399
11646274	chr1:11646274:G:T	1.56276e-09	-1.46668	-1.58043	1.44689e-05	-1.54785	-1.59394
11646350	chr1:11646350:T:C	1.89729e-09	-1.54255	-1.31059	2.25327e-05	-1.39227	-1.30655
11646734	chr1:11646734:T:C	2.32755e-09	-1.15509	-1.49366	2.10694e-05	-1.31564	-1.45033
11647448	chr1:11647448:G:T	9.27378e-09	-1.80822e-10	-1.26637	9.75929e-05	-1.80822e-10	-1.23298
11647532	chr1:11647532:G:C	1.85761e-09	-1.59263	-1.28164	2.27663e-05	-1.51119	-1.17731
11647933	chr1:11647933:T:C	6.71039e-09	-1.80822e-10	-1.5899	6.79492e-05	-1.80822e-10	-1.59503
11648480	chr1:11648480:G:A	8.31583e-09	-1.80822e-10	-1.3754	8.70047e-05	-1.80822e-10	-1.34783
11648679	chr1:11648679:T:C	1.12861e-09	-1.79152	-1.58105	1.175e-05	-1.77184	-1.57809
11648863	chr1:11648863:G:A	1.3103e-08	-1.80822e-10	-0.920723	0.000148157	-1.80822e-10	-0.815516
11649282	chr1:11649282:C:T	1.38972e-09	-1.68172	-1.48274	1.57089e-05	-1.61787	-1.44169
11650255	chr1:11650255:C:T	1.26512e-09	-1.79742	-1.46097	1.33458e-05	-1.7764	-1.44618
11650504	chr1:11650504:T:G	1.16449e-09	-1.80118	-1.5401	1.21518e-05	-1.79734	-1.51897
11650934	chr1:11650934:G:A	5.46508e-09	-1.79518	-5.85454e-10	5.65346e-05	-1.77893	-5.85454e-10
11650977	chr1:11650977:G:A	1.05244e-08	-1.80822e-10	-1.13987	0.00010128	-1.80822e-10	-1.1959
11651119	chr1:11651119:T:G	6.87225e-09	-0.0373835	-1.52869	4.69037e-05	-0.49115	-1.47454
11651147	chr1:11651147:C:T	2.79622e-09	-0.908367	-1.55692	2.64549e-05	-0.99951	-1.53884
11651151	chr1:11651151:G:A	8.82502e-09	-1.80822e-10	-1.31597	9.06396e-05	-1.80822e-10	-1.3069
11651186	chr1:11651186:C:T	6.68947e-09	-1.80822e-10	-1.59303	6.82931e-05	-1.80822e-10	-1.58998
11651348	chr1:11651348:G:A	5.06879e-09	-0.275717	-1.59474	5.28984e-05	-0.254384	-1.59103
11651532	chr1:11651532:G:T	2.68867e-09	-1.00158	-1.50294	2.8935e-05	-0.896417	-1.55232
11651782	chr1:11651782:G:A	6.89477e-09	-1.5628	-5.85454e-10	6.98553e-05	-1.56736	-5.85454e-10
11651991	chr1:11651991:G:A	3.01896e-09	-0.799886	-1.58876	3.46595e-05	-0.677135	-1.59108
11652052	chr1:11652052:C:T	1.55808e-09	-1.52941	-1.5207	1.62541e-05	-1.54716	-1.47828
11652151	chr1:11652151:C:T	1.16348e-08	-1.80822e-10	-1.03956	0.000105164	-1.80822e-10	-1.15826
11652686	chr1:11652686:C:T	2.0109e-09	-1.42857	-1.36641	2.15927e-05	-1.44517	-1.29626
11652701	chr1:11652701:C:T	9.51406e-09	-1.80822e-10	-1.24079	9.95579e-05	-1.80822e-10	-1.21305
11652954	chr1:11652954:A:G	1.02749e-08	-1.80822e-10	-1.16386	0.000113369	-1.80822e-10	-1.08314
11653109	chr1:11653109:A:G	5.24753e-09	-1.14961	-0.686193	5.47852e-05	-1.1957	-0.614664
11653265	chr1:11653265:C:T	7.65216e-09	-1.80822e-10	-1.45857	7.77671e-05	-1.80822e-10	-1.46007
11653338	chr1:11653338:G:A	1.09931e-08	-1.80822e-10	-1.09629	9.96833e-05	-1.80822e-10	-1.21179
11653506	chr1:11653506:G:A	4.15347e-09	-0.734964	-1.33465	4.70394e-05	-0.583287	-1.37952
11653906	chr1:11653906:A:G	6.86133e-09	-1.80822e-10	-1.56766	6.88955e-05	-1.80822e-10	-1.5812
11654311	chr1:11654311:T:G	1.66894e-09	-1.42515	-1.55622	1.9168e-05	-1.33096	-1.52958
11654736	chr1:11654736:A:G	4.15577e-09	-0.81383	-1.25523	4.45632e-05	-0.704271	-1.31261
11655697	chr1:11655697:G:GAGGT	1.42119e-08	-1.80822e-10	-0.839484	0.000144905	-1.80822e-10	-0.837712
11656009	chr1:11656009:T:C	8.24568e-09	-1.38387	-5.85454e-10	7.96811e-05	-1.43575	-5.85454e-10
11656010	chr1:11656010:G:A	7.90963e-09	-1.42548	-5.85454e-10	7.67137e-05	-1.47371	-5.85454e-10
11656530	chr1:11656530:C:T	1.56313e-09	-1.69737	-1.34951	1.86595e-05	-1.66484	-1.22259
11656600	chr1:11656600:TACCGGTGCCCGCC:T	6.83496e-09	-1.80822e-10	-1.57151	6.92994e-05	-1.80822e-10	-1.57535
11656698	chr1:11656698:G:A	1.19378e-09	-1.80094	-1.5155	1.25439e-05	-1.76996	-1.5146
11656765	chr1:11656765:T:G	6.71335e-09	-1.80822e-10	-1.58946	6.91496e-05	-1.80822e-10	-1.57751
11656994	chr1:11656994:A:G	6.7009e-09	-1.80822e-10	-1.59132	6.78331e-05	-1.80822e-10	-1.59674
11657108	chr1:11657108:A:G	2.74422e-08	-1.80822e-10	-0.181479	0.000340286	-1.80822e-10	0.0159997
11657561	chr1:11657561:G:A	6.72549e-09	-1.80822e-10	-1.58766	6.84598e-05	-1.80822e-10	-1.58754
11657827	chr1:11657827:T:C	7.41546e-09	-1.80822e-10	-1.48999	7.2804e-05	-1.80822e-10	-1.52602
11658219	chr1:11658219:C:T	6.81751e-09	-1.80822e-10	-1.57407	6.87969e-05	-1.80822e-10	-1.58263
11658457	chr1:11658457:C:T	6.6955e-09	-1.80822e-10	-1.59213	6.84077e-05	-1.80822e-10	-1.5883
11658674	chr1:11658674:C:T	6.82501e-09	-1.80822e-10	-1.57297	7.04493e-05	-1.80822e-10	-1.55889
11659234	chr1:11659234:A:G	6.9259e-09	-1.80822e-10	-1.55829	7.17408e-05	-1.80822e-10	-1.54073
11659535	chr1:11659535:G:A	1.23072e-09	-1.79809	-1.48787	1.26963e-05	-1.76259	-1.50989
11659560	chr1:11659560:T:G	2.64499e-08	-1.80822e-10	-0.218309	0.000258518	-1.80822e-10	-0.258822
11660193	chr1:11660193:C:T	9.0968e-09	-1.80822e-10	-1.28564	9.70715e-05	-1.80822e-10	-1.23834
11660260	chr1:11660260:C:A	1.41381e-08	-0.844689	-5.85454e-10	0.000140808	-0.866391	-5.85454e-10
11660269	chr1:11660269:C:T	7.12958e-09	-1.80822e-10	-1.52931	7.16181e-05	-1.80822e-10	-1.54244
11660515	chr1:11660515:C:T	9.69296e-08	-1.23937	2.3198	0.00140369	-1.24063	2.6737
11660525	chr1:11660525:C:G	2.91645e-09	-0.866515	-1.55668	2.38374e-05	-1.09451	-1.54802
11660968	chr1:11660968:T:C	6.32997e-09	-1.64827	-5.85454e-10	6.57087e-05	-1.62856	-5.85454e-10
11661156	chr1:11661156:G:A	7.854e-09	-1.80822e-10	-1.43254	8.02442e-05	-1.80822e-10	-1.42871
11661797	chr1:11661797:C:T	1.31395e-09	-1.77214	-1.44838	1.37846e-05	-1.74606	-1.44417
11661850	chr1:11661850:G:A	6.72697e-09	-1.80822e-10	-1.58744	6.80065e-05	-1.80822e-10	-1.59418
11662027	chr1:11662027:T:G	3.06545e-08	-1.80822e-10	-0.0707809	0.000366803	-1.80822e-10	0.091037
11663828	chr1:11663828:G:A	2.41676e-09	-1.6776	-0.933536	2.37045e-05	-1.72426	-0.923864
11664035	chr1:11664035:G:C	1.3366e-09	-1.78581	-1.41763	1.40994e-05	-1.77373	-1.39393
11664651	chr1:11664651:T:C	1.22751e-09	-1.7175	-1.57107	1.25754e-05	-1.7078	-1.57424
11664655	chr1:11664655:A:G	1.80675e-08	-1.80822e-10	-0.599444	0.000226717	-1.80822e-10	-0.390086
11664851	chr1:11664851:T:C	6.84237e-09	-1.80822e-10	-1.57043	6.9613e-05	-1.80822e-10	-1.57084
11665006	chr1:11665006:G:A	1.09673e-08	-1.80822e-10	-1.09864	0.000111631	-1.80822e-10	-1.09859
11665149	chr1:11665149:T:A	1.3702e-09	-1.76828	-1.41033	1.44704e-05	-1.75291	-1.38877
11665379	chr1:11665379:T:C	1.25238e-09	-1.70987	-1.55864	1.3215e-05	-1.67997	-1.55247
11665400	chr1:11665400:C:T	7.48396e-09	-1.80822e-10	-1.4808	7.40352e-05	-1.80822e-10	-1.50925
11665599	chr1:11665599:T:C	8.61211e-09	-1.80822e-10	-1.34039	9.22396e-05	-1.80822e-10	-1.2894
11665749	chr1:11665749:C:T	1.40363e-08	-1.80822e-10	-0.851913	0.000141155	-1.80822e-10	-0.863926
11665802	chr1:11665802:G:A	1.11938e-09	-1.792	-1.58878	1.22629e-05	-1.74437	-1.56284
11665904	chr1:11665904:C:G	1.45435e-08	-1.80822e-10	-0.816419	0.000146271	-1.80822e-10	-0.828327
11665924	chr1:11665924:C:T	1.33142e-08	-1.80822e-10	-0.904729	0.000132836	-1.80822e-10	-0.924672
11666158	chr1:11666158:C:G	3.88311e-08	-1.80822e-10	0.165661	0.000469176	-1.80822e-10	0.33719
11666250	chr1:11666250:A:C	1.21171e-08	-1.80822e-10	-0.998944	0.000116717	-1.80822e-10	-1.05403
11666269	chr1:11666269:A:G	1.44214e-09	-1.79872	-1.32871	1.51897e-05	-1.79273	-1.30044
11666442	chr1:11666442:T:C	3.57664e-09	-1.53492	-0.68422	4.07033e-05	-1.48224	-0.625242
11666625	chr1:11666625:G:A	1.65674e-09	-1.75152	-1.23719	1.6523e-05	-1.77806	-1.23097
11666677	chr1:11666677:C:T	1.1245e-08	-1.80822e-10	-1.07364	0.000123328	-1.80822e-10	-0.99894
11666877	chr1:11666877:G:C	1.17917e-09	-1.73914	-1.58962	1.23625e-05	-1.71328	-1.58584
11667134	chr1:11667134:T:C	1.90228e-09	-1.73433	-1.11618	2.22154e-05	-1.66026	-1.05274
11667199	chr1:11667199:T:C	6.93e-09	-1.80822e-10	-1.5577	7.00125e-05	-1.80822e-10	-1.56511
11667505	chr1:11667505:C:T	6.66348e-09	-1.80822e-10	-1.59692	6.78252e-05	-1.80822e-10	-1.59685
11667621	chr1:11667621:C:T	8.0827e-09	-1.80822e-10	-1.40383	8.1935e-05	-1.80822e-10	-1.40786
11667785	chr1:11667785:G:A	1.13743e-08	-1.80822e-10	-1.06221	0.000126498	-1.80822e-10	-0.973559
11667863	chr1:11667863:T:C	2.05225e-09	-1.33964	-1.43498	2.27688e-05	-1.31559	-1.37281
11667864	chr1:11667864:G:A	6.66979e-09	-1.80822e-10	-1.59597	6.78154e-05	-1.80822e-10	-1.597
11667867	chr1:11667867:C:T	9.58428e-09	-1.71723	0.483797	0.000116077	-1.72634	0.666799
11667949	chr1:11667949:G:A	6.71503e-09	-1.80822e-10	-1.58921	6.82158e-05	-1.80822e-10	-1.59111
11667956	chr1:11667956:G:A	8.24297e-09	-1.80822e-10	-1.3842	8.42105e-05	-1.80822e-10	-1.38047
11668107	chr1:11668107:AAG:A	4.02818e-08	-1.32316	1.5255	0.00052941	-1.37702	1.83499
11668433	chr1:11668433:G:C	1.08238e-08	-1.80822e-10	-1.11181	0.000121972	-1.80822e-10	-1.00999
11668837	chr1:11668837:G:A	1.24563e-09	-1.68788	-1.58604	1.26694e-05	-1.6851	-1.5895
11668895	chr1:11668895:C:T	1.17527e-08	-1.33876	0.309283	0.000142039	-1.37509	0.517403
11669253	chr1:11669253:C:G	1.13032e-08	-1.31979	0.25131	0.000136889	-1.35952	0.464907
11669455	chr1:11669455:A:C	9.03191e-09	-1.80822e-10	-1.2928	9.06008e-05	-1.80822e-10	-1.30732
11669467	chr1:11669467:A:C	1.53883e-09	-1.56556	-1.49697	1.66095e-05	-1.55197	-1.45184
11669471	chr1:11669471:A:C	6.7841e-09	-1.80822e-10	-1.57898	7.05581e-05	-1.80822e-10	-1.55735
11669607	chr1:11669607:T:C	2.04414e-08	-0.228177	-0.247823	0.000233245	-0.107444	-0.254253
11669708	chr1:11669708:A:G	6.73069e-09	-1.80822e-10	-1.58688	6.86152e-05	-1.80822e-10	-1.58527
11669781	chr1:11669781:C:T	8.29435e-09	-1.80822e-10	-1.37799	8.3207e-05	-1.80822e-10	-1.39246
11670169	chr1:11670169:C:T	6.89951e-09	-1.80822e-10	-1.56211	7.09999e-05	-1.80822e-10	-1.55111
11670546	chr1:11670546:A:G	1.03235e-08	-1.80822e-10	-1.15914	0.000103242	-1.80822e-10	-1.17671
11670654	chr1:11670654:G:A	1.93868e-08	-0.52897	-5.85454e-10	0.000187921	-0.577766	-5.85454e-10
11670702	chr1:11670702:C:T	6.22657e-08	0.63785	-5.85454e-10	0.000634122	0.638454	-5.85454e-10
11670737	chr1:11670737:G:A	8.0575e-09	-1.80822e-10	-1.40696	8.04208e-05	-1.80822e-10	-1.42651
11670747	chr1:11670747:G:A	1.46977e-08	-0.805871	-5.85454e-10	0.000132679	-0.925851	-5.85454e-10
11671308	chr1:11671308:G:A	6.74569e-09	-1.80822e-10	-1.58466	6.82129e-05	-1.80822e-10	-1.59115
11671754	chr1:11671754:C:T	7.12328e-09	-1.80822e-10	-1.53019	7.04301e-05	-1.80822e-10	-1.55917
11672149	chr1:11672149:G:A	6.69045e-09	-1.80822e-10	-1.59288	6.80265e-05	-1.80822e-10	-1.59389
11672541	chr1:11672541:C:T	1.32578e-09	-1.71566	-1.49591	1.40971e-05	-1.72932	-1.4385
11672639	chr1:11672639:G:A	6.95189e-09	-1.55455	-5.85454e-10	6.70695e-05	-1.60806	-5.85454e-10
11672726	chr1:11672726:A:G	3.21037e-08	-1.80822e-10	-0.024591	0.000420924	-1.80822e-10	0.228665
11672875	chr1:11672875:C:T	2.01751e-09	-1.40765	-1.38405	2.06035e-05	-1.42674	-1.36158
11673018	chr1:11673018:T:C	4.85273e-09	-1.1603	-0.753717	5.951e-05	-1.14796	-0.579686
11673158	chr1:11673158:G:A	6.74569e-09	-1.80822e-10	-1.58466	6.82129e-05	-1.80822e-10	-1.59115
11673388	chr1:11673388:G:A	6.70627e-09	-1.80822e-10	-1.59052	6.82568e-05	-1.80822e-10	-1.59051
11673938	chr1:11673938:C:T	1.11905e-08	-1.80822e-10	-1.07849	0.000109256	-1.80822e-10	-1.12009
11673992	chr1:11673992:C:G	1.93675e-09	-1.45634	-1.37621	1.86143e-05	-1.48346	-1.4064
11674046	chr1:11674046:T:G	3.4573e-08	-1.80822e-10	0.0495123	0.000320305	-1.80822e-10	-0.0445138
11674236	chr1:11674236:A:G	2.38153e-09	-1.44842	-1.1774	2.85764e-05	-1.42364	-1.03757
11675023	chr1:11675023:G:A	6.7838e-09	-1.80822e-10	-1.57902	7.0603e-05	-1.80822e-10	-1.55671
11675188	chr1:11675188:A:C	3.27212e-09	-1.09172	-1.2164	2.94208e-05	-1.26583	-1.16626
11675212	chr1:11675212:G:A	1.14683e-08	-1.30005	0.246073	0.000137869	-1.34778	0.460297
11675370	chr1:11675370:G:A	1.24927e-08	-1.80822e-10	-0.968416	0.000121589	-1.80822e-10	-1.01314
11675784	chr1:11675784:C:A	1.62629e-09	-1.53401	-1.47325	1.58239e-05	-1.57902	-1.47324
11675805	chr1:11675805:T:C	7.33039e-09	-1.80822e-10	-1.50153	7.45441e-05	-1.80822e-10	-1.5024
11675820	chr1:11675820:A:G	1.18873e-09	-1.77617	-1.54451	1.28962e-05	-1.73331	-1.52354
11676074	chr1:11676074:G:A	7.11462e-09	-1.80822e-10	-1.53141	7.38555e-05	-1.80822e-10	-1.51168
11676353	chr1:11676353:C:T	2.75683e-09	-1.12893	-1.35055	3.53772e-05	-1.00778	-1.23994
11676456	chr1:11676456:G:A	6.84938e-09	-1.80822e-10	-1.5694	6.96494e-05	-1.80822e-10	-1.57031
11676475	chr1:11676475:G:A	1.36101e-09	-1.77281	-1.41252	1.41257e-05	-1.77666	-1.38914
11676543	chr1:11676543:C:T	1.81403e-08	0.453473	-1.0489	0.000271241	0.670203	-0.880984
11676653	chr1:11676653:A:G	6.87472e-09	-1.80822e-10	-1.56571	6.99074e-05	-1.80822e-10	-1.56662
11676807	chr1:11676807:A:C	7.21971e-09	-1.51675	-5.85454e-10	6.71559e-05	-1.60677	-5.85454e-10
11677206	chr1:11677206:A:G	2.27136e-08	-1.80822e-10	-0.370597	0.000280973	-1.80822e-10	-0.175528
11677306	chr1:11677306:G:A	6.6798e-09	-1.80822e-10	-1.59447	6.78375e-05	-1.80822e-10	-1.59667
11677313	chr1:11677313:C:A	9.75166e-09	-1.80822e-10	-1.21612	0.000102123	-1.80822e-10	-1.18761
11677321	chr1:11677321:C:T	1.12605e-08	-1.80822e-10	-1.07226	0.000125291	-1.80822e-10	-0.983146
11677825	chr1:11677825:C:T	1.97681e-08	-1.26541	0.75592	0.000255696	-1.31816	1.04836
11678014	chr1:11678014:G:A	6.73531e-09	-1.80822e-10	-1.5862	6.85445e-05	-1.80822e-10	-1.5863
11678129	chr1:11678129:C:T	2.14577e-08	-1.80822e-10	-0.427477	0.000265491	-1.80822e-10	-0.232206
11678268	chr1:11678268:A:G	2.78892e-09	-1.17032	-1.29759	3.61442e-05	-1.03788	-1.1884
11678749	chr1:11678749:A:C	1.79072e-09	-1.50648	-1.40447	1.89152e-05	-1.51185	-1.36198
11678922	chr1:11678922:G:A	1.15945e-09	-1.78788	-1.55773	1.2421e-05	-1.75553	-1.53887
11679095	chr1:11679095:T:C	1.18502e-09	-1.78626	-1.53753	1.27498e-05	-1.75423	-1.51405
11679136	chr1:11679136:C:T	1.97633e-08	-1.80822e-10	-0.509736	0.000235448	-1.80822e-10	-0.352298
11679215	chr1:11679215:T:C	4.40279e-09	-1.74648	-0.264838	4.54251e-05	-1.74854	-0.249184
11679279	chr1:11679279:G:A	1.14424e-09	-1.79986	-1.55896	1.20534e-05	-1.78361	-1.54083
11679301	chr1:11679301:G:A	3.90164e-09	-0.597455	-1.53471	4.19886e-05	-0.510011	-1.56638
11679575	chr1:11679575:G:A	1.3132e-09	-1.63409	-1.58701	1.29848e-05	-1.66562	-1.58439
11679888	chr1:11679888:G:A	7.14767e-09	-1.80822e-10	-1.52677	7.32434e-05	-1.80822e-10	-1.52
11679894	chr1:11679894:T:A	2.38677e-09	-1.73013	-0.893491	2.455e-05	-1.73049	-0.882585
11680272	chr1:11680272:AGGCGTGAGCCAC:A	1.46048e-08	0.309004	-1.12122	0.000229492	0.570902	-0.948819
11680502	chr1:11680502:C:G	7.44475e-09	-1.80822e-10	-1.48605	7.5086e-05	-1.80822e-10	-1.49515
11680755	chr1:11680755:A:C	1.42883e-09	-1.562	-1.57471	1.43158e-05	-1.58502	-1.5674
11680882	chr1:11680882:AG:A	3.08235e-08	-1.80822e-10	-0.0652829	0.000408822	-1.80822e-10	0.199493
11681247	chr1:11681247:A:C	1.38553e-09	-1.58885	-1.57864	1.41037e-05	-1.59623	-1.57112
11681390	chr1:11681390:A:C	6.6706e-09	-1.80822e-10	-1.59585	6.81255e-05	-1.80822e-10	-1.59244
11681533	chr1:11681533:C:T	3.35346e-08	-1.80822e-10	0.0190179	0.000359314	-1.80822e-10	0.0704103
11681665	chr1:11681665:C:T	7.17633e-09	-1.80822e-10	-1.52277	7.41626e-05	-1.80822e-10	-1.50753
11681739	chr1:11681739:T:A	1.47388e-08	0.28331	-1.08638	0.000233582	0.543487	-0.903741
11682246	chr1:11682246:C:T	1.2693e-08	-0.952508	-5.85454e-10	0.000116064	-1.05964	-5.85454e-10
11682530	chr1:11682530:A:G	7.01957e-09	-1.80822e-10	-1.54486	7.31438e-05	-1.80822e-10	-1.52136
11682551	chr1:11682551:C:T	1.90434e-08	-0.546839	-5.85454e-10	0.000179391	-0.62422	-5.85454e-10
11682572	chr1:11682572:AG:A	6.155e-09	-1.6763	-5.85454e-10	5.91326e-05	-1.734	-5.85454e-10
11682750	chr1:11682750:A:T	6.87359e-09	-1.80822e-10	-1.56587	7.0313e-05	-1.80822e-10	-1.56083
11683067	chr1:11683067:G:A	1.39718e-09	-1.60699	-1.55212	1.40592e-05	-1.62974	-1.54077
11683191	chr1:11683191:G:A	6.84706e-09	-1.80822e-10	-1.56974	6.98001e-05	-1.80822e-10	-1.56815
11683695	chr1:11683695:C:T	1.67125e-08	0.545202	-1.22261	0.000224777	0.738425	-1.1371
11683790	chr1:11683790:G:A	7.44038e-09	-1.80822e-10	-1.48664	7.80439e-05	-1.80822e-10	-1.45652
11683903	chr1:11683903:G:A	2.50772e-08	-1.80822e-10	-0.271601	0.000329749	-1.80822e-10	-0.0154554
11683926	chr1:11683926:G:A	6.66889e-09	-1.80822e-10	-1.59611	6.83599e-05	-1.80822e-10	-1.589
11684155	chr1:11684155:C:T	1.35562e-09	-1.65996	-1.52935	1.3711e-05	-1.6792	-1.51639
11684161	chr1:11684161:G:T	1.15303e-09	-1.75866	-1.59251	1.22949e-05	-1.70812	-1.59649
11685139	chr1:11685139:G:T	1.55598e-09	-1.78679	-1.26466	1.70706e-05	-1.74597	-1.23047
11685285	chr1:11685285:G:A	6.36808e-09	-0.723716	-0.918547	9.24571e-05	-0.518405	-0.768637
11685378	chr1:11685378:T:G	1.08359e-08	-1.80822e-10	-1.1107	0.000103976	-1.80822e-10	-1.16963
11685402	chr1:11685402:A:G	1.23721e-08	0.604001	-1.58212	0.00011175	0.488268	-1.58579
11686373	chr1:11686373:G:A	1.1152e-08	-1.08194	-5.85454e-10	0.00011943	-1.03106	-5.85454e-10
11686937	chr1:11686937:A:C	8.53771e-09	-1.80822e-10	-1.34907	8.20719e-05	-1.80822e-10	-1.40619
11687056	chr1:11687056:T:C	1.29315e-09	-1.68114	-1.55534	1.30809e-05	-1.68985	-1.55279
11687280	chr1:11687280:C:G	1.19669e-09	-1.73265	-1.58135	1.21003e-05	-1.73958	-1.58097
11687312	chr1:11687312:T:C	7.73574e-09	-1.80822e-10	-1.44771	8.571e-05	-1.80822e-10	-1.36282
11687342	chr1:11687342:C:T	1.14545e-08	-1.05518	-5.85454e-10	0.000108343	-1.12849	-5.85454e-10
11687768	chr1:11687768:A:G	4.16587e-08	-1.80822e-10	0.235949	0.000386514	-1.80822e-10	0.143382
11687800	chr1:11687800:C:T	1.28832e-08	-1.80822e-10	-0.937638	0.000139703	-1.80822e-10	-0.874268
11687809	chr1:11687809:T:C	4.16587e-08	-1.80822e-10	0.235949	0.000386514	-1.80822e-10	0.143382
11687811	chr1:11687811:C:T	1.51343e-09	-1.79016	-1.28902	1.70552e-05	-1.78136	-1.19597
11687847	chr1:11687847:C:T	8.23302e-09	-1.80822e-10	-1.38541	9.21314e-05	-1.80822e-10	-1.29057
11687879	chr1:11687879:T:C	6.86949e-09	-1.80822e-10	-1.56647	6.97975e-05	-1.80822e-10	-1.56819
11688376	chr1:11688376:A:G	1.57037e-08	-0.739664	-5.85454e-10	0.000134585	-0.91159	-5.85454e-10
11688423	chr1:11688423:T:C	1.20899e-08	-1.80822e-10	-1.00119	0.000127191	-1.80822e-10	-0.968096
11688439	chr1:11688439:T:C	7.96668e-09	-1.80822e-10	-1.41829	8.86015e-05	-1.80822e-10	-1.32964
11688491	chr1:11688491:G:A	7.00957e-09	-1.80822e-10	-1.54628	7.2328e-05	-1.80822e-10	-1.53258
11688980	chr1:11688980:C:T	3.23616e-08	-1.80822e-10	-0.0165894	0.000385163	-1.80822e-10	0.13988
11689163	chr1:11689163:G:A	2.26878e-08	-1.80822e-10	-0.371735	0.000246619	-1.80822e-10	-0.305944
11689401	chr1:11689401:C:T	6.99978e-09	-1.80822e-10	-1.54768	7.22203e-05	-1.80822e-10	-1.53407
11689428	chr1:11689428:T:A	1.98033e-09	-1.47296	-1.33734	1.90565e-05	-1.48582	-1.38056
11689488	chr1:11689488:C:T	9.15176e-09	-1.80822e-10	-1.27962	9.63835e-05	-1.80822e-10	-1.24545
11689577	chr1:11689577:G:C	6.6972e-09	-1.80822e-10	-1.59187	6.86304e-05	-1.80822e-10	-1.58505
11689616	chr1:11689616:G:A	8.00482e-09	-1.80822e-10	-1.41352	8.37249e-05	-1.80822e-10	-1.38625
11689851	chr1:11689851:C:T	1.31229e-09	-1.70513	-1.51666	1.29875e-05	-1.71743	-1.53237
11689900	chr1:11689900:A:C	1.15998e-09	-1.75533	-1.58983	1.20091e-05	-1.73131	-1.59681
11690194	chr1:11690194:G:C	7.60063e-09	-1.80822e-10	-1.46533	8.4176e-05	-1.80822e-10	-1.38088
11690264	chr1:11690264:G:A	1.29574e-09	-1.65427	-1.58021	1.30162e-05	-1.67218	-1.57541
11690368	chr1:11690368:G:A	9.99341e-09	-1.19163	-5.85454e-10	9.29342e-05	-1.2819	-5.85454e-10
11690455	chr1:11690455:C:A	1.14802e-09	-1.76401	-1.59151	1.18744e-05	-1.74301	-1.59639
11690457	chr1:11690457:C:G	6.02947e-08	-1.80822e-10	0.605683	0.000551016	-1.80822e-10	0.497977
11690703	chr1:11690703:G:A	1.21866e-09	-1.70576	-1.59004	1.2264e-05	-1.72077	-1.58635
11691167	chr1:11691167:G:C	1.02863e-08	-1.16275	-5.85454e-10	0.000100496	-1.20367	-5.85454e-10
11691214	chr1:11691214:T:A	6.99445e-09	-1.80822e-10	-1.54844	6.91644e-05	-1.80822e-10	-1.5773
11691235	chr1:11691235:T:G	7.12416e-09	-1.80822e-10	-1.53007	7.48069e-05	-1.80822e-10	-1.49888
11691675	chr1:11691675:C:G	2.40843e-08	-0.312002	-5.85454e-10	0.000261507	-0.247327	-5.85454e-10
11691723	chr1:11691723:C:T	6.66702e-09	-1.80822e-10	-1.59639	6.83319e-05	-1.80822e-10	-1.58941
11692083	chr1:11692083:G:A	2.7554e-09	-1.1964	-1.2836	2.46916e-05	-1.27842	-1.32891
11693277	chr1:11693277:C:T	7.00501e-09	-1.80822e-10	-1.54694	7.02077e-05	-1.80822e-10	-1.56233
11693890	chr1:11693890:C:A	6.84395e-09	-1.80822e-10	-1.5702	6.94668e-05	-1.80822e-10	-1.57294
11693901	chr1:11693901:C:A	2.5304e-09	-1.65248	-0.912701	3.70987e-05	-1.68886	-0.511343
11693973	chr1:11693973:A:C	6.69092e-09	-1.80822e-10	-1.59281	6.81876e-05	-1.80822e-10	-1.59152
11694246	chr1:11694246:A:G	6.67411e-09	-1.80822e-10	-1.59532	6.7818e-05	-1.80822e-10	-1.59696
11694267	chr1:11694267:A:G	7.81302e-09	-1.80822e-10	-1.43777	7.43724e-05	-1.80822e-10	-1.5047
11694434	chr1:11694434:G:C	3.97744e-08	0.346565	-0.156902	0.000772798	0.270975	0.565256
11694530	chr1:11694530:A:G	1.53586e-08	0.0477754	-0.80966	0.00015199	-0.371197	-0.418778
11694955	chr1:11694955:G:A	1.62492e-07	-1.80822e-10	1.59707	0.00214599	-1.80822e-10	1.85757
11694961	chr1:11694961:G:A	3.61937e-08	0.309573	-0.214248	0.000699785	0.229496	0.50749
11694964	chr1:11694964:A:G	6.72834e-09	-1.80822e-10	-1.58723	6.91051e-05	-1.80822e-10	-1.57816
11695337	chr1:11695337:G:A	6.69191e-09	-1.80822e-10	-1.59266	6.87239e-05	-1.80822e-10	-1.58369
11695566	chr1:11695566:C:CA	3.21174e-08	0.257794	-0.281958	0.000614978	0.179288	0.428512
11695617	chr1:11695617:T:A	2.50846e-08	-1.80822e-10	-0.271308	0.000305378	-1.80822e-10	-0.0922383
11695868	chr1:11695868:G:T	2.15562e-09	-1.79459	-0.930897	3.3265e-05	-1.80005	-0.509237
11695990	chr1:11695990:G:A	1.73871e-08	-1.634	0.996168	0.00101378	-1.5967	2.70436
11696101	chr1:11696101:C:A	8.81133e-09	-1.31752	-5.85454e-10	9.6105e-05	-1.24835	-5.85454e-10
11696440	chr1:11696440:G:T	8.06245e-09	-1.80822e-10	-1.40634	8.8111e-05	-1.80822e-10	-1.33519
11696672	chr1:11696672:G:A	6.73511e-09	-1.80822e-10	-1.58623	6.91302e-05	-1.80822e-10	-1.5778
11696710	chr1:11696710:G:A	2.00459e-09	-1.76786	-1.03026	3.35637e-05	-1.76763	-0.532713
11697117	chr1:11697117:G:T	4.09396e-08	0.388891	-0.170355	0.000799683	0.311377	0.559051
11697149	chr1:11697149:T:A	6.74739e-09	-1.80822e-10	-1.58441	6.92592e-05	-1.80822e-10	-1.57593
11697438	chr1:11697438:C:T	1.60178e-08	-0.250874	-0.468984	0.000200637	-0.589714	0.0774255
11697871	chr1:11697871:G:A	7.2549e-08	-1.80822e-10	0.790701	0.00185483	-1.80822e-10	1.71176
11697940	chr1:11697940:G:A	6.6658e-09	-1.80822e-10	-1.59657	6.78482e-05	-1.80822e-10	-1.59651
11697946	chr1:11697946:C:T	6.71899e-09	-1.80822e-10	-1.58862	6.88151e-05	-1.80822e-10	-1.58236
11698493	chr1:11698493:G:A	4.02604e-09	-0.769209	-1.33157	4.33419e-05	-0.890071	-1.1546
11698581	chr1:11698581:C:T	2.4204e-09	-1.77438	-0.835248	3.84151e-05	-1.78682	-0.378512
11698883	chr1:11698883:C:A	2.22996e-09	-1.77819	-0.913384	3.44515e-05	-1.78961	-0.484624
11699182	chr1:11699182:C:T	2.04408e-08	-1.80822e-10	-0.476026	0.0002566	-1.80822e-10	-0.266269
11699465	chr1:11699465:T:A	7.25394e-09	-1.80822e-10	-1.51202	7.40137e-05	-1.80822e-10	-1.50954
11699778	chr1:11699778:T:A	2.56552e-09	-1.77791	-0.77349	4.66962e-05	-1.77582	-0.194301
11699876	chr1:11699876:G:A	6.86655e-09	-1.80822e-10	-1.5669	7.04241e-05	-1.80822e-10	-1.55925
11699997	chr1:11699997:G:A	6.80126e-09	-1.80822e-10	-1.57645	6.94014e-05	-1.80822e-10	-1.57388
11700710	chr1:11700710:C:T	6.83156e-09	-1.80822e-10	-1.57201	6.93458e-05	-1.80822e-10	-1.57468
11700939	chr1:11700939:C:A	6.6627e-09	-1.80822e-10	-1.59704	6.78438e-05	-1.80822e-10	-1.59658
11700971	chr1:11700971:C:T	3.384e-09	-1.7699	-0.504606	4.29407e-05	-1.76535	-0.288613
11701195	chr1:11701195:C:T	2.39367e-08	-1.32991	1.01176	0.00105566	-1.42176	2.56989
11701411	chr1:11701411:A:C	2.11435e-08	-1.41205	0.969822	0.000938295	-1.49301	2.52328
11701446	chr1:11701446:A:G	1.72726e-08	-0.809102	0.164666	0.000559244	-1.01466	1.52746
11701529	chr1:11701529:T:C	2.15946e-09	-1.79121	-0.932492	2.5252e-05	-1.78663	-0.79825
11701657	chr1:11701657:T:C	1.94471e-08	-0.756871	0.231006	0.000640018	-0.97035	1.61806
11701762	chr1:11701762:C:T	1.98174e-09	-1.79129	-1.01829	2.30099e-05	-1.7863	-0.89156
11701767	chr1:11701767:T:C	2.04331e-08	-0.701748	0.225344	0.000667502	-0.920693	1.61045
11701887	chr1:11701887:C:T	3.69591e-08	0.410883	-0.294633	0.000708831	0.343079	0.406752
11701941	chr1:11701941:G:A	6.85576e-09	-1.80822e-10	-1.56847	7.02225e-05	-1.80822e-10	-1.56212
11702129	chr1:11702129:ACT:A	2.17037e-09	-1.16347	-1.55519	1.981e-05	-1.24117	-1.58643
11702217	chr1:11702217:T:C	3.04634e-07	-1.79932	4.02487	0.302112	-1.78475	8.58952
11702241	chr1:11702241:GCT:G	2.13358e-09	-1.80106	-0.934697	2.49019e-05	-1.80008	-0.798766
11702353	chr1:11702353:C:G	6.77667e-09	-1.80822e-10	-1.58008	6.92581e-05	-1.80822e-10	-1.57595
11702456	chr1:11702456:A:G	6.84157e-09	-1.80822e-10	-1.57054	7.09096e-05	-1.80822e-10	-1.55238
11703038	chr1:11703038:C:T	2.68972e-08	-1.80822e-10	-0.201539	0.00119244	-1.80822e-10	1.26997
11703059	chr1:11703059:T:C	1.17722e-07	-1.80822e-10	1.27476	0.0122037	-1.80822e-10	3.5957
11703129	chr1:11703129:C:T	2.41469e-08	-1.80822e-10	-0.309406	0.000308754	-1.80822e-10	-0.0812432
11703434	chr1:11703434:G:T	2.95007e-08	-1.80822e-10	-0.109148	0.000317355	-1.80822e-10	-0.0537671
11703609	chr1:11703609:G:A	4.68598e-09	-0.566721	-1.38226	4.98007e-05	-0.700031	-1.20573
11703620	chr1:11703620:G:A	1.27144e-09	-1.6654	-1.588	1.32797e-05	-1.65312	-1.57443
11703652	chr1:11703652:G:C	1.14032e-07	-1.80822e-10	1.24291	0.0116521	-1.80822e-10	3.54946
11704236	chr1:11704236:A:G	1.94542e-09	-1.61636	-1.21173	2.9929e-05	-1.60092	-0.814041
11704255	chr1:11704255:G:A	2.30385e-08	-1.80822e-10	-0.356396	0.000293015	-1.80822e-10	-0.133563
11704378	chr1:11704378:G:A	2.30886e-08	-1.80822e-10	-0.354221	0.000293169	-1.80822e-10	-0.133039
11704594	chr1:11704594:G:A	8.87694e-09	-1.75305	0.442948	0.000134141	-1.75288	0.837979
11704739	chr1:11704739:A:G	7.36168e-09	-1.80822e-10	-1.49727	7.42349e-05	-1.80822e-10	-1.50655
11705010	chr1:11705010:C:T	1.6623e-09	-1.76176	-1.22359	3.1656e-05	-1.75761	-0.601247
11705956	chr1:11705956:C:G	1.12986e-08	-1.80822e-10	-1.06889	0.000220829	-1.80822e-10	-0.416397
11706367	chr1:11706367:C:T	1.43048e-09	-1.68174	-1.45382	1.65136e-05	-1.67709	-1.33251
11706505	chr1:11706505:G:A	1.30973e-07	-1.80822e-10	1.38143	0.00172516	-1.80822e-10	1.63929
11706832	chr1:11706832:A:G	1.32192e-09	-1.64525	-1.56923	1.22948e-05	-1.71424	-1.59037
11706928	chr1:11706928:T:C	7.71992e-09	-1.80822e-10	-1.44976	7.69181e-05	-1.80822e-10	-1.47105
11706952	chr1:11706952:G:A	7.61113e-09	-1.80822e-10	-1.46395	8.07988e-05	-1.80822e-10	-1.42183
11706979	chr1:11706979:C:T	1.1478e-09	-1.79247	-1.56324	1.38072e-05	-1.776	-1.41259
11707026	chr1:11707026:C:A	5.55771e-09	-1.77838	-5.85454e-10	5.76749e-05	-1.75897	-5.85454e-10
11707080	chr1:11707080:A:T	5.52622e-09	-1.78406	-5.85454e-10	5.7222e-05	-1.76685	-5.85454e-10
11707090	chr1:11707090:A:G	7.48834e-09	-1.80822e-10	-1.48021	7.9342e-05	-1.80822e-10	-1.44002
11707673	chr1:11707673:C:T	1.53503e-09	-1.48064	-1.58438	1.62577e-05	-1.4318	-1.59342
11707881	chr1:11707881:T:C	7.64567e-09	0.100021	-1.55944	6.95361e-05	0.0138936	-1.58584
11707978	chr1:11707978:A:G	8.9345e-09	-1.80822e-10	-1.30364	8.87359e-05	-1.80822e-10	-1.32812
11708151	chr1:11708151:G:A	5.55124e-09	-1.77954	-5.85454e-10	5.674e-05	-1.77531	-5.85454e-10
11708283	chr1:11708283:G:A	2.60824e-09	-1.7681	-0.766783	3.22083e-05	-1.76305	-0.578511
11708526	chr1:11708526:A:T	1.16512e-09	-1.78703	-1.55371	1.4293e-05	-1.76623	-1.38778
11708581	chr1:11708581:AGCCCT:A	1.47401e-08	-1.80822e-10	-0.802989	0.000185713	-1.80822e-10	-0.589585
11708635	chr1:11708635:G:A	7.04383e-09	-1.80822e-10	-1.54141	7.31253e-05	-1.80822e-10	-1.52161
11708812	chr1:11708812:A:C	2.19901e-09	-1.45346	-1.25209	1.80722e-05	-1.56302	-1.35639
11709187	chr1:11709187:G:A	1.08487e-08	-1.80822e-10	-1.10952	0.000119312	-1.80822e-10	-1.03205
11709841	chr1:11709841:A:C	8.97294e-08	-1.80822e-10	1.00324	0.00112458	-1.80822e-10	1.21138
11709982	chr1:11709982:C:T	4.85033e-09	-0.548317	-1.3662	6.75666e-05	-0.616589	-0.984084
11710000	chr1:11710000:C:T	1.37879e-08	-1.80822e-10	-0.869769	0.000144519	-1.80822e-10	-0.840374
11710129	chr1:11710129:G:A	1.60067e-09	-1.48757	-1.53557	1.69132e-05	-1.4942	-1.49149
11710500	chr1:11710500:A:G	1.198e-09	-1.77766	-1.53525	1.17437e-05	-1.756	-1.59447
11710534	chr1:11710534:T:C	6.69745e-09	-1.80822e-10	-1.59183	6.82744e-05	-1.80822e-10	-1.59025
11710580	chr1:11710580:A:G	1.06231e-08	-1.80822e-10	-1.13053	0.000143984	-1.80822e-10	-0.844085
11710596	chr1:11710596:G:A	1.56108e-09	-1.70582	-1.34236	2.40442e-05	-1.67421	-0.959687
11710629	chr1:11710629:T:C	7.00208e-09	-1.80822e-10	-1.54735	7.28685e-05	-1.80822e-10	-1.52513
11710690	chr1:11710690:A:G	1.22006e-09	-1.69944	-1.59522	1.35709e-05	-1.67811	-1.52775
11710697	chr1:11710697:A:G	1.18968e-09	-1.73496	-1.58492	1.36115e-05	-1.7167	-1.48618
11711439	chr1:11711439:G:A	6.18249e-09	-1.67184	-5.85454e-10	5.90446e-05	-1.73549	-5.85454e-10
11711464	chr1:11711464:G:A	1.64074e-09	-1.74048	-1.25793	2.00634e-05	-1.74667	-1.06822
11711931	chr1:11711931:A:G	2.08121e-09	-1.19185	-1.56876	2.31648e-05	-1.17322	-1.49793
11712169	chr1:11712169:T:C	1.74338e-07	-1.80822e-10	1.66743	0.00228422	-1.80822e-10	1.91999
11712172	chr1:11712172:A:G	1.5075e-09	-1.73967	-1.34344	1.79849e-05	-1.74574	-1.17851
11712246	chr1:11712246:A:G	1.29728e-08	-1.19798	0.26728	0.000305831	-1.28051	1.18976
11712283	chr1:11712283:G:A	1.93145e-09	-1.26881	-1.56648	2.1495e-05	-1.25231	-1.49365
11712329	chr1:11712329:C:T	6.9874e-09	-1.80822e-10	-1.54945	7.14366e-05	-1.80822e-10	-1.54498
11712434	chr1:11712434:C:A	2.02311e-09	-1.28985	-1.49907	1.88883e-05	-1.35911	-1.51614
11712469	chr1:11712469:A:G	1.39059e-09	-1.63494	-1.5289	1.59803e-05	-1.67069	-1.37174
11713009	chr1:11713009:C:T	6.7138e-09	-1.80822e-10	-1.5894	6.8436e-05	-1.80822e-10	-1.58789
11713405	chr1:11713405:A:G	2.29193e-09	-1.80118	-0.862987	3.78432e-05	-1.7957	-0.384631
11713519	chr1:11713519:G:A	7.3751e-09	-1.80822e-10	-1.49545	7.78255e-05	-1.80822e-10	-1.45932
11713522	chr1:11713522:G:T	2.35466e-09	-1.80066	-0.836509	3.90987e-05	-1.79844	-0.349262
11713606	chr1:11713606:A:T	6.86634e-09	-1.80822e-10	-1.56693	6.96076e-05	-1.80822e-10	-1.57091
11713714	chr1:11713714:C:G	1.07326e-08	-1.80822e-10	-1.12027	0.000150395	-1.80822e-10	-0.800523
11714056	chr1:11714056:C:G	6.73615e-09	-1.80822e-10	-1.58607	6.86699e-05	-1.80822e-10	-1.58448
11714277	chr1:11714277:G:A	1.53965e-07	-1.80822e-10	1.54316	0.0020203	-1.80822e-10	1.79721
11714525	chr1:11714525:G:A	3.92605e-09	-0.627257	-1.49867	4.32448e-05	-0.688181	-1.35873
11714635	chr1:11714635:C:T	8.17341e-09	-1.80822e-10	-1.39267	9.04082e-05	-1.80822e-10	-1.30945
11714748	chr1:11714748:T:A	1.37129e-07	-1.80822e-10	1.42736	0.00176796	-1.80822e-10	1.66379
11714899	chr1:11714899:C:T	2.80531e-09	-1.74765	-0.714397	4.09766e-05	-1.77771	-0.323076
11714922	chr1:11714922:GC:G	1.26392e-09	-1.67519	-1.58415	1.34181e-05	-1.63727	-1.57991
11715685	chr1:11715685:A:C	1.29803e-08	-1.80822e-10	-0.930128	0.000136034	-1.80822e-10	-0.900881
11716235	chr1:11716235:G:A	1.46902e-08	-1.80822e-10	-0.806377	0.000164865	-1.80822e-10	-0.708659
11716602	chr1:11716602:G:A	2.39943e-08	-1.80822e-10	-0.315746	0.000243995	-1.80822e-10	-0.31664
11716927	chr1:11716927:A:G	4.30434e-08	-1.80822e-10	0.268649	0.000396209	-1.80822e-10	0.168156
11717183	chr1:11717183:T:G	6.68201e-09	-1.80822e-10	-1.59414	6.78848e-05	-1.80822e-10	-1.59598
11717616	chr1:11717616:C:T	6.96049e-09	-1.80822e-10	-1.55331	7.17665e-05	-1.80822e-10	-1.54037
11717713	chr1:11717713:G:A	7.09074e-09	-1.80822e-10	-1.53477	7.29759e-05	-1.80822e-10	-1.52366
11718027	chr1:11718027:G:A	7.15518e-09	-1.80822e-10	-1.52572	7.87958e-05	-1.80822e-10	-1.44693
11718074	chr1:11718074:T:C	1.36319e-09	-1.76497	-1.41876	1.49452e-05	-1.75548	-1.35392
11718175	chr1:11718175:G:A	6.66266e-09	-1.80822e-10	-1.59704	6.78541e-05	-1.80822e-10	-1.59643
11718201	chr1:11718201:A:T	1.57853e-09	-1.64924	-1.38782	1.65293e-05	-1.6458	-1.36286
11718588	chr1:11718588:C:T	6.78091e-09	-1.80822e-10	-1.57945	6.83462e-05	-1.80822e-10	-1.5892
11719250	chr1:11719250:T:C	6.671e-09	-1.80822e-10	-1.59579	6.82354e-05	-1.80822e-10	-1.59082
11719468	chr1:11719468:T:C	6.81929e-09	-1.80822e-10	-1.57381	7.006e-05	-1.80822e-10	-1.56444
11719705	chr1:11719705:C:T	7.2567e-09	-1.64116	0.129525	6.7476e-05	-1.65934	0.0573216
11719712	chr1:11719712:G:A	9.09237e-09	-1.28613	-5.85454e-10	9.06249e-05	-1.30706	-5.85454e-10
11719947	chr1:11719947:G:T	2.6025e-08	-1.80822e-10	-0.234502	0.000312204	-1.80822e-10	-0.0701298
11719981	chr1:11719981:C:T	6.69582e-09	-1.80822e-10	-1.59208	6.84827e-05	-1.80822e-10	-1.58721
11720035	chr1:11720035:A:G	6.98327e-09	-1.80822e-10	-1.55004	7.20841e-05	-1.80822e-10	-1.53595
11720497	chr1:11720497:G:A	1.4704e-08	-1.80822e-10	-0.805443	0.000144021	-1.80822e-10	-0.843831
11721577	chr1:11721577:T:C	7.66149e-09	-1.80822e-10	-1.45735	7.78497e-05	-1.80822e-10	-1.45901
11721711	chr1:11721711:A:G	9.51043e-09	-1.80822e-10	-1.24117	9.89438e-05	-1.80822e-10	-1.21924
11721916	chr1:11721916:G:A	2.03107e-09	-1.60513	-1.17987	1.97034e-05	-1.58869	-1.24431
11722035	chr1:11722035:T:C	1.16833e-09	-1.76043	-1.57756	1.2231e-05	-1.72364	-1.58618
11722160	chr1:11722160:G:C	8.75585e-09	-1.80822e-10	-1.32384	8.67922e-05	-1.80822e-10	-1.35027
11722449	chr1:11722449:T:C	8.89202e-09	-1.78159	0.473183	9.14683e-05	-1.79646	0.498661
11722723	chr1:11722723:A:G	6.70273e-09	-1.80822e-10	-1.59105	6.80602e-05	-1.80822e-10	-1.59339
11722757	chr1:11722757:G:A	8.99963e-09	-1.62911	0.332735	8.58126e-05	-1.60705	0.245429
11723271	chr1:11723271:T:C	9.52415e-09	-1.80822e-10	-1.23973	0.000102076	-1.80822e-10	-1.18807
11723394	chr1:11723394:T:A	2.29302e-09	-1.64749	-1.0162	2.14215e-05	-1.62429	-1.1251
11723506	chr1:11723506:TC:T	7.05227e-09	-0.265055	-1.27516	5.39868e-05	-0.510273	-1.31477
11723719	chr1:11723719:C:A	2.23433e-09	-1.62606	-1.06356	2.0988e-05	-1.60213	-1.1677
11723950	chr1:11723950:C:A	4.58652e-09	-0.511997	-1.45844	3.65419e-05	-0.733485	-1.48184
11724194	chr1:11724194:C:T	4.15568e-09	-0.608178	-1.46091	3.32187e-05	-0.826955	-1.48372
11724469	chr1:11724469:A:G	6.98661e-09	-1.80822e-10	-1.54957	7.20353e-05	-1.80822e-10	-1.53663
11724580	chr1:11724580:AGGTG:A	1.3375e-08	-1.80822e-10	-0.900172	0.000140151	-1.80822e-10	-0.871068
11724910	chr1:11724910:T:C	6.6632e-09	-1.80822e-10	-1.59696	6.78119e-05	-1.80822e-10	-1.59705
11724929	chr1:11724929:A:G	1.18159e-09	-1.79721	-1.52949	1.23989e-05	-1.79624	-1.49994
11724953	chr1:11724953:T:C	6.6655e-09	-1.80822e-10	-1.59662	6.79805e-05	-1.80822e-10	-1.59457
11726539	chr1:11726539:G:A	7.0476e-09	-1.80822e-10	-1.54087	7.1846e-05	-1.80822e-10	-1.53926
11727569	chr1:11727569:A:T	9.44373e-09	-1.80822e-10	-1.24821	9.13468e-05	-1.80822e-10	-1.29912
11727610	chr1:11727610:A:G	8.32572e-09	-1.80822e-10	-1.37421	8.20351e-05	-1.80822e-10	-1.40664
11727635	chr1:11727635:A:G	1.88838e-08	-1.65216	1.0969	0.000174044	-1.64912	0.994639
11727898	chr1:11727898:G:A	9.30768e-09	-1.80822e-10	-1.26272	9.02839e-05	-1.80822e-10	-1.31083
11727950	chr1:11727950:A:G	6.96601e-09	-1.80822e-10	-1.55252	6.97315e-05	-1.80822e-10	-1.56914
11728067	chr1:11728067:C:G	1.15566e-08	-1.80822e-10	-1.0463	0.000119806	-1.80822e-10	-1.02791
11728507	chr1:11728507:A:G	2.70964e-09	-1.76643	-0.730316	2.7586e-05	-1.79405	-0.702423
11728600	chr1:11728600:T:C	8.2481e-09	-1.80822e-10	-1.38358	8.17506e-05	-1.80822e-10	-1.41011
11728706	chr1:11728706:A:G	7.94874e-08	-1.56844	2.45048	0.000827841	-1.57331	2.47835
11729349	chr1:11729349:G:A	8.373e-09	-1.80822e-10	-1.36855	8.2938e-05	-1.80822e-10	-1.39569
11729591	chr1:11729591:G:GGACC	6.76138e-09	-1.80822e-10	-1.58233	6.84365e-05	-1.80822e-10	-1.58788
11729677	chr1:11729677:G:T	7.99546e-09	-1.80822e-10	-1.41469	8.22994e-05	-1.80822e-10	-1.40342
11729724	chr1:11729724:C:T	1.09816e-08	-1.80822e-10	-1.09734	0.000109635	-1.80822e-10	-1.11663
11729726	chr1:11729726:C:T	6.22921e-08	-1.27939	1.91766	0.000581792	-1.30779	1.86011
11729980	chr1:11729980:C:A	7.03805e-09	-1.80822e-10	-1.54223	7.47458e-05	-1.80822e-10	-1.49969
11730037	chr1:11730037:A:G	1.3477e-09	-1.80107	-1.39409	1.42419e-05	-1.79561	-1.36199
11730042	chr1:11730042:C:T	9.02156e-09	-1.80822e-10	-1.29394	8.75525e-05	-1.80822e-10	-1.34155
11730097	chr1:11730097:A:C	6.66377e-09	-1.80822e-10	-1.59688	6.82572e-05	-1.80822e-10	-1.5905
11730125	chr1:11730125:G:A	3.75625e-09	-0.958047	-1.21209	3.15666e-05	-1.09014	-1.27154
11730189	chr1:11730189:C:T	6.67615e-09	-1.80822e-10	-1.59502	6.81196e-05	-1.80822e-10	-1.59252
11730352	chr1:11730352:A:G	1.30077e-08	-1.80822e-10	-0.928022	0.000120194	-1.80822e-10	-1.02468
11730527	chr1:11730527:T:A	6.60851e-08	-1.26413	1.96152	0.000617519	-1.29264	1.90456
11730557	chr1:11730557:A:G	9.25117e-09	-1.80822e-10	-1.26881	9.10965e-05	-1.80822e-10	-1.30187
11730627	chr1:11730627:C:T	2.40118e-09	-1.15922	-1.45838	2.28861e-05	-1.1966	-1.48665
11730630	chr1:11730630:A:G	1.23054e-09	-1.75835	-1.52776	1.25344e-05	-1.75798	-1.52733
11730767	chr1:11730767:T:C	6.77195e-09	-1.80822e-10	-1.58077	6.91891e-05	-1.80822e-10	-1.57694
11730868	chr1:11730868:C:T	1.13483e-09	-1.78439	-1.58269	1.16861e-05	-1.77759	-1.5778
11730980	chr1:11730980:G:A	8.49886e-09	-1.80822e-10	-1.35363	8.96388e-05	-1.80822e-10	-1.318
11730997	chr1:11730997:C:T	2.54769e-09	-1.44782	-1.11055	2.43636e-05	-1.4606	-1.1601
11731111	chr1:11731111:A:G	1.20232e-09	-1.78754	-1.52177	1.22537e-05	-1.78756	-1.5204
11731165	chr1:11731165:G:A	1.96613e-09	-1.22393	-1.59357	1.84828e-05	-1.3008	-1.59614
11731170	chr1:11731170:G:A	6.8383e-09	-1.80822e-10	-1.57102	6.99377e-05	-1.80822e-10	-1.56618
11731219	chr1:11731219:G:A	7.95501e-09	-1.80822e-10	-1.41976	8.18367e-05	-1.80822e-10	-1.40906
11731931	chr1:11731931:T:C	6.94401e-09	-1.80822e-10	-1.55568	6.99328e-05	-1.80822e-10	-1.56625
11732262	chr1:11732262:T:C	1.37562e-09	-1.62906	-1.5456	1.34813e-05	-1.64862	-1.56386
11732435	chr1:11732435:T:C	7.57614e-09	-1.80822e-10	-1.46856	7.88831e-05	-1.80822e-10	-1.44582
11732598	chr1:11732598:T:C	5.12964e-08	-1.80822e-10	0.44406	0.000574955	-1.80822e-10	0.540505
11733033	chr1:11733033:G:A	1.44873e-07	-1.80822e-10	1.4823	0.00176739	-1.80822e-10	1.66347
11733242	chr1:11733242:A:G	3.18451e-09	-1.29522	-1.04004	3.20206e-05	-1.39009	-0.957313
11733586	chr1:11733586:C:G	1.20485e-09	-1.71407	-1.59313	1.22022e-05	-1.71512	-1.59705
11733777	chr1:11733777:T:C	7.21088e-09	-1.51797	-5.85454e-10	6.74731e-05	-1.60206	-5.85454e-10
11734048	chr1:11734048:G:A	6.66321e-09	-1.80822e-10	-1.59696	6.79007e-05	-1.80822e-10	-1.59574
11734097	chr1:11734097:G:A	7.12886e-09	-1.80822e-10	-1.52941	7.14494e-05	-1.80822e-10	-1.5448
11734619	chr1:11734619:G:A	1.42484e-09	-1.54787	-1.59163	1.43769e-05	-1.55472	-1.59345
11734639	chr1:11734639:C:A	6.78999e-09	-1.80822e-10	-1.57811	6.85933e-05	-1.80822e-10	-1.58559
11734749	chr1:11734749:G:T	1.07318e-08	-1.80822e-10	-1.12035	0.000111361	-1.80822e-10	-1.10101
11734848	chr1:11734848:A:G	1.77352e-08	-1.80822e-10	-0.618012	0.000228937	-1.80822e-10	-0.380339
11735270	chr1:11735270:A:G	9.3722e-09	-1.25581	-5.85454e-10	9.8871e-05	-1.21997	-5.85454e-10
11735311	chr1:11735311:T:C	5.4367e-09	-1.80039	-5.85454e-10	5.56525e-05	-1.79466	-5.85454e-10
11735681	chr1:11735681:C:G	7.49653e-09	-1.80822e-10	-1.47912	7.61469e-05	-1.80822e-10	-1.48112
11736183	chr1:11736183:C:T	5.46668e-09	-1.79489	-5.85454e-10	5.61736e-05	-1.78534	-5.85454e-10
11736451	chr1:11736451:G:T	1.06757e-08	-1.80822e-10	-1.1256	0.000108114	-1.80822e-10	-1.1306
11736870	chr1:11736870:AGTCCGG:A	9.26565e-09	-1.80822e-10	-1.26725	9.45518e-05	-1.80822e-10	-1.26464
11736874	chr1:11736874:CGGGTCT:C	2.84835e-09	-1.02772	-1.4191	2.38708e-05	-1.22806	-1.41307
11736967	chr1:11736967:G:T	1.22972e-09	-1.74517	-1.5416	1.24176e-05	-1.75556	-1.53911
11736973	chr1:11736973:T:C	1.89454e-09	-1.80067	-1.05392	1.79143e-05	-1.79515	-1.13304
11737100	chr1:11737100:T:C	7.19456e-09	-1.80822e-10	-1.52024	7.37636e-05	-1.80822e-10	-1.51292
11737129	chr1:11737129:T:C	1.65234e-09	-1.4652	-1.52617	1.90911e-05	-1.38422	-1.48034
11737177	chr1:11737177:T:C	1.24082e-09	-1.70582	-1.57198	1.22683e-05	-1.74835	-1.55842
11738225	chr1:11738225:T:G	1.43688e-08	-1.80822e-10	-0.828502	0.000132629	-1.80822e-10	-0.926233
11738755	chr1:11738755:C:T	8.19442e-09	-1.80822e-10	-1.39011	8.98879e-05	-1.80822e-10	-1.31522
11739171	chr1:11739171:T:A	3.53394e-09	-0.971977	-1.25917	3.95908e-05	-0.953952	-1.18124
11739477	chr1:11739477:G:A	4.77056e-08	-1.80822e-10	0.371488	0.000497477	-1.80822e-10	0.395762
11739991	chr1:11739991:T:C	4.45438e-09	-0.490086	-1.50959	4.50853e-05	-0.513322	-1.49191
11740062	chr1:11740062:G:C	9.04422e-09	-1.80822e-10	-1.29144	9.74687e-05	-1.80822e-10	-1.23426
11740464	chr1:11740464:C:T	1.69357e-09	-1.42508	-1.54164	1.78917e-05	-1.37679	-1.55266
11740570	chr1:11740570:CTG:C	5.47496e-09	-1.79338	-5.85454e-10	5.54095e-05	-1.79904	-5.85454e-10
11740646	chr1:11740646:C:T	2.53799e-09	-1.41392	-1.14827	2.70083e-05	-1.36833	-1.14932
11740966	chr1:11740966:T:C	1.80133e-09	-1.77681	-1.12822	1.74237e-05	-1.78146	-1.1745
11741030	chr1:11741030:G:A	1.5901e-09	-1.49015	-1.53961	1.66966e-05	-1.45058	-1.548
11741366	chr1:11741366:C:T	6.69599e-09	-1.80822e-10	-1.59205	6.81924e-05	-1.80822e-10	-1.59145
11741943	chr1:11741943:C:G	1.02411e-08	-1.80822e-10	-1.16716	9.68415e-05	-1.80822e-10	-1.24071
11742377	chr1:11742377:G:T	2.20732e-09	-1.10597	-1.59581	2.25304e-05	-1.10874	-1.59018
11742400	chr1:11742400:C:T	8.6907e-09	-1.80822e-10	-1.33131	8.85996e-05	-1.80822e-10	-1.32966
11742674	chr1:11742674:A:G	3.56704e-09	-0.82815	-1.39368	3.65443e-05	-0.896385	-1.31888
11742688	chr1:11742688:A:G	1.25083e-08	-1.80822e-10	-0.967172	0.000147193	-1.80822e-10	-0.822045
11742783	chr1:11742783:A:G	6.70724e-09	-1.80822e-10	-1.59037	6.82005e-05	-1.80822e-10	-1.59134
11742810	chr1:11742810:G:A	1.48901e-09	-1.60902	-1.48642	1.52539e-05	-1.59717	-1.49178
11742913	chr1:11742913:C:T	1.81905e-08	-1.80822e-10	-0.59266	0.000181547	-1.80822e-10	-0.612275
11743023	chr1:11743023:G:A	1.96438e-09	-1.80021	-1.01818	1.89321e-05	-1.80096	-1.07196
11743193	chr1:11743193:C:T	7.28886e-09	-1.80822e-10	-1.50721	7.38485e-05	-1.80822e-10	-1.51177
11743229	chr1:11743229:A:G	1.22827e-09	-1.70221	-1.58574	1.25368e-05	-1.72737	-1.55776
11743428	chr1:11743428:TAG:T	1.9479e-09	-1.80117	-1.02564	1.87954e-05	-1.80101	-1.07917
11743492	chr1:11743492:T:C	6.75428e-09	-1.80822e-10	-1.58338	6.87999e-05	-1.80822e-10	-1.58258
11743560	chr1:11743560:C:T	8.56251e-09	-1.80822e-10	-1.34617	8.74882e-05	-1.80822e-10	-1.34228
11743639	chr1:11743639:C:T	1.32072e-08	-1.80822e-10	-0.912795	0.000156396	-1.80822e-10	-0.761397
11743757	chr1:11743757:G:C	8.1369e-09	-1.80822e-10	-1.39715	8.11003e-05	-1.80822e-10	-1.4181
11744231	chr1:11744231:C:T	1.13293e-09	-1.80072	-1.56804	1.1537e-05	-1.80112	-1.56711
11744232	chr1:11744232:G:A	1.55192e-09	-1.65634	-1.39773	1.7008e-05	-1.6749	-1.3052
11744265	chr1:11744265:A:C	6.68308e-09	-1.80822e-10	-1.59398	6.79513e-05	-1.80822e-10	-1.595
11744533	chr1:11744533:T:G	2.12159e-09	-1.67051	-1.07088	1.88151e-05	-1.70992	-1.16921
11744535	chr1:11744535:C:T	9.75528e-09	-1.80822e-10	-1.21575	0.000104935	-1.80822e-10	-1.16045
11744980	chr1:11744980:G:C	7.24593e-09	-1.51312	-5.85454e-10	6.84019e-05	-1.58839	-5.85454e-10
11745618	chr1:11745618:G:T	7.18219e-09	-1.80822e-10	-1.52196	7.33698e-05	-1.80822e-10	-1.51827
11745714	chr1:11745714:G:A	7.19221e-09	-1.80822e-10	-1.52056	7.21512e-05	-1.80822e-10	-1.53502
11745725	chr1:11745725:T:C	6.81959e-09	-1.80822e-10	-1.57376	6.94596e-05	-1.80822e-10	-1.57304
11746177	chr1:11746177:C:G	6.77724e-09	-1.80822e-10	-1.57999	6.88555e-05	-1.80822e-10	-1.58178
11746481	chr1:11746481:G:A	8.91895e-09	-1.80822e-10	-1.30538	9.16014e-05	-1.80822e-10	-1.29634
11746546	chr1:11746546:C:T	1.10108e-08	-1.80822e-10	-1.09468	0.00011018	-1.80822e-10	-1.11167
11746604	chr1:11746604:GA:G	6.74478e-09	-1.80822e-10	-1.58479	6.87032e-05	-1.80822e-10	-1.58399
11746607	chr1:11746607:T:TGG	6.74338e-09	-1.80822e-10	-1.585	6.86886e-05	-1.80822e-10	-1.5842
11746648	chr1:11746648:G:A	8.85388e-09	-1.80822e-10	-1.31271	9.03906e-05	-1.80822e-10	-1.30965
11746690	chr1:11746690:T:C	6.73146e-09	-1.80822e-10	-1.58677	6.79858e-05	-1.80822e-10	-1.59449
11746711	chr1:11746711:ACTTC:A	8.60846e-09	-1.80822e-10	-1.34082	8.78701e-05	-1.80822e-10	-1.33793
11746937	chr1:11746937:G:A	8.89281e-09	-1.80822e-10	-1.30832	8.62764e-05	-1.80822e-10	-1.35623
11746943	chr1:11746943:C:T	9.75782e-09	-1.80822e-10	-1.21549	0.000104964	-1.80822e-10	-1.16017
11747369	chr1:11747369:C:T	3.10604e-09	-1.2989	-1.06132	3.51185e-05	-1.27354	-0.981519
11747370	chr1:11747370:G:C	1.59857e-09	-1.43428	-1.59018	1.85481e-05	-1.29682	-1.5966
11747402	chr1:11747402:G:A	6.80683e-09	-1.80822e-10	-1.57563	6.95308e-05	-1.80822e-10	-1.57202
11747639	chr1:11747639:C:T	1.62847e-08	-1.80822e-10	-0.703333	0.000171735	-1.80822e-10	-0.667835
11748179	chr1:11748179:A:G	2.50283e-09	-1.38026	-1.19588	2.90545e-05	-1.21187	-1.23274
11748373	chr1:11748373:G:A	9.02968e-09	-1.80822e-10	-1.29304	9.21154e-05	-1.80822e-10	-1.29074
11748626	chr1:11748626:C:G	9.09309e-09	-1.80822e-10	-1.28605	9.28883e-05	-1.80822e-10	-1.28239
11749104	chr1:11749104:C:T	1.13989e-09	-1.79939	-1.56324	1.15771e-05	-1.80106	-1.5637
11749345	chr1:11749345:T:G	1.47509e-09	-1.78513	-1.31972	1.41286e-05	-1.79261	-1.37297
11749469	chr1:11749469:G:A	5.59672e-09	-1.77138	-5.85454e-10	6.46249e-05	-1.64519	-5.85454e-10
11749667	chr1:11749667:G:A	8.8723e-09	-1.80822e-10	-1.31063	9.05908e-05	-1.80822e-10	-1.30743
11749678	chr1:11749678:A:T	1.22761e-09	-1.69817	-1.59033	1.23744e-05	-1.7097	-1.58846
11749743	chr1:11749743:G:A	8.56734e-09	-1.80822e-10	-1.3456	8.88251e-05	-1.80822e-10	-1.32712
11750213	chr1:11750213:G:GCCCTGCC	6.79136e-09	-1.80822e-10	-1.57791	6.90753e-05	-1.80822e-10	-1.57859
11750297	chr1:11750297:G:A	1.36015e-08	-1.80822e-10	-0.883378	0.000134952	-1.80822e-10	-0.908867
11750448	chr1:11750448:C:T	4.37728e-08	-0.0618462	0.347297	0.000349627	-0.259538	0.302618
11750617	chr1:11750617:G:A	1.32209e-09	-1.62274	-1.59161	1.36205e-05	-1.60905	-1.59316
11750634	chr1:11750634:C:T	1.34126e-09	-1.60368	-1.59626	1.38516e-05	-1.58863	-1.59676
11750708	chr1:11750708:T:A	6.74315e-09	-1.80822e-10	-1.58503	6.96609e-05	-1.80822e-10	-1.57015
11750715	chr1:11750715:A:G	6.66282e-09	-1.80822e-10	-1.59702	6.78174e-05	-1.80822e-10	-1.59697
11750787	chr1:11750787:A:G	1.32e-09	-1.68221	-1.53372	1.33952e-05	-1.67597	-1.54292
11751177	chr1:11751177:A:G	1.37438e-09	-1.58227	-1.59329	1.37462e-05	-1.60068	-1.59234
11751226	chr1:11751226:A:G	1.28567e-09	-1.64682	-1.59546	1.31175e-05	-1.64481	-1.59503
11751425	chr1:11751425:C:G	6.86005e-09	-1.80822e-10	-1.56785	7.00456e-05	-1.80822e-10	-1.56464
11751727	chr1:11751727:G:A	2.82404e-08	-0.263635	0.110828	0.000246657	-0.399039	0.0932515
11751978	chr1:11751978:C:T	1.37187e-09	-1.58246	-1.59493	1.41027e-05	-1.57154	-1.59588
11752254	chr1:11752254:A:G	6.66536e-09	-1.80822e-10	-1.59664	6.78829e-05	-1.80822e-10	-1.596
11752274	chr1:11752274:G:A	6.74041e-09	-1.80822e-10	-1.58544	6.86793e-05	-1.80822e-10	-1.58434
11752597	chr1:11752597:C:T	1.12124e-08	-1.80822e-10	-1.07654	0.000108428	-1.80822e-10	-1.1277
11752638	chr1:11752638:G:A	6.06105e-09	-1.69168	-5.85454e-10	5.63602e-05	-1.78202	-5.85454e-10
11752782	chr1:11752782:A:G	5.3442e-08	-1.80822e-10	0.485035	0.000560904	-1.80822e-10	0.515763
11752784	chr1:11752784:C:T	9.74488e-09	-1.80822e-10	-1.21682	0.000101627	-1.80822e-10	-1.19248
11753075	chr1:11753075:A:G	6.69979e-09	-1.80822e-10	-1.59149	6.82239e-05	-1.80822e-10	-1.59099
11753115	chr1:11753115:G:C	1.21497e-08	-0.996253	-5.85454e-10	0.000226111	-0.392759	-5.85454e-10
11753183	chr1:11753183:A:G	6.67926e-09	-1.80822e-10	-1.59455	6.84216e-05	-1.80822e-10	-1.5881
11753261	chr1:11753261:G:A	1.35518e-09	-1.61158	-1.57804	1.40878e-05	-1.60243	-1.56605
11753332	chr1:11753332:A:G	2.81217e-09	-0.880725	-1.57888	3.00359e-05	-0.843863	-1.56753
11753415	chr1:11753415:A:G	7.1215e-09	-1.80822e-10	-1.53044	7.27508e-05	-1.80822e-10	-1.52675
11753458	chr1:11753458:GT:G	8.62893e-09	-1.80822e-10	-1.33844	8.68117e-05	-1.80822e-10	-1.35005
11753817	chr1:11753817:C:G	1.2882e-09	-1.64473	-1.59559	1.31521e-05	-1.64037	-1.59684
11753845	chr1:11753845:C:T	6.71299e-09	-1.80822e-10	-1.58952	6.83718e-05	-1.80822e-10	-1.58883
11754159	chr1:11754159:G:A	1.40855e-09	-1.56735	-1.58365	1.44814e-05	-1.5536	-1.58733
11754206	chr1:11754206:C:G	1.38328e-08	-1.80822e-10	-0.866516	0.00012808	-1.80822e-10	-0.961131
11754574	chr1:11754574:A:G	1.46784e-09	-1.51775	-1.59202	1.51347e-05	-1.50374	-1.59305
11754775	chr1:11754775:TAATA:T	6.70135e-09	-1.80822e-10	-1.59125	6.81262e-05	-1.80822e-10	-1.59242
11755482	chr1:11755482:A:G	8.61567e-09	-1.80822e-10	-1.33998	8.90845e-05	-1.80822e-10	-1.3242
11755658	chr1:11755658:G:A	1.26706e-08	-1.80822e-10	-0.954275	0.000138951	-1.80822e-10	-0.879668
11755802	chr1:11755802:A:G	7.1185e-09	-1.80822e-10	-1.53086	7.46974e-05	-1.80822e-10	-1.50034
11755861	chr1:11755861:T:C	6.77173e-09	-1.80822e-10	-1.5808	6.87826e-05	-1.80822e-10	-1.58284
11756432	chr1:11756432:G:A	1.22397e-09	-1.71681	-1.57465	1.2803e-05	-1.69107	-1.57304
11756685	chr1:11756685:G:A	5.98987e-09	-1.70349	-5.85454e-10	6.38986e-05	-1.65649	-5.85454e-10
11757047	chr1:11757047:C:G	1.81532e-08	-1.80822e-10	-0.594712	0.000212062	-1.80822e-10	-0.456906
11757375	chr1:11757375:A:G	9.3234e-09	-1.80822e-10	-1.26103	9.33746e-05	-1.80822e-10	-1.27717
11757651	chr1:11757651:T:A	6.66635e-09	-1.80822e-10	-1.59649	6.78121e-05	-1.80822e-10	-1.59705
11758442	chr1:11758442:TAAACTC:T	8.06211e-09	-1.80822e-10	-1.40639	8.48353e-05	-1.80822e-10	-1.37308
11758849	chr1:11758849:A:C	6.79191e-09	-1.80822e-10	-1.57783	6.87691e-05	-1.80822e-10	-1.58303
11758993	chr1:11758993:G:A	6.71766e-09	-1.80822e-10	-1.58882	6.84291e-05	-1.80822e-10	-1.58799
11759094	chr1:11759094:C:T	7.29554e-09	-1.80822e-10	-1.5063	7.29143e-05	-1.80822e-10	-1.5245
11759095	chr1:11759095:G:A	1.8722e-08	-1.80822e-10	-0.563861	0.000207994	-1.80822e-10	-0.476279
11759222	chr1:11759222:A:G	7.09852e-09	-1.80822e-10	-1.53367	7.20884e-05	-1.80822e-10	-1.53589
11759535	chr1:11759535:G:A	2.25869e-09	-1.74795	-0.930826	2.18259e-05	-1.74564	-0.985049
11759539	chr1:11759539:C:T	1.78818e-09	-1.5685	-1.34386	1.8696e-05	-1.54802	-1.33746
11759583	chr1:11759583:G:C	1.75783e-09	-1.42433	-1.50515	1.81421e-05	-1.40966	-1.50589
11759652	chr1:11759652:C:A	8.00789e-09	-1.80822e-10	-1.41313	8.23335e-05	-1.80822e-10	-1.40301
11759811	chr1:11759811:G:A	2.03777e-08	-1.80822e-10	-0.479119	0.000227598	-1.80822e-10	-0.386204
11760152	chr1:11760152:G:T	7.90776e-09	-1.80822e-10	-1.42572	8.03622e-05	-1.80822e-10	-1.42724
11760234	chr1:11760234:T:C	1.25705e-08	-1.80822e-10	-0.962207	0.000128024	-1.80822e-10	-0.96157
11760469	chr1:11760469:C:T	7.62049e-09	-1.80822e-10	-1.46272	7.76557e-05	-1.80822e-10	-1.4615
11760615	chr1:11760615:G:A	7.07773e-09	-1.53661	-5.85454e-10	6.33161e-05	-1.66565	-5.85454e-10
11760765	chr1:11760765:G:A	6.60264e-09	-1.60609	-5.85454e-10	6.14454e-05	-1.69564	-5.85454e-10
11761284	chr1:11761284:G:C	2.85752e-08	0.0595466	-0.200569	0.000221158	-0.166656	-0.248253
11761675	chr1:11761675:T:G	7.93494e-09	-1.80822e-10	-1.42228	8.11421e-05	-1.80822e-10	-1.41759
11761699	chr1:11761699:C:T	6.75357e-09	-1.80822e-10	-1.58349	6.95299e-05	-1.80822e-10	-1.57203
11761940	chr1:11761940:G:C	9.78573e-09	-1.80822e-10	-1.21264	0.000105133	-1.80822e-10	-1.15856
11762305	chr1:11762305:C:T	6.90222e-09	-1.80822e-10	-1.56172	7.03368e-05	-1.80822e-10	-1.56049
11762538	chr1:11762538:G:T	4.77397e-09	-0.57756	-1.35282	5.47832e-05	-0.465189	-1.34521
11762677	chr1:11762677:A:G	2.46737e-09	-1.39947	-1.19094	2.25258e-05	-1.57285	-1.12627
11762949	chr1:11762949:T:C	8.67776e-09	-1.80822e-10	-1.3328	9.28622e-05	-1.80822e-10	-1.28267
11763123	chr1:11763123:C:T	1.13721e-08	-1.80822e-10	-1.0624	0.000119488	-1.80822e-10	-1.03058
11763216	chr1:11763216:A:G	1.12923e-09	-1.7999	-1.57212	1.19923e-05	-1.7849	-1.54462
11763270	chr1:11763270:T:C	4.01187e-09	-1.12885	-0.975454	5.07932e-05	-0.864982	-1.02104
11763461	chr1:11763461:G:T	6.87674e-09	-1.80822e-10	-1.56542	7.16401e-05	-1.80822e-10	-1.54213
11763466	chr1:11763466:G:A	1.33363e-08	-0.90307	-5.85454e-10	0.000133319	-0.921046	-5.85454e-10
11764289	chr1:11764289:G:A	1.12244e-09	-1.78157	-1.59648	1.12154e-05	-1.7996	-1.5969
11764499	chr1:11764499:A:G	1.44061e-09	-1.57157	-1.55693	1.36895e-05	-1.64051	-1.55665
11764518	chr1:11764518:T:C	1.99828e-09	-1.80113	-1.00014	2.35898e-05	-1.69106	-0.961911
11764519	chr1:11764519:C:A	1.13262e-08	-1.80822e-10	-1.06644	0.0001076	-1.80822e-10	-1.13537
11764521	chr1:11764521:C:T	1.5726e-09	-1.48058	-1.56025	1.47591e-05	-1.55966	-1.56227
11764564	chr1:11764564:T:C	2.69251e-09	-1.24364	-1.25945	2.34697e-05	-1.35714	-1.30094
11764619	chr1:11764619:G:C	6.79659e-09	-1.80822e-10	-1.57714	6.91439e-05	-1.80822e-10	-1.5776
11764957	chr1:11764957:A:G	1.64905e-09	-1.54016	-1.4532	1.5991e-05	-1.55694	-1.48482
11765002	chr1:11765002:C:T	1.94177e-09	-1.40811	-1.42185	1.75643e-05	-1.48239	-1.46552
11765487	chr1:11765487:T:C	1.42242e-09	-1.79933	-1.34188	2.6218e-05	-1.39316	-1.15418
11765583	chr1:11765583:C:CA	1.15184e-09	-1.79825	-1.55394	1.18951e-05	-1.75357	-1.58409
11765794	chr1:11765794:G:C	1.19358e-09	-1.79593	-1.52067	1.24574e-05	-1.74646	-1.54501
11766028	chr1:11766028:G:A	1.14112e-09	-1.79917	-1.56238	2.12343e-05	-1.29251	-1.46566
11766364	chr1:11766364:A:G	7.53291e-09	-1.80822e-10	-1.47428	7.31042e-05	-1.80822e-10	-1.5219
11766573	chr1:11766573:C:T	1.11545e-09	-1.79416	-1.59014	1.13625e-05	-1.79552	-1.58795
11766933	chr1:11766933:G:A	6.77995e-09	-1.80822e-10	-1.57959	6.85957e-05	-1.80822e-10	-1.58556
11767014	chr1:11767014:C:T	7.61703e-09	-1.80822e-10	-1.46317	7.37894e-05	-1.80822e-10	-1.51257
11767123	chr1:11767123:A:G	6.67064e-09	-1.80822e-10	-1.59584	6.79352e-05	-1.80822e-10	-1.59523
11767247	chr1:11767247:A:G	6.68369e-09	-1.80822e-10	-1.59389	6.7852e-05	-1.80822e-10	-1.59646
11767298	chr1:11767298:A:G	1.11599e-09	-1.79635	-1.58746	1.13414e-05	-1.79516	-1.59017
11767739	chr1:11767739:T:C	1.76619e-09	-1.3417	-1.58303	1.44566e-05	-1.56491	-1.57773
11767775	chr1:11767775:G:A	6.71167e-09	-1.80822e-10	-1.58971	6.78138e-05	-1.80822e-10	-1.59702
11768181	chr1:11768181:G:A	1.12993e-09	-1.78932	-1.58208	1.1406e-05	-1.80061	-1.57903
11768262	chr1:11768262:G:A	1.2172e-09	-1.78679	-1.51022	1.22822e-05	-1.80105	-1.50458
11768307	chr1:11768307:G:A	1.30897e-09	-1.79286	-1.43146	2.01004e-05	-1.54715	-1.2659
11768490	chr1:11768490:G:A	6.66274e-09	-1.80822e-10	-1.59703	6.78256e-05	-1.80822e-10	-1.59685
11768710	chr1:11768710:G:A	6.72387e-09	-1.80822e-10	-1.5879	6.91585e-05	-1.80822e-10	-1.57739
11768721	chr1:11768721:G:T	6.7137e-09	-1.80822e-10	-1.58941	6.89901e-05	-1.80822e-10	-1.57982
11768722	chr1:11768722:C:T	6.7137e-09	-1.80822e-10	-1.58941	6.89901e-05	-1.80822e-10	-1.57982
11768890	chr1:11768890:C:G	6.9928e-09	-1.80822e-10	-1.54868	7.43467e-05	-1.80822e-10	-1.50505
11768939	chr1:11768939:C:T	6.72822e-09	-1.80822e-10	-1.58725	6.91221e-05	-1.80822e-10	-1.57791
11769475	chr1:11769475:G:A	6.66619e-09	-1.80822e-10	-1.59651	6.79267e-05	-1.80822e-10	-1.59536
11769553	chr1:11769553:T:G	6.79307e-09	-1.80822e-10	-1.57766	6.85791e-05	-1.80822e-10	-1.5858
11769740	chr1:11769740:C:T	5.19545e-09	-1.61379	-0.23199	4.94911e-05	-1.71685	-0.195142
11769980	chr1:11769980:A:G	1.76769e-08	-1.80822e-10	-0.621302	0.000234918	-1.80822e-10	-0.354551
11770112	chr1:11770112:T:C	5.13571e-09	-1.37222	-0.485117	0.000111586	-0.717558	-0.38143
11770123	chr1:11770123:A:T	4.66345e-09	-0.860495	-1.09331	5.70613e-05	-0.714131	-1.05553
11770419	chr1:11770419:G:A	8.3947e-09	-1.80822e-10	-1.36596	8.57243e-05	-1.80822e-10	-1.36265
11770741	chr1:11770741:C:T	6.67336e-09	-1.80822e-10	-1.59544	6.78126e-05	-1.80822e-10	-1.59704
11770866	chr1:11770866:G:A	1.97618e-09	-1.61261	-1.19979	1.8356e-05	-1.78615	-1.11768
11771081	chr1:11771081:T:A	1.17401e-08	-1.03055	-5.85454e-10	5.92365e-05	-1.73225	-5.85454e-10
11771246	chr1:11771246:G:T	1.43553e-09	-1.5922	-1.53982	2.4667e-05	-1.09441	-1.51392
11771359	chr1:11771359:C:T	1.19192e-08	-1.80822e-10	-1.01541	0.00013157	-1.80822e-10	-0.93425
11771387	chr1:11771387:C:T	6.79808e-09	-1.80822e-10	-1.57692	7.07674e-05	-1.80822e-10	-1.55439
11771455	chr1:11771455:C:T	6.70084e-09	-1.80822e-10	-1.59133	6.78552e-05	-1.80822e-10	-1.59641
11771486	chr1:11771486:C:T	1.39519e-09	-1.6032	-1.55733	2.36509e-05	-1.11532	-1.53506
11771538	chr1:11771538:G:A	1.1717e-09	-1.7498	-1.58531	1.13271e-05	-1.79172	-1.59488
11771558	chr1:11771558:C:T	3.7258e-09	-1.7985	-0.379783	3.67679e-05	-1.77648	-0.432684
11771699	chr1:11771699:A:G	3.89164e-09	-1.78561	-0.349118	4.03441e-05	-1.71357	-0.402772
11771818	chr1:11771818:A:G	1.38001e-09	-1.63029	-1.54118	2.29251e-05	-1.16624	-1.51532
11772043	chr1:11772043:T:A	1.32227e-09	-1.76275	-1.45145	1.33465e-05	-1.73127	-1.49127
11772212	chr1:11772212:C:A	1.39922e-07	-1.80822e-10	1.44753	0.00145071	-1.80822e-10	1.46602
11772254	chr1:11772254:G:C	1.31167e-09	-1.74998	-1.47228	1.33251e-05	-1.71456	-1.50957
11772311	chr1:11772311:G:C	5.51295e-09	-1.78646	-5.85454e-10	7.0921e-05	-1.55222	-5.85454e-10
11772566	chr1:11772566:C:G	1.24646e-09	-1.75763	-1.51562	1.19393e-05	-1.79567	-1.53828
11772602	chr1:11772602:A:G	7.48626e-09	-1.55408	0.073592	6.99602e-05	-1.67504	0.109175
11772730	chr1:11772730:C:T	9.28886e-09	-1.80822e-10	-1.26475	9.72699e-05	-1.80822e-10	-1.2363
11773038	chr1:11773038:C:T	1.23276e-09	-1.75731	-1.52699	1.26436e-05	-1.72369	-1.55295
11773081	chr1:11773081:A:G	8.08704e-09	-1.80822e-10	-1.4033	7.83263e-05	-1.80822e-10	-1.4529
11773090	chr1:11773090:A:G	3.01323e-09	-1.78978	-0.600771	3.13063e-05	-1.72353	-0.646438
11773102	chr1:11773102:T:C	3.85057e-09	-1.77257	-0.372773	4.09794e-05	-1.68612	-0.414596
11773289	chr1:11773289:C:T	1.79261e-07	-1.80822e-10	1.69528	0.00187416	-1.80822e-10	1.72213
11773309	chr1:11773309:A:G	1.22773e-09	-1.76754	-1.52086	1.25312e-05	-1.73752	-1.54805
11773344	chr1:11773344:T:C	1.13279e-08	-1.80822e-10	-1.06629	0.000118681	-1.80822e-10	-1.03734
11773434	chr1:11773434:G:A	3.16092e-09	-1.75889	-0.583807	3.01298e-05	-1.72493	-0.683337
11773468	chr1:11773468:G:A	3.15112e-09	-1.78687	-0.55893	2.95486e-05	-1.7656	-0.662149
11773505	chr1:11773505:T:C	3.16971e-09	-1.80074	-0.539179	3.51382e-05	-1.73877	-0.515729
11773651	chr1:11773651:T:A	1.81949e-07	-1.80822e-10	1.71016	0.00190495	-1.80822e-10	1.73842
11773695	chr1:11773695:G:A	5.54401e-09	-1.78084	-5.85454e-10	7.25711e-05	-1.52922	-5.85454e-10
11773795	chr1:11773795:C:T	1.14034e-08	-1.80822e-10	-1.05965	0.000125532	-1.80822e-10	-0.98123
11773853	chr1:11773853:A:G	1.98975e-09	-1.77496	-1.03059	1.93869e-05	-1.74729	-1.1019
11774050	chr1:11774050:A:C	3.146e-09	-1.76345	-0.583979	3.37873e-05	-1.66711	-0.626587
11774211	chr1:11774211:A:T	5.95454e-09	-1.70941	-5.85454e-10	5.53693e-05	-1.79976	-5.85454e-10
11774397	chr1:11774397:G:A	1.24078e-09	-1.76894	-1.50889	1.26135e-05	-1.74087	-1.53816
11774652	chr1:11774652:G:A	1.4901e-09	-1.58929	-1.50542	2.55049e-05	-1.10719	-1.46773
11775012	chr1:11775012:C:T	8.68004e-09	-1.80822e-10	-1.33254	9.1161e-05	-1.80822e-10	-1.30116
11775013	chr1:11775013:G:A	1.53101e-09	-1.5852	-1.48243	2.64132e-05	-1.09877	-1.44115
11775032	chr1:11775032:T:C	2.73377e-09	-1.78685	-0.701035	2.88184e-05	-1.71447	-0.738308
11775398	chr1:11775398:T:G	5.11302e-09	-1.58057	-0.2812	9.45452e-05	-1.08696	-0.177752
11775878	chr1:11775878:T:C	2.71784e-09	-1.78427	-0.709454	2.88414e-05	-1.70654	-0.745437
11775980	chr1:11775980:C:T	5.39134e-09	-1.57059	-0.238175	0.000100647	-1.06865	-0.133518
11776273	chr1:11776273:AAAAAAC:A	2.65006e-09	-1.23053	-1.28845	2.12942e-05	-1.47289	-1.28246
11776384	chr1:11776384:T:C	1.15875e-08	-1.80822e-10	-1.04364	0.000102806	-1.80822e-10	-1.18095
11776385	chr1:11776385:G:A	1.15977e-09	-1.77653	-1.56881	1.19064e-05	-1.75324	-1.58347
11776393	chr1:11776393:A:G	5.35578e-09	-1.60887	-0.206517	5.11419e-05	-1.71355	-0.165636
11776496	chr1:11776496:G:T	7.34911e-09	-1.80822e-10	-1.49898	7.44849e-05	-1.80822e-10	-1.50319
11776571	chr1:11776571:T:C	2.70751e-09	-1.77832	-0.719212	2.89112e-05	-1.69317	-0.756383
11776625	chr1:11776625:C:T	1.16038e-09	-1.78149	-1.56333	1.18665e-05	-1.76027	-1.5798
11776811	chr1:11776811:A:G	3.00515e-09	-1.77155	-0.621685	3.22424e-05	-1.67931	-0.661189
11776991	chr1:11776991:C:G	2.66014e-09	-1.77393	-0.741253	2.85316e-05	-1.68423	-0.778543
11776994	chr1:11776994:C:T	2.63764e-09	-1.77418	-0.749495	2.82883e-05	-1.68462	-0.786718
11777242	chr1:11777242:A:C	1.0846e-08	-1.80822e-10	-1.10977	9.71179e-05	-1.80822e-10	-1.23786
11777416	chr1:11777416:C:T	1.74263e-09	-1.61033	-1.32784	3.03695e-05	-1.14344	-1.2569
11777484	chr1:11777484:C:G	2.77021e-08	-1.80822e-10	-0.172051	0.000286539	-1.80822e-10	-0.155911
11777625	chr1:11777625:A:G	4.99551e-09	-1.57729	-0.307728	9.28698e-05	-1.07906	-0.203525
11777648	chr1:11777648:A:G	1.19413e-09	-1.78092	-1.53522	1.21385e-05	-1.75937	-1.55804
11777700	chr1:11777700:A:T	4.38414e-09	-1.57737	-0.438196	8.07781e-05	-1.08155	-0.340531
11777701	chr1:11777701:T:G	1.17085e-09	-1.7704	-1.56543	1.13202e-05	-1.8005	-1.5867
11777812	chr1:11777812:C:T	3.15633e-08	-1.80822e-10	-0.0415665	0.000301669	-1.80822e-10	-0.104457
11777954	chr1:11777954:T:C	2.88419e-09	-1.77935	-0.654965	3.0744e-05	-1.69516	-0.692932
11778042	chr1:11778042:A:G	2.85147e-09	-1.78851	-0.657221	3.00541e-05	-1.71566	-0.695127
11778459	chr1:11778459:C:T	2.79425e-09	-1.62304	-0.842957	5.0246e-05	-1.16044	-0.736411
11778639	chr1:11778639:A:G	3.84718e-09	-1.57788	-0.568339	7.12416e-05	-1.08287	-0.464841
11778705	chr1:11778705:G:A	2.30251e-09	-1.22326	-1.43631	1.86452e-05	-1.46897	-1.41923
11778791	chr1:11778791:G:T	1.22478e-09	-1.77482	-1.51598	1.19339e-05	-1.78927	-1.54514
11778952	chr1:11778952:C:T	4.04136e-09	-1.56651	-0.530468	7.56537e-05	-1.06205	-0.425572
11778977	chr1:11778977:G:A	1.69138e-09	-1.52741	-1.4406	3.11875e-05	-0.995668	-1.3781
11779130	chr1:11779130:C:T	2.42186e-08	-1.80822e-10	-0.306439	0.000230974	-1.80822e-10	-0.371482
11779134	chr1:11779134:C:T	8.49269e-09	-1.80822e-10	-1.35435	8.14906e-05	-1.80822e-10	-1.4133
11779151	chr1:11779151:C:T	1.1704e-09	-1.76378	-1.57243	1.12903e-05	-1.79941	-1.59044
11779169	chr1:11779169:A:G	2.51734e-09	-1.1516	-1.41875	2.01199e-05	-1.41186	-1.40022
11779378	chr1:11779378:T:C	4.21827e-09	-0.730181	-1.32395	3.43394e-05	-0.931723	-1.34577
11779735	chr1:11779735:T:C	3.63978e-09	-1.59847	-0.603168	6.64239e-05	-1.11652	-0.501207
11779793	chr1:11779793:CT:C	4.77908e-09	-1.61526	-0.314057	4.55212e-05	-1.72087	-0.274742
11779866	chr1:11779866:C:T	1.7383e-09	-1.692	-1.24865	1.89992e-05	-1.62332	-1.24607
11779914	chr1:11779914:C:T	1.1732e-09	-1.76762	-1.56621	1.13229e-05	-1.8002	-1.58676
11779915	chr1:11779915:G:A	1.34365e-09	-1.61517	-1.583	1.22471e-05	-1.71916	-1.58934
11779941	chr1:11779941:T:C	2.14546e-09	-1.30111	-1.4291	3.77375e-05	-0.757316	-1.42582
11780126	chr1:11780126:G:A	8.3812e-09	-1.80822e-10	-1.36757	8.28566e-05	-1.80822e-10	-1.39668
11780323	chr1:11780323:A:G	1.24006e-09	-1.7825	-1.4959	1.24886e-05	-1.76168	-1.52729
11780805	chr1:11780805:G:A	2.55746e-09	-1.782	-0.772544	2.7388e-05	-1.69953	-0.804156
11780816	chr1:11780816:G:T	6.86969e-09	-1.80822e-10	-1.56644	6.82045e-05	-1.80822e-10	-1.59128
11780886	chr1:11780886:T:C	1.2533e-09	-1.76094	-1.50685	1.27231e-05	-1.73441	-1.53596
11781067	chr1:11781067:G:A	5.49698e-09	-1.78936	-5.85454e-10	5.66679e-05	-1.77658	-5.85454e-10
11781294	chr1:11781294:G:A	1.59275e-09	-1.74015	-1.28795	1.6028e-05	-1.70711	-1.33234
11781309	chr1:11781309:C:T	1.27799e-09	-1.74083	-1.50744	1.30532e-05	-1.70837	-1.53638
11781453	chr1:11781453:T:C	7.85242e-09	-1.80822e-10	-1.43274	8.68317e-05	-1.80822e-10	-1.34982
11781466	chr1:11781466:C:T	7.88912e-09	-1.80822e-10	-1.42808	7.95074e-05	-1.80822e-10	-1.43794
11781632	chr1:11781632:C:T	4.50592e-09	-1.54503	-0.443135	4.20487e-05	-1.67115	-0.403811
11781738	chr1:11781738:G:A	7.88361e-09	-1.80822e-10	-1.42877	8.21969e-05	-1.80822e-10	-1.40467
11781824	chr1:11781824:G:A	3.5791e-09	-1.42765	-0.790803	7.27586e-05	-0.828358	-0.698282
11781852	chr1:11781852:G:A	5.67812e-09	-1.54373	-0.213207	5.33912e-05	-1.67022	-0.165918
11781888	chr1:11781888:T:C	1.40116e-09	-1.64209	-1.51417	1.38243e-05	-1.66046	-1.5269
11781938	chr1:11781938:T:G	2.28469e-08	-1.80822e-10	-0.364748	0.000202717	-1.80822e-10	-0.501974
11782087	chr1:11782087:C:G	1.30854e-09	-1.72915	-1.49549	1.34088e-05	-1.69184	-1.52603
11782434	chr1:11782434:G:A	5.34875e-09	-1.59322	-0.22348	5.10363e-05	-1.70488	-0.176372
11782667	chr1:11782667:T:C	7.86704e-09	-1.80822e-10	-1.43088	8.70342e-05	-1.80822e-10	-1.34749
11783080	chr1:11783080:A:G	6.73362e-09	-1.80822e-10	-1.58645	7.01694e-05	-1.80822e-10	-1.56287
11783110	chr1:11783110:A:G	1.30706e-09	-1.72532	-1.50046	1.34055e-05	-1.68774	-1.53039
11783167	chr1:11783167:C:T	5.51964e-09	-1.78525	-5.85454e-10	5.97906e-05	-1.72294	-5.85454e-10
11783206	chr1:11783206:C:T	7.01343e-09	-1.80822e-10	-1.54573	7.04147e-05	-1.80822e-10	-1.55939
11783575	chr1:11783575:C:G	1.8986e-09	-1.78979	-1.06265	1.86438e-05	-1.78903	-1.09924
11783617	chr1:11783617:G:C	6.727e-09	-1.80822e-10	-1.58743	6.9628e-05	-1.80822e-10	-1.57062
11783626	chr1:11783626:G:A	3.59714e-09	-1.43702	-0.7764	7.27025e-05	-0.845144	-0.682268
11783783	chr1:11783783:G:A	4.41486e-09	-1.67528	-0.333303	4.73417e-05	-1.7588	-0.197594
11783862	chr1:11783862:A:G	1.97036e-08	-1.80822e-10	-0.51276	0.00022855	-1.80822e-10	-0.382034
11784367	chr1:11784367:G:A	6.85539e-09	-1.80822e-10	-1.56853	6.84339e-05	-1.80822e-10	-1.58792
11784397	chr1:11784397:A:C	1.17527e-09	-1.80059	-1.53148	1.17838e-05	-1.79433	-1.55274
11784463	chr1:11784463:C:T	1.92113e-07	1.76452	-5.85454e-10	0.000550649	0.49731	-5.85454e-10
11784770	chr1:11784770:A:G	1.14075e-08	-1.80822e-10	-1.05929	0.000101382	-1.80822e-10	-1.19489
11785056	chr1:11785056:G:A	1.18135e-08	-1.80822e-10	-1.02431	0.000104478	-1.80822e-10	-1.16481
11785165	chr1:11785165:T:C	2.04025e-09	-1.44909	-1.3314	4.00441e-05	-0.866988	-1.25682
11785318	chr1:11785318:C:T	6.85359e-09	-1.80822e-10	-1.56879	6.81094e-05	-1.80822e-10	-1.59267
11785459	chr1:11785459:C:T	2.25813e-08	-1.80822e-10	-0.37644	0.000200777	-1.80822e-10	-0.51159
11785467	chr1:11785467:G:A	1.90709e-09	-1.40497	-1.44301	3.78213e-05	-0.798987	-1.38193
11785513	chr1:11785513:C:T	6.99598e-09	-1.45896	-0.0892619	6.5111e-05	-1.5971	-0.0405969
11786195	chr1:11786195:G:A	1.86262e-09	-1.76507	-1.1065	1.76444e-05	-1.80084	-1.14253
11786213	chr1:11786213:T:C	5.50449e-09	-1.788	-5.85454e-10	7.6234e-05	-1.47998	-5.85454e-10
11786390	chr1:11786390:G:A	1.12469e-08	-1.80822e-10	-1.07347	0.000100262	-1.80822e-10	-1.206
11786685	chr1:11786685:C:T	1.82385e-09	-1.47752	-1.41509	3.4755e-05	-0.916851	-1.34861
11786706	chr1:11786706:A:G	2.16465e-08	-1.80822e-10	-0.418716	0.000209909	-1.80822e-10	-0.467112
11786753	chr1:11786753:G:GT	4.02337e-07	-1.80822e-10	2.50373	0.00421632	-1.80822e-10	2.53293
11787037	chr1:11787037:A:G	1.52982e-07	-1.80822e-10	1.53676	0.00128902	-1.80822e-10	1.34785
11787277	chr1:11787277:G:GGAA	1.46565e-09	-1.65551	-1.45575	1.52992e-05	-1.59378	-1.4922
11787379	chr1:11787379:T:C	1.22846e-09	-1.73412	-1.55368	1.14339e-05	-1.79122	-1.58598
11787392	chr1:11787392:G:A	1.73543e-09	-1.76811	-1.1742	1.99482e-05	-1.53768	-1.28297
11787715	chr1:11787715:G:T	2.85165e-09	-1.42226	-1.0234	5.49159e-05	-0.824692	-0.983291
11787804	chr1:11787804:G:A	1.4563e-09	-1.53832	-1.57934	2.48247e-05	-1.00814	-1.59381
11787845	chr1:11787845:C:A	1.44695e-09	-1.54706	-1.57705	2.44345e-05	-1.02501	-1.59278
11787875	chr1:11787875:T:C	1.53676e-08	-1.80822e-10	-0.761302	0.000166249	-1.80822e-10	-0.700301
11788011	chr1:11788011:G:C	1.80729e-09	-1.48637	-1.41537	3.43231e-05	-0.929193	-1.34878
11788082	chr1:11788082:G:A	1.74321e-09	-1.60842	-1.32941	1.63001e-05	-1.74598	-1.27663
11788822	chr1:11788822:A:G	1.31193e-08	-1.80822e-10	-0.919479	0.000114036	-1.80822e-10	-1.07727
11788866	chr1:11788866:C:T	6.91406e-09	-1.80822e-10	-1.56	6.95407e-05	-1.80822e-10	-1.57188
11788915	chr1:11788915:G:A	2.1738e-09	-1.43524	-1.28185	4.38121e-05	-0.844807	-1.18907
11789390	chr1:11789390:A:G	1.1934e-08	-1.80822e-10	-1.01417	0.00010573	-1.80822e-10	-1.1529
11790693	chr1:11790693:G:A	5.45843e-09	-1.7964	-5.85454e-10	6.04724e-05	-1.7116	-5.85454e-10
11790870	chr1:11790870:C:T	1.57853e-09	-1.75367	-1.2834	1.75233e-05	-1.57161	-1.37865
11791061	chr1:11791061:A:G	5.69832e-09	-0.427384	-1.32601	4.49534e-05	-0.659796	-1.34837
11791128	chr1:11791128:C:T	7.11865e-09	-1.53084	-5.85454e-10	5.72247e-05	-1.7668	-5.85454e-10
11791162	chr1:11791162:C:T	7.7165e-09	-1.80822e-10	-1.4502	7.46231e-05	-1.80822e-10	-1.50134
11791797	chr1:11791797:T:G	9.71424e-09	-1.80822e-10	-1.21997	0.000109632	-1.80822e-10	-1.11665
11791870	chr1:11791870:C:T	5.58302e-09	-1.77383	-5.85454e-10	5.71923e-05	-1.76737	-5.85454e-10
11792053	chr1:11792053:C:T	2.84052e-09	-1.44416	-1.00542	5.58519e-05	-0.861324	-0.929759
11792184	chr1:11792184:C:G	6.74254e-09	-1.80822e-10	-1.58512	6.78182e-05	-1.80822e-10	-1.59696
11792243	chr1:11792243:C:T	2.91918e-09	-0.985462	-1.4368	4.14607e-05	-0.687888	-1.40115
11792246	chr1:11792246:G:A	6.66755e-09	-1.80822e-10	-1.59631	6.78201e-05	-1.80822e-10	-1.59693
11792459	chr1:11792459:C:T	5.97188e-09	-1.05029	-0.656208	4.11063e-05	-1.3415	-0.756125
11792841	chr1:11792841:G:C	6.1569e-09	-1.67599	-5.85454e-10	8.22912e-05	-1.40352	-5.85454e-10
11792912	chr1:11792912:T:C	6.98251e-09	-1.80822e-10	-1.55015	7.02623e-05	-1.80822e-10	-1.56155
11793542	chr1:11793542:G:C	1.28807e-08	-1.80822e-10	-0.937834	0.000112181	-1.80822e-10	-1.09368
11793961	chr1:11793961:C:T	6.66551e-09	-1.80822e-10	-1.59661	6.78882e-05	-1.80822e-10	-1.59592
11794400	chr1:11794400:G:A	7.23885e-09	-0.339345	-1.17475	5.65318e-05	-0.576295	-1.20269
11794419	chr1:11794419:T:G	2.55429e-09	-1.38596	-1.16983	2.44871e-05	-1.45867	-1.15696
11794614	chr1:11794614:C:A	3.77618e-09	-0.875738	-1.28911	5.49643e-05	-0.536156	-1.27095
11794698	chr1:11794698:G:A	1.11837e-09	-1.80116	-1.58053	1.13964e-05	-1.78873	-1.59176
11794839	chr1:11794839:G:A	2.21569e-09	-1.3481	-1.3499	4.56569e-05	-0.697291	-1.29534
11795015	chr1:11795015:T:C	8.70442e-09	-1.80822e-10	-1.32973	9.46616e-05	-1.80822e-10	-1.26348
11795390	chr1:11795390:C:T	7.4824e-09	-1.80822e-10	-1.48101	7.76849e-05	-1.80822e-10	-1.46113
11795603	chr1:11795603:G:A	6.818e-09	-1.80822e-10	-1.574	6.8408e-05	-1.80822e-10	-1.5883
11795810	chr1:11795810:G:A	1.12375e-09	-1.78075	-1.59614	1.17309e-05	-1.75479	-1.59676
11796027	chr1:11796027:G:A	4.0631e-09	-0.997864	-1.09375	2.85831e-05	-1.30431	-1.15666
11796321	chr1:11796321:G:A	6.10472e-09	-0.0933296	-1.59117	1.34668e-05	-1.65265	-1.56091
11796790	chr1:11796790:G:A	1.451e-09	-1.52957	-1.59174	1.29942e-05	-1.67542	-1.57387
11797173	chr1:11797173:G:C	7.02837e-09	-1.80822e-10	-1.54361	7.25096e-05	-1.80822e-10	-1.53007
11797183	chr1:11797183:C:T	1.13835e-09	-1.76905	-1.59493	1.1369e-05	-1.79573	-1.58717
11797324	chr1:11797324:T:C	5.61949e-09	-0.512675	-1.25465	4.37529e-05	-0.750973	-1.28426
11797353	chr1:11797353:A:G	3.09675e-09	-1.73715	-0.62606	2.88471e-05	-1.75715	-0.694627
11797519	chr1:11797519:T:C	2.76634e-09	-1.28091	-1.19512	5.14958e-05	-0.598674	-1.27361
11797654	chr1:11797654:T:C	2.369e-09	-1.0346	-1.5965	1.77898e-05	-1.3489	-1.58626
11797731	chr1:11797731:G:A	1.41827e-07	-1.16095	2.622	0.0011259	-1.3448	2.55735
11797869	chr1:11797869:G:A	7.83915e-09	-1.23663	-0.197797	6.86363e-05	-1.43613	-0.148837
11797894	chr1:11797894:T:C	1.32919e-09	-1.77425	-1.43474	1.24902e-05	-1.7992	-1.48964
11797975	chr1:11797975:G:A	7.76915e-09	-1.80822e-10	-1.4434	8.06864e-05	-1.80822e-10	-1.42322
11797979	chr1:11797979:A:G	2.03708e-09	-1.77507	-1.00698	1.99698e-05	-1.74082	-1.07875
11798306	chr1:11798306:C:T	8.398e-09	-1.36557	-5.85454e-10	8.85373e-05	-1.33036	-5.85454e-10
11798493	chr1:11798493:C:T	6.19044e-09	-1.26119	-0.409367	5.54127e-05	-1.43336	-0.365619
11798527	chr1:11798527:T:C	8.13231e-09	-1.39772	-5.85454e-10	0.000156621	-0.759961	-5.85454e-10
11798799	chr1:11798799:A:G	7.89245e-09	-1.80822e-10	-1.42765	8.09929e-05	-1.80822e-10	-1.41943
11798900	chr1:11798900:T:C	2.81809e-09	-1.76746	-0.690037	3.12005e-05	-1.72869	-0.644662
11798905	chr1:11798905:G:A	6.82424e-09	-1.80822e-10	-1.57308	6.89634e-05	-1.80822e-10	-1.58021
11798985	chr1:11798985:A:G	7.65402e-09	-1.45833	-5.85454e-10	0.000141164	-0.863868	-5.85454e-10
11799024	chr1:11799024:C:T	6.70775e-09	-1.80822e-10	-1.5903	7.10531e-05	-1.80822e-10	-1.55036
11799333	chr1:11799333:T:C	7.82864e-09	-1.43577	-5.85454e-10	0.000146704	-0.825372	-5.85454e-10
11799549	chr1:11799549:T:G	7.88024e-09	-1.4292	-5.85454e-10	0.000148247	-0.814908	-5.85454e-10
11799579	chr1:11799579:G:A	7.84889e-09	-1.43319	-5.85454e-10	0.000147213	-0.821908	-5.85454e-10
11799690	chr1:11799690:G:A	2.89233e-09	-1.43825	-0.993243	4.56556e-05	-0.831471	-1.16119
11799852	chr1:11799852:A:G	7.9361e-09	-1.80822e-10	-1.42214	8.16791e-05	-1.80822e-10	-1.41099
11800060	chr1:11800060:A:G	3.35456e-09	-1.30312	-0.980122	6.94048e-05	-0.620953	-0.952877
11800063	chr1:11800063:T:C	2.06331e-09	-1.68339	-1.08586	1.85814e-05	-1.71122	-1.18041
11800398	chr1:11800398:C:T	9.16958e-09	-1.80822e-10	-1.27767	8.3713e-05	-1.80822e-10	-1.38639
11800408	chr1:11800408:C:G	7.7189e-09	-1.44989	-5.85454e-10	0.000143293	-0.848895	-5.85454e-10
11800591	chr1:11800591:G:A	1.33144e-07	-1.80822e-10	1.39787	0.00110676	-1.80822e-10	1.1954
11800601	chr1:11800601:G:A	7.04636e-09	-1.80822e-10	-1.54105	7.41671e-05	-1.80822e-10	-1.50747
11800626	chr1:11800626:T:C	1.88313e-09	-1.68308	-1.17754	1.71109e-05	-1.71021	-1.26386
11800750	chr1:11800750:C:T	3.42392e-09	-1.28842	-0.97436	7.15149e-05	-0.596866	-0.947016
11800786	chr1:11800786:G:A	5.31942e-09	-1.77563	-0.0465674	4.2694e-05	-1.7432	-0.316526
11801066	chr1:11801066:A:G	1.91539e-07	-1.80822e-10	1.76153	0.0015744	-1.80822e-10	1.54784
11801607	chr1:11801607:G:A	6.842e-09	-1.80822e-10	-1.57048	7.26057e-05	-1.80822e-10	-1.52874
11801664	chr1:11801664:G:A	7.78748e-09	-1.80822e-10	-1.44104	7.73822e-05	-1.80822e-10	-1.46503
11801798	chr1:11801798:A:G	4.72381e-09	-1.73556	-0.205381	4.50082e-05	-1.68648	-0.320461
11801990	chr1:11801990:C:T	3.24199e-09	-1.31249	-1.00488	6.72597e-05	-0.625725	-0.979501
11802003	chr1:11802003:CACAGA:C	5.4324e-09	-1.80118	-5.85454e-10	5.82436e-05	-1.74915	-5.85454e-10
11802106	chr1:11802106:C:A	1.27003e-09	-1.79149	-1.46303	2.31469e-05	-1.15152	-1.5204
11802137	chr1:11802137:T:C	8.01401e-09	-1.80822e-10	-1.41237	8.15779e-05	-1.80822e-10	-1.41223
11802157	chr1:11802157:T:C	1.71754e-09	-1.45164	-1.50102	1.44128e-05	-1.76699	-1.37869
11802274	chr1:11802274:G:A	7.75205e-09	-1.80822e-10	-1.4456	7.29372e-05	-1.80822e-10	-1.52419
11802275	chr1:11802275:C:T	7.762e-09	-1.80822e-10	-1.44432	7.30029e-05	-1.80822e-10	-1.52329
11802461	chr1:11802461:TAA:T	8.20507e-09	-1.80822e-10	-1.38881	8.20299e-05	-1.80822e-10	-1.4067
11802699	chr1:11802699:T:C	1.88092e-07	-1.80822e-10	1.74337	0.00154509	-1.80822e-10	1.52905
11802721	chr1:11802721:A:G	9.63102e-09	-1.75644	0.527865	9.60401e-05	-1.72519	0.476167
11802825	chr1:11802825:T:C	7.01712e-09	-1.80822e-10	-1.54521	7.2289e-05	-1.80822e-10	-1.53312
11803000	chr1:11803000:G:A	7.60787e-09	-1.3739	-0.0904799	0.000152616	-0.773852	-0.012011
11803220	chr1:11803220:G:A	7.59315e-09	-1.80822e-10	-1.46632	7.19547e-05	-1.80822e-10	-1.53775
11803847	chr1:11803847:C:T	2.24445e-09	-1.58327	-1.10183	3.637e-05	-1.1348	-1.08525
11804070	chr1:11804070:A:G	1.16575e-08	-1.80822e-10	-1.03761	0.000125396	-1.80822e-10	-0.98231
11804092	chr1:11804092:G:A	2.21477e-09	-1.57917	-1.11924	3.60329e-05	-1.12632	-1.10303
11804205	chr1:11804205:T:C	1.19285e-09	-1.7964	-1.52082	2.12121e-05	-1.19733	-1.56188
11804321	chr1:11804321:G:A	1.13949e-09	-1.79542	-1.56755	2.20894e-05	-1.18725	-1.53144
11804529	chr1:11804529:T:C	3.42983e-09	-1.80069	-0.460364	3.26596e-05	-1.79491	-0.532734
11804993	chr1:11804993:G:T	8.64162e-09	-1.80822e-10	-1.33697	8.59128e-05	-1.80822e-10	-1.36045
11805006	chr1:11805006:ATTGC:A	2.21328e-09	-1.5833	-1.11578	3.59463e-05	-1.13258	-1.09918
11805227	chr1:11805227:A:AC	1.62146e-09	-1.64432	-1.36591	2.33425e-05	-1.25365	-1.40986
11805310	chr1:11805310:TG:T	6.90211e-09	-1.80822e-10	-1.56173	7.22509e-05	-1.80822e-10	-1.53364
11805485	chr1:11805485:A:C	2.26724e-09	-1.5862	-1.0888	3.6723e-05	-1.13824	-1.07214
11805528	chr1:11805528:C:T	1.19036e-08	-1.80822e-10	-1.01672	0.000110224	-1.80822e-10	-1.11127
11805607	chr1:11805607:T:C	6.99051e-09	-1.80822e-10	-1.54901	6.87039e-05	-1.80822e-10	-1.58398
11806385	chr1:11806385:G:A	5.84673e-09	-1.72768	-5.85454e-10	9.37969e-05	-1.27266	-5.85454e-10
11806394	chr1:11806394:G:A	1.18705e-09	-1.79784	-1.52425	2.07758e-05	-1.21615	-1.56385
11806456	chr1:11806456:G:A	6.83592e-09	-1.80822e-10	-1.57137	6.98619e-05	-1.80822e-10	-1.56727
11806987	chr1:11806987:T:C	1.67469e-09	-1.79679	-1.18115	1.56383e-05	-1.79806	-1.26601
11807123	chr1:11807123:T:G	7.64517e-09	-1.80822e-10	-1.45949	7.11401e-05	-1.80822e-10	-1.54914
11807529	chr1:11807529:T:C	1.03838e-08	-1.80822e-10	-1.15331	8.64635e-05	-1.80822e-10	-1.35406
11807680	chr1:11807680:A:G	2.4895e-09	-1.56423	-1.01724	4.13244e-05	-1.10065	-0.991688
11807759	chr1:11807759:A:G	8.48743e-09	-1.80822e-10	-1.35497	9.05489e-05	-1.80822e-10	-1.3079
11807821	chr1:11807821:C:T	5.75032e-09	-1.74431	-5.85454e-10	8.95858e-05	-1.31859	-5.85454e-10
11807831	chr1:11807831:A:G	2.67202e-08	-1.80822e-10	-0.208143	0.000295418	-1.80822e-10	-0.125396
11808371	chr1:11808371:G:A	9.00382e-09	-1.80822e-10	-1.29591	8.45095e-05	-1.80822e-10	-1.37692
11808454	chr1:11808454:A:G	2.28789e-09	-1.57751	-1.08843	3.72529e-05	-1.12394	-1.07212
11808723	chr1:11808723:A:AC	2.3795e-09	-1.57781	-1.04886	3.91153e-05	-1.12398	-1.0233
11808898	chr1:11808898:G:A	1.33345e-08	-0.903205	-5.85454e-10	0.000460613	0.318771	-5.85454e-10
11808965	chr1:11808965:G:A	2.26481e-09	-1.56547	-1.11059	3.71939e-05	-1.10299	-1.09465
11809044	chr1:11809044:T:C	2.38896e-09	-1.58449	-1.03821	3.9066e-05	-1.13564	-1.01289
11809053	chr1:11809053:G:A	2.39217e-09	-1.58624	-1.03513	3.90924e-05	-1.13879	-1.00907
11809458	chr1:11809458:C:G	1.20919e-09	-1.80118	-1.50243	1.18278e-05	-1.80105	-1.54229
11809464	chr1:11809464:A:G	1.18834e-09	-1.73936	-1.58164	1.8674e-05	-1.34251	-1.54414
11809492	chr1:11809492:G:A	5.85247e-09	-1.7267	-5.85454e-10	9.47661e-05	-1.26237	-5.85454e-10
11809521	chr1:11809521:T:C	1.37715e-09	-1.80118	-1.37237	1.30576e-05	-1.80105	-1.44337
11809559	chr1:11809559:G:A	2.32559e-09	-1.58215	-1.06743	3.80973e-05	-1.13158	-1.04206
11809596	chr1:11809596:T:G	2.36159e-09	-1.54699	-1.08724	3.93167e-05	-1.07135	-1.07079
11809793	chr1:11809793:G:C	2.25599e-09	-1.57947	-1.10051	3.6992e-05	-1.12717	-1.07592
11809960	chr1:11809960:G:A	9.61884e-08	-1.80822e-10	1.07275	0.000807413	-1.80822e-10	0.880048
11810076	chr1:11810076:A:G	2.35756e-09	-1.56599	-1.06995	3.90792e-05	-1.10368	-1.04452
11810104	chr1:11810104:T:C	5.68204e-09	-1.75625	-5.85454e-10	8.65334e-05	-1.35326	-5.85454e-10
11810184	chr1:11810184:T:C	4.4675e-09	-1.06641	-0.93032	3.91856e-05	-1.77144	-0.374035
11810222	chr1:11810222:A:G	5.55763e-09	-1.77839	-5.85454e-10	6.30148e-05	-1.67042	-5.85454e-10
11810326	chr1:11810326:G:A	1.37662e-09	-1.71625	-1.45768	1.38282e-05	-1.67901	-1.50807
11810534	chr1:11810534:C:T	7.69906e-09	-1.80822e-10	-1.45246	7.33749e-05	-1.80822e-10	-1.51821
11810674	chr1:11810674:G:A	2.39554e-09	-1.55944	-1.06051	3.98997e-05	-1.09245	-1.03497
11810772	chr1:11810772:A:T	8.71586e-09	-1.80822e-10	-1.32842	8.64444e-05	-1.80822e-10	-1.35429
11810779	chr1:11810779:AAAG:A	8.09865e-09	-1.80822e-10	-1.40186	8.90297e-05	-1.80822e-10	-1.32482
11810803	chr1:11810803:C:T	2.27971e-09	-1.59731	-1.07221	3.69073e-05	-1.15838	-1.047
11810944	chr1:11810944:G:A	3.19981e-08	-0.0278846	-5.85454e-10	0.000587467	0.562033	-5.85454e-10
11811150	chr1:11811150:G:T	7.15985e-09	-1.80822e-10	-1.52507	6.93215e-05	-1.80822e-10	-1.57503
11811529	chr1:11811529:T:C	2.37027e-09	-1.56631	-1.06425	3.92658e-05	-1.1042	-1.03923
11811651	chr1:11811651:G:A	1.46565e-09	-1.7644	-1.34686	1.34334e-05	-1.79555	-1.42049
11811657	chr1:11811657:C:T	2.32558e-09	-1.55526	-1.09433	3.88261e-05	-1.08522	-1.06948
11811718	chr1:11811718:T:C	2.38244e-09	-1.55663	-1.06881	3.97556e-05	-1.08747	-1.04357
11811888	chr1:11811888:A:G	6.86676e-09	-1.80822e-10	-1.56687	6.81215e-05	-1.80822e-10	-1.59249
11812263	chr1:11812263:A:G	1.35721e-09	-1.61048	-1.57765	2.08849e-05	-1.1911	-1.58366
11812338	chr1:11812338:T:C	2.3899e-09	-1.55339	-1.06892	3.99867e-05	-1.08165	-1.04358
11812419	chr1:11812419:TG:T	2.40619e-09	-1.55972	-1.0558	4.00806e-05	-1.09266	-1.03023
11812530	chr1:11812530:C:G	6.69228e-09	-1.80822e-10	-1.59261	6.79006e-05	-1.80822e-10	-1.59574
11812632	chr1:11812632:A:C	2.21205e-09	-1.61901	-1.08063	3.65097e-05	-1.16536	-1.05085
11812763	chr1:11812763:G:A	3.04593e-09	-1.49543	-0.884322	4.58461e-05	-0.914501	-1.074
11812927	chr1:11812927:A:G	2.39244e-09	-1.55514	-1.06611	3.99728e-05	-1.08503	-1.04056
11812963	chr1:11812963:T:C	2.28331e-09	-1.57232	-1.09562	3.73106e-05	-1.11514	-1.07937
11812995	chr1:11812995:T:C	2.33755e-09	-1.56998	-1.07448	3.86269e-05	-1.11058	-1.04926
11812998	chr1:11812998:C:T	2.41897e-09	-1.54235	-1.06787	4.07681e-05	-1.06338	-1.04251
11813439	chr1:11813439:G:A	2.33148e-09	-1.57278	-1.07427	3.8449e-05	-1.11529	-1.04916
11813449	chr1:11813449:A:G	2.34203e-09	-1.57466	-1.06788	3.8519e-05	-1.11935	-1.04328
11813455	chr1:11813455:A:G	6.58828e-09	-1.60827	-5.85454e-10	5.79875e-05	-1.75356	-5.85454e-10
11813490	chr1:11813490:A:C	7.22785e-09	-1.80822e-10	-1.51562	7.83832e-05	-1.80822e-10	-1.45218
11813530	chr1:11813530:A:T	7.63541e-09	-1.80822e-10	-1.46077	7.96011e-05	-1.80822e-10	-1.43676
11813794	chr1:11813794:C:T	1.52878e-09	-1.80007	-1.26902	1.42985e-05	-1.79927	-1.35437
11813812	chr1:11813812:G:T	1.10016e-09	-1.80111	-1.59699	1.12215e-05	-1.79981	-1.59615
11813928	chr1:11813928:G:C	2.29847e-09	-1.57211	-1.08921	3.79125e-05	-1.11415	-1.06436
11814097	chr1:11814097:A:C	2.32619e-09	-1.58102	-1.06831	3.81338e-05	-1.12957	-1.04312
11814132	chr1:11814132:G:A	2.30098e-09	-1.58921	-1.07102	3.7489e-05	-1.14401	-1.04573
11814192	chr1:11814192:G:A	6.84727e-09	-1.56971	-5.85454e-10	6.83311e-05	-1.58942	-5.85454e-10
11814798	chr1:11814798:T:C	2.49023e-09	-1.54117	-1.04002	4.20214e-05	-1.0613	-1.01431
11814815	chr1:11814815:G:A	2.34305e-09	-1.55702	-1.08508	3.90363e-05	-1.08931	-1.05999
11814891	chr1:11814891:G:A	7.80565e-09	-1.80822e-10	-1.43871	7.19885e-05	-1.80822e-10	-1.53728
11814974	chr1:11814974:A:G	2.47381e-09	-1.56928	-1.01852	4.14561e-05	-1.10088	-0.988277
11815058	chr1:11815058:T:C	5.80665e-09	-1.73456	-5.85454e-10	9.27425e-05	-1.28396	-5.85454e-10
11815556	chr1:11815556:T:C	2.34205e-09	-1.56895	-1.07358	3.87436e-05	-1.10855	-1.04827
11815652	chr1:11815652:C:G	7.60799e-09	-1.46436	-5.85454e-10	0.000140094	-0.871474	-5.85454e-10
11816219	chr1:11816219:A:G	6.77267e-09	-1.80822e-10	-1.58067	7.0376e-05	-1.80822e-10	-1.55994
11816338	chr1:11816338:A:G	2.33754e-09	-1.5565	-1.08796	3.9017e-05	-1.0872	-1.06259
11816360	chr1:11816360:C:T	1.12437e-09	-1.80116	-1.57517	1.15698e-05	-1.7994	-1.56599
11816605	chr1:11816605:G:A	1.7537e-09	-1.48292	-1.44891	1.38549e-05	-1.69767	-1.48748
11816635	chr1:11816635:G:A	8.43675e-09	-1.80822e-10	-1.36096	9.34728e-05	-1.80822e-10	-1.27612
11816995	chr1:11816995:AT:A	9.61884e-08	-1.80822e-10	1.07275	0.000807413	-1.80822e-10	0.880048
11817005	chr1:11817005:C:A	7.72288e-09	-1.44937	-5.85454e-10	0.000143724	-0.845895	-5.85454e-10
11817074	chr1:11817074:A:T	7.74792e-09	-1.44614	-5.85454e-10	0.00014449	-0.840576	-5.85454e-10
11817209	chr1:11817209:C:T	2.44796e-09	-1.54386	-1.05444	4.12337e-05	-1.06567	-1.02886
11817282	chr1:11817282:G:A	9.61662e-08	-1.80822e-10	1.07252	0.000807263	-1.80822e-10	0.879862
11817589	chr1:11817589:G:A	7.4993e-09	-1.47875	-5.85454e-10	0.000136909	-0.894471	-5.85454e-10
11817766	chr1:11817766:CAT:C	6.83055e-09	-1.80822e-10	-1.57216	6.79839e-05	-1.80822e-10	-1.59452
11817922	chr1:11817922:A:C	7.6793e-09	-1.45503	-5.85454e-10	0.000142489	-0.854521	-5.85454e-10
11818169	chr1:11818169:G:A	7.65453e-09	-1.45826	-5.85454e-10	0.000141721	-0.859924	-5.85454e-10
11818562	chr1:11818562:T:C	2.08401e-09	-1.56219	-1.19708	3.46335e-05	-1.09695	-1.17201
11818702	chr1:11818702:C:T	6.79815e-09	-1.80822e-10	-1.57691	6.78919e-05	-1.80822e-10	-1.59587
11819009	chr1:11819009:C:G	7.79371e-09	-1.44024	-5.85454e-10	0.000145976	-0.830348	-5.85454e-10
11819046	chr1:11819046:T:C	7.84792e-09	-1.43331	-5.85454e-10	0.000147637	-0.819033	-5.85454e-10
11819105	chr1:11819105:G:A	1.11755e-09	-1.78537	-1.59705	1.12362e-05	-1.79941	-1.59524
11819174	chr1:11819174:G:A	7.81387e-09	-1.80822e-10	-1.43766	8.15525e-05	-1.80822e-10	-1.41254
11819210	chr1:11819210:A:G	2.407e-09	-1.54582	-1.06936	4.04736e-05	-1.06912	-1.04401
11819231	chr1:11819231:TC:T	7.59251e-09	-1.4664	-5.85454e-10	0.000139795	-0.873611	-5.85454e-10
11819306	chr1:11819306:TG:T	7.62491e-09	-1.46214	-5.85454e-10	0.000140795	-0.866484	-5.85454e-10
11819411	chr1:11819411:C:T	7.56584e-09	-1.46992	-5.85454e-10	0.000138978	-0.879473	-5.85454e-10
11819573	chr1:11819573:CT:C	6.77053e-09	-1.80822e-10	-1.58098	7.03422e-05	-1.80822e-10	-1.56042
11819642	chr1:11819642:A:G	1.46456e-09	-1.80003	-1.31197	1.38832e-05	-1.7927	-1.39041
11819741	chr1:11819741:A:G	2.14929e-07	-1.80822e-10	1.87674	0.00168601	-1.80822e-10	1.61633
11819766	chr1:11819766:A:G	7.64482e-09	-1.80822e-10	-1.45953	8.41133e-05	-1.80822e-10	-1.38162
11820325	chr1:11820325:A:G	5.43307e-09	-1.80106	-5.85454e-10	5.8722e-05	-1.74097	-5.85454e-10
11820674	chr1:11820674:G:T	3.53535e-09	-1.79922	-0.431525	3.3094e-05	-1.79143	-0.523009
11820680	chr1:11820680:T:C	3.55153e-09	-1.79792	-0.42826	3.32864e-05	-1.78873	-0.519909
11820681	chr1:11820681:G:T	3.58152e-09	-1.7989	-0.418872	3.35247e-05	-1.79071	-0.510797
11820691	chr1:11820691:T:C	3.6133e-09	-1.79966	-0.409281	3.37765e-05	-1.7924	-0.501619
11820692	chr1:11820692:G:A	2.39948e-09	-1.55875	-1.05956	3.99925e-05	-1.09109	-1.03401
11820698	chr1:11820698:C:T	3.5906e-09	-1.79875	-0.416489	3.3582e-05	-1.79041	-0.509392
11820703	chr1:11820703:C:G	3.54924e-09	-1.7987	-0.428122	3.32432e-05	-1.79032	-0.519621
11820711	chr1:11820711:A:G	3.45548e-09	-1.79951	-0.454093	3.24988e-05	-1.79185	-0.540737
11820762	chr1:11820762:G:A	3.81398e-09	-0.681891	-1.473	2.34974e-05	-1.13719	-1.51971
11821090	chr1:11821090:A:C	1.24972e-09	-1.68433	-1.58632	1.233e-05	-1.73159	-1.57016
11821263	chr1:11821263:G:C	1.38837e-09	-1.78884	-1.37659	1.34317e-05	-1.79028	-1.42589
11821384	chr1:11821384:C:G	3.44883e-09	-1.80105	-0.454472	3.21923e-05	-1.79685	-0.545212
11821873	chr1:11821873:A:G	6.83319e-09	-1.80822e-10	-1.57177	6.79786e-05	-1.80822e-10	-1.59459
11822185	chr1:11822185:G:A	9.67531e-08	-1.80822e-10	1.0786	0.000811169	-1.80822e-10	0.884689
11822429	chr1:11822429:G:A	2.16142e-09	-1.24159	-1.4812	4.3706e-05	-0.522898	-1.5134
11822575	chr1:11822575:T:G	2.46652e-09	-1.53637	-1.05438	4.15055e-05	-1.05793	-1.03003
11822993	chr1:11822993:C:G	6.68004e-09	-1.80822e-10	-1.59444	6.85784e-05	-1.80822e-10	-1.58581
11823275	chr1:11823275:A:G	1.12583e-09	-1.80114	-1.5739	1.15273e-05	-1.79943	-1.56964
11823285	chr1:11823285:T:C	1.49428e-08	-0.387873	-0.401456	3.58481e-05	-1.57438	-0.660119
11823474	chr1:11823474:C:T	5.99614e-09	-1.79898	0.0965351	5.77532e-05	-1.79057	0.0329672
11823518	chr1:11823518:C:G	7.78783e-09	-1.441	-5.85454e-10	0.000145774	-0.831727	-5.85454e-10
11823572	chr1:11823572:T:A	1.56384e-09	-1.75952	-1.2869	1.41497e-05	-1.79353	-1.37057
11823596	chr1:11823596:C:T	6.82208e-09	-1.80822e-10	-1.5734	6.79583e-05	-1.80822e-10	-1.59489
11823666	chr1:11823666:A:G	7.79521e-09	-1.80822e-10	-1.44005	7.19812e-05	-1.80822e-10	-1.53738
11823674	chr1:11823674:C:T	6.54605e-09	-1.79641	0.181707	6.34351e-05	-1.78561	0.121841
11823882	chr1:11823882:G:A	7.99935e-09	-1.80822e-10	-1.4142	8.3288e-05	-1.80822e-10	-1.39148
11824090	chr1:11824090:T:C	1.33102e-09	-1.7451	-1.46251	3.79223e-05	-0.899045	-1.2792
11824241	chr1:11824241:G:A	6.81186e-09	-1.80822e-10	-1.5749	6.79293e-05	-1.80822e-10	-1.59532
11824307	chr1:11824307:TTTCTC:T	6.69048e-09	-1.80822e-10	-1.59287	6.8797e-05	-1.80822e-10	-1.58263
11824562	chr1:11824562:G:A	7.7532e-09	-1.44546	-5.85454e-10	0.000144741	-0.838839	-5.85454e-10
11824571	chr1:11824571:G:A	6.76995e-09	-1.80822e-10	-1.58107	6.78373e-05	-1.80822e-10	-1.59668
11824823	chr1:11824823:A:G	7.59191e-09	-1.80822e-10	-1.46648	7.08777e-05	-1.80822e-10	-1.55283
11824990	chr1:11824990:C:T	8.18237e-09	-1.80822e-10	-1.39158	8.56121e-05	-1.80822e-10	-1.36396
11825283	chr1:11825283:G:A	8.21981e-09	-1.80822e-10	-1.38701	8.82861e-05	-1.80822e-10	-1.3332
11825590	chr1:11825590:A:G	2.35036e-09	-1.79633	-0.842668	2.33043e-05	-1.78479	-0.880363
11825834	chr1:11825834:G:A	3.0933e-08	-0.0617387	-5.85454e-10	0.000566133	0.525041	-5.85454e-10
11826326	chr1:11826326:C:CTG	1.81332e-09	-1.80097	-1.09743	1.64126e-05	-1.79619	-1.21955
11826747	chr1:11826747:G:T	1.82938e-09	-1.39788	-1.49171	1.40847e-05	-1.64523	-1.52347
11826937	chr1:11826937:G:A	8.11296e-09	-1.80822e-10	-1.4001	8.45871e-05	-1.80822e-10	-1.37601
11827068	chr1:11827068:C:T	7.57666e-09	-1.46849	-5.85454e-10	0.000139277	-0.877325	-5.85454e-10
11827237	chr1:11827237:A:T	7.75671e-09	-1.80822e-10	-1.445	8.09249e-05	-1.80822e-10	-1.42027
11827246	chr1:11827246:A:G	1.86977e-09	-1.80112	-1.06663	1.68583e-05	-1.79708	-1.19187
11827259	chr1:11827259:C:A	2.42561e-09	-1.53867	-1.0688	4.10464e-05	-1.05597	-1.04312
11827325	chr1:11827325:A:G	2.15291e-09	-1.80057	-0.926168	1.93875e-05	-1.79414	-1.05501
11828004	chr1:11828004:C:T	1.15251e-09	-1.7891	-1.56253	2.3531e-05	-1.13173	-1.52374
11828016	chr1:11828016:C:T	5.45374e-09	-1.79726	-5.85454e-10	5.9826e-05	-1.72235	-5.85454e-10
11828327	chr1:11828327:A:G	1.43505e-09	-1.7997	-1.33267	1.3517e-05	-1.79957	-1.41028
11828938	chr1:11828938:A:C	6.68465e-09	-1.80822e-10	-1.59375	6.79512e-05	-1.80822e-10	-1.595
11829156	chr1:11829156:T:G	3.32847e-09	-1.47374	-0.817307	5.03646e-05	-0.886989	-1.00751
11829168	chr1:11829168:G:A	1.18466e-09	-1.78253	-1.54158	2.5269e-05	-1.09352	-1.49069
11829411	chr1:11829411:A:G	1.15933e-09	-1.7921	-1.55363	1.1611e-05	-1.79886	-1.56297
11829511	chr1:11829511:G:C	7.43937e-09	-1.48677	-5.85454e-10	0.000134727	-0.910537	-5.85454e-10
11829825	chr1:11829825:GAAC:G	6.82678e-09	-1.80822e-10	-1.57271	6.79742e-05	-1.80822e-10	-1.59466
11829958	chr1:11829958:T:C	6.69106e-09	-1.80822e-10	-1.59279	6.79076e-05	-1.80822e-10	-1.59564
11830048	chr1:11830048:G:A	7.70114e-09	-1.45219	-5.85454e-10	0.000143058	-0.850539	-5.85454e-10
11830147	chr1:11830147:T:C	2.51742e-09	-1.50072	-1.06961	4.34372e-05	-0.990019	-1.05245
11830309	chr1:11830309:T:C	6.73081e-09	-1.80822e-10	-1.58687	6.78141e-05	-1.80822e-10	-1.59702
11830617	chr1:11830617:T:G	7.6009e-09	-1.17943	-0.285869	6.33269e-05	-1.42307	-0.242403
11830638	chr1:11830638:C:T	1.14333e-09	-1.80007	-1.55954	1.15276e-05	-1.80083	-1.56821
11830857	chr1:11830857:G:A	1.30085e-08	-1.80822e-10	-0.927957	0.000144671	-1.80822e-10	-0.839328
11831085	chr1:11831085:G:A	9.44293e-09	-1.80822e-10	-1.2483	0.000103543	-1.80822e-10	-1.1738
11831166	chr1:11831166:T:C	1.32566e-09	-1.80118	-1.41047	1.29199e-05	-1.80116	-1.45386
11831170	chr1:11831170:TG:T	1.12668e-09	-1.7807	-1.59359	1.14017e-05	-1.79222	-1.5878
11831274	chr1:11831274:A:G	7.60555e-09	-1.46468	-5.85454e-10	0.000140126	-0.871247	-5.85454e-10
11831423	chr1:11831423:A:G	1.70149e-09	-1.51341	-1.44865	2.8843e-05	-0.945673	-1.50625
11831439	chr1:11831439:G:GC	1.83093e-09	-1.78738	-1.10136	1.70729e-05	-1.7886	-1.18769
11831556	chr1:11831556:A:G	1.82575e-09	-1.47506	-1.41651	3.11385e-05	-0.894796	-1.48055
11831569	chr1:11831569:A:G	2.79383e-07	2.13902	-5.85454e-10	0.000717515	0.762006	-5.85454e-10
11831898	chr1:11831898:C:T	7.67492e-09	-1.4556	-5.85454e-10	0.000142392	-0.855205	-5.85454e-10
11831945	chr1:11831945:A:G	1.83594e-09	-1.47041	-1.4156	3.14055e-05	-0.886967	-1.47984
11832037	chr1:11832037:T:C	1.19608e-09	-1.78865	-1.52586	2.26693e-05	-1.12766	-1.56511
11832549	chr1:11832549:G:A	7.71514e-09	-1.80822e-10	-1.45038	8.04361e-05	-1.80822e-10	-1.42632
11832558	chr1:11832558:G:C	2.28072e-09	-1.80107	-0.868	2.03271e-05	-1.79648	-1.00535
11832593	chr1:11832593:C:T	2.5158e-09	-1.51485	-1.05612	4.29582e-05	-1.01456	-1.039
11832594	chr1:11832594:G:A	1.85907e-09	-1.45651	-1.41698	3.20814e-05	-0.864583	-1.48093
11832700	chr1:11832700:A:G	7.67839e-09	-1.45515	-5.85454e-10	0.000142513	-0.854351	-5.85454e-10
11832722	chr1:11832722:A:G	1.75834e-09	-1.47189	-1.4573	3.03317e-05	-0.889454	-1.51214
11832979	chr1:11832979:GC:G	7.02509e-09	-1.80822e-10	-1.54407	8.3513e-05	-1.80822e-10	-1.38878
11833038	chr1:11833038:C:T	6.77045e-09	-1.80822e-10	-1.58099	6.91242e-05	-1.80822e-10	-1.57788
11833232	chr1:11833232:A:G	2.58222e-09	-1.50668	-1.03823	4.2022e-05	-1.00213	-1.07346
11833665	chr1:11833665:G:A	7.46874e-09	-1.80822e-10	-1.48283	7.143e-05	-1.80822e-10	-1.54507
11833773	chr1:11833773:T:A	1.84206e-09	-1.47103	-1.41165	3.14723e-05	-0.888002	-1.47668
11834076	chr1:11834076:A:G	1.62559e-09	-1.48696	-1.52072	1.32462e-05	-1.69879	-1.53129
11834084	chr1:11834084:G:A	1.37515e-08	-1.80822e-10	-0.87241	0.0001116	-1.80822e-10	-1.09886
11834195	chr1:11834195:G:A	6.95722e-09	-1.80822e-10	-1.55378	6.83328e-05	-1.80822e-10	-1.5894
11834682	chr1:11834682:C:T	1.49718e-08	-1.80822e-10	-0.78739	0.000133138	-1.80822e-10	-0.922397
11835084	chr1:11835084:G:A	5.95516e-09	-1.7093	-5.85454e-10	9.90641e-05	-1.21802	-5.85454e-10
11835357	chr1:11835357:A:G	7.54786e-09	-1.80822e-10	-1.4723	7.8582e-05	-1.80822e-10	-1.44964
11835376	chr1:11835376:G:A	1.68057e-08	-1.80822e-10	-0.671843	0.000157884	-1.80822e-10	-0.751929
11835385	chr1:11835385:C:T	1.21364e-08	-1.80822e-10	-0.997354	0.00013111	-1.80822e-10	-0.937749
11835416	chr1:11835416:C:T	6.81304e-09	-1.80822e-10	-1.57472	6.79387e-05	-1.80822e-10	-1.59518
11835567	chr1:11835567:A:G	1.65097e-09	-1.48513	-1.50707	2.76182e-05	-0.926707	-1.56861
11835618	chr1:11835618:A:G	3.01164e-09	-1.80118	-0.589901	2.56115e-05	-1.79835	-0.772398
11835737	chr1:11835737:C:T	7.70364e-09	-1.80822e-10	-1.45187	8.03062e-05	-1.80822e-10	-1.42794
11835831	chr1:11835831:G:A	6.8087e-09	-1.80822e-10	-1.57536	6.79238e-05	-1.80822e-10	-1.5954
11835909	chr1:11835909:G:C	7.33838e-09	-1.50044	-5.85454e-10	0.000131876	-0.931922	-5.85454e-10
11836084	chr1:11836084:A:G	3.05264e-08	-0.074969	-5.85454e-10	0.000553152	0.501845	-5.85454e-10
11836288	chr1:11836288:T:C	4.59855e-09	-0.374615	-1.5932	5.15005e-05	-0.275666	-1.59653
11836545	chr1:11836545:T:C	2.46805e-09	-1.50376	-1.08638	4.1819e-05	-0.995105	-1.08533
11836597	chr1:11836597:G:A	4.42423e-09	-0.467581	-1.53888	2.65052e-05	-0.966724	-1.56972
11836650	chr1:11836650:A:AG	7.55023e-09	-1.47198	-5.85454e-10	0.000138395	-0.883678	-5.85454e-10
11836799	chr1:11836799:C:A	1.95332e-09	-1.41054	-1.41349	1.47395e-05	-1.65291	-1.47034
11837163	chr1:11837163:G:A	6.91999e-09	-1.55915	-5.85454e-10	7.12523e-05	-1.54756	-5.85454e-10
11837214	chr1:11837214:T:C	5.95309e-09	-0.113218	-1.59643	6.88278e-05	0.0126872	-1.59487
11837701	chr1:11837701:G:A	1.37558e-09	-1.7596	-1.41509	3.84335e-05	-0.958497	-1.20636
11837869	chr1:11837869:T:C	2.43094e-09	-1.50377	-1.10151	4.12111e-05	-0.994315	-1.10077
11837903	chr1:11837903:C:T	7.03083e-09	-1.80822e-10	-1.54326	6.86595e-05	-1.80822e-10	-1.58463
11837904	chr1:11837904:G:A	4.35424e-09	-0.51137	-1.51104	2.61991e-05	-1.00057	-1.54749
11837935	chr1:11837935:G:A	7.76178e-09	-1.44435	-5.85454e-10	0.000144887	-0.837835	-5.85454e-10
11838073	chr1:11838073:T:A	1.22606e-09	-1.74547	-1.54429	1.19582e-05	-1.77798	-1.55439
11838171	chr1:11838171:T:C	5.8866e-09	-0.124206	-1.59668	6.81203e-05	0.00282253	-1.59533
11838732	chr1:11838732:G:T	1.14046e-09	-1.80101	-1.56111	1.95201e-05	-1.32027	-1.52208
11838792	chr1:11838792:T:G	5.85517e-09	-0.131056	-1.59518	6.77359e-05	-0.00531588	-1.59285
11838802	chr1:11838802:G:A	8.14272e-09	-1.39644	-5.85454e-10	6.42093e-05	-1.65164	-5.85454e-10
11838976	chr1:11838976:G:T	2.25697e-09	-1.20528	-1.47426	2.85971e-05	-0.984279	-1.4762
11839134	chr1:11839134:AT:A	6.76046e-09	-1.80822e-10	-1.58247	7.01987e-05	-1.80822e-10	-1.56246
11839292	chr1:11839292:C:T	5.93273e-09	-1.71308	-5.85454e-10	9.8166e-05	-1.22713	-5.85454e-10
11839413	chr1:11839413:C:T	7.68363e-09	-1.45447	-5.85454e-10	0.000142615	-0.85364	-5.85454e-10
11839578	chr1:11839578:T:C	6.132e-09	-0.0836366	-1.5964	7.11707e-05	0.0456372	-1.59434
11839579	chr1:11839579:G:A	6.23711e-09	-0.0681389	-1.59491	7.25085e-05	0.061818	-1.5919
11839746	chr1:11839746:C:T	7.53814e-09	-1.47359	-5.85454e-10	0.00013734	-0.891325	-5.85454e-10
11840085	chr1:11840085:C:T	7.61429e-09	-1.46353	-5.85454e-10	0.000140495	-0.868615	-5.85454e-10
11840328	chr1:11840328:C:T	5.96777e-09	-0.111594	-1.59559	6.91845e-05	0.0159806	-1.59299
11840380	chr1:11840380:T:C	4.63126e-09	-0.455583	-1.50515	2.74421e-05	-0.95857	-1.54314
11840745	chr1:11840745:T:C	6.03951e-09	-0.099049	-1.59619	7.00841e-05	0.0299817	-1.59407
11840752	chr1:11840752:G:A	7.7614e-09	-1.80822e-10	-1.4444	8.50831e-05	-1.80822e-10	-1.37016
11840768	chr1:11840768:G:T	6.22812e-09	-0.0693891	-1.5951	7.23935e-05	0.0605247	-1.5922
11840781	chr1:11840781:A:G	5.86061e-09	-1.50504	-0.220272	5.55361e-05	-1.62874	-0.168011
11841412	chr1:11841412:C:T	6.78817e-09	-1.80822e-10	-1.57838	6.78674e-05	-1.80822e-10	-1.59623
11841535	chr1:11841535:T:C	6.29821e-09	-0.0575794	-1.59572	7.31671e-05	0.0720024	-1.59304
11841637	chr1:11841637:G:A	2.14812e-09	-1.31955	-1.40942	1.59025e-05	-1.59514	-1.45217
11841752	chr1:11841752:G:A	8.66702e-09	-1.80822e-10	-1.33404	9.16997e-05	-1.80822e-10	-1.29527
11842046	chr1:11842046:T:C	1.04349e-08	-1.80822e-10	-1.14841	0.000111965	-1.80822e-10	-1.0956
11842092	chr1:11842092:A:G	7.7562e-09	-1.44507	-5.85454e-10	0.000144217	-0.842467	-5.85454e-10
11842591	chr1:11842591:G:C	7.52065e-09	-1.47591	-5.85454e-10	5.63107e-05	-1.7829	-5.85454e-10
11842602	chr1:11842602:G:T	1.26547e-08	-0.955529	-5.85454e-10	7.93164e-05	-1.44034	-5.85454e-10
11842953	chr1:11842953:G:A	4.89929e-09	-0.389361	-1.51511	5.65925e-05	-0.245077	-1.53283
11842958	chr1:11842958:C:T	8.1619e-09	-1.39408	-5.85454e-10	0.00015711	-0.756844	-5.85454e-10
11843131	chr1:11843131:C:T	6.71774e-09	-1.80822e-10	-1.58881	6.78337e-05	-1.80822e-10	-1.59673
11843167	chr1:11843167:T:G	6.89489e-09	-1.80822e-10	-1.56278	7.21737e-05	-1.80822e-10	-1.53471
11843992	chr1:11843992:C:G	7.65308e-09	-1.45845	-5.85454e-10	0.000141079	-0.86447	-5.85454e-10
11844019	chr1:11844019:T:C	2.10716e-09	-1.27628	-1.47194	1.67467e-05	-1.53932	-1.45627
11844685	chr1:11844685:G:A	7.21037e-09	-1.80822e-10	-1.51804	6.9623e-05	-1.80822e-10	-1.57069
11844712	chr1:11844712:G:A	7.68418e-09	-1.80822e-10	-1.4544	8.00411e-05	-1.80822e-10	-1.43125
11844934	chr1:11844934:G:A	8.98215e-09	-1.29832	-5.85454e-10	9.18077e-05	-1.29409	-5.85454e-10
11845002	chr1:11845002:A:G	5.65328e-09	-1.76132	-5.85454e-10	5.795e-05	-1.75421	-5.85454e-10
11845004	chr1:11845004:G:A	7.68418e-09	-1.80822e-10	-1.4544	8.00411e-05	-1.80822e-10	-1.43125
11845243	chr1:11845243:CCTGG:C	5.50485e-09	-0.423331	-1.3646	3.04932e-05	-0.944189	-1.45209
11845576	chr1:11845576:T:C	4.53524e-09	-0.384946	-1.59674	5.70413e-05	-0.173282	-1.59673
11845740	chr1:11845740:TCACTTTCAAAC:T	2.33682e-09	-1.6743	-0.970469	3.40093e-05	-1.14965	-1.1375
11845794	chr1:11845794:A:G	1.81463e-09	-1.34119	-1.55649	1.37933e-05	-1.61072	-1.57888
11845924	chr1:11845924:A:G	4.86024e-09	-0.32135	-1.59112	5.95358e-05	-0.136232	-1.59098
11845938	chr1:11845938:C:A	2.55673e-09	-1.69588	-0.858954	3.54923e-05	-1.19947	-1.045
11846011	chr1:11846011:A:G	4.94201e-09	-0.312574	-1.58322	6.0586e-05	-0.126778	-1.58295
11846380	chr1:11846380:T:C	7.45265e-09	0.0549864	-1.53998	9.09903e-05	0.234671	-1.53771
11846412	chr1:11846412:C:T	2.31695e-09	-1.80047	-0.852835	4.45149e-05	-1.3521	-0.665867
11846552	chr1:11846552:C:T	2.67796e-09	-1.70249	-0.806022	3.65851e-05	-1.21473	-0.999413
11846584	chr1:11846584:C:T	4.47712e-09	-0.400323	-1.59426	5.44399e-05	-0.222822	-1.59387
11846764	chr1:11846764:C:T	2.43448e-09	-1.68235	-0.921479	3.48659e-05	-1.16658	-1.0957
11846903	chr1:11846903:T:C	1.15159e-09	-1.76532	-1.5871	1.1552e-05	-1.77963	-1.5873
11847546	chr1:11847546:G:A	4.35418e-09	-0.542894	-1.47953	2.49167e-05	-1.05957	-1.53868
11848110	chr1:11848110:C:T	7.36468e-09	-1.49687	-5.85454e-10	8.34231e-05	-1.38986	-5.85454e-10
11848448	chr1:11848448:G:C	4.95096e-09	-1.28193	-0.612046	4.96732e-05	-1.25433	-0.653996
11848970	chr1:11848970:C:T	8.42184e-09	-1.80822e-10	-1.36273	8.61423e-05	-1.80822e-10	-1.35779
11849107	chr1:11849107:C:T	1.18398e-08	-1.80822e-10	-1.0221	0.000105795	-1.80822e-10	-1.15229
11849457	chr1:11849457:G:A	2.02244e-08	-0.586895	0.100224	0.00017873	-0.771403	0.143492
11849975	chr1:11849975:C:T	2.25001e-08	-1.80822e-10	-0.380043	0.000258506	-1.80822e-10	-0.258869
11850282	chr1:11850282:T:C	7.27734e-09	-1.80822e-10	-1.5088	7.41886e-05	-1.80822e-10	-1.50718
11850573	chr1:11850573:T:G	6.91829e-09	-1.80822e-10	-1.55939	7.06373e-05	-1.80822e-10	-1.55623
11850620	chr1:11850620:A:G	1.75097e-09	-1.47332	-1.46007	1.53531e-05	-1.57441	-1.50806
11851041	chr1:11851041:A:G	7.1154e-09	-1.80822e-10	-1.5313	7.25107e-05	-1.80822e-10	-1.53005
11851263	chr1:11851263:G:A	2.0258e-08	-1.80822e-10	-0.48501	0.000229212	-1.80822e-10	-0.379142
11851456	chr1:11851456:A:G	2.34295e-08	-1.80822e-10	-0.339565	0.000264584	-1.80822e-10	-0.235628
11851614	chr1:11851614:G:A	6.69571e-09	-1.80822e-10	-1.59209	6.94271e-05	-1.80822e-10	-1.57351
11851787	chr1:11851787:C:T	1.51776e-09	-1.47934	-1.59698	1.41479e-05	-1.56909	-1.59513
11851983	chr1:11851983:A:G	7.13365e-09	-1.80822e-10	-1.52874	7.26982e-05	-1.80822e-10	-1.52747
11851984	chr1:11851984:T:G	7.18439e-09	-1.80822e-10	-1.52165	7.32183e-05	-1.80822e-10	-1.52034
11852314	chr1:11852314:A:C	6.93422e-09	-1.55709	-5.85454e-10	5.77062e-05	-1.75842	-5.85454e-10
11853136	chr1:11853136:A:G	2.63925e-08	-1.80822e-10	-0.220483	0.000232213	-1.80822e-10	-0.366131
11853475	chr1:11853475:C:T	7.0485e-09	-1.80822e-10	-1.54075	7.27531e-05	-1.80822e-10	-1.52672
11853487	chr1:11853487:C:T	1.62396e-08	-1.80822e-10	-0.706106	0.000126452	-1.80822e-10	-0.973923
11853512	chr1:11853512:G:A	1.45724e-07	-0.827852	2.31601	0.00130637	-1.05965	2.42087
11853700	chr1:11853700:T:C	2.20648e-09	-1.11142	-1.59074	1.80296e-05	-1.32484	-1.59693
11853986	chr1:11853986:G:A	1.72529e-08	-0.240191	-0.405387	3.50383e-05	-1.55832	-0.69903
11854017	chr1:11854017:G:A	4.1899e-09	-0.863513	-1.19737	2.64168e-05	-1.4519	-1.08789
11854094	chr1:11854094:G:A	1.602e-07	-0.920962	2.50382	0.00147832	-1.12755	2.61243
11854139	chr1:11854139:A:G	1.49346e-07	-0.564356	2.07706	0.00158708	-0.822617	2.37848
11854225	chr1:11854225:G:T	1.57068e-08	-0.739469	-5.85454e-10	9.49249e-05	-1.2607	-5.85454e-10
11854509	chr1:11854509:C:T	6.67862e-09	-1.80822e-10	-1.59465	6.80349e-05	-1.80822e-10	-1.59377
11854772	chr1:11854772:G:A	1.85817e-09	-1.43075	-1.44322	1.76751e-05	-1.47604	-1.46559
11855031	chr1:11855031:G:GC	9.35601e-09	-1.80822e-10	-1.25754	0.000110738	-1.80822e-10	-1.10662
11855323	chr1:11855323:G:A	1.56526e-08	-0.742924	-5.85454e-10	9.38878e-05	-1.27169	-5.85454e-10
11855335	chr1:11855335:A:T	8.70647e-09	-1.80822e-10	-1.3295	0.00010363	-1.80822e-10	-1.17296
11855410	chr1:11855410:T:C	2.11278e-09	-1.77967	-0.965892	2.26111e-05	-1.78753	-0.907818
11855692	chr1:11855692:A:G	4.54833e-08	-0.882248	1.20603	0.000397442	-1.12306	1.29432
11855828	chr1:11855828:C:T	1.18964e-09	-1.74116	-1.57876	1.19031e-05	-1.78005	-1.55694
11855844	chr1:11855844:C:T	7.55927e-09	-1.80822e-10	-1.47079	7.15973e-05	-1.80822e-10	-1.54273
11856176	chr1:11856176:C:T	4.67723e-09	-0.378829	-1.57203	1.25752e-05	-1.74758	-1.53448
11856776	chr1:11856776:GC:G	6.67181e-09	-1.80822e-10	-1.59567	6.7827e-05	-1.80822e-10	-1.59683
11856861	chr1:11856861:A:G	4.95945e-08	-0.911494	1.32181	0.000433552	-1.15074	1.40896
11857039	chr1:11857039:T:C	7.71127e-09	-1.80822e-10	-1.45088	8.93986e-05	-1.80822e-10	-1.32068
11857241	chr1:11857241:G:A	8.71011e-09	-1.80822e-10	-1.32908	9.36102e-05	-1.80822e-10	-1.27465
11857283	chr1:11857283:C:T	2.95904e-09	-1.80096	-0.607737	3.69923e-05	-1.80017	-0.402908
11857372	chr1:11857372:T:C	2.71769e-08	-1.80822e-10	-0.191194	0.000236176	-1.80822e-10	-0.349211
11857407	chr1:11857407:G:A	1.16023e-09	-1.76632	-1.57863	1.17486e-05	-1.79357	-1.55648
11857985	chr1:11857985:A:G	8.47769e-09	-1.80822e-10	-1.35612	0.000101623	-1.80822e-10	-1.19252
11858092	chr1:11858092:C:T	2.51937e-08	-1.80822e-10	-0.266967	0.000301	-1.80822e-10	-0.106678
11858106	chr1:11858106:C:A	8.47183e-09	-1.80822e-10	-1.35681	0.000101534	-1.80822e-10	-1.19339
11858204	chr1:11858204:G:T	8.43683e-09	-1.80822e-10	-1.36095	7.6422e-05	-1.80822e-10	-1.47752
11858760	chr1:11858760:C:A	6.79799e-09	-1.80822e-10	-1.57693	6.78675e-05	-1.80822e-10	-1.59623
11858780	chr1:11858780:A:G	8.19629e-09	-1.80822e-10	-1.38988	9.72558e-05	-1.80822e-10	-1.23644
11859063	chr1:11859063:A:G	2.91501e-08	-1.80822e-10	-0.121101	0.000354362	-1.80822e-10	0.0565323
11859214	chr1:11859214:A:G	2.87237e-09	-1.7511	-0.687321	3.1453e-05	-1.75163	-0.613659
11859855	chr1:11859855:G:A	6.82995e-09	-1.80822e-10	-1.57224	7.1283e-05	-1.80822e-10	-1.54713
11860074	chr1:11860074:G:A	6.69426e-09	-1.80822e-10	-1.59231	6.78359e-05	-1.80822e-10	-1.59669
11860319	chr1:11860319:G:A	2.5282e-08	-1.80822e-10	-0.263468	0.000304017	-1.80822e-10	-0.0967051
11860395	chr1:11860395:G:A	1.22184e-09	-1.71718	-1.57603	1.21646e-05	-1.76324	-1.55202
11860487	chr1:11860487:C:A	1.98055e-08	-1.80822e-10	-0.507603	0.000169962	-1.80822e-10	-0.678212
11860561	chr1:11860561:C:T	2.19029e-08	-1.80822e-10	-0.406943	0.000265033	-1.80822e-10	-0.233931
11860868	chr1:11860868:A:G	7.63245e-09	-1.80822e-10	-1.46115	8.69068e-05	-1.80822e-10	-1.34895
11861124	chr1:11861124:C:G	1.99215e-09	-1.47858	-1.32577	1.5792e-05	-1.73277	-1.32151
11861186	chr1:11861186:A:G	2.02262e-09	-1.21128	-1.57789	1.74343e-05	-1.37598	-1.57937
11861424	chr1:11861424:G:A	8.68141e-09	-1.80822e-10	-1.33238	0.000103042	-1.80822e-10	-1.17865
11861516	chr1:11861516:G:A	7.34162e-09	-1.80822e-10	-1.5	7.83568e-05	-1.80822e-10	-1.45251
11861681	chr1:11861681:A:G	8.35247e-09	-1.80822e-10	-1.371	9.78448e-05	-1.80822e-10	-1.2304
11861936	chr1:11861936:C:A	2.15675e-09	-1.15639	-1.56857	1.84569e-05	-1.32844	-1.5699
11862192	chr1:11862192:A:G	2.1398e-08	-1.80822e-10	-0.430262	0.000253533	-1.80822e-10	-0.278291
11862241	chr1:11862241:T:G	1.92304e-09	-1.46725	-1.37241	1.51222e-05	-1.72793	-1.36969
11862668	chr1:11862668:G:A	2.13467e-08	-1.80822e-10	-0.432663	0.000252887	-1.80822e-10	-0.280843
11863088	chr1:11863088:G:A	1.2042e-09	-1.73702	-1.57073	1.20996e-05	-1.77644	-1.54418
11863116	chr1:11863116:G:A	1.13604e-08	-1.80822e-10	-1.06343	0.000118674	-1.80822e-10	-1.0374
11863203	chr1:11863203:C:T	9.36968e-09	-1.80822e-10	-1.25608	8.78379e-05	-1.80822e-10	-1.33829
11863281	chr1:11863281:G:C	2.70651e-09	-1.45637	-1.04153	3.10095e-05	-1.55132	-0.828173
11863340	chr1:11863340:A:G	9.73547e-09	-1.80822e-10	-1.21779	9.6899e-05	-1.80822e-10	-1.24012
11863445	chr1:11863445:C:T	7.06282e-09	-1.80822e-10	-1.53872	6.86222e-05	-1.80822e-10	-1.58517
11863663	chr1:11863663:C:T	2.07263e-08	-1.80822e-10	-0.462158	0.000245406	-1.80822e-10	-0.310874
11863680	chr1:11863680:A:G	3.63738e-09	-1.10766	-1.09463	3.39918e-05	-1.32826	-0.959404
11863738	chr1:11863738:G:A	2.06004e-08	-1.80822e-10	-0.468251	0.000243765	-1.80822e-10	-0.317582
11863970	chr1:11863970:G:A	1.18137e-07	1.27828	-5.85454e-10	0.000310321	-0.0761811	-5.85454e-10
11863973	chr1:11863973:T:C	1.47273e-09	-1.5164	-1.59005	1.25353e-05	-1.75334	-1.53189
11865187	chr1:11865187:T:C	2.2562e-09	-1.30133	-1.37855	1.6016e-05	-1.7835	-1.2567
11865232	chr1:11865232:G:A	9.68736e-09	-1.80822e-10	-1.22274	0.000107161	-1.80822e-10	-1.13946
11865243	chr1:11865243:A:G	2.31987e-09	-1.42477	-1.22728	1.92575e-05	-1.72151	-1.13438
11865367	chr1:11865367:G:T	9.20114e-09	-1.80822e-10	-1.27423	9.16259e-05	-1.80822e-10	-1.29607
11865675	chr1:11865675:C:T	3.58209e-08	0.0849706	-5.85454e-10	0.000111146	-1.10294	-5.85454e-10
11865712	chr1:11865712:CT:C	7.3466e-09	-1.80822e-10	-1.49932	7.44412e-05	-1.80822e-10	-1.50378
11865724	chr1:11865724:A:G	3.41552e-09	-1.14788	-1.11735	3.19928e-05	-1.36321	-0.985062
11865881	chr1:11865881:G:A	4.5808e-09	-1.75169	-0.219993	5.30625e-05	-1.39768	-0.444635
11865897	chr1:11865897:A:G	2.09641e-09	-1.58395	-1.16938	2.02325e-05	-1.7193	-1.0872
11865982	chr1:11865982:T:C	1.71266e-09	-1.69606	-1.25946	1.87131e-05	-1.7587	-1.12586
11866211	chr1:11866211:C:T	1.02598e-08	-1.80822e-10	-1.16533	0.000106997	-1.80822e-10	-1.14099
11866401	chr1:11866401:G:A	6.68934e-09	-1.80822e-10	-1.59305	6.86536e-05	-1.80822e-10	-1.58471
11866664	chr1:11866664:A:T	1.26002e-09	-1.66844	-1.59399	1.22979e-05	-1.72523	-1.57913
11866690	chr1:11866690:T:G	1.45722e-09	-1.52568	-1.59134	1.25337e-05	-1.7496	-1.53577
11866691	chr1:11866691:T:C	6.6643e-09	-1.80822e-10	-1.5968	6.81405e-05	-1.80822e-10	-1.59222
11866701	chr1:11866701:C:T	2.47574e-09	-1.21108	-1.37594	1.72987e-05	-1.80062	-1.16254
11866876	chr1:11866876:C:A	6.66733e-09	-1.80822e-10	-1.59634	6.8256e-05	-1.80822e-10	-1.59052
11866999	chr1:11866999:T:C	1.53543e-09	-1.57915	-1.4856	1.39712e-05	-1.71208	-1.46471
11867307	chr1:11867307:A:G	1.51214e-09	-1.56193	-1.51811	1.367e-05	-1.70023	-1.49836
11867417	chr1:11867417:T:C	1.09865e-08	-1.80822e-10	-1.09689	0.000129869	-1.80822e-10	-0.947259
11867638	chr1:11867638:A:G	1.60753e-08	-1.80822e-10	-0.716275	0.000186586	-1.80822e-10	-0.584893
11867703	chr1:11867703:A:G	1.26564e-09	-1.66098	-1.59701	1.22416e-05	-1.71912	-1.58983
11867768	chr1:11867768:C:T	2.17719e-09	-1.44622	-1.26931	2.07013e-05	-1.64977	-1.13382
11867811	chr1:11867811:T:C	6.94491e-09	-1.80822e-10	-1.55555	6.97661e-05	-1.80822e-10	-1.56864
11867821	chr1:11867821:T:C	1.46569e-09	-1.51745	-1.59378	1.2381e-05	-1.75303	-1.54459
11868124	chr1:11868124:T:C	3.4357e-09	-1.66455	-0.594789	4.31145e-05	-1.28627	-0.763653
11868429	chr1:11868429:C:T	9.69935e-09	-1.80822e-10	-1.2215	0.000106323	-1.80822e-10	-1.1473
11868584	chr1:11868584:T:C	3.60581e-09	-1.71415	-0.496865	4.45692e-05	-1.32018	-0.696563
11868596	chr1:11868596:C:T	6.83327e-09	-1.80822e-10	-1.57176	7.00002e-05	-1.80822e-10	-1.56529
11868657	chr1:11868657:C:G	6.86423e-09	-0.716628	-0.850609	3.44223e-05	-1.51475	-0.760329
11868762	chr1:11868762:T:C	1.27157e-09	-1.67945	-1.57386	2.04146e-05	-1.27306	-1.52447
11868773	chr1:11868773:T:C	1.69152e-08	0.925487	-1.59084	2.93913e-05	-0.836396	-1.59669
11868838	chr1:11868838:G:A	1.687e-09	-1.39833	-1.57227	1.28319e-05	-1.77408	-1.48778
11868920	chr1:11868920:A:G	9.18347e-09	-1.80822e-10	-1.27616	0.000100122	-1.80822e-10	-1.20739
11869115	chr1:11869115:C:G	5.50415e-09	-0.270338	-1.51772	1.19858e-05	-1.75436	-1.5757
11869239	chr1:11869239:T:C	1.11334e-08	-1.08362	-5.85454e-10	7.11181e-05	-1.54944	-5.85454e-10
11869650	chr1:11869650:C:T	7.22227e-09	-1.05542	-0.460975	6.87172e-05	-1.27311	-0.31068
11869704	chr1:11869704:T:C	2.9829e-09	-0.840752	-1.55991	1.39922e-05	-1.72246	-1.45282
11870096	chr1:11870096:A:C	6.06629e-09	-1.11529	-0.575522	5.7856e-05	-1.32325	-0.432577
11870574	chr1:11870574:C:T	6.81662e-09	-1.80822e-10	-1.5742	6.80097e-05	-1.80822e-10	-1.59414
11870806	chr1:11870806:T:A	6.21085e-09	-1.1424	-0.524863	5.96016e-05	-1.34623	-0.379879
11871017	chr1:11871017:G:A	9.62023e-09	-1.22969	-5.85454e-10	0.000168594	-0.686295	-5.85454e-10
11871124	chr1:11871124:G:A	7.46565e-09	-1.01322	-0.470029	7.05944e-05	-1.23758	-0.319258
11871388	chr1:11871388:C:T	2.69858e-09	-0.936807	-1.56403	1.33087e-05	-1.74776	-1.47761
11871534	chr1:11871534:A:G	3.25632e-09	-1.72634	-0.586624	3.99246e-05	-1.34919	-0.777603
11871570	chr1:11871570:G:A	1.34296e-09	-1.64197	-1.55672	1.36315e-05	-1.71644	-1.48496
11872410	chr1:11872410:A:G	4.85208e-09	-0.709614	-1.20454	2.00183e-05	-1.57163	-1.24551
11872484	chr1:11872484:T:C	3.71818e-08	-1.80822e-10	0.122258	0.000401266	-1.80822e-10	0.180837
11872621	chr1:11872621:G:A	1.97377e-09	-1.26086	-1.55276	1.20748e-05	-1.76024	-1.56243
11872790	chr1:11872790:T:A	2.63118e-09	-0.965989	-1.56014	1.33272e-05	-1.76192	-1.46206
11873085	chr1:11873085:A:G	1.2103e-08	-1.80822e-10	-1.0001	9.8216e-05	-1.80822e-10	-1.22662
11873583	chr1:11873583:G:A	1.03589e-06	3.587	-0.137544	4.26308e-05	-1.47563	-0.585584
11874075	chr1:11874075:G:A	1.7403e-08	-1.80822e-10	-0.63692	0.000245387	-1.80822e-10	-0.310951
11874125	chr1:11874125:C:G	1.13261e-08	-1.80822e-10	-1.06645	0.000145112	-1.80822e-10	-0.836279
11874321	chr1:11874321:G:A	4.94347e-06	5.61995	-0.607694	4.17072e-05	-0.859453	-1.22366
11874596	chr1:11874596:T:C	1.19294e-06	4.38436	-0.793743	2.15376e-05	-1.35564	-1.38835
11874785	chr1:11874785:C:T	5.51019e-07	2.57	0.248212	3.73838e-05	-1.71986	-0.47269
11874853	chr1:11874853:C:T	6.76367e-09	-1.80822e-10	-1.582	6.78529e-05	-1.80822e-10	-1.59644
11874871	chr1:11874871:T:C	2.37084e-09	-1.03368	-1.59663	1.26783e-05	-1.67719	-1.59671
11874891	chr1:11874891:G:A	5.4998e-09	-1.78885	-5.85454e-10	6.29147e-05	-1.67201	-5.85454e-10
11875068	chr1:11875068:C:T	6.86237e-09	-1.80822e-10	-1.56751	8.19231e-05	-1.80822e-10	-1.40801
11875109	chr1:11875109:G:A	5.75284e-09	-0.485062	-1.25881	2.47078e-05	-1.49683	-1.10983
11875658	chr1:11875658:T:G	4.14877e-09	-0.567738	-1.50301	1.58234e-05	-1.52612	-1.52617
11875666	chr1:11875666:G:T	7.24836e-07	2.98853	0.103855	3.59628e-05	-1.65459	-0.576709
11876025	chr1:11876025:G:A	2.39517e-08	-1.80822e-10	-0.317521	0.000324858	-1.80822e-10	-0.0303981
11876432	chr1:11876432:A:G	3.27029e-07	2.8246	-0.52811	2.28044e-05	-1.66968	-1.01715
11876457	chr1:11876457:G:A	2.26715e-09	-1.11465	-1.56039	2.15324e-05	-1.17121	-1.57302
11876587	chr1:11876587:C:T	5.98281e-09	-0.33167	-1.373	1.8118e-05	-1.42787	-1.48902
11876680	chr1:11876680:T:A	7.70224e-09	-1.45205	-5.85454e-10	9.04613e-05	-1.30887	-5.85454e-10
11876856	chr1:11876856:C:T	1.52865e-07	2.85909	-1.32309	1.32515e-05	-1.66947	-1.5602
11876972	chr1:11876972:ACT:A	4.55029e-08	0.324215	-5.85454e-10	0.000208666	-0.473051	-5.85454e-10
11877060	chr1:11877060:G:A	1.53499e-07	2.86765	-1.32752	1.32403e-05	-1.6686	-1.56192
11877347	chr1:11877347:T:C	1.50238e-06	4.9824	-1.16115	2.33909e-05	-1.12053	-1.54092
11877543	chr1:11877543:C:T	1.44459e-08	-1.80822e-10	-0.823152	0.000124752	-1.80822e-10	-0.987458
11877720	chr1:11877720:T:C	7.06692e-09	-1.80822e-10	-1.53814	7.21885e-05	-1.80822e-10	-1.53451
11877993	chr1:11877993:G:A	1.53472e-07	2.63635	-1.0964	1.50314e-05	-1.7015	-1.40215
11878146	chr1:11878146:A:G	8.8525e-08	2.35102	-1.36129	1.51386e-05	-1.54413	-1.55241
11878283	chr1:11878283:T:C	8.89481e-08	2.18222	-1.18773	1.62921e-05	-1.56187	-1.46123
11879000	chr1:11879000:G:A	7.28542e-09	-1.80822e-10	-1.50769	7.06363e-05	-1.80822e-10	-1.55624
11879161	chr1:11879161:C:T	7.68929e-09	-1.80822e-10	-1.45373	7.06289e-05	-1.80822e-10	-1.55635
11879213	chr1:11879213:T:TCCCTTCAGCCA	1.54414e-09	-1.59755	-1.46154	1.32278e-05	-1.73796	-1.49351
11879536	chr1:11879536:A:C	3.53172e-09	-1.71443	-0.517351	6.08271e-05	-1.36231	-0.343443
11879663	chr1:11879663:G:A	3.04686e-06	5.07622	-0.547913	3.79151e-05	-1.12442	-1.05402
11879874	chr1:11879874:C:T	8.75974e-09	-1.80822e-10	-1.32339	8.5703e-05	-1.80822e-10	-1.3629
11880209	chr1:11880209:G:A	1.41671e-06	4.72899	-0.966454	2.7762e-05	-1.19526	-1.29485
11880728	chr1:11880728:C:T	9.47866e-09	-1.80822e-10	-1.24452	0.000115046	-1.80822e-10	-1.06846
11881201	chr1:11881201:G:A	2.10284e-09	-1.24193	-1.50834	1.61894e-05	-1.49808	-1.53135
11881264	chr1:11881264:A:T	1.10478e-06	4.49265	-0.978811	2.39753e-05	-1.3174	-1.31937
11881448	chr1:11881448:A:G	6.70598e-09	-1.80822e-10	-1.59056	7.00437e-05	-1.80822e-10	-1.56467
11881879	chr1:11881879:C:T	1.80615e-07	1.97993	-0.27712	2.49553e-05	-1.72915	-0.867551
11881926	chr1:11881926:T:C	8.32849e-09	-1.80822e-10	-1.37388	9.8908e-05	-1.80822e-10	-1.2196
11882002	chr1:11882002:A:G	2.05903e-09	-1.58494	-1.18638	3.30866e-05	-1.25969	-1.05497
11882045	chr1:11882045:A:G	1.78871e-07	-1.80822e-10	1.69311	0.0012693	-1.80822e-10	1.33243
11882631	chr1:11882631:G:A	3.02781e-09	-0.797859	-1.58786	1.37495e-05	-1.60575	-1.58703
11882762	chr1:11882762:T:C	5.90786e-09	-1.71728	-5.85454e-10	5.77304e-05	-1.758	-5.85454e-10
11883367	chr1:11883367:G:A	6.81206e-09	-1.80822e-10	-1.57487	6.98079e-05	-1.80822e-10	-1.56804
11883430	chr1:11883430:A:G	7.50519e-09	-1.80822e-10	-1.47797	8.58339e-05	-1.80822e-10	-1.36137
11883458	chr1:11883458:A:G	7.82356e-09	-1.80822e-10	-1.43642	8.94874e-05	-1.80822e-10	-1.31969
11883735	chr1:11883735:G:A	3.06778e-09	-1.02217	-1.35044	0.000327883	1.10469	-1.12582
11883980	chr1:11883980:C:T	6.92179e-09	-1.55889	-5.85454e-10	5.57695e-05	-1.79256	-5.85454e-10
11884343	chr1:11884343:C:T	1.0239e-08	-1.80822e-10	-1.16736	9.01683e-05	-1.80822e-10	-1.31211
11884379	chr1:11884379:C:T	7.29536e-09	-1.80822e-10	-1.50632	8.03849e-05	-1.80822e-10	-1.42696
11884780	chr1:11884780:A:C	7.14571e-09	-1.80822e-10	-1.52705	7.76212e-05	-1.80822e-10	-1.46195
11885138	chr1:11885138:T:C	7.87977e-09	-1.80822e-10	-1.42926	7.44806e-05	-1.80822e-10	-1.50325
11885173	chr1:11885173:A:G	7.27598e-08	-1.80822e-10	0.793602	0.000532533	-1.80822e-10	0.463857
11885491	chr1:11885491:G:A	1.60825e-08	-1.80822e-10	-0.715827	0.000136983	-1.80822e-10	-0.893928
11885541	chr1:11885541:A:G	6.90029e-09	-1.80822e-10	-1.562	7.37948e-05	-1.80822e-10	-1.5125
11885638	chr1:11885638:C:T	5.82914e-09	-1.73069	-5.85454e-10	5.84217e-05	-1.7461	-5.85454e-10
11886138	chr1:11886138:C:T	1.22866e-09	-1.69313	-1.5945	1.74962e-05	-1.35702	-1.59478
11886332	chr1:11886332:G:A	1.17573e-06	3.60476	-0.0286795	3.00078e-05	-1.66963	-0.742704
11886335	chr1:11886335:C:T	1.02033e-08	-1.80822e-10	-1.17085	9.61755e-05	-1.80822e-10	-1.24761
11886432	chr1:11886432:T:C	3.09877e-07	3.18119	-0.938578	1.78885e-05	-1.50025	-1.42938
11886487	chr1:11886487:C:T	3.08476e-07	3.16848	-0.930401	1.7881e-05	-1.50371	-1.42633
11886493	chr1:11886493:G:A	6.74834e-09	-1.58427	-5.85454e-10	5.60467e-05	-1.7876	-5.85454e-10
11886516	chr1:11886516:G:A	2.62692e-07	3.03312	-0.955702	1.69289e-05	-1.53726	-1.4475
11886531	chr1:11886531:C:T	9.5224e-07	4.25762	-0.89236	1.92809e-05	-1.55122	-1.30346
11887572	chr1:11887572:T:C	6.63365e-07	4.3838	-1.38004	1.41982e-05	-1.58702	-1.57365
11887712	chr1:11887712:A:T	7.4036e-07	4.48703	-1.37346	1.45006e-05	-1.56809	-1.5715
11887734	chr1:11887734:T:C	4.25292e-07	2.55921	-5.85454e-10	0.000750019	0.806311	-5.85454e-10
11887848	chr1:11887848:G:A	4.75961e-08	-1.80822e-10	0.36919	0.000239105	-1.80822e-10	-0.336885
11887900	chr1:11887900:A:G	7.98176e-07	4.56098	-1.37221	1.4704e-05	-1.55454	-1.57113
11888173	chr1:11888173:C:A	7.32649e-09	-1.80822e-10	-1.50206	6.89604e-05	-1.80822e-10	-1.58026
11888442	chr1:11888442:CA:C	3.41252e-08	-1.80822e-10	0.0364736	0.00025442	-1.80822e-10	-0.274801
11888603	chr1:11888603:C:G	2.41062e-07	3.45631	-1.46482	1.52782e-05	-1.49572	-1.59164
11889068	chr1:11889068:G:A	9.70365e-08	2.65717	-1.57565	1.46726e-05	-1.78299	-1.34481
11889594	chr1:11889594:C:T	2.39086e-08	-1.80822e-10	-0.319324	0.000196289	-1.80822e-10	-0.534198
11889610	chr1:11889610:C:T	2.89114e-08	-1.80822e-10	-0.129325	0.00021896	-1.80822e-10	-0.424898
11889612	chr1:11889612:A:T	1.90919e-07	3.17855	-1.42026	1.448e-05	-1.56077	-1.58025
11889684	chr1:11889684:G:A	9.01006e-07	4.05955	-0.749601	1.93028e-05	-1.63788	-1.21565
11889700	chr1:11889700:T:G	2.56456e-07	3.49693	-1.44353	1.54831e-05	-1.48741	-1.58663
11889763	chr1:11889763:G:T	1.79018e-07	3.10103	-1.40711	1.13575e-05	-1.78961	-1.59429
11889767	chr1:11889767:G:T	8.14343e-08	2.24073	-1.33449	1.16083e-05	-1.80004	-1.56202
11889771	chr1:11889771:G:T	6.82461e-08	1.96744	-1.23788	1.19446e-05	-1.78585	-1.54766
11889817	chr1:11889817:G:A	6.68927e-09	-1.80822e-10	-1.59306	6.79665e-05	-1.80822e-10	-1.59477
11889913	chr1:11889913:G:A	6.6515e-08	1.32319	-0.619321	1.74329e-05	-1.58566	-1.36976
11890074	chr1:11890074:T:C	1.08296e-08	-1.80822e-10	-1.11128	0.000117405	-1.80822e-10	-1.04816
11890085	chr1:11890085:G:A	6.68982e-09	-1.80822e-10	-1.59297	6.79623e-05	-1.80822e-10	-1.59483
11890148	chr1:11890148:T:C	2.49778e-07	3.48392	-1.45691	1.53819e-05	-1.4907	-1.58989
11890334	chr1:11890334:T:C	6.9445e-08	1.32276	-0.575788	1.77769e-05	-1.5873	-1.34859
11890401	chr1:11890401:C:T	6.51121e-09	-1.62004	-5.85454e-10	5.67105e-05	-1.77583	-5.85454e-10
11890813	chr1:11890813:G:A	2.30528e-09	-1.58126	-1.0771	1.62847e-05	-1.78844	-1.23512
11890834	chr1:11890834:T:C	2.48686e-07	3.47113	-1.4485	1.53645e-05	-1.4938	-1.58793
11891261	chr1:11891261:C:T	2.38712e-07	3.41373	-1.43203	1.52185e-05	-1.50754	-1.58373
11891541	chr1:11891541:T:C	8.43227e-09	-1.80822e-10	-1.3615	9.84268e-05	-1.80822e-10	-1.22447
11891569	chr1:11891569:G:A	2.4339e-07	3.46562	-1.46451	1.52705e-05	-1.49608	-1.59179
11891779	chr1:11891779:C:A	7.99419e-09	-1.80822e-10	-1.41485	9.09754e-05	-1.80822e-10	-1.3032
11891804	chr1:11891804:T:C	2.23169e-07	3.36171	-1.44735	1.49561e-05	-1.52075	-1.58792
11891870	chr1:11891870:CT:C	2.38448e-07	3.42615	-1.44556	1.51999e-05	-1.50498	-1.58752
11892155	chr1:11892155:T:C	1.83635e-07	3.21521	-1.49582	1.43934e-05	-1.55032	-1.5967
11892246	chr1:11892246:G:T	6.55653e-09	-1.6131	-5.85454e-10	5.65727e-05	-1.77826	-5.85454e-10
11892349	chr1:11892349:T:C	2.6709e-07	3.5342	-1.44017	1.56295e-05	-1.47888	-1.58574
11892543	chr1:11892543:C:T	8.52659e-09	-1.80822e-10	-1.35037	9.46087e-05	-1.80822e-10	-1.26404
11892570	chr1:11892570:T:C	2.20933e-07	3.36024	-1.45594	1.49208e-05	-1.52131	-1.58972
11893257	chr1:11893257:T:C	1.96387e-07	3.23897	-1.45245	1.45286e-05	-1.54885	-1.58881
11893449	chr1:11893449:G:A	8.53004e-09	-1.80822e-10	-1.34997	9.46553e-05	-1.80822e-10	-1.26355
11893673	chr1:11893673:G:A	7.90744e-09	-1.80822e-10	-1.42576	7.37188e-05	-1.80822e-10	-1.51353
11894244	chr1:11894244:C:G	7.0088e-09	-1.80822e-10	-1.5464	7.24653e-05	-1.80822e-10	-1.53068
11894260	chr1:11894260:C:A	6.66335e-09	-1.80822e-10	-1.59694	7.10944e-05	-1.80822e-10	-1.54978
11894287	chr1:11894287:C:CAGAAAG	1.84907e-09	-1.41131	-1.46757	4.20109e-05	-0.519769	-1.55609
11894912	chr1:11894912:G:A	6.98208e-09	-1.80822e-10	-1.55021	7.2014e-05	-1.80822e-10	-1.53693
11895115	chr1:11895115:A:G	6.70562e-09	-1.80822e-10	-1.59062	6.78763e-05	-1.80822e-10	-1.5961
11895238	chr1:11895238:G:A	8.52659e-09	-1.80822e-10	-1.35037	9.46087e-05	-1.80822e-10	-1.26404
11895636	chr1:11895636:T:G	6.15196e-09	-1.67679	-5.85454e-10	5.53304e-05	-1.80046	-5.85454e-10
11895705	chr1:11895705:G:A	7.10679e-09	-1.80822e-10	-1.53251	7.44207e-05	-1.80822e-10	-1.50405
11895754	chr1:11895754:G:A	1.5174e-09	-1.49576	-1.5808	3.62334e-05	-0.718205	-1.5056
11895927	chr1:11895927:C:T	1.68393e-09	-1.78601	-1.18642	2.2026e-05	-1.62371	-1.09785
11896095	chr1:11896095:G:A	4.79722e-07	3.79021	-1.11057	1.5148e-05	-1.6816	-1.41432
11896125	chr1:11896125:G:A	6.28856e-09	-1.65483	-5.85454e-10	5.80475e-05	-1.75252	-5.85454e-10
11896172	chr1:11896172:C:T	1.78356e-07	3.1629	-1.47268	1.41928e-05	-1.56774	-1.59331
11896427	chr1:11896427:C:T	4.54572e-08	1.81482	-1.49161	1.1678e-05	-1.76076	-1.59533
11896501	chr1:11896501:C:G	9.77666e-09	-1.80822e-10	-1.21356	0.000116056	-1.80822e-10	-1.05971
11896708	chr1:11896708:G:A	1.45264e-07	2.96144	-1.47645	1.36051e-05	-1.60928	-1.59406
11896848	chr1:11896848:G:A	1.75245e-07	3.19024	-1.51762	1.42307e-05	-1.56145	-1.59693
11897152	chr1:11897152:G:A	5.32293e-07	3.84263	-1.059	1.59282e-05	-1.67663	-1.36907
11897489	chr1:11897489:CTT:C	5.15582e-07	3.77127	-1.01953	1.59814e-05	-1.68631	-1.35605
11897582	chr1:11897582:C:T	1.93241e-07	3.12122	-1.35084	1.63528e-05	-1.45671	-1.56268
11897881	chr1:11897881:T:C	6.67003e-09	-1.80822e-10	-1.59594	6.78158e-05	-1.80822e-10	-1.59699
11897958	chr1:11897958:A:G	3.08294e-08	1.52681	-1.5919	1.24456e-05	-1.78128	-1.51114
11897985	chr1:11897985:C:T	1.65169e-08	-1.80822e-10	-0.68918	0.00020031	-1.80822e-10	-0.513919
11898597	chr1:11898597:G:A	1.56152e-09	-1.79116	-1.25674	1.71862e-05	-1.66067	-1.30901
11898666	chr1:11898666:A:G	5.31443e-08	1.64423	-1.16478	1.19706e-05	-1.78684	-1.54449
11898722	chr1:11898722:C:T	1.4876e-09	-1.78882	-1.30757	1.65353e-05	-1.65233	-1.35596
11899028	chr1:11899028:G:A	2.12916e-09	-1.3312	-1.40663	0.000163611	0.489885	-1.20618
11899044	chr1:11899044:C:A	1.90802e-08	-1.80822e-10	-0.544908	0.000152334	-1.80822e-10	-0.787711
11899181	chr1:11899181:C:G	3.06081e-07	3.21675	-0.986464	1.40786e-05	-1.75714	-1.41199
11899305	chr1:11899305:C:T	1.07569e-07	2.74764	-1.56306	1.17621e-05	-1.78776	-1.56114
11899999	chr1:11899999:A:G	4.08235e-08	1.53226	-1.31657	1.215e-05	-1.73431	-1.58214
11900337	chr1:11900337:T:C	2.09651e-09	-1.34668	-1.4066	0.000158255	0.456555	-1.20614
11900693	chr1:11900693:T:C	2.65616e-07	2.08849	-5.85454e-10	0.000517614	0.435443	-5.85454e-10
11900786	chr1:11900786:G:A	1.9156e-08	-1.80822e-10	-0.540945	0.000152852	-1.80822e-10	-0.784317
11901041	chr1:11901041:C:T	7.53876e-09	-1.80822e-10	-1.4735	6.99995e-05	-1.80822e-10	-1.5653
11901073	chr1:11901073:G:C	3.95686e-08	1.58713	-1.40265	1.1897e-05	-1.74216	-1.59534
11901174	chr1:11901174:T:TA	1.65661e-09	-1.75227	-1.23652	1.95662e-05	-1.40789	-1.4321
11901353	chr1:11901353:C:T	6.6636e-09	-1.80822e-10	-1.5969	6.78176e-05	-1.80822e-10	-1.59696
11901354	chr1:11901354:G:A	2.30451e-08	-1.80822e-10	-0.356107	0.000192378	-1.80822e-10	-0.554323
11901408	chr1:11901408:G:A	4.1414e-08	-1.80822e-10	0.230059	0.000328683	-1.80822e-10	-0.0186935
11901477	chr1:11901477:AGGCTGT:A	1.48579e-07	2.66689	-1.15933	1.39815e-05	-1.67518	-1.50087
11901599	chr1:11901599:G:A	5.91577e-08	2.05234	-1.46569	1.19543e-05	-1.75205	-1.58064
11901682	chr1:11901682:C:T	8.01784e-09	-1.41189	-5.85454e-10	0.000384811	0.138964	-5.85454e-10
11901716	chr1:11901716:C:T	2.12044e-08	-1.80822e-10	-0.439355	0.00027695	-1.80822e-10	-0.189951
11901760	chr1:11901760:G:A	5.88501e-09	-1.72115	-5.85454e-10	5.60908e-05	-1.78681	-5.85454e-10
11901844	chr1:11901844:T:G	7.9298e-09	-1.42293	-5.85454e-10	5.85083e-05	-1.74462	-5.85454e-10
11901892	chr1:11901892:C:T	9.84564e-09	-1.80822e-10	-1.20653	0.000100086	-1.80822e-10	-1.20775
11902327	chr1:11902327:CTT:C	1.37289e-08	-1.80822e-10	-0.874058	0.00010738	-1.80822e-10	-1.13742
11902898	chr1:11902898:C:T	6.19097e-09	-1.67047	-5.85454e-10	5.78512e-05	-1.75591	-5.85454e-10
11902912	chr1:11902912:G:A	6.66418e-09	-1.80822e-10	-1.59681	6.98687e-05	-1.80822e-10	-1.56717
11903401	chr1:11903401:T:G	7.44096e-09	-1.80822e-10	-1.48656	6.95488e-05	-1.80822e-10	-1.57176
11903530	chr1:11903530:G:A	6.70834e-08	-1.80822e-10	0.712376	0.000495885	-1.80822e-10	0.392557
11903565	chr1:11903565:T:G	7.86165e-09	-1.80822e-10	-1.43156	7.17374e-05	-1.80822e-10	-1.54078
11903635	chr1:11903635:G:A	6.38585e-09	-1.63948	-5.85454e-10	5.69604e-05	-1.77143	-5.85454e-10
11903953	chr1:11903953:G:T	1.73592e-09	-1.79112	-1.1509	1.88976e-05	-1.66257	-1.21218
11903967	chr1:11903967:A:G	6.41307e-09	-1.63522	-5.85454e-10	5.53342e-05	-1.8004	-5.85454e-10
11904090	chr1:11904090:T:C	7.64962e-08	1.916	-1.07232	1.22448e-05	-1.79926	-1.50943
11904091	chr1:11904091:G:A	1.6787e-09	-1.79087	-1.18467	1.83294e-05	-1.66171	-1.24357
11904316	chr1:11904316:A:G	6.70435e-09	-1.80822e-10	-1.5908	6.93943e-05	-1.80822e-10	-1.57398
11904433	chr1:11904433:G:C	6.73971e-09	-1.80822e-10	-1.58554	6.91092e-05	-1.80822e-10	-1.5781
11904510	chr1:11904510:G:A	1.67689e-09	-1.79218	-1.18445	1.82552e-05	-1.66651	-1.24283
11904534	chr1:11904534:G:A	8.2e-08	-1.80822e-10	0.913158	0.00102049	-1.80822e-10	1.11425
11904674	chr1:11904674:A:G	6.66459e-09	-1.80822e-10	-1.59675	6.80383e-05	-1.80822e-10	-1.59372
11904712	chr1:11904712:G:A	6.69567e-09	-1.80822e-10	-1.5921	6.95674e-05	-1.80822e-10	-1.57149
11904950	chr1:11904950:T:G	6.68517e-09	-1.80822e-10	-1.59367	6.88793e-05	-1.80822e-10	-1.58143
11904981	chr1:11904981:G:A	8.57525e-09	-1.80822e-10	-1.34468	7.86682e-05	-1.80822e-10	-1.44855
11905043	chr1:11905043:G:A	2.08454e-09	-1.32656	-1.43245	0.000159018	0.498267	-1.24304
11905138	chr1:11905138:G:A	5.19859e-08	-1.80822e-10	0.457411	0.000405008	-1.80822e-10	0.190121
11905378	chr1:11905378:A:T	6.70577e-09	-1.80822e-10	-1.59059	6.92343e-05	-1.80822e-10	-1.57629
11905385	chr1:11905385:C:T	2.07744e-09	-1.74195	-1.02047	2.65279e-05	-1.38025	-1.15534
11905593	chr1:11905593:G:A	1.57691e-09	-1.74052	-1.29757	1.92707e-05	-1.55198	-1.30322
11905703	chr1:11905703:A:T	1.78394e-08	-1.80822e-10	-0.612152	0.000232156	-1.80822e-10	-0.366379
11905735	chr1:11905735:C:T	1.11821e-08	-1.07925	-5.85454e-10	6.18464e-05	-1.68913	-5.85454e-10
11906364	chr1:11906364:G:A	2.88881e-08	-0.130133	-5.85454e-10	0.000139194	-0.877917	-5.85454e-10
11906470	chr1:11906470:T:C	6.73674e-09	-1.80822e-10	-1.58598	6.97157e-05	-1.80822e-10	-1.56936
11906648	chr1:11906648:G:C	1.78133e-08	-1.80822e-10	-0.613614	0.000231787	-1.80822e-10	-0.367966
11906935	chr1:11906935:G:C	1.54722e-08	-1.80822e-10	-0.754516	0.000172896	-1.80822e-10	-0.661095
11907133	chr1:11907133:G:A	6.90146e-09	-1.56183	-5.85454e-10	5.5691e-05	-1.79397	-5.85454e-10
11907244	chr1:11907244:T:G	6.37039e-09	-1.6419	-5.85454e-10	5.71234e-05	-1.76857	-5.85454e-10
11907298	chr1:11907298:C:G	6.30397e-09	-1.65238	-5.85454e-10	5.74189e-05	-1.76341	-5.85454e-10
11907299	chr1:11907299:C:T	5.48399e-08	1.42618	-0.915322	2.14986e-05	-1.38855	-1.35725
11907699	chr1:11907699:C:A	1.23265e-09	-1.80102	-1.48337	1.35052e-05	-1.67768	-1.53304
11907848	chr1:11907848:G:C	3.08613e-08	0.950093	-1.01415	2.1468e-05	-1.31744	-1.42978
11908598	chr1:11908598:C:T	1.55097e-09	-1.71943	-1.33525	2.13707e-05	-1.32147	-1.43029
11908657	chr1:11908657:T:C	1.21859e-08	-1.80822e-10	-0.993282	0.000143011	-1.80822e-10	-0.850866
11908947	chr1:11908947:C:T	7.00988e-09	-1.80822e-10	-1.54624	6.9075e-05	-1.80822e-10	-1.57859
11909116	chr1:11909116:G:C	5.66798e-09	-1.75873	-5.85454e-10	6.35132e-05	-1.66254	-5.85454e-10
11909125	chr1:11909125:A:T	6.67327e-09	-1.80822e-10	-1.59545	6.78169e-05	-1.80822e-10	-1.59698
11909512	chr1:11909512:C:G	4.82238e-09	-0.330095	-1.5902	0.000767107	2.4143	-1.58546
11909787	chr1:11909787:A:G	1.2007e-09	-1.77271	-1.53795	1.83975e-05	-1.4591	-1.44247
11909844	chr1:11909844:T:C	1.1247e-08	-1.80822e-10	-1.07346	0.000107074	-1.80822e-10	-1.14027
11909861	chr1:11909861:T:C	7.34239e-09	-1.80822e-10	-1.4999	6.92507e-05	-1.80822e-10	-1.57605
11909877	chr1:11909877:T:C	7.91397e-09	-1.80822e-10	-1.42493	7.32489e-05	-1.80822e-10	-1.51992
11909883	chr1:11909883:G:A	1.03216e-08	-1.80822e-10	-1.15933	7.7086e-05	-1.80822e-10	-1.46887
11910267	chr1:11910267:G:A	7.4281e-09	-1.80822e-10	-1.48829	7.03413e-05	-1.80822e-10	-1.56043
11910602	chr1:11910602:G:A	8.9523e-09	-1.80822e-10	-1.30165	0.000102149	-1.80822e-10	-1.18735
11910737	chr1:11910737:C:T	6.71792e-09	-1.80822e-10	-1.58878	6.80308e-05	-1.80822e-10	-1.59383
11910946	chr1:11910946:C:G	2.04944e-07	2.70155	-0.872376	1.43036e-05	-1.78535	-1.36792
11911088	chr1:11911088:T:C	7.49579e-09	-1.80822e-10	-1.47922	7.72006e-05	-1.80822e-10	-1.46738
11911199	chr1:11911199:C:G	1.16683e-08	-1.80822e-10	-1.03669	0.000136213	-1.80822e-10	-0.89957
11911209	chr1:11911209:C:G	5.68662e-09	-1.75544	-5.85454e-10	8.94801e-05	-1.31977	-5.85454e-10
11911731	chr1:11911731:C:T	1.90437e-09	-1.79931	-1.0501	2.04269e-05	-1.70098	-1.09596
11912007	chr1:11912007:ACATGGCGAGG:A	9.84789e-09	-1.80822e-10	-1.2063	0.000119168	-1.80822e-10	-1.03325
11912240	chr1:11912240:TTCAC:T	1.15064e-09	-1.77207	-1.58117	1.69382e-05	-1.45219	-1.53203
11912612	chr1:11912612:G:A	1.97487e-06	4.62101	-0.526307	2.36043e-05	-1.58092	-1.07144
11912754	chr1:11912754:C:T	1.88848e-07	3.31394	-1.56656	1.59167e-05	-1.73252	-1.3139
11912845	chr1:11912845:G:T	6.43063e-09	-1.63249	-5.85454e-10	5.74819e-05	-1.76232	-5.85454e-10
11913014	chr1:11913014:C:T	1.17601e-09	-1.76329	-1.56815	1.78627e-05	-1.42343	-1.50764
11913196	chr1:11913196:AAG:A	1.28677e-08	-1.80822e-10	-0.938841	0.000130553	-1.80822e-10	-0.942005
11913466	chr1:11913466:A:C	5.6957e-09	-1.75385	-5.85454e-10	6.30169e-05	-1.67038	-5.85454e-10
11913724	chr1:11913724:A:G	1.01285e-08	-1.80822e-10	-1.17821	0.000123259	-1.80822e-10	-0.999497
11913785	chr1:11913785:A:G	3.40484e-08	0.897244	-0.863023	2.18807e-05	-1.26043	-1.46775
11913831	chr1:11913831:A:G	1.98235e-07	2.80033	-1.00444	1.34249e-05	-1.77874	-1.43794
11913888	chr1:11913888:C:T	1.17014e-08	-1.80822e-10	-1.03385	0.000136644	-1.80822e-10	-0.896405
11914263	chr1:11914263:C:T	7.04416e-09	-1.80822e-10	-1.54136	7.22297e-05	-1.80822e-10	-1.53394
11914434	chr1:11914434:A:G	1.17174e-08	-1.80822e-10	-1.03249	0.000136857	-1.80822e-10	-0.894854
11914457	chr1:11914457:G:A	1.77262e-09	-1.6895	-1.2316	1.50277e-05	-1.74264	-1.36125
11914612	chr1:11914612:C:G	1.16828e-08	-1.80822e-10	-1.03544	0.000136399	-1.80822e-10	-0.898201
11915080	chr1:11915080:G:C	6.23116e-09	-1.664	-5.85454e-10	7.42162e-05	-1.5068	-5.85454e-10
11915109	chr1:11915109:G:A	5.49805e-08	0.709581	-0.196165	2.76459e-05	-1.32283	-1.17148
11915208	chr1:11915208:C:A	5.89572e-09	-1.71934	-5.85454e-10	6.01846e-05	-1.71637	-5.85454e-10
11915586	chr1:11915586:C:T	1.09906e-06	3.634	-0.125351	2.39848e-05	-1.72881	-0.907558
11915626	chr1:11915626:T:C	9.75231e-08	2.38817	-1.30164	1.16059e-05	-1.79685	-1.56543
11916076	chr1:11916076:G:A	6.66717e-09	-1.80822e-10	-1.59637	6.80426e-05	-1.80822e-10	-1.59365
11916162	chr1:11916162:C:T	5.51485e-08	1.41811	-0.901644	1.75081e-05	-1.46596	-1.48517
11916174	chr1:11916174:G:A	4.14569e-08	1.05395	-0.822853	2.0268e-05	-1.35553	-1.44922
11916688	chr1:11916688:A:G	4.92961e-08	0.980979	-0.576695	2.30706e-05	-1.29274	-1.38248
11916936	chr1:11916936:C:T	6.89898e-09	-1.80822e-10	-1.56219	6.89183e-05	-1.80822e-10	-1.58087
11917188	chr1:11917188:T:A	1.47067e-08	-1.80822e-10	-0.80526	0.000176303	-1.80822e-10	-0.641584
11917341	chr1:11917341:C:G	1.1413e-09	-1.80118	-1.56021	1.39836e-05	-1.58625	-1.58965
11917752	chr1:11917752:T:C	1.19944e-09	-1.79786	-1.51384	1.32539e-05	-1.80007	-1.42943
11917891	chr1:11917891:G:A	6.45993e-09	-1.62794	-5.85454e-10	5.68201e-05	-1.7739	-5.85454e-10
11917898	chr1:11917898:T:C	6.49347e-09	-1.62276	-5.85454e-10	5.67455e-05	-1.77521	-5.85454e-10
11917914	chr1:11917914:T:C	1.3113e-09	-1.80113	-1.42141	1.49665e-05	-1.79692	-1.31105
11917941	chr1:11917941:A:G	6.61502e-09	-1.60422	-5.85454e-10	5.63658e-05	-1.78192	-5.85454e-10
11918145	chr1:11918145:G:T	1.16462e-09	-1.76138	-1.57978	1.67748e-05	-1.41095	-1.58296
11918198	chr1:11918198:C:A	6.31928e-09	-1.64996	-5.85454e-10	5.75362e-05	-1.76137	-5.85454e-10
11918282	chr1:11918282:A:G	6.66391e-09	-1.80822e-10	-1.59685	6.83834e-05	-1.80822e-10	-1.58866
11918961	chr1:11918961:T:A	1.94852e-08	-1.80822e-10	-0.523907	0.000155545	-1.80822e-10	-0.766855
11919050	chr1:11919050:G:T	3.06967e-09	-0.80542	-1.56657	0.000351697	1.62155	-1.57257
11919174	chr1:11919174:C:T	2.34344e-09	-1.73851	-0.903436	2.80842e-05	-1.36359	-1.11499
11919179	chr1:11919179:T:C	1.94852e-08	-1.80822e-10	-0.523907	0.000155545	-1.80822e-10	-0.766855
11919255	chr1:11919255:G:A	7.83741e-09	-1.80822e-10	-1.43465	7.72622e-05	-1.80822e-10	-1.46658
11919409	chr1:11919409:C:T	1.70587e-09	-1.61191	-1.34758	1.76278e-05	-1.53945	-1.40486
11920018	chr1:11920018:G:A	6.7471e-09	-1.80822e-10	-1.58445	7.71711e-05	-1.80822e-10	-1.46776
11920392	chr1:11920392:T:C	1.53586e-09	-1.52154	-1.54293	1.86753e-05	-1.44305	-1.44353
11920792	chr1:11920792:C:T	6.66274e-09	-1.80822e-10	-1.59703	6.96868e-05	-1.80822e-10	-1.56978
11920855	chr1:11920855:T:G	7.00866e-09	-1.70031	0.153895	7.35618e-05	-1.26711	-0.248554
11921225	chr1:11921225:A:G	6.84326e-09	-1.5703	-5.85454e-10	5.59977e-05	-1.78848	-5.85454e-10
11921750	chr1:11921750:G:A	3.46741e-09	-0.79173	-1.45842	0.000190022	0.5909	-1.15755
11921830	chr1:11921830:A:G	7.0254e-09	-1.80822e-10	-1.54403	6.80294e-05	-1.80822e-10	-1.59385
11922045	chr1:11922045:G:A	4.19421e-09	-1.66168	-0.398172	4.38663e-05	-1.78409	-0.248552
11922490	chr1:11922490:G:A	1.88377e-08	-1.80822e-10	-0.557701	0.00019219	-1.80822e-10	-0.555304
11922523	chr1:11922523:G:A	3.86699e-09	-0.563341	-1.57774	0.000514987	2.02662	-1.59626
11922984	chr1:11922984:G:A	6.83889e-09	-1.60421	0.0332749	4.53688e-05	-1.79451	-0.20445
11923149	chr1:11923149:A:G	7.80261e-08	1.05716	-0.193681	2.71585e-05	-1.31055	-1.20154
11923296	chr1:11923296:G:A	5.46099e-09	-1.79593	-5.85454e-10	5.81263e-05	-1.75117	-5.85454e-10
11923746	chr1:11923746:AG:A	1.37569e-08	-0.872019	-5.85454e-10	8.2386e-05	-1.40237	-5.85454e-10
11923774	chr1:11923774:C:G	4.2223e-09	-0.460287	-1.59289	0.000657156	2.26882	-1.59469
11923968	chr1:11923968:G:A	7.45251e-09	-1.51647	0.0314637	4.50429e-05	-1.8011	-0.20507
11924036	chr1:11924036:C:T	2.67151e-08	-1.80822e-10	-0.208333	0.000250649	-1.80822e-10	-0.289733
11925031	chr1:11925031:G:A	7.56755e-09	-1.80822e-10	-1.46969	7.46472e-05	-1.80822e-10	-1.50101
11926172	chr1:11926172:G:A	6.67609e-09	-1.59503	-5.85454e-10	5.56079e-05	-1.79546	-5.85454e-10
11926174	chr1:11926174:G:A	7.06616e-09	-1.80822e-10	-1.53824	9.28301e-05	-1.80822e-10	-1.28302
11926478	chr1:11926478:G:A	1.26357e-08	-1.80822e-10	-0.957032	8.16998e-05	-1.80822e-10	-1.41074
11926801	chr1:11926801:C:T	1.06687e-08	-1.12625	-5.85454e-10	0.000357349	0.0649271	-5.85454e-10
11926807	chr1:11926807:T:C	2.30524e-07	3.08667	-1.13987	1.40375e-05	-1.66428	-1.50778
11927038	chr1:11927038:C:G	2.96378e-09	-0.811336	-1.59576	1.43645e-05	-1.57105	-1.57798
11927162	chr1:11927162:A:G	2.7555e-08	-0.177377	-5.85454e-10	0.000122168	-1.00839	-5.85454e-10
11927463	chr1:11927463:T:C	1.43685e-09	-1.80104	-1.33007	1.49477e-05	-1.60894	-1.50029
11927476	chr1:11927476:A:T	6.73237e-09	-1.80822e-10	-1.58663	6.81933e-05	-1.80822e-10	-1.59144
11927581	chr1:11927581:A:G	4.21523e-06	4.15382	0.699081	5.05607e-05	-1.78169	-0.108919
11927617	chr1:11927617:CAG:C	6.66696e-09	-1.80822e-10	-1.5964	6.937e-05	-1.80822e-10	-1.57433
11927669	chr1:11927669:A:G	1.26017e-08	-0.959733	-5.85454e-10	7.14942e-05	-1.54417	-5.85454e-10
11928299	chr1:11928299:G:A	6.69007e-09	-1.80822e-10	-1.59294	6.81219e-05	-1.80822e-10	-1.59249
11928382	chr1:11928382:A:G	1.59289e-08	0.190377	-0.915801	1.87196e-05	-1.36737	-1.51685
11929138	chr1:11929138:T:C	8.97753e-09	-1.80822e-10	-1.29884	0.000104929	-1.80822e-10	-1.16051
11929280	chr1:11929280:T:C	7.49556e-09	-1.80822e-10	-1.47925	7.01645e-05	-1.80822e-10	-1.56295
11929818	chr1:11929818:C:G	7.26216e-09	-1.80822e-10	-1.51088	6.90525e-05	-1.80822e-10	-1.57892
11930063	chr1:11930063:T:A	1.19472e-08	-1.80822e-10	-1.01307	0.00013971	-1.80822e-10	-0.874219
11930122	chr1:11930122:C:A	8.66436e-09	-1.80822e-10	-1.33434	7.71129e-05	-1.80822e-10	-1.46852
11930140	chr1:11930140:G:C	1.31472e-09	-1.71261	-1.50732	1.37973e-05	-1.77307	-1.41625
11930227	chr1:11930227:T:C	2.66005e-08	-1.35216	1.13952	0.00508288	0.718724	2.00112
11930321	chr1:11930321:C:T	6.96582e-09	-1.80822e-10	-1.55255	8.6908e-05	-1.80822e-10	-1.34894
11930708	chr1:11930708:A:G	7.49243e-09	-1.80822e-10	-1.47967	0.000100838	-1.80822e-10	-1.20027
11931089	chr1:11931089:G:A	9.96727e-09	-1.80822e-10	-1.19425	0.000120869	-1.80822e-10	-1.01908
11931100	chr1:11931100:C:A	1.00933e-08	-1.80822e-10	-1.18169	0.00012273	-1.80822e-10	-1.0038
11931123	chr1:11931123:C:A	9.72782e-09	-1.80822e-10	-1.21857	0.000117388	-1.80822e-10	-1.0483
11931153	chr1:11931153:C:T	9.49927e-09	-1.80822e-10	-1.24235	0.000114124	-1.80822e-10	-1.0765
11931319	chr1:11931319:G:A	8.74594e-09	-1.80822e-10	-1.32497	9.93356e-05	-1.80822e-10	-1.21528
11931823	chr1:11931823:A:G	8.56677e-09	-1.80822e-10	-1.34567	9.10164e-05	-1.80822e-10	-1.30275
11932229	chr1:11932229:C:A	1.31349e-09	-1.69456	-1.52632	1.33079e-05	-1.78156	-1.44387
11932285	chr1:11932285:C:A	6.8738e-09	-1.80822e-10	-1.56584	7.31053e-05	-1.80822e-10	-1.52189
11932861	chr1:11932861:G:A	8.06975e-09	-1.80822e-10	-1.40544	8.54183e-05	-1.80822e-10	-1.36623
11933157	chr1:11933157:A:G	7.7299e-09	-1.80822e-10	-1.44846	7.55991e-05	-1.80822e-10	-1.48834
11933158	chr1:11933158:G:A	9.37286e-09	-1.80822e-10	-1.25574	9.30484e-05	-1.80822e-10	-1.28067
11933604	chr1:11933604:G:A	8.11628e-09	-1.80822e-10	-1.39969	9.56757e-05	-1.80822e-10	-1.25282
11933728	chr1:11933728:G:A	7.52703e-09	-1.80822e-10	-1.47506	0.000106151	-1.80822e-10	-1.14893
11933772	chr1:11933772:G:A	9.81414e-09	-1.80822e-10	-1.20974	0.00011668	-1.80822e-10	-1.05435
11933796	chr1:11933796:C:T	1.04898e-08	-1.80822e-10	-1.14316	0.000129092	-1.80822e-10	-0.953265
11933824	chr1:11933824:C:T	6.67301e-09	-1.80822e-10	-1.59549	7.16548e-05	-1.80822e-10	-1.54193
11933950	chr1:11933950:T:C	7.63623e-09	-1.80822e-10	-1.46066	7.14345e-05	-1.80822e-10	-1.54501
11934068	chr1:11934068:A:G	5.81903e-09	-1.73243	-5.85454e-10	7.13627e-05	-1.54601	-5.85454e-10
11934495	chr1:11934495:G:A	1.05145e-08	-1.80822e-10	-1.14081	0.000167069	-1.80822e-10	-0.69538
11934499	chr1:11934499:A:AC	4.52752e-09	-0.469428	-1.51396	2.76469e-05	-1.28395	-1.21032
11934559	chr1:11934559:G:C	8.52008e-09	-1.80822e-10	-1.35114	9.67609e-05	-1.80822e-10	-1.24154
11934872	chr1:11934872:C:T	7.16861e-09	-1.80822e-10	-1.52385	7.07436e-05	-1.80822e-10	-1.55473
11935119	chr1:11935119:A:G	6.63918e-09	-0.690912	-0.90966	4.51507e-05	-1.01135	-0.992434
11935158	chr1:11935158:A:G	1.07072e-07	-1.80822e-10	1.17994	0.00127268	-1.80822e-10	1.33509
11935354	chr1:11935354:G:A	4.53169e-09	-1.73865	-0.243816	0.00014798	-0.329775	-0.486932
11935503	chr1:11935503:C:T	1.19854e-09	-1.79351	-1.51895	3.09529e-05	-0.793643	-1.58768
11935785	chr1:11935785:T:C	8.77621e-09	-1.80822e-10	-1.32152	9.02024e-05	-1.80822e-10	-1.31173
11935790	chr1:11935790:A:G	8.22615e-09	-1.80822e-10	-1.38624	9.73043e-05	-1.80822e-10	-1.23594
11935914	chr1:11935914:C:T	8.22503e-09	-1.80822e-10	-1.38638	7.7026e-05	-1.80822e-10	-1.46964
11935984	chr1:11935984:A:G	1.67015e-09	-1.63775	-1.3429	8.39354e-05	0.0767291	-1.46047
11936480	chr1:11936480:G:T	5.56373e-09	-1.77729	-5.85454e-10	5.66142e-05	-1.77753	-5.85454e-10
11936498	chr1:11936498:G:A	7.55065e-09	-1.80822e-10	-1.47193	8.35524e-05	-1.80822e-10	-1.38831
11936571	chr1:11936571:G:A	7.32948e-09	-1.80822e-10	-1.50166	6.85057e-05	-1.80822e-10	-1.58687
11937036	chr1:11937036:C:T	2.19609e-09	-1.13979	-1.56709	0.000274714	1.33947	-1.53753
11937143	chr1:11937143:C:T	2.48877e-08	-1.80822e-10	-0.279189	0.000220565	-1.80822e-10	-0.417593
11937239	chr1:11937239:T:C	7.09831e-09	-1.80822e-10	-1.5337	6.79544e-05	-1.80822e-10	-1.59495
11937420	chr1:11937420:A:G	7.29421e-09	-1.50648	-5.85454e-10	5.56552e-05	-1.79461	-5.85454e-10
11937461	chr1:11937461:G:A	1.98112e-08	-0.638444	0.131131	0.00800466	2.32839	0.845606
11937584	chr1:11937584:C:T	7.7528e-09	-1.80822e-10	-1.44551	7.07719e-05	-1.80822e-10	-1.55432
11938025	chr1:11938025:G:A	7.25105e-09	-1.80822e-10	-1.51242	6.83846e-05	-1.80822e-10	-1.58864
11938121	chr1:11938121:T:G	5.60782e-09	-1.7694	-5.85454e-10	0.000159594	-0.741155	-5.85454e-10
11938172	chr1:11938172:C:CG	4.51968e-06	6.39173	-1.46909	1.4048e-05	-1.71858	-1.45273
11938281	chr1:11938281:A:G	8.136e-09	-1.80822e-10	-1.39726	7.79428e-05	-1.80822e-10	-1.45781
11938462	chr1:11938462:T:TC	6.5102e-09	-1.62019	-5.85454e-10	5.53445e-05	-1.80021	-5.85454e-10
11938491	chr1:11938491:TAG:T	9.39098e-09	-1.80822e-10	-1.25381	7.97526e-05	-1.80822e-10	-1.43486
11939038	chr1:11939038:G:A	6.75976e-09	-1.80822e-10	-1.58257	7.09859e-05	-1.80822e-10	-1.55131
11939067	chr1:11939067:C:T	2.166e-09	-1.25132	-1.46936	1.49751e-05	-1.73456	-1.37284
11939107	chr1:11939107:GAGA:G	8.71213e-09	-1.80822e-10	-1.32884	8.39222e-05	-1.80822e-10	-1.3839
11939139	chr1:11939139:C:T	1.69828e-08	-0.73023	0.0688725	0.00626555	2.15645	0.772589
11939228	chr1:11939228:C:T	8.94638e-09	-1.80822e-10	-1.30231	9.21686e-05	-1.80822e-10	-1.29017
11939499	chr1:11939499:G:A	2.34078e-09	-1.14235	-1.50073	1.4385e-05	-1.7957	-1.3519
11939769	chr1:11939769:A:G	7.83456e-09	-1.80822e-10	-1.43502	7.11041e-05	-1.80822e-10	-1.54964
11939885	chr1:11939885:G:A	2.07617e-06	5.70962	-1.5649	1.46418e-05	-1.60514	-1.52476
11939914	chr1:11939914:T:C	2.02416e-08	-0.649359	0.163538	0.0082057	2.31359	0.885206
11940308	chr1:11940308:C:T	3.00067e-08	-1.80822e-10	-0.0921418	0.00027363	-1.80822e-10	-0.202011
11940367	chr1:11940367:C:A	6.67216e-09	-1.80822e-10	-1.59562	6.78436e-05	-1.80822e-10	-1.59658
11940420	chr1:11940420:C:T	7.23954e-09	-1.80822e-10	-1.514	7.51311e-05	-1.80822e-10	-1.49455
11940575	chr1:11940575:A:G	1.11416e-09	-1.79038	-1.59507	6.0891e-05	-0.212464	-1.49224
11940613	chr1:11940613:T:C	2.35852e-09	-1.0587	-1.57683	0.000329005	1.52498	-1.5427
11940783	chr1:11940783:A:G	1.10953e-09	-1.79368	-1.59595	6.40674e-05	-0.169028	-1.48482
11940962	chr1:11940962:T:C	7.09617e-09	-1.80822e-10	-1.53401	7.94633e-05	-1.80822e-10	-1.43849
11941093	chr1:11941093:G:A	2.65549e-09	-1.00609	-1.51084	1.40868e-05	-1.80059	-1.36796
11941133	chr1:11941133:T:C	6.77434e-09	-1.80822e-10	-1.58042	6.78578e-05	-1.80822e-10	-1.59637
11941542	chr1:11941542:A:G	7.49521e-09	-1.80822e-10	-1.4793	6.95355e-05	-1.80822e-10	-1.57195
11941573	chr1:11941573:T:C	7.57418e-09	-1.80822e-10	-1.46882	6.98827e-05	-1.80822e-10	-1.56697
11941742	chr1:11941742:T:C	7.6248e-09	-1.80822e-10	-1.46215	7.01128e-05	-1.80822e-10	-1.56368
11941752	chr1:11941752:A:G	7.64599e-09	-1.80822e-10	-1.45938	7.02257e-05	-1.80822e-10	-1.56207
11941822	chr1:11941822:G:C	7.51578e-09	-1.80822e-10	-1.47656	6.96247e-05	-1.80822e-10	-1.57067
11941823	chr1:11941823:T:C	7.57746e-09	-1.80822e-10	-1.46838	6.98967e-05	-1.80822e-10	-1.56677
11942107	chr1:11942107:T:C	1.22192e-09	-1.72681	-1.56632	3.88056e-05	-0.595154	-1.56007
11942671	chr1:11942671:G:A	9.92171e-09	-1.80822e-10	-1.19884	0.000102625	-1.80822e-10	-1.18271
11942711	chr1:11942711:C:T	7.24981e-09	-1.80822e-10	-1.51259	6.99401e-05	-1.80822e-10	-1.56615
11942857	chr1:11942857:T:C	9.24312e-09	-1.80822e-10	-1.26968	0.000107356	-1.80822e-10	-1.13764
11943137	chr1:11943137:C:A	6.99925e-09	-1.80822e-10	-1.54776	7.17956e-05	-1.80822e-10	-1.53996
11943146	chr1:11943146:T:C	3.70458e-09	-0.587094	-1.5969	1.21651e-05	-1.76097	-1.55425
11943174	chr1:11943174:A:G	3.29154e-09	-0.71032	-1.59188	1.16493e-05	-1.78068	-1.57787
11943284	chr1:11943284:G:A	3.85294e-09	-0.649353	-1.49537	1.1668e-05	-1.76805	-1.58889
11943411	chr1:11943411:C:T	7.2036e-09	-1.80822e-10	-1.51898	6.96737e-05	-1.80822e-10	-1.56996
11943454	chr1:11943454:G:A	3.58947e-09	-0.629862	-1.58569	1.17507e-05	-1.76356	-1.58631
11943598	chr1:11943598:C:T	3.57825e-09	-0.631253	-1.58743	1.1776e-05	-1.7636	-1.58413
11943908	chr1:11943908:G:A	8.79367e-09	-1.80822e-10	-1.31953	0.000108016	-1.80822e-10	-1.13151
11944094	chr1:11944094:G:A	3.92432e-09	-0.53388	-1.59249	1.20924e-05	-1.74474	-1.57647
11944384	chr1:11944384:C:T	7.61801e-09	-1.80822e-10	-1.46305	7.94792e-05	-1.80822e-10	-1.43829
11944385	chr1:11944385:C:G	8.47295e-09	-1.80822e-10	-1.35668	8.05938e-05	-1.80822e-10	-1.42437
11944569	chr1:11944569:C:T	9.14187e-09	-1.80822e-10	-1.2807	7.75946e-05	-1.80822e-10	-1.46229
11944762	chr1:11944762:G:A	6.75605e-09	-1.58312	-5.85454e-10	0.000127994	-0.961807	-5.85454e-10
11944942	chr1:11944942:G:A	9.423e-07	4.6664	-1.31164	1.5765e-05	-1.49598	-1.56002
11945065	chr1:11945065:C:T	8.4882e-09	-1.80822e-10	-1.35488	7.45521e-05	-1.80822e-10	-1.50229
11945193	chr1:11945193:G:A	2.27231e-09	-1.15276	-1.52	0.000282782	1.3964	-1.56551
11945611	chr1:11945611:G:A	6.7137e-09	-1.80822e-10	-1.58941	6.82008e-05	-1.80822e-10	-1.59133
11945624	chr1:11945624:G:A	6.57313e-09	-0.141961	-1.46861	1.67141e-05	-1.73997	-1.25756
11945770	chr1:11945770:G:A	6.70188e-09	-1.80822e-10	-1.59117	6.80981e-05	-1.80822e-10	-1.59284
11945853	chr1:11945853:C:G	7.59773e-09	-1.80822e-10	-1.46571	7.9064e-05	-1.80822e-10	-1.44353
11946507	chr1:11946507:T:C	6.83724e-09	-1.80822e-10	-1.57118	7.07651e-05	-1.80822e-10	-1.55442
11946518	chr1:11946518:A:G	8.48353e-09	-1.80822e-10	-1.35543	7.45248e-05	-1.80822e-10	-1.50266
11946649	chr1:11946649:A:G	7.04962e-09	-1.80822e-10	-1.54059	7.34764e-05	-1.80822e-10	-1.51682
11946757	chr1:11946757:CA:C	2.11938e-09	-1.14829	-1.59414	1.20995e-05	-1.75552	-1.5651
11946795	chr1:11946795:C:T	2.67223e-09	-1.14326	-1.36739	1.8461e-05	-1.37528	-1.52284
11946912	chr1:11946912:G:A	1.0314e-08	-1.80822e-10	-1.16006	8.45832e-05	-1.80822e-10	-1.37605
11946916	chr1:11946916:G:T	8.4882e-09	-1.80822e-10	-1.35488	7.45521e-05	-1.80822e-10	-1.50229
11947039	chr1:11947039:C:T	1.04346e-08	-1.80822e-10	-1.14844	0.000180756	-1.80822e-10	-0.616638
11947223	chr1:11947223:T:G	9.15359e-09	-1.80822e-10	-1.27942	0.000114494	-1.80822e-10	-1.07326
11947272	chr1:11947272:A:C	6.77872e-09	-1.80822e-10	-1.57977	7.00603e-05	-1.80822e-10	-1.56443
11947281	chr1:11947281:C:T	9.53978e-09	-1.80822e-10	-1.23809	0.000120915	-1.80822e-10	-1.0187
11947443	chr1:11947443:G:A	5.95251e-09	-0.250381	-1.45937	1.66284e-05	-1.75964	-1.24303
11947760	chr1:11947760:C:T	7.59869e-09	-1.80822e-10	-1.46559	7.90747e-05	-1.80822e-10	-1.44339
11948146	chr1:11948146:C:T	6.85337e-09	-1.80822e-10	-1.56882	6.85963e-05	-1.80822e-10	-1.58555
11948599	chr1:11948599:A:G	2.25409e-09	-1.08516	-1.59566	0.000320753	1.53776	-1.58088
11948601	chr1:11948601:G:A	2.20411e-09	-1.10654	-1.5967	0.000304934	1.49156	-1.58525
11948679	chr1:11948679:G:A	1.51837e-08	-0.827495	0.0541537	0.00562745	2.04488	0.776744
11948736	chr1:11948736:A:G	6.8552e-09	-1.80822e-10	-1.56855	6.86078e-05	-1.80822e-10	-1.58538
11948806	chr1:11948806:A:G	1.43861e-09	-1.65306	-1.47682	3.03037e-05	-0.808676	-1.59384
11948857	chr1:11948857:G:A	1.1772e-08	-1.80822e-10	-1.02784	0.000132092	-1.80822e-10	-0.930291
11948885	chr1:11948885:G:A	6.85337e-09	-1.80822e-10	-1.56882	6.85963e-05	-1.80822e-10	-1.58555
11948967	chr1:11948967:A:G	2.26152e-09	-1.08523	-1.5923	0.000323551	1.53742	-1.57185
11949166	chr1:11949166:G:C	1.37981e-09	-1.61685	-1.55476	2.83848e-05	-0.899982	-1.56795
11949401	chr1:11949401:A:C	5.60549e-09	-0.195246	-1.57457	1.36034e-05	-1.75057	-1.4529
11949405	chr1:11949405:G:A	3.67178e-06	6.1532	-1.43833	1.39705e-05	-1.67512	-1.50172
11949677	chr1:11949677:C:T	5.19705e-09	-0.289726	-1.55574	1.38431e-05	-1.76382	-1.42219
11949781	chr1:11949781:C:T	6.85337e-09	-1.80822e-10	-1.56882	6.85963e-05	-1.80822e-10	-1.58555
11949854	chr1:11949854:G:A	1.52451e-09	-1.51357	-1.55832	1.2558e-05	-1.70216	-1.58127
11949898	chr1:11949898:C:T	2.2428e-06	5.78562	-1.5637	2.09171e-05	-1.51053	-1.26269
11949899	chr1:11949899:G:A	1.14121e-09	-1.76782	-1.59365	5.10623e-05	-0.38529	-1.49545
11949921	chr1:11949921:G:A	6.76289e-09	-1.80822e-10	-1.58211	6.86854e-05	-1.80822e-10	-1.58425
11949989	chr1:11949989:G:A	2.81294e-09	-1.12795	-1.33138	1.35135e-05	-1.76003	-1.45006
11950242	chr1:11950242:G:A	6.98401e-09	-1.80822e-10	-1.54994	7.26322e-05	-1.80822e-10	-1.52838
11950412	chr1:11950412:G:T	5.61389e-09	-0.22393	-1.54439	1.44746e-05	-1.75526	-1.38613
11950584	chr1:11950584:A:AC	7.36867e-09	-1.80822e-10	-1.49632	7.6526e-05	-1.80822e-10	-1.47616
11950593	chr1:11950593:G:A	1.33245e-08	-1.80822e-10	-0.90396	0.000125203	-1.80822e-10	-0.983847
11950721	chr1:11950721:A:G	3.4223e-06	6.01639	-1.37188	1.39036e-05	-1.65293	-1.52872
11950954	chr1:11950954:C:T	5.32318e-09	-0.246562	-1.57493	1.34892e-05	-1.75851	-1.45339
11951294	chr1:11951294:G:A	1.53581e-09	-1.4924	-1.5721	1.33645e-05	-1.62653	-1.59465
11951295	chr1:11951295:G:T	7.61985e-09	-1.80822e-10	-1.4628	7.93565e-05	-1.80822e-10	-1.43984
11951302	chr1:11951302:A:C	7.70688e-09	-1.80822e-10	-1.45145	7.36891e-05	-1.80822e-10	-1.51393
11951426	chr1:11951426:C:T	6.90706e-09	-1.80822e-10	-1.56102	7.21132e-05	-1.80822e-10	-1.53555
11951555	chr1:11951555:T:A	6.78266e-09	-1.80822e-10	-1.57919	6.80925e-05	-1.80822e-10	-1.59292
11951811	chr1:11951811:C:T	1.21214e-09	-1.74646	-1.55471	1.12502e-05	-1.80116	-1.59223
11951903	chr1:11951903:A:T	5.4471e-09	-1.79848	-5.85454e-10	6.89437e-05	-1.5805	-5.85454e-10
11952271	chr1:11952271:G:A	5.4988e-09	-0.234148	-1.55488	1.41626e-05	-1.75787	-1.40532
11952352	chr1:11952352:A:G	2.13329e-09	-1.15593	-1.57997	0.0002873	1.38578	-1.53904
11952696	chr1:11952696:G:A	9.69908e-09	-1.80822e-10	-1.22153	8.11006e-05	-1.80822e-10	-1.4181
11952923	chr1:11952923:G:A	1.29594e-06	5.13771	-1.46428	1.2468e-05	-1.70192	-1.5887
11953092	chr1:11953092:A:G	5.16399e-09	-0.297258	-1.55459	1.40083e-05	-1.76796	-1.40618
11953143	chr1:11953143:C:T	2.50492e-09	-0.994245	-1.58106	0.000403914	1.73037	-1.54296
11953166	chr1:11953166:G:A	2.20888e-09	-1.19542	-1.50566	1.22791e-05	-1.73679	-1.5691
11953187	chr1:11953187:C:T	6.66292e-09	-1.80822e-10	-1.597	6.79074e-05	-1.80822e-10	-1.59564
11953261	chr1:11953261:C:T	8.50763e-09	-1.80822e-10	-1.3526	7.4458e-05	-1.80822e-10	-1.50355
11953394	chr1:11953394:A:C	6.70148e-09	-1.80822e-10	-1.59123	6.94038e-05	-1.80822e-10	-1.57385
11953516	chr1:11953516:G:A	2.40708e-09	-1.05209	-1.56306	0.000372531	1.61895	-1.51241
11953770	chr1:11953770:T:C	1.26798e-09	-1.72521	-1.53092	3.83846e-05	-0.582079	-1.58405
11953812	chr1:11953812:A:G	2.27636e-09	-1.22172	-1.44927	1.28282e-05	-1.72717	-1.53497
11954154	chr1:11954154:C:T	6.67835e-09	-1.80822e-10	-1.59469	6.92451e-05	-1.80822e-10	-1.57614
11954400	chr1:11954400:C:T	1.05433e-08	-1.80822e-10	-1.13807	0.000109267	-1.80822e-10	-1.11999
11954480	chr1:11954480:C:T	7.40853e-09	-1.80822e-10	-1.49093	7.09816e-05	-1.80822e-10	-1.55137
11955097	chr1:11955097:G:A	1.31515e-06	5.13877	-1.45062	1.23933e-05	-1.70356	-1.59307
11955223	chr1:11955223:A:T	8.50089e-09	-1.80822e-10	-1.35339	7.94755e-05	-1.80822e-10	-1.43834
11955435	chr1:11955435:TTTACAAAAGG:T	2.46227e-09	-1.02928	-1.5632	0.000386691	1.65697	-1.51313
11955759	chr1:11955759:G:T	7.72997e-09	-1.80822e-10	-1.44846	7.81579e-05	-1.80822e-10	-1.45506
11956365	chr1:11956365:T:C	2.30387e-09	-1.10709	-1.55188	0.000333277	1.49121	-1.49602
11956723	chr1:11956723:A:C	1.12159e-08	-1.80822e-10	-1.07623	0.000116286	-1.80822e-10	-1.05773
11956809	chr1:11956809:A:T	6.66755e-09	-1.80822e-10	-1.59631	6.78184e-05	-1.80822e-10	-1.59695
11956900	chr1:11956900:T:G	1.20931e-08	-0.933043	-0.06788	0.00397026	1.8461	0.626696
11957091	chr1:11957091:G:A	2.75809e-08	-1.80822e-10	-0.176437	0.000259718	-1.80822e-10	-0.254192
11957276	chr1:11957276:A:G	6.66882e-09	-1.80822e-10	-1.59612	6.93614e-05	-1.80822e-10	-1.57446
11957422	chr1:11957422:C:T	5.13298e-09	-0.323767	-1.53411	1.45356e-05	-1.77416	-1.36302
11957902	chr1:11957902:A:G	8.05518e-09	-1.80822e-10	-1.40725	7.26079e-05	-1.80822e-10	-1.52871
11958233	chr1:11958233:T:C	1.46632e-09	-1.58066	-1.53015	3.26377e-05	-0.991505	-1.33681
11958830	chr1:11958830:A:T	9.25895e-09	-1.80822e-10	-1.26797	7.86205e-05	-1.80822e-10	-1.44915
11959078	chr1:11959078:G:A	3.93837e-09	-1.3982	-0.724595	2.14702e-05	-1.64205	-1.10507
11959193	chr1:11959193:A:G	6.78007e-09	-1.80822e-10	-1.57957	7.85638e-05	-1.80822e-10	-1.44988
11959231	chr1:11959231:A:G	6.69571e-09	-1.80822e-10	-1.59209	7.03168e-05	-1.80822e-10	-1.56078
11959312	chr1:11959312:C:T	1.67565e-06	5.32752	-1.39712	1.26104e-05	-1.68574	-1.59353
11959678	chr1:11959678:C:T	2.26236e-06	-1.80822e-10	4.2306	0.0229742	-1.80822e-10	4.22834
11959856	chr1:11959856:T:C	8.60655e-09	-1.80822e-10	-1.34104	7.5654e-05	-1.80822e-10	-1.48762
11959991	chr1:11959991:G:A	6.80633e-09	-1.80822e-10	-1.57571	6.78477e-05	-1.80822e-10	-1.59652
11960097	chr1:11960097:G:A	1.28546e-09	-1.76032	-1.48212	1.16832e-05	-1.80038	-1.55526
11960102	chr1:11960102:C:G	1.40671e-09	-1.55725	-1.59506	2.84452e-05	-1.01404	-1.45177
11960228	chr1:11960228:C:T	1.66515e-08	-1.80822e-10	-0.681064	0.000186911	-1.80822e-10	-0.583154
11960355	chr1:11960355:A:G	1.59526e-09	-1.43281	-1.59371	2.43498e-05	-1.18042	-1.44084
11960384	chr1:11960384:G:A	6.85591e-09	-1.80822e-10	-1.56845	8.42367e-05	-1.80822e-10	-1.38016
11960391	chr1:11960391:C:T	7.09704e-09	-1.80822e-10	-1.53388	7.5766e-05	-1.80822e-10	-1.48614
11960504	chr1:11960504:G:T	7.25687e-09	-1.80822e-10	-1.51161	7.40108e-05	-1.80822e-10	-1.50958
11960986	chr1:11960986:T:C	1.07353e-08	-1.80822e-10	-1.12003	0.000125676	-1.80822e-10	-0.980079
11960987	chr1:11960987:T:C	3.29379e-09	-0.709487	-1.59204	1.24762e-05	-1.78289	-1.50707
11961649	chr1:11961649:A:C	6.66858e-09	-1.80822e-10	-1.59615	6.78264e-05	-1.80822e-10	-1.59684
11962436	chr1:11962436:C:T	2.12015e-06	5.45201	-1.28633	1.17905e-05	-1.74945	-1.59704
11962437	chr1:11962437:C:T	1.35328e-09	-1.64282	-1.54821	6.68103e-05	-0.480378	-1.13155
11962734	chr1:11962734:C:A	1.28933e-09	-1.67619	-1.56325	7.09324e-05	-0.37501	-1.17705
11962812	chr1:11962812:G:A	8.52801e-09	-1.80822e-10	-1.3502	7.73157e-05	-1.80822e-10	-1.46589
11963443	chr1:11963443:G:A	1.90308e-08	-0.547501	-5.85454e-10	7.42725e-05	-1.50605	-5.85454e-10
11964001	chr1:11964001:T:C	6.78886e-09	-1.80822e-10	-1.57828	6.80378e-05	-1.80822e-10	-1.59372
11964020	chr1:11964020:C:A	1.07543e-08	-1.80822e-10	-1.11826	8.25504e-05	-1.80822e-10	-1.40038
11964178	chr1:11964178:C:T	6.98237e-06	6.60075	-1.24317	1.3316e-05	-1.62808	-1.59674
11964624	chr1:11964624:G:A	8.58126e-09	-1.80822e-10	-1.34398	0.00013345	-1.80822e-10	-0.920062
11964812	chr1:11964812:C:T	9.17701e-08	-1.80822e-10	1.02573	0.000980828	-1.80822e-10	1.07461
11964866	chr1:11964866:T:C	1.65493e-08	0.830675	-1.5179	1.68091e-05	-1.43636	-1.5555
11964981	chr1:11964981:G:A	1.16786e-08	-1.80822e-10	-1.0358	0.000100308	-1.80822e-10	-1.20554
11965046	chr1:11965046:A:C	9.20971e-09	-1.80822e-10	-1.2733	9.07138e-05	-1.80822e-10	-1.30608
11965296	chr1:11965296:T:C	0.00219526	12.6672	-1.55892	2.20345e-05	-1.70259	-1.01858
11965359	chr1:11965359:G:A	6.80503e-09	-1.80822e-10	-1.5759	7.04729e-05	-1.80822e-10	-1.55856
11965423	chr1:11965423:G:C	6.73309e-09	-1.80822e-10	-1.58653	7.05867e-05	-1.80822e-10	-1.55695
11965841	chr1:11965841:A:G	6.54677e-09	-1.61459	-5.85454e-10	5.53777e-05	-1.79961	-5.85454e-10
11965982	chr1:11965982:C:T	1.24674e-08	-1.80822e-10	-0.970442	0.000104256	-1.80822e-10	-1.16694
11966395	chr1:11966395:G:A	2.08082e-08	-1.80822e-10	-0.458216	0.000100448	-1.80822e-10	-1.20415
11966540	chr1:11966540:AG:A	1.26616e-08	-1.80822e-10	-0.954985	0.000104931	-1.80822e-10	-1.16049
11967147	chr1:11967147:C:T	0.000283434	10.2277	-1.16651	1.33273e-05	-1.79967	-1.42431
11967251	chr1:11967251:G:A	0.000100117	9.08428	-1.06375	1.308e-05	-1.76271	-1.48
11967273	chr1:11967273:G:A	8.27601e-09	-1.80822e-10	-1.3802	6.93252e-05	-1.80822e-10	-1.57498
11967504	chr1:11967504:G:A	3.00017e-08	-1.80822e-10	-0.0923075	0.000161242	-1.80822e-10	-0.73088
11968098	chr1:11968098:C:T	5.55019e-05	8.75441	-1.3238	1.74757e-05	-1.3572	-1.59577
11968492	chr1:11968492:C:G	7.58135e-09	-1.80822e-10	-1.46787	7.06075e-05	-1.80822e-10	-1.55665
11968494	chr1:11968494:A:C	6.96671e-09	-1.80822e-10	-1.55242	7.23397e-05	-1.80822e-10	-1.53241
11968598	chr1:11968598:C:T	0.000919623	11.3791	-1.14099	1.32707e-05	-1.79178	-1.43645
11968899	chr1:11968899:T:G	1.18808e-08	-1.80822e-10	-1.01863	7.50412e-05	-1.80822e-10	-1.49575
11969195	chr1:11969195:G:A	6.67606e-09	-1.80822e-10	-1.59503	7.22826e-05	-1.80822e-10	-1.5332
11969482	chr1:11969482:C:T	8.70789e-09	-1.80822e-10	-1.32933	7.82912e-05	-1.80822e-10	-1.45335
11969632	chr1:11969632:T:C	7.18558e-09	-1.80822e-10	-1.52149	6.91439e-05	-1.80822e-10	-1.5776
11970066	chr1:11970066:C:A	1.56508e-08	-1.80822e-10	-0.743036	0.000125287	-1.80822e-10	-0.983181
11970119	chr1:11970119:C:T	8.69447e-09	-1.80822e-10	-1.33087	7.78998e-05	-1.80822e-10	-1.45836
11970310	chr1:11970310:G:A	1.07953e-08	-1.80822e-10	-1.11445	0.000134086	-1.80822e-10	-0.915307
11970390	chr1:11970390:G:A	0.000887972	11.2497	-1.04659	1.28005e-05	-1.79539	-1.46891
11970595	chr1:11970595:G:A	8.60358e-09	-1.80822e-10	-1.34138	7.69449e-05	-1.80822e-10	-1.4707
11970702	chr1:11970702:G:T	8.67912e-09	-1.80822e-10	-1.33264	8.10783e-05	-1.80822e-10	-1.41837
11970829	chr1:11970829:G:A	6.86661e-09	-1.80822e-10	-1.56689	7.38961e-05	-1.80822e-10	-1.51113
11971154	chr1:11971154:G:C	1.0255e-08	-1.80822e-10	-1.16579	8.83927e-05	-1.80822e-10	-1.332
11971332	chr1:11971332:C:A	6.90102e-09	-1.80822e-10	-1.56189	6.86954e-05	-1.80822e-10	-1.5841
11971371	chr1:11971371:G:A	6.87576e-09	-1.80822e-10	-1.56556	6.79451e-05	-1.80822e-10	-1.59509
11971524	chr1:11971524:T:C	0.0219949	14.2669	-0.854187	1.40671e-05	-1.57492	-1.59502
11971637	chr1:11971637:G:C	8.44242e-09	-1.80822e-10	-1.36029	7.65601e-05	-1.80822e-10	-1.47571
11971748	chr1:11971748:C:T	5.49359e-09	-0.484821	-1.30516	1.22649e-05	-1.7979	-1.50914
11971771	chr1:11971771:C:T	7.16969e-09	-1.80822e-10	-1.5237	6.87478e-05	-1.80822e-10	-1.58334
11971809	chr1:11971809:C:T	0.00141937	11.7343	-1.06214	1.32411e-05	-1.78374	-1.44673
11971829	chr1:11971829:C:T	1.54236e-08	-1.80822e-10	-0.757664	0.000123683	-1.80822e-10	-0.996067
11971892	chr1:11971892:A:C	6.75135e-09	-1.80822e-10	-1.58382	7.3104e-05	-1.80822e-10	-1.5219
11971936	chr1:11971936:C:T	1.64967e-08	-1.80822e-10	-0.6904	0.000131025	-1.80822e-10	-0.938401
11971973	chr1:11971973:A:G	0.00151116	12.0625	-1.3277	1.56449e-05	-1.76999	-1.29366
11972012	chr1:11972012:CA:C	0.00164636	12.1241	-1.30358	1.53574e-05	-1.76722	-1.31498
11972024	chr1:11972024:T:C	0.00202555	12.323	-1.29519	1.54045e-05	-1.75683	-1.3223
11972246	chr1:11972246:T:G	7.98777e-09	-1.80822e-10	-1.41565	7.35117e-05	-1.80822e-10	-1.51634
11972305	chr1:11972305:G:A	7.90789e-09	-1.80822e-10	-1.4257	0.000127253	-1.80822e-10	-0.967608
11972338	chr1:11972338:G:A	4.38745e-09	-1.21737	-0.79744	0.00114653	1.40532	-0.174619
11972537	chr1:11972537:G:A	1.45738e-08	-1.80822e-10	-0.814339	0.000117913	-1.80822e-10	-1.04384
11972597	chr1:11972597:C:G	9.73542e-09	-1.80822e-10	-1.21779	8.90198e-05	-1.80822e-10	-1.32493
11973056	chr1:11973056:A:G	0.00727955	13.7229	-1.41585	2.01055e-05	-1.64363	-1.16916
11973063	chr1:11973063:G:C	0.00984948	14.1182	-1.50883	2.19129e-05	-1.59746	-1.12925
11973315	chr1:11973315:C:T	6.77056e-09	-1.80822e-10	-1.58098	6.78144e-05	-1.80822e-10	-1.59701
11973373	chr1:11973373:A:G	0.00553074	13.4404	-1.40813	1.93478e-05	-1.67009	-1.18112
11973455	chr1:11973455:A:G	0.0049016	13.3148	-1.40324	1.89823e-05	-1.6815	-1.18878
11973487	chr1:11973487:G:A	1.44577e-08	-1.80822e-10	-0.822332	0.000117251	-1.80822e-10	-1.04947
11973546	chr1:11973546:G:A	8.71582e-09	-1.80822e-10	-1.32842	7.7997e-05	-1.80822e-10	-1.45712
11973591	chr1:11973591:C:T	6.78111e-09	-1.80822e-10	-1.57942	6.87033e-05	-1.80822e-10	-1.58399
11973851	chr1:11973851:G:A	0.00317771	12.4989	-1.02078	1.47987e-05	-1.74071	-1.37854
11973905	chr1:11973905:G:A	1.45842e-08	-1.80822e-10	-0.813619	0.000117993	-1.80822e-10	-1.04316
11974001	chr1:11974001:G:C	7.54721e-09	-1.80822e-10	-1.47238	7.05151e-05	-1.80822e-10	-1.55796
11974167	chr1:11974167:C:G	1.39708e-08	-1.80822e-10	-0.856589	0.000113775	-1.80822e-10	-1.07956
11974474	chr1:11974474:C:T	8.39543e-09	-1.80822e-10	-1.36587	7.54097e-05	-1.80822e-10	-1.49085
11974748	chr1:11974748:T:C	6.67271e-09	-1.80822e-10	-1.59554	6.78569e-05	-1.80822e-10	-1.59639
11974757	chr1:11974757:C:G	9.5964e-09	-1.80822e-10	-1.23217	8.80359e-05	-1.80822e-10	-1.33604
11975422	chr1:11975422:G:T	9.62622e-09	-1.80822e-10	-1.22907	8.49351e-05	-1.80822e-10	-1.3719
11975550	chr1:11975550:T:C	7.82652e-09	-1.80822e-10	-1.43604	8.98584e-05	-1.80822e-10	-1.31555
11975889	chr1:11975889:G:A	2.85279e-08	-1.80822e-10	-0.142679	0.000154455	-1.80822e-10	-0.773882
11975921	chr1:11975921:C:T	7.32002e-09	-1.80822e-10	-1.50295	6.78708e-05	-1.80822e-10	-1.59618
11975964	chr1:11975964:T:C	2.6603e-09	-0.928693	-1.58643	1.13479e-05	-1.78925	-1.5955
11976132	chr1:11976132:C:T	8.6219e-09	-1.80822e-10	-1.33926	7.78283e-05	-1.80822e-10	-1.45928
11976223	chr1:11976223:T:C	1.07057e-05	6.49614	-0.711167	1.17077e-05	-1.77637	-1.57717
11976278	chr1:11976278:C:T	1.31641e-08	-1.80822e-10	-0.916066	0.000108168	-1.80822e-10	-1.1301
11976861	chr1:11976861:T:G	0.00972137	12.3087	0.287555	1.15792e-05	-1.76767	-1.59691
11977323	chr1:11977323:G:A	7.33e-09	-1.80822e-10	-1.50159	6.78124e-05	-1.80822e-10	-1.59704
11977477	chr1:11977477:C:G	8.08389e-09	-1.80822e-10	-1.40369	6.89617e-05	-1.80822e-10	-1.58024
11977567	chr1:11977567:G:A	8.42019e-09	-1.80822e-10	-1.36293	7.55719e-05	-1.80822e-10	-1.4887
11977576	chr1:11977576:C:T	1.28645e-08	-0.562273	-0.37682	2.1306e-05	-1.80108	-0.953715
11977781	chr1:11977781:T:G	6.66362e-09	-1.80822e-10	-1.5969	7.7675e-05	-1.80822e-10	-1.46125
11977863	chr1:11977863:A:T	0.00679733	12.0641	0.174367	1.14839e-05	-1.77924	-1.59361
11978002	chr1:11978002:A:G	7.18839e-05	8.52429	-0.835043	1.69642e-05	-1.43777	-1.54491
11978281	chr1:11978281:G:A	1.30638e-08	-1.80822e-10	-0.923712	0.000107287	-1.80822e-10	-1.13828
11978327	chr1:11978327:AC:A	1.33412e-08	0.593907	-1.49661	3.14625e-05	-1.00048	-1.36451
11978366	chr1:11978366:CTT:C	2.73227e-05	7.4158	-0.693888	1.13983e-05	-1.80115	-1.57917
11978534	chr1:11978534:G:A	3.54638e-05	7.91776	-0.935055	1.26514e-05	-1.79686	-1.47916
11978933	chr1:11978933:A:G	0.00276609	11.2711	0.0683246	1.12932e-05	-1.79903	-1.59055
11979005	chr1:11979005:A:G	6.70139e-09	-1.80822e-10	-1.59125	6.83662e-05	-1.80822e-10	-1.58891
11979123	chr1:11979123:A:G	7.99322e-09	-1.80822e-10	-1.41497	7.29664e-05	-1.80822e-10	-1.52379
11979234	chr1:11979234:G:GAC	0.00632041	13.6106	-1.44489	1.87637e-05	-1.64539	-1.23648
11979481	chr1:11979481:G:A	6.70817e-08	-1.80822e-10	0.712349	0.00167281	-1.80822e-10	1.60847
11979529	chr1:11979529:G:A	6.66824e-09	-1.80822e-10	-1.59621	7.77892e-05	-1.80822e-10	-1.45978
11980149	chr1:11980149:T:G	8.44956e-09	-1.80822e-10	-1.35945	7.57279e-05	-1.80822e-10	-1.48664
11980385	chr1:11980385:T:A	6.67102e-09	-1.80822e-10	-1.59579	6.78453e-05	-1.80822e-10	-1.59656
11980585	chr1:11980585:G:A	6.6626e-09	-1.80822e-10	-1.59705	7.70735e-05	-1.80822e-10	-1.46903
11980715	chr1:11980715:C:T	7.07585e-08	-1.80822e-10	0.765712	0.000179136	-1.80822e-10	-0.625639
11980812	chr1:11980812:G:A	1.49568e-08	-1.80822e-10	-0.788393	0.000108764	-1.80822e-10	-1.12461
11980974	chr1:11980974:G:C	1.75816e-08	-1.80822e-10	-0.62671	0.000138926	-1.80822e-10	-0.879843
11981100	chr1:11981100:C:A	6.98437e-09	-1.80822e-10	-1.54989	8.27723e-05	-1.80822e-10	-1.39769
11981505	chr1:11981505:C:T	1.30698e-08	-1.80822e-10	-0.92326	0.000107387	-1.80822e-10	-1.13735
11981832	chr1:11981832:C:T	6.89182e-09	-1.80822e-10	-1.56323	6.88975e-05	-1.80822e-10	-1.58117
11981955	chr1:11981955:T:G	6.66381e-09	-1.80822e-10	-1.59687	7.76215e-05	-1.80822e-10	-1.46194
11982204	chr1:11982204:A:G	0.0739245	15.7294	-1.10436	1.67185e-05	-1.58473	-1.41254
11982241	chr1:11982241:C:T	5.34106e-08	-1.62784	2.11229	0.000284327	-1.5391	1.37544
11982386	chr1:11982386:C:T	0.141654	12.8975	2.37788	1.46042e-05	-1.7918	-1.34068
11982449	chr1:11982449:T:C	0.336444	13.1385	3.00186	1.53866e-05	-1.78894	-1.29135
11982682	chr1:11982682:C:T	1.19605e-08	-1.80822e-10	-1.01195	8.26942e-05	-1.80822e-10	-1.39864
11982698	chr1:11982698:G:A	0.000586352	10.2872	-0.499095	1.15282e-05	-1.77938	-1.58961
11983197	chr1:11983197:C:T	3.5941e-06	-1.80822e-10	4.69349	0.00239007	-1.80822e-10	1.96529
11983412	chr1:11983412:T:C	4.42968e-08	-1.63773	1.93508	0.000245601	-1.52728	1.2172
11983660	chr1:11983660:G:A	0.0800296	12.6709	2.03343	1.32392e-05	-1.7968	-1.4338
11984107	chr1:11984107:C:T	0.276005	13.0691	2.87331	1.48648e-05	-1.79069	-1.3241
11984294	chr1:11984294:G:A	1.19521e-08	-1.80822e-10	-1.01266	7.65784e-05	-1.80822e-10	-1.47547
11984615	chr1:11984615:C:A	6.67717e-09	-1.80822e-10	-1.59487	6.78258e-05	-1.80822e-10	-1.59684
11984953	chr1:11984953:C:T	1.34864e-08	-1.80822e-10	-0.89188	0.000111307	-1.80822e-10	-1.10149
11985725	chr1:11985725:C:T	4.61041e-08	-1.62354	1.96088	0.000247301	-1.54521	1.24202
11985757	chr1:11985757:C:T	1.20019e-06	-1.80822e-10	3.59668	0.00758943	-1.80822e-10	3.12073
11985861	chr1:11985861:A:G	1.96672e-07	1.78797	-5.85454e-10	0.000453394	0.302974	-5.85454e-10
11985902	chr1:11985902:T:A	9.22507e-08	-1.80822e-10	1.03095	0.00245651	-1.80822e-10	1.99271
11986006	chr1:11986006:G:T	0.00011442	4.16831	3.98576	2.47703e-05	-1.73376	-0.870385
11986032	chr1:11986032:G:A	3.34457e-07	3.74777	-1.42882	2.20575e-05	-1.1416	-1.57853
11986277	chr1:11986277:C:G	1.25091e-05	3.76263	2.17802	1.78477e-05	-1.6994	-1.23251
11986385	chr1:11986385:C:T	1.14004e-08	-1.80822e-10	-1.05991	8.62622e-05	-1.80822e-10	-1.3564
11986701	chr1:11986701:G:A	1.02513e-08	-1.80822e-10	-1.16616	8.93518e-05	-1.80822e-10	-1.32121
11986710	chr1:11986710:C:T	2.51745e-06	-1.80822e-10	4.33744	0.00184439	-1.80822e-10	1.70612
11986772	chr1:11986772:G:A	4.33721e-08	-1.68064	1.95689	0.000267206	-1.4638	1.23803
11986971	chr1:11986971:T:C	9.96508e-05	3.92415	4.09172	2.6463e-05	-1.70655	-0.831494
11987139	chr1:11987139:G:GTC	0.000141727	4.06767	4.30042	2.81358e-05	-1.71786	-0.75889
11987176	chr1:11987176:T:C	0.000167718	4.23885	4.29763	2.75754e-05	-1.73649	-0.76037
11987247	chr1:11987247:G:A	6.8345e-09	-1.80822e-10	-1.57158	6.85051e-05	-1.80822e-10	-1.58688
11987302	chr1:11987302:ACT:A	7.81528e-08	-1.66915	2.53426	0.000430053	-1.38713	1.63725
11987370	chr1:11987370:C:T	4.66934e-08	-1.66247	2.01252	0.000272844	-1.4926	1.28771
11987572	chr1:11987572:G:A	1.20308e-06	-1.80822e-10	3.59908	0.00755919	-1.80822e-10	3.11673
11987672	chr1:11987672:G:A	1.0325e-08	-1.80822e-10	-1.15899	8.93056e-05	-1.80822e-10	-1.32172
11987763	chr1:11987763:C:T	1.01088e-08	-1.80822e-10	-1.18015	8.83661e-05	-1.80822e-10	-1.3323
11988073	chr1:11988073:A:G	0.000109302	3.98772	4.12058	2.65528e-05	-1.7141	-0.820552
11988083	chr1:11988083:T:TG	0.000106048	4.73978	3.33831	2.11251e-05	-1.76757	-0.995756
11988247	chr1:11988247:G:A	1.74591e-08	-1.80822e-10	-0.633697	0.000105842	-1.80822e-10	-1.15184
11988532	chr1:11988532:C:T	7.1532e-09	-1.80822e-10	-1.526	7.17592e-05	-1.80822e-10	-1.54047
11988538	chr1:11988538:C:T	3.29494e-07	2.11474	0.189255	1.28287e-05	-1.76616	-1.49594
11988614	chr1:11988614:G:A	5.47618e-09	-1.79315	-5.85454e-10	9.01559e-05	-1.31225	-5.85454e-10
11988826	chr1:11988826:A:G	0.000257175	4.49372	4.47023	2.90115e-05	-1.76006	-0.686036
11989327	chr1:11989327:C:T	9.94633e-09	-1.80822e-10	-1.19636	8.71542e-05	-1.80822e-10	-1.34611
11989561	chr1:11989561:CAT:C	1.03545e-08	-1.80822e-10	-1.15614	9.00512e-05	-1.80822e-10	-1.31341
11989858	chr1:11989858:A:G	5.53111e-09	-1.78317	-5.85454e-10	6.55964e-05	-1.63027	-5.85454e-10
11990169	chr1:11990169:A:G	6.66531e-09	-1.80822e-10	-1.59665	7.02022e-05	-1.80822e-10	-1.56241
11990577	chr1:11990577:T:C	9.55134e-05	4.23623	3.73723	2.25165e-05	-1.74273	-0.956803
11990940	chr1:11990940:C:T	9.86331e-09	-1.80822e-10	-1.20474	7.24841e-05	-1.80822e-10	-1.53042
11991651	chr1:11991651:G:A	2.65982e-09	-1.1734	-1.34191	0.000744767	1.73244	-0.933153
11992348	chr1:11992348:G:A	2.27153e-08	-0.737859	0.367337	5.05172e-05	-1.54263	-0.348842
11992376	chr1:11992376:C:A	6.77622e-09	-1.80822e-10	-1.58014	7.94879e-05	-1.80822e-10	-1.43818
11992496	chr1:11992496:C:G	1.01557e-08	-1.80822e-10	-1.17552	8.86446e-05	-1.80822e-10	-1.32915
11993005	chr1:11993005:A:G	1.4121e-08	-1.80822e-10	-0.8459	0.000114462	-1.80822e-10	-1.07354
11993043	chr1:11993043:C:T	0.000204619	4.52337	4.21198	2.68983e-05	-1.76225	-0.75947
11993207	chr1:11993207:T:C	1.87502e-05	4.089	2.2564	1.7628e-05	-1.73546	-1.20884
11993865	chr1:11993865:G:A	1.05725e-08	-1.80822e-10	-1.13531	9.16231e-05	-1.80822e-10	-1.2961
11993940	chr1:11993940:G:A	1.01875e-08	-1.80822e-10	-1.1724	8.88656e-05	-1.80822e-10	-1.32666
11993973	chr1:11993973:G:A	4.53581e-06	5.16975	-0.243553	1.13445e-05	-1.79699	-1.58806
11994244	chr1:11994244:C:G	7.21996e-09	-1.80822e-10	-1.51671	7.02946e-05	-1.80822e-10	-1.56109
11994538	chr1:11994538:C:G	2.08251e-07	1.84518	-5.85454e-10	0.000474474	0.348419	-5.85454e-10
11994615	chr1:11994615:A:G	2.80163e-06	-1.80822e-10	4.4444	0.00200523	-1.80822e-10	1.78973
11994854	chr1:11994854:A:G	0.000149657	4.44651	3.97603	2.40563e-05	-1.75599	-0.8774
11995357	chr1:11995357:G:A	6.85516e-09	-1.80822e-10	-1.56856	6.86494e-05	-1.80822e-10	-1.58478
11995406	chr1:11995406:G:A	9.81683e-09	-1.80822e-10	-1.20946	8.63444e-05	-1.80822e-10	-1.35544
11995706	chr1:11995706:A:G	2.08618e-07	-1.80822e-10	1.84695	0.000670046	-1.80822e-10	0.693559
11996383	chr1:11996383:C:T	8.85163e-05	4.07449	3.82289	2.35944e-05	-1.73278	-0.919995
11996404	chr1:11996404:A:C	8.87782e-09	-1.80822e-10	-1.31	0.000121405	-1.80822e-10	-1.01465
11996406	chr1:11996406:G:C	8.19556e-08	-1.80822e-10	0.912617	0.000431712	-1.80822e-10	0.253971
11996596	chr1:11996596:A:G	9.57308e-09	-1.80822e-10	-1.23461	8.47486e-05	-1.80822e-10	-1.3741
11996758	chr1:11996758:T:C	9.19375e-09	-0.515304	-0.759733	1.63404e-05	-1.61961	-1.40054
11996888	chr1:11996888:A:C	9.93345e-05	4.25173	3.76096	2.26376e-05	-1.75022	-0.943949
11997065	chr1:11997065:T:G	6.87707e-09	-1.80822e-10	-1.56537	6.88678e-05	-1.80822e-10	-1.5816
11997259	chr1:11997259:T:C	1.19474e-08	-1.80822e-10	-1.01305	8.06941e-05	-1.80822e-10	-1.42312
11997530	chr1:11997530:A:G	1.15973e-08	-1.80822e-10	-1.04279	9.83039e-05	-1.80822e-10	-1.22572
11998173	chr1:11998173:T:C	1.40652e-08	-1.80822e-10	-0.84986	8.18711e-05	-1.80822e-10	-1.40864
11998497	chr1:11998497:G:A	6.75924e-09	-1.80822e-10	-1.58265	7.1379e-05	-1.80822e-10	-1.54578
11998654	chr1:11998654:G:A	2.00915e-08	-0.493263	-5.85454e-10	9.04087e-05	-1.30945	-5.85454e-10
11998745	chr1:11998745:T:C	1.39306e-09	-1.67608	-1.48597	1.96069e-05	-1.47313	-1.36478
11999023	chr1:11999023:C:T	6.67965e-09	-1.80822e-10	-1.5945	7.06739e-05	-1.80822e-10	-1.55571
11999355	chr1:11999355:C:T	4.71122e-07	2.38231	0.279246	3.18002e-05	-1.51745	-0.836867
11999441	chr1:11999441:G:A	1.44581e-09	-1.69607	-1.42882	2.19644e-05	-1.43918	-1.28519
11999491	chr1:11999491:A:G	1.2821e-09	-1.73454	-1.51052	2.10456e-05	-1.36832	-1.39878
11999726	chr1:11999726:A:G	7.79126e-09	-1.80822e-10	-1.44056	7.58863e-05	-1.80822e-10	-1.48455
12000279	chr1:12000279:A:G	1.59391e-06	3.96149	-0.0811063	1.18067e-05	-1.76564	-1.57948
12000466	chr1:12000466:G:A	7.32955e-08	-1.80822e-10	0.800938	0.000807025	-1.80822e-10	0.879567
12000812	chr1:12000812:A:G	1.50735e-09	-1.71833	-1.36488	1.8318e-05	-1.36749	-1.53842
12000841	chr1:12000841:C:T	6.22635e-09	-1.66477	-5.85454e-10	5.5852e-05	-1.79108	-5.85454e-10
12001293	chr1:12001293:G:A	9.15689e-09	-1.27905	-5.85454e-10	5.55753e-05	-1.79605	-5.85454e-10
12001573	chr1:12001573:G:A	7.27628e-09	-1.80822e-10	-1.50894	6.90099e-05	-1.80822e-10	-1.57954
12001773	chr1:12001773:C:T	3.79258e-08	-1.80822e-10	0.14207	0.000214021	-1.80822e-10	-0.447712
12001941	chr1:12001941:C:G	4.04162e-08	-1.80822e-10	0.20567	0.000140839	-1.80822e-10	-0.866172
12002148	chr1:12002148:A:G	6.34328e-06	3.38975	1.87184	2.19655e-05	-1.71932	-1.005
12002450	chr1:12002450:T:G	1.38195e-07	2.26215	-0.827045	1.12539e-05	-1.79605	-1.59702
12003141	chr1:12003141:G:A	7.98444e-09	-1.80822e-10	-1.41607	8.70899e-05	-1.80822e-10	-1.34685
12003174	chr1:12003174:TC:T	1.3491e-09	-1.71623	-1.47789	2.13074e-05	-1.40116	-1.35357
12003216	chr1:12003216:C:T	7.14849e-08	-1.80822e-10	0.775925	0.000784343	-1.80822e-10	0.851059
12005113	chr1:12005113:A:G	1.28641e-09	-1.74103	-1.50067	2.14898e-05	-1.35836	-1.38785
12005163	chr1:12005163:C:A	8.07631e-09	-1.80822e-10	-1.40463	7.47656e-05	-1.80822e-10	-1.49943
12005237	chr1:12005237:C:T	6.73132e-09	-1.80822e-10	-1.58679	9.65463e-05	-1.80822e-10	-1.24376
12005677	chr1:12005677:T:C	8.55349e-09	-1.80822e-10	-1.34722	0.000115171	-1.80822e-10	-1.06737
12005784	chr1:12005784:C:T	1.39097e-09	-1.66941	-1.49415	1.91665e-05	-1.48356	-1.37707
12005968	chr1:12005968:G:C	1.92502e-08	-1.80822e-10	-0.536038	0.000128629	-1.80822e-10	-0.956853
12006021	chr1:12006021:C:CCT	2.988e-08	-1.80822e-10	-0.0963729	0.000186484	-1.80822e-10	-0.585443
12006056	chr1:12006056:C:T	2.87684e-08	-1.80822e-10	-0.134283	0.000180844	-1.80822e-10	-0.616153
12006161	chr1:12006161:T:TA	3.47358e-06	2.2167	2.44268	2.95784e-05	-1.79661	-0.630129
12006361	chr1:12006361:T:C	7.05287e-09	-1.80822e-10	-1.54013	9.98088e-05	-1.80822e-10	-1.21053
12006756	chr1:12006756:T:C	5.70488e-09	-1.75224	-5.85454e-10	8.91985e-05	-1.32292	-5.85454e-10
12006987	chr1:12006987:T:G	2.59149e-08	1.29291	-1.53165	1.28523e-05	-1.7156	-1.54467
12007279	chr1:12007279:G:C	9.78787e-08	-1.80822e-10	1.09017	0.00108802	-1.80822e-10	1.17833
12007331	chr1:12007331:C:T	1.40519e-09	-1.67556	-1.47783	1.98187e-05	-1.47366	-1.3535
12007749	chr1:12007749:A:T	3.97789e-08	-1.80822e-10	0.189775	0.000139406	-1.80822e-10	-0.876395
12007775	chr1:12007775:T:C	7.1286e-09	-1.80822e-10	-1.52945	9.7586e-05	-1.80822e-10	-1.23305
12007778	chr1:12007778:T:C	6.81479e-08	-1.80822e-10	0.72812	0.000715015	-1.80822e-10	0.758516
12007837	chr1:12007837:A:G	6.20388e-07	2.28994	0.646844	1.6712e-05	-1.80062	-1.19704
12008081	chr1:12008081:C:G	8.2784e-09	-1.80822e-10	-1.37991	0.000109703	-1.80822e-10	-1.11601
12008230	chr1:12008230:C:T	4.50011e-08	-1.80822e-10	0.313127	0.000245828	-1.80822e-10	-0.309157
12008328	chr1:12008328:G:A	9.21742e-09	-1.80822e-10	-1.27247	7.54133e-05	-1.80822e-10	-1.4908
12008367	chr1:12008367:G:A	7.44494e-08	0.816558	-5.85454e-10	0.00015086	-0.797435	-5.85454e-10
12008394	chr1:12008394:G:A	1.46234e-07	2.33868	-0.847033	1.12259e-05	-1.79858	-1.59699
12008468	chr1:12008468:A:G	1.18108e-06	3.58063	-5.85454e-10	5.81953e-05	-1.74998	-5.85454e-10
12008532	chr1:12008532:C:T	1.19761e-07	2.20469	-0.912748	1.13021e-05	-1.79364	-1.59517
12008544	chr1:12008544:G:A	6.87205e-08	-1.80822e-10	0.736487	0.000751209	-1.80822e-10	0.807897
12008635	chr1:12008635:TCA:T	6.74454e-09	-1.80822e-10	-1.58483	0.000100072	-1.80822e-10	-1.2079
12008684	chr1:12008684:T:C	1.04304e-08	-1.80822e-10	-1.14883	8.32801e-05	-1.80822e-10	-1.39158
12008718	chr1:12008718:C:T	8.73334e-09	-1.80822e-10	-1.32641	0.000103664	-1.80822e-10	-1.17264
12008769	chr1:12008769:G:A	1.38487e-09	-1.68164	-1.48632	1.97886e-05	-1.45918	-1.3695
12008795	chr1:12008795:T:C	1.41367e-09	-1.70846	-1.43891	1.73197e-05	-1.38404	-1.57791
12008884	chr1:12008884:T:C	2.69251e-06	5.10121	-0.696538	1.13698e-05	-1.79915	-1.58367
12008938	chr1:12008938:C:G	7.0215e-09	-1.80822e-10	-1.54458	7.94416e-05	-1.80822e-10	-1.43876
12008964	chr1:12008964:G:A	1.36263e-09	-1.66821	-1.51594	1.85228e-05	-1.48574	-1.40905
12009004	chr1:12009004:C:T	4.40352e-08	-1.80822e-10	0.291427	0.000241699	-1.80822e-10	-0.326094
12009529	chr1:12009529:C:T	1.10214e-08	-1.80822e-10	-1.09373	8.69001e-05	-1.80822e-10	-1.34903
12009741	chr1:12009741:T:C	1.50123e-09	-1.70165	-1.38563	1.73392e-05	-1.40278	-1.55804
12009844	chr1:12009844:A:G	9.06581e-09	-1.80822e-10	-1.28905	7.48033e-05	-1.80822e-10	-1.49892
12010231	chr1:12010231:C:T	4.96224e-08	-1.80822e-10	0.410881	0.000267381	-1.80822e-10	-0.225114
12010235	chr1:12010235:G:A	1.14219e-07	2.01297	-0.768413	1.142e-05	-1.78297	-1.59545
12011035	chr1:12011035:C:T	1.4345e-09	-1.65486	-1.47789	1.92023e-05	-1.50519	-1.35357
12011483	chr1:12011483:C:A	3.97216e-08	-1.80822e-10	0.188334	0.000139556	-1.80822e-10	-0.875319
12011796	chr1:12011796:G:A	7.23651e-08	-1.80822e-10	0.788163	0.000811145	-1.80822e-10	0.884659
12011869	chr1:12011869:A:G	3.20034e-07	-1.80822e-10	2.27487	0.00213584	-1.80822e-10	1.85283
12012295	chr1:12012295:C:T	7.14134e-09	-1.80822e-10	-1.52766	9.59738e-05	-1.80822e-10	-1.24971
12012477	chr1:12012477:C:T	5.1817e-09	-1.33671	-0.511717	0.00110448	1.128	0.0653455
12012599	chr1:12012599:C:T	2.29166e-08	-1.80822e-10	-0.361699	0.000472872	-1.80822e-10	0.345038
12012665	chr1:12012665:A:G	1.32958e-09	-1.64902	-1.55968	1.61916e-05	-1.54712	-1.48218
12013141	chr1:12013141:C:T	8.44449e-09	-1.80822e-10	-1.36005	0.000127904	-1.80822e-10	-0.962508
12013593	chr1:12013593:G:T	8.79767e-09	-1.50079	0.181715	0.000118971	-1.27714	0.24223
12013728	chr1:12013728:C:A	1.86254e-07	2.76517	-1.03162	1.33652e-05	-1.62769	-1.59344
12013880	chr1:12013880:G:A	3.20455e-06	4.34723	0.231538	1.65797e-05	-1.79577	-1.20984
12014253	chr1:12014253:C:T	1.27642e-09	-1.70546	-1.54404	1.43365e-05	-1.59509	-1.55589
12014458	chr1:12014458:A:C	1.33888e-08	-1.80822e-10	-0.89914	0.000105433	-1.80822e-10	-1.15571
12014608	chr1:12014608:A:G	6.90887e-09	-1.80822e-10	-1.56076	6.78827e-05	-1.80822e-10	-1.59601
12014621	chr1:12014621:G:C	2.24196e-08	-1.80822e-10	-0.383627	0.000170862	-1.80822e-10	-0.67293
12015018	chr1:12015018:G:A	8.45007e-09	0.226403	-1.58579	1.7273e-05	-1.41927	-1.54537
12015116	chr1:12015116:A:G	5.29331e-09	-1.80093	-0.0261913	8.72894e-05	-0.789135	-0.555423
12015180	chr1:12015180:C:A	8.25157e-09	-1.80822e-10	-1.38316	9.55192e-05	-1.80822e-10	-1.25446
12015186	chr1:12015186:G:A	6.68347e-09	-1.80822e-10	-1.59392	7.02727e-05	-1.80822e-10	-1.5614
12015202	chr1:12015202:G:A	8.24624e-09	-1.80822e-10	-1.3838	9.54366e-05	-1.80822e-10	-1.25532
12015496	chr1:12015496:AC:A	9.14818e-09	-1.80822e-10	-1.28001	8.29038e-05	-1.80822e-10	-1.39611
12015506	chr1:12015506:G:A	1.92215e-09	-1.5883	-1.25182	2.5079e-05	-1.14612	-1.44563
12015623	chr1:12015623:G:A	1.01028e-08	-1.55982	0.379069	5.59369e-05	-1.64991	-0.139654
12015726	chr1:12015726:A:T	6.85391e-09	-1.80822e-10	-1.56874	6.78455e-05	-1.80822e-10	-1.59655
12016171	chr1:12016171:A:G	4.94231e-09	-0.29899	-1.59674	1.32641e-05	-1.65653	-1.5722
12016290	chr1:12016290:T:C	2.19356e-08	1.08303	-1.48848	1.237e-05	-1.72792	-1.5706
12016331	chr1:12016331:T:C	6.75497e-09	-1.80822e-10	-1.58328	6.78128e-05	-1.80822e-10	-1.59704
12016480	chr1:12016480:A:T	6.92828e-09	-0.016906	-1.54104	1.25399e-05	-1.69018	-1.59469
12016841	chr1:12016841:C:G	1.37478e-08	0.687011	-1.55969	1.61941e-05	-1.4358	-1.59334
12016853	chr1:12016853:AGTG:A	7.08786e-09	-1.53518	-5.85454e-10	5.53784e-05	-1.7996	-5.85454e-10
12016968	chr1:12016968:C:T	6.42546e-09	-1.63329	-5.85454e-10	8.2814e-05	-1.39719	-5.85454e-10
12017057	chr1:12017057:T:C	2.89082e-08	1.3156	-1.44503	1.17412e-05	-1.76369	-1.58699
12017107	chr1:12017107:G:T	1.2427e-08	0.600249	-1.57394	1.5606e-05	-1.46948	-1.59665
12017126	chr1:12017126:G:A	8.81129e-09	-1.80822e-10	-1.31753	0.000102708	-1.80822e-10	-1.1819
12017386	chr1:12017386:A:G	1.58757e-08	-1.80822e-10	-0.728772	0.000125139	-1.80822e-10	-0.984362
12017497	chr1:12017497:G:A	6.87842e-09	-1.80822e-10	-1.56517	6.78712e-05	-1.80822e-10	-1.59618
12017560	chr1:12017560:G:A	2.63034e-08	-1.80822e-10	-0.223862	0.000155075	-1.80822e-10	-0.769876
12017733	chr1:12017733:C:T	2.38543e-08	-1.80822e-10	-0.321595	0.000177891	-1.80822e-10	-0.632616
12018186	chr1:12018186:A:G	1.63478e-08	-1.80822e-10	-0.699466	0.000161569	-1.80822e-10	-0.728852
12018210	chr1:12018210:T:C	9.9537e-08	-1.80822e-10	1.10697	0.000485019	-1.80822e-10	0.370401
12018330	chr1:12018330:G:A	6.75604e-09	-1.80822e-10	-1.58312	7.32722e-05	-1.80822e-10	-1.51961
12018573	chr1:12018573:ACTGCAATCTCTGCCTC:A	8.07758e-09	0.135446	-1.53991	1.36073e-05	-1.61768	-1.5855
12018699	chr1:12018699:G:A	1.50098e-08	0.790487	-1.57535	1.75164e-05	-1.35397	-1.59667
12019416	chr1:12019416:T:C	8.2766e-09	-1.80822e-10	-1.38013	7.57918e-05	-1.80822e-10	-1.4858
12019475	chr1:12019475:A:G	9.03151e-08	-1.80822e-10	1.00974	0.000447202	-1.80822e-10	0.289223
12019578	chr1:12019578:G:A	7.03225e-09	-1.80822e-10	-1.54305	7.58214e-05	-1.80822e-10	-1.48541
12020065	chr1:12020065:G:C	2.71353e-09	-1.02841	-1.4669	2.50342e-05	-1.31822	-1.27533
12020913	chr1:12020913:T:G	3.01258e-08	-1.80822e-10	-0.0881788	0.000191349	-1.80822e-10	-0.559689
12021214	chr1:12021214:G:A	6.68558e-09	-1.80822e-10	-1.59361	6.94305e-05	-1.80822e-10	-1.57346
12021864	chr1:12021864:C:T	6.66595e-09	-1.80822e-10	-1.59655	7.14932e-05	-1.80822e-10	-1.54418
12022008	chr1:12022008:A:T	8.93568e-09	-1.80822e-10	-1.30351	0.00010625	-1.80822e-10	-1.14799
12022187	chr1:12022187:C:T	6.8791e-09	-1.80822e-10	-1.56507	7.05099e-05	-1.80822e-10	-1.55803
12022404	chr1:12022404:C:T	1.13331e-08	-0.725572	-0.340263	2.47394e-05	-1.75323	-0.852164
12022481	chr1:12022481:C:A	2.07613e-08	-0.460472	-5.85454e-10	0.000104045	-1.16896	-5.85454e-10
12022824	chr1:12022824:C:T	1.16384e-09	-1.80065	-1.54119	1.40415e-05	-1.63419	-1.53758
12022869	chr1:12022869:A:G	3.53956e-08	1.09363	-1.02061	1.42801e-05	-1.63176	-1.52316
12023126	chr1:12023126:T:C	9.49656e-08	1.91021	-0.850259	2.2778e-05	-1.34844	-1.33955
12023230	chr1:12023230:A:G	5.09994e-09	-0.658068	-1.20626	1.32835e-05	-1.76942	-1.45784
12024008	chr1:12024008:G:A	1.22328e-09	-1.78963	-1.5024	1.38445e-05	-1.69131	-1.49458
12024123	chr1:12024123:C:T	6.41604e-09	-1.63476	-5.85454e-10	0.000113097	-1.08555	-5.85454e-10
12024378	chr1:12024378:T:TG	8.18592e-09	-1.80822e-10	-1.39115	9.23316e-05	-1.80822e-10	-1.2884
12024676	chr1:12024676:G:T	7.00591e-09	-1.80822e-10	-1.54681	6.92524e-05	-1.80822e-10	-1.57603
12025209	chr1:12025209:G:A	7.06958e-09	-1.80822e-10	-1.53776	6.78826e-05	-1.80822e-10	-1.59601
12025221	chr1:12025221:A:G	9.6184e-09	-1.80822e-10	-1.22988	0.000116194	-1.80822e-10	-1.05852
12025395	chr1:12025395:T:C	8.69813e-08	0.457958	0.514174	3.07391e-05	-1.74788	-0.640371
12025917	chr1:12025917:C:T	6.37246e-08	-1.80822e-10	0.66101	0.000169513	-1.80822e-10	-0.680858
12026859	chr1:12026859:T:C	6.76367e-09	-1.80822e-10	-1.582	7.03722e-05	-1.80822e-10	-1.55999
12026973	chr1:12026973:C:T	7.62714e-09	-1.46185	-5.85454e-10	6.18923e-05	-1.68839	-5.85454e-10
12027692	chr1:12027692:G:A	5.52234e-08	1.50775	-0.989926	1.83955e-05	-1.48002	-1.42166
12027756	chr1:12027756:T:C	6.68569e-09	-1.80822e-10	-1.59359	6.83275e-05	-1.80822e-10	-1.58947
12028079	chr1:12028079:C:T	9.03757e-09	-1.80822e-10	-1.29217	0.000107587	-1.80822e-10	-1.13549
12028387	chr1:12028387:C:T	7.4083e-09	-1.80822e-10	-1.49096	7.64151e-05	-1.80822e-10	-1.47761
12028553	chr1:12028553:G:T	2.59975e-07	-1.80822e-10	2.06702	0.00103404	-1.80822e-10	1.12745
12028919	chr1:12028919:G:A	1.51797e-08	-1.80822e-10	-0.773602	0.0001162	-1.80822e-10	-1.05848
12029600	chr1:12029600:G:A	9.13368e-09	-1.80822e-10	-1.28159	0.000108748	-1.80822e-10	-1.12475
12029944	chr1:12029944:T:C	1.13257e-09	-1.78812	-1.58095	1.38342e-05	-1.68293	-1.50371
12029983	chr1:12029983:C:A	1.29112e-08	-1.80822e-10	-0.935467	0.000127882	-1.80822e-10	-0.96268
12030161	chr1:12030161:G:A	8.39513e-09	-1.80822e-10	-1.36591	8.85888e-05	-1.80822e-10	-1.32978
12030426	chr1:12030426:C:T	1.12194e-08	-1.80822e-10	-1.07591	0.000109424	-1.80822e-10	-1.11855
12030611	chr1:12030611:G:A	1.95085e-08	-1.80822e-10	-0.522711	0.000141539	-1.80822e-10	-0.861214
12030813	chr1:12030813:G:A	8.57671e-09	-1.80822e-10	-1.34451	7.42001e-05	-1.80822e-10	-1.50702
12030958	chr1:12030958:G:A	3.06631e-08	-1.80822e-10	-0.0704998	0.00017272	-1.80822e-10	-0.662114
12030967	chr1:12030967:G:A	3.41198e-09	-0.810006	-1.45626	1.24767e-05	-1.73095	-1.55898
12031043	chr1:12031043:C:T	8.39741e-08	-1.80822e-10	0.936947	0.000397915	-1.80822e-10	0.172451
12031153	chr1:12031153:T:C	5.38543e-08	1.76758	-1.27486	1.81471e-05	-1.37184	-1.54343
12031554	chr1:12031554:A:G	9.48915e-09	-1.80822e-10	-1.24341	0.000114236	-1.80822e-10	-1.07552
12031782	chr1:12031782:C:T	6.60118e-08	-1.80822e-10	0.696273	0.000277408	-1.80822e-10	-0.188296
12031794	chr1:12031794:C:T	8.83821e-09	-1.80822e-10	-1.31448	0.000104213	-1.80822e-10	-1.16735
12031823	chr1:12031823:G:A	9.31458e-09	-1.80822e-10	-1.26198	7.7905e-05	-1.80822e-10	-1.4583
12031868	chr1:12031868:G:T	6.22101e-08	-1.80822e-10	0.636956	0.000264528	-1.80822e-10	-0.235841
12031998	chr1:12031998:G:C	1.76633e-08	-1.80822e-10	-0.622071	0.000131337	-1.80822e-10	-0.93602
12032086	chr1:12032086:G:A	1.7628e-08	-1.80822e-10	-0.62407	0.000131121	-1.80822e-10	-0.937666
12033773	chr1:12033773:C:G	6.67006e-09	-1.80822e-10	-1.59593	6.99633e-05	-1.80822e-10	-1.56582
12033989	chr1:12033989:G:A	8.67396e-08	2.43507	-1.46572	1.1895e-05	-1.74927	-1.5884
12034015	chr1:12034015:T:C	1.62299e-08	-1.80822e-10	-0.706703	0.000122494	-1.80822e-10	-1.00573
12034973	chr1:12034973:C:T	6.26906e-09	-0.0636964	-1.59424	1.24417e-05	-1.78502	-1.50771
12035019	chr1:12035019:C:T	5.11508e-09	-0.558639	-1.30273	1.47151e-05	-1.65622	-1.46869
12035077	chr1:12035077:C:T	6.69175e-09	-1.80822e-10	-1.59269	6.91865e-05	-1.80822e-10	-1.57698
12035464	chr1:12035464:G:A	2.67423e-09	-1.47398	-1.03592	1.43735e-05	-1.79177	-1.35663
12036174	chr1:12036174:AG:A	6.76776e-09	-1.80822e-10	-1.58139	8.50223e-05	-1.80822e-10	-1.37087
12036274	chr1:12036274:G:T	1.4965e-08	-1.80822e-10	-0.787847	0.000116215	-1.80822e-10	-1.05835
12036363	chr1:12036363:G:A	5.97786e-09	-1.7055	-5.85454e-10	5.6422e-05	-1.78093	-5.85454e-10
12036475	chr1:12036475:G:A	2.12238e-08	-0.438438	-5.85454e-10	0.00012302	-1.00144	-5.85454e-10
12036476	chr1:12036476:C:T	1.44096e-08	-1.80822e-10	-0.825667	0.000112983	-1.80822e-10	-1.08655
12036850	chr1:12036850:C:T	6.68236e-09	-1.80822e-10	-1.59409	6.89836e-05	-1.80822e-10	-1.57992
12036984	chr1:12036984:G:A	8.63528e-09	-1.80822e-10	-1.3377	0.000101756	-1.80822e-10	-1.19121
12037285	chr1:12037285:G:A	7.42168e-08	-0.475298	1.28873	0.000106484	-1.79518	0.64938
12037453	chr1:12037453:A:ACCAG	3.91196e-08	1.67122	-1.49816	3.49385e-05	-0.663335	-1.59686
12037511	chr1:12037511:C:T	2.23098e-08	1.1384	-1.52693	2.78557e-05	-0.890681	-1.59607
12038938	chr1:12038938:T:C	6.6689e-09	-1.80822e-10	-1.59611	7.09753e-05	-1.80822e-10	-1.55146
12039288	chr1:12039288:A:G	2.15378e-08	0.675555	-1.0993	1.95857e-05	-1.50858	-1.33041
12040233	chr1:12040233:C:G	8.08976e-09	-1.80822e-10	-1.40296	0.000104167	-1.80822e-10	-1.16779
12040604	chr1:12040604:T:C	8.35852e-09	-1.80822e-10	-1.37028	0.000108892	-1.80822e-10	-1.12343
12040928	chr1:12040928:T:C	3.54271e-08	1.49512	-1.4212	3.72494e-05	-0.818102	-1.37805
12041373	chr1:12041373:C:A	9.29776e-09	-1.80822e-10	-1.26379	7.98562e-05	-1.80822e-10	-1.43356
12042082	chr1:12042082:C:T	8.42788e-09	-1.80822e-10	-1.36202	7.69251e-05	-1.80822e-10	-1.47096
12042208	chr1:12042208:T:C	4.0582e-08	1.80392	-1.59416	3.40419e-05	-0.689463	-1.59673
12042254	chr1:12042254:T:C	5.67748e-08	2.03647	-1.49093	4.22059e-05	-0.571275	-1.49995
12043324	chr1:12043324:C:T	7.50531e-09	-1.80822e-10	-1.47795	8.90978e-05	-1.80822e-10	-1.32405
12043572	chr1:12043572:G:A	3.31136e-08	0.00638191	-5.85454e-10	5.84558e-05	-1.74552	-5.85454e-10
12043907	chr1:12043907:A:G	9.79035e-08	2.42301	-1.33258	5.97535e-05	-0.309015	-1.41454
12043947	chr1:12043947:T:A	7.27361e-09	-1.80822e-10	-1.50931	8.05504e-05	-1.80822e-10	-1.4249
12044283	chr1:12044283:G:C	4.47549e-09	-0.70568	-1.28927	1.42478e-05	-1.7545	-1.40268
12044991	chr1:12044991:T:C	8.53808e-08	2.48258	-1.52902	5.23288e-05	-0.304944	-1.5513
12045108	chr1:12045108:CA:C	8.61696e-09	-1.80822e-10	-1.33983	8.81026e-05	-1.80822e-10	-1.33529
12045275	chr1:12045275:T:G	1.81314e-07	3.16719	-1.46052	6.84864e-05	0.00410455	-1.59126
12045692	chr1:12045692:TTTTC:T	6.02373e-08	-1.80822e-10	0.60473	0.000349174	-1.80822e-10	0.0417821
12045886	chr1:12045886:A:G	8.81043e-09	-1.80822e-10	-1.31762	0.000104365	-1.80822e-10	-1.16589
12045979	chr1:12045979:G:A	5.08775e-09	-0.566981	-1.29974	1.44771e-05	-1.72667	-1.41455
12046398	chr1:12046398:C:A	6.83323e-09	-1.80822e-10	-1.57176	6.78314e-05	-1.80822e-10	-1.59676
12046507	chr1:12046507:C:T	4.63823e-07	-1.80822e-10	2.64594	0.0014245	-1.80822e-10	1.44779
12046511	chr1:12046511:C:T	9.77938e-08	-1.80822e-10	1.0893	0.000803421	-1.80822e-10	0.875091
12047371	chr1:12047371:G:T	7.96287e-09	-1.80822e-10	-1.41877	7.79047e-05	-1.80822e-10	-1.4583
12047788	chr1:12047788:C:T	5.47515e-09	-1.79334	-5.85454e-10	9.49665e-05	-1.26026	-5.85454e-10
12048307	chr1:12048307:T:C	5.71994e-09	-0.694438	-1.05517	1.57214e-05	-1.7878	-1.27097
12048517	chr1:12048517:A:G	2.59903e-07	-1.80822e-10	2.06675	0.00152164	-1.80822e-10	1.51376
12048550	chr1:12048550:T:C	5.54054e-09	-1.78147	-5.85454e-10	5.95532e-05	-1.72692	-5.85454e-10
12048577	chr1:12048577:C:T	6.70056e-09	-1.80822e-10	-1.59137	6.81774e-05	-1.80822e-10	-1.59167
12048707	chr1:12048707:T:C	3.41532e-09	-0.813767	-1.45152	1.31468e-05	-1.72606	-1.51155
12048777	chr1:12048777:T:C	2.55718e-09	-1.00932	-1.54534	3.12408e-05	-0.784455	-1.58761
12048928	chr1:12048928:G:A	7.10584e-09	-1.80822e-10	-1.53264	7.70435e-05	-1.80822e-10	-1.46942
12049069	chr1:12049069:T:G	7.78198e-09	-1.80822e-10	-1.44175	7.14048e-05	-1.80822e-10	-1.54542
12049140	chr1:12049140:A:G	7.57217e-09	-1.80822e-10	-1.46908	7.21394e-05	-1.80822e-10	-1.53519
12049147	chr1:12049147:A:G	2.85733e-09	-0.890165	-1.55351	1.21977e-05	-1.73707	-1.57546
12049464	chr1:12049464:T:C	6.97189e-09	-1.80822e-10	-1.55167	7.06323e-05	-1.80822e-10	-1.5563
12049550	chr1:12049550:T:C	7.39857e-09	0.103469	-1.59574	1.86511e-05	-1.2959	-1.59199
12050035	chr1:12050035:C:T	9.12726e-09	-1.80822e-10	-1.2823	0.000116529	-1.80822e-10	-1.05565
12050589	chr1:12050589:G:A	3.43856e-07	1.05163	1.29503	0.000386206	-0.865919	1.0085
12050683	chr1:12050683:G:A	1.81523e-08	0.540351	-1.13512	4.59138e-05	-1.05562	-0.931397
12050695	chr1:12050695:C:A	3.94673e-07	2.4845	-5.85454e-10	0.00085799	0.940805	-5.85454e-10
12050714	chr1:12050714:T:A	7.54418e-09	-0.774837	-0.697948	9.78277e-05	-0.475489	-0.755091
12050734	chr1:12050734:C:T	5.45188e-09	-1.7976	-5.85454e-10	7.02994e-05	-1.56102	-5.85454e-10
12050870	chr1:12050870:A:G	5.15499e-09	-0.436684	-1.41691	5.89982e-05	-0.222057	-1.51422
12051049	chr1:12051049:C:T	9.04261e-09	-1.80822e-10	-1.29161	8.93609e-05	-1.80822e-10	-1.3211
12051140	chr1:12051140:C:T	2.82175e-09	-1.79134	-0.664866	3.74594e-05	-1.65188	-0.538651
12051262	chr1:12051262:C:A	5.67263e-07	-1.80822e-10	2.84726	0.00230987	-1.80822e-10	1.93116
12051311	chr1:12051311:C:G	9.72109e-09	-1.80822e-10	-1.21926	0.000126318	-1.80822e-10	-0.974986
12051718	chr1:12051718:T:G	1.67859e-09	-1.78202	-1.19358	1.78878e-05	-1.787	-1.14267
12051822	chr1:12051822:G:A	6.45041e-09	-1.62942	-5.85454e-10	5.53225e-05	-1.80061	-5.85454e-10
12052356	chr1:12052356:C:T	7.32952e-09	-1.80822e-10	-1.50165	7.24671e-05	-1.80822e-10	-1.53065
12052663	chr1:12052663:C:T	5.57636e-09	-1.30301	-0.472013	6.86955e-05	-1.12584	-0.458262
12052859	chr1:12052859:C:T	1.02878e-08	-1.80822e-10	-1.1626	8.27421e-05	-1.80822e-10	-1.39806
12052886	chr1:12052886:T:C	6.63154e-09	-0.0771947	-1.52453	2.01447e-05	-1.38375	-1.42709
12052893	chr1:12052893:C:T	2.76913e-09	-0.87994	-1.59509	3.56122e-05	-0.657539	-1.58356
12053021	chr1:12053021:G:A	1.762e-08	-1.80822e-10	-0.624526	0.000145023	-1.80822e-10	-0.836891
12053183	chr1:12053183:G:A	2.60221e-09	-0.947077	-1.59012	3.22381e-05	-0.749571	-1.59107
12053501	chr1:12053501:C:T	3.16305e-09	-0.837724	-1.5043	3.50222e-05	-0.677173	-1.58063
12053504	chr1:12053504:C:G	6.7548e-09	-1.80822e-10	-1.58331	6.91038e-05	-1.80822e-10	-1.57818
12053897	chr1:12053897:T:A	3.20634e-09	-0.775901	-1.55253	3.72126e-05	-0.602998	-1.59414
12053995	chr1:12053995:G:T	7.53009e-09	0.116827	-1.59148	1.89197e-05	-1.27718	-1.59641
12054235	chr1:12054235:G:A	3.43561e-09	-1.20011	-1.05925	3.36414e-05	-1.03868	-1.25935
12054683	chr1:12054683:C:T	8.95162e-09	-1.80822e-10	-1.30173	8.14226e-05	-1.80822e-10	-1.41413
12055634	chr1:12055634:T:C	7.5894e-09	-1.79872	0.33191	7.56901e-05	-1.7999	0.312759
12056169	chr1:12056169:T:G	7.00589e-09	-1.80822e-10	-1.54681	7.14306e-05	-1.80822e-10	-1.54506
12056260	chr1:12056260:C:A	1.76268e-08	-1.80822e-10	-0.624143	0.000189905	-1.80822e-10	-0.567263
12056320	chr1:12056320:T:G	1.91811e-09	-1.78838	-1.05384	1.84719e-05	-1.77499	-1.12255
12056408	chr1:12056408:T:C	6.73271e-09	-1.80822e-10	-1.58658	7.15825e-05	-1.80822e-10	-1.54294
12056438	chr1:12056438:T:C	2.96249e-09	-1.80086	-0.606669	2.70924e-05	-1.80103	-0.713503
12056445	chr1:12056445:A:G	4.16194e-09	-1.80031	-0.26727	4.34196e-05	-1.79912	-0.243754
12056448	chr1:12056448:C:T	1.63973e-08	-1.80822e-10	-0.696443	0.000176761	-1.80822e-10	-0.638988
12056709	chr1:12056709:A:G	3.58815e-09	-1.80117	-0.414756	3.72714e-05	-1.80078	-0.394784
12056838	chr1:12056838:C:T	2.04586e-08	-1.80822e-10	-0.475159	0.000224464	-1.80822e-10	-0.400071
12057337	chr1:12057337:A:G	2.75292e-08	-1.80822e-10	-0.178316	0.000261141	-1.80822e-10	-0.248725
12057508	chr1:12057508:G:T	6.73121e-09	-1.80822e-10	-1.58681	6.78126e-05	-1.80822e-10	-1.59704
12057634	chr1:12057634:G:A	1.33468e-09	-1.75605	-1.44882	1.41757e-05	-1.76428	-1.39798
12057844	chr1:12057844:A:G	6.84637e-09	-1.79323	0.223385	7.26043e-05	-1.79164	0.262875
12057848	chr1:12057848:A:T	7.271e-09	-1.80822e-10	-1.50967	7.52251e-05	-1.80822e-10	-1.4933
12057980	chr1:12057980:G:A	8.17853e-09	-1.80822e-10	-1.39205	7.68481e-05	-1.80822e-10	-1.47196
12058513	chr1:12058513:T:C	2.53254e-08	-1.80822e-10	-0.261754	0.000240316	-1.80822e-10	-0.331833
12059187	chr1:12059187:A:G	6.7902e-09	-1.80822e-10	-1.57808	6.78959e-05	-1.80822e-10	-1.59581
12059227	chr1:12059227:G:C	1.31819e-08	-1.80822e-10	-0.914713	0.000129623	-1.80822e-10	-0.949153
12059418	chr1:12059418:A:G	6.78041e-09	-1.80822e-10	-1.57952	6.88765e-05	-1.80822e-10	-1.58147
12059512	chr1:12059512:A:T	2.49117e-08	-1.80822e-10	-0.278224	0.000235492	-1.80822e-10	-0.35211
12059769	chr1:12059769:C:T	2.09724e-08	-1.80822e-10	-0.450352	0.000258603	-1.80822e-10	-0.258494
12059849	chr1:12059849:A:G	2.59737e-08	-1.80822e-10	-0.236477	0.000245372	-1.80822e-10	-0.311012
12060247	chr1:12060247:C:T	1.1417e-09	-1.77133	-1.58971	1.15979e-05	-1.78507	-1.57789
12060484	chr1:12060484:T:C	6.66835e-09	-1.79424	0.198051	5.76613e-05	-1.79769	0.0384924
12060831	chr1:12060831:A:C	1.57378e-08	-1.80822e-10	-0.737494	0.000168839	-1.80822e-10	-0.684842
12061468	chr1:12061468:C:T	8.91846e-09	-1.80822e-10	-1.30544	8.86689e-05	-1.80822e-10	-1.32888
12061745	chr1:12061745:T:G	7.66818e-09	-1.80822e-10	-1.45648	7.50535e-05	-1.80822e-10	-1.49559
12062267	chr1:12062267:T:TCCAG	8.30861e-09	-1.80822e-10	-1.37627	9.90719e-05	-1.80822e-10	-1.21794
12063089	chr1:12063089:G:A	1.08487e-07	-1.80822e-10	1.19307	0.000856156	-1.80822e-10	0.938665
12063566	chr1:12063566:G:T	7.43606e-09	-1.80822e-10	-1.48722	7.24297e-05	-1.80822e-10	-1.53117
12063968	chr1:12063968:G:A	1.22103e-09	-1.7758	-1.51807	1.22463e-05	-1.78788	-1.52068
12064090	chr1:12064090:C:G	1.10372e-08	-1.80822e-10	-1.09229	9.75228e-05	-1.80822e-10	-1.2337
12064145	chr1:12064145:A:T	6.7492e-09	-1.80822e-10	-1.58414	7.03409e-05	-1.80822e-10	-1.56043
12064157	chr1:12064157:G:A	6.74942e-09	-1.80822e-10	-1.5841	7.03449e-05	-1.80822e-10	-1.56038
12064448	chr1:12064448:C:T	7.07674e-09	-1.80822e-10	-1.53675	7.91076e-05	-1.80822e-10	-1.44298
12064544	chr1:12064544:G:A	6.88788e-09	-1.80822e-10	-1.5638	7.0178e-05	-1.80822e-10	-1.56275
12065163	chr1:12065163:A:C	6.66495e-09	-1.80822e-10	-1.5967	6.94931e-05	-1.80822e-10	-1.57256
12065167	chr1:12065167:C:A	9.13957e-09	-1.80822e-10	-1.28095	9.72955e-05	-1.80822e-10	-1.23603
12065190	chr1:12065190:C:T	5.68212e-09	-1.75624	-5.85454e-10	5.70548e-05	-1.76978	-5.85454e-10
12065300	chr1:12065300:C:T	7.87955e-09	-1.80822e-10	-1.42929	8.16799e-05	-1.80822e-10	-1.41098
12065352	chr1:12065352:G:A	6.95267e-09	-1.80822e-10	-1.55444	7.23068e-05	-1.80822e-10	-1.53287
12065611	chr1:12065611:T:C	6.66401e-09	-1.80822e-10	-1.59684	6.83441e-05	-1.80822e-10	-1.58923
12065779	chr1:12065779:T:C	6.71929e-09	-1.80822e-10	-1.58858	6.875e-05	-1.80822e-10	-1.58331
12066505	chr1:12066505:C:A	8.12987e-09	-1.80822e-10	-1.39802	8.40826e-05	-1.80822e-10	-1.38199
12066600	chr1:12066600:A:G	1.40436e-09	-1.79717	-1.35681	1.32529e-05	-1.7971	-1.43247
12066797	chr1:12066797:T:C	6.83257e-09	-1.80822e-10	-1.57186	7.05977e-05	-1.80822e-10	-1.55679
12066823	chr1:12066823:T:C	2.12444e-08	-1.80822e-10	-0.437466	0.000222079	-1.80822e-10	-0.410756
12066992	chr1:12066992:C:T	2.53109e-08	-1.80822e-10	-0.262327	0.000315926	-1.80822e-10	-0.0582806
12067092	chr1:12067092:C:T	2.66188e-08	-1.80822e-10	-0.211944	0.000333291	-1.80822e-10	-0.00477019
12067236	chr1:12067236:C:T	1.0156e-08	-1.80822e-10	-1.1755	0.000103914	-1.80822e-10	-1.17022
12067255	chr1:12067255:C:G	6.81466e-09	-1.80822e-10	-1.57449	7.08992e-05	-1.80822e-10	-1.55253
12067713	chr1:12067713:C:T	1.01005e-08	-1.80822e-10	-1.18098	0.000103444	-1.80822e-10	-1.17475
12067760	chr1:12067760:C:T	2.30698e-08	-1.80822e-10	-0.355036	0.000241332	-1.80822e-10	-0.327612
12068183	chr1:12068183:A:T	9.43025e-09	-1.80822e-10	-1.24964	9.86509e-05	-1.80822e-10	-1.2222
12068222	chr1:12068222:G:A	6.79995e-09	-1.80822e-10	-1.57665	7.31661e-05	-1.80822e-10	-1.52106
12068378	chr1:12068378:A:G	2.70849e-09	-1.79878	-0.698393	4.84585e-05	-1.07253	-0.860555
12068496	chr1:12068496:TC:T	7.85206e-09	-1.80822e-10	-1.43278	7.42957e-05	-1.80822e-10	-1.50573
12069367	chr1:12069367:C:T	1.07503e-07	-1.80822e-10	1.18396	0.000847885	-1.80822e-10	0.928958
12069427	chr1:12069427:G:A	7.05081e-09	-1.80822e-10	-1.54042	6.89381e-05	-1.80822e-10	-1.58058
12069431	chr1:12069431:C:A	6.70689e-09	-1.80822e-10	-1.59043	6.79574e-05	-1.80822e-10	-1.59491
12069443	chr1:12069443:G:A	7.92339e-09	-1.80822e-10	-1.42374	8.12804e-05	-1.80822e-10	-1.41588
12069593	chr1:12069593:T:C	8.93104e-09	-1.80822e-10	-1.30403	8.43869e-05	-1.80822e-10	-1.37837
12069665	chr1:12069665:C:A	7.33813e-09	-1.80822e-10	-1.50048	7.06324e-05	-1.80822e-10	-1.5563
12069717	chr1:12069717:C:T	7.04584e-09	-1.80822e-10	-1.54112	7.40541e-05	-1.80822e-10	-1.50899
12069912	chr1:12069912:G:A	2.01819e-09	-1.40957	-1.38179	1.45864e-05	-1.72566	-1.40803
12070205	chr1:12070205:T:C	7.88062e-09	-1.80822e-10	-1.42915	7.72541e-05	-1.80822e-10	-1.46669
12070460	chr1:12070460:C:T	1.42495e-09	-1.76853	-1.37089	3.58722e-05	-0.906606	-1.32722
12070525	chr1:12070525:A:G	6.6626e-09	-1.80822e-10	-1.59705	6.78642e-05	-1.80822e-10	-1.59628
12070557	chr1:12070557:C:G	6.82537e-09	-1.80822e-10	-1.57291	6.8013e-05	-1.80822e-10	-1.59409
12070641	chr1:12070641:T:C	1.28621e-08	-1.80822e-10	-0.939278	0.000143714	-1.80822e-10	-0.845965
12070712	chr1:12070712:C:T	6.86541e-09	-1.80822e-10	-1.56707	6.81607e-05	-1.80822e-10	-1.59192
12071265	chr1:12071265:C:T	9.51967e-09	-1.80822e-10	-1.2402	0.000100616	-1.80822e-10	-1.20248
12071713	chr1:12071713:G:A	2.23262e-09	-1.78399	-0.906399	6.28457e-05	-0.859752	-0.813352
12072362	chr1:12072362:G:A	1.01178e-08	-1.80822e-10	-1.17927	0.000108336	-1.80822e-10	-1.12855
12072575	chr1:12072575:G:A	2.2828e-09	-1.71717	-0.95099	2.60613e-05	-1.67036	-0.882977
12072663	chr1:12072663:T:C	1.89979e-08	-1.80822e-10	-0.549234	0.000176766	-1.80822e-10	-0.638959
12072828	chr1:12072828:C:T	7.2305e-09	-1.80822e-10	-1.51525	7.48613e-05	-1.80822e-10	-1.49815
12072877	chr1:12072877:G:A	1.08357e-08	-1.80822e-10	-1.11071	0.00011513	-1.80822e-10	-1.06773
12073417	chr1:12073417:A:G	1.3275e-08	-1.80822e-10	-0.907682	0.000154774	-1.80822e-10	-0.771818
12073438	chr1:12073438:CT:C	1.19006e-08	-1.80822e-10	-1.01697	0.000137306	-1.80822e-10	-0.891577
12073548	chr1:12073548:C:T	6.77972e-09	-1.80822e-10	-1.57963	6.84848e-05	-1.80822e-10	-1.58718
12073735	chr1:12073735:A:G	6.78378e-09	-1.80822e-10	-1.57903	6.8194e-05	-1.80822e-10	-1.59143
12073801	chr1:12073801:G:A	1.22391e-08	-1.80822e-10	-0.988926	0.000142064	-1.80822e-10	-0.857512
12073810	chr1:12073810:G:A	6.66302e-09	-1.80822e-10	-1.59699	6.79086e-05	-1.80822e-10	-1.59562
12073887	chr1:12073887:C:T	1.21072e-08	-1.80822e-10	-0.999764	0.000140346	-1.80822e-10	-0.869675
12073892	chr1:12073892:A:G	3.68289e-09	-1.80015	-0.38971	3.503e-05	-1.61906	-0.638526
12073929	chr1:12073929:G:A	1.28195e-08	-1.80822e-10	-0.942591	0.000147048	-1.80822e-10	-0.823025
12074163	chr1:12074163:TGCTAAAACGGACTC:T	1.29091e-08	-1.80822e-10	-0.935626	0.000150726	-1.80822e-10	-0.798326
12074217	chr1:12074217:A:G	1.30519e-08	-1.80822e-10	-0.924625	0.000152456	-1.80822e-10	-0.786908
12074282	chr1:12074282:T:C	9.82372e-08	-1.80822e-10	1.09382	0.00096644	-1.80822e-10	1.05983
12074479	chr1:12074479:T:C	1.29338e-08	-1.80822e-10	-0.93372	0.000151232	-1.80822e-10	-0.79497
12074633	chr1:12074633:A:G	2.39195e-09	-1.2306	-1.39086	1.65025e-05	-1.79888	-1.21139
12074701	chr1:12074701:T:A	7.30846e-09	-1.80822e-10	-1.50453	7.02494e-05	-1.80822e-10	-1.56174
12075093	chr1:12075093:G:A	5.10083e-09	-1.7791	-0.0850526	5.41637e-05	-1.50007	-0.321707
12075198	chr1:12075198:T:C	1.18418e-08	-1.80822e-10	-1.02192	0.000137033	-1.80822e-10	-0.893568
12075291	chr1:12075291:G:A	9.79782e-09	-1.80822e-10	-1.2114	9.90532e-05	-1.80822e-10	-1.21813
12075300	chr1:12075300:G:A	1.29525e-08	-1.80822e-10	-0.93227	0.000151296	-1.80822e-10	-0.794547
12075319	chr1:12075319:T:C	1.33453e-08	-1.80822e-10	-0.9024	0.000156253	-1.80822e-10	-0.762308
12075341	chr1:12075341:T:C	1.2636e-08	-1.80822e-10	-0.957008	0.000147181	-1.80822e-10	-0.822125
12075352	chr1:12075352:C:T	1.27536e-08	-1.80822e-10	-0.947749	0.000148679	-1.80822e-10	-0.812
12075354	chr1:12075354:G:T	1.17945e-09	-1.78756	-1.54095	1.77182e-05	-1.41342	-1.52578
12075362	chr1:12075362:G:A	1.2891e-08	-1.80822e-10	-0.937031	0.000150446	-1.80822e-10	-0.80018
12075469	chr1:12075469:A:G	4.22033e-09	-1.74292	-0.310728	4.72901e-05	-1.41027	-0.547217
12075574	chr1:12075574:C:T	1.2455e-08	-1.80822e-10	-0.971436	0.00014483	-1.80822e-10	-0.838226
12075739	chr1:12075739:C:T	1.25693e-08	-1.80822e-10	-0.9623	0.000146347	-1.80822e-10	-0.827809
12075835	chr1:12075835:G:C	1.34091e-08	-1.34932	0.451691	7.56756e-05	-1.61812	0.130787
12075859	chr1:12075859:A:T	1.3374e-08	-1.34234	0.442098	7.52456e-05	-1.61374	0.120713
12075913	chr1:12075913:T:C	1.20965e-08	-1.80822e-10	-1.00064	0.000140267	-1.80822e-10	-0.870236
12076196	chr1:12076196:G:A	1.25299e-08	-1.80822e-10	-0.965446	0.00014579	-1.80822e-10	-0.831618
12076336	chr1:12076336:G:A	1.18139e-09	-1.78147	-1.54541	1.71226e-05	-1.44249	-1.53089
12076442	chr1:12076442:T:G	5.30299e-08	-1.80822e-10	0.477295	0.000522722	-1.80822e-10	0.445263
12076931	chr1:12076931:A:G	1.3835e-08	-1.80822e-10	-0.866362	0.000162555	-1.80822e-10	-0.72277
12077254	chr1:12077254:T:C	1.11987e-08	-1.80822e-10	-1.07776	0.000122729	-1.80822e-10	-1.0038
12077261	chr1:12077261:A:G	1.11601e-08	-1.80822e-10	-1.08121	0.000122253	-1.80822e-10	-1.00769
12077302	chr1:12077302:G:A	7.63249e-08	-1.80822e-10	0.841439	0.00098601	-1.80822e-10	1.07988
12077382	chr1:12077382:G:A	7.03986e-09	-1.80822e-10	-1.54197	7.39798e-05	-1.80822e-10	-1.50999
12077640	chr1:12077640:G:A	1.48998e-08	-1.80822e-10	-0.792215	0.000149485	-1.80822e-10	-0.806589
12077765	chr1:12077765:C:T	6.96289e-09	-1.80822e-10	-1.55297	7.35262e-05	-1.80822e-10	-1.51615
12077973	chr1:12077973:C:T	6.66739e-09	-1.80822e-10	-1.59633	6.82148e-05	-1.80822e-10	-1.59113
12078043	chr1:12078043:T:C	1.18119e-08	-1.80822e-10	-1.02446	0.000128057	-1.80822e-10	-0.961309
12078140	chr1:12078140:G:A	9.103e-09	-1.80822e-10	-1.28496	9.72318e-05	-1.80822e-10	-1.23669
12078280	chr1:12078280:T:A	9.74726e-09	-1.80822e-10	-1.21657	0.000104472	-1.80822e-10	-1.16487
12078294	chr1:12078294:T:A	1.6089e-08	-1.80822e-10	-0.715426	0.000131985	-1.80822e-10	-0.931102
12078359	chr1:12078359:T:C	1.43338e-08	-1.80822e-10	-0.830942	0.000158066	-1.80822e-10	-0.750774
12078409	chr1:12078409:T:C	1.33154e-09	-1.77758	-1.42964	1.77975e-05	-1.49508	-1.43966
12078545	chr1:12078545:C:T	1.27856e-08	-1.80822e-10	-0.945242	0.000139704	-1.80822e-10	-0.874261
12078572	chr1:12078572:A:G	2.14954e-09	-1.28286	-1.44545	2.7525e-05	-1.01301	-1.48569
12078626	chr1:12078626:C:T	1.56941e-08	-1.80822e-10	-0.740277	0.000154965	-1.80822e-10	-0.770587
12078630	chr1:12078630:A:G	4.55747e-09	-1.77193	-0.204865	4.63957e-05	-1.76957	-0.207013
12078696	chr1:12078696:C:T	1.17358e-08	-1.80822e-10	-1.03091	0.000127797	-1.80822e-10	-0.963347
12078744	chr1:12078744:G:A	6.71308e-09	-1.80822e-10	-1.5895	6.8919e-05	-1.80822e-10	-1.58086
12079447	chr1:12079447:C:T	6.69851e-09	-1.80822e-10	-1.59168	6.79257e-05	-1.80822e-10	-1.59537
12079707	chr1:12079707:ACAGGCTGGCCATCCCAC:A	3.90956e-08	-1.80822e-10	0.172449	0.000379983	-1.80822e-10	0.12634
12079898	chr1:12079898:A:G	1.24763e-08	-1.80822e-10	-0.969732	0.00013567	-1.80822e-10	-0.903562
12080060	chr1:12080060:C:T	6.66526e-09	-1.80822e-10	-1.59665	6.78688e-05	-1.80822e-10	-1.59621
12080379	chr1:12080379:T:C	5.3882e-08	1.20691	-0.713677	6.85786e-05	-0.660435	-0.925372
12080508	chr1:12080508:T:C	6.88299e-09	-1.80822e-10	-1.56451	6.9408e-05	-1.80822e-10	-1.57378
12080839	chr1:12080839:C:T	8.20906e-09	-1.80822e-10	-1.38832	7.66285e-05	-1.80822e-10	-1.47482
12081264	chr1:12081264:G:A	6.69544e-09	-1.80822e-10	-1.59213	6.7823e-05	-1.80822e-10	-1.59689
12081332	chr1:12081332:A:C	1.47358e-08	-1.80822e-10	-0.803281	0.000162454	-1.80822e-10	-0.723392
12081363	chr1:12081363:C:T	8.98219e-09	-1.29832	-5.85454e-10	6.03492e-05	-1.71364	-5.85454e-10
12081404	chr1:12081404:A:G	1.15013e-09	-1.76802	-1.58566	1.35853e-05	-1.633	-1.57181
12081819	chr1:12081819:A:G	3.28352e-09	-1.77633	-0.528312	3.91325e-05	-1.63428	-0.512557
12082060	chr1:12082060:T:C	1.1407e-09	-1.76584	-1.59608	1.34116e-05	-1.62782	-1.58984
12082168	chr1:12082168:A:G	1.21661e-09	-1.70056	-1.59693	2.67998e-05	-0.932442	-1.59295
12082186	chr1:12082186:T:A	1.2185e-09	-1.69895	-1.59699	2.69092e-05	-0.927977	-1.59334
12082268	chr1:12082268:G:A	1.18289e-08	-1.80822e-10	-1.02301	0.000106937	-1.80822e-10	-1.14155
12082584	chr1:12082584:C:A	1.63759e-08	-1.80822e-10	-0.697749	0.000192113	-1.80822e-10	-0.555705
12082596	chr1:12082596:C:T	1.56377e-08	-1.80822e-10	-0.743877	0.000151122	-1.80822e-10	-0.795697
12082641	chr1:12082641:C:T	1.37331e-09	-1.79893	-1.3774	1.58529e-05	-1.70111	-1.34933
12082943	chr1:12082943:C:A	1.38602e-08	-1.80822e-10	-0.864537	0.000152323	-1.80822e-10	-0.787785
12083318	chr1:12083318:G:A	1.25368e-08	-1.80822e-10	-0.964894	0.000136323	-1.80822e-10	-0.898761
12083623	chr1:12083623:G:T	1.34733e-09	-1.80117	-1.39427	1.61119e-05	-1.66728	-1.36695
12083884	chr1:12083884:G:A	1.51255e-08	-1.80822e-10	-0.777177	0.000167407	-1.80822e-10	-0.69336
12084355	chr1:12084355:C:A	1.57961e-08	-1.80822e-10	-0.733799	0.000174647	-1.80822e-10	-0.651021
12084377	chr1:12084377:G:A	1.7928e-09	-1.43493	-1.47485	1.37973e-05	-1.69844	-1.49087
12084586	chr1:12084586:G:A	3.39072e-08	0.0300674	-5.85454e-10	0.000128332	-0.959167	-5.85454e-10
12084605	chr1:12084605:T:A	1.265e-09	-1.6619	-1.59659	2.98089e-05	-0.82288	-1.5961
12084744	chr1:12084744:CTG:C	1.28592e-09	-1.64504	-1.59705	3.12471e-05	-0.777812	-1.59405
12085034	chr1:12085034:G:A	6.94479e-09	-1.80822e-10	-1.55557	7.33645e-05	-1.80822e-10	-1.51835
12085168	chr1:12085168:T:C	8.63785e-09	-1.80822e-10	-1.33741	8.1845e-05	-1.80822e-10	-1.40896
12085256	chr1:12085256:A:G	1.51829e-08	-1.80822e-10	-0.773389	0.000168151	-1.80822e-10	-0.688925
12085345	chr1:12085345:G:A	4.6697e-08	-1.80822e-10	0.350118	0.000453744	-1.80822e-10	0.303746
12085614	chr1:12085614:T:C	1.66355e-08	-1.80822e-10	-0.682021	0.000184841	-1.80822e-10	-0.594289
12086198	chr1:12086198:G:A	1.43765e-08	-1.80822e-10	-0.827964	0.000139367	-1.80822e-10	-0.876678
12086440	chr1:12086440:C:T	5.69553e-09	-1.75388	-5.85454e-10	5.52992e-05	-1.80103	-5.85454e-10
12086772	chr1:12086772:G:A	6.66264e-09	-1.80822e-10	-1.59705	6.81291e-05	-1.80822e-10	-1.59238
12087022	chr1:12087022:G:A	1.16212e-08	-1.80822e-10	-1.04073	0.000125937	-1.80822e-10	-0.978008
12087353	chr1:12087353:A:G	6.44094e-08	-1.80822e-10	0.671699	0.000619149	-1.80822e-10	0.614558
12087696	chr1:12087696:G:A	1.2315e-09	-1.69883	-1.5865	2.68033e-05	-0.931514	-1.59375
12087867	chr1:12087867:C:T	3.42091e-08	-1.80822e-10	0.03893	0.000275562	-1.80822e-10	-0.194976
12088014	chr1:12088014:C:T	9.8008e-09	-1.80822e-10	-1.2111	8.56124e-05	-1.80822e-10	-1.36396
12088331	chr1:12088331:AG:A	6.4285e-09	-1.63282	-5.85454e-10	8.40781e-05	-1.38204	-5.85454e-10
12088604	chr1:12088604:A:C	6.79569e-09	-1.80822e-10	-1.57727	6.79707e-05	-1.80822e-10	-1.59471
12088842	chr1:12088842:C:T	7.642e-09	-1.4599	-5.85454e-10	6.01989e-05	-1.71613	-5.85454e-10
12088923	chr1:12088923:G:A	2.44522e-07	-1.80822e-10	2.00574	0.00174831	-1.80822e-10	1.65262
12089052	chr1:12089052:G:C	7.57181e-09	-1.80822e-10	-1.46913	7.76512e-05	-1.80822e-10	-1.46156
12089080	chr1:12089080:G:C	8.2272e-09	-1.80822e-10	-1.38612	8.35792e-05	-1.80822e-10	-1.38799
12089238	chr1:12089238:C:T	1.29214e-08	-0.934673	-5.85454e-10	0.000101958	-1.18923	-5.85454e-10
12089600	chr1:12089600:A:C	7.55906e-09	-1.80822e-10	-1.47081	7.68669e-05	-1.80822e-10	-1.47171
12089684	chr1:12089684:G:A	1.39398e-08	-1.80822e-10	-0.858814	0.000146709	-1.80822e-10	-0.825335
12089829	chr1:12089829:ACATCCATCTACCCATCCACCCATCTACCCACTCATCCACTCTTCCCTAACCCATCCATCTATCCACCTATCTACCTGCCCATCCACCCTTCCCCATCCATCCATCCATC:A	6.694e-09	-1.80822e-10	-1.59235	6.81759e-05	-1.80822e-10	-1.5917
12090536	chr1:12090536:C:T	1.79571e-08	-1.80822e-10	-0.605578	0.000217534	-1.80822e-10	-0.431431
12090685	chr1:12090685:A:G	6.76289e-09	-1.80822e-10	-1.58211	6.82487e-05	-1.80822e-10	-1.59063
12091146	chr1:12091146:A:G	8.58504e-09	-1.80822e-10	-1.34354	8.91452e-05	-1.80822e-10	-1.32352
12091225	chr1:12091225:G:A	6.92015e-09	-1.80822e-10	-1.55912	7.17279e-05	-1.80822e-10	-1.54091
12091457	chr1:12091457:C:G	2.14927e-08	-1.80822e-10	-0.425847	0.000260818	-1.80822e-10	-0.249963
12091611	chr1:12091611:G:C	3.16754e-08	-1.80822e-10	-0.0380202	0.000362042	-1.80822e-10	0.077973
12091828	chr1:12091828:A:G	6.68852e-09	-1.80822e-10	-1.59317	6.82221e-05	-1.80822e-10	-1.59102
12092474	chr1:12092474:T:C	1.00543e-08	-1.80822e-10	-1.18556	9.0215e-05	-1.80822e-10	-1.31159
12092798	chr1:12092798:G:A	6.6739e-09	-1.80822e-10	-1.59536	6.78201e-05	-1.80822e-10	-1.59693
12092941	chr1:12092941:G:A	3.65864e-08	-1.80822e-10	0.106117	0.00041967	-1.80822e-10	0.225682
12093131	chr1:12093131:G:A	1.44527e-09	-1.53542	-1.58984	2.90413e-05	-0.860785	-1.58428
12093257	chr1:12093257:T:C	6.94418e-09	-1.80822e-10	-1.55566	7.1972e-05	-1.80822e-10	-1.53751
12093655	chr1:12093655:C:T	6.84595e-09	-1.80822e-10	-1.5699	6.88451e-05	-1.80822e-10	-1.58193
12093658	chr1:12093658:A:G	3.53099e-08	-1.80822e-10	0.0706032	0.000316536	-1.80822e-10	-0.05635
12094031	chr1:12094031:C:A	9.13559e-09	-1.80822e-10	-1.28138	8.31321e-05	-1.80822e-10	-1.39336
12094229	chr1:12094229:G:T	6.80028e-09	-1.80822e-10	-1.5766	7.01469e-05	-1.80822e-10	-1.5632
12095014	chr1:12095014:C:G	3.1275e-09	-1.80091	-0.552419	3.17373e-05	-1.80072	-0.555576
12095433	chr1:12095433:G:A	7.35752e-09	-1.80822e-10	-1.49784	7.45831e-05	-1.80822e-10	-1.50187
12095436	chr1:12095436:T:C	7.36509e-09	-1.80822e-10	-1.49681	7.4654e-05	-1.80822e-10	-1.50092
12095437	chr1:12095437:G:A	7.37353e-09	-1.80822e-10	-1.49566	7.47393e-05	-1.80822e-10	-1.49978
12095588	chr1:12095588:T:C	7.41475e-09	-1.80822e-10	-1.49009	7.98637e-05	-1.80822e-10	-1.43347
12096179	chr1:12096179:A:G	3.74642e-09	-0.614778	-1.55798	2.22364e-05	-1.15584	-1.55622
12096411	chr1:12096411:A:G	1.11712e-09	-1.78876	-1.59404	1.47232e-05	-1.52848	-1.59588
12096715	chr1:12096715:C:T	1.15173e-08	-1.80822e-10	-1.04971	0.000121505	-1.80822e-10	-1.01383
12096810	chr1:12096810:T:C	7.72867e-09	-1.80822e-10	-1.44862	8.00761e-05	-1.80822e-10	-1.43081
12096980	chr1:12096980:C:T	1.06512e-07	-1.80822e-10	1.17469	0.000790353	-1.80822e-10	0.858693
12097019	chr1:12097019:A:C	1.0198e-08	-0.608378	-0.562992	4.93552e-05	-1.20111	-0.713636
12097231	chr1:12097231:T:C	1.74746e-09	-1.68694	-1.24846	1.62146e-05	-1.67084	-1.35703
12098250	chr1:12098250:T:C	1.99327e-09	-1.74475	-1.05904	2.2132e-05	-1.79858	-0.918181
12098255	chr1:12098255:A:G	1.16869e-08	-1.03509	-5.85454e-10	8.34544e-05	-1.38949	-5.85454e-10
12098431	chr1:12098431:A:G	1.61924e-08	-0.709017	-5.85454e-10	0.000133323	-0.921016	-5.85454e-10
12098510	chr1:12098510:C:T	7.02289e-09	0.0506031	-1.59499	2.16089e-05	-1.15249	-1.58819
12098546	chr1:12098546:T:C	2.24111e-08	-1.80822e-10	-0.384003	0.000212755	-1.80822e-10	-0.453644
12099214	chr1:12099214:AAT:A	9.01179e-09	-1.80822e-10	-1.29503	0.000103744	-1.80822e-10	-1.17186
12099763	chr1:12099763:C:A	1.01997e-08	0.41236	-1.58356	2.85682e-05	-0.923908	-1.53758
12099851	chr1:12099851:C:G	7.68626e-09	-1.80822e-10	-1.45413	7.6222e-05	-1.80822e-10	-1.48014
12099891	chr1:12099891:G:A	8.88473e-09	-1.80822e-10	-1.30923	8.92731e-05	-1.80822e-10	-1.32209
12100050	chr1:12100050:T:C	7.03467e-09	-1.80822e-10	-1.54271	6.98317e-05	-1.80822e-10	-1.5677
12100124	chr1:12100124:A:G	2.09192e-09	-1.2421	-1.51338	1.40714e-05	-1.6591	-1.51054
12100449	chr1:12100449:TG:T	7.25463e-09	-1.80822e-10	-1.51192	7.40064e-05	-1.80822e-10	-1.50964
12100680	chr1:12100680:C:T	7.04417e-09	-1.80822e-10	-1.54136	7.13222e-05	-1.80822e-10	-1.54658
12100889	chr1:12100889:G:A	1.34304e-09	-1.78191	-1.41672	1.33722e-05	-1.78351	-1.4371
12101561	chr1:12101561:G:A	8.64433e-09	-1.80822e-10	-1.33666	8.15579e-05	-1.80822e-10	-1.41247
12101609	chr1:12101609:A:G	6.70965e-09	-1.80822e-10	-1.59001	6.7907e-05	-1.80822e-10	-1.59565
12101695	chr1:12101695:G:T	7.60005e-09	0.110413	-1.57582	2.23269e-05	-1.11098	-1.59702
12101863	chr1:12101863:C:T	2.87782e-09	-1.76508	-0.671448	4.17225e-05	-1.57353	-0.509212
12101964	chr1:12101964:C:T	1.04514e-08	0.445601	-1.59243	2.6977e-05	-0.92683	-1.59197
12102301	chr1:12102301:G:A	4.15554e-08	-1.80822e-10	0.233468	0.000565157	-1.80822e-10	0.523316
12102422	chr1:12102422:C:T	1.04247e-08	-1.80822e-10	-1.14939	0.000118283	-1.80822e-10	-1.04071
12102535	chr1:12102535:G:A	1.29147e-08	-1.80822e-10	-0.935194	0.000133482	-1.80822e-10	-0.919824
12102778	chr1:12102778:G:A	9.83898e-09	-1.79948	0.592266	0.000139873	-1.77607	0.903019
12102977	chr1:12102977:C:T	7.65995e-09	-1.80822e-10	-1.45756	7.74996e-05	-1.80822e-10	-1.46351
12103224	chr1:12103224:C:T	9.34615e-09	0.328108	-1.5867	2.53092e-05	-0.98687	-1.59575
12103311	chr1:12103311:C:T	1.24334e-07	-1.80822e-10	1.32941	0.0013507	-1.80822e-10	1.39459
12103496	chr1:12103496:G:A	6.74761e-09	-1.80822e-10	-1.58437	6.87967e-05	-1.80822e-10	-1.58263
12103534	chr1:12103534:A:G	3.2796e-09	-1.7735	-0.532337	3.54049e-05	-1.80118	-0.445754
12103582	chr1:12103582:G:A	4.75056e-09	-1.06275	-0.872544	3.30551e-05	-1.46365	-0.851956
12103626	chr1:12103626:T:G	1.00197e-08	0.392776	-1.58178	2.64837e-05	-0.940486	-1.59677
12103662	chr1:12103662:C:T	9.84784e-09	-1.80092	0.59461	0.000118821	-1.78263	0.746458
12103773	chr1:12103773:G:A	8.83368e-09	-1.80822e-10	-1.31499	9.0097e-05	-1.80822e-10	-1.3129
12104021	chr1:12104021:C:T	3.13105e-09	-0.87953	-1.47266	1.73677e-05	-1.55591	-1.40327
12104022	chr1:12104022:C:A	9.06564e-09	0.293258	-1.58233	2.48806e-05	-1.003	-1.59669
12104080	chr1:12104080:A:G	3.09245e-09	-0.870627	-1.49397	1.69556e-05	-1.55233	-1.43086
12104153	chr1:12104153:A:G	6.79152e-09	-1.80822e-10	-1.57789	6.86314e-05	-1.80822e-10	-1.58504
12104380	chr1:12104380:C:T	1.92623e-08	-1.79079	1.25538	0.000242356	-1.79822	1.47484
12104394	chr1:12104394:A:G	1.36096e-08	-1.80822e-10	-0.882787	0.000119689	-1.80822e-10	-1.02889
12104751	chr1:12104751:C:G	8.18796e-09	-1.80822e-10	-1.3909	8.58235e-05	-1.80822e-10	-1.36149
12104818	chr1:12104818:C:A	6.74018e-09	-1.80822e-10	-1.58547	6.83119e-05	-1.80822e-10	-1.5897
12105007	chr1:12105007:C:T	1.13149e-08	-1.80822e-10	-1.06744	0.000110151	-1.80822e-10	-1.11193
12105073	chr1:12105073:G:A	1.17683e-08	0.519207	-1.54736	2.89391e-05	-0.8583	-1.59029
12105308	chr1:12105308:G:A	6.78844e-09	-1.80822e-10	-1.57834	6.92343e-05	-1.80822e-10	-1.57629
12105309	chr1:12105309:T:C	5.84409e-09	-1.72813	-5.85454e-10	5.53102e-05	-1.80083	-5.85454e-10
12105316	chr1:12105316:C:G	6.72696e-09	-1.80822e-10	-1.58744	6.83612e-05	-1.80822e-10	-1.58898
12105340	chr1:12105340:C:T	3.35647e-08	0.0199139	-5.85454e-10	0.000184128	-0.598157	-5.85454e-10
12105426	chr1:12105426:C:T	6.93085e-09	-1.80822e-10	-1.55758	6.96201e-05	-1.80822e-10	-1.57073
12106040	chr1:12106040:G:A	8.40864e-09	-1.80822e-10	-1.3643	8.01497e-05	-1.80822e-10	-1.42989
12106112	chr1:12106112:C:T	9.2399e-09	0.299654	-1.56968	2.49925e-05	-0.998811	-1.5964
12106149	chr1:12106149:A:G	1.02707e-08	-1.80822e-10	-1.16427	9.78249e-05	-1.80822e-10	-1.23061
12106442	chr1:12106442:C:T	4.90464e-08	0.399206	-5.85454e-10	0.000760089	0.819648	-5.85454e-10
12106798	chr1:12106798:G:T	1.90515e-09	-1.68499	-1.16401	1.96063e-05	-1.77716	-1.06078
12106808	chr1:12106808:G:A	8.3399e-09	-1.80822e-10	-1.37251	8.0091e-05	-1.80822e-10	-1.43062
12107109	chr1:12107109:TA:T	6.29485e-08	-1.80822e-10	0.648756	0.000786149	-1.80822e-10	0.853359
12107122	chr1:12107122:C:T	8.04429e-09	0.15531	-1.56391	2.28915e-05	-1.08773	-1.59529
12107179	chr1:12107179:G:A	1.13868e-08	-1.80822e-10	-1.06111	0.000125072	-1.80822e-10	-0.984896
12107322	chr1:12107322:G:C	8.2091e-09	-1.38832	-5.85454e-10	6.25948e-05	-1.6771	-5.85454e-10
12107335	chr1:12107335:T:C	2.10803e-08	0.0820444	-0.527266	7.56594e-05	-1.06751	-0.420033
12107359	chr1:12107359:C:T	1.15228e-08	-1.80822e-10	-1.04923	0.000126732	-1.80822e-10	-0.97171
12107374	chr1:12107374:G:A	2.23766e-09	-1.7809	-0.907225	3.03846e-05	-1.61037	-0.78948
12107569	chr1:12107569:A:AAATATACT	1.84363e-08	0.16351	-0.742748	6.58067e-05	-1.01005	-0.617014
12108020	chr1:12108020:C:T	6.92361e-09	-1.80822e-10	-1.55862	6.94978e-05	-1.80822e-10	-1.57249
12108034	chr1:12108034:C:T	3.51858e-08	1.03658	-0.969501	7.3713e-05	-0.543298	-0.97031
12108128	chr1:12108128:G:A	1.19208e-08	-1.80822e-10	-1.01528	0.000125613	-1.80822e-10	-0.980578
12108272	chr1:12108272:GT:G	8.79263e-09	0.220629	-1.54028	2.40206e-05	-1.04764	-1.58723
12108466	chr1:12108466:C:T	9.25008e-09	0.294722	-1.56365	2.49303e-05	-1.00248	-1.59523
12108527	chr1:12108527:G:A	5.98927e-09	-0.275966	-1.42763	2.47965e-05	-1.26147	-1.34162
12108670	chr1:12108670:G:A	7.24627e-09	-1.80822e-10	-1.51307	7.21823e-05	-1.80822e-10	-1.53459
12108799	chr1:12108799:T:C	1.80456e-08	0.981272	-1.58193	3.92794e-05	-0.563818	-1.57927
12108957	chr1:12108957:T:C	6.66289e-09	-1.80822e-10	-1.59701	6.78165e-05	-1.80822e-10	-1.59698
12109333	chr1:12109333:G:A	6.78786e-09	-1.80822e-10	-1.57842	6.83762e-05	-1.80822e-10	-1.58876
12109343	chr1:12109343:C:T	1.21394e-09	-1.70365	-1.59605	1.1433e-05	-1.78696	-1.59032
12109478	chr1:12109478:G:A	7.73007e-09	-1.80822e-10	-1.44844	8.44651e-05	-1.80822e-10	-1.37745
12109931	chr1:12109931:G:A	7.91169e-09	-1.42522	-5.85454e-10	6.08823e-05	-1.70485	-5.85454e-10
12109938	chr1:12109938:A:G	7.03847e-09	-1.80822e-10	-1.54217	6.99456e-05	-1.80822e-10	-1.56607
12110231	chr1:12110231:G:A	1.61533e-08	0.876413	-1.58785	3.6727e-05	-0.624642	-1.58563
12110917	chr1:12110917:C:T	8.85361e-09	0.194768	-1.5075	2.41219e-05	-1.05855	-1.57211
12110935	chr1:12110935:C:T	6.698e-09	-1.80822e-10	-1.59175	6.80478e-05	-1.80822e-10	-1.59358
12110955	chr1:12110955:T:C	9.32478e-09	0.28567	-1.54656	2.50773e-05	-1.0018	-1.59002
12111277	chr1:12111277:G:A	1.52426e-08	0.822303	-1.59177	3.50874e-05	-0.660708	-1.59524
12111383	chr1:12111383:T:C	8.37647e-09	-1.80822e-10	-1.36813	8.43838e-05	-1.80822e-10	-1.37841
12111461	chr1:12111461:C:T	5.57023e-09	-1.77613	-5.85454e-10	6.28239e-05	-1.67345	-5.85454e-10
12111487	chr1:12111487:C:G	8.13805e-09	-1.39701	-5.85454e-10	0.000105257	-1.15739	-5.85454e-10
12111992	chr1:12111992:G:A	6.88754e-09	-1.80822e-10	-1.56385	6.85277e-05	-1.80822e-10	-1.58655
12112068	chr1:12112068:C:T	1.30336e-08	-1.80822e-10	-0.926028	0.000113215	-1.80822e-10	-1.0845
12112337	chr1:12112337:C:T	7.22871e-09	-1.80822e-10	-1.5155	7.14837e-05	-1.80822e-10	-1.54432
12112790	chr1:12112790:C:T	8.31725e-09	-1.80822e-10	-1.37523	8.50711e-05	-1.80822e-10	-1.3703
12112810	chr1:12112810:G:T	3.25095e-09	-0.725251	-1.58936	1.62107e-05	-1.45885	-1.56927
12113040	chr1:12113040:A:C	7.86213e-09	-1.80822e-10	-1.4315	7.86428e-05	-1.80822e-10	-1.44887
12113304	chr1:12113304:A:G	8.16633e-08	1.605	-0.695957	0.000138062	-0.137587	-0.748495
12113316	chr1:12113316:C:T	6.72957e-09	-1.80822e-10	-1.58705	6.86378e-05	-1.80822e-10	-1.58494
12113389	chr1:12113389:G:A	9.84099e-09	0.155918	-1.36292	2.7063e-05	-1.03559	-1.48003
12113663	chr1:12113663:G:A	7.42291e-09	-1.80822e-10	-1.48899	7.4074e-05	-1.80822e-10	-1.50872
12113981	chr1:12113981:A:C	1.21613e-07	-1.80822e-10	1.30728	0.00104317	-1.80822e-10	1.13623
12114043	chr1:12114043:G:A	1.13234e-08	0.260727	-1.32741	2.95798e-05	-0.972785	-1.45391
12114133	chr1:12114133:C:T	1.11052e-08	-1.80822e-10	-1.08615	0.00011592	-1.80822e-10	-1.06089
12114336	chr1:12114336:G:A	8.12405e-09	-1.80822e-10	-1.39873	8.44821e-05	-1.80822e-10	-1.37725
12114636	chr1:12114636:A:G	5.5478e-09	-1.78016	-5.85454e-10	5.75272e-05	-1.76153	-5.85454e-10
12115761	chr1:12115761:A:G	3.51644e-09	-0.649259	-1.58685	1.52585e-05	-1.50331	-1.58534
12115828	chr1:12115828:C:CTA	7.37958e-09	-1.80822e-10	-1.49484	7.69586e-05	-1.80822e-10	-1.47052
12115974	chr1:12115974:G:A	4.75193e-09	-1.78735	-0.14766	4.27608e-05	-1.79871	-0.259452
12116142	chr1:12116142:C:T	6.6903e-09	-1.80822e-10	-1.5929	6.89996e-05	-1.80822e-10	-1.57969
12116148	chr1:12116148:ATGT:A	5.48349e-09	-1.79182	-5.85454e-10	5.63848e-05	-1.78159	-5.85454e-10
12116181	chr1:12116181:A:G	8.15463e-09	-0.0660513	-1.32892	2.39956e-05	-1.18272	-1.4532
12116200	chr1:12116200:C:T	9.04364e-09	0.18721	-1.47871	2.51977e-05	-1.03445	-1.55259
12116539	chr1:12116539:G:A	7.16065e-09	-1.80822e-10	-1.52496	7.3848e-05	-1.80822e-10	-1.51178
12116999	chr1:12116999:C:T	1.16064e-08	-1.80822e-10	-1.04201	0.000118808	-1.80822e-10	-1.03628
12117038	chr1:12117038:T:C	7.49072e-09	-1.80822e-10	-1.4799	7.90999e-05	-1.80822e-10	-1.44308
12117277	chr1:12117277:T:C	5.45893e-09	-1.79631	-5.85454e-10	5.53801e-05	-1.79957	-5.85454e-10
12117693	chr1:12117693:T:C	6.78403e-09	-1.80822e-10	-1.57899	6.88321e-05	-1.80822e-10	-1.58212
12117777	chr1:12117777:G:A	1.12736e-08	-1.07109	-5.85454e-10	0.000245374	-0.311002	-5.85454e-10
12118220	chr1:12118220:T:TA	2.96253e-09	-1.77358	-0.633939	3.15904e-05	-1.72355	-0.63738
12118221	chr1:12118221:G:A	2.26332e-09	-1.79324	-0.883489	2.38336e-05	-1.75874	-0.883951
12118391	chr1:12118391:G:A	8.46811e-09	-1.80822e-10	-1.35725	8.02598e-05	-1.80822e-10	-1.42852
12118597	chr1:12118597:A:G	7.14893e-09	-1.80822e-10	-1.5266	7.18804e-05	-1.80822e-10	-1.53878
12118767	chr1:12118767:A:T	5.50083e-09	-1.78866	-5.85454e-10	5.6824e-05	-1.77383	-5.85454e-10
12118778	chr1:12118778:A:C	6.89652e-09	-1.80822e-10	-1.56254	6.82973e-05	-1.80822e-10	-1.58992
12119335	chr1:12119335:G:A	6.66762e-09	-1.80822e-10	-1.5963	6.80203e-05	-1.80822e-10	-1.59398
12119513	chr1:12119513:T:G	6.80737e-09	-1.80822e-10	-1.57555	7.02277e-05	-1.80822e-10	-1.56204
12120061	chr1:12120061:A:T	1.04067e-08	0.0117451	-1.16285	6.40617e-05	-0.493224	-1.16072
12120320	chr1:12120320:A:G	1.88715e-08	-1.80822e-10	-0.555909	0.000194255	-1.80822e-10	-0.544615
12121442	chr1:12121442:T:G	8.14721e-09	-1.80822e-10	-1.39589	8.59649e-05	-1.80822e-10	-1.35985
12121615	chr1:12121615:C:T	6.96195e-09	-1.80822e-10	-1.5531	6.98817e-05	-1.80822e-10	-1.56698
12121695	chr1:12121695:G:A	6.92124e-09	-1.80822e-10	-1.55897	7.0465e-05	-1.80822e-10	-1.55867
12123117	chr1:12123117:A:C	1.65505e-09	-1.66665	-1.32308	1.62108e-05	-1.7423	-1.28581
12123188	chr1:12123188:G:T	6.47429e-09	-0.900213	-0.725509	4.0718e-05	-1.3613	-0.74582
12124174	chr1:12124174:T:C	5.77807e-09	-0.956297	-0.783194	3.71046e-05	-1.39919	-0.800858
12124318	chr1:12124318:T:C	1.13986e-09	-1.77083	-1.59183	1.13695e-05	-1.78647	-1.59638
12124462	chr1:12124462:A:G	1.33069e-09	-1.76921	-1.43865	1.39978e-05	-1.78797	-1.38692
12124606	chr1:12124606:G:A	2.75702e-09	-0.99497	-1.48444	1.83592e-05	-1.41026	-1.4934
12124616	chr1:12124616:G:A	1.37025e-08	-1.80822e-10	-0.875986	0.000129612	-1.80822e-10	-0.94924
12124653	chr1:12124653:C:T	2.17649e-08	-1.80822e-10	-0.413262	0.00018689	-1.80822e-10	-0.583268
12124691	chr1:12124691:G:A	9.96709e-09	-1.80822e-10	-1.19427	0.000107337	-1.80822e-10	-1.13781
12124694	chr1:12124694:C:T	1.5651e-09	-1.5509	-1.49471	1.79488e-05	-1.43942	-1.48684
12124894	chr1:12124894:G:A	1.31462e-09	-1.67043	-1.54959	1.18861e-05	-1.76748	-1.57094
12125149	chr1:12125149:G:A	6.90956e-09	-1.80822e-10	-1.56066	7.33052e-05	-1.80822e-10	-1.51916
12125278	chr1:12125278:T:C	1.82894e-09	-1.60038	-1.28944	1.71725e-05	-1.70632	-1.26416
12125470	chr1:12125470:C:T	2.34301e-08	-1.80822e-10	-0.339538	0.000217663	-1.80822e-10	-0.430838
12125717	chr1:12125717:A:G	9.28674e-09	-0.432113	-0.83286	5.58172e-05	-0.95041	-0.841295
12125726	chr1:12125726:T:C	9.45171e-09	-0.392706	-0.854659	5.62966e-05	-0.919719	-0.863435
12126001	chr1:12126001:A:G	3.03264e-09	-1.35724	-1.02689	2.47022e-05	-1.55774	-1.04915
12126093	chr1:12126093:GCT:G	6.75922e-09	-1.80822e-10	-1.58265	6.8851e-05	-1.80822e-10	-1.58184
12126251	chr1:12126251:G:A	6.69973e-09	-1.80822e-10	-1.59149	6.79076e-05	-1.80822e-10	-1.59564
12126299	chr1:12126299:C:T	3.09241e-09	-1.32586	-1.03875	2.59402e-05	-1.5157	-1.0423
12126335	chr1:12126335:G:A	3.16454e-09	-1.35629	-0.985265	2.60259e-05	-1.54901	-1.00569
12126570	chr1:12126570:G:T	9.16286e-09	-1.49225	0.213852	9.27033e-05	-1.68013	0.395743
12126737	chr1:12126737:C:A	9.94179e-09	-1.80822e-10	-1.19681	9.89294e-05	-1.80822e-10	-1.21938
12126994	chr1:12126994:G:C	3.14943e-08	1.0973	-1.14105	0.0001507	0.283511	-1.082
12127073	chr1:12127073:C:T	4.88003e-09	-1.31747	-0.59094	6.25417e-05	-1.19255	-0.485401
12127107	chr1:12127107:G:A	8.30432e-09	-1.80822e-10	-1.37678	8.70277e-05	-1.80822e-10	-1.34756
12127484	chr1:12127484:T:C	8.25105e-09	-1.62638	0.243165	7.41567e-05	-1.75047	0.242864
12127536	chr1:12127536:C:T	7.29639e-09	-1.80822e-10	-1.50618	7.40662e-05	-1.80822e-10	-1.50883
12127537	chr1:12127537:G:A	2.6585e-09	-1.65501	-0.860792	2.5339e-05	-1.61996	-0.961478
12127655	chr1:12127655:A:G	4.15435e-09	-1.59882	-0.470588	3.41108e-05	-1.75018	-0.533993
12127748	chr1:12127748:G:A	6.88113e-09	-1.80822e-10	-1.56478	7.06327e-05	-1.80822e-10	-1.55629
12127971	chr1:12127971:C:A	1.189e-08	-0.619009	-0.398852	7.48362e-05	-1.06458	-0.433908
12128037	chr1:12128037:A:G	2.94481e-09	-1.06623	-1.34728	2.68952e-05	-1.19316	-1.32868
12128288	chr1:12128288:G:A	1.20335e-09	-1.72895	-1.5795	1.13062e-05	-1.79872	-1.58972
12128370	chr1:12128370:T:C	1.27391e-09	-1.72907	-1.5224	1.63069e-05	-1.45389	-1.56831
12128425	chr1:12128425:G:A	2.91314e-09	-1.16063	-1.2637	2.54417e-05	-1.30581	-1.27159
12128433	chr1:12128433:C:T	7.14114e-09	-1.80822e-10	-1.52769	7.05633e-05	-1.80822e-10	-1.55728
12128556	chr1:12128556:G:A	1.21786e-09	-1.75149	-1.54498	1.47934e-05	-1.53887	-1.58074
12128557	chr1:12128557:G:A	2.32934e-08	-0.345391	-5.85454e-10	0.000108562	-1.12647	-5.85454e-10
12128715	chr1:12128715:G:C	2.45711e-09	-1.15671	-1.43786	2.12243e-05	-1.30934	-1.4493
12128783	chr1:12128783:A:G	9.09381e-09	-1.80822e-10	-1.28597	8.91978e-05	-1.80822e-10	-1.32293
12129176	chr1:12129176:T:A	2.38276e-09	-1.22794	-1.39736	2.07123e-05	-1.37265	-1.41041
12129204	chr1:12129204:T:A	1.88583e-08	-1.80822e-10	-0.556606	0.000182031	-1.80822e-10	-0.609611
12129504	chr1:12129504:G:A	8.51424e-09	-0.0208917	-1.33093	5.52933e-05	-0.466402	-1.33473
12129944	chr1:12129944:A:G	7.20467e-09	-1.51883	-5.85454e-10	8.27538e-05	-1.39792	-5.85454e-10
12130078	chr1:12130078:T:C	4.39541e-08	-1.80822e-10	0.289584	0.000397984	-1.80822e-10	0.172625
12130651	chr1:12130651:C:T	1.16019e-08	-1.80822e-10	-1.0424	0.00010844	-1.80822e-10	-1.12759
12130671	chr1:12130671:G:A	9.97389e-09	-1.80822e-10	-1.19359	0.000105945	-1.80822e-10	-1.15087
12130684	chr1:12130684:G:A	7.79462e-09	-0.845236	-0.594891	7.12245e-05	-1.10968	-0.438274
12130710	chr1:12130710:C:T	3.3838e-08	-1.80822e-10	0.0280225	0.000310023	-1.80822e-10	-0.0771405
12130923	chr1:12130923:A:G	9.20385e-09	-1.80822e-10	-1.27394	8.66402e-05	-1.80822e-10	-1.35202
12131040	chr1:12131040:C:T	6.94596e-09	-1.80822e-10	-1.5554	6.99213e-05	-1.80822e-10	-1.56642
12131310	chr1:12131310:C:A	1.13106e-08	-1.80822e-10	-1.06782	0.0001056	-1.80822e-10	-1.15413
12131342	chr1:12131342:C:T	1.10542e-08	-1.80822e-10	-1.09075	0.000105129	-1.80822e-10	-1.1586
12131684	chr1:12131684:A:G	6.70765e-09	-1.80822e-10	-1.59031	6.80135e-05	-1.80822e-10	-1.59408
12131714	chr1:12131714:T:G	6.90599e-09	-1.80822e-10	-1.56117	6.95985e-05	-1.80822e-10	-1.57104
12131943	chr1:12131943:G:A	1.68819e-08	-0.667321	-5.85454e-10	0.000164404	-0.71146	-5.85454e-10
12131990	chr1:12131990:C:T	7.7187e-09	-1.80822e-10	-1.44992	7.8206e-05	-1.80822e-10	-1.45444
12132196	chr1:12132196:A:G	9.93327e-09	0.372353	-1.57002	5.44946e-05	-0.29765	-1.51804
12132213	chr1:12132213:A:G	1.4282e-09	-1.60545	-1.5317	1.44245e-05	-1.63367	-1.51118
12132364	chr1:12132364:C:T	6.92733e-09	-1.80822e-10	-1.55809	7.09003e-05	-1.80822e-10	-1.55251
12132569	chr1:12132569:A:G	1.68524e-09	-1.77001	-1.20165	1.62133e-05	-1.80106	-1.22689
12132708	chr1:12132708:C:T	6.58019e-09	-1.6095	-5.85454e-10	6.8842e-05	-1.58197	-5.85454e-10
12133239	chr1:12133239:G:A	1.39243e-06	-1.80822e-10	3.74525	0.0194703	-1.80822e-10	4.06286
12133253	chr1:12133253:TCC:T	8.48599e-09	-1.80822e-10	-1.35514	8.70706e-05	-1.80822e-10	-1.34707
12133697	chr1:12133697:G:A	6.07716e-09	-1.68902	-5.85454e-10	5.71708e-05	-1.76774	-5.85454e-10
12133868	chr1:12133868:C:T	1.29614e-09	-1.65512	-1.57905	1.20293e-05	-1.78605	-1.54039
12133913	chr1:12133913:C:T	8.98745e-09	-1.80822e-10	-1.29773	9.5569e-05	-1.80822e-10	-1.25394
12133922	chr1:12133922:A:G	7.41364e-09	-1.80822e-10	-1.49024	7.71939e-05	-1.80822e-10	-1.46747
12134359	chr1:12134359:G:T	1.22923e-08	-1.80822e-10	-0.984585	0.000106674	-1.80822e-10	-1.14401
12134409	chr1:12134409:C:A	2.4254e-08	-1.80822e-10	-0.304979	0.000223692	-1.80822e-10	-0.403516
12134688	chr1:12134688:G:A	1.25307e-09	-1.73821	-1.52975	1.14658e-05	-1.80116	-1.57326
12134969	chr1:12134969:G:A	1.02853e-08	-1.80822e-10	-1.16284	9.61969e-05	-1.80822e-10	-1.24739
12135054	chr1:12135054:G:A	1.53346e-08	-1.80822e-10	-0.763451	0.000142224	-1.80822e-10	-0.85638
12135156	chr1:12135156:A:G	6.71004e-09	-1.80822e-10	-1.58996	6.78411e-05	-1.80822e-10	-1.59662
12135167	chr1:12135167:T:A	2.47714e-09	-0.993063	-1.59339	2.94672e-05	-0.833632	-1.59688
12135177	chr1:12135177:T:A	1.20021e-08	-1.80822e-10	-1.00848	0.000109863	-1.80822e-10	-1.11455
12135294	chr1:12135294:T:C	2.2617e-09	-1.11588	-1.56157	2.60829e-05	-0.968913	-1.5836
12135604	chr1:12135604:G:A	7.02461e-09	-1.80822e-10	-1.54414	6.97665e-05	-1.80822e-10	-1.56863
12136091	chr1:12136091:G:A	2.06886e-09	-1.17177	-1.5948	2.45509e-05	-1.02875	-1.58429
12136110	chr1:12136110:TC:T	1.1065e-08	0.236773	-1.32655	7.35471e-05	-0.325082	-1.19078
12136284	chr1:12136284:C:G	1.16508e-08	0.264827	-1.30301	7.67526e-05	-0.311597	-1.1616
12136474	chr1:12136474:C:G	1.57509e-08	-1.80822e-10	-0.736666	0.000158181	-1.80822e-10	-0.750048
12136622	chr1:12136622:C:T	1.24858e-09	-1.79413	-1.47742	1.26793e-05	-1.74408	-1.52974
12136846	chr1:12136846:T:C	6.96764e-09	-1.80822e-10	-1.55228	7.15157e-05	-1.80822e-10	-1.54387
12137045	chr1:12137045:C:T	1.4642e-09	-1.51812	-1.59412	1.50087e-05	-1.50833	-1.59683
12137879	chr1:12137879:G:A	7.28498e-09	-1.80822e-10	-1.50775	7.35987e-05	-1.80822e-10	-1.51516
12138089	chr1:12138089:G:A	7.01515e-09	-1.80822e-10	-1.54549	7.19649e-05	-1.80822e-10	-1.53761
12138122	chr1:12138122:G:A	5.75941e-09	-0.22664	-1.51609	5.60419e-05	-0.287108	-1.50058
12138240	chr1:12138240:T:C	7.63547e-09	-0.137396	-1.32336	3.98656e-05	-0.769065	-1.35921
12138290	chr1:12138290:A:G	2.7472e-08	-1.80822e-10	-0.180392	0.000253373	-1.80822e-10	-0.278923
12138535	chr1:12138535:T:C	6.70208e-09	-1.80822e-10	-1.59114	6.86537e-05	-1.80822e-10	-1.58471
12138554	chr1:12138554:A:G	6.6826e-09	-1.80822e-10	-1.59405	6.79411e-05	-1.80822e-10	-1.59515
12138578	chr1:12138578:T:C	2.94689e-09	-0.986007	-1.4268	2.9052e-05	-0.973507	-1.47119
12139138	chr1:12139138:A:G	7.16571e-09	-1.80822e-10	-1.52425	7.05699e-05	-1.80822e-10	-1.55718
12139505	chr1:12139505:G:A	7.60255e-09	-1.80822e-10	-1.46508	7.63544e-05	-1.80822e-10	-1.4784
12139694	chr1:12139694:T:C	6.69297e-09	-1.80822e-10	-1.5925	6.78228e-05	-1.80822e-10	-1.59689
12140572	chr1:12140572:C:T	7.87274e-09	-1.80822e-10	-1.43015	8.02013e-05	-1.80822e-10	-1.42925
12141026	chr1:12141026:T:C	6.71521e-09	-1.80822e-10	-1.58919	6.87996e-05	-1.80822e-10	-1.58259
12141191	chr1:12141191:C:T	8.15643e-09	-1.39475	-5.85454e-10	9.15909e-05	-1.29646	-5.85454e-10
12142897	chr1:12142897:C:T	7.65264e-09	-1.80822e-10	-1.45851	7.93134e-05	-1.80822e-10	-1.44038
12143101	chr1:12143101:G:A	6.70576e-09	-1.80822e-10	-1.59059	6.78192e-05	-1.80822e-10	-1.59694
12143138	chr1:12143138:A:G	2.89069e-09	-0.845646	-1.58642	2.33508e-05	-1.08302	-1.58013
12143718	chr1:12143718:G:C	9.20917e-09	-1.80822e-10	-1.27336	9.85044e-05	-1.80822e-10	-1.22369
12143815	chr1:12143815:C:T	6.70855e-09	-1.80822e-10	-1.59018	6.81856e-05	-1.80822e-10	-1.59155
12143817	chr1:12143817:G:C	5.81663e-09	-1.73284	-5.85454e-10	5.63114e-05	-1.78289	-5.85454e-10
12143821	chr1:12143821:G:A	1.44175e-08	0.771929	-1.59705	9.41081e-05	0.325774	-1.59512
12144123	chr1:12144123:A:C	6.66585e-09	-1.80822e-10	-1.59656	6.78152e-05	-1.80822e-10	-1.597
12144388	chr1:12144388:CCTT:C	2.34977e-08	-0.336657	-5.85454e-10	0.000286583	-0.155758	-5.85454e-10
12144551	chr1:12144551:C:T	3.34611e-08	0.0168236	-5.85454e-10	0.00045525	0.30706	-5.85454e-10
12144982	chr1:12144982:G:A	5.43799e-09	-1.80015	-5.85454e-10	5.66335e-05	-1.77719	-5.85454e-10
12145209	chr1:12145209:G:A	6.75654e-09	-1.80822e-10	-1.58305	6.85666e-05	-1.80822e-10	-1.58598
12145468	chr1:12145468:G:A	7.40692e-09	-1.80822e-10	-1.49115	7.67735e-05	-1.80822e-10	-1.47293
12145571	chr1:12145571:C:T	6.66482e-09	-1.80822e-10	-1.59672	6.79035e-05	-1.80822e-10	-1.5957
12145829	chr1:12145829:T:G	2.11327e-09	-1.78296	-0.96236	2.19412e-05	-1.8004	-0.925016
12145853	chr1:12145853:A:T	6.67538e-09	-1.80822e-10	-1.59513	6.78677e-05	-1.80822e-10	-1.59623
12145854	chr1:12145854:C:G	6.66444e-09	-1.80822e-10	-1.59678	6.78119e-05	-1.80822e-10	-1.59705
12146176	chr1:12146176:C:T	1.11676e-09	-1.80022	-1.58291	1.1477e-05	-1.79263	-1.58081
12146258	chr1:12146258:T:C	6.81954e-09	-1.80822e-10	-1.57377	7.06144e-05	-1.80822e-10	-1.55655
12146316	chr1:12146316:T:C	6.71646e-09	-1.80822e-10	-1.589	6.784e-05	-1.80822e-10	-1.59664
12146483	chr1:12146483:C:A	6.66762e-09	-1.80822e-10	-1.5963	6.79107e-05	-1.80822e-10	-1.59559
12146655	chr1:12146655:C:T	7.70506e-09	-1.45168	-5.85454e-10	6.57292e-05	-1.62824	-5.85454e-10
12146698	chr1:12146698:G:A	5.57349e-09	-0.867493	-0.908047	4.76793e-05	-1.00315	-0.946139
12146809	chr1:12146809:G:T	3.71385e-09	-0.681389	-1.5001	2.87919e-05	-0.984695	-1.469
12147725	chr1:12147725:A:G	1.71594e-09	-1.62888	-1.32472	1.62069e-05	-1.72556	-1.30279
12147772	chr1:12147772:G:A	5.46114e-09	-1.7959	-5.85454e-10	5.54592e-05	-1.79814	-5.85454e-10
12148071	chr1:12148071:T:C	1.01302e-08	-1.80822e-10	-1.17804	0.000108939	-1.80822e-10	-1.123
12148607	chr1:12148607:A:G	5.66017e-09	-0.946664	-0.813443	4.51269e-05	-1.25079	-0.753516
12148732	chr1:12148732:ACTGTAGCCTCAACTTCCTGGGCTCACGTGATCCTCCTGCTTCAGCCTCCCGAGTAGCTGGGATCACAGGCACGT:A	1.39744e-08	-1.80822e-10	-0.856333	0.000152793	-1.80822e-10	-0.784703
12148968	chr1:12148968:G:A	1.35379e-08	-1.80822e-10	-0.888064	0.00013933	-1.80822e-10	-0.876944
12149044	chr1:12149044:A:G	5.43336e-09	-1.801	-5.85454e-10	5.60447e-05	-1.78764	-5.85454e-10
12149151	chr1:12149151:A:G	1.36532e-09	-1.60746	-1.57472	1.29043e-05	-1.67053	-1.58569
12149303	chr1:12149303:T:C	3.55295e-09	-0.641771	-1.58401	2.54821e-05	-0.994774	-1.58104
12149365	chr1:12149365:G:A	4.00895e-09	-0.571089	-1.53394	2.84026e-05	-0.939594	-1.52771
12150128	chr1:12150128:A:G	2.79686e-09	-0.881316	-1.58375	2.07852e-05	-1.1985	-1.58104
12150549	chr1:12150549:G:T	1.39486e-08	-1.80822e-10	-0.858179	0.000153077	-1.80822e-10	-0.782844
12150629	chr1:12150629:A:G	1.34006e-09	-1.60603	-1.59481	1.27219e-05	-1.67344	-1.59701
12150787	chr1:12150787:C:T	6.30313e-09	-1.65251	-5.85454e-10	6.24656e-05	-1.67917	-5.85454e-10
12151199	chr1:12151199:C:T	3.66928e-09	-0.811819	-1.38175	2.45635e-05	-1.26606	-1.34647
12152084	chr1:12152084:G:A	6.4678e-09	-1.62673	-5.85454e-10	5.91383e-05	-1.73391	-5.85454e-10
12152328	chr1:12152328:T:G	1.67918e-09	-1.69676	-1.27849	1.89493e-05	-1.67628	-1.19575
12152576	chr1:12152576:T:A	1.43105e-09	-1.73366	-1.4015	1.39117e-05	-1.79202	-1.38904
12153108	chr1:12153108:T:C	1.82018e-09	-1.601	-1.29362	1.60882e-05	-1.72622	-1.30948
12153280	chr1:12153280:A:G	1.40415e-09	-1.66935	-1.48478	1.41434e-05	-1.73218	-1.43236
12153346	chr1:12153346:A:G	2.03124e-08	-0.482329	-5.85454e-10	0.000142891	-0.851706	-5.85454e-10
12154148	chr1:12154148:C:T	5.76736e-09	-1.74135	-5.85454e-10	5.66265e-05	-1.77731	-5.85454e-10
12154494	chr1:12154494:T:A	6.94044e-09	-1.80822e-10	-1.5562	7.25227e-05	-1.80822e-10	-1.52989
12154595	chr1:12154595:C:T	2.76915e-08	-1.80822e-10	-0.172436	0.000303412	-1.80822e-10	-0.098697
12155044	chr1:12155044:C:T	1.20733e-08	-1.80822e-10	-1.00256	0.000112147	-1.80822e-10	-1.09397
12155632	chr1:12155632:C:T	6.93913e-09	-1.80822e-10	-1.55639	6.93887e-05	-1.80822e-10	-1.57406
12156171	chr1:12156171:G:A	4.76979e-08	-1.80822e-10	0.371326	0.000515494	-1.80822e-10	0.431338
12156417	chr1:12156417:A:C	7.19471e-09	-1.80822e-10	-1.52021	7.05249e-05	-1.80822e-10	-1.55782
12156877	chr1:12156877:C:A	4.18512e-08	-1.80822e-10	0.24056	0.000439324	-1.80822e-10	0.27145
12157047	chr1:12157047:A:G	4.26827e-08	-1.80822e-10	0.260233	0.000460466	-1.80822e-10	0.318453
12157083	chr1:12157083:C:T	2.05695e-09	-1.30846	-1.46387	1.65326e-05	-1.53129	-1.47716
12157150	chr1:12157150:A:T	7.43772e-09	-1.80822e-10	-1.487	7.36991e-05	-1.80822e-10	-1.5138
12157239	chr1:12157239:C:T	8.8622e-09	-1.80822e-10	-1.31177	9.256e-05	-1.80822e-10	-1.28593
12157388	chr1:12157388:A:G	6.76059e-09	-1.80822e-10	-1.58245	6.81324e-05	-1.80822e-10	-1.59233
12158293	chr1:12158293:A:T	6.90609e-09	-1.80822e-10	-1.56116	6.90352e-05	-1.80822e-10	-1.57917
12159016	chr1:12159016:C:T	6.73189e-09	-1.80822e-10	-1.58671	6.82006e-05	-1.80822e-10	-1.59133
12159313	chr1:12159313:T:G	3.15214e-09	-0.984125	-1.36135	2.35492e-05	-1.2287	-1.42599
12159362	chr1:12159362:C:T	5.78248e-09	-0.559033	-1.1797	7.32705e-05	-0.38393	-1.1357
12159440	chr1:12159440:G:T	6.90494e-09	-1.80822e-10	-1.56132	6.98651e-05	-1.80822e-10	-1.56722
12159467	chr1:12159467:A:G	5.59364e-09	-1.77193	-5.85454e-10	5.52913e-05	-1.80117	-5.85454e-10
12159804	chr1:12159804:C:G	1.3696e-09	-1.59192	-1.58712	1.28412e-05	-1.67243	-1.5887
12159853	chr1:12159853:A:G	5.55272e-09	-1.77927	-5.85454e-10	5.54237e-05	-1.79878	-5.85454e-10
12160198	chr1:12160198:C:A	5.52524e-09	-1.78423	-5.85454e-10	5.53565e-05	-1.79999	-5.85454e-10
12160294	chr1:12160294:G:A	5.96925e-09	-1.70694	-5.85454e-10	5.63968e-05	-1.78137	-5.85454e-10
12160312	chr1:12160312:A:G	1.11302e-09	-1.79957	-1.58692	1.14709e-05	-1.8002	-1.57377
12160969	chr1:12160969:C:T	1.47711e-09	-1.51665	-1.58682	1.35549e-05	-1.61754	-1.5895
12161315	chr1:12161315:G:A	5.96785e-09	-1.70717	-5.85454e-10	5.6392e-05	-1.78146	-5.85454e-10
12161347	chr1:12161347:C:T	7.83292e-09	-1.80822e-10	-1.43523	8.01896e-05	-1.80822e-10	-1.42939
12161549	chr1:12161549:A:G	1.14043e-09	-1.76714	-1.59502	1.13503e-05	-1.78854	-1.596
12161860	chr1:12161860:G:A	5.89227e-09	-1.71992	-5.85454e-10	5.60862e-05	-1.7869	-5.85454e-10
12162528	chr1:12162528:C:T	1.24194e-07	-1.80822e-10	1.32828	0.00138142	-1.80822e-10	1.41708
12162584	chr1:12162584:C:T	1.48595e-08	-0.794924	-5.85454e-10	0.000115508	-1.06444	-5.85454e-10
12163252	chr1:12163252:G:A	1.66052e-08	-0.683848	-5.85454e-10	0.000146545	-0.826457	-5.85454e-10
12163394	chr1:12163394:G:A	1.85987e-09	-1.47489	-1.39816	1.68354e-05	-1.61026	-1.38005
12163425	chr1:12163425:G:A	1.211e-09	-1.79799	-1.50413	1.2256e-05	-1.80104	-1.50673
12163581	chr1:12163581:A:G	1.83286e-09	-1.32749	-1.56019	1.51558e-05	-1.55154	-1.54387
12163624	chr1:12163624:G:A	3.22837e-09	-1.77529	-0.546295	3.16305e-05	-1.80107	-0.558593
12163782	chr1:12163782:T:C	6.84052e-09	-1.80822e-10	-1.5707	6.99536e-05	-1.80822e-10	-1.56595
12163793	chr1:12163793:A:G	3.93277e-09	-0.835712	-1.2885	2.76837e-05	-1.26369	-1.22926
12163893	chr1:12163893:G:A	7.94113e-09	-1.80822e-10	-1.42151	8.41989e-05	-1.80822e-10	-1.38061
12163898	chr1:12163898:T:C	6.1394e-09	-1.67883	-5.85454e-10	5.62908e-05	-1.78326	-5.85454e-10
12163943	chr1:12163943:A:T	2.55076e-09	-0.991199	-1.56597	1.81037e-05	-1.37177	-1.5459
12164042	chr1:12164042:G:A	6.67279e-09	-1.80822e-10	-1.59552	6.78606e-05	-1.80822e-10	-1.59633
12164101	chr1:12164101:A:G	8.22779e-09	-1.80822e-10	-1.38604	8.45949e-05	-1.80822e-10	-1.37591
12164182	chr1:12164182:C:A	1.89007e-09	-1.28007	-1.57687	1.43556e-05	-1.56357	-1.58607
12164395	chr1:12164395:C:T	9.47548e-09	-1.80822e-10	-1.24485	9.32832e-05	-1.80822e-10	-1.27815
12164396	chr1:12164396:A:G	2.56045e-09	-1.09041	-1.46297	1.90432e-05	-1.44428	-1.4228
12164932	chr1:12164932:C:T	6.73143e-09	-1.80822e-10	-1.58677	6.79445e-05	-1.80822e-10	-1.5951
12165317	chr1:12165317:G:T	5.59064e-09	-1.77247	-5.85454e-10	5.52909e-05	-1.80118	-5.85454e-10
12165318	chr1:12165318:G:A	7.31279e-09	-1.80822e-10	-1.50394	7.22932e-05	-1.80822e-10	-1.53306
12165862	chr1:12165862:A:C	7.25663e-09	-1.80822e-10	-1.51165	7.45641e-05	-1.80822e-10	-1.50213
12165911	chr1:12165911:T:C	8.08626e-09	-1.80822e-10	-1.4034	8.52275e-05	-1.80822e-10	-1.36846
12165915	chr1:12165915:G:T	8.44115e-09	-1.80822e-10	-1.36044	8.15493e-05	-1.80822e-10	-1.41258
12166614	chr1:12166614:A:G	7.52818e-09	-1.80822e-10	-1.47491	7.88005e-05	-1.80822e-10	-1.44687
12166660	chr1:12166660:G:A	4.05343e-09	-1.80114	-0.292856	4.17787e-05	-1.76781	-0.313591
12166690	chr1:12166690:C:T	9.2078e-09	-1.80822e-10	-1.27351	9.34389e-05	-1.80822e-10	-1.27648
12166848	chr1:12166848:C:T	1.11704e-08	-1.80822e-10	-1.08029	0.000114825	-1.80822e-10	-1.07038
12166909	chr1:12166909:G:A	7.49005e-09	-1.80822e-10	-1.47999	7.83663e-05	-1.80822e-10	-1.45239
12167002	chr1:12167002:A:C	7.78472e-09	-1.80822e-10	-1.4414	8.17488e-05	-1.80822e-10	-1.41014
12167319	chr1:12167319:A:C	7.14487e-09	-1.80822e-10	-1.52717	7.31999e-05	-1.80822e-10	-1.52059
12167808	chr1:12167808:A:G	6.71211e-09	-1.80822e-10	-1.58965	6.84778e-05	-1.80822e-10	-1.58728
12167814	chr1:12167814:C:G	6.67224e-09	-1.80822e-10	-1.59561	6.79859e-05	-1.80822e-10	-1.59449
12168534	chr1:12168534:C:T	7.22397e-09	-1.80822e-10	-1.51616	7.11485e-05	-1.80822e-10	-1.54902
12168974	chr1:12168974:TC:T	6.80354e-09	-1.80822e-10	-1.57612	6.9599e-05	-1.80822e-10	-1.57104
12169382	chr1:12169382:G:A	1.86947e-08	-1.80822e-10	-0.565323	0.000196892	-1.80822e-10	-0.531134
12170248	chr1:12170248:G:C	6.67176e-09	-1.80822e-10	-1.59568	6.81945e-05	-1.80822e-10	-1.59142
12170388	chr1:12170388:G:T	6.72609e-09	-1.80822e-10	-1.58757	6.85823e-05	-1.80822e-10	-1.58575
12170465	chr1:12170465:G:A	2.1853e-08	-1.80822e-10	-0.409225	0.00022867	-1.80822e-10	-0.381509
12170472	chr1:12170472:G:A	6.79718e-09	-1.57705	-5.85454e-10	6.6007e-05	-1.62403	-5.85454e-10
12170574	chr1:12170574:G:C	1.15924e-08	-1.80822e-10	-1.04321	0.000123155	-1.80822e-10	-1.00034
12172459	chr1:12172459:T:A	8.4193e-09	-1.80822e-10	-1.36303	8.56256e-05	-1.80822e-10	-1.3638
12172749	chr1:12172749:T:C	8.59162e-08	2.14268	-1.18287	0.000628051	1.85963	-1.23079
12172948	chr1:12172948:A:G	7.71179e-09	-1.80822e-10	-1.45081	8.09363e-05	-1.80822e-10	-1.42012
12172951	chr1:12172951:C:T	2.82337e-08	-1.80822e-10	-0.153046	0.000306278	-1.80822e-10	-0.0892939
12173205	chr1:12173205:C:T	7.87735e-09	-1.80822e-10	-1.42957	8.28425e-05	-1.80822e-10	-1.39685
12173697	chr1:12173697:T:C	2.21806e-09	-1.5278	-1.16913	2.10768e-05	-1.62505	-1.14057
12174461	chr1:12174461:T:A	1.40429e-08	-1.80822e-10	-0.851447	0.000142724	-1.80822e-10	-0.852872
12174565	chr1:12174565:A:G	2.63675e-09	-1.80031	-0.723701	2.86046e-05	-1.79397	-0.666244
12175391	chr1:12175391:C:T	7.10994e-09	-1.80822e-10	-1.53207	7.41378e-05	-1.80822e-10	-1.50786
12175399	chr1:12175399:C:T	5.52546e-09	-1.78419	-5.85454e-10	5.82949e-05	-1.74827	-5.85454e-10
12175667	chr1:12175667:C:G	5.49705e-09	-1.78935	-5.85454e-10	5.77984e-05	-1.75683	-5.85454e-10
12176060	chr1:12176060:A:G	6.67389e-09	-1.80822e-10	-1.59536	6.8224e-05	-1.80822e-10	-1.59099
12176103	chr1:12176103:C:T	6.67098e-09	-1.80822e-10	-1.59579	6.78119e-05	-1.80822e-10	-1.59705
12177148	chr1:12177148:G:A	3.57667e-09	-0.759027	-1.4601	3.19168e-05	-0.886	-1.46466
12177313	chr1:12177313:G:A	7.44186e-09	-1.80822e-10	-1.48644	7.62859e-05	-1.80822e-10	-1.4793
12177520	chr1:12177520:C:T	1.24003e-08	-1.80822e-10	-0.97584	0.000117934	-1.80822e-10	-1.04366
12177921	chr1:12177921:C:T	1.77601e-09	-1.73299	-1.1862	2.00287e-05	-1.66499	-1.15163
12178139	chr1:12178139:C:T	6.67244e-09	-1.80822e-10	-1.59558	6.81954e-05	-1.80822e-10	-1.59141
12178619	chr1:12178619:TC:T	1.91597e-08	-1.80822e-10	-0.540751	0.000202433	-1.80822e-10	-0.503379
12178689	chr1:12178689:G:A	9.09616e-09	-1.80822e-10	-1.28571	9.75676e-05	-1.80822e-10	-1.23324
12178772	chr1:12178772:C:G	6.66902e-09	-1.80822e-10	-1.59609	6.81205e-05	-1.80822e-10	-1.59251
12178972	chr1:12178972:G:A	6.72532e-09	-1.80822e-10	-1.58768	6.87213e-05	-1.80822e-10	-1.58373
12179032	chr1:12179032:G:A	2.12115e-09	-1.24101	-1.50059	2.07853e-05	-1.30589	-1.47365
12179094	chr1:12179094:C:T	6.63002e-09	-1.60195	-5.85454e-10	7.41421e-05	-1.5078	-5.85454e-10
12179463	chr1:12179463:C:T	3.94985e-09	-1.76722	-0.352669	4.31687e-05	-1.7217	-0.326967
12179473	chr1:12179473:G:A	9.19123e-09	0.199897	-1.47521	0.000105181	0.348052	-1.50616
12179526	chr1:12179526:A:G	1.69219e-08	-1.80822e-10	-0.664955	0.000170285	-1.80822e-10	-0.676316
12180040	chr1:12180040:G:A	6.98648e-09	-1.80822e-10	-1.54958	7.05752e-05	-1.80822e-10	-1.55711
12180089	chr1:12180089:A:T	7.17831e-09	-1.5225	-5.85454e-10	8.89558e-05	-1.32565	-5.85454e-10
12180539	chr1:12180539:A:T	6.72425e-09	-1.80822e-10	-1.58784	6.81506e-05	-1.80822e-10	-1.59207
12180619	chr1:12180619:G:A	1.16795e-09	-1.76402	-1.57429	1.18412e-05	-1.76757	-1.57464
12180635	chr1:12180635:C:T	7.14547e-09	-1.80822e-10	-1.52708	7.49239e-05	-1.80822e-10	-1.49731
12180665	chr1:12180665:T:G	7.06197e-09	-0.00691936	-1.53192	8.17943e-05	0.142415	-1.55199
12180751	chr1:12180751:C:T	1.43883e-08	-1.80822e-10	-0.827147	0.00014212	-1.80822e-10	-0.857116
12180767	chr1:12180767:T:G	1.96469e-09	-1.27705	-1.54118	1.93008e-05	-1.32793	-1.52571
12180993	chr1:12180993:T:C	1.25789e-09	-1.66761	-1.59652	1.18345e-05	-1.74624	-1.59652
12181205	chr1:12181205:T:C	7.58613e-09	-1.80822e-10	-1.46724	7.75208e-05	-1.80822e-10	-1.46324
12181412	chr1:12181412:A:G	1.15048e-09	-1.75833	-1.59506	1.12896e-05	-1.79286	-1.59705
12181798	chr1:12181798:T:G	1.78715e-09	-1.36546	-1.54747	1.47478e-05	-1.57168	-1.55101
12181934	chr1:12181934:G:A	1.21062e-09	-1.70791	-1.59451	1.1723e-05	-1.76294	-1.58929
12182039	chr1:12182039:C:T	1.18593e-09	-1.80107	-1.52196	1.19211e-05	-1.78887	-1.5466
12182140	chr1:12182140:G:T	5.68681e-09	-1.75541	-5.85454e-10	6.05759e-05	-1.70989	-5.85454e-10
12182148	chr1:12182148:G:A	5.48247e-09	-1.79201	-5.85454e-10	5.71574e-05	-1.76798	-5.85454e-10
12182401	chr1:12182401:T:C	2.46601e-09	-1.39021	-1.20075	2.83592e-05	-1.30767	-1.16117
12182453	chr1:12182453:G:A	1.41214e-08	-1.80822e-10	-0.845872	0.000140221	-1.80822e-10	-0.870564
12182485	chr1:12182485:T:TC	9.25326e-09	-1.26859	-5.85454e-10	0.000115423	-1.06518	-5.85454e-10
12182736	chr1:12182736:T:G	1.76851e-09	-1.42986	-1.49356	1.99871e-05	-1.34701	-1.47169
12182892	chr1:12182892:A:G	1.65772e-09	-1.39144	-1.59667	1.86822e-05	-1.29486	-1.59136
12183217	chr1:12183217:C:T	1.63384e-09	-1.48836	-1.51427	1.84668e-05	-1.40635	-1.49146
12183613	chr1:12183613:CTGTT:C	7.06264e-09	-1.80822e-10	-1.53874	7.15513e-05	-1.80822e-10	-1.54337
12183775	chr1:12183775:AT:A	6.66284e-09	-1.80822e-10	-1.59701	6.78254e-05	-1.80822e-10	-1.59685
12184111	chr1:12184111:A:G	6.67774e-09	-1.80822e-10	-1.59478	6.80023e-05	-1.80822e-10	-1.59425
12184180	chr1:12184180:GA:G	5.5222e-09	-1.78479	-5.85454e-10	5.79068e-05	-1.75495	-5.85454e-10
12184201	chr1:12184201:A:G	1.69264e-09	-1.45578	-1.5115	1.89473e-05	-1.37873	-1.4934
12184261	chr1:12184261:T:C	1.69979e-09	-1.49117	-1.47188	1.90546e-05	-1.42031	-1.44617
12184443	chr1:12184443:A:G	1.07893e-08	-1.80822e-10	-1.115	0.000113001	-1.80822e-10	-1.08639
12184972	chr1:12184972:T:C	1.30115e-09	-1.65338	-1.57693	1.38784e-05	-1.61727	-1.56618
12185303	chr1:12185303:CCTTTTT:C	1.36055e-09	-1.59043	-1.59524	1.47201e-05	-1.53415	-1.59042
12185344	chr1:12185344:C:T	5.47078e-09	-1.79414	-5.85454e-10	5.69418e-05	-1.77176	-5.85454e-10
12185675	chr1:12185675:T:A	1.39819e-09	-1.75897	-1.39941	1.46266e-05	-1.75476	-1.37619
12186118	chr1:12186118:C:T	1.7675e-08	0.69632	-1.31773	0.000156401	0.587099	-1.34846
12186126	chr1:12186126:C:A	1.11287e-08	-1.80822e-10	-1.08403	0.000113996	-1.80822e-10	-1.07762
12186951	chr1:12186951:C:G	1.27665e-09	-1.78178	-1.46754	1.3259e-05	-1.77926	-1.44986
12187071	chr1:12187071:C:T	5.51247e-09	-1.78655	-5.85454e-10	5.77392e-05	-1.75785	-5.85454e-10
12187253	chr1:12187253:A:G	1.0771e-08	0.474237	-1.59094	9.00319e-05	0.277629	-1.59125
12187309	chr1:12187309:A:G	1.12149e-08	-1.80822e-10	-1.07632	0.000117708	-1.80822e-10	-1.04558
12187453	chr1:12187453:C:T	1.72433e-08	-1.80822e-10	-0.646135	0.000155924	-1.80822e-10	-0.764416
12187470	chr1:12187470:C:T	6.85492e-09	-1.80822e-10	-1.56859	6.94736e-05	-1.80822e-10	-1.57284
12187883	chr1:12187883:C:T	1.50584e-09	-1.79765	-1.28656	1.54896e-05	-1.77882	-1.2948
12187886	chr1:12187886:G:T	9.44026e-09	-1.80822e-10	-1.24858	9.53136e-05	-1.80822e-10	-1.25662
12188183	chr1:12188183:ATG:A	1.54109e-09	-1.7065	-1.35457	1.6172e-05	-1.69903	-1.33147
12188234	chr1:12188234:G:C	1.62757e-09	-1.53489	-1.47158	1.78609e-05	-1.48061	-1.45056
12188368	chr1:12188368:T:A	1.60979e-09	-1.543	-1.47445	1.76187e-05	-1.4907	-1.45412
12188446	chr1:12188446:G:A	1.5258e-09	-1.72441	-1.34664	1.60012e-05	-1.71804	-1.32308
12188470	chr1:12188470:C:T	6.68199e-09	-1.80822e-10	-1.59415	6.783e-05	-1.80822e-10	-1.59678
12188501	chr1:12188501:G:A	1.15877e-08	-1.80822e-10	-1.04361	0.000108809	-1.80822e-10	-1.12419
12188628	chr1:12188628:G:A	1.04809e-08	-1.80822e-10	-1.14401	0.000100179	-1.80822e-10	-1.20683
12188682	chr1:12188682:A:T	9.69999e-09	-1.80822e-10	-1.22144	9.84644e-05	-1.80822e-10	-1.22409
12188885	chr1:12188885:A:G	1.76349e-09	-1.39324	-1.53303	1.91541e-05	-1.34413	-1.51714
12188974	chr1:12188974:A:G	2.27791e-08	1.11652	-1.48424	0.000186391	0.909477	-1.49542
12189027	chr1:12189027:C:G	1.59532e-08	-1.80822e-10	-0.723903	0.000168386	-1.80822e-10	-0.687528
12189157	chr1:12189157:C:A	6.87945e-09	-1.80822e-10	-1.56502	6.90686e-05	-1.80822e-10	-1.57869
12189248	chr1:12189248:C:T	5.48003e-09	-1.79245	-5.85454e-10	5.71989e-05	-1.76725	-5.85454e-10
12189586	chr1:12189586:A:T	1.68371e-09	-1.376	-1.59656	1.79938e-05	-1.32868	-1.59508
12189713	chr1:12189713:G:A	1.46128e-09	-1.5172	-1.59705	1.5335e-05	-1.48685	-1.5968
12189759	chr1:12189759:C:T	6.77109e-09	-1.80822e-10	-1.5809	6.82855e-05	-1.80822e-10	-1.59009
12189772	chr1:12189772:A:G	1.52214e-09	-1.50548	-1.56796	1.60769e-05	-1.46093	-1.57547
12189808	chr1:12189808:G:C	1.50374e-09	-1.50985	-1.57575	1.58924e-05	-1.46589	-1.58206
12189826	chr1:12189826:A:G	6.8874e-09	-1.80822e-10	-1.56387	6.95302e-05	-1.80822e-10	-1.57203
12189947	chr1:12189947:T:C	5.48072e-09	-1.79232	-5.85454e-10	5.72047e-05	-1.76715	-5.85454e-10
12190380	chr1:12190380:G:A	1.73235e-09	-1.38142	-1.56266	1.87621e-05	-1.32811	-1.55384
12190831	chr1:12190831:T:C	3.54801e-09	-1.78059	-0.44658	3.49419e-05	-1.79959	-0.460514
12190837	chr1:12190837:T:G	9.33396e-09	-1.80822e-10	-1.2599	9.48206e-05	-1.80822e-10	-1.2618
12190922	chr1:12190922:C:T	1.6412e-09	-1.63599	-1.36215	2.11343e-05	-1.43973	-1.32316
12191134	chr1:12191134:T:A	1.12637e-09	-1.78863	-1.58593	1.16613e-05	-1.77446	-1.58305
12191221	chr1:12191221:T:C	6.75504e-09	-1.80822e-10	-1.58327	6.89007e-05	-1.80822e-10	-1.58112
12191261	chr1:12191261:G:A	1.60059e-09	-1.45401	-1.56918	1.82534e-05	-1.33461	-1.57482
12191443	chr1:12191443:C:T	7.07825e-09	-1.53653	-5.85454e-10	6.85559e-05	-1.58614	-5.85454e-10
12191708	chr1:12191708:T:G	3.02574e-09	-1.47945	-0.906955	3.20091e-05	-1.43382	-0.913952
12192835	chr1:12192835:C:T	1.98588e-09	-1.2147	-1.5928	2.10982e-05	-1.16819	-1.59641
12192870	chr1:12192870:G:A	2.07687e-08	-1.80822e-10	-0.460116	0.000186394	-1.80822e-10	-0.585926
12192898	chr1:12192898:T:G	1.97034e-09	-1.22825	-1.58711	2.08532e-05	-1.18386	-1.59242
12193005	chr1:12193005:G:A	1.1706e-09	-1.79591	-1.54013	1.20127e-05	-1.77322	-1.5546
12193294	chr1:12193294:T:C	2.17356e-09	-1.12239	-1.59481	2.61026e-05	-0.966735	-1.58502
12193958	chr1:12193958:T:C	1.80131e-08	-1.80822e-10	-0.602461	0.000163642	-1.80822e-10	-0.716105
12194144	chr1:12194144:G:A	2.22362e-09	-1.10438	-1.59004	2.65441e-05	-0.949281	-1.5857
12194393	chr1:12194393:G:T	6.79265e-09	-1.80822e-10	-1.57772	6.94483e-05	-1.80822e-10	-1.57321
12194689	chr1:12194689:G:GA	5.54385e-09	-1.78087	-5.85454e-10	5.82344e-05	-1.74931	-5.85454e-10
12195501	chr1:12195501:C:G	9.65347e-09	-1.80822e-10	-1.22624	9.11952e-05	-1.80822e-10	-1.30078
12196114	chr1:12196114:A:G	1.15074e-07	-1.80822e-10	1.25201	0.00119463	-1.80822e-10	1.27181
12196813	chr1:12196813:G:T	8.85481e-09	-1.80822e-10	-1.3126	8.79494e-05	-1.80822e-10	-1.33703
12196884	chr1:12196884:C:G	2.52283e-09	-1.13346	-1.43471	3.69461e-05	-0.797912	-1.40642
12197333	chr1:12197333:A:G	7.01634e-09	-1.80822e-10	-1.54532	7.31463e-05	-1.80822e-10	-1.52133
12197540	chr1:12197540:GGGAGCATCATCACCCCCATTTTA:G	5.79534e-09	-1.73651	-5.85454e-10	6.20125e-05	-1.68645	-5.85454e-10
12197599	chr1:12197599:T:C	6.66274e-09	-1.80822e-10	-1.59703	6.798e-05	-1.80822e-10	-1.59457
12197712	chr1:12197712:G:A	6.7374e-09	-1.80822e-10	-1.58589	6.83586e-05	-1.80822e-10	-1.58902
12197796	chr1:12197796:G:C	6.96967e-09	-1.80822e-10	-1.55199	6.92527e-05	-1.80822e-10	-1.57602
12198046	chr1:12198046:C:T	5.70255e-09	-1.75265	-5.85454e-10	5.99287e-05	-1.72063	-5.85454e-10
12198174	chr1:12198174:T:C	1.40266e-09	-1.77562	-1.37956	1.47533e-05	-1.76622	-1.3561
12198231	chr1:12198231:C:T	9.15138e-09	-1.80822e-10	-1.27966	9.31085e-05	-1.80822e-10	-1.28002
12198784	chr1:12198784:G:A	8.92814e-09	-1.80822e-10	-1.30435	9.15586e-05	-1.80822e-10	-1.29681
12198884	chr1:12198884:G:T	1.15754e-09	-1.79882	-1.54844	1.17891e-05	-1.79841	-1.54819
12198972	chr1:12198972:T:G	6.34804e-09	-1.64541	-5.85454e-10	6.40685e-05	-1.65383	-5.85454e-10
12199316	chr1:12199316:T:C	9.57436e-09	-1.80822e-10	-1.23447	0.000103336	-1.80822e-10	-1.1758
12200280	chr1:12200280:A:G	8.52778e-09	-1.80822e-10	-1.35023	8.68337e-05	-1.80822e-10	-1.34979
12200342	chr1:12200342:C:T	6.23415e-09	-1.66352	-5.85454e-10	6.86004e-05	-1.58549	-5.85454e-10
12200682	chr1:12200682:G:GC	7.90612e-09	-1.80822e-10	-1.42592	7.98073e-05	-1.80822e-10	-1.43417
12200810	chr1:12200810:G:A	6.67966e-09	-1.80822e-10	-1.59449	6.80953e-05	-1.80822e-10	-1.59288
12201053	chr1:12201053:GA:G	1.289e-08	-1.80822e-10	-0.937112	0.000126233	-1.80822e-10	-0.975656
12201556	chr1:12201556:T:C	6.10246e-09	-1.68487	-5.85454e-10	6.67667e-05	-1.61258	-5.85454e-10
12201733	chr1:12201733:T:C	5.82419e-09	-1.61003	-0.121515	6.10984e-05	-1.51517	-0.18613
12201915	chr1:12201915:A:G	1.3455e-09	-1.75758	-1.43922	1.37141e-05	-1.74017	-1.45519
12202241	chr1:12202241:G:A	1.50654e-09	-1.79651	-1.28723	1.53045e-05	-1.7903	-1.29534
12202619	chr1:12202619:C:T	8.24439e-09	-1.80822e-10	-1.38403	8.39668e-05	-1.80822e-10	-1.38337
12202632	chr1:12202632:G:A	2.52672e-09	-1.70776	-0.858875	2.68832e-05	-1.70621	-0.816075
12202633	chr1:12202633:A:C	3.54336e-09	-1.77672	-0.451764	3.6348e-05	-1.78684	-0.433811
12202735	chr1:12202735:A:G	3.68055e-09	-1.7862	-0.404301	3.80178e-05	-1.79383	-0.381907
12202858	chr1:12202858:C:T	1.94085e-08	-1.80822e-10	-0.527851	0.000198034	-1.80822e-10	-0.525351
12203460	chr1:12203460:C:A	5.47604e-09	-1.79318	-5.85454e-10	5.56669e-05	-1.7944	-5.85454e-10
12203488	chr1:12203488:C:T	2.41864e-09	-1.71931	-0.891045	2.52572e-05	-1.72427	-0.860411
12203529	chr1:12203529:G:A	6.79539e-09	-1.80822e-10	-1.57732	6.90624e-05	-1.80822e-10	-1.57878
12203760	chr1:12203760:T:C	1.43833e-09	-1.79987	-1.33021	1.47845e-05	-1.79816	-1.32204
12203862	chr1:12203862:C:T	1.50505e-09	-1.52962	-1.55512	1.4342e-05	-1.59935	-1.55125
12204166	chr1:12204166:T:C	2.14486e-09	-1.21617	-1.51431	3.04337e-05	-0.907384	-1.49085
12204265	chr1:12204265:C:G	5.99074e-09	-1.70335	-5.85454e-10	6.93236e-05	-1.575	-5.85454e-10
12204298	chr1:12204298:A:G	2.43737e-09	-1.0332	-1.56944	2.18887e-05	-1.16311	-1.56471
12204404	chr1:12204404:G:A	1.5591e-09	-1.50445	-1.545	2.05819e-05	-1.26561	-1.52376
12204809	chr1:12204809:C:CA	7.09746e-09	-1.80822e-10	-1.53382	7.22733e-05	-1.80822e-10	-1.53333
12205019	chr1:12205019:A:G	2.08144e-09	-1.29282	-1.46768	2.9205e-05	-1.00063	-1.43882
12206396	chr1:12206396:T:C	1.41245e-08	-1.80822e-10	-0.845653	0.000140038	-1.80822e-10	-0.87187
12206555	chr1:12206555:A:G	1.70245e-09	-1.76833	-1.19316	1.73744e-05	-1.7836	-1.17518
12206599	chr1:12206599:G:T	1.09851e-08	-1.09703	-5.85454e-10	0.000127338	-0.966946	-5.85454e-10
12207208	chr1:12207208:A:G	1.04149e-08	-0.920207	-0.23012	0.000123409	-0.853008	-0.145277
12207213	chr1:12207213:T:G	5.84247e-09	-1.72841	-5.85454e-10	5.70857e-05	-1.76923	-5.85454e-10
12207235	chr1:12207235:C:T	3.55699e-09	-1.37478	-0.849865	4.93082e-05	-1.13435	-0.781347
12207407	chr1:12207407:C:A	1.11312e-09	-1.79537	-1.59102	1.12891e-05	-1.80065	-1.58929
12207473	chr1:12207473:A:G	6.9396e-09	-1.80822e-10	-1.55632	7.06282e-05	-1.80822e-10	-1.55636
12207498	chr1:12207498:C:G	3.32735e-08	-1.80822e-10	0.0111993	0.000392371	-1.80822e-10	0.158419
12207942	chr1:12207942:C:T	1.82956e-09	-1.76512	-1.12437	1.88545e-05	-1.74814	-1.1289
12207966	chr1:12207966:G:GTGAA	6.91622e-09	-1.55969	-5.85454e-10	7.10884e-05	-1.54986	-5.85454e-10
12208168	chr1:12208168:C:T	6.79578e-09	-1.80822e-10	-1.57726	6.99687e-05	-1.80822e-10	-1.56574
12208442	chr1:12208442:G:A	4.4101e-09	-1.38707	-0.622589	4.42731e-05	-1.369	-0.654407
12208514	chr1:12208514:A:G	1.53497e-09	-1.67517	-1.38988	1.59679e-05	-1.65556	-1.38765
12208521	chr1:12208521:T:G	6.68373e-09	-1.80822e-10	-1.59388	6.82637e-05	-1.80822e-10	-1.59041
12208664	chr1:12208664:G:A	4.28612e-09	-1.60599	-0.432193	4.52339e-05	-1.58882	-0.41312
12209275	chr1:12209275:A:G	1.26963e-09	-1.77256	-1.48228	1.33494e-05	-1.75958	-1.46274
12209500	chr1:12209500:G:A	6.80971e-09	-1.80822e-10	-1.57521	6.85546e-05	-1.80822e-10	-1.58616
12209525	chr1:12209525:G:A	7.40249e-09	-1.80822e-10	-1.49174	7.59235e-05	-1.80822e-10	-1.48406
12209650	chr1:12209650:G:A	7.01772e-09	-1.80822e-10	-1.54512	7.22073e-05	-1.80822e-10	-1.53425
12209846	chr1:12209846:A:C	6.88422e-09	-1.80822e-10	-1.56433	6.93114e-05	-1.80822e-10	-1.57518
12209890	chr1:12209890:A:G	1.94662e-09	-1.65322	-1.17425	1.99806e-05	-1.66017	-1.15885
12210165	chr1:12210165:C:T	1.98867e-09	-1.43975	-1.36635	1.94706e-05	-1.49456	-1.35032
12210302	chr1:12210302:T:C	7.6703e-09	-1.80822e-10	-1.45621	7.99307e-05	-1.80822e-10	-1.43263
12210504	chr1:12210504:A:G	7.58618e-09	-1.80822e-10	-1.46723	7.85727e-05	-1.80822e-10	-1.44976
12210977	chr1:12210977:T:C	6.99354e-09	-1.80822e-10	-1.54857	7.04494e-05	-1.80822e-10	-1.55889
12211039	chr1:12211039:C:T	8.96562e-09	-1.80822e-10	-1.30016	8.8075e-05	-1.80822e-10	-1.3356
12211126	chr1:12211126:G:A	1.1956e-09	-1.79166	-1.52326	1.2245e-05	-1.7923	-1.51637
12211133	chr1:12211133:C:T	6.73831e-09	-1.58575	-5.85454e-10	6.28207e-05	-1.6735	-5.85454e-10
12211711	chr1:12211711:G:A	3.44642e-08	0.0463611	-5.85454e-10	0.000296238	-0.122623	-5.85454e-10
12212145	chr1:12212145:A:G	6.77097e-09	-1.80822e-10	-1.58092	6.93555e-05	-1.80822e-10	-1.57454
12212297	chr1:12212297:G:A	6.79831e-09	-1.80822e-10	-1.57689	6.87358e-05	-1.80822e-10	-1.58352
12212306	chr1:12212306:A:G	1.24871e-08	-1.80822e-10	-0.968864	0.000134389	-1.80822e-10	-0.913048
12212496	chr1:12212496:C:T	1.45295e-08	-0.81738	-5.85454e-10	0.000127787	-0.963426	-5.85454e-10
12212520	chr1:12212520:C:T	8.68571e-09	-1.80822e-10	-1.33188	8.38908e-05	-1.80822e-10	-1.38427
12213345	chr1:12213345:C:T	2.97686e-09	-1.44787	-0.954825	2.95195e-05	-1.50843	-0.920308
12213563	chr1:12213563:T:A	1.82649e-09	-1.78547	-1.1057	1.7157e-05	-1.80106	-1.17032
12213759	chr1:12213759:C:T	2.95552e-09	-1.42527	-0.984618	2.91701e-05	-1.49043	-0.950211
12214196	chr1:12214196:C:T	4.70464e-08	-1.80822e-10	0.357574	0.000492511	-1.80822e-10	0.38573
12214862	chr1:12214862:T:C	6.90221e-09	-1.56172	-5.85454e-10	7.15188e-05	-1.54383	-5.85454e-10
12215463	chr1:12215463:G:C	2.98366e-09	-1.51582	-0.884589	3.01131e-05	-1.54918	-0.859648
12216187	chr1:12216187:C:G	6.01652e-09	-1.69905	-5.85454e-10	6.20878e-05	-1.68524	-5.85454e-10
12216282	chr1:12216282:C:T	8.4354e-09	-1.80822e-10	-1.36112	8.19331e-05	-1.80822e-10	-1.40788
12216926	chr1:12216926:CA:C	2.15459e-09	-1.29403	-1.43194	2.1528e-05	-1.32365	-1.42079
12217081	chr1:12217081:C:G	5.83129e-09	-1.73032	-5.85454e-10	6.00218e-05	-1.71908	-5.85454e-10
12217564	chr1:12217564:G:A	1.57736e-08	-1.80822e-10	-0.735223	0.000178843	-1.80822e-10	-0.627281
12217607	chr1:12217607:C:G	4.86776e-09	-1.06054	-0.850384	4.82985e-05	-1.13397	-0.802419
12217746	chr1:12217746:G:A	7.02704e-09	-1.80822e-10	-1.5438	7.10868e-05	-1.80822e-10	-1.54989
12218398	chr1:12218398:G:T	9.76273e-09	-1.80822e-10	-1.21499	9.3298e-05	-1.80822e-10	-1.27799
12218493	chr1:12218493:T:C	9.11981e-09	-1.76988	0.486767	9.52554e-05	-1.78448	0.527251
12218875	chr1:12218875:A:G	1.11923e-09	-1.80031	-1.58061	1.15254e-05	-1.80006	-1.56917
12219261	chr1:12219261:G:C	1.5161e-09	-1.73838	-1.33904	1.50443e-05	-1.7663	-1.33649
12219524	chr1:12219524:T:C	5.93021e-09	-0.547541	-1.16596	6.42395e-05	-0.511077	-1.14009
12219976	chr1:12219976:A:G	4.90967e-09	-1.51237	-0.389984	5.10776e-05	-1.56323	-0.317216
12220353	chr1:12220353:G:A	1.51687e-09	-1.74645	-1.33046	1.57462e-05	-1.7219	-1.33529
12220374	chr1:12220374:T:G	6.66267e-09	-1.80822e-10	-1.59704	6.78139e-05	-1.80822e-10	-1.59702
12220950	chr1:12220950:G:A	9.00101e-09	-1.80822e-10	-1.29622	8.76966e-05	-1.80822e-10	-1.3399
12221147	chr1:12221147:G:C	9.29445e-09	-1.80822e-10	-1.26414	9.01669e-05	-1.80822e-10	-1.31212
12221667	chr1:12221667:C:T	8.20459e-09	-1.80822e-10	-1.38887	8.53753e-05	-1.80822e-10	-1.36673
12222065	chr1:12222065:G:T	3.8488e-09	-1.20485	-0.940946	3.54555e-05	-1.34887	-0.896638
12222124	chr1:12222124:A:G	5.61712e-09	-1.76774	-5.85454e-10	5.62999e-05	-1.7831	-5.85454e-10
12222722	chr1:12222722:A:G	2.25217e-08	-1.80822e-10	-0.37908	0.000226922	-1.80822e-10	-0.389182
12222814	chr1:12222814:T:A	7.0143e-09	-1.80822e-10	-1.54561	7.21259e-05	-1.80822e-10	-1.53537
12223605	chr1:12223605:G:A	7.00315e-09	-1.80822e-10	-1.5472	7.21331e-05	-1.80822e-10	-1.53527
12223738	chr1:12223738:G:A	5.43449e-09	-1.8008	-5.85454e-10	5.53552e-05	-1.80002	-5.85454e-10
12223842	chr1:12223842:G:A	1.46414e-09	-1.76111	-1.35118	1.50481e-05	-1.76806	-1.33447
12223904	chr1:12223904:G:A	1.34829e-09	-1.72887	-1.46585	1.40926e-05	-1.70347	-1.46467
12223995	chr1:12223995:C:T	3.35792e-09	-1.06224	-1.22	3.43956e-05	-1.05814	-1.21772
12224083	chr1:12224083:G:T	1.26075e-08	-1.80822e-10	-0.959268	0.000136141	-1.80822e-10	-0.900099
12224486	chr1:12224486:G:T	8.62432e-09	-1.80822e-10	-1.33897	8.8769e-05	-1.80822e-10	-1.32775
12224797	chr1:12224797:C:T	6.66345e-09	-1.80822e-10	-1.59692	6.7813e-05	-1.80822e-10	-1.59703
12225164	chr1:12225164:C:T	2.5226e-09	-1.80012	-0.768149	2.71866e-05	-1.77472	-0.736344
12225595	chr1:12225595:T:C	3.02952e-09	-1.64781	-0.737349	2.93875e-05	-1.72741	-0.705811
12226072	chr1:12226072:C:T	1.28816e-08	-0.93776	-5.85454e-10	0.000122211	-1.00804	-5.85454e-10
12226076	chr1:12226076:T:G	6.96688e-09	-1.80822e-10	-1.55239	7.15742e-05	-1.80822e-10	-1.54305
12226407	chr1:12226407:T:C	1.43376e-09	-1.5604	-1.57286	1.52118e-05	-1.52138	-1.57034
12226582	chr1:12226582:C:T	2.27245e-09	-1.64239	-1.03031	2.21466e-05	-1.73242	-0.983687
12226592	chr1:12226592:G:A	5.6968e-09	-1.75366	-5.85454e-10	5.83662e-05	-1.74705	-5.85454e-10
12226714	chr1:12226714:C:T	7.02545e-09	-1.80822e-10	-1.54402	7.22112e-05	-1.80822e-10	-1.53419
12226788	chr1:12226788:A:G	6.86663e-09	-1.80822e-10	-1.56689	7.04352e-05	-1.80822e-10	-1.55909
12226870	chr1:12226870:T:C	1.20982e-09	-1.71737	-1.58572	1.26328e-05	-1.68982	-1.58767
12226881	chr1:12226881:C:T	2.75607e-09	-1.80073	-0.679027	2.94855e-05	-1.78711	-0.642773
12226958	chr1:12226958:A:G	1.28001e-09	-1.66342	-1.58328	1.33798e-05	-1.63295	-1.58709
12227213	chr1:12227213:T:C	3.15248e-09	-1.79513	-0.550238	3.43722e-05	-1.79683	-0.479705
12227480	chr1:12227480:T:C	6.82532e-09	-1.80822e-10	-1.57292	6.99601e-05	-1.80822e-10	-1.56586
12227560	chr1:12227560:G:A	3.03379e-09	-1.70805	-0.675698	3.22781e-05	-1.75119	-0.588206
12228019	chr1:12228019:C:T	6.97118e-09	-1.80822e-10	-1.55178	7.15873e-05	-1.80822e-10	-1.54287
12228812	chr1:12228812:C:T	1.44686e-09	-1.63234	-1.49182	1.52342e-05	-1.60182	-1.48842
12228878	chr1:12228878:C:T	1.26304e-09	-1.76778	-1.49227	1.31939e-05	-1.74235	-1.49168
12228965	chr1:12228965:G:A	7.39222e-09	-1.49313	-5.85454e-10	7.14497e-05	-1.54479	-5.85454e-10
12228995	chr1:12228995:G:T	7.37508e-09	-1.80822e-10	-1.49545	7.40025e-05	-1.80822e-10	-1.50969
12229081	chr1:12229081:T:C	3.22622e-09	-1.66745	-0.654805	3.38127e-05	-1.72219	-0.57076
12229300	chr1:12229300:A:G	6.66506e-09	-1.80822e-10	-1.59668	6.78133e-05	-1.80822e-10	-1.59703
12229378	chr1:12229378:T:G	1.27449e-09	-1.69787	-1.55314	1.32851e-05	-1.6683	-1.55884
12229410	chr1:12229410:A:T	1.58915e-09	-1.46799	-1.56237	1.64569e-05	-1.44544	-1.5676
12231073	chr1:12231073:T:C	6.67441e-09	-1.80822e-10	-1.59528	6.81001e-05	-1.80822e-10	-1.59281
12231244	chr1:12231244:A:T	8.0299e-09	-1.80822e-10	-1.41039	8.17444e-05	-1.80822e-10	-1.41019
12231277	chr1:12231277:T:G	1.21642e-08	-1.80822e-10	-0.995066	0.000125439	-1.80822e-10	-0.981966
12231720	chr1:12231720:G:A	2.85574e-08	-0.141646	-5.85454e-10	0.000224865	-0.398287	-5.85454e-10
12231765	chr1:12231765:G:A	3.80686e-09	-1.74603	-0.410725	4.13714e-05	-1.72954	-0.361654
12232056	chr1:12232056:A:T	1.24887e-08	-1.80822e-10	-0.968733	0.000130413	-1.80822e-10	-0.943078
12232414	chr1:12232414:G:A	1.10278e-08	-1.73605	0.642914	0.000109419	-1.68659	0.567989
12233329	chr1:12233329:A:G	9.65736e-09	-1.22584	-5.85454e-10	0.000101681	-1.19195	-5.85454e-10
12233555	chr1:12233555:G:A	1.31049e-09	-1.65392	-1.56924	1.31905e-05	-1.66425	-1.57003
12233887	chr1:12233887:AAAT:A	1.8677e-08	-1.80822e-10	-0.56627	0.000198456	-1.80822e-10	-0.523219
12233940	chr1:12233940:T:C	2.79367e-08	-1.80822e-10	-0.163618	0.000303435	-1.80822e-10	-0.0986206
12233972	chr1:12233972:C:T	7.38331e-09	-1.80822e-10	-1.49434	7.63878e-05	-1.80822e-10	-1.47796
12234188	chr1:12234188:T:C	8.89758e-09	-1.80822e-10	-1.30778	9.20817e-05	-1.80822e-10	-1.29111
12235131	chr1:12235131:T:C	9.43082e-09	-1.60877	0.359195	0.000100519	-1.59953	0.396089
12235154	chr1:12235154:A:C	7.35018e-09	-1.49884	-5.85454e-10	6.86256e-05	-1.58512	-5.85454e-10
12235239	chr1:12235239:C:T	1.06242e-08	-1.80822e-10	-1.13043	0.000106011	-1.80822e-10	-1.15025
12235260	chr1:12235260:C:T	7.67021e-09	-1.80822e-10	-1.45622	7.87665e-05	-1.80822e-10	-1.4473
12235680	chr1:12235680:A:G	7.88905e-09	-1.80822e-10	-1.42809	8.17594e-05	-1.80822e-10	-1.41001
12235685	chr1:12235685:CTTCCTT:C	7.10006e-09	-1.53346	-5.85454e-10	8.27723e-05	-1.39769	-5.85454e-10
12236369	chr1:12236369:T:C	1.43822e-09	-1.78415	-1.346	1.54704e-05	-1.73513	-1.33973
12236375	chr1:12236375:T:C	7.53189e-09	-1.80822e-10	-1.47442	7.76635e-05	-1.80822e-10	-1.4614
12236424	chr1:12236424:A:G	1.80501e-08	-1.80822e-10	-0.60041	0.00018464	-1.80822e-10	-0.59538
12237095	chr1:12237095:G:A	6.83685e-09	-1.62804	0.0568093	7.21198e-05	-1.58042	0.0449597
12238360	chr1:12238360:C:T	2.4327e-09	-1.02183	-1.58273	2.72102e-05	-0.92645	-1.58375
12238412	chr1:12238412:T:C	6.71265e-09	-1.80822e-10	-1.58957	6.8318e-05	-1.80822e-10	-1.58961
12238510	chr1:12238510:T:C	5.88846e-09	-1.72057	-5.85454e-10	6.03808e-05	-1.71312	-5.85454e-10
12238801	chr1:12238801:G:A	5.45966e-09	-1.52238	-0.273791	5.57402e-05	-1.47823	-0.314859
12238912	chr1:12238912:C:T	7.05769e-09	-1.80822e-10	-1.53944	7.26242e-05	-1.80822e-10	-1.52849
12239394	chr1:12239394:C:T	3.71658e-09	-1.77468	-0.406081	3.85965e-05	-1.72279	-0.437839
12239417	chr1:12239417:G:A	6.74976e-09	-1.80822e-10	-1.58405	6.89653e-05	-1.80822e-10	-1.58018
12239947	chr1:12239947:A:G	7.79837e-09	-1.79999	0.360348	7.72608e-05	-1.7975	0.3309
12240706	chr1:12240706:C:T	6.67866e-09	-1.80822e-10	-1.59464	6.80784e-05	-1.80822e-10	-1.59313
12241232	chr1:12241232:C:T	7.29882e-09	-1.50585	-5.85454e-10	7.20503e-05	-1.53642	-5.85454e-10
12241737	chr1:12241737:G:A	7.13101e-09	-1.80822e-10	-1.52911	7.26198e-05	-1.80822e-10	-1.52855
12242330	chr1:12242330:G:A	4.05508e-09	-1.64201	-0.451584	4.12743e-05	-1.60837	-0.485178
12242348	chr1:12242348:C:T	7.36013e-09	-1.80822e-10	-1.49748	7.60318e-05	-1.80822e-10	-1.48264
12242644	chr1:12242644:G:C	6.70696e-09	-1.80822e-10	-1.59042	6.85572e-05	-1.80822e-10	-1.58612
12243231	chr1:12243231:G:A	1.53592e-09	-1.67644	-1.38799	1.60111e-05	-1.71764	-1.32287
12243865	chr1:12243865:C:T	6.66498e-09	-1.80822e-10	-1.59669	6.78127e-05	-1.80822e-10	-1.59704
12243944	chr1:12243944:C:A	6.66514e-09	-1.80822e-10	-1.59667	6.78124e-05	-1.80822e-10	-1.59704
12244024	chr1:12244024:C:T	2.77141e-08	-1.80822e-10	-0.171621	0.000291737	-1.80822e-10	-0.137934
12244042	chr1:12244042:T:C	6.66496e-09	-1.80822e-10	-1.5967	6.78128e-05	-1.80822e-10	-1.59704
12244587	chr1:12244587:C:T	8.73168e-09	-1.80822e-10	-1.3266	9.06597e-05	-1.80822e-10	-1.30667
12244637	chr1:12244637:A:G	6.75568e-09	-1.58318	-5.85454e-10	7.43459e-05	-1.50506	-5.85454e-10
12245229	chr1:12245229:G:A	3.61004e-09	-1.772	-0.437841	4.25296e-05	-1.71505	-0.34854
12245467	chr1:12245467:T:A	7.79211e-09	-1.80822e-10	-1.44045	7.98674e-05	-1.80822e-10	-1.43342
12246138	chr1:12246138:G:A	7.78902e-09	-1.80822e-10	-1.44085	7.9836e-05	-1.80822e-10	-1.43381
12246463	chr1:12246463:C:T	7.05261e-09	-1.80822e-10	-1.54016	7.19354e-05	-1.80822e-10	-1.53802
12246557	chr1:12246557:T:C	2.59858e-09	-1.60072	-0.937882	2.64643e-05	-1.58637	-0.951624
12246677	chr1:12246677:T:G	1.72232e-09	-1.65268	-1.29721	1.71117e-05	-1.72002	-1.254
12247163	chr1:12247163:C:T	5.523e-09	-1.78464	-5.85454e-10	5.58731e-05	-1.7907	-5.85454e-10
12247263	chr1:12247263:A:G	8.88554e-09	-1.80822e-10	-1.30914	9.23547e-05	-1.80822e-10	-1.28815
12247750	chr1:12247750:C:T	3.03485e-09	-1.65918	-0.724218	3.09484e-05	-1.62626	-0.755203
12247772	chr1:12247772:C:T	3.62825e-09	-1.61457	-0.590236	3.70925e-05	-1.57675	-0.623621
12247811	chr1:12247811:C:T	5.50429e-09	-1.78803	-5.85454e-10	5.9448e-05	-1.72869	-5.85454e-10
12247873	chr1:12247873:T:A	6.22443e-09	-1.66508	-5.85454e-10	6.51547e-05	-1.63702	-5.85454e-10
12248568	chr1:12248568:C:T	1.05434e-08	-1.13806	-5.85454e-10	8.98587e-05	-1.31555	-5.85454e-10
12249306	chr1:12249306:G:C	6.67671e-09	-1.80822e-10	-1.59494	6.814e-05	-1.80822e-10	-1.59222
12249421	chr1:12249421:A:G	1.92911e-08	-0.533916	-5.85454e-10	0.000166114	-0.701113	-5.85454e-10
12249654	chr1:12249654:T:C	7.42977e-09	-1.80822e-10	-1.48807	7.60517e-05	-1.80822e-10	-1.48237
12249867	chr1:12249867:A:G	5.39884e-09	-1.53686	-0.270518	5.7053e-05	-1.47786	-0.291951
12250165	chr1:12250165:A:G	6.90848e-09	-1.80822e-10	-1.56081	7.04316e-05	-1.80822e-10	-1.55915
12250211	chr1:12250211:T:A	5.51019e-09	-1.59866	-0.188304	5.77154e-05	-1.54495	-0.213317
12250284	chr1:12250284:A:G	6.70935e-09	-1.80822e-10	-1.59006	6.85891e-05	-1.80822e-10	-1.58565
12250417	chr1:12250417:C:G	6.70764e-09	-1.80822e-10	-1.59031	6.85662e-05	-1.80822e-10	-1.58599
12250612	chr1:12250612:A:G	5.82311e-09	-1.73173	-5.85454e-10	5.96066e-05	-1.72602	-5.85454e-10
12250918	chr1:12250918:G:A	6.85755e-09	-1.80822e-10	-1.56821	7.03841e-05	-1.80822e-10	-1.55982
12251244	chr1:12251244:C:G	6.79195e-09	-1.80822e-10	-1.57782	6.92867e-05	-1.80822e-10	-1.57553
12251906	chr1:12251906:G:C	6.71493e-09	-1.80822e-10	-1.58923	6.85545e-05	-1.80822e-10	-1.58616
12251989	chr1:12251989:G:A	1.65336e-09	-1.79341	-1.19734	1.72519e-05	-1.79481	-1.17106
12252041	chr1:12252041:G:A	3.42316e-08	-1.80822e-10	0.0395876	0.000350503	-1.80822e-10	0.0455819
12252928	chr1:12252928:A:G	4.03965e-09	-1.56726	-0.530142	4.14635e-05	-1.54241	-0.546559
12253218	chr1:12253218:T:G	3.72578e-09	-1.5485	-0.629781	3.85033e-05	-1.52268	-0.640363
12253402	chr1:12253402:C:T	1.51903e-08	-1.80822e-10	-0.772904	0.000150703	-1.80822e-10	-0.798476
12254192	chr1:12254192:A:T	5.77052e-09	-1.55856	-0.182241	6.07505e-05	-1.50065	-0.206359
12254241	chr1:12254241:C:G	5.26521e-09	-1.56399	-0.268447	5.54729e-05	-1.50681	-0.291077
12254502	chr1:12254502:A:C	1.94951e-08	-1.80822e-10	-0.523398	0.00019878	-1.80822e-10	-0.52159
12254721	chr1:12254721:G:A	2.79865e-08	-1.80822e-10	-0.161837	0.000293943	-1.80822e-10	-0.130402
12254821	chr1:12254821:C:A	1.43116e-09	-1.78371	-1.35136	1.56656e-05	-1.73483	-1.32749
12254839	chr1:12254839:T:C	6.70565e-09	-1.80822e-10	-1.59061	6.83386e-05	-1.80822e-10	-1.58931
12255614	chr1:12255614:T:C	3.66121e-09	-1.56266	-0.633106	3.74878e-05	-1.53717	-0.652602
12255884	chr1:12255884:G:A	1.94196e-08	-1.80822e-10	-0.527277	0.0001975	-1.80822e-10	-0.528047
12256022	chr1:12256022:A:G	7.26025e-09	-1.69513	0.183987	7.42819e-05	-1.63945	0.133529
12256314	chr1:12256314:G:T	5.54993e-09	-1.63874	-0.14104	5.79041e-05	-1.5906	-0.164404
12256336	chr1:12256336:G:A	2.99445e-08	-1.80822e-10	-0.0942171	0.000315771	-1.80822e-10	-0.0587697
12256375	chr1:12256375:G:A	1.15911e-08	-1.80822e-10	-1.04332	0.000119465	-1.80822e-10	-1.03077
12256527	chr1:12256527:A:G	3.27084e-09	-1.56753	-0.740987	3.35103e-05	-1.54246	-0.759474
12256580	chr1:12256580:C:T	5.81655e-09	-1.73285	-5.85454e-10	6.2184e-05	-1.68369	-5.85454e-10
12256794	chr1:12256794:G:A	4.44679e-09	-1.62086	-0.380513	4.76951e-05	-1.53628	-0.412682
12257235	chr1:12257235:T:C	6.72289e-09	-1.80822e-10	-1.58804	6.8653e-05	-1.80822e-10	-1.58472
12257778	chr1:12257778:T:TG	2.14395e-09	-1.8007	-0.930214	2.36938e-05	-1.77829	-0.870287
12257968	chr1:12257968:T:C	1.39298e-08	-1.80822e-10	-0.859531	0.000143489	-1.80822e-10	-0.84753
12257970	chr1:12257970:A:G	1.39866e-08	-1.80822e-10	-0.855463	0.000144084	-1.80822e-10	-0.843394
12258870	chr1:12258870:A:G	6.91394e-09	-1.80822e-10	-1.56002	7.11924e-05	-1.80822e-10	-1.5484
12259134	chr1:12259134:T:C	3.12631e-09	-1.68991	-0.663797	3.13908e-05	-1.67544	-0.691829
12259187	chr1:12259187:C:T	1.03083e-08	-1.16062	-5.85454e-10	9.24431e-05	-1.28719	-5.85454e-10
12259188	chr1:12259188:C:T	5.62797e-09	-1.8009	0.0350882	5.54796e-05	-1.78919	-0.0085787
12259318	chr1:12259318:TA:T	7.73657e-09	-1.80822e-10	-1.4476	8.03834e-05	-1.80822e-10	-1.42698
12259542	chr1:12259542:A:G	9.35393e-09	-1.80822e-10	-1.25776	9.59593e-05	-1.80822e-10	-1.24986
12259675	chr1:12259675:G:A	1.00502e-08	-1.80822e-10	-1.18597	0.000102181	-1.80822e-10	-1.18704
12259937	chr1:12259937:G:T	1.38248e-08	-1.80822e-10	-0.867094	0.000149781	-1.80822e-10	-0.804612
12260158	chr1:12260158:T:TGGGACTAC	8.74101e-09	-1.80822e-10	-1.32553	9.08198e-05	-1.80822e-10	-1.30491
12260166	chr1:12260166:C:T	8.05653e-09	-1.80822e-10	-1.40708	8.09366e-05	-1.80822e-10	-1.42012
12260216	chr1:12260216:G:A	3.7339e-09	-1.47485	-0.70126	3.95446e-05	-1.41391	-0.72245
12260892	chr1:12260892:T:G	4.41893e-09	-1.42525	-0.582408	4.66944e-05	-1.36359	-0.606569
12261561	chr1:12261561:C:T	6.70405e-09	-1.80822e-10	-1.59085	6.84224e-05	-1.80822e-10	-1.58809
12262162	chr1:12262162:G:A	6.85211e-09	-1.80822e-10	-1.569	7.02457e-05	-1.80822e-10	-1.56179
12262711	chr1:12262711:T:C	7.53695e-09	-1.80822e-10	-1.47374	7.48834e-05	-1.80822e-10	-1.49785
12262993	chr1:12262993:T:G	9.42942e-09	-1.80822e-10	-1.24973	9.43533e-05	-1.80822e-10	-1.26674
12263144	chr1:12263144:C:T	4.506e-09	-1.35093	-0.637221	4.72828e-05	-1.31018	-0.647465
12264361	chr1:12264361:G:A	1.45025e-08	-0.819243	-5.85454e-10	0.000147154	-0.822307	-5.85454e-10
12264518	chr1:12264518:A:G	3.51525e-08	-1.80822e-10	0.066136	0.000351889	-1.80822e-10	0.0495293
12264678	chr1:12264678:C:T	1.40925e-08	-1.80822e-10	-0.84792	0.000149154	-1.80822e-10	-0.808806
12264715	chr1:12264715:A:G	3.69132e-09	-1.53396	-0.653616	3.82366e-05	-1.51235	-0.657646
12265147	chr1:12265147:T:C	1.14066e-09	-1.7649	-1.59705	1.18079e-05	-1.74804	-1.59697
12265176	chr1:12265176:C:T	6.7267e-09	-1.80822e-10	-1.58748	6.91693e-05	-1.80822e-10	-1.57723
12267219	chr1:12267219:G:C	2.99308e-09	-1.57309	-0.824172	3.09723e-05	-1.55268	-0.828014
12267224	chr1:12267224:A:G	6.71082e-09	-1.80822e-10	-1.58984	6.852e-05	-1.80822e-10	-1.58666
12267724	chr1:12267724:A:C	6.80241e-09	-1.80822e-10	-1.57628	6.95022e-05	-1.80822e-10	-1.57243
12268305	chr1:12268305:A:G	3.59605e-09	-1.51627	-0.69745	3.73119e-05	-1.49363	-0.700846
12268347	chr1:12268347:G:T	6.7098e-09	-1.80822e-10	-1.58999	6.85063e-05	-1.80822e-10	-1.58686
12268349	chr1:12268349:A:G	7.74226e-09	-1.80822e-10	-1.44687	7.8723e-05	-1.80822e-10	-1.44785
12268670	chr1:12268670:C:T	2.32973e-08	-1.80822e-10	-0.345223	0.000244807	-1.80822e-10	-0.313315
12269238	chr1:12269238:C:T	1.37155e-09	-1.60217	-1.57544	1.29437e-05	-1.67792	-1.57526
12270231	chr1:12270231:C:T	1.47174e-08	-1.80822e-10	-0.80453	0.000147031	-1.80822e-10	-0.823144
12270620	chr1:12270620:T:TC	6.24331e-09	-1.61772	-0.0443299	6.48374e-05	-1.56807	-0.0738386
12270966	chr1:12270966:ACT:A	1.38147e-09	-1.79431	-1.3761	1.41231e-05	-1.80108	-1.3649
12271558	chr1:12271558:G:A	3.15652e-09	-1.76834	-0.575748	3.70774e-05	-1.7087	-0.492075
12271664	chr1:12271664:C:A	6.66582e-09	-1.80822e-10	-1.59657	6.78119e-05	-1.80822e-10	-1.59705
12271896	chr1:12271896:C:T	1.02584e-08	-1.80822e-10	-1.16546	0.000110529	-1.80822e-10	-1.10851
12271906	chr1:12271906:G:C	7.21351e-09	-1.80822e-10	-1.51761	7.45851e-05	-1.80822e-10	-1.50185
12271954	chr1:12271954:A:G	3.8971e-09	-1.48723	-0.646096	4.03304e-05	-1.46599	-0.650694
12272449	chr1:12272449:AATTAGT:A	2.3668e-09	-1.03716	-1.59486	2.64786e-05	-0.942263	-1.59519
12272654	chr1:12272654:T:C	5.75281e-09	-1.74387	-5.85454e-10	6.23756e-05	-1.68061	-5.85454e-10
12272946	chr1:12272946:A:G	1.33243e-08	-1.80822e-10	-0.90397	0.000137425	-1.80822e-10	-0.890711
12273030	chr1:12273030:C:T	7.4931e-09	-1.80822e-10	-1.47958	7.75039e-05	-1.80822e-10	-1.46346
12273330	chr1:12273330:T:C	6.67469e-09	-1.80822e-10	-1.59524	6.79032e-05	-1.80822e-10	-1.5957
12273748	chr1:12273748:C:T	1.79665e-08	-1.80822e-10	-0.605052	0.000180633	-1.80822e-10	-0.617318
12274366	chr1:12274366:G:A	6.88841e-09	-1.80822e-10	-1.56372	7.13488e-05	-1.80822e-10	-1.54621
12274547	chr1:12274547:A:G	5.08321e-09	-1.64914	-0.218477	5.2661e-05	-1.60383	-0.246078
12274941	chr1:12274941:A:G	6.78988e-09	-1.30272	-0.275409	5.8642e-05	-1.47677	-0.265564
12275284	chr1:12275284:A:G	2.19991e-09	-1.40737	-1.29777	2.25304e-05	-1.47814	-1.22078
12276090	chr1:12276090:T:C	7.21479e-09	-1.70916	0.191737	7.42417e-05	-1.65842	0.15196
12276760	chr1:12276760:C:G	7.7703e-09	-1.80822e-10	-1.44325	7.95765e-05	-1.80822e-10	-1.43707
12277959	chr1:12277959:C:T	7.00047e-09	-1.80822e-10	-1.54758	7.19455e-05	-1.80822e-10	-1.53788
12278152	chr1:12278152:G:A	7.85499e-08	-1.80822e-10	0.870172	0.000775539	-1.80822e-10	0.839771
12278683	chr1:12278683:A:G	5.39951e-09	-1.65877	-0.148482	5.70766e-05	-1.58025	-0.189145
12279562	chr1:12279562:A:T	1.48944e-09	-1.51495	-1.58021	1.38179e-05	-1.60926	-1.57857
12280047	chr1:12280047:CAG:C	1.14016e-09	-1.76902	-1.59338	1.12841e-05	-1.80075	-1.58964
12280531	chr1:12280531:C:G	1.58026e-08	-1.80822e-10	-0.733386	0.000157403	-1.80822e-10	-0.754977
12280538	chr1:12280538:C:G	2.39924e-09	-1.79336	-0.82505	2.37885e-05	-1.78695	-0.857636
12280746	chr1:12280746:C:A	1.02785e-08	-1.80822e-10	-1.1635	0.000107357	-1.80822e-10	-1.13763
12280989	chr1:12280989:G:A	5.81495e-08	0.569457	-5.85454e-10	0.000641924	0.650683	-5.85454e-10
12280991	chr1:12280991:A:G	1.31015e-09	-1.62639	-1.59703	1.24401e-05	-1.69581	-1.59705
12281232	chr1:12281232:C:T	2.98301e-08	-1.80822e-10	-0.0980416	0.000323645	-1.80822e-10	-0.03414
12281471	chr1:12281471:T:C	2.03696e-09	-1.79856	-0.983541	2.03681e-05	-1.7939	-1.00592
12281650	chr1:12281650:T:C	3.83611e-09	-1.8008	-0.348303	3.67899e-05	-1.79777	-0.410797
12281701	chr1:12281701:C:T	2.55579e-08	-1.80822e-10	-0.252613	0.000275667	-1.80822e-10	-0.194592
12281966	chr1:12281966:T:C	1.03115e-08	-1.80822e-10	-1.1603	0.000112097	-1.80822e-10	-1.09442
12282127	chr1:12282127:G:A	2.32581e-09	-1.80038	-0.849111	2.2996e-05	-1.79751	-0.880956
12282492	chr1:12282492:G:A	6.84215e-09	-1.80822e-10	-1.57046	6.95209e-05	-1.80822e-10	-1.57216
12282542	chr1:12282542:T:G	8.84541e-09	-1.80822e-10	-1.31366	9.45188e-05	-1.80822e-10	-1.26499
12282624	chr1:12282624:G:A	1.90619e-09	-1.79743	-1.05103	1.90956e-05	-1.79183	-1.0725
12282933	chr1:12282933:G:A	1.02723e-08	-1.16411	-5.85454e-10	8.79247e-05	-1.33731	-5.85454e-10
12285224	chr1:12285224:T:G	1.0278e-08	-1.80822e-10	-1.16356	0.000107344	-1.80822e-10	-1.13775
12285429	chr1:12285429:T:C	6.36529e-09	-1.53311	-0.109594	6.88943e-05	-1.43019	-0.151021
12285681	chr1:12285681:T:C	5.23416e-08	0.46423	-5.85454e-10	0.000555299	0.50572	-5.85454e-10
12285881	chr1:12285881:C:T	7.37316e-09	-1.80822e-10	-1.49571	7.41389e-05	-1.80822e-10	-1.50785
12285968	chr1:12285968:CTT:C	5.44275e-09	-1.79928	-5.85454e-10	5.58755e-05	-1.79066	-5.85454e-10
12286232	chr1:12286232:C:T	6.98425e-09	-1.80822e-10	-1.5499	7.18207e-05	-1.80822e-10	-1.53961
12286439	chr1:12286439:G:A	5.83185e-09	-1.61422	-0.116005	6.25358e-05	-1.52743	-0.15062
12286651	chr1:12286651:AG:A	1.19872e-08	-1.80822e-10	-1.00972	0.000119921	-1.80822e-10	-1.02695
12286878	chr1:12286878:T:C	7.34514e-09	-1.80822e-10	-1.49952	7.58263e-05	-1.80822e-10	-1.48534
12287281	chr1:12287281:G:A	8.57612e-09	-1.80822e-10	-1.34458	9.13831e-05	-1.80822e-10	-1.29873
12287330	chr1:12287330:T:C	9.52085e-09	-1.80822e-10	-1.24008	0.000101806	-1.80822e-10	-1.19071
12287331	chr1:12287331:T:C	9.5117e-09	-1.80822e-10	-1.24104	0.000101702	-1.80822e-10	-1.19174
12288006	chr1:12288006:C:T	8.11309e-08	-1.80822e-10	0.902503	0.000805497	-1.80822e-10	0.877673
12289057	chr1:12289057:T:G	9.08874e-09	-1.80822e-10	-1.28652	9.6868e-05	-1.80822e-10	-1.24044
12289313	chr1:12289313:A:G	1.55959e-08	-1.80822e-10	-0.746553	0.00015522	-1.80822e-10	-0.768942
12290071	chr1:12290071:C:A	1.11193e-08	-1.80822e-10	-1.08488	0.000116396	-1.80822e-10	-1.05679
12293815	chr1:12293815:T:C	3.33695e-09	-1.64292	-0.645583	3.49767e-05	-1.56445	-0.694659
12293816	chr1:12293816:G:A	6.06394e-09	-1.62946	-0.061743	6.48323e-05	-1.54566	-0.096328
12294250	chr1:12294250:C:T	9.77287e-09	-1.80822e-10	-1.21395	9.87122e-05	-1.80822e-10	-1.22158
12295076	chr1:12295076:GC:G	6.6932e-09	-1.80822e-10	-1.59247	6.81828e-05	-1.80822e-10	-1.5916
12295437	chr1:12295437:T:C	8.45823e-09	-1.80822e-10	-1.35842	9.01487e-05	-1.80822e-10	-1.31233
12296511	chr1:12296511:A:G	8.66176e-09	-1.33464	-5.85454e-10	7.76195e-05	-1.46197	-5.85454e-10
12297451	chr1:12297451:G:A	7.54936e-09	-1.80822e-10	-1.4721	7.55055e-05	-1.80822e-10	-1.48958
12298111	chr1:12298111:G:A	9.93757e-09	-1.80822e-10	-1.19724	0.000105579	-1.80822e-10	-1.15433
12298194	chr1:12298194:C:T	6.18546e-08	-1.80822e-10	0.631226	0.000613881	-1.80822e-10	0.606015
12298850	chr1:12298850:TC:T	5.96416e-09	-1.68919	-0.0186076	5.98848e-05	-1.62418	-0.0971819
12299618	chr1:12299618:G:A	6.78322e-09	-1.80822e-10	-1.57911	6.92819e-05	-1.80822e-10	-1.5756
12299815	chr1:12299815:C:T	3.75829e-09	-1.63647	-0.533122	3.97343e-05	-1.57542	-0.556152
12300003	chr1:12300003:T:G	6.70601e-09	-1.80822e-10	-1.59056	6.85632e-05	-1.80822e-10	-1.58603
12300008	chr1:12300008:G:A	6.67795e-09	-1.80822e-10	-1.59475	6.78321e-05	-1.80822e-10	-1.59675
12300714	chr1:12300714:A:C	2.71796e-09	-1.4131	-1.08058	2.86953e-05	-1.33706	-1.11999
12301069	chr1:12301069:G:A	2.49272e-08	-1.80822e-10	-0.277601	0.000237339	-1.80822e-10	-0.3443
12301413	chr1:12301413:C:T	2.28442e-08	-1.80822e-10	-0.364863	0.000241165	-1.80822e-10	-0.328305
12301719	chr1:12301719:G:A	9.89724e-09	-1.80822e-10	-1.20131	0.000103443	-1.80822e-10	-1.17477
12302567	chr1:12302567:G:C	6.87084e-09	-1.80822e-10	-1.56628	6.93327e-05	-1.80822e-10	-1.57487
12302783	chr1:12302783:T:C	1.01243e-08	-1.80822e-10	-1.17862	0.00010504	-1.80822e-10	-1.15944
12303202	chr1:12303202:C:T	1.44842e-08	-1.80822e-10	-0.820499	0.000142119	-1.80822e-10	-0.857122
12303754	chr1:12303754:C:T	1.84257e-09	-1.70164	-1.18076	1.84389e-05	-1.74748	-1.15185
12304175	chr1:12304175:C:T	1.10814e-09	-1.79601	-1.59487	1.12556e-05	-1.80055	-1.59237
12305305	chr1:12305305:C:G	5.46195e-09	-1.79575	-5.85454e-10	5.52939e-05	-1.80112	-5.85454e-10
12306367	chr1:12306367:A:G	1.70364e-08	-1.80822e-10	-0.658208	0.000170589	-1.80822e-10	-0.674532
12306403	chr1:12306403:A:G	5.57993e-09	-1.77438	-5.85454e-10	5.85902e-05	-1.74322	-5.85454e-10
12306451	chr1:12306451:G:A	5.84275e-09	-1.55052	-0.177839	6.32443e-05	-1.44956	-0.217221
12306653	chr1:12306653:A:G	1.5874e-08	-1.80822e-10	-0.728879	0.000155229	-1.80822e-10	-0.768885
12306755	chr1:12306755:C:T	7.29837e-09	-1.50591	-5.85454e-10	8.5112e-05	-1.36982	-5.85454e-10
12307109	chr1:12307109:A:C	2.49561e-09	-1.78322	-0.795812	2.44689e-05	-1.77508	-0.841298
12307781	chr1:12307781:C:T	3.66208e-09	-1.68902	-0.506515	3.79347e-05	-1.64362	-0.534302
12308279	chr1:12308279:A:C	1.77812e-09	-1.3212	-1.59681	1.98858e-05	-1.22696	-1.59682
12308878	chr1:12308878:C:T	1.22661e-08	-1.80822e-10	-0.986719	0.000120938	-1.80822e-10	-1.01851
12309732	chr1:12309732:A:G	5.84063e-09	-1.72872	-5.85454e-10	5.89843e-05	-1.73652	-5.85454e-10
12309938	chr1:12309938:T:G	2.34283e-08	-1.80822e-10	-0.339615	0.000243544	-1.80822e-10	-0.318489
12310100	chr1:12310100:AC:A	4.88971e-09	-1.58625	-0.320177	5.30311e-05	-1.48968	-0.35323
12310149	chr1:12310149:A:G	7.00271e-09	-1.80822e-10	-1.54726	7.11331e-05	-1.80822e-10	-1.54923
12310235	chr1:12310235:G:GCA	2.41506e-09	-1.64014	-0.971698	2.48071e-05	-1.59285	-1.0098
12311750	chr1:12311750:G:A	6.06354e-09	-1.66812	-0.0231467	6.09264e-05	-1.59784	-0.106279
12312225	chr1:12312225:T:C	2.27529e-09	-1.78586	-0.885591	2.24137e-05	-1.77845	-0.925667
12313208	chr1:12313208:G:A	3.28109e-08	-0.00279954	-5.85454e-10	0.000357527	0.0654238	-5.85454e-10
12313440	chr1:12313440:C:T	7.28774e-09	-1.80822e-10	-1.50737	7.52324e-05	-1.80822e-10	-1.49321
12313545	chr1:12313545:G:A	7.20293e-09	-1.80822e-10	-1.51907	7.42839e-05	-1.80822e-10	-1.50589
12313691	chr1:12313691:C:T	2.85317e-09	-1.33493	-1.1102	3.12105e-05	-1.29485	-1.07818
12314005	chr1:12314005:A:T	1.81134e-09	-1.6892	-1.2103	1.80896e-05	-1.7378	-1.18064
12315257	chr1:12315257:A:G	6.61136e-09	-1.60477	-5.85454e-10	6.15033e-05	-1.6947	-5.85454e-10
12315549	chr1:12315549:C:T	1.58047e-08	-1.80822e-10	-0.733252	0.000157176	-1.80822e-10	-0.756421
12315725	chr1:12315725:A:G	1.89591e-09	-1.71606	-1.1378	1.91133e-05	-1.75796	-1.10544
12315880	chr1:12315880:G:T	8.28039e-09	-1.80822e-10	-1.37967	8.49313e-05	-1.80822e-10	-1.37195
12315902	chr1:12315902:C:T	6.11384e-09	-1.40504	-0.277962	5.9229e-05	-1.52991	-0.202466
12316573	chr1:12316573:T:C	7.79382e-09	-1.80822e-10	-1.44023	7.98212e-05	-1.80822e-10	-1.434
12316574	chr1:12316574:G:T	7.79229e-09	-1.80822e-10	-1.44043	7.98062e-05	-1.80822e-10	-1.43419
12316722	chr1:12316722:T:G	2.38248e-09	-1.73247	-0.892954	2.39656e-05	-1.7099	-0.927265
12317399	chr1:12317399:G:T	7.34031e-09	-1.80822e-10	-1.50018	7.58112e-05	-1.80822e-10	-1.48554
12317650	chr1:12317650:C:T	6.66444e-09	-1.80822e-10	-1.59677	6.78265e-05	-1.80822e-10	-1.59683
12318000	chr1:12318000:G:A	5.47247e-09	-1.79383	-5.85454e-10	5.62426e-05	-1.78411	-5.85454e-10
12318403	chr1:12318403:A:G	1.93992e-08	-1.80822e-10	-0.528329	0.000187637	-1.80822e-10	-0.579279
12318614	chr1:12318614:T:C	1.06228e-08	-1.80822e-10	-1.13056	0.000111328	-1.80822e-10	-1.1013
12319001	chr1:12319001:A:G	1.24672e-08	-0.970457	-5.85454e-10	0.000159921	-0.739109	-5.85454e-10
12319732	chr1:12319732:A:C	2.7544e-09	-1.77487	-0.705494	2.70279e-05	-1.76517	-0.751747
12319831	chr1:12319831:A:G	6.92495e-09	-1.80822e-10	-1.55843	7.03669e-05	-1.80822e-10	-1.56006
12319924	chr1:12319924:G:A	1.36324e-09	-1.59099	-1.5927	1.30877e-05	-1.65272	-1.58939
12320158	chr1:12320158:T:C	8.58866e-09	-1.80822e-10	-1.34312	8.84004e-05	-1.80822e-10	-1.33191
12320286	chr1:12320286:C:A	2.37287e-09	-1.05357	-1.57589	2.64902e-05	-0.960322	-1.57669
12320292	chr1:12320292:G:T	8.05775e-09	-1.32279	-0.0841327	9.18249e-05	-1.17404	-0.119861
12320381	chr1:12320381:C:T	3.71767e-09	-0.94976	-1.2307	3.45837e-05	-1.0594	-1.211
12322968	chr1:12322968:CAG:C	7.55062e-09	-1.74243	0.270497	7.55682e-05	-1.69373	0.204979
12323150	chr1:12323150:G:A	6.74e-09	-1.80822e-10	-1.5855	6.90133e-05	-1.80822e-10	-1.57949
12323193	chr1:12323193:C:T	6.6887e-09	-1.80822e-10	-1.59314	6.81489e-05	-1.80822e-10	-1.59209
12323203	chr1:12323203:G:T	1.17587e-08	-1.80822e-10	-1.02897	0.000116315	-1.80822e-10	-1.05749
12324249	chr1:12324249:T:C	6.92155e-09	-1.80822e-10	-1.55892	7.07969e-05	-1.80822e-10	-1.55397
12324315	chr1:12324315:T:C	1.36072e-08	-1.80822e-10	-0.882964	0.00014407	-1.80822e-10	-0.843491
12324418	chr1:12324418:CGATT:TGATT	1.44613e-08	-1.80822e-10	-0.822085	0.000141912	-1.80822e-10	-0.858583
12324673	chr1:12324673:C:T	5.72104e-09	-1.71234	-0.0370674	5.86735e-05	-1.66627	-0.0755245
12324953	chr1:12324953:A:C	2.39919e-08	-1.80822e-10	-0.315844	0.000231882	-1.80822e-10	-0.367559
12325107	chr1:12325107:A:T	6.96483e-09	-1.73746	0.184771	6.85965e-05	-1.68416	0.0986174
12325344	chr1:12325344:C:T	8.43942e-09	-1.80822e-10	-1.36065	8.52472e-05	-1.80822e-10	-1.36823
12325509	chr1:12325509:T:C	3.09816e-09	-1.76413	-0.598625	3.06494e-05	-1.75029	-0.640882
12326496	chr1:12326496:G:A	4.55251e-09	-1.51157	-0.466314	4.48655e-05	-1.62039	-0.389728
12326527	chr1:12326527:G:A	7.08127e-09	-1.80822e-10	-1.53611	7.21196e-05	-1.80822e-10	-1.53546
12327007	chr1:12327007:C:CCT	5.57015e-09	-1.59172	-0.184417	6.00947e-05	-1.49616	-0.221701
12327489	chr1:12327489:C:T	7.17016e-09	-1.80822e-10	-1.52363	7.39674e-05	-1.80822e-10	-1.51016
12327709	chr1:12327709:C:T	2.85655e-08	-1.80822e-10	-0.141363	0.0002858	-1.80822e-10	-0.158495
12327866	chr1:12327866:A:C	7.06755e-09	-1.80822e-10	-1.53805	7.10487e-05	-1.80822e-10	-1.55042
12328043	chr1:12328043:G:C	6.86498e-09	-1.80822e-10	-1.56713	7.0197e-05	-1.80822e-10	-1.56248
12328056	chr1:12328056:G:A	6.35853e-09	-1.72452	0.0807574	6.30006e-05	-1.66882	-0.00182208
12328674	chr1:12328674:G:A	6.66271e-09	-1.80822e-10	-1.59703	6.78663e-05	-1.80822e-10	-1.59625
12328908	chr1:12328908:G:A	7.92207e-09	-1.80822e-10	-1.42391	7.9492e-05	-1.80822e-10	-1.43813
12329256	chr1:12329256:C:T	6.04375e-09	-1.56584	-0.128696	6.5841e-05	-1.46476	-0.161781
12329311	chr1:12329311:C:T	5.74448e-09	-1.80095	0.0556286	5.6291e-05	-1.80081	0.0175587
12329394	chr1:12329394:A:G	7.45821e-09	-1.80822e-10	-1.48425	7.69701e-05	-1.80822e-10	-1.47037
12329896	chr1:12329896:T:C	8.86901e-09	-1.70658	0.395585	8.82976e-05	-1.64527	0.312195
12330102	chr1:12330102:T:C	8.31624e-09	-1.71279	0.337441	8.27513e-05	-1.65337	0.255427
12330564	chr1:12330564:A:G	7.3978e-09	-1.80822e-10	-1.49238	7.63056e-05	-1.80822e-10	-1.47904
12330613	chr1:12330613:G:T	1.26698e-09	-1.67952	-1.5774	1.1937e-05	-1.762	-1.57214
12330944	chr1:12330944:C:G	8.42282e-09	-1.6787	0.316083	8.4671e-05	-1.60899	0.233979
12331304	chr1:12331304:A:G	8.95682e-09	-1.30115	-5.85454e-10	9.90186e-05	-1.21848	-5.85454e-10
12331414	chr1:12331414:T:C	6.02197e-09	-1.7177	0.0195544	5.97289e-05	-1.65955	-0.0644168
12331896	chr1:12331896:T:C	3.62916e-09	-1.79044	-0.414117	3.53625e-05	-1.78326	-0.464871
12332730	chr1:12332730:T:C	2.32625e-08	-1.80822e-10	-0.346719	0.000242109	-1.80822e-10	-0.3244
12332948	chr1:12332948:T:C	7.54273e-09	-1.71368	0.240701	7.78763e-05	-1.66799	0.20932
12333067	chr1:12333067:C:T	7.55286e-09	-1.80822e-10	-1.47164	7.79812e-05	-1.80822e-10	-1.45732
12333278	chr1:12333278:G:A	1.71689e-08	-1.80822e-10	-0.65046	0.000177892	-1.80822e-10	-0.632613
12333405	chr1:12333405:C:T	7.07231e-09	-1.80822e-10	-1.53737	7.36546e-05	-1.80822e-10	-1.5144
12334637	chr1:12334637:T:C	4.24387e-09	-1.80037	-0.247716	4.19709e-05	-1.80109	-0.275719
12334725	chr1:12334725:C:T	8.78869e-09	-1.80822e-10	-1.3201	9.06326e-05	-1.80822e-10	-1.30697
12335082	chr1:12335082:T:C	1.63267e-08	-1.80822e-10	-0.700761	0.000159639	-1.80822e-10	-0.74087
12335194	chr1:12335194:G:A	8.68116e-09	-1.80822e-10	-1.33241	8.7509e-05	-1.80822e-10	-1.34205
12335356	chr1:12335356:C:T	2.13955e-09	-1.44188	-1.29109	2.0465e-05	-1.52801	-1.26706
12335566	chr1:12335566:T:C	6.77693e-09	-1.80822e-10	-1.58004	6.99088e-05	-1.80822e-10	-1.5666
12336648	chr1:12336648:A:C	1.41943e-09	-1.54634	-1.59696	1.26314e-05	-1.68062	-1.59698
12338356	chr1:12338356:T:G	2.54275e-09	-1.73626	-0.824058	2.5422e-05	-1.71822	-0.859955
12338547	chr1:12338547:A:G	6.85693e-09	-1.80822e-10	-1.5683	7.04024e-05	-1.80822e-10	-1.55956
12339342	chr1:12339342:T:C	1.40957e-09	-1.78636	-1.36392	1.43837e-05	-1.77865	-1.36905
12340522	chr1:12340522:T:C	6.20511e-09	-1.66794	-0.000248825	6.238e-05	-1.59685	-0.0836958
12341169	chr1:12341169:C:G	7.06726e-09	-1.80822e-10	-1.53809	7.27473e-05	-1.80822e-10	-1.5268
12342218	chr1:12342218:G:T	3.97973e-09	-1.66726	-0.445089	3.936e-05	-1.73203	-0.409003
12343129	chr1:12343129:C:G	5.43272e-09	-1.80112	-5.85454e-10	5.52996e-05	-1.80102	-5.85454e-10
12343589	chr1:12343589:G:A	5.43395e-09	-1.8009	-5.85454e-10	5.52911e-05	-1.80118	-5.85454e-10
12343748	chr1:12343748:C:T	6.65132e-09	-1.59875	-5.85454e-10	7.61411e-05	-1.4812	-5.85454e-10
12343830	chr1:12343830:G:T	3.15788e-08	-1.80822e-10	-0.0410755	0.000298013	-1.80822e-10	-0.116649
12344272	chr1:12344272:C:T	8.51165e-09	-1.35213	-5.85454e-10	9.91602e-05	-1.21705	-5.85454e-10
12344414	chr1:12344414:A:G	7.51238e-09	-1.80822e-10	-1.47701	7.75885e-05	-1.80822e-10	-1.46237
12344932	chr1:12344932:CCAAA:C	5.66441e-09	-1.75936	-5.85454e-10	5.5733e-05	-1.79321	-5.85454e-10
12344984	chr1:12344984:A:G	1.74123e-09	-1.80118	-1.13779	1.80583e-05	-1.80116	-1.11902
12345114	chr1:12345114:T:C	7.17635e-09	-1.80822e-10	-1.52277	7.47192e-05	-1.80822e-10	-1.50005
12345123	chr1:12345123:C:T	1.33094e-08	-1.80822e-10	-0.905093	0.000141049	-1.80822e-10	-0.864679
12345158	chr1:12345158:A:G	7.30669e-09	-1.80822e-10	-1.50477	7.52964e-05	-1.80822e-10	-1.49235
12345680	chr1:12345680:A:G	6.86047e-09	-1.80822e-10	-1.56779	7.00963e-05	-1.80822e-10	-1.56392
12345988	chr1:12345988:C:T	1.67036e-09	-1.79052	-1.19	1.83579e-05	-1.76366	-1.14007
12346055	chr1:12346055:G:C	9.55842e-09	-1.65269	0.416553	9.54205e-05	-1.57481	0.319315
12346607	chr1:12346607:T:C	5.52125e-09	-1.78496	-5.85454e-10	5.53419e-05	-1.80026	-5.85454e-10
12346805	chr1:12346805:C:G	6.63588e-09	-1.57691	-0.0241562	7.22269e-05	-1.47649	-0.0574837
12346861	chr1:12346861:T:A	1.0409e-08	-1.15089	-5.85454e-10	8.5241e-05	-1.3683	-5.85454e-10
12346872	chr1:12346872:A:G	8.99575e-09	-1.74605	0.449246	8.68372e-05	-1.72925	0.3795
12346877	chr1:12346877:A:G	5.45529e-09	-1.79698	-5.85454e-10	5.53738e-05	-1.79968	-5.85454e-10
12346882	chr1:12346882:A:T	1.00059e-08	-1.19038	-5.85454e-10	8.25812e-05	-1.40001	-5.85454e-10
12347224	chr1:12347224:G:T	2.52813e-08	-1.80822e-10	-0.263496	0.000241815	-1.80822e-10	-0.325612
12347331	chr1:12347331:C:T	2.40511e-08	-1.80822e-10	-0.313378	0.000230788	-1.80822e-10	-0.372286
12347515	chr1:12347515:T:C	6.85152e-09	-1.80822e-10	-1.56909	7.12425e-05	-1.80822e-10	-1.5477
12348017	chr1:12348017:T:C	5.43285e-09	-1.8011	-5.85454e-10	5.53428e-05	-1.80024	-5.85454e-10
12348078	chr1:12348078:A:G	8.11317e-09	-1.80822e-10	-1.40007	8.31922e-05	-1.80822e-10	-1.39263
12349692	chr1:12349692:C:T	7.44395e-09	-1.80822e-10	-1.48616	7.67936e-05	-1.80822e-10	-1.47267
12349743	chr1:12349743:T:C	3.738e-09	-1.7322	-0.442807	3.68918e-05	-1.72105	-0.484747
12349887	chr1:12349887:A:G	7.24641e-09	-1.80822e-10	-1.51305	7.43496e-05	-1.80822e-10	-1.50501
12350254	chr1:12350254:T:C	7.17445e-09	-1.59019	0.0671543	7.79947e-05	-1.49275	0.0356089
12350310	chr1:12350310:A:G	1.03743e-08	-1.70658	0.552348	0.000102495	-1.64246	0.458494
12350630	chr1:12350630:T:C	7.09116e-09	-1.78167	0.246962	7.60319e-05	-1.79933	0.316697
12350774	chr1:12350774:CA:C	9.12798e-09	-1.80822e-10	-1.28222	9.355e-05	-1.80822e-10	-1.27529
12350790	chr1:12350790:T:C	2.39304e-08	-1.80822e-10	-0.318411	0.000229739	-1.80822e-10	-0.376845
12351268	chr1:12351268:G:C	6.67263e-09	-1.80822e-10	-1.59555	6.81164e-05	-1.80822e-10	-1.59257
12351412	chr1:12351412:TC:T	7.04272e-09	-1.80822e-10	-1.54157	7.05803e-05	-1.80822e-10	-1.55704
12351580	chr1:12351580:G:A	5.45909e-09	-1.79628	-5.85454e-10	5.54348e-05	-1.79858	-5.85454e-10
12351648	chr1:12351648:A:G	1.59516e-09	-1.62142	-1.40517	1.59329e-05	-1.66898	-1.37642
12351677	chr1:12351677:C:T	7.49685e-09	-1.80822e-10	-1.47908	7.69194e-05	-1.80822e-10	-1.47103
12351733	chr1:12351733:A:G	7.71586e-09	-1.74575	0.295464	7.98472e-05	-1.78349	0.349819
12352455	chr1:12352455:G:C	6.66816e-09	-1.80822e-10	-1.59622	6.78133e-05	-1.80822e-10	-1.59703
12352590	chr1:12352590:G:A	5.43538e-09	-1.80063	-5.85454e-10	5.52917e-05	-1.80116	-5.85454e-10
12352742	chr1:12352742:T:A	4.16514e-09	-1.79994	-0.26687	4.39865e-05	-1.79036	-0.239543
12353084	chr1:12353084:C:A	5.56237e-09	-1.77754	-5.85454e-10	5.52908e-05	-1.80118	-5.85454e-10
12353413	chr1:12353413:G:T	6.68131e-09	-1.80822e-10	-1.59425	6.84506e-05	-1.80822e-10	-1.58768
12353808	chr1:12353808:ATAT:A	6.86239e-09	-1.80822e-10	-1.56751	6.87078e-05	-1.80822e-10	-1.58392
12353912	chr1:12353912:A:G	4.89028e-08	-1.80822e-10	0.396274	0.000464392	-1.80822e-10	0.326943
12354802	chr1:12354802:T:C	1.46714e-08	-0.807662	-5.85454e-10	0.000170461	-0.675279	-5.85454e-10
12354830	chr1:12354830:G:A	2.52307e-08	-1.80822e-10	-0.2655	0.000252899	-1.80822e-10	-0.280797
12355204	chr1:12355204:T:TC	6.68956e-09	-1.80822e-10	-1.59301	6.81852e-05	-1.80822e-10	-1.59156
12356596	chr1:12356596:A:G	6.9025e-09	-1.80822e-10	-1.56168	7.10702e-05	-1.80822e-10	-1.55012
12356912	chr1:12356912:C:T	4.21113e-08	-1.80822e-10	0.246755	0.000438044	-1.80822e-10	0.268533
12357037	chr1:12357037:A:G	9.44146e-09	-1.684	0.435547	9.40208e-05	-1.61304	0.342767
12357299	chr1:12357299:A:G	5.44888e-09	-1.79815	-5.85454e-10	5.5362e-05	-1.79989	-5.85454e-10
12358644	chr1:12358644:C:T	1.10923e-09	-1.79479	-1.59511	1.14288e-05	-1.78461	-1.59303
12358984	chr1:12358984:T:C	9.05319e-09	-1.68579	0.395349	9.01261e-05	-1.61587	0.303291
12359758	chr1:12359758:G:A	9.17817e-09	-1.80822e-10	-1.27673	9.15413e-05	-1.80822e-10	-1.297
12360410	chr1:12360410:G:A	1.11122e-08	-1.08552	-5.85454e-10	0.000128465	-0.958129	-5.85454e-10
12360648	chr1:12360648:A:C	7.37915e-09	-1.80822e-10	-1.4949	7.61243e-05	-1.80822e-10	-1.48142
12360953	chr1:12360953:A:G	1.80327e-09	-1.44325	-1.46072	1.77273e-05	-1.45152	-1.48716
12361482	chr1:12361482:G:A	7.22934e-09	-1.80822e-10	-1.51541	7.45277e-05	-1.80822e-10	-1.50262
12361493	chr1:12361493:C:T	5.524e-09	-1.78446	-5.85454e-10	5.65531e-05	-1.77861	-5.85454e-10
12362048	chr1:12362048:A:C	1.03626e-08	-1.80822e-10	-1.15536	0.000109108	-1.80822e-10	-1.12145
12362143	chr1:12362143:A:G	8.04225e-09	-1.80822e-10	-1.40885	8.27305e-05	-1.80822e-10	-1.3982
12362207	chr1:12362207:C:A	1.18238e-08	-1.80822e-10	-1.02345	0.000125559	-1.80822e-10	-0.981008
12362930	chr1:12362930:G:A	1.0011e-08	-1.18987	-5.85454e-10	9.78925e-05	-1.22992	-5.85454e-10
12363461	chr1:12363461:T:C	8.74811e-09	-1.80822e-10	-1.32472	8.95769e-05	-1.80822e-10	-1.31869
12363648	chr1:12363648:A:G	9.30587e-09	-1.67277	0.409854	9.31662e-05	-1.59921	0.319811
12363838	chr1:12363838:A:G	8.86184e-09	-1.80822e-10	-1.31181	9.20979e-05	-1.80822e-10	-1.29094
12363878	chr1:12363878:G:A	5.44025e-09	-1.79974	-5.85454e-10	5.53083e-05	-1.80086	-5.85454e-10
12364280	chr1:12364280:T:A	5.44395e-09	-1.79906	-5.85454e-10	5.53297e-05	-1.80048	-5.85454e-10
12364460	chr1:12364460:G:A	6.73848e-09	-1.80822e-10	-1.58573	6.84244e-05	-1.80822e-10	-1.58806
12364480	chr1:12364480:A:G	2.40427e-08	-1.80822e-10	-0.313731	0.000230812	-1.80822e-10	-0.372185
12364838	chr1:12364838:G:T	7.4377e-09	-1.80822e-10	-1.487	7.62721e-05	-1.80822e-10	-1.47948
12364918	chr1:12364918:T:C	1.45967e-09	-1.66725	-1.4481	1.46701e-05	-1.70784	-1.42014
12365006	chr1:12365006:T:A	7.66572e-09	-1.57353	0.116725	8.36653e-05	-1.47237	0.085403
12365502	chr1:12365502:C:T	4.02374e-09	-1.80089	-0.30046	4.24419e-05	-1.79398	-0.271673
12365971	chr1:12365971:A:G	7.32944e-09	-1.80822e-10	-1.50166	7.55833e-05	-1.80822e-10	-1.48855
12366179	chr1:12366179:G:C	8.79209e-09	-1.80822e-10	-1.31971	9.13724e-05	-1.80822e-10	-1.29884
12366245	chr1:12366245:A:G	7.32182e-09	-1.80822e-10	-1.5027	7.55016e-05	-1.80822e-10	-1.48963
12367284	chr1:12367284:A:G	5.44721e-09	-1.79846	-5.85454e-10	5.53547e-05	-1.80003	-5.85454e-10
12367883	chr1:12367883:A:G	6.71886e-09	-1.80822e-10	-1.58864	6.82466e-05	-1.80822e-10	-1.59066
12368983	chr1:12368983:A:G	3.50095e-09	-1.80012	-0.440406	3.69615e-05	-1.79092	-0.412994
12369033	chr1:12369033:A:C	9.13978e-09	-1.80822e-10	-1.28093	9.52544e-05	-1.80822e-10	-1.25724
12369456	chr1:12369456:C:T	6.7714e-09	-1.80822e-10	-1.58085	6.83077e-05	-1.80822e-10	-1.58976
12370040	chr1:12370040:G:A	7.18877e-09	-1.80822e-10	-1.52104	7.40361e-05	-1.80822e-10	-1.50923
12370120	chr1:12370120:C:T	3.92892e-08	-1.80822e-10	0.177388	0.000392693	-1.80822e-10	0.159241
12370319	chr1:12370319:G:A	1.46765e-09	-1.60927	-1.50062	1.41389e-05	-1.6782	-1.48666
12370889	chr1:12370889:T:C	7.43435e-08	-1.80822e-10	0.815136	0.000804042	-1.80822e-10	0.875865
12371083	chr1:12371083:T:C	5.45519e-09	-1.79699	-5.85454e-10	5.54046e-05	-1.79912	-5.85454e-10
12371198	chr1:12371198:G:A	4.59824e-08	0.334699	-5.85454e-10	0.000496615	0.394027	-5.85454e-10
12371414	chr1:12371414:G:A	3.72135e-09	-1.79774	-0.381732	3.89857e-05	-1.80111	-0.34948
12371717	chr1:12371717:G:A	7.09096e-09	-1.80822e-10	-1.53474	7.31544e-05	-1.80822e-10	-1.52122
12371767	chr1:12371767:A:G	7.20477e-09	-1.80822e-10	-1.51882	7.42254e-05	-1.80822e-10	-1.50668
12372163	chr1:12372163:C:T	1.29054e-08	-0.935913	-5.85454e-10	0.000152259	-0.788206	-5.85454e-10
12372331	chr1:12372331:G:A	2.48799e-09	-1.79585	-0.786232	2.81515e-05	-1.77495	-0.701233
12372878	chr1:12372878:A:G	7.32439e-09	-1.80822e-10	-1.50235	7.5534e-05	-1.80822e-10	-1.4892
12373974	chr1:12373974:A:C	2.76443e-08	-0.174143	-5.85454e-10	0.000223477	-0.40448	-5.85454e-10
12374110	chr1:12374110:T:C	5.43406e-09	-1.80087	-5.85454e-10	5.5292e-05	-1.80116	-5.85454e-10
12374657	chr1:12374657:A:G	6.66265e-09	-1.80822e-10	-1.59704	6.7814e-05	-1.80822e-10	-1.59702
12374833	chr1:12374833:G:T	7.1506e-09	-1.52636	-5.85454e-10	8.33619e-05	-1.3906	-5.85454e-10
12375199	chr1:12375199:T:C	6.73865e-09	-1.80822e-10	-1.5857	6.82934e-05	-1.80822e-10	-1.58997
12375419	chr1:12375419:A:G	5.46338e-09	-1.79549	-5.85454e-10	5.55097e-05	-1.79723	-5.85454e-10
12375603	chr1:12375603:A:T	1.87327e-09	-1.33334	-1.53254	2.088e-05	-1.24192	-1.53307
12376190	chr1:12376190:A:G	5.59659e-09	-1.7714	-5.85454e-10	5.61409e-05	-1.78592	-5.85454e-10
12376200	chr1:12376200:T:A	3.4724e-08	-1.80822e-10	0.0538706	0.000343494	-1.80822e-10	0.0253825
12376212	chr1:12376212:G:A	7.73213e-09	-1.6179	0.169725	8.3492e-05	-1.52601	0.136974
12376469	chr1:12376469:C:T	8.5791e-09	-1.80822e-10	-1.34423	9.08138e-05	-1.80822e-10	-1.30498
12376652	chr1:12376652:A:G	2.39935e-08	-1.80822e-10	-0.315777	0.000230366	-1.80822e-10	-0.37412
12376843	chr1:12376843:A:G	4.35565e-09	-1.80095	-0.221136	4.47925e-05	-1.79745	-0.214297
12376852	chr1:12376852:G:A	7.41705e-09	-1.80822e-10	-1.48978	7.65395e-05	-1.80822e-10	-1.47598
12376996	chr1:12376996:C:G	7.21004e-09	-1.80822e-10	-1.51809	7.4261e-05	-1.80822e-10	-1.5062
12377257	chr1:12377257:A:G	6.71769e-09	-1.58882	-5.85454e-10	7.7402e-05	-1.46477	-5.85454e-10
12377942	chr1:12377942:T:G	6.78832e-09	-1.80822e-10	-1.57836	6.88013e-05	-1.80822e-10	-1.58256
12378061	chr1:12378061:G:A	1.13256e-09	-1.78057	-1.58851	1.14207e-05	-1.78877	-1.58959
12378659	chr1:12378659:A:C	6.24946e-09	-1.73827	0.0772067	6.08579e-05	-1.72972	0.0244766
12379830	chr1:12379830:A:G	5.71943e-09	-1.72113	-0.0285643	5.4764e-05	-1.70556	-0.105191
12379922	chr1:12379922:C:G	5.43667e-09	-1.80039	-5.85454e-10	5.52926e-05	-1.80115	-5.85454e-10
12379959	chr1:12379959:T:C	5.27889e-09	-1.70974	-0.120103	5.09208e-05	-1.69309	-0.190431
12380060	chr1:12380060:C:T	6.67273e-09	-1.80822e-10	-1.59553	6.78755e-05	-1.80822e-10	-1.59611
12380290	chr1:12380290:G:T	8.83179e-09	-1.80822e-10	-1.3152	9.05702e-05	-1.80822e-10	-1.30766
12380866	chr1:12380866:T:A	2.73364e-09	-0.922709	-1.56522	2.50927e-05	-1.02371	-1.5675
12380924	chr1:12380924:T:A	5.45986e-09	-1.79614	-5.85454e-10	5.54291e-05	-1.79868	-5.85454e-10
12380929	chr1:12380929:A:C	7.36657e-09	-1.49661	-5.85454e-10	7.07799e-05	-1.55421	-5.85454e-10
12380930	chr1:12380930:G:T	7.41073e-09	-1.49063	-5.85454e-10	7.11477e-05	-1.54903	-5.85454e-10
12382344	chr1:12382344:C:T	8.85821e-09	-1.80822e-10	-1.31222	9.08446e-05	-1.80822e-10	-1.30464
12382410	chr1:12382410:T:C	1.1566e-08	-1.04549	-5.85454e-10	0.000111632	-1.09858	-5.85454e-10
12382499	chr1:12382499:A:G	4.6891e-09	-1.65685	-0.291469	4.51695e-05	-1.64815	-0.355216
12382642	chr1:12382642:A:G	1.99856e-09	-1.22149	-1.57964	2.21846e-05	-1.13555	-1.57884
12382704	chr1:12382704:A:G	7.73877e-09	-1.80822e-10	-1.44732	8.05437e-05	-1.80822e-10	-1.42499
12382835	chr1:12382835:A:T	1.62287e-08	-0.70678	-5.85454e-10	0.000193765	-0.547143	-5.85454e-10
12383159	chr1:12383159:A:T	8.83179e-09	-1.80822e-10	-1.3152	9.05702e-05	-1.80822e-10	-1.30766
12383301	chr1:12383301:C:T	5.43596e-09	-1.80052	-5.85454e-10	5.5416e-05	-1.79892	-5.85454e-10
12383452	chr1:12383452:TTAA:T	8.88718e-09	-1.6231	0.314151	9.64689e-05	-1.53115	0.286588
12383625	chr1:12383625:CT:C	8.77078e-09	-1.6086	0.286469	9.55143e-05	-1.5136	0.259085
12383734	chr1:12383734:G:A	6.66545e-09	-1.80822e-10	-1.59662	6.78584e-05	-1.80822e-10	-1.59636
12384508	chr1:12384508:G:T	9.10664e-09	-1.80822e-10	-1.28456	9.33285e-05	-1.80822e-10	-1.27766
12384766	chr1:12384766:A:G	6.16667e-09	-1.6744	-5.85454e-10	5.80474e-05	-1.75253	-5.85454e-10
12385431	chr1:12385431:TTGG:T	6.34672e-09	-1.64562	-5.85454e-10	6.11131e-05	-1.70106	-5.85454e-10
12385563	chr1:12385563:AATCAGC:A	8.59431e-09	-1.80822e-10	-1.34246	8.51284e-05	-1.80822e-10	-1.36963
12385587	chr1:12385587:A:G	6.21147e-09	-1.66716	-5.85454e-10	6.79827e-05	-1.59453	-5.85454e-10
12386021	chr1:12386021:G:A	5.4791e-09	-1.79262	-5.85454e-10	5.55847e-05	-1.79588	-5.85454e-10
12387570	chr1:12387570:G:A	1.22856e-08	-1.71112	0.725993	0.000121535	-1.64692	0.633341
12387817	chr1:12387817:A:G	1.18107e-08	-1.70738	0.682824	0.000117113	-1.64192	0.591271
12387885	chr1:12387885:A:G	7.43243e-09	-1.80822e-10	-1.48771	7.61928e-05	-1.80822e-10	-1.48052
12388195	chr1:12388195:T:C	6.69761e-09	-1.80822e-10	-1.59181	6.79411e-05	-1.80822e-10	-1.59515
12388469	chr1:12388469:G:A	5.44307e-09	-1.79922	-5.85454e-10	5.53238e-05	-1.80058	-5.85454e-10
12389248	chr1:12389248:C:T	8.32949e-09	-1.61757	0.243814	9.04455e-05	-1.525	0.215957
12389598	chr1:12389598:AAAAG:A	5.44542e-09	-1.79879	-5.85454e-10	5.53357e-05	-1.80037	-5.85454e-10
12389609	chr1:12389609:G:GAAAT	7.47432e-09	-1.80822e-10	-1.48209	7.70747e-05	-1.80822e-10	-1.46901
12389743	chr1:12389743:T:G	1.07072e-08	-1.67445	0.551799	0.00010713	-1.6014	0.461654
12389857	chr1:12389857:G:A	7.27608e-09	-1.80822e-10	-1.50897	7.61769e-05	-1.80822e-10	-1.48073
12389950	chr1:12389950:T:G	1.71173e-08	-1.80822e-10	-0.653472	0.000169863	-1.80822e-10	-0.678795
12390380	chr1:12390380:A:G	5.80264e-09	-1.73525	-5.85454e-10	5.63907e-05	-1.78148	-5.85454e-10
12391503	chr1:12391503:T:TC	3.48146e-09	-1.79984	-0.446268	3.95403e-05	-1.7832	-0.353264
12391532	chr1:12391532:G:A	2.75626e-08	-1.80822e-10	-0.1771	0.000289586	-1.80822e-10	-0.145335
12391565	chr1:12391565:A:G	7.65754e-09	-1.80822e-10	-1.45787	8.06301e-05	-1.80822e-10	-1.42392
12391800	chr1:12391800:A:G	6.35724e-09	-1.73854	0.0945779	6.21514e-05	-1.72978	0.0455635
12391930	chr1:12391930:G:A	3.47032e-08	-1.80822e-10	0.0532711	0.000332227	-1.80822e-10	-0.00796909
12392128	chr1:12392128:C:T	1.79988e-08	-1.80822e-10	-0.603257	0.000176753	-1.80822e-10	-0.639037
12392181	chr1:12392181:T:C	7.40177e-09	-1.80822e-10	-1.49184	7.59161e-05	-1.80822e-10	-1.48416
12392189	chr1:12392189:A:G	6.66654e-09	-1.80822e-10	-1.59646	6.79749e-05	-1.80822e-10	-1.59465
12392572	chr1:12392572:C:G	2.55658e-08	-1.80822e-10	-0.252307	0.000268123	-1.80822e-10	-0.222342
12392942	chr1:12392942:G:A	9.85899e-09	-1.80822e-10	-1.20518	9.68809e-05	-1.80822e-10	-1.2403
12393584	chr1:12393584:C:T	1.26252e-09	-1.79852	-1.46194	1.29392e-05	-1.80054	-1.45299
12394109	chr1:12394109:C:T	2.79981e-08	-1.80822e-10	-0.161425	0.000281488	-1.80822e-10	-0.173697
12394232	chr1:12394232:T:C	6.93802e-09	-1.80822e-10	-1.55655	7.14102e-05	-1.80822e-10	-1.54535
12394844	chr1:12394844:A:C	1.0364e-08	-1.68298	0.52776	0.000103435	-1.61217	0.437328
12394922	chr1:12394922:A:G	2.85164e-08	-1.80822e-10	-0.143082	0.000308796	-1.80822e-10	-0.0811061
12395000	chr1:12395000:C:T	9.5431e-09	-1.23774	-5.85454e-10	9.43313e-05	-1.26697	-5.85454e-10
12395068	chr1:12395068:G:A	3.44427e-08	-1.80822e-10	0.0457349	0.000352757	-1.80822e-10	0.0519924
12395100	chr1:12395100:TG:T	5.44217e-09	-1.79938	-5.85454e-10	5.53192e-05	-1.80067	-5.85454e-10
12395329	chr1:12395329:G:A	6.01295e-09	-1.69965	-5.85454e-10	6.6138e-05	-1.62204	-5.85454e-10
12395487	chr1:12395487:T:C	1.30615e-08	-1.80822e-10	-0.923894	0.00012999	-1.80822e-10	-0.946328
12396918	chr1:12396918:A:G	6.80557e-09	-1.80822e-10	-1.57582	7.05836e-05	-1.80822e-10	-1.55699
12396934	chr1:12396934:T:C	1.03925e-08	-1.67296	0.520478	0.000104311	-1.59959	0.433183
12396991	chr1:12396991:T:C	1.11051e-09	-1.79187	-1.59687	1.14125e-05	-1.78294	-1.59614
12397014	chr1:12397014:A:G	1.64304e-08	-0.694427	-5.85454e-10	0.000174181	-0.653695	-5.85454e-10
12397079	chr1:12397079:G:A	8.76922e-09	-1.55524	0.232925	9.63855e-05	-1.45058	0.205151
12397082	chr1:12397082:C:T	7.55849e-09	-1.80822e-10	-1.47089	7.77267e-05	-1.80822e-10	-1.46059
12397109	chr1:12397109:T:G	5.4731e-09	-1.79372	-5.85454e-10	5.55385e-05	-1.79671	-5.85454e-10
12397370	chr1:12397370:C:T	2.36967e-08	-1.80822e-10	-0.328225	0.000226519	-1.80822e-10	-0.39096
12397519	chr1:12397519:A:G	5.11579e-08	-1.80822e-10	0.441356	0.000520606	-1.80822e-10	0.441206
12398207	chr1:12398207:A:G	4.24909e-09	-1.71239	-0.334462	4.1519e-05	-1.69513	-0.392511
12398343	chr1:12398343:A:C	6.75776e-09	-1.80822e-10	-1.58287	6.8444e-05	-1.80822e-10	-1.58777
12398350	chr1:12398350:T:C	7.5567e-09	-1.80822e-10	-1.47113	7.79704e-05	-1.80822e-10	-1.45746
12398515	chr1:12398515:C:G	7.16464e-09	-1.57415	0.0497468	7.84638e-05	-1.47321	0.0220636
12398740	chr1:12398740:G:A	1.39218e-09	-1.60064	-1.56205	1.37433e-05	-1.64729	-1.54594
12398934	chr1:12398934:G:A	5.44052e-09	-1.79969	-5.85454e-10	5.53091e-05	-1.80085	-5.85454e-10
12399444	chr1:12399444:C:T	7.70274e-09	-1.80822e-10	-1.45199	7.91128e-05	-1.80822e-10	-1.44291
12399945	chr1:12399945:G:C	3.21559e-09	-0.811057	-1.51449	2.70001e-05	-0.998093	-1.51985
12400267	chr1:12400267:C:A	6.82338e-09	-1.80822e-10	-1.57321	7.00789e-05	-1.80822e-10	-1.56417
12400442	chr1:12400442:A:G	7.46329e-09	-1.80822e-10	-1.48357	7.69561e-05	-1.80822e-10	-1.47055
12400610	chr1:12400610:T:G	6.66262e-09	-1.80822e-10	-1.59705	6.78544e-05	-1.80822e-10	-1.59642
12400771	chr1:12400771:G:A	7.29161e-09	-1.80822e-10	-1.50684	7.63811e-05	-1.80822e-10	-1.47805
12400886	chr1:12400886:C:T	1.78721e-09	-1.42751	-1.4854	2.05142e-05	-1.31435	-1.47832
12401031	chr1:12401031:T:C	6.73231e-09	-1.80822e-10	-1.58664	6.89738e-05	-1.80822e-10	-1.58006
12402062	chr1:12402062:A:T	6.80218e-09	-1.80822e-10	-1.57632	6.98364e-05	-1.80822e-10	-1.56763
12402073	chr1:12402073:C:A	5.49106e-09	-1.73304	-0.0573949	5.30861e-05	-1.71732	-0.124552
12402417	chr1:12402417:A:T	1.477e-08	-0.800963	-5.85454e-10	0.000140251	-0.870353	-5.85454e-10
12403448	chr1:12403448:C:T	7.44048e-09	-1.80822e-10	-1.48663	7.63014e-05	-1.80822e-10	-1.4791
12404255	chr1:12404255:A:G	5.49433e-09	-1.78984	-5.85454e-10	5.93375e-05	-1.73055	-5.85454e-10
12404318	chr1:12404318:G:A	9.59548e-09	-1.80822e-10	-1.23227	9.94877e-05	-1.80822e-10	-1.21375
12404578	chr1:12404578:T:G	6.71926e-09	-1.80822e-10	-1.58858	6.81286e-05	-1.80822e-10	-1.59239
12405083	chr1:12405083:C:T	9.60796e-09	-1.80822e-10	-1.23097	9.49203e-05	-1.80822e-10	-1.26075
12405094	chr1:12405094:C:T	1.34816e-09	-1.68071	-1.51411	1.34675e-05	-1.71478	-1.49873
12405340	chr1:12405340:CT:C	9.96975e-09	-1.80822e-10	-1.19401	9.86953e-05	-1.80822e-10	-1.22175
12405355	chr1:12405355:A:G	5.47261e-09	-1.79381	-5.85454e-10	5.55369e-05	-1.79674	-5.85454e-10
12405445	chr1:12405445:A:G	1.07905e-08	-1.1149	-5.85454e-10	0.000113251	-1.08418	-5.85454e-10
12406045	chr1:12406045:T:C	1.15879e-07	-1.80822e-10	1.25898	0.00115519	-1.80822e-10	1.23823
12406702	chr1:12406702:C:T	7.12997e-09	-1.80822e-10	-1.52925	7.29724e-05	-1.80822e-10	-1.52371
12406861	chr1:12406861:G:A	8.37994e-09	-1.80822e-10	-1.36772	8.09868e-05	-1.80822e-10	-1.4195
12407294	chr1:12407294:A:G	6.67719e-09	-1.80822e-10	-1.59486	6.78869e-05	-1.80822e-10	-1.59594
12407567	chr1:12407567:C:T	5.76938e-09	-1.79689	0.0558898	6.20522e-05	-1.78323	0.0974136
12407780	chr1:12407780:CTA:C	2.56017e-09	-1.64885	-0.904634	2.75628e-05	-1.5634	-0.933922
12407884	chr1:12407884:GC:G	5.51516e-09	-1.78606	-5.85454e-10	5.59119e-05	-1.79001	-5.85454e-10
12408066	chr1:12408066:C:T	1.3577e-09	-1.68876	-1.49901	1.36455e-05	-1.71867	-1.48171
12409097	chr1:12409097:GTGTT:G	8.69282e-09	-1.80822e-10	-1.33106	8.37955e-05	-1.80822e-10	-1.38541
12409356	chr1:12409356:G:A	4.06706e-08	-1.80822e-10	0.211945	0.000412406	-1.80822e-10	0.208221
12409966	chr1:12409966:T:G	2.35386e-09	-1.10413	-1.53338	2.67416e-05	-0.99477	-1.5328
12410078	chr1:12410078:C:T	7.68037e-09	-1.80822e-10	-1.45489	7.95588e-05	-1.80822e-10	-1.43729
12411080	chr1:12411080:C:T	3.47259e-08	-1.80822e-10	0.053925	0.0003385	-1.80822e-10	0.0107365
12411470	chr1:12411470:A:C	8.71805e-09	-1.75106	0.422893	8.52007e-05	-1.70074	0.331962
12411793	chr1:12411793:T:C	4.39683e-09	-1.67501	-0.337667	4.29773e-05	-1.65249	-0.400625
12412013	chr1:12412013:G:A	2.51818e-08	-1.80822e-10	-0.267438	0.000251098	-1.80822e-10	-0.287944
12412714	chr1:12412714:G:T	1.22435e-09	-1.72278	-1.56837	1.27673e-05	-1.70568	-1.56122
12412717	chr1:12412717:T:A	5.66822e-09	-1.75869	-5.85454e-10	5.7282e-05	-1.7658	-5.85454e-10
12412788	chr1:12412788:T:C	9.60482e-09	-1.79682	0.565528	9.14452e-05	-1.77677	0.47872
12412860	chr1:12412860:A:G	8.28276e-09	-1.80822e-10	-1.37938	8.4744e-05	-1.80822e-10	-1.37415
12413019	chr1:12413019:T:C	7.3976e-09	-1.80822e-10	-1.49241	7.61818e-05	-1.80822e-10	-1.48066
12413083	chr1:12413083:C:G	7.4354e-09	-1.80822e-10	-1.48731	7.65959e-05	-1.80822e-10	-1.47524
12413172	chr1:12413172:TG:T	7.38916e-09	-1.80822e-10	-1.49355	7.609e-05	-1.80822e-10	-1.48187
12413173	chr1:12413173:G:T	1.33637e-08	-1.79571	0.894694	0.000127012	-1.7903	0.820795
12414059	chr1:12414059:G:A	8.03797e-09	-1.80822e-10	-1.40938	8.30622e-05	-1.80822e-10	-1.3942
12414485	chr1:12414485:TAATGTTGTCTATGAG:T	2.78948e-09	-0.98329	-1.48441	3.13502e-05	-0.886272	-1.48229
12414592	chr1:12414592:T:C	9.82762e-09	-1.70999	0.501623	9.72752e-05	-1.64611	0.409868
12415825	chr1:12415825:C:T	1.04395e-08	-1.14797	-5.85454e-10	0.000110452	-1.10921	-5.85454e-10
12415894	chr1:12415894:A:AG	1.56936e-09	-1.50257	-1.54032	1.54963e-05	-1.55508	-1.51811
12416081	chr1:12416081:G:A	7.07589e-09	-1.53687	-5.85454e-10	6.38854e-05	-1.6567	-5.85454e-10
12417036	chr1:12417036:G:A	3.90665e-09	-1.77149	-0.35939	3.85875e-05	-1.75307	-0.407787
12417427	chr1:12417427:G:A	7.12341e-09	-1.80822e-10	-1.53017	7.28734e-05	-1.80822e-10	-1.52506
12417699	chr1:12417699:G:A	7.19186e-09	-1.80822e-10	-1.52061	7.52405e-05	-1.80822e-10	-1.4931
12417985	chr1:12417985:C:T	7.67529e-09	-1.59918	0.143621	8.38681e-05	-1.5	0.115459
12418585	chr1:12418585:A:C	3.30282e-08	-1.80822e-10	0.00380079	0.000312919	-1.80822e-10	-0.0678439
12418910	chr1:12418910:G:T	5.49767e-09	-1.78924	-5.85454e-10	5.57449e-05	-1.793	-5.85454e-10
12420251	chr1:12420251:T:G	6.90863e-09	-1.80822e-10	-1.56079	6.98128e-05	-1.80822e-10	-1.56797
12420451	chr1:12420451:T:C	1.37298e-09	-1.69249	-1.48409	1.3783e-05	-1.73393	-1.45642
12421323	chr1:12421323:T:A	1.19644e-09	-1.79466	-1.51955	1.20247e-05	-1.79956	-1.52727
12422134	chr1:12422134:C:T	1.04846e-08	-1.80822e-10	-1.14365	0.000108904	-1.80822e-10	-1.12332
12422959	chr1:12422959:G:A	4.27871e-08	-1.80822e-10	0.262676	0.000401268	-1.80822e-10	0.180841
12423325	chr1:12423325:A:G	6.69226e-09	-1.80822e-10	-1.59261	6.82808e-05	-1.80822e-10	-1.59016
12423375	chr1:12423375:G:A	1.16608e-09	-1.79908	-1.54083	1.18402e-05	-1.79444	-1.54785
12423624	chr1:12423624:T:G	2.51096e-09	-1.43879	-1.1341	2.64412e-05	-1.47489	-1.06398
12423936	chr1:12423936:A:C	1.14841e-08	-1.0526	-5.85454e-10	9.56317e-05	-1.25328	-5.85454e-10
12424527	chr1:12424527:C:T	6.68686e-09	-1.80822e-10	-1.59342	6.79137e-05	-1.80822e-10	-1.59555
12424727	chr1:12424727:G:A	2.9426e-09	-1.79431	-0.619956	2.91836e-05	-1.78476	-0.655423
12424929	chr1:12424929:C:G	6.68202e-09	-1.80822e-10	-1.59414	6.81153e-05	-1.80822e-10	-1.59259
12425606	chr1:12425606:A:G	9.52984e-09	-1.80822e-10	-1.23913	9.61139e-05	-1.80822e-10	-1.24825
12426166	chr1:12426166:AT:A	6.77524e-09	-1.80822e-10	-1.58029	6.95646e-05	-1.80822e-10	-1.57153
12426739	chr1:12426739:G:A	3.30565e-09	-1.72715	-0.570774	3.64299e-05	-1.70228	-0.516115
12427883	chr1:12427883:T:A	5.54802e-09	-1.78012	-5.85454e-10	5.61926e-05	-1.785	-5.85454e-10
12428419	chr1:12428419:C:A	9.18609e-09	-1.79923	0.523361	9.68967e-05	-1.80042	0.560277
12429237	chr1:12429237:C:A	5.72553e-09	-1.74863	-5.85454e-10	5.76821e-05	-1.75884	-5.85454e-10
12430787	chr1:12430787:T:C	1.02103e-08	-1.0513	-0.11887	8.98326e-05	-1.24663	-0.0692052
12430800	chr1:12430800:G:T	1.16362e-08	-1.80822e-10	-1.03944	0.000120857	-1.80822e-10	-1.01918
12431657	chr1:12431657:C:CTT	7.05821e-09	-1.80822e-10	-1.53937	7.0225e-05	-1.80822e-10	-1.56208
12432169	chr1:12432169:G:A	6.81999e-09	-1.80822e-10	-1.5737	6.98993e-05	-1.80822e-10	-1.56673
12432526	chr1:12432526:A:G	8.48339e-09	-1.80118	0.44573	8.88948e-05	-1.79559	0.469257
12432559	chr1:12432559:G:A	1.09946e-08	-1.80822e-10	-1.09616	0.000109449	-1.80822e-10	-1.11833
12432651	chr1:12432651:A:G	6.67381e-09	-1.80822e-10	-1.59537	6.80062e-05	-1.80822e-10	-1.59419
12432680	chr1:12432680:C:CT	5.43628e-09	-1.80047	-5.85454e-10	5.52908e-05	-1.80118	-5.85454e-10
12432713	chr1:12432713:G:A	5.4622e-09	-1.79571	-5.85454e-10	5.54553e-05	-1.79821	-5.85454e-10
12432784	chr1:12432784:G:A	5.81521e-09	-1.63661	-0.0964728	6.35671e-05	-1.54692	-0.114768
12432814	chr1:12432814:C:T	8.25161e-09	-1.80822e-10	-1.38315	8.39088e-05	-1.80822e-10	-1.38406
12433426	chr1:12433426:C:T	6.66261e-09	-1.80822e-10	-1.59705	6.7843e-05	-1.80822e-10	-1.59659
12433719	chr1:12433719:G:A	8.33223e-09	-1.80822e-10	-1.37343	8.62119e-05	-1.80822e-10	-1.35698
12433972	chr1:12433972:A:T	1.70017e-09	-1.36685	-1.59598	1.66073e-05	-1.41078	-1.59316
12434188	chr1:12434188:C:T	6.71744e-09	-1.80822e-10	-1.58885	6.80964e-05	-1.80822e-10	-1.59286
12435064	chr1:12435064:C:T	7.79702e-09	-1.80822e-10	-1.43982	7.76175e-05	-1.80822e-10	-1.46199
12435065	chr1:12435065:G:A	6.48991e-09	-1.62331	-5.85454e-10	6.70572e-05	-1.60824	-5.85454e-10
12435334	chr1:12435334:G:A	7.13103e-09	-1.80822e-10	-1.52911	7.29454e-05	-1.80822e-10	-1.52408
12435343	chr1:12435343:C:G	6.69455e-09	-1.80822e-10	-1.59227	6.78605e-05	-1.80822e-10	-1.59633
12435411	chr1:12435411:T:C	1.31e-09	-1.80103	-1.4225	1.32488e-05	-1.79898	-1.43091
12435965	chr1:12435965:T:C	1.92358e-09	-1.3012	-1.53817	1.88477e-05	-1.37153	-1.50586
12436655	chr1:12436655:T:A	6.68164e-09	-1.80822e-10	-1.5942	6.811e-05	-1.80822e-10	-1.59266
12437640	chr1:12437640:C:G	1.91001e-08	-1.80822e-10	-0.543867	0.000195989	-1.80822e-10	-0.535729
12439328	chr1:12439328:G:A	7.51942e-09	-1.80822e-10	-1.47607	7.68169e-05	-1.80822e-10	-1.47236
12440784	chr1:12440784:GACAATCACTTGAGTCTGGGAGGCAGAGGTTGCAGTGAGCTGAGATCGTGCCACTGCACTCCAGCCTGGGCA:G	6.73004e-09	-1.80822e-10	-1.58698	6.92781e-05	-1.80822e-10	-1.57566
12440786	chr1:12440786:C:G	1.14234e-09	-1.79492	-1.56556	1.16348e-05	-1.78811	-1.57167
12440961	chr1:12440961:T:A	1.15905e-08	-1.04338	-5.85454e-10	0.000144157	-0.842887	-5.85454e-10
12441348	chr1:12441348:G:T	6.67179e-09	-1.80822e-10	-1.59567	6.78283e-05	-1.80822e-10	-1.59681
12441580	chr1:12441580:C:T	4.05321e-08	-1.80822e-10	0.208533	0.000382531	-1.80822e-10	0.133023
12442371	chr1:12442371:T:C	9.51179e-09	-1.30725	0.0662178	0.000100932	-1.29897	0.0996342
12442789	chr1:12442789:A:G	5.4431e-09	-1.79921	-5.85454e-10	5.62248e-05	-1.78443	-5.85454e-10
12442805	chr1:12442805:T:G	6.74831e-09	-1.80822e-10	-1.58427	6.88838e-05	-1.80822e-10	-1.58137
12442836	chr1:12442836:A:AC	8.23035e-09	-1.1008	-0.284928	9.58047e-05	-0.947998	-0.303478
12443197	chr1:12443197:A:G	5.55154e-09	-1.77949	-5.85454e-10	5.62199e-05	-1.78452	-5.85454e-10
12443437	chr1:12443437:T:C	3.90809e-08	-1.80822e-10	0.172074	0.000369562	-1.80822e-10	0.0985306
12443878	chr1:12443878:T:C	2.28147e-09	-1.77536	-0.893378	2.30345e-05	-1.76171	-0.915082
12443966	chr1:12443966:C:T	3.87493e-08	-1.80822e-10	0.163551	0.000366221	-1.80822e-10	0.0894506
12443994	chr1:12443994:C:T	7.7816e-08	-1.80822e-10	0.860786	0.000831809	-1.80822e-10	0.909816
12444006	chr1:12444006:C:T	6.75353e-09	-1.80822e-10	-1.5835	6.89563e-05	-1.80822e-10	-1.58031
12444240	chr1:12444240:T:C	9.77946e-09	-1.10183	-0.111447	0.000113867	-0.949211	-0.129542
12444858	chr1:12444858:C:T	5.43514e-09	-1.80068	-5.85454e-10	5.5915e-05	-1.78995	-5.85454e-10
12445101	chr1:12445101:T:C	1.71048e-09	-1.75927	-1.19752	1.73468e-05	-1.74189	-1.21849
12445141	chr1:12445141:C:T	6.66265e-09	-1.80822e-10	-1.59704	6.78594e-05	-1.80822e-10	-1.59635
12445549	chr1:12445549:G:T	6.70604e-09	-1.80822e-10	-1.59055	6.85021e-05	-1.80822e-10	-1.58692
12445881	chr1:12445881:C:T	8.52431e-09	-1.80822e-10	-1.35064	8.60686e-05	-1.80822e-10	-1.35864
12445978	chr1:12445978:A:G	6.86298e-09	-1.80822e-10	-1.56742	7.02941e-05	-1.80822e-10	-1.5611
12446904	chr1:12446904:A:G	3.71373e-09	-1.7593	-0.422228	3.99853e-05	-1.77802	-0.347258
12447056	chr1:12447056:C:T	4.67985e-08	-1.80822e-10	0.352289	0.000519319	-1.80822e-10	0.43873
12447333	chr1:12447333:A:T	4.70976e-09	-1.78094	-0.162989	5.14389e-05	-1.79262	-0.0807762
12448162	chr1:12448162:G:A	5.45252e-09	-1.79748	-5.85454e-10	5.53569e-05	-1.79999	-5.85454e-10
12448315	chr1:12448315:A:G	5.6263e-09	-1.76611	-5.85454e-10	5.69031e-05	-1.77244	-5.85454e-10
12450376	chr1:12450376:A:G	7.31169e-09	-1.50409	-5.85454e-10	6.87345e-05	-1.58354	-5.85454e-10
12450429	chr1:12450429:A:G	1.10222e-08	-1.09365	-5.85454e-10	0.000113043	-1.08602	-5.85454e-10
12452146	chr1:12452146:C:G	5.46739e-09	-1.79476	-5.85454e-10	5.54881e-05	-1.79762	-5.85454e-10
12452739	chr1:12452739:G:A	8.13595e-09	-1.80822e-10	-1.39727	8.46856e-05	-1.80822e-10	-1.37484
12453390	chr1:12453390:T:C	5.96553e-09	-1.70756	-5.85454e-10	6.07734e-05	-1.70663	-5.85454e-10
12454340	chr1:12454340:T:C	6.90758e-09	-1.80822e-10	-1.56094	7.0343e-05	-1.80822e-10	-1.5604
12454691	chr1:12454691:C:T	8.20869e-09	-1.80822e-10	-1.38837	8.29105e-05	-1.80822e-10	-1.39603
12454877	chr1:12454877:G:GGTA	2.01326e-08	-0.491219	-5.85454e-10	0.000275368	-0.195677	-5.85454e-10
12454878	chr1:12454878:ATCCTT:A	2.01411e-08	-0.490798	-5.85454e-10	0.000275496	-0.195215	-5.85454e-10
12455535	chr1:12455535:C:T	3.41161e-09	-1.76925	-0.497124	3.58136e-05	-1.77063	-0.464826
12455570	chr1:12455570:CA:C	1.2678e-09	-1.80117	-1.45511	1.28681e-05	-1.7999	-1.45914
12455851	chr1:12455851:G:A	1.28966e-09	-1.64424	-1.59494	1.36723e-05	-1.6067	-1.59172
12458135	chr1:12458135:T:C	6.88986e-09	-1.80822e-10	-1.56351	6.97392e-05	-1.80822e-10	-1.56902
12458373	chr1:12458373:T:C	6.87149e-09	-1.80822e-10	-1.56618	7.07077e-05	-1.80822e-10	-1.55523
12459487	chr1:12459487:T:C	6.66361e-09	-1.80822e-10	-1.5969	6.78725e-05	-1.80822e-10	-1.59616
12460017	chr1:12460017:T:G	2.2357e-08	-1.80822e-10	-0.38642	0.000233905	-1.80822e-10	-0.358871
12460110	chr1:12460110:T:C	6.85004e-09	-1.80822e-10	-1.56931	7.01476e-05	-1.80822e-10	-1.56319
12460850	chr1:12460850:T:A	1.99209e-08	-1.80822e-10	-0.501792	0.000198098	-1.80822e-10	-0.525026
12460871	chr1:12460871:T:C	7.08268e-09	-1.80822e-10	-1.53591	7.21615e-05	-1.80822e-10	-1.53488
12460895	chr1:12460895:C:T	8.4308e-09	-1.80822e-10	-1.36167	8.62254e-05	-1.80822e-10	-1.35682
12460974	chr1:12460974:G:A	5.61164e-09	-1.76872	-5.85454e-10	5.58744e-05	-1.79068	-5.85454e-10
12461007	chr1:12461007:T:G	6.66921e-09	-1.80822e-10	-1.59606	6.78215e-05	-1.80822e-10	-1.59691
12461032	chr1:12461032:T:A	1.01784e-08	-1.80822e-10	-1.17329	0.000101805	-1.80822e-10	-1.19073
12461106	chr1:12461106:A:G	7.1601e-09	-1.80822e-10	-1.52504	7.41345e-05	-1.80822e-10	-1.50791
12461207	chr1:12461207:T:C	6.26101e-09	-1.73966	0.0804358	6.23805e-05	-1.71433	0.0337966
12462253	chr1:12462253:G:C	3.59928e-09	-1.61257	-0.600261	4.05143e-05	-1.56354	-0.548595
12462671	chr1:12462671:T:C	7.18797e-09	-1.80822e-10	-1.52115	7.50339e-05	-1.80822e-10	-1.49585
12462889	chr1:12462889:G:A	1.43946e-08	-1.80822e-10	-0.826707	0.000147134	-1.80822e-10	-0.822444
12463722	chr1:12463722:TC:T	6.86889e-09	-1.56656	-5.85454e-10	6.57014e-05	-1.62867	-5.85454e-10
12463725	chr1:12463725:A:ACTGTT	6.81958e-09	-1.57376	-5.85454e-10	6.53e-05	-1.6348	-5.85454e-10
12464597	chr1:12464597:T:C	2.38228e-09	-1.04446	-1.58104	2.00722e-05	-1.23436	-1.58009
12465104	chr1:12465104:A:G	7.26258e-09	-1.80822e-10	-1.51083	7.29736e-05	-1.80822e-10	-1.52369
12465864	chr1:12465864:T:C	2.6778e-09	-1.76399	-0.744576	2.74204e-05	-1.74808	-0.754416
12466006	chr1:12466006:G:A	7.12941e-09	-1.80822e-10	-1.52933	7.36707e-05	-1.80822e-10	-1.51418
12466133	chr1:12466133:A:T	6.84048e-09	-1.80822e-10	-1.5707	6.9814e-05	-1.80822e-10	-1.56795
12466255	chr1:12466255:G:C	4.31853e-08	-1.80822e-10	0.27194	0.000412165	-1.80822e-10	0.207637
12466404	chr1:12466404:C:G	5.02767e-09	-1.79543	-0.0831717	4.94966e-05	-1.78718	-0.124698
12466441	chr1:12466441:C:G	6.86962e-09	-1.80822e-10	-1.56645	6.99708e-05	-1.80822e-10	-1.56571
12466725	chr1:12466725:A:G	2.00102e-09	-1.26588	-1.53403	1.79148e-05	-1.44769	-1.48047
12467543	chr1:12467543:G:A	9.21651e-09	-1.27256	-5.85454e-10	8.68352e-05	-1.34978	-5.85454e-10
12467759	chr1:12467759:A:G	2.4515e-08	-1.80822e-10	-0.294278	0.000236485	-1.80822e-10	-0.347902
12468468	chr1:12468468:G:A	6.45497e-08	0.673874	-5.85454e-10	0.000522854	0.445515	-5.85454e-10
12468617	chr1:12468617:G:A	1.62522e-09	-1.79945	-1.20847	1.65933e-05	-1.79562	-1.20917
12468745	chr1:12468745:A:G	6.69767e-09	-1.80822e-10	-1.5918	6.8354e-05	-1.80822e-10	-1.58909
12469052	chr1:12469052:C:A	2.04955e-08	-0.473353	-5.85454e-10	0.000170969	-0.672304	-5.85454e-10
12469060	chr1:12469060:T:G	7.34804e-09	-1.49913	-5.85454e-10	8.03659e-05	-1.4272	-5.85454e-10
12469173	chr1:12469173:G:C	4.86486e-09	-1.67691	-0.234612	5.28196e-05	-1.6004	-0.246505
12469303	chr1:12469303:C:T	6.88927e-09	-1.80822e-10	-1.5636	7.0917e-05	-1.80822e-10	-1.55228
12470378	chr1:12470378:C:T	7.41814e-08	-1.80822e-10	0.812952	0.000668908	-1.80822e-10	0.691859
12470727	chr1:12470727:C:T	5.44412e-09	-1.79903	-5.85454e-10	5.53303e-05	-1.80047	-5.85454e-10
12471029	chr1:12471029:T:C	1.9756e-08	-1.79314	1.28303	0.000199055	-1.79864	1.27844
12471509	chr1:12471509:T:C	6.81129e-09	-1.80822e-10	-1.57498	6.93982e-05	-1.80822e-10	-1.57393
12471587	chr1:12471587:C:T	7.36496e-09	-1.80822e-10	-1.49683	7.49649e-05	-1.80822e-10	-1.49677
12472011	chr1:12472011:A:C	1.54452e-09	-1.80014	-1.2587	1.57022e-05	-1.79694	-1.26305
12472284	chr1:12472284:G:A	2.70946e-08	-1.80822e-10	-0.194228	0.000274955	-1.80822e-10	-0.197181
12472564	chr1:12472564:C:T	7.77724e-09	-1.80822e-10	-1.44236	8.15661e-05	-1.80822e-10	-1.41237
12473253	chr1:12473253:C:T	6.90603e-09	-1.80822e-10	-1.56117	7.0351e-05	-1.80822e-10	-1.56029
12473296	chr1:12473296:GTTC:G	6.39561e-09	-1.65506	0.017109	6.96518e-05	-1.57165	0.00137351
12473401	chr1:12473401:C:T	1.22479e-09	-1.80113	-1.48966	1.24206e-05	-1.80054	-1.49389
12473574	chr1:12473574:G:A	1.27808e-09	-1.80033	-1.44788	1.29238e-05	-1.80117	-1.45355
12474097	chr1:12474097:G:A	5.90314e-09	-1.71808	-5.85454e-10	6.00755e-05	-1.71818	-5.85454e-10
12474205	chr1:12474205:G:A	1.96521e-08	-1.80822e-10	-0.515377	0.000194799	-1.80822e-10	-0.541817
12474215	chr1:12474215:C:T	2.91273e-08	-1.80822e-10	-0.121886	0.000316133	-1.80822e-10	-0.057623
12474428	chr1:12474428:T:C	6.87175e-09	-1.80822e-10	-1.56614	6.9992e-05	-1.80822e-10	-1.56541
12474706	chr1:12474706:T:A	6.83855e-09	-1.80822e-10	-1.57099	7.02991e-05	-1.80822e-10	-1.56103
12475310	chr1:12475310:A:G	6.86014e-09	-1.80822e-10	-1.56783	7.02627e-05	-1.80822e-10	-1.56155
12475323	chr1:12475323:T:C	1.27346e-08	-1.80822e-10	-0.949239	0.000128949	-1.80822e-10	-0.95437
12475607	chr1:12475607:A:G	5.48782e-09	-1.79103	-5.85454e-10	5.5668e-05	-1.79438	-5.85454e-10
12476812	chr1:12476812:C:G	6.78841e-09	-1.80822e-10	-1.57834	6.89066e-05	-1.80822e-10	-1.58104
12477031	chr1:12477031:A:G	1.42482e-08	-1.80822e-10	-0.836932	0.000143119	-1.80822e-10	-0.850113
12477297	chr1:12477297:T:G	8.85751e-09	-1.76612	0.453825	0.000113641	-1.70152	0.620771
12477749	chr1:12477749:C:T	5.4686e-09	-1.79454	-5.85454e-10	5.55098e-05	-1.79723	-5.85454e-10
12477891	chr1:12477891:G:A	2.33907e-09	-1.78864	-0.855168	2.35891e-05	-1.77732	-0.875687
12478346	chr1:12478346:A:G	1.24987e-08	-1.80822e-10	-0.967939	0.000124047	-1.80822e-10	-0.993125
12478359	chr1:12478359:G:A	1.24075e-08	-1.80822e-10	-0.97526	0.000123522	-1.80822e-10	-0.997372
12478596	chr1:12478596:A:G	7.34148e-09	-1.80822e-10	-1.50002	7.52832e-05	-1.80822e-10	-1.49253
12478945	chr1:12478945:C:T	7.23437e-09	-1.51472	-5.85454e-10	7.88852e-05	-1.44579	-5.85454e-10
12478946	chr1:12478946:G:A	6.96649e-09	-1.80822e-10	-1.55245	7.1183e-05	-1.80822e-10	-1.54853
12479003	chr1:12479003:CAG:C	7.69701e-09	-1.80822e-10	-1.45273	7.87064e-05	-1.80822e-10	-1.44806
12479166	chr1:12479166:G:T	6.9616e-09	-1.80822e-10	-1.55315	7.09207e-05	-1.80822e-10	-1.55223
12479286	chr1:12479286:C:T	1.45377e-08	-0.816816	-5.85454e-10	0.000145895	-0.830903	-5.85454e-10
12479319	chr1:12479319:C:T	3.43409e-08	-1.80822e-10	0.0427754	0.000372167	-1.80822e-10	0.105554
12479585	chr1:12479585:A:T	6.96408e-09	-1.80822e-10	-1.5528	7.11526e-05	-1.80822e-10	-1.54896
12479620	chr1:12479620:A:T	2.25107e-09	-1.0852	-1.59696	2.09813e-05	-1.17388	-1.59627
12479709	chr1:12479709:C:T	7.11488e-09	-1.80822e-10	-1.53137	7.16542e-05	-1.80822e-10	-1.54193
12479740	chr1:12479740:C:G	7.50713e-09	-1.80822e-10	-1.47771	7.77297e-05	-1.80822e-10	-1.46055
12481129	chr1:12481129:C:T	1.25615e-09	-1.79574	-1.46977	1.27781e-05	-1.78978	-1.47627
12481158	chr1:12481158:GCCGACT:G	8.1251e-09	-1.80822e-10	-1.3986	8.3928e-05	-1.80822e-10	-1.38383
```
