## Supplementary material for "Characterization of shared and ancestry-specific signals driving complex traits using multi-ancestry fine-mapping": susiex_nc2.cs80.summary

```
# chr1:11482203-12482204
CS_ID	CS_LENGTH	CS_PURITY	MAX_PIP_SNP	BP	REF_ALLELE	ALT_ALLELE	REF_FRQ	BETA	SE	-LOG10P	MAX_PIP	POST-HOC_PROB_POP1	POST-HOC_PROB_POP2
1	4	0.991086	chr1:11982449:T:C	11982449	C,C	T,T	1,1	inf,inf	inf,inf	7.44966,2.93017	0.336444	0.999825	0.648845
2	772	0	chr1:11702217:T:C	11702217	C,C	T,T	1,1	-inf,inf	inf,inf	0.0425864,5.87407	0.302112	0.317511	0.607871
```
